## Supplementary material for "Characterization of shared and ancestry-specific signals driving complex traits using multi-ancestry fine-mapping": susiex_nc3.cs80.snp (part 3 of 3)

```
78206191	chr5:78206191:G:A	1.54622e-18	-4.25965e-10	-1.37541	2.53025e-13	-4.25965e-10	-1.15572	1.82038e-05	-4.25965e-10	-1.37446
78206635	chr5:78206635:G:T	1.49939e-18	-4.25965e-10	-1.40616	1.96645e-13	-4.25965e-10	-1.4078	1.76084e-05	-4.25965e-10	-1.40771
78206659	chr5:78206659:T:C	1.51946e-18	-4.25965e-10	-1.39287	2.41376e-13	-4.25965e-10	-1.20285	1.78847e-05	-4.25965e-10	-1.39214
78206965	chr5:78206965:T:C	3.55511e-18	-4.25965e-10	-0.542836	4.7993e-13	-4.25965e-10	-0.515564	4.16733e-05	-4.25965e-10	-0.546226
78207213	chr5:78207213:G:A	1.22206e-18	-1.61069	-4.01506e-10	1.17553e-13	-1.92232	-4.01506e-10	1.30423e-05	-1.70789	-4.01506e-10
78207646	chr5:78207646:C:T	1.19441e-18	-0.727784	-0.905787	2.15834e-12	1.30571	-0.317822	1.90944e-05	-0.422328	-0.904365
78207815	chr5:78207815:G:C	1.48763e-18	-4.25965e-10	-1.41404	2.05968e-13	-4.25965e-10	-1.36148	1.74894e-05	-4.25965e-10	-1.41449
78208136	chr5:78208136:T:A	1.50566e-18	-4.25965e-10	-1.40199	2.34269e-13	-4.25965e-10	-1.23274	1.77196e-05	-4.25965e-10	-1.40142
78208138	chr5:78208138:C:T	1.8458e-17	1.36447	-0.260193	1.00147e-10	4.52929	0.2959	0.000253107	1.50896	-0.251235
78208585	chr5:78208585:C:G	1.70635e-18	-4.25965e-10	-1.27687	2.36593e-13	-4.25965e-10	-1.22286	2.00812e-05	-4.25965e-10	-1.2763
78208603	chr5:78208603:T:C	2.56711e-18	-0.897819	0.0293767	2.68043e-11	2.68336	0.82376	3.05198e-05	-0.902634	0.0449211
78208621	chr5:78208621:A:G	1.33912e-18	-0.668093	-0.851115	2.55741e-12	1.39529	-0.237745	2.14793e-05	-0.359465	-0.849531
78208637	chr5:78208637:T:C	1.95815e-18	-4.25965e-10	-1.13922	2.33623e-13	-4.25965e-10	-1.2355	2.31514e-05	-4.25965e-10	-1.13403
78208758	chr5:78208758:T:C	1.86246e-17	1.43539	-0.322133	1.0452e-10	4.62861	0.239325	0.000256253	1.58265	-0.31257
78208937	chr5:78208937:A:AAT	3.39674e-19	-2.21733	-0.673661	2.98772e-13	-0.481938	-0.507586	4.0372e-06	-2.21513	-0.665407
78209128	chr5:78209128:T:C	1.96196e-18	-4.25965e-10	-1.13728	2.39165e-13	-4.25965e-10	-1.21205	2.31802e-05	-4.25965e-10	-1.13279
78209165	chr5:78209165:C:T	5.67798e-18	-4.25965e-10	-0.0746264	7.80781e-13	-4.25965e-10	-0.0289095	6.7135e-05	-4.25965e-10	-0.0693816
78209386	chr5:78209386:A:C	1.52696e-18	-4.25965e-10	-1.38794	2.38576e-13	-4.25965e-10	-1.21451	1.79672e-05	-4.25965e-10	-1.38754
78209717	chr5:78209717:T:C	5.77016e-18	1.08915	-1.14767	1.80736e-12	2.01623	-1.20581	4.11732e-05	0.59229	-1.15059
78210052	chr5:78210052:C:T	5.46317e-19	-1.3666	-1.04918	4.21433e-14	-2.0146	-0.93353	7.00808e-06	-1.28547	-1.04355
78210274	chr5:78210274:G:A	1.49012e-18	-4.25965e-10	-1.41236	2.07586e-13	-4.25965e-10	-1.35366	1.75204e-05	-4.25965e-10	-1.41272
78210375	chr5:78210375:G:C	1.3089e-18	-0.549002	-0.993033	2.27594e-12	1.56408	-0.523134	2.12854e-05	-0.226603	-0.991462
78210680	chr5:78210680:A:C	1.22808e-18	-0.722634	-0.883139	2.25735e-12	1.31799	-0.285248	1.96832e-05	-0.414746	-0.881576
78210861	chr5:78210861:C:T	6.1883e-18	-4.25965e-10	0.0114388	9.60182e-13	-4.25965e-10	0.177919	7.34961e-05	-4.25965e-10	0.0211449
78210946	chr5:78210946:A:G	1.24386e-18	-0.68735	-0.905653	2.29599e-12	1.36782	-0.318102	1.99523e-05	-0.37858	-0.904162
78211017	chr5:78211017:G:A	1.51208e-18	-4.25965e-10	-1.39774	2.37791e-13	-4.25965e-10	-1.21781	1.77965e-05	-4.25965e-10	-1.39708
78211132	chr5:78211132:C:T	6.08105e-19	-1.24702	-1.06161	4.4259e-14	-1.95196	-0.947183	7.85283e-06	-1.15909	-1.05613
78211930	chr5:78211930:C:T	1.71362e-18	-4.25965e-10	-1.27261	2.3778e-13	-4.25965e-10	-1.21786	2.0167e-05	-4.25965e-10	-1.27204
78212049	chr5:78212049:G:A	1.51397e-18	-4.25965e-10	-1.39648	2.38714e-13	-4.25965e-10	-1.21394	1.7819e-05	-4.25965e-10	-1.39582
78212144	chr5:78212144:G:C	9.52956e-19	-0.946983	-0.912426	1.33074e-12	1.00488	-0.500587	1.55725e-05	-0.62378	-0.906798
78212335	chr5:78212335:G:A	5.33497e-19	-1.441	-0.998522	9.74738e-14	-1.24174	-0.867876	5.03412e-06	-1.65998	-0.999866
78212594	chr5:78212594:G:T	2.95269e-18	-4.25965e-10	-0.728506	4.08382e-13	-4.25965e-10	-0.677002	3.50974e-05	-4.25965e-10	-0.717961
78212602	chr5:78212602:G:A	1.98647e-17	1.21776	-0.0400343	1.06744e-10	4.35645	0.532528	0.000274443	1.36851	-0.0298527
78212978	chr5:78212978:T:C	1.7655e-17	0.947358	0.112441	9.05699e-11	3.99152	0.733155	0.000243094	1.09269	0.124667
78213069	chr5:78213069:T:C	1.54251e-18	-1.37781	-4.01506e-10	1.4453e-13	-1.71572	-4.01506e-10	1.882e-05	-1.34117	-4.01506e-10
78213179	chr5:78213179:T:G	3.26234e-18	-4.25965e-10	-0.628778	8.15261e-13	-4.25965e-10	0.0143048	3.86631e-05	-4.25965e-10	-0.621202
78213181	chr5:78213181:G:A	4.87204e-18	-0.22771	-4.01506e-10	1.32128e-12	0.497155	-4.01506e-10	4.03389e-05	-0.57877	-4.01506e-10
78213220	chr5:78213220:G:A	6.87652e-19	-0.979622	-1.20607	8.35835e-13	0.950147	-0.910919	1.11147e-05	-0.665501	-1.20232
78213632	chr5:78213632:C:T	2.95972e-18	-4.25965e-10	-0.726128	4.09275e-13	-4.25965e-10	-0.674816	3.51829e-05	-4.25965e-10	-0.715528
78213674	chr5:78213674:C:T	7.40432e-19	-0.994342	-1.1174	9.27227e-13	0.934636	-0.791641	1.19842e-05	-0.679818	-1.11268
78213721	chr5:78213721:C:T	2.9577e-18	-4.25965e-10	-0.726811	4.08967e-13	-4.25965e-10	-0.675568	3.51584e-05	-4.25965e-10	-0.716224
78213731	chr5:78213731:C:T	2.76315e-18	-0.79485	-4.01506e-10	9.6419e-13	0.182085	-4.01506e-10	3.70265e-05	-0.664453	-4.01506e-10
78214746	chr5:78214746:A:G	1.53807e-18	-4.25965e-10	-1.38069	2.49585e-13	-4.25965e-10	-1.1694	1.81061e-05	-4.25965e-10	-1.37984
78214886	chr5:78214886:C:T	7.62534e-19	-0.996317	-1.08601	9.5471e-13	0.918994	-0.74679	1.23134e-05	-0.684435	-1.08096
78215170	chr5:78215170:T:C	1.48659e-18	-4.25965e-10	-1.41474	2.05311e-13	-4.25965e-10	-1.36468	1.7478e-05	-4.25965e-10	-1.41514
78215952	chr5:78215952:T:C	5.8766e-18	-4.25965e-10	-0.0402434	5.93199e-13	-4.25965e-10	-0.303674	7.03159e-05	-4.25965e-10	-0.023089
78216154	chr5:78216154:T:C	1.53295e-18	-4.25965e-10	-1.38403	2.47254e-13	-4.25965e-10	-1.17879	1.80454e-05	-4.25965e-10	-1.3832
78216334	chr5:78216334:G:A	9.77192e-19	-0.726439	-1.10786	1.60606e-12	1.32489	-0.632556	1.56162e-05	-0.421332	-1.10644
78216744	chr5:78216744:T:C	2.9204e-18	-4.25965e-10	-0.739503	4.04308e-13	-4.25965e-10	-0.687028	3.47103e-05	-4.25965e-10	-0.729049
78216899	chr5:78216899:A:G	2.91304e-18	-4.25965e-10	-0.742025	4.03254e-13	-4.25965e-10	-0.689636	3.46222e-05	-4.25965e-10	-0.731592
78217339	chr5:78217339:T:C	2.95845e-18	-4.25965e-10	-0.726556	4.09101e-13	-4.25965e-10	-0.675241	3.51674e-05	-4.25965e-10	-0.715968
78217413	chr5:78217413:A:C	1.29066e-17	1.08956	-0.343042	6.26203e-11	4.17732	0.17832	0.000177682	1.23629	-0.332383
78217864	chr5:78217864:A:G	3.03077e-18	0.13111	-0.833515	5.65219e-13	0.654409	-1.0064	2.23838e-05	-0.342754	-0.824995
78218114	chr5:78218114:T:C	1.52319e-18	-4.25965e-10	-1.39041	2.37257e-13	-4.25965e-10	-1.22006	1.79226e-05	-4.25965e-10	-1.39003
78218153	chr5:78218153:T:C	4.03002e-18	0.98336	-1.40081	1.27921e-12	1.87379	-1.40899	2.93281e-05	0.504496	-1.40204
78218256	chr5:78218256:A:G	2.63781e-18	-4.25965e-10	-0.841274	2.78434e-13	-4.25965e-10	-1.06002	3.11208e-05	-4.25965e-10	-0.838211
78218349	chr5:78218349:C:A	3.09235e-18	-1.42433	0.742039	2.05978e-11	1.61976	1.62398	3.74228e-05	-1.41745	0.763647
78219497	chr5:78219497:T:A	2.96506e-18	-4.25965e-10	-0.724325	4.10073e-13	-4.25965e-10	-0.672868	3.52475e-05	-4.25965e-10	-0.713693
78219913	chr5:78219913:A:G	6.69411e-19	-0.934291	-1.27829	8.96117e-13	1.14746	-1.03859	1.11313e-05	-0.591296	-1.27503
78220926	chr5:78220926:A:G	3.41071e-18	-4.25965e-10	-0.584302	3.12411e-13	-4.25965e-10	-0.944884	4.01723e-05	-4.25965e-10	-0.58291
78221566	chr5:78221566:C:T	9.58936e-19	-1.85315	-4.01506e-10	1.7637e-13	-1.51662	-4.01506e-10	1.00405e-05	-1.96946	-4.01506e-10
78221815	chr5:78221815:C:G	7.41583e-19	-0.994329	-1.11586	9.23541e-13	0.930388	-0.791376	1.1951e-05	-0.684135	-1.11114
78222326	chr5:78222326:G:A	7.0064e-19	-2.16698	-4.01506e-10	8.82103e-14	-2.20948	-4.01506e-10	8.11205e-06	-2.18274	-4.01506e-10
78223090	chr5:78223090:A:G	5.26277e-19	-2.19695	-0.256199	3.68277e-13	-0.667872	-0.112498	6.10067e-06	-2.22213	-0.245558
78223235	chr5:78223235:T:C	2.52111e-19	-1.79818	-1.39092	2.69815e-14	-1.99762	-1.39643	2.60221e-06	-1.92669	-1.39304
78223500	chr5:78223500:AAC:A	6.77535e-18	1.35862	-1.25656	3.76013e-11	4.72096	-0.875372	9.70016e-05	1.55322	-1.25458
78223684	chr5:78223684:G:A	6.91547e-18	1.36677	-1.24423	3.90458e-11	4.73595	-0.852666	9.91643e-05	1.56285	-1.24216
78223688	chr5:78223688:G:T	6.03289e-19	-1.2589	-1.05768	4.4036e-14	-1.96164	-0.942556	7.75303e-06	-1.17588	-1.05213
78223731	chr5:78223731:T:G	7.52993e-19	-2.09492	-4.01506e-10	1.61973e-13	-1.60177	-4.01506e-10	9.98184e-06	-1.97532	-4.01506e-10
78224378	chr5:78224378:A:G	4.58826e-18	-4.25965e-10	-0.287721	4.52991e-13	-4.25965e-10	-0.573332	5.44164e-05	-4.25965e-10	-0.279423
78224412	chr5:78224412:T:C	5.47255e-19	-1.41139	-1.00267	4.33018e-14	-2.04205	-0.878956	6.9696e-06	-1.33785	-0.996677
78224604	chr5:78224604:A:G	2.38553e-18	-4.25965e-10	-0.941801	3.10775e-13	-4.25965e-10	-0.950135	2.82243e-05	-4.25965e-10	-0.935905
78225228	chr5:78225228:T:C	4.36632e-19	-1.32828	-1.3116	2.75287e-14	-2.00481	-1.36917	5.45153e-06	-1.26295	-1.31724
78225882	chr5:78225882:A:G	1.00083e-17	-4.25965e-10	0.492191	1.59167e-12	-4.25965e-10	0.683333	0.000119019	-4.25965e-10	0.503192
78226035	chr5:78226035:T:C	3.33827e-18	-4.25965e-10	-0.605769	3.11372e-13	-4.25965e-10	-0.948214	3.93314e-05	-4.25965e-10	-0.604063
78226083	chr5:78226083:G:A	6.81506e-18	1.35357	-1.24566	3.80776e-11	4.71378	-0.855607	9.78367e-05	1.55084	-1.24362
78226213	chr5:78226213:G:A	6.97301e-18	1.37034	-1.23952	3.92384e-11	4.7325	-0.844287	9.98855e-05	1.56536	-1.23742
78226233	chr5:78226233:T:C	1.95886e-18	-4.25965e-10	-1.13886	2.33793e-13	-4.25965e-10	-1.23477	2.31637e-05	-4.25965e-10	-1.1335
78226533	chr5:78226533:T:C	1.53584e-18	-4.25965e-10	-1.38214	1.9547e-13	-4.25965e-10	-1.4138	1.80747e-05	-4.25965e-10	-1.38157
78226796	chr5:78226796:T:A	3.24982e-18	-4.25965e-10	-0.632622	5.065e-13	-4.25965e-10	-0.46168	3.85059e-05	-4.25965e-10	-0.625274
78226889	chr5:78226889:C:T	8.10087e-19	-2.02184	-4.01506e-10	8.8139e-14	-2.21029	-4.01506e-10	8.97641e-06	-2.08149	-4.01506e-10
78227268	chr5:78227268:G:A	7.56742e-18	1.45577	-1.24314	4.37792e-11	4.84858	-0.850868	0.000108295	1.64981	-1.24105
78227952	chr5:78227952:CAT:C	1.48297e-18	-4.25965e-10	-1.41718	2.01045e-13	-4.25965e-10	-1.38568	1.74432e-05	-4.25965e-10	-1.41714
78228180	chr5:78228180:T:G	1.48335e-18	-4.25965e-10	-1.41692	2.14101e-13	-4.25965e-10	-1.32276	1.74457e-05	-4.25965e-10	-1.41699
78228267	chr5:78228267:A:G	7.34085e-18	1.37995	-1.19772	4.2632e-11	4.7419	-0.770744	0.000104911	1.57243	-1.19541
78228370	chr5:78228370:A:C	4.68678e-18	1.1375	-1.40398	1.45461e-12	2.00442	-1.41113	3.31741e-05	0.630607	-1.40492
78228442	chr5:78228442:A:C	1.51833e-18	-4.25965e-10	-1.39361	1.96457e-13	-4.25965e-10	-1.40876	1.78669e-05	-4.25965e-10	-1.39314
78228820	chr5:78228820:C:T	7.28821e-18	1.39759	-1.22255	4.18741e-11	4.7674	-0.814177	0.000104245	1.59102	-1.22037
78228993	chr5:78228993:C:A	3.4602e-18	-4.25965e-10	-0.569897	5.45344e-13	-4.25965e-10	-0.387787	4.10588e-05	-4.25965e-10	-0.561081
78229421	chr5:78229421:A:G	1.51447e-17	1.14189	-0.235456	7.65451e-11	4.25169	0.304746	0.000206084	1.27725	-0.225048
78229481	chr5:78229481:C:T	6.533e-18	-4.25965e-10	0.0656443	9.00175e-13	-4.25965e-10	0.113385	7.72421e-05	-4.25965e-10	0.0708579
78229612	chr5:78229612:A:G	1.83073e-17	1.24481	-0.148728	9.79009e-11	4.39525	0.407256	0.000249681	1.382	-0.137899
78229748	chr5:78229748:A:T	4.87077e-18	1.04753	-1.2755	2.32263e-11	4.29354	-0.929701	6.94928e-05	1.23899	-1.27385
78229971	chr5:78229971:T:C	7.83512e-19	-1.00716	-1.04803	1.00016e-12	0.911017	-0.692304	1.26166e-05	-0.698233	-1.04284
78230018	chr5:78230018:G:A	3.89983e-19	-1.38783	-1.36504	1.0737e-13	-0.675948	-1.33697	5.05309e-06	-1.29413	-1.36196
78230160	chr5:78230160:C:T	7.30412e-18	1.38866	-1.21144	4.2204e-11	4.75558	-0.794509	0.000104435	1.58162	-1.20915
78230350	chr5:78230350:C:T	1.75127e-18	-4.25965e-10	-1.25088	2.26633e-13	-4.25965e-10	-1.26587	2.06938e-05	-4.25965e-10	-1.24625
78230371	chr5:78230371:A:G	8.04044e-18	1.50544	-1.23218	4.79332e-11	4.91959	-0.831225	0.000115441	1.70269	-1.23002
78230656	chr5:78230656:ACCAAGTTCCACTTCC:A	4.57136e-18	1.11597	-1.40738	1.41935e-12	1.98211	-1.41335	3.24028e-05	0.610348	-1.40819
78230997	chr5:78230997:G:A	1.75121e-18	-4.25965e-10	-1.25092	2.31459e-13	-4.25965e-10	-1.2448	2.06048e-05	-4.25965e-10	-1.25057
78231027	chr5:78231027:A:G	8.74272e-18	1.54162	-1.18462	5.48182e-11	4.97054	-0.747964	0.000125592	1.73918	-1.18222
78231330	chr5:78231330:C:T	1.52438e-18	-4.25965e-10	-1.38964	1.96817e-13	-4.25965e-10	-1.40693	1.79333e-05	-4.25965e-10	-1.38943
78231859	chr5:78231859:C:T	7.98502e-19	-0.98232	-1.05392	1.0331e-12	0.953338	-0.702222	1.2893e-05	-0.670524	-1.04888
78231969	chr5:78231969:A:C	2.73599e-18	-4.25965e-10	-0.80473	2.73743e-13	-4.25965e-10	-1.07701	3.22663e-05	-4.25965e-10	-0.802064
78232453	chr5:78232453:T:C	6.58422e-18	1.34334	-1.26988	3.55637e-11	4.68706	-0.897178	9.41371e-05	1.53667	-1.26801
78232468	chr5:78232468:T:C	6.46772e-18	1.3139	-1.2583	3.49256e-11	4.64571	-0.873935	9.24784e-05	1.50723	-1.25635
78232775	chr5:78232775:C:T	2.63515e-18	-4.25965e-10	-0.842284	3.26428e-13	-4.25965e-10	-0.900994	3.1274e-05	-4.25965e-10	-0.8333
78232886	chr5:78232886:T:C	1.53208e-18	-4.25965e-10	-1.3846	2.47014e-13	-4.25965e-10	-1.17976	1.8035e-05	-4.25965e-10	-1.38377
78233023	chr5:78233023:T:C	5.85171e-19	-1.11799	-1.22908	6.42506e-13	0.730204	-0.954032	9.2764e-06	-0.822914	-1.2257
78233295	chr5:78233295:A:G	1.62233e-17	1.22602	-0.250792	8.50583e-11	4.36532	0.296571	0.000220931	1.36315	-0.24139
78233320	chr5:78233320:G:A	4.84773e-19	-1.15242	-1.38287	2.90444e-14	-1.91026	-1.41012	6.13533e-06	-1.07599	-1.38604
78233350	chr5:78233350:C:G	5.66336e-19	-1.30636	-1.07343	4.22851e-14	-1.98479	-0.959981	7.27115e-06	-1.22418	-1.06799
78233384	chr5:78233384:C:A	1.48389e-18	-4.25965e-10	-1.41655	1.99016e-13	-4.25965e-10	-1.39582	1.74582e-05	-4.25965e-10	-1.41628
78233413	chr5:78233413:T:G	2.87219e-18	-4.25965e-10	-0.756148	2.90175e-13	-4.25965e-10	-1.01872	3.38701e-05	-4.25965e-10	-0.753553
78233478	chr5:78233478:G:A	5.00247e-19	-1.42869	-1.07518	3.97336e-14	-2.04281	-0.9642	6.40431e-06	-1.34956	-1.06956
78233722	chr5:78233722:A:G	3.92213e-18	-4.25965e-10	-0.444587	5.29476e-13	-4.25965e-10	-0.417316	4.59722e-05	-4.25965e-10	-0.448051
78233885	chr5:78233885:G:A	5.33938e-18	-4.25965e-10	-0.136114	7.39772e-13	-4.25965e-10	-0.0828619	6.30567e-05	-4.25965e-10	-0.132053
78234521	chr5:78234521:G:A	2.53845e-18	-4.25965e-10	-0.879669	3.52633e-13	-4.25965e-10	-0.823776	3.00371e-05	-4.25965e-10	-0.873655
78234735	chr5:78234735:A:G	6.35903e-18	1.25604	-1.21738	3.43167e-11	4.5606	-0.806417	9.05431e-05	1.44507	-1.21533
78235445	chr5:78235445:G:A	2.02291e-18	-4.25965e-10	-1.10669	2.64436e-13	-4.25965e-10	-1.11161	2.38768e-05	-4.25965e-10	-1.10318
78235577	chr5:78235577:C:A	1.61189e-18	-4.25965e-10	-1.33382	2.30927e-13	-4.25965e-10	-1.2471	1.89059e-05	-4.25965e-10	-1.33661
78235712	chr5:78235712:G:A	5.17923e-18	-4.25965e-10	-0.166565	7.17408e-13	-4.25965e-10	-0.113559	6.11642e-05	-4.25965e-10	-0.162525
78236244	chr5:78236244:T:C	2.90087e-18	0.657615	-1.40383	8.68363e-13	1.48844	-1.41103	2.15187e-05	0.197611	-1.40478
78236451	chr5:78236451:G:A	1.52837e-18	-4.25965e-10	-1.38702	1.94811e-13	-4.25965e-10	-1.41717	1.80086e-05	-4.25965e-10	-1.38524
78236685	chr5:78236685:G:C	5.5309e-19	-1.32172	-1.08173	4.14998e-14	-1.99302	-0.970497	7.1039e-06	-1.23904	-1.0764
78236912	chr5:78236912:G:A	6.3615e-18	1.4075	-1.36846	3.12453e-11	4.77157	-1.11114	9.12196e-05	1.60498	-1.3678
78236990	chr5:78236990:T:C	2.49032e-18	-4.25965e-10	-0.898812	3.45822e-13	-4.25965e-10	-0.84328	2.94635e-05	-4.25965e-10	-0.892935
78237807	chr5:78237807:T:C	5.96708e-18	1.23149	-1.25646	3.07053e-11	4.53031	-0.887319	8.54535e-05	1.42669	-1.2548
78237879	chr5:78237879:A:G	8.43562e-19	-1.98134	-4.01506e-10	2.22644e-13	-1.28363	-4.01506e-10	1.10148e-05	-1.87685	-4.01506e-10
78238247	chr5:78238247:C:T	1.01079e-17	1.16226	-0.660168	4.29737e-11	4.26996	-0.290818	0.000138436	1.31012	-0.655796
78238643	chr5:78238643:G:A	1.8017e-18	-4.25965e-10	-1.22249	2.2228e-13	-4.25965e-10	-1.28527	2.12225e-05	-4.25965e-10	-1.22102
78239158	chr5:78239158:T:C	1.52625e-18	-4.25965e-10	-1.38841	1.95801e-13	-4.25965e-10	-1.4121	1.79557e-05	-4.25965e-10	-1.38818
78239336	chr5:78239336:T:C	6.03094e-18	1.26714	-1.28146	3.08518e-11	4.57639	-0.928639	8.61934e-05	1.46056	-1.28005
78239411	chr5:78239411:CAG:C	2.91976e-18	0.64832	-1.38804	8.79626e-13	1.48966	-1.39936	2.16227e-05	0.187125	-1.38947
78239652	chr5:78239652:G:A	2.60253e-19	-1.81995	-1.33737	3.45594e-14	-1.95915	-1.18737	4.35738e-06	-1.46978	-1.33443
78240086	chr5:78240086:C:T	3.76744e-19	-1.41912	-1.36829	6.89648e-14	-1.2317	-1.22391	3.45713e-06	-1.6641	-1.37155
78240296	chr5:78240296:T:C	1.51106e-18	-4.25965e-10	-1.39841	2.37329e-13	-4.25965e-10	-1.21976	1.77836e-05	-4.25965e-10	-1.39781
78240408	chr5:78240408:T:C	1.6302e-18	-4.25965e-10	-1.32252	2.11148e-13	-4.25965e-10	-1.33665	1.92465e-05	-4.25965e-10	-1.31876
78240651	chr5:78240651:T:G	7.32673e-19	-0.99498	-1.1273	9.09118e-13	0.924409	-0.801138	1.18021e-05	-0.684639	-1.12317
78240681	chr5:78240681:T:C	2.14238e-18	-4.25965e-10	-1.04931	2.58434e-13	-4.25965e-10	-1.13456	2.52825e-05	-4.25965e-10	-1.04597
78241091	chr5:78241091:A:G	2.5322e-18	-4.25965e-10	-0.882132	3.51712e-13	-4.25965e-10	-0.826392	2.99626e-05	-4.25965e-10	-0.876138
78241547	chr5:78241547:A:C	6.79477e-18	0.787762	-0.682831	2.60572e-11	3.74183	-0.26298	9.18023e-05	0.920235	-0.676684
78241989	chr5:78241989:T:A	1.49049e-18	-4.25965e-10	-1.41212	1.95635e-13	-4.25965e-10	-1.41295	1.75321e-05	-4.25965e-10	-1.41206
78242278	chr5:78242278:G:A	3.59876e-18	-0.530633	-4.01506e-10	1.94245e-13	-1.42008	-4.01506e-10	4.42674e-05	-0.485839	-4.01506e-10
78242368	chr5:78242368:C:T	2.43975e-18	0.471345	-1.39067	7.11346e-13	1.2794	-1.40145	1.8436e-05	0.0302342	-1.39201
78242500	chr5:78242500:G:A	6.51627e-19	-1.00138	-1.23813	7.62568e-13	0.910867	-0.963379	1.04609e-05	-0.693558	-1.23488
78242532	chr5:78242532:G:A	3.17903e-18	-4.25965e-10	-0.654647	4.96107e-13	-4.25965e-10	-0.482411	3.77001e-05	-4.25965e-10	-0.646423
78242771	chr5:78242771:A:G	5.46135e-19	-1.34064	-1.07547	4.12731e-14	-2.00597	-0.963023	6.99374e-06	-1.26098	-1.07009
78242830	chr5:78242830:T:C	1.57044e-18	-4.25965e-10	-1.35987	2.6314e-13	-4.25965e-10	-1.11652	1.84876e-05	-4.25965e-10	-1.35899
78243137	chr5:78243137:T:C	7.24662e-19	-2.13327	-4.01506e-10	9.42836e-14	-2.1429	-4.01506e-10	8.91542e-06	-2.0883	-4.01506e-10
78243174	chr5:78243174:C:A	2.82757e-18	-4.25965e-10	-0.771805	3.79452e-13	-4.25965e-10	-0.750476	3.33489e-05	-4.25965e-10	-0.769062
78243560	chr5:78243560:A:ATAG	2.7868e-18	0.6171	-1.40343	8.33926e-13	1.44755	-1.41061	2.07427e-05	0.160538	-1.40443
78244113	chr5:78244113:T:C	5.68537e-19	-1.34049	-1.03542	4.30483e-14	-2.00967	-0.917208	7.26781e-06	-1.26289	-1.02975
78244213	chr5:78244213:C:T	5.12743e-18	-4.25965e-10	-0.176618	4.7988e-13	-4.25965e-10	-0.515667	6.0751e-05	-4.25965e-10	-0.169304
78244960	chr5:78244960:A:G	9.90588e-18	-4.25965e-10	0.481906	1.57099e-12	-4.25965e-10	0.670255	0.000117793	-4.25965e-10	0.492844
78245280	chr5:78245280:T:G	1.48483e-18	-4.25965e-10	-1.41592	1.9484e-13	-4.25965e-10	-1.41702	1.74721e-05	-4.25965e-10	-1.41548
78245367	chr5:78245367:G:A	1.51223e-18	-4.25965e-10	-1.39764	1.9916e-13	-4.25965e-10	-1.3951	1.77872e-05	-4.25965e-10	-1.39761
78245462	chr5:78245462:T:C	1.49647e-18	-4.25965e-10	-1.40811	2.01698e-13	-4.25965e-10	-1.38243	1.75989e-05	-4.25965e-10	-1.40825
78245496	chr5:78245496:C:T	1.48551e-18	-4.25965e-10	-1.41546	2.06989e-13	-4.25965e-10	-1.35654	1.74723e-05	-4.25965e-10	-1.41547
78245657	chr5:78245657:C:T	1.30955e-18	-0.375913	-1.16563	3.3395e-12	2.23314	-0.808765	1.84892e-05	-0.199766	-1.15914
78245698	chr5:78245698:C:G	1.48595e-18	-4.25965e-10	-1.41517	1.95151e-13	-4.25965e-10	-1.41543	1.74796e-05	-4.25965e-10	-1.41505
78245859	chr5:78245859:G:A	1.51257e-18	-4.25965e-10	-1.39741	1.9675e-13	-4.25965e-10	-1.40727	1.78151e-05	-4.25965e-10	-1.39604
78245918	chr5:78245918:A:G	7.53072e-19	-2.09482	-4.01506e-10	8.71751e-14	-2.22129	-4.01506e-10	8.34577e-06	-2.15433	-4.01506e-10
78246238	chr5:78246238:C:G	1.48747e-18	-4.25965e-10	-1.41414	2.01585e-13	-4.25965e-10	-1.38299	1.74976e-05	-4.25965e-10	-1.41402
78246470	chr5:78246470:T:C	1.83031e-18	-4.25965e-10	-1.20674	2.38093e-13	-4.25965e-10	-1.21654	2.15881e-05	-4.25965e-10	-1.20394
78246714	chr5:78246714:T:TC	1.44644e-17	0.860466	-4.01506e-10	7.84367e-13	-0.024326	-4.01506e-10	0.000306873	1.45035	-4.01506e-10
78246735	chr5:78246735:G:A	4.03318e-18	-1.06491	0.648244	1.37502e-11	1.48729	1.35231	4.8266e-05	-1.07273	0.673371
78246819	chr5:78246819:T:C	2.76767e-18	-4.25965e-10	-0.793215	4.26082e-13	-4.25965e-10	-0.634572	3.2799e-05	-4.25965e-10	-0.78569
78247332	chr5:78247332:C:T	1.63896e-18	0.0143244	-1.33148	4.49144e-13	0.768181	-1.35004	1.29378e-05	-0.381868	-1.33406
78247337	chr5:78247337:C:T	6.45041e-18	0.0529215	-4.01506e-10	3.75602e-13	-0.760672	-4.01506e-10	9.37564e-05	0.264613	-4.01506e-10
78247387	chr5:78247387:T:G	1.99362e-18	-4.25965e-10	-1.12127	2.55126e-13	-4.25965e-10	-1.14745	2.35954e-05	-4.25965e-10	-1.11504
78247534	chr5:78247534:G:A	1.51171e-18	0.00763704	-1.40562	4.21121e-13	0.765468	-1.41175	1.19649e-05	-0.387564	-1.40655
78247887	chr5:78247887:C:T	1.76848e-18	-4.25965e-10	-1.2411	2.23736e-13	-4.25965e-10	-1.27873	2.08846e-05	-4.25965e-10	-1.23708
78248005	chr5:78248005:G:A	1.89456e-18	0.244693	-1.41693	5.4762e-13	1.03325	-1.41687	1.46849e-05	-0.172214	-1.41705
78248688	chr5:78248688:C:A	1.34181e-18	-0.155047	-1.36215	3.05579e-12	2.55671	-1.22113	1.9789e-05	0.0673651	-1.35833
78248732	chr5:78248732:A:G	1.56498e-18	-4.25965e-10	-1.36335	1.95693e-13	-4.25965e-10	-1.41266	1.84087e-05	-4.25965e-10	-1.36326
78248992	chr5:78248992:T:A	2.39961e-18	-0.935917	-4.01506e-10	2.73386e-13	-1.07832	-4.01506e-10	3.31351e-05	-0.775493	-4.01506e-10
78249529	chr5:78249529:A:AG	1.84008e-18	-4.25965e-10	-1.20141	2.31668e-13	-4.25965e-10	-1.2439	2.17354e-05	-4.25965e-10	-1.19715
78249552	chr5:78249552:A:G	4.1375e-19	-1.47133	-1.22239	3.40897e-13	0.133624	-0.991248	6.38661e-06	-1.2054	-1.21649
78250088	chr5:78250088:A:C	1.51445e-18	-4.25965e-10	-1.39617	2.00135e-13	-4.25965e-10	-1.39021	1.78052e-05	-4.25965e-10	-1.3966
78250608	chr5:78250608:G:A	5.88223e-19	-1.97279	-0.369081	1.05424e-13	-2.13916	0.107948	7.41056e-06	-1.91322	-0.359957
78250972	chr5:78250972:A:G	8.07566e-18	-0.980546	1.25818	3.34285e-11	1.64328	2.08467	9.65198e-05	-0.992655	1.28632
78251113	chr5:78251113:G:C	1.65707e-18	-4.25965e-10	-1.30617	1.94876e-13	-4.25965e-10	-1.41684	1.94559e-05	-4.25965e-10	-1.30794
78251220	chr5:78251220:AAC:A	5.71712e-19	-1.974	-0.396344	1.01958e-13	-2.14005	0.0754051	7.19923e-06	-1.9148	-0.387316
78251307	chr5:78251307:G:A	4.38475e-19	-1.38887	-1.24681	3.76449e-13	0.271255	-1.02967	6.83057e-06	-1.11322	-1.24146
78251373	chr5:78251373:G:C	1.62777e-18	0.01455	-1.33856	4.11597e-12	2.80835	-1.17492	2.40854e-05	0.23963	-1.33411
78252505	chr5:78252505:CAG:C	1.8371e-18	-4.25965e-10	-1.20303	2.31318e-13	-4.25965e-10	-1.24541	2.16994e-05	-4.25965e-10	-1.1988
78252572	chr5:78252572:G:A	1.82043e-18	-4.25965e-10	-1.21215	2.2944e-13	-4.25965e-10	-1.25356	2.15005e-05	-4.25965e-10	-1.20801
78252653	chr5:78252653:G:A	1.61352e-18	0.0138778	-1.34668	4.04696e-12	2.80581	-1.1893	2.39231e-05	0.241189	-1.34243
78252847	chr5:78252847:C:T	2.8856e-18	-0.751489	-4.01506e-10	1.012e-12	0.230481	-4.01506e-10	3.09223e-05	-0.84461	-4.01506e-10
78253560	chr5:78253560:C:T	1.56335e-18	-4.25965e-10	-1.36439	2.49379e-13	-4.25965e-10	-1.17023	1.83941e-05	-4.25965e-10	-1.36405
78253652	chr5:78253652:G:C	1.8995e-18	0.246365	-1.416	5.50713e-13	1.03919	-1.41718	1.46626e-05	-0.174499	-1.41629
78254038	chr5:78254038:A:G	6.80974e-19	-1.97606	-0.219393	1.25684e-13	-2.14227	0.286836	8.56644e-06	-1.9188	-0.209431
78254416	chr5:78254416:A:G	4.74978e-18	-4.25965e-10	-0.253123	7.74854e-13	-4.25965e-10	-0.036529	5.63785e-05	-4.25965e-10	-0.243999
78254492	chr5:78254492:G:A	1.07238e-17	-4.25965e-10	0.561241	2.02825e-12	-4.25965e-10	0.925723	0.000125822	-4.25965e-10	0.558784
78254698	chr5:78254698:G:A	4.12754e-19	-1.32352	-1.3726	3.41843e-13	0.386216	-1.24107	6.49917e-06	-1.03466	-1.36975
78255465	chr5:78255465:TA:T	6.47549e-18	-1.13679	1.19359	2.35226e-11	1.36421	2.01231	7.75809e-05	-1.14601	1.22124
78255486	chr5:78255486:A:G	4.79187e-18	-0.244301	-4.01506e-10	2.033e-13	-1.37452	-4.01506e-10	4.37548e-05	-0.497485	-4.01506e-10
78255729	chr5:78255729:T:C	2.02218e-18	-4.25965e-10	-1.10705	4.03211e-13	-4.25965e-10	-0.689745	2.38171e-05	-4.25965e-10	-1.10568
78255874	chr5:78255874:T:C	2.1017e-18	-4.25965e-10	-1.06848	2.68002e-13	-4.25965e-10	-1.09821	2.48793e-05	-4.25965e-10	-1.06205
78255896	chr5:78255896:A:G	3.62919e-18	-1.12252	0.600309	1.19225e-11	1.38872	1.30826	4.33303e-05	-1.13228	0.625047
78256100	chr5:78256100:G:A	2.76327e-18	-4.25965e-10	-0.794809	3.71409e-13	-4.25965e-10	-0.771899	3.25896e-05	-4.25965e-10	-0.792093
78256190	chr5:78256190:T:C	2.7519e-18	-4.25965e-10	-0.798932	3.69859e-13	-4.25965e-10	-0.776081	3.24548e-05	-4.25965e-10	-0.796239
78256716	chr5:78256716:A:G	4.39898e-18	-4.25965e-10	-0.32985	4.55425e-13	-4.25965e-10	-0.567974	5.25122e-05	-4.25965e-10	-0.315042
78257066	chr5:78257066:T:A	2.41554e-18	-0.00825033	-0.921049	4.52014e-12	2.63035	-0.903252	3.45962e-05	0.178202	-0.910546
78257175	chr5:78257175:A:G	1.55109e-18	-4.25965e-10	-1.37227	1.96312e-13	-4.25965e-10	-1.4095	1.82451e-05	-4.25965e-10	-1.37219
78257452	chr5:78257452:T:A	4.05056e-19	-1.36577	-1.34918	3.34251e-13	0.316202	-1.19352	6.34651e-06	-1.08249	-1.34569
78257753	chr5:78257753:T:C	1.71965e-18	0.139636	-1.40874	4.83047e-13	0.904581	-1.41367	1.33862e-05	-0.272266	-1.40959
78257979	chr5:78257979:C:A	4.93681e-19	-1.36797	-1.14912	3.83382e-13	0.312767	-1.05294	8.01857e-06	-1.06304	-1.13129
78258518	chr5:78258518:C:T	1.60408e-18	-0.029679	-1.30899	4.04371e-12	2.74313	-1.12741	2.37441e-05	0.194917	-1.30367
78259046	chr5:78259046:G:A	2.26575e-18	-4.25965e-10	-0.993317	3.79369e-13	-4.25965e-10	-0.750693	2.65426e-05	-4.25965e-10	-0.997336
78259135	chr5:78259135:C:T	2.67567e-18	-4.25965e-10	-0.827023	3.62293e-13	-4.25965e-10	-0.79675	3.15545e-05	-4.25965e-10	-0.824371
78259732	chr5:78259732:C:T	3.37014e-18	-4.25965e-10	-0.596267	4.32174e-13	-4.25965e-10	-0.620376	3.98642e-05	-4.25965e-10	-0.590608
78260206	chr5:78260206:G:A	5.0136e-19	-2.13382	-0.36783	9.65379e-14	-2.2218	0.102535	6.21183e-06	-2.09059	-0.359038
78260287	chr5:78260287:C:A	5.14793e-19	-1.19069	-1.28452	3.42642e-13	0.368016	-1.22054	8.52822e-06	-0.856622	-1.27608
78260525	chr5:78260525:C:T	4.59945e-19	-1.28669	-1.30118	2.88212e-13	0.216418	-1.24193	7.50739e-06	-0.966931	-1.29327
78260526	chr5:78260526:G:A	2.15129e-18	-4.25965e-10	-1.04515	2.25247e-13	-4.25965e-10	-1.272	2.52798e-05	-4.25965e-10	-1.04608
78260552	chr5:78260552:C:G	1.5083e-18	-4.25965e-10	-1.40024	2.10364e-13	-4.25965e-10	-1.34036	1.77314e-05	-4.25965e-10	-1.40075
78260581	chr5:78260581:G:A	7.65939e-19	-1.18442	-0.893456	5.82292e-13	0.395777	-0.718009	1.29588e-05	-0.841768	-0.872543
78261296	chr5:78261296:A:G	3.01986e-18	-4.25965e-10	-0.706012	3.70891e-13	-4.25965e-10	-0.773296	3.58342e-05	-4.25965e-10	-0.697184
78261813	chr5:78261813:A:G	2.55798e-18	-1.65242	0.780416	2.55862e-12	-0.00507268	1.16309	3.37764e-05	-1.56117	0.804841
78262011	chr5:78262011:C:T	2.11344e-18	-4.25965e-10	-1.0629	2.81564e-13	-4.25965e-10	-1.04884	2.49174e-05	-4.25965e-10	-1.06052
78263114	chr5:78263114:A:G	9.00802e-19	-1.12536	-0.790336	1.32273e-13	-1.04482	-0.759515	8.92885e-06	-1.30574	-0.781064
78263832	chr5:78263832:G:A	5.21147e-18	-4.25965e-10	-0.16036	7.45394e-13	-4.25965e-10	-0.0752911	6.19062e-05	-4.25965e-10	-0.150467
78263838	chr5:78263838:C:T	4.82806e-19	-1.32891	-1.21045	2.94236e-13	0.140688	-1.14551	7.85305e-06	-1.01584	-1.19934
78264050	chr5:78264050:C:T	1.56285e-18	-4.25965e-10	-1.36471	2.00803e-13	-4.25965e-10	-1.38688	1.8421e-05	-4.25965e-10	-1.3626
78264553	chr5:78264553:C:T	4.91797e-19	-1.32022	-1.20069	3.03538e-13	0.16052	-1.13422	8.02409e-06	-1.00434	-1.1893
78264697	chr5:78264697:T:C	5.01512e-19	-1.59818	-0.903171	2.46828e-13	-0.38623	-0.794284	7.12501e-06	-1.42294	-0.889539
78264811	chr5:78264811:T:C	9.9139e-19	-1.34547	-0.474398	6.97901e-13	0.1272	-0.268327	1.65419e-05	-1.02557	-0.444615
78266054	chr5:78266054:T:C	3.7358e-18	-4.25965e-10	-0.493261	5.2362e-13	-4.25965e-10	-0.428438	4.42929e-05	-4.25965e-10	-0.485262
78266107	chr5:78266107:A:AT	4.63502e-19	-1.38272	-1.19745	2.72718e-13	0.0499824	-1.13075	7.47458e-06	-1.0786	-1.18598
78266221	chr5:78266221:TAACTA:T	1.54348e-18	-4.25965e-10	-1.37719	2.00103e-13	-4.25965e-10	-1.39037	1.81309e-05	-4.25965e-10	-1.37847
78266358	chr5:78266358:T:C	4.7609e-19	-1.35968	-1.19369	2.84285e-13	0.0874522	-1.12668	7.70657e-06	-1.05191	-1.18211
78267081	chr5:78267081:C:G	4.59102e-19	-1.39411	-1.1956	2.67202e-13	0.0276907	-1.12889	7.37972e-06	-1.09327	-1.18408
78267352	chr5:78267352:A:G	1.12943e-18	-1.39141	-0.298103	7.67316e-13	0.0552886	-0.101593	1.87196e-05	-1.08155	-0.264962
78267439	chr5:78267439:G:A	1.68108e-18	-0.623956	-0.66783	1.60801e-12	1.24164	-0.548094	2.76896e-05	-0.310755	-0.644276
78268212	chr5:78268212:CTT:C	3.58964e-18	-4.25965e-10	-0.53317	5.02442e-13	-4.25965e-10	-0.469724	4.25516e-05	-4.25965e-10	-0.52537
78268747	chr5:78268747:A:G	7.63222e-18	-1.1744	1.39555	1.32745e-11	0.970879	1.83352	9.94426e-05	-1.10585	1.42935
78268963	chr5:78268963:T:C	7.96489e-18	-1.03747	1.30129	1.55278e-11	1.22539	1.73579	0.000104254	-0.963645	1.33439
78269206	chr5:78269206:A:AC	4.34683e-19	-1.4005	-1.24386	2.51783e-13	0.0234949	-1.18413	6.98257e-06	-1.09905	-1.23362
78269348	chr5:78269348:T:C	3.70799e-18	-4.25965e-10	-0.500731	5.90457e-13	-4.25965e-10	-0.308307	4.40175e-05	-4.25965e-10	-0.4915
78269847	chr5:78269847:T:C	7.78388e-19	-2.06175	-4.01506e-10	8.71226e-14	-2.22189	-4.01506e-10	8.73692e-06	-2.10853	-4.01506e-10
78270511	chr5:78270511:C:T	4.47406e-19	-1.39606	-1.21945	2.61872e-13	0.0344849	-1.15583	7.20679e-06	-1.09249	-1.20858
78270522	chr5:78270522:T:C	2.03867e-18	-4.25965e-10	-1.09893	2.71473e-13	-4.25965e-10	-1.08534	2.40327e-05	-4.25965e-10	-1.09667
78270643	chr5:78270643:G:A	4.32412e-19	-1.38975	-1.25985	6.64671e-14	-1.2619	-1.2306	4.4602e-06	-1.52429	-1.25661
78270915	chr5:78270915:C:T	4.84679e-19	-1.35615	-1.17934	2.92972e-13	0.101888	-1.11102	7.87729e-06	-1.04475	-1.16736
78270994	chr5:78270994:A:C	1.58261e-18	-4.25965e-10	-1.35215	2.02925e-13	-4.25965e-10	-1.37637	1.86586e-05	-4.25965e-10	-1.34978
78271034	chr5:78271034:A:G	4.62727e-19	-1.38778	-1.19406	2.72963e-13	0.0468276	-1.12669	7.46185e-06	-1.08376	-1.18252
78271337	chr5:78271337:C:T	1.79945e-18	-4.25965e-10	-1.22374	3.53965e-13	-4.25965e-10	-0.820005	2.11965e-05	-4.25965e-10	-1.22225
78271690	chr5:78271690:C:T	4.54463e-19	-1.38211	-1.21775	2.67278e-13	0.0529418	-1.15386	7.33527e-06	-1.07657	-1.20682
78272036	chr5:78272036:T:C	4.5221e-19	-1.409	-1.19583	2.61865e-13	0.00758228	-1.12896	7.26195e-06	-1.10912	-1.18432
78272252	chr5:78272252:A:T	1.48348e-18	-4.25965e-10	-1.41683	2.17144e-13	-4.25965e-10	-1.30864	1.74466e-05	-4.25965e-10	-1.41694
78272255	chr5:78272255:C:T	3.75267e-18	-4.25965e-10	-0.488755	5.26059e-13	-4.25965e-10	-0.42379	4.44925e-05	-4.25965e-10	-0.480766
78273548	chr5:78273548:G:A	4.59605e-19	-1.68623	-0.902383	5.89804e-13	0.426842	-0.736256	6.64297e-06	-1.49521	-0.887323
78273770	chr5:78273770:C:T	1.80062e-18	-4.25965e-10	-1.22309	2.35118e-13	-4.25965e-10	-1.22912	2.12307e-05	-4.25965e-10	-1.22064
78273922	chr5:78273922:A:T	4.88382e-19	-1.62876	-0.899124	6.72102e-13	0.553552	-0.732345	7.12242e-06	-1.42892	-0.883922
78274217	chr5:78274217:A:T	2.95091e-18	-4.25965e-10	-0.729108	4.42294e-13	-4.25965e-10	-0.597229	3.47413e-05	-4.25965e-10	-0.728157
78274258	chr5:78274258:T:A	1.69594e-18	-4.25965e-10	-1.28298	2.48889e-13	-4.25965e-10	-1.1722	2.00169e-05	-4.25965e-10	-1.27951
78274704	chr5:78274704:A:C	4.78514e-19	-1.76412	-0.784175	6.03398e-13	0.264925	-0.551551	6.93408e-06	-1.57902	-0.760618
78274766	chr5:78274766:T:A	2.77008e-18	-4.25965e-10	-0.792348	4.09538e-13	-4.25965e-10	-0.674174	3.2431e-05	-4.25965e-10	-0.796974
78275481	chr5:78275481:C:T	8.94128e-18	-4.25965e-10	0.379457	1.64993e-12	-4.25965e-10	0.719283	0.000104866	-4.25965e-10	0.376593
78275635	chr5:78275635:C:T	1.50722e-18	-4.25965e-10	-1.40095	1.98724e-13	-4.25965e-10	-1.39729	1.77363e-05	-4.25965e-10	-1.40047
78275850	chr5:78275850:C:T	1.83472e-18	-4.25965e-10	-1.20433	2.14255e-13	-4.25965e-10	-1.32204	2.16797e-05	-4.25965e-10	-1.19971
78275999	chr5:78275999:A:G	4.68826e-19	-1.70185	-0.866896	5.93635e-13	0.392027	-0.694966	6.75841e-06	-1.51408	-0.851217
78276343	chr5:78276343:C:CAAGT	1.91303e-18	-4.25965e-10	-1.16253	2.54229e-13	-4.25965e-10	-1.15097	2.25789e-05	-4.25965e-10	-1.15907
78276480	chr5:78276480:C:T	1.91793e-18	-4.25965e-10	-1.15998	2.54899e-13	-4.25965e-10	-1.14834	2.26371e-05	-4.25965e-10	-1.1565
78276543	chr5:78276543:A:G	1.16643e-18	-0.761742	-0.895535	4.6029e-12	2.30698	-0.561742	1.65579e-05	-0.585343	-0.883883
78276615	chr5:78276615:C:A	4.51605e-19	-1.69224	-0.91393	5.7425e-13	0.413062	-0.749201	6.5136e-06	-1.50328	-0.898916
78276631	chr5:78276631:G:A	2.10895e-19	-1.98188	-1.38574	2.30338e-14	-2.17979	-1.37245	2.64451e-06	-1.91884	-1.38477
78276723	chr5:78276723:G:A	3.56475e-18	-4.25965e-10	-0.540128	5.40998e-13	-4.25965e-10	-0.395788	4.19676e-05	-4.25965e-10	-0.53919
78276771	chr5:78276771:A:T	5.77567e-19	-1.75666	-0.603491	7.3474e-13	0.275828	-0.365515	8.39647e-06	-1.57182	-0.576456
78277319	chr5:78277319:G:A	1.48498e-18	-4.25965e-10	-1.41582	2.25387e-13	-4.25965e-10	-1.27138	1.74708e-05	-4.25965e-10	-1.41556
78277490	chr5:78277490:C:G	4.79731e-19	-1.66644	-0.879309	6.32636e-13	0.470093	-0.709402	6.95424e-06	-1.47294	-0.86379
78277883	chr5:78277883:T:G	1.51377e-18	-4.25965e-10	-1.39662	1.99693e-13	-4.25965e-10	-1.39242	1.78142e-05	-4.25965e-10	-1.39609
78278680	chr5:78278680:G:A	9.15422e-19	-1.89959	-4.01506e-10	1.66131e-12	0.726158	-4.01506e-10	8.42734e-06	-2.14461	-4.01506e-10
78278696	chr5:78278696:G:C	1.52968e-18	-4.25965e-10	-1.38616	2.02003e-13	-4.25965e-10	-1.38092	1.80034e-05	-4.25965e-10	-1.38553
78279045	chr5:78279045:GA:G	1.76421e-18	-1.24352	-4.01506e-10	1.86e-13	-1.46346	-4.01506e-10	2.03488e-05	-1.26306	-4.01506e-10
78279189	chr5:78279189:C:G	4.66975e-19	-1.70907	-0.863636	5.862e-13	0.375902	-0.691445	6.7217e-06	-1.52286	-0.847881
78279192	chr5:78279192:G:A	2.5023e-19	-1.98249	-1.2141	2.74386e-14	-2.18197	-1.19528	3.11341e-06	-1.92328	-1.21709
78279201	chr5:78279201:T:G	4.81549e-19	-1.68819	-0.853781	6.2119e-13	0.422444	-0.680011	6.95471e-06	-1.49877	-0.837894
78279312	chr5:78279312:T:A	5.07508e-19	-1.75804	-0.731426	1.56551e-12	0.946966	-0.280206	6.1772e-06	-1.74107	-0.71415
78279326	chr5:78279326:C:T	4.63427e-19	-1.70116	-0.879169	5.8695e-13	0.395088	-0.709352	6.68267e-06	-1.51293	-0.863645
78279507	chr5:78279507:GA:G	4.68283e-19	-1.6774	-0.892505	6.08696e-13	0.446666	-0.72455	6.77275e-06	-1.48601	-0.877172
78279553	chr5:78279553:A:G	1.85906e-18	-4.25965e-10	-1.19115	2.46928e-13	-4.25965e-10	-1.18011	2.19378e-05	-4.25965e-10	-1.18788
78279555	chr5:78279555:A:G	4.64394e-19	-1.68929	-0.888954	5.96435e-13	0.422239	-0.720472	6.70909e-06	-1.49905	-0.87357
78279619	chr5:78279619:A:G	7.03971e-19	-1.07183	-1.09041	1.35532e-13	-0.724308	-1.05569	7.08868e-06	-1.23389	-1.0837
78279684	chr5:78279684:A:G	4.5878e-19	-1.7037	-0.886707	5.78515e-13	0.389038	-0.717778	6.6164e-06	-1.51527	-0.871264
78280022	chr5:78280022:G:A	4.82353e-19	-1.62748	-0.912824	6.67379e-13	0.562233	-0.748078	7.03306e-06	-1.42795	-0.897515
78280380	chr5:78280380:C:T	1.51325e-18	-4.25965e-10	-1.39696	1.99616e-13	-4.25965e-10	-1.39281	1.7808e-05	-4.25965e-10	-1.39644
78280422	chr5:78280422:G:A	6.36375e-19	-1.05548	-1.2077	1.23056e-13	-0.698674	-1.17789	6.42346e-06	-1.21235	-1.20378
78280492	chr5:78280492:G:A	1.48529e-18	-4.25965e-10	-1.41561	2.25833e-13	-4.25965e-10	-1.26941	1.74749e-05	-4.25965e-10	-1.41532
78280863	chr5:78280863:C:T	4.06255e-19	-1.74302	-0.968977	4.80264e-13	0.298457	-0.813325	5.80619e-06	-1.5625	-0.95466
78280960	chr5:78280960:T:C	4.14152e-19	-1.74198	-0.95076	4.91856e-13	0.301193	-0.792209	5.92112e-06	-1.5614	-0.936158
78281192	chr5:78281192:T:C	4.1395e-19	-1.73749	-0.955743	4.94879e-13	0.313035	-0.797926	5.92593e-06	-1.55553	-0.941217
78281250	chr5:78281250:C:T	4.11651e-19	-1.70961	-0.989186	5.06493e-13	0.375109	-0.836802	5.91788e-06	-1.52291	-0.975194
78281252	chr5:78281252:T:C	4.33603e-19	-1.70161	-0.945241	5.42991e-13	0.393642	-0.785754	6.24529e-06	-1.5137	-0.930556
78281307	chr5:78281307:A:G	4.25703e-19	-1.69832	-0.96692	5.32187e-13	0.398781	-0.810989	6.1274e-06	-1.51075	-0.952566
78281383	chr5:78281383:A:G	4.38554e-19	-1.74173	-0.893763	5.25249e-13	0.301981	-0.727312	6.27287e-06	-1.56174	-0.878116
78281654	chr5:78281654:T:C	4.27027e-19	-1.73108	-0.931055	5.16995e-13	0.32808	-0.76925	6.12206e-06	-1.54791	-0.916277
78281882	chr5:78281882:G:A	5.21076e-19	-1.79268	-0.670404	6.27712e-13	0.196163	-0.443285	7.52525e-06	-1.61355	-0.64427
78282045	chr5:78282045:T:G	1.85724e-18	-4.25965e-10	-1.19213	2.46666e-13	-4.25965e-10	-1.18117	2.1916e-05	-4.25965e-10	-1.18887
78282248	chr5:78282248:C:T	1.50685e-18	-4.25965e-10	-1.4012	1.98685e-13	-4.25965e-10	-1.39748	1.77317e-05	-4.25965e-10	-1.40074
78282368	chr5:78282368:C:T	4.77681e-19	-1.38351	-1.16653	1.00183e-13	-0.953627	-1.12858	5.03927e-06	-1.49728	-1.16155
78282505	chr5:78282505:C:A	2.03692e-19	-2.0132	-1.38917	2.26286e-14	-2.19322	-1.37677	2.54945e-06	-1.95196	-1.38825
78282569	chr5:78282569:T:C	4.31127e-19	-1.72603	-0.926543	5.24234e-13	0.336708	-0.763975	6.17976e-06	-1.54311	-0.9117
78282664	chr5:78282664:G:A	4.17804e-19	-1.79233	-0.891639	4.97596e-13	0.199294	-0.678709	6.0111e-06	-1.61253	-0.869945
78283089	chr5:78283089:T:C	2.72387e-18	-4.25965e-10	-0.809167	3.83809e-13	-4.25965e-10	-0.739059	3.22552e-05	-4.25965e-10	-0.802407
78283144	chr5:78283144:G:A	1.49371e-18	-4.25965e-10	-1.40996	2.01207e-13	-4.25965e-10	-1.38487	1.75713e-05	-4.25965e-10	-1.40982
78283296	chr5:78283296:T:C	1.54868e-18	-4.25965e-10	-1.37382	1.9502e-13	-4.25965e-10	-1.4161	1.82453e-05	-4.25965e-10	-1.37218
78283826	chr5:78283826:CT:C	5.3813e-19	-1.66192	-0.768956	7.29365e-13	0.485669	-0.582699	7.83081e-06	-1.46628	-0.751742
78283905	chr5:78283905:A:G	4.61837e-19	-1.41045	-1.17332	8.81417e-14	-1.07365	-1.13661	4.86409e-06	-1.52569	-1.16852
78284113	chr5:78284113:T:C	8.33881e-19	-1.99289	-4.01506e-10	9.05613e-14	-2.18318	-4.01506e-10	9.4493e-06	-2.03015	-4.01506e-10
78284257	chr5:78284257:T:C	5.33792e-19	-1.77852	-0.660452	6.5938e-13	0.233971	-0.431875	7.74705e-06	-1.59464	-0.634138
78284265	chr5:78284265:T:C	4.34797e-19	-1.77072	-0.873378	5.37281e-13	0.254371	-0.657052	6.2904e-06	-1.58573	-0.851331
78285096	chr5:78285096:A:C	4.4692e-19	-1.70026	-0.916341	5.65015e-13	0.399981	-0.752333	6.44872e-06	-1.51096	-0.901247
78285118	chr5:78285118:G:A	3.33286e-18	-4.25965e-10	-0.607393	4.66216e-13	-4.25965e-10	-0.544555	3.94951e-05	-4.25965e-10	-0.599912
78285211	chr5:78285211:T:C	6.63063e-19	-2.22211	-4.01506e-10	8.91894e-14	-2.19844	-4.01506e-10	7.79927e-06	-2.22206	-4.01506e-10
78285350	chr5:78285350:C:A	9.50082e-19	-0.791408	-1.07102	3.49075e-12	2.26142	-0.792755	1.34598e-05	-0.614711	-1.06167
78285448	chr5:78285448:T:C	1.51354e-18	-4.25965e-10	-1.39677	1.99675e-13	-4.25965e-10	-1.39251	1.78116e-05	-4.25965e-10	-1.39624
78286055	chr5:78286055:TA:T	1.63196e-18	-4.25965e-10	-1.32144	2.29103e-13	-4.25965e-10	-1.25503	1.9201e-05	-4.25965e-10	-1.32113
78286064	chr5:78286064:T:C	5.35188e-19	-1.70725	-0.729109	6.75616e-13	0.372692	-0.546272	7.76301e-06	-1.52171	-0.70501
78286374	chr5:78286374:C:T	4.65577e-19	-1.42588	-1.14982	8.89363e-14	-1.08943	-1.11185	4.9131e-06	-1.53935	-1.14484
78286389	chr5:78286389:T:C	2.2288e-19	-2.0415	-1.27084	2.53223e-14	-2.20325	-1.25427	2.75741e-06	-1.98851	-1.27328
78286485	chr5:78286485:C:T	6.58407e-19	-0.89063	-1.33852	1.51974e-12	1.97526	-1.33817	9.0819e-06	-0.734016	-1.33579
78286495	chr5:78286495:A:G	4.38019e-19	-1.64389	-0.992827	1.34774e-12	1.2245	-0.707517	5.3264e-06	-1.62222	-0.981192
78286567	chr5:78286567:T:C	9.65766e-19	-1.84606	-4.01506e-10	1.00226e-13	-2.08178	-4.01506e-10	1.13173e-05	-1.84976	-4.01506e-10
78286601	chr5:78286601:C:A	1.65833e-19	-2.21855	-1.38944	2.29241e-14	-2.15789	-1.39912	1.99795e-06	-2.19434	-1.38962
78286847	chr5:78286847:T:A	2.71117e-18	-4.25965e-10	-0.813843	4.16932e-13	-4.25965e-10	-0.656281	3.2124e-05	-4.25965e-10	-0.806484
78286868	chr5:78286868:C:T	3.25729e-18	-4.25965e-10	-0.630327	4.55145e-13	-4.25965e-10	-0.568587	3.85949e-05	-4.25965e-10	-0.622968
78286968	chr5:78286968:T:G	1.70655e-18	-4.25965e-10	-1.27675	2.51041e-13	-4.25965e-10	-1.16359	2.01429e-05	-4.25965e-10	-1.27323
78287014	chr5:78287014:A:C	4.44488e-19	-1.78046	-0.841591	8.70225e-13	0.802875	-0.723327	5.32973e-06	-1.77437	-0.828419
78287421	chr5:78287421:G:C	3.74697e-19	-1.71558	-1.07728	4.83774e-13	0.36768	-0.875265	5.37246e-06	-1.53261	-1.06219
78287618	chr5:78287618:C:G	1.52814e-18	-4.25965e-10	-1.38717	1.9481e-13	-4.25965e-10	-1.41718	1.79993e-05	-4.25965e-10	-1.38576
78287866	chr5:78287866:A:T	3.67563e-19	-1.73504	-1.07704	4.64006e-13	0.325083	-0.87439	5.25466e-06	-1.55506	-1.06191
78287956	chr5:78287956:G:A	4.23278e-19	-1.81765	-0.853301	7.74236e-13	0.698654	-0.735981	5.06571e-06	-1.8133	-0.840291
78287994	chr5:78287994:C:T	1.6769e-18	-1.29427	-4.01506e-10	1.77716e-13	-1.50902	-4.01506e-10	1.93662e-05	-1.31256	-4.01506e-10
78288204	chr5:78288204:C:T	3.43186e-19	-1.74612	-1.13459	4.19476e-13	0.297976	-0.948174	4.89073e-06	-1.56808	-1.12066
78288328	chr5:78288328:C:T	3.8194e-19	-1.85765	-0.916062	6.53382e-13	0.591946	-0.798988	4.56925e-06	-1.85345	-0.903283
78288443	chr5:78288443:C:T	4.15319e-18	-4.25965e-10	-0.387345	4.29154e-13	-4.25965e-10	-0.627388	4.93773e-05	-4.25965e-10	-0.376596
78288483	chr5:78288483:G:A	1.84792e-18	-4.25965e-10	-1.19716	2.45377e-13	-4.25965e-10	-1.18641	2.18054e-05	-4.25965e-10	-1.19393
78288606	chr5:78288606:G:A	3.53966e-19	-1.72459	-1.12518	4.53102e-13	0.352443	-0.92553	5.06689e-06	-1.54116	-1.1122
78288761	chr5:78288761:C:T	3.46443e-19	-1.73572	-1.13554	4.28961e-13	0.321589	-0.949427	4.94377e-06	-1.55633	-1.12163
78288861	chr5:78288861:A:C	5.60423e-19	-1.03306	-1.35722	9.13805e-14	-0.819632	-1.35454	5.47373e-06	-1.21626	-1.35987
78289036	chr5:78289036:C:CT	3.41662e-19	-1.75622	-1.12894	4.12682e-13	0.274573	-0.9411	4.86004e-06	-1.58018	-1.11486
78289066	chr5:78289066:G:T	3.47784e-19	-1.74078	-1.12662	4.28829e-13	0.31051	-0.938655	4.96232e-06	-1.56177	-1.11244
78289609	chr5:78289609:T:C	7.47903e-19	-2.1017	-4.01506e-10	1.13874e-13	-1.95412	-4.01506e-10	8.49772e-06	-2.13629	-4.01506e-10
78289704	chr5:78289704:T:C	4.48136e-19	-1.44078	-1.1731	8.51816e-14	-1.10805	-1.13637	4.73189e-06	-1.55347	-1.1683
78290086	chr5:78290086:C:T	1.8609e-18	-4.25965e-10	-1.19016	2.47171e-13	-4.25965e-10	-1.17913	2.19596e-05	-4.25965e-10	-1.18688
78290126	chr5:78290126:G:A	7.01769e-19	-2.16537	-4.01506e-10	1.29372e-13	-1.82651	-4.01506e-10	8.95079e-06	-2.08435	-4.01506e-10
78290194	chr5:78290194:G:A	1.9494e-18	-4.25965e-10	-1.1437	2.23181e-13	-4.25965e-10	-1.28122	2.30513e-05	-4.25965e-10	-1.13836
78290223	chr5:78290223:A:G	3.47744e-19	-1.76539	-1.10212	4.16697e-13	0.25032	-0.907164	4.93728e-06	-1.59182	-1.08745
78290366	chr5:78290366:C:CA	4.69594e-19	-1.85072	-0.71639	5.87722e-13	0.0625634	-0.375513	6.67929e-06	-1.68632	-0.690757
78290444	chr5:78290444:A:C	3.19567e-18	-4.25965e-10	-0.649426	4.46165e-13	-4.25965e-10	-0.588514	3.78621e-05	-4.25965e-10	-0.642137
78290683	chr5:78290683:A:G	3.42391e-19	-1.77131	-1.11171	4.0734e-13	0.239024	-0.918579	4.86088e-06	-1.59752	-1.09735
78290877	chr5:78290877:A:G	3.23536e-19	-1.79653	-1.14313	3.6781e-13	0.177438	-0.959074	4.56266e-06	-1.6287	-1.12949
78291136	chr5:78291136:A:G	9.75105e-19	-0.71503	-1.1214	2.3988e-13	-0.348379	-0.860686	8.90139e-06	-0.970042	-1.11984
78291576	chr5:78291576:C:T	2.3691e-18	-4.25965e-10	-0.94871	3.7041e-13	-4.25965e-10	-0.774592	2.80948e-05	-4.25965e-10	-0.940504
78291982	chr5:78291982:T:C	4.48105e-19	-1.79366	-0.820288	5.27345e-13	0.193251	-0.6146	6.44726e-06	-1.6161	-0.79633
78292112	chr5:78292112:T:C	1.8603e-18	-4.25965e-10	-1.19049	2.47082e-13	-4.25965e-10	-1.17948	2.19523e-05	-4.25965e-10	-1.18722
78292517	chr5:78292517:T:C	2.14534e-19	-2.01871	-1.33179	2.41106e-14	-2.19621	-1.31035	2.68138e-06	-1.95954	-1.33021
78292625	chr5:78292625:AG:A	1.8558e-18	-4.25965e-10	-1.19291	2.46479e-13	-4.25965e-10	-1.18193	2.18987e-05	-4.25965e-10	-1.18966
78292629	chr5:78292629:T:TAATAACC	1.86397e-18	-4.25965e-10	-1.18851	2.47584e-13	-4.25965e-10	-1.17745	2.1996e-05	-4.25965e-10	-1.18523
78292839	chr5:78292839:T:C	2.23025e-18	-4.25965e-10	-1.00911	2.45775e-13	-4.25965e-10	-1.18479	2.63327e-05	-4.25965e-10	-1.00528
78293057	chr5:78293057:T:G	2.1614e-19	-1.94896	-1.39409	2.31427e-14	-2.16449	-1.38303	2.72043e-06	-1.88201	-1.39329
78293085	chr5:78293085:G:T	1.5913e-18	-4.25965e-10	-1.34667	2.01167e-13	-4.25965e-10	-1.38507	1.86988e-05	-4.25965e-10	-1.34763
78293187	chr5:78293187:G:A	1.63715e-18	-4.25965e-10	-1.31827	2.05387e-13	-4.25965e-10	-1.36431	1.92352e-05	-4.25965e-10	-1.31935
78293477	chr5:78293477:C:A	1.82476e-18	-4.25965e-10	-1.20977	2.42265e-13	-4.25965e-10	-1.19917	2.15293e-05	-4.25965e-10	-1.20667
78294113	chr5:78294113:A:G	1.63794e-18	-4.25965e-10	-1.31778	2.0546e-13	-4.25965e-10	-1.36395	1.92446e-05	-4.25965e-10	-1.31886
78294168	chr5:78294168:TTCAA:T	1.51095e-18	-4.25965e-10	-1.39848	1.99268e-13	-4.25965e-10	-1.39456	1.77807e-05	-4.25965e-10	-1.39798
78294185	chr5:78294185:G:C	4.27203e-19	-1.74087	-0.920843	5.31258e-13	0.310814	-0.724769	6.17571e-06	-1.55523	-0.900238
78294890	chr5:78294890:C:T	3.92998e-18	-4.25965e-10	-0.442588	4.07326e-13	-4.25965e-10	-0.679589	4.68449e-05	-4.25965e-10	-0.429245
78295895	chr5:78295895:T:C	1.69238e-18	-1.28508	-4.01506e-10	1.8069e-13	-1.49242	-4.01506e-10	1.96092e-05	-1.30009	-4.01506e-10
78295918	chr5:78295918:G:A	2.51448e-17	-4.25965e-10	1.41343	4.83918e-12	-4.25965e-10	1.7953	0.000299934	-4.25965e-10	1.42747
78295976	chr5:78295976:G:C	1.54612e-18	-4.25965e-10	-1.37547	2.4484e-13	-4.25965e-10	-1.1886	1.81983e-05	-4.25965e-10	-1.37476
78296106	chr5:78296106:G:A	1.49063e-18	-4.25965e-10	-1.41202	2.2227e-13	-4.25965e-10	-1.28531	1.75358e-05	-4.25965e-10	-1.41184
78296290	chr5:78296290:ATAGT:A	5.44493e-19	-1.00529	-1.41383	1.00611e-13	-0.660916	-1.41703	5.47699e-06	-1.1618	-1.41373
78296299	chr5:78296299:G:A	1.50972e-18	-4.25965e-10	-1.3993	2.05787e-13	-4.25965e-10	-1.36236	1.77432e-05	-4.25965e-10	-1.40009
78296603	chr5:78296603:T:G	1.48775e-18	-4.25965e-10	-1.41396	2.02416e-13	-4.25965e-10	-1.37888	1.74989e-05	-4.25965e-10	-1.41395
78297100	chr5:78297100:T:C	1.74348e-19	-2.21711	-1.34081	2.26001e-14	-2.17476	-1.39649	2.10218e-06	-2.19433	-1.33879
78297152	chr5:78297152:T:C	1.89736e-18	-4.25965e-10	-1.17076	2.51784e-13	-4.25965e-10	-1.16063	2.2386e-05	-4.25965e-10	-1.16765
78297245	chr5:78297245:A:G	5.995e-19	-1.7061	-0.616778	1.50579e-12	1.13012	-0.502247	7.25387e-06	-1.6935	-0.601056
78297279	chr5:78297279:C:G	2.01299e-18	-4.25965e-10	-1.1116	2.46606e-13	-4.25965e-10	-1.18141	2.37072e-05	-4.25965e-10	-1.11031
78297397	chr5:78297397:T:A	2.84532e-18	-4.25965e-10	-0.765546	4.40534e-13	-4.25965e-10	-0.601216	3.37205e-05	-4.25965e-10	-0.757982
78297436	chr5:78297436:C:T	1.48997e-18	-4.25965e-10	-1.41247	2.03448e-13	-4.25965e-10	-1.37379	1.7525e-05	-4.25965e-10	-1.41246
78298277	chr5:78298277:C:A	1.8667e-18	-4.25965e-10	-1.18705	2.71696e-13	-4.25965e-10	-1.08452	2.19248e-05	-4.25965e-10	-1.18847
78298813	chr5:78298813:G:A	1.99911e-18	-4.25965e-10	-1.11852	2.31059e-13	-4.25965e-10	-1.24653	2.36121e-05	-4.25965e-10	-1.11433
78299356	chr5:78299356:T:C	5.97076e-19	-1.66734	-0.659596	1.13944e-12	0.675295	-0.32621	8.76461e-06	-1.47283	-0.632532
78299357	chr5:78299357:T:C	1.98148e-18	-1.12738	-4.01506e-10	2.07525e-13	-1.35395	-4.01506e-10	2.2773e-05	-1.15051	-4.01506e-10
78299362	chr5:78299362:A:G	3.08253e-18	-4.25965e-10	-0.68547	4.7954e-13	-4.25965e-10	-0.516377	3.63014e-05	-4.25965e-10	-0.684231
78299519	chr5:78299519:C:A	6.32377e-19	-1.6611	-0.608394	2.63768e-12	1.33815	-0.149695	7.76852e-06	-1.63611	-0.589895
78299702	chr5:78299702:T:G	1.67591e-17	-4.25965e-10	1.00772	3.04848e-12	-4.25965e-10	1.33319	0.000199083	-4.25965e-10	1.01763
78299703	chr5:78299703:G:T	1.65854e-17	-4.25965e-10	0.997302	3.01515e-12	-4.25965e-10	1.3222	0.000197016	-4.25965e-10	1.0072
78299804	chr5:78299804:C:G	1.90578e-18	-4.25965e-10	-1.16633	2.53185e-13	-4.25965e-10	-1.15508	2.24914e-05	-4.25965e-10	-1.16296
78299822	chr5:78299822:A:G	1.91259e-18	-4.25965e-10	-1.16277	2.54198e-13	-4.25965e-10	-1.15109	2.25714e-05	-4.25965e-10	-1.1594
78300486	chr5:78300486:CTTTAGCAAAGAGACCAGTGGCA:C	5.32821e-19	-1.74719	-0.693604	1.25145e-12	1.0274	-0.584548	6.44055e-06	-1.73473	-0.678739
78300529	chr5:78300529:T:C	1.90673e-18	-4.25965e-10	-1.16583	2.53312e-13	-4.25965e-10	-1.15458	2.25026e-05	-4.25965e-10	-1.16246
78300977	chr5:78300977:G:A	3.48599e-19	-1.99687	-0.868182	7.19722e-13	0.445094	-0.555433	4.1579e-06	-1.9914	-0.859681
78300994	chr5:78300994:T:C	4.86622e-19	-1.36744	-1.16405	1.18661e-12	1.25322	-0.863573	6.97077e-06	-1.17723	-1.15713
78301121	chr5:78301121:T:C	2.77633e-18	-4.25965e-10	-0.790093	4.10704e-13	-4.25965e-10	-0.67133	3.25045e-05	-4.25965e-10	-0.794708
78301212	chr5:78301212:T:C	5.4434e-19	-1.7982	-0.621209	1.18109e-12	0.891223	-0.506234	6.57882e-06	-1.7867	-0.60553
78301294	chr5:78301294:T:C	9.83702e-19	-1.82765	-4.01506e-10	6.93454e-13	-0.147519	-4.01506e-10	1.43552e-05	-1.61198	-4.01506e-10
78301300	chr5:78301300:A:G	2.35696e-19	-1.87804	-1.3784	2.3896e-14	-2.11898	-1.39651	2.95503e-06	-1.81596	-1.37662
78301674	chr5:78301674:A:G	2.0827e-18	-4.25965e-10	-1.07756	2.38483e-13	-4.25965e-10	-1.21491	2.46076e-05	-4.25965e-10	-1.07303
78301696	chr5:78301696:G:A	1.49608e-18	-4.25965e-10	-1.40837	2.09863e-13	-4.25965e-10	-1.34275	1.75878e-05	-4.25965e-10	-1.40888
78301734	chr5:78301734:G:A	1.66256e-18	-4.25965e-10	-1.30286	2.19768e-13	-4.25965e-10	-1.29663	1.9568e-05	-4.25965e-10	-1.30219
78301820	chr5:78301820:C:T	5.72289e-19	-1.73759	-0.631746	1.37656e-12	1.05505	-0.516906	6.92228e-06	-1.72509	-0.616251
78302366	chr5:78302366:A:C	7.92846e-18	-4.25965e-10	0.259236	1.35149e-12	-4.25965e-10	0.519763	9.40034e-05	-4.25965e-10	0.267243
78302596	chr5:78302596:C:T	3.43579e-19	-1.86081	-1.01876	4.38465e-13	0.0470457	-0.652968	4.59032e-06	-1.74119	-1.01095
78302618	chr5:78302618:C:T	4.99395e-19	-1.76345	-0.742125	1.17677e-12	0.991505	-0.610181	6.0374e-06	-1.75088	-0.727229
78302693	chr5:78302693:C:A	5.3537e-19	-1.03407	-1.40195	8.30605e-14	-0.85333	-1.4163	5.01231e-06	-1.26238	-1.40181
78302703	chr5:78302703:G:A	6.64473e-19	-2.21998	-4.01506e-10	1.04456e-13	-2.04044	-4.01506e-10	7.94326e-06	-2.20376	-4.01506e-10
78302910	chr5:78302910:T:A	1.1415e-18	-0.616793	-1.06209	4.78763e-12	2.68856	-0.903973	1.55692e-05	-0.475713	-1.05508
78303339	chr5:78303339:G:T	5.59636e-19	-1.28213	-1.10956	1.07791e-13	-0.944762	-1.06425	5.81553e-06	-1.41097	-1.10459
78304133	chr5:78304133:T:A	1.91526e-19	-2.102	-1.36195	2.17204e-14	-2.22178	-1.38917	2.32346e-06	-2.07263	-1.36039
78304225	chr5:78304225:A:G	5.73501e-18	-0.0646322	-4.01506e-10	1.80356e-13	-1.49427	-4.01506e-10	7.04735e-05	-0.0208512	-4.01506e-10
78304304	chr5:78304304:T:C	2.209e-18	-4.25965e-10	-1.01868	3.04712e-13	-4.25965e-10	-0.969835	2.61355e-05	-4.25965e-10	-1.01279
78304523	chr5:78304523:A:C	1.82554e-19	-2.15135	-1.36059	1.25011e-13	-0.553241	-1.30756	2.20976e-06	-2.12671	-1.3565
78304636	chr5:78304636:TATTTAAAAAAAA:T	1.56007e-18	-4.25965e-10	-1.36649	2.2213e-13	-4.25965e-10	-1.28594	1.832e-05	-4.25965e-10	-1.36809
78305205	chr5:78305205:A:G	1.51382e-18	-4.25965e-10	-1.39658	2.10846e-13	-4.25965e-10	-1.33808	1.77879e-05	-4.25965e-10	-1.39757
78305292	chr5:78305292:A:G	1.50051e-18	-4.25965e-10	-1.40542	1.96738e-13	-4.25965e-10	-1.40733	1.76314e-05	-4.25965e-10	-1.40641
78305560	chr5:78305560:G:A	2.51188e-18	-4.25965e-10	-0.890189	3.86556e-13	-4.25965e-10	-0.731926	2.94455e-05	-4.25965e-10	-0.893546
78306028	chr5:78306028:T:C	1.61545e-18	-4.25965e-10	-1.33161	2.41214e-13	-4.25965e-10	-1.20352	1.89995e-05	-4.25965e-10	-1.33168
78306580	chr5:78306580:A:G	1.71461e-19	-2.18078	-1.39385	9.57293e-14	-0.730324	-1.39735	2.06889e-06	-2.15124	-1.39784
78306646	chr5:78306646:A:C	1.92861e-19	-2.06211	-1.3949	2.02218e-13	0.0355108	-1.41537	2.33423e-06	-2.03666	-1.39175
78306859	chr5:78306859:T:C	1.58997e-18	-4.25965e-10	-1.34751	2.01132e-13	-4.25965e-10	-1.38524	1.87113e-05	-4.25965e-10	-1.34696
78307240	chr5:78307240:G:A	5.41791e-18	-4.25965e-10	-0.121513	5.41425e-13	-4.25965e-10	-0.394999	6.4447e-05	-4.25965e-10	-0.110244
78308029	chr5:78308029:T:C	2.06838e-18	-4.25965e-10	-1.08445	2.40146e-13	-4.25965e-10	-1.20796	2.43371e-05	-4.25965e-10	-1.08409
78308257	chr5:78308257:A:G	1.49867e-18	-4.25965e-10	-1.40664	1.96478e-13	-4.25965e-10	-1.40865	1.76122e-05	-4.25965e-10	-1.40749
78308465	chr5:78308465:T:C	7.34548e-19	-2.11972	-4.01506e-10	8.77946e-14	-2.2142	-4.01506e-10	8.19988e-06	-2.17197	-4.01506e-10
78308508	chr5:78308508:G:GA	1.72642e-19	-2.21953	-1.34823	7.55847e-14	-1.02601	-1.33794	2.07006e-06	-2.20756	-1.34095
78308881	chr5:78308881:CTGAG:C	2.41929e-19	-2.07652	-1.15382	2.85748e-13	-0.165496	-0.868596	2.96961e-06	-2.04269	-1.14497
78309061	chr5:78309061:C:T	2.46597e-18	-4.25965e-10	-0.908637	3.65895e-13	-4.25965e-10	-0.786857	2.90531e-05	-4.25965e-10	-0.906963
78309113	chr5:78309113:C:T	1.59044e-18	-4.25965e-10	-1.34721	2.18052e-13	-4.25965e-10	-1.30447	1.86893e-05	-4.25965e-10	-1.34814
78309368	chr5:78309368:A:G	3.56809e-19	-1.70782	-1.13395	6.48734e-13	1.05222	-1.2664	4.26899e-06	-1.69763	-1.12708
78309370	chr5:78309370:G:A	3.38995e-18	-4.25965e-10	-0.590408	5.33073e-13	-4.25965e-10	-0.410546	4.02256e-05	-4.25965e-10	-0.581583
78309428	chr5:78309428:T:C	2.16417e-18	-4.25965e-10	-1.03919	3.2853e-13	-4.25965e-10	-0.894577	2.533e-05	-4.25965e-10	-1.0441
78309448	chr5:78309448:G:A	1.49357e-18	-4.25965e-10	-1.41005	1.95931e-13	-4.25965e-10	-1.41144	1.75551e-05	-4.25965e-10	-1.41074
78309567	chr5:78309567:C:T	6.70357e-19	-2.21117	-4.01506e-10	1.16744e-13	-1.92922	-4.01506e-10	7.8098e-06	-2.22071	-4.01506e-10
78310093	chr5:78310093:T:A	1.53165e-18	-4.25965e-10	-1.38488	2.69103e-13	-4.25965e-10	-1.09411	1.80288e-05	-4.25965e-10	-1.38412
78310304	chr5:78310304:T:C	1.54332e-18	-4.25965e-10	-1.37729	2.04977e-13	-4.25965e-10	-1.36631	1.81338e-05	-4.25965e-10	-1.37831
78310391	chr5:78310391:A:G	4.53013e-19	-1.77147	-0.831587	9.09637e-13	0.939262	-0.815421	5.47133e-06	-1.75924	-0.817326
78310468	chr5:78310468:C:T	1.50536e-18	-4.25965e-10	-1.40219	1.97385e-13	-4.25965e-10	-1.40405	1.76881e-05	-4.25965e-10	-1.4032
78310717	chr5:78310717:A:C	1.49164e-18	-4.25965e-10	-1.41135	2.03111e-13	-4.25965e-10	-1.37545	1.75343e-05	-4.25965e-10	-1.41193
78310924	chr5:78310924:T:C	6.30721e-18	-4.25965e-10	0.0304706	4.73396e-13	-4.25965e-10	-0.529271	7.43633e-05	-4.25965e-10	0.0328748
78311088	chr5:78311088:C:A	1.67763e-18	-4.25965e-10	-1.29384	2.10117e-13	-4.25965e-10	-1.34154	1.97393e-05	-4.25965e-10	-1.29348
78311136	chr5:78311136:C:T	1.48842e-18	-4.25965e-10	-1.41351	1.96741e-13	-4.25965e-10	-1.40732	1.75055e-05	-4.25965e-10	-1.41357
78311211	chr5:78311211:G:A	1.52288e-18	-4.25965e-10	-1.39062	1.965e-13	-4.25965e-10	-1.40854	1.79437e-05	-4.25965e-10	-1.38885
78311283	chr5:78311283:G:C	1.61249e-19	-2.22162	-1.4144	5.70014e-14	-1.24507	-1.40105	1.90005e-06	-2.22092	-1.41329
78311664	chr5:78311664:C:T	1.61872e-19	-2.21809	-1.41408	6.99484e-14	-1.03004	-1.4114	1.93528e-06	-2.20016	-1.41567
78311722	chr5:78311722:A:G	3.47864e-19	-1.4755	-1.39167	6.67456e-14	-1.07338	-1.41494	3.71913e-06	-1.57016	-1.39244
78312138	chr5:78312138:G:C	1.77979e-19	-2.2215	-1.31581	6.7168e-14	-1.11426	-1.36774	2.12924e-06	-2.21354	-1.30678
78312389	chr5:78312389:A:G	1.48395e-18	-4.25965e-10	-1.41652	1.9922e-13	-4.25965e-10	-1.3948	1.7454e-05	-4.25965e-10	-1.41652
78313018	chr5:78313018:A:G	1.48951e-18	-4.25965e-10	-1.41278	2.39545e-13	-4.25965e-10	-1.21046	1.7524e-05	-4.25965e-10	-1.41251
78313137	chr5:78313137:T:C	7.24974e-19	-2.13284	-4.01506e-10	1.27972e-13	-1.83739	-4.01506e-10	8.72587e-06	-2.10979	-4.01506e-10
78313147	chr5:78313147:C:T	2.7908e-18	-4.25965e-10	-0.784896	4.12243e-13	-4.25965e-10	-0.66759	3.28901e-05	-4.25965e-10	-0.782916
78313336	chr5:78313336:G:A	3.67855e-18	-4.25965e-10	-0.508703	5.57834e-13	-4.25965e-10	-0.365143	4.30094e-05	-4.25965e-10	-0.514668
78314196	chr5:78314196:G:A	3.55322e-18	-4.25965e-10	-0.543369	3.76481e-13	-4.25965e-10	-0.758337	4.22087e-05	-4.25965e-10	-0.533461
78314345	chr5:78314345:C:T	2.63479e-19	-2.20179	-0.943216	1.2102e-13	-0.892886	-1.00036	3.1709e-06	-2.18943	-0.932638
78314486	chr5:78314486:T:G	2.97131e-18	-4.25965e-10	-0.722219	4.42567e-13	-4.25965e-10	-0.596612	3.50349e-05	-4.25965e-10	-0.719742
78314576	chr5:78314576:A:T	1.61714e-18	-4.25965e-10	-1.33056	2.0863e-13	-4.25965e-10	-1.34864	1.89865e-05	-4.25965e-10	-1.33236
78315076	chr5:78315076:T:G	3.71714e-19	-1.92352	-0.877333	5.60382e-13	0.501348	-0.861933	4.48462e-06	-1.91204	-0.863398
78315259	chr5:78315259:G:C	4.06383e-19	-1.84728	-0.864398	7.07549e-13	0.722415	-0.849811	4.91173e-06	-1.83411	-0.850348
78315294	chr5:78315294:T:G	2.13435e-18	-4.25965e-10	-1.05306	2.95663e-13	-4.25965e-10	-0.999982	2.52571e-05	-4.25965e-10	-1.04698
78315345	chr5:78315345:C:T	1.48297e-18	-4.25965e-10	-1.41717	1.97423e-13	-4.25965e-10	-1.40386	1.74425e-05	-4.25965e-10	-1.41718
78315444	chr5:78315444:G:T	2.7933e-19	-1.8482	-1.23838	4.49126e-13	0.703553	-1.28545	3.3872e-06	-1.82604	-1.23004
78315649	chr5:78315649:C:A	1.82103e-18	-4.25965e-10	-1.21182	2.1273e-13	-4.25965e-10	-1.32918	2.14698e-05	-4.25965e-10	-1.20944
78316422	chr5:78316422:A:G	2.94958e-19	-2.18524	-0.846903	1.49058e-13	-0.778189	-0.906677	3.56476e-06	-2.16948	-0.835509
78316971	chr5:78316971:T:A	1.77706e-19	-2.21812	-1.32073	6.87309e-14	-1.06313	-1.39587	2.12567e-06	-2.20762	-1.31438
78317293	chr5:78317293:T:A	3.22015e-18	-4.25965e-10	-0.641794	4.84375e-13	-4.25965e-10	-0.506345	3.7683e-05	-4.25965e-10	-0.646878
78317636	chr5:78317636:G:A	1.50403e-18	-4.25965e-10	-1.40308	1.97027e-13	-4.25965e-10	-1.40587	1.7701e-05	-4.25965e-10	-1.40247
78318606	chr5:78318606:A:T	2.54659e-18	-4.25965e-10	-0.876468	3.9167e-13	-4.25965e-10	-0.718783	3.02181e-05	-4.25965e-10	-0.867645
78319020	chr5:78319020:A:C	6.6795e-19	-2.21476	-4.01506e-10	9.86336e-14	-2.09779	-4.01506e-10	8.00047e-06	-2.19659	-4.01506e-10
78319187	chr5:78319187:A:G	1.82438e-19	-2.15498	-1.35758	4.95402e-14	-1.43437	-1.35205	2.07795e-06	-2.19171	-1.353
78320019	chr5:78320019:T:C	1.51849e-18	-4.25965e-10	-1.39351	2.11743e-13	-4.25965e-10	-1.33383	1.78233e-05	-4.25965e-10	-1.39558
78320424	chr5:78320424:T:C	1.74118e-18	-4.25965e-10	-1.25666	2.06436e-13	-4.25965e-10	-1.35922	2.05081e-05	-4.25965e-10	-1.25527
78320758	chr5:78320758:T:A	1.56733e-18	-1.36185	-4.01506e-10	3.56799e-13	-0.812031	-4.01506e-10	1.67472e-05	-1.45785	-4.01506e-10
78320805	chr5:78320805:C:T	1.68805e-18	-4.25965e-10	-1.28765	2.52249e-13	-4.25965e-10	-1.15879	1.98644e-05	-4.25965e-10	-1.28716
78320971	chr5:78320971:G:A	1.76079e-18	-4.25965e-10	-1.24546	2.44691e-13	-4.25965e-10	-1.18921	2.06739e-05	-4.25965e-10	-1.24722
78321073	chr5:78321073:CAT:C	1.73336e-19	-2.14659	-1.41716	4.25805e-14	-1.52071	-1.4171	1.95129e-06	-2.1906	-1.417
78321127	chr5:78321127:A:C	1.77124e-19	-2.14274	-1.39939	4.53853e-14	-1.48166	-1.39235	1.99647e-06	-2.18769	-1.39701
78321390	chr5:78321390:A:C	3.19888e-18	-4.25965e-10	-0.648421	4.98495e-13	-4.25965e-10	-0.477611	3.75738e-05	-4.25965e-10	-0.64978
78321489	chr5:78321489:G:A	2.36874e-18	-4.25965e-10	-0.948864	3.54955e-13	-4.25965e-10	-0.817212	2.78404e-05	-4.25965e-10	-0.949601
78321491	chr5:78321491:A:G	1.50502e-18	-4.25965e-10	-1.40241	2.08102e-13	-4.25965e-10	-1.35118	1.76732e-05	-4.25965e-10	-1.40404
78321940	chr5:78321940:A:G	2.23508e-18	-4.25965e-10	-1.00694	3.15894e-13	-4.25965e-10	-0.933797	2.62308e-05	-4.25965e-10	-1.00915
78322139	chr5:78322139:T:A	1.61584e-18	-4.25965e-10	-1.33137	3.08043e-13	-4.25965e-10	-0.958963	1.90308e-05	-4.25965e-10	-1.33003
78322355	chr5:78322355:C:T	1.85141e-19	-2.08073	-1.41713	9.85447e-14	-0.711908	-1.38679	2.41397e-06	-1.97764	-1.41718
78322414	chr5:78322414:A:T	1.65169e-18	-4.25965e-10	-1.30942	2.28468e-13	-4.25965e-10	-1.25781	1.94349e-05	-4.25965e-10	-1.30902
78322778	chr5:78322778:A:G	1.66804e-19	-2.1998	-1.40236	5.92984e-14	-1.20204	-1.40458	1.91916e-06	-2.21976	-1.40444
78322885	chr5:78322885:AAAT:A	1.48316e-18	-4.25965e-10	-1.41705	2.28457e-13	-4.25965e-10	-1.25786	1.74459e-05	-4.25965e-10	-1.41698
78323170	chr5:78323170:C:G	2.09674e-18	-4.25965e-10	-1.07084	2.70067e-13	-4.25965e-10	-1.09053	2.49471e-05	-4.25965e-10	-1.05933
78323552	chr5:78323552:A:G	2.50244e-19	-2.14807	-1.04847	2.86417e-13	0.126764	-1.15852	3.04373e-06	-2.10901	-1.05399
78323705	chr5:78323705:C:A	7.30496e-18	-4.25965e-10	0.177331	8.65606e-13	-4.25965e-10	0.0742262	8.71368e-05	-4.25965e-10	0.191392
78324206	chr5:78324206:C:A	1.27005e-18	-1.57217	-4.01506e-10	5.2417e-12	1.8752	-4.01506e-10	1.58589e-05	-1.51236	-4.01506e-10
78324934	chr5:78324934:G:A	2.95961e-18	-0.726165	-4.01506e-10	1.12166e-12	0.333365	-4.01506e-10	3.16383e-05	-0.821718	-4.01506e-10
78325225	chr5:78325225:G:A	1.73091e-19	-2.15467	-1.41049	4.62188e-14	-1.44376	-1.41205	1.9494e-06	-2.19668	-1.41189
78325412	chr5:78325412:C:T	1.98479e-18	-4.25965e-10	-1.12571	2.55999e-13	-4.25965e-10	-1.14403	2.35917e-05	-4.25965e-10	-1.11519
78325466	chr5:78325466:G:A	3.20364e-18	-4.25965e-10	-0.646934	5.11015e-13	-4.25965e-10	-0.452805	3.80971e-05	-4.25965e-10	-0.635949
78325552	chr5:78325552:A:G	4.36915e-18	-4.25965e-10	-0.336655	7.50524e-13	-4.25965e-10	-0.0684324	5.13968e-05	-4.25965e-10	-0.336511
78325636	chr5:78325636:T:C	1.98614e-19	-2.22189	-1.20573	1.14102e-13	-0.671009	-1.2811	2.3324e-06	-2.21913	-1.21006
78325760	chr5:78325760:A:G	2.33328e-18	-4.25965e-10	-0.963947	3.31711e-13	-4.25965e-10	-0.884938	2.73747e-05	-4.25965e-10	-0.966467
78325858	chr5:78325858:A:G	2.26489e-18	-4.25965e-10	-0.993698	2.67011e-13	-4.25965e-10	-1.10192	2.66695e-05	-4.25965e-10	-0.992567
78325915	chr5:78325915:A:G	1.81462e-19	-2.11443	-1.4035	4.22571e-14	-1.53942	-1.40601	2.01488e-06	-2.17003	-1.40549
78326053	chr5:78326053:G:A	1.76163e-19	-2.1347	-1.41287	4.41254e-14	-1.48801	-1.41415	1.96943e-06	-2.18438	-1.41396
78326159	chr5:78326159:T:C	1.86076e-18	-4.25965e-10	-1.19024	2.40982e-13	-4.25965e-10	-1.20448	2.20874e-05	-4.25965e-10	-1.18108
78326260	chr5:78326260:A:G	2.34197e-18	-4.25965e-10	-0.960228	3.39114e-13	-4.25965e-10	-0.862868	2.74758e-05	-4.25965e-10	-0.962782
78326268	chr5:78326268:G:A	2.32319e-18	-4.25965e-10	-0.968283	2.73884e-13	-4.25965e-10	-1.0765	2.73101e-05	-4.25965e-10	-0.968831
78326335	chr5:78326335:T:TGTTG	1.48527e-18	-4.25965e-10	-1.41563	1.95668e-13	-4.25965e-10	-1.41278	1.74694e-05	-4.25965e-10	-1.41564
78327023	chr5:78327023:A:C	2.89e-18	-4.25965e-10	-0.749965	4.10696e-13	-4.25965e-10	-0.67135	3.43106e-05	-4.25965e-10	-0.740634
78327044	chr5:78327044:A:G	2.87168e-19	-1.81711	-1.2418	3.2164e-13	0.411929	-1.3277	4.18673e-06	-1.58993	-1.25423
78327508	chr5:78327508:T:C	1.68627e-18	-4.25965e-10	-1.28871	2.35069e-13	-4.25965e-10	-1.22933	1.98425e-05	-4.25965e-10	-1.28826
78327589	chr5:78327589:A:G	1.48934e-18	-4.25965e-10	-1.41289	2.03713e-13	-4.25965e-10	-1.37249	1.75211e-05	-4.25965e-10	-1.41268
78327842	chr5:78327842:C:T	1.88736e-18	-4.25965e-10	-1.17604	3.3334e-13	-4.25965e-10	-0.880041	2.21901e-05	-4.25965e-10	-1.17644
78327928	chr5:78327928:G:A	2.72368e-18	-4.25965e-10	-0.809237	4.21408e-13	-4.25965e-10	-0.645603	3.22761e-05	-4.25965e-10	-0.801761
78328404	chr5:78328404:G:A	2.22188e-19	-1.96028	-1.35517	2.27278e-14	-2.2173	-1.34832	2.85822e-06	-1.87206	-1.35383
78329086	chr5:78329086:T:C	1.60994e-18	0.0815952	-1.41662	5.96925e-12	3.25737	-1.2522	4.68347e-05	0.987364	-1.41683
78329124	chr5:78329124:C:T	7.39881e-19	-0.812945	-1.29954	2.86346e-14	-2.17931	-1.15528	1.20315e-05	-0.495986	-1.29258
78329375	chr5:78329375:G:A	1.52167e-18	-4.25965e-10	-1.39142	1.96417e-13	-4.25965e-10	-1.40897	1.79287e-05	-4.25965e-10	-1.38968
78329447	chr5:78329447:A:G	1.50865e-18	-4.25965e-10	-1.40001	2.05313e-13	-4.25965e-10	-1.36467	1.77215e-05	-4.25965e-10	-1.40131
78329680	chr5:78329680:G:A	9.49792e-19	-0.514938	-1.3478	1.15492e-12	1.76446	-1.40188	2.95642e-05	0.465529	-1.35505
78330179	chr5:78330179:T:G	1.8921e-18	-4.25965e-10	-1.17354	1.98531e-13	-4.25965e-10	-1.39826	2.24133e-05	-4.25965e-10	-1.16643
78330444	chr5:78330444:C:T	1.58267e-18	-4.25965e-10	-1.35211	1.99756e-13	-4.25965e-10	-1.39211	1.86063e-05	-4.25965e-10	-1.35258
78330805	chr5:78330805:T:A	1.66342e-19	-2.22214	-1.38279	2.77057e-10	7.08861	-1.24584	2.04287e-06	-2.17798	-1.38375
78330933	chr5:78330933:T:C	1.31103e-18	-0.656186	-0.884221	3.91998e-14	-2.20216	-0.818371	2.18057e-05	-0.314423	-0.879494
78330961	chr5:78330961:C:T	8.04513e-19	-2.02874	-4.01506e-10	8.74006e-14	-2.2187	-4.01506e-10	1.16502e-05	-1.82076	-4.01506e-10
78331084	chr5:78331084:G:A	1.5843e-18	-4.25965e-10	-1.35108	1.9489e-13	-4.25965e-10	-1.41677	1.8668e-05	-4.25965e-10	-1.34928
78331210	chr5:78331210:T:C	1.51331e-18	-4.25965e-10	-1.39692	1.96788e-13	-4.25965e-10	-1.40708	1.78199e-05	-4.25965e-10	-1.39577
78331957	chr5:78331957:A:T	1.63815e-19	-2.21607	-1.40416	2.54399e-14	-2.03913	-1.41376	1.919e-06	-2.22023	-1.40406
78332057	chr5:78332057:AAAT:A	1.6423e-19	-2.2137	-1.40401	2.57752e-14	-2.02593	-1.41386	1.91732e-06	-2.22125	-1.40391
78332110	chr5:78332110:G:C	2.27536e-18	-4.25965e-10	-0.989082	2.12582e-13	-4.25965e-10	-1.32987	2.70213e-05	-4.25965e-10	-0.979461
78332214	chr5:78332214:T:A	2.30084e-18	-4.25965e-10	-0.97795	2.50921e-13	-4.25965e-10	-1.16407	2.73002e-05	-4.25965e-10	-0.969195
78332242	chr5:78332242:G:C	2.30395e-18	-4.25965e-10	-0.976599	2.5106e-13	-4.25965e-10	-1.16351	2.73387e-05	-4.25965e-10	-0.967784
78332265	chr5:78332265:C:T	1.83407e-18	-4.25965e-10	-1.20468	2.47903e-13	-4.25965e-10	-1.17617	2.1547e-05	-4.25965e-10	-1.20585
78332270	chr5:78332270:G:T	1.70236e-18	-4.25965e-10	-1.27921	2.02637e-13	-4.25965e-10	-1.37779	2.01418e-05	-4.25965e-10	-1.27329
78332305	chr5:78332305:A:G	1.51178e-18	-4.25965e-10	-1.39793	2.72659e-13	-4.25965e-10	-1.08098	1.77859e-05	-4.25965e-10	-1.39768
78332348	chr5:78332348:T:G	1.63633e-19	-2.20831	-1.41305	2.66244e-14	-2.00068	-1.40669	1.89842e-06	-2.22214	-1.41293
78332447	chr5:78332447:G:A	1.66566e-19	-2.19202	-1.41156	2.80383e-14	-1.94691	-1.40872	1.90659e-06	-2.21936	-1.41141
78332492	chr5:78332492:A:AG	9.84244e-19	-1.8271	-4.01506e-10	9.51054e-14	-2.13422	-4.01506e-10	1.16781e-05	-1.81837	-4.01506e-10
78332667	chr5:78332667:G:A	2.5732e-18	-4.25965e-10	-0.866072	3.07949e-13	-4.25965e-10	-0.95927	3.0564e-05	-4.25965e-10	-0.856264
78332704	chr5:78332704:T:C	1.65331e-19	-2.21728	-1.39375	2.52047e-14	-2.04512	-1.41706	1.94044e-06	-2.21997	-1.3932
78332788	chr5:78332788:G:A	1.81107e-19	-2.10601	-1.41388	2.47057e-14	-2.10812	-1.37405	2.35518e-06	-2.00548	-1.41399
78332910	chr5:78332910:A:G	1.64699e-19	-2.20872	-1.40614	2.64086e-14	-2.00265	-1.41286	1.91184e-06	-2.22213	-1.40589
78332929	chr5:78332929:T:G	1.70933e-19	-2.16843	-1.40928	2.9806e-14	-1.88407	-1.41042	1.92886e-06	-2.21008	-1.40907
78333130	chr5:78333130:A:G	1.49496e-18	-4.25965e-10	-1.40912	2.58166e-13	-4.25965e-10	-1.1356	1.75874e-05	-4.25965e-10	-1.40891
78333270	chr5:78333270:C:G	1.87869e-19	-2.0768	-1.40643	3.04338e-14	-1.8724	-1.40125	2.0241e-06	-2.16436	-1.4066
78333522	chr5:78333522:T:C	1.64766e-18	-4.25965e-10	-1.31186	1.9481e-13	-4.25965e-10	-1.41718	1.94944e-05	-4.25965e-10	-1.30596
78333582	chr5:78333582:G:A	1.55697e-18	-4.25965e-10	-1.36848	2.15654e-13	-4.25965e-10	-1.31553	1.82741e-05	-4.25965e-10	-1.3706
78334005	chr5:78334005:T:G	2.22352e-18	-4.25965e-10	-1.01213	2.10144e-13	-4.25965e-10	-1.34141	2.63767e-05	-4.25965e-10	-1.00361
78334073	chr5:78334073:C:G	1.84296e-19	-2.09819	-1.40424	2.94949e-14	-1.90668	-1.39831	2.002e-06	-2.17754	-1.4044
78334109	chr5:78334109:G:T	1.88362e-19	-2.07805	-1.40256	3.05007e-14	-1.87507	-1.39639	2.03041e-06	-2.16512	-1.40273
78334184	chr5:78334184:C:T	1.85663e-19	-2.09437	-1.40067	2.98276e-14	-1.89984	-1.39393	2.01395e-06	-2.17513	-1.40086
78334189	chr5:78334189:T:C	1.83963e-19	-2.10404	-1.4002	2.93811e-14	-1.91548	-1.39338	2.00322e-06	-2.18094	-1.40039
78334500	chr5:78334500:A:G	1.8459e-19	-2.09099	-1.40985	2.96475e-14	-1.89479	-1.40503	1.99978e-06	-2.17308	-1.40997
78334989	chr5:78334989:C:A	1.51653e-18	-4.25965e-10	-1.3948	2.08003e-13	-4.25965e-10	-1.35165	1.78419e-05	-4.25965e-10	-1.39454
78335002	chr5:78335002:C:T	3.34148e-18	-4.25965e-10	-0.60481	5.29018e-13	-4.25965e-10	-0.418182	3.93237e-05	-4.25965e-10	-0.60426
78335030	chr5:78335030:G:A	1.03436e-18	-0.408583	-1.36885	1.8858e-12	2.19359	-1.34069	3.24368e-05	0.566978	-1.36377
78335332	chr5:78335332:G:A	1.49216e-18	-4.25965e-10	-1.411	2.0151e-13	-4.25965e-10	-1.38336	1.75537e-05	-4.25965e-10	-1.41082
78335367	chr5:78335367:G:A	1.74918e-19	-2.15515	-1.3995	2.63651e-14	-2.00247	-1.4147	1.95107e-06	-2.20936	-1.39835
78335810	chr5:78335810:A:G	1.22275e-18	-0.660448	-0.949669	5.10233e-14	-2.16585	-0.591073	1.98912e-05	-0.344598	-0.941211
78336252	chr5:78336252:A:G	1.48421e-18	-4.25965e-10	-1.41634	2.17418e-13	-4.25965e-10	-1.30738	1.74574e-05	-4.25965e-10	-1.41632
78336770	chr5:78336770:A:G	1.4854e-18	-4.25965e-10	-1.41554	1.95701e-13	-4.25965e-10	-1.41262	1.74694e-05	-4.25965e-10	-1.41564
78337025	chr5:78337025:C:T	3.03895e-18	-4.25965e-10	-0.699712	4.95202e-13	-4.25965e-10	-0.484237	3.608e-05	-4.25965e-10	-0.690347
78337083	chr5:78337083:G:A	1.71482e-19	-2.18932	-1.38518	2.72154e-14	-2.05177	-1.33365	1.9546e-06	-2.21985	-1.38606
78337163	chr5:78337163:A:C	1.75698e-19	-2.15731	-1.3929	2.63368e-14	-2.00668	-1.41156	1.96264e-06	-2.21026	-1.39154
78337475	chr5:78337475:C:T	1.48296e-18	-4.25965e-10	-1.41718	2.21343e-13	-4.25965e-10	-1.28949	1.74424e-05	-4.25965e-10	-1.41718
78337507	chr5:78337507:G:A	1.48507e-18	-4.25965e-10	-1.41576	1.98848e-13	-4.25965e-10	-1.39666	1.74687e-05	-4.25965e-10	-1.41567
78337732	chr5:78337732:G:A	1.75437e-18	-4.25965e-10	-1.24911	2.05955e-13	-4.25965e-10	-1.36155	2.07685e-05	-4.25965e-10	-1.24265
78337903	chr5:78337903:G:A	1.69143e-18	-4.25965e-10	-1.28565	2.02053e-13	-4.25965e-10	-1.38068	2.00111e-05	-4.25965e-10	-1.2798
78338314	chr5:78338314:G:A	2.10748e-18	-4.25965e-10	-1.06573	4.19398e-13	-4.25965e-10	-0.650383	2.46623e-05	-4.25965e-10	-1.07081
78338366	chr5:78338366:C:T	4.63121e-18	-4.25965e-10	-0.278404	1.01083e-12	-4.25965e-10	0.229326	5.45369e-05	-4.25965e-10	-0.277209
78338412	chr5:78338412:G:A	1.65596e-18	-0.37702	-0.929819	5.00399e-14	-2.21008	-0.566305	2.80123e-05	-0.0220872	-0.921356
78338774	chr5:78338774:T:C	1.92326e-18	-4.25965e-10	-1.1572	2.15482e-13	-4.25965e-10	-1.31633	2.26343e-05	-4.25965e-10	-1.15662
78339167	chr5:78339167:T:G	4.20586e-18	-4.25965e-10	-0.374745	4.37905e-13	-4.25965e-10	-0.607201	4.96051e-05	-4.25965e-10	-0.371994
78339303	chr5:78339303:T:C	1.48607e-18	-4.25965e-10	-1.41508	2.15115e-13	-4.25965e-10	-1.31803	1.74796e-05	-4.25965e-10	-1.41505
78339489	chr5:78339489:T:C	1.48296e-18	-4.25965e-10	-1.41718	1.96613e-13	-4.25965e-10	-1.40797	1.74425e-05	-4.25965e-10	-1.41718
78339870	chr5:78339870:G:A	1.48515e-18	-4.25965e-10	-1.41571	1.98888e-13	-4.25965e-10	-1.39646	1.74697e-05	-4.25965e-10	-1.41562
78339886	chr5:78339886:A:C	6.88653e-19	-2.18424	-4.01506e-10	8.91313e-14	-2.19909	-4.01506e-10	8.00451e-06	-2.19608	-4.01506e-10
78339888	chr5:78339888:G:A	1.73495e-18	-4.25965e-10	-1.26024	2.04815e-13	-4.25965e-10	-1.36709	2.05343e-05	-4.25965e-10	-1.25399
78339896	chr5:78339896:T:G	1.76433e-19	-2.15629	-1.38975	2.64629e-14	-2.00356	-1.4099	1.9697e-06	-2.20992	-1.38829
78340350	chr5:78340350:T:C	1.51876e-18	-4.25965e-10	-1.39333	2.03076e-13	-4.25965e-10	-1.37562	1.78539e-05	-4.25965e-10	-1.39387
78340549	chr5:78340549:G:A	1.73114e-19	-2.17483	-1.3902	2.55448e-14	-2.03857	-1.4102	1.95437e-06	-2.21726	-1.38876
78340908	chr5:78340908:T:C	3.64735e-19	-2.10558	-0.714224	9.86889e-13	1.3205	-1.11515	5.29349e-06	-1.9084	-0.70121
78341036	chr5:78341036:G:A	4.68792e-18	-4.25965e-10	-0.266233	9.51799e-13	-4.25965e-10	0.169151	5.52981e-05	-4.25965e-10	-0.263348
78341073	chr5:78341073:T:C	2.5709e-18	-4.25965e-10	-0.866966	2.23529e-13	-4.25965e-10	-1.27966	3.05212e-05	-4.25965e-10	-0.857667
78341199	chr5:78341199:T:C	5.50497e-18	0.459255	-0.564826	1.96917e-13	-0.74689	-0.659533	0.00016314	1.35546	-0.536932
78341790	chr5:78341790:C:CATAT	1.74131e-19	-2.21484	-1.34433	3.70177e-14	-2.00792	-1.06988	2.03204e-06	-2.22115	-1.3459
78343198	chr5:78343198:A:C	1.6234e-19	-2.21256	-1.41672	2.68333e-10	6.88311	-1.07233	1.91693e-06	-2.20847	-1.41689
78343781	chr5:78343781:G:T	1.80315e-19	-2.19483	-1.32944	8.88981e-10	8.00705	-0.998426	2.50052e-06	-2.03861	-1.32098
78343935	chr5:78343935:G:A	1.48416e-18	-4.25965e-10	-1.41638	2.175e-13	-4.25965e-10	-1.30701	1.74569e-05	-4.25965e-10	-1.41635
78344337	chr5:78344337:T:C	2.61436e-18	-4.25965e-10	-0.850202	4.33369e-13	-4.25965e-10	-0.617614	3.09883e-05	-4.25965e-10	-0.842479
78344366	chr5:78344366:T:C	2.4992e-19	-1.82182	-1.37602	5.80863e-13	0.739765	-1.06445	3.11641e-06	-1.7648	-1.3746
78344642	chr5:78344642:G:C	2.04658e-18	-4.25965e-10	-1.09505	2.02596e-13	-4.25965e-10	-1.37799	2.42444e-05	-4.25965e-10	-1.0879
78345054	chr5:78345054:G:A	2.02534e-18	-4.25965e-10	-1.10548	2.02835e-13	-4.25965e-10	-1.37681	2.39893e-05	-4.25965e-10	-1.09848
78345098	chr5:78345098:G:A	2.82339e-18	-4.25965e-10	-0.773284	4.75123e-13	-4.25965e-10	-0.52563	3.34883e-05	-4.25965e-10	-0.764892
78345184	chr5:78345184:T:C	1.58435e-18	-0.186247	-1.1648	3.64954e-14	-2.21233	-0.879691	2.63885e-05	0.154342	-1.1575
78346511	chr5:78346511:C:T	4.39092e-19	-2.02696	-0.60731	7.12813e-14	-1.59229	-0.830284	4.76685e-06	-2.10257	-0.611828
78346697	chr5:78346697:C:T	2.12123e-18	-4.25965e-10	-1.05923	3.41039e-13	-4.25965e-10	-0.857206	2.51052e-05	-4.25965e-10	-1.05301
78346703	chr5:78346703:G:A	1.0264e-17	1.18446	-0.667033	2.25167e-13	-0.575563	-0.696799	0.000313916	2.12091	-0.64787
78346726	chr5:78346726:C:A	7.05959e-19	-2.15942	-4.01506e-10	1.51065e-13	-1.67149	-4.01506e-10	8.62512e-06	-2.12141	-4.01506e-10
78346886	chr5:78346886:A:G	1.50192e-18	-4.25965e-10	-1.40448	2.69538e-13	-4.25965e-10	-1.09249	1.76664e-05	-4.25965e-10	-1.40442
78347212	chr5:78347212:A:G	6.28034e-18	-4.25965e-10	0.0262018	1.31702e-12	-4.25965e-10	0.493924	7.41394e-05	-4.25965e-10	0.02986
78347633	chr5:78347633:A:G	7.60322e-18	-4.25965e-10	0.217349	2.29755e-12	-4.25965e-10	1.05039	8.95451e-05	-4.25965e-10	0.218655
78348712	chr5:78348712:G:A	2.80962e-18	-4.25965e-10	-0.778174	4.63549e-13	-4.25965e-10	-0.550291	3.30023e-05	-4.25965e-10	-0.779509
78349377	chr5:78349377:C:T	1.65933e-18	-4.25965e-10	-1.30481	1.9524e-13	-4.25965e-10	-1.41497	1.96092e-05	-4.25965e-10	-1.30009
78349524	chr5:78349524:G:A	1.71415e-18	-4.25965e-10	-1.27231	2.47922e-13	-4.25965e-10	-1.17609	2.02024e-05	-4.25965e-10	-1.27029
78349534	chr5:78349534:G:A	3.51544e-19	-1.67656	-1.18008	9.40629e-09	8.63347	0.734217	3.47061e-06	-1.84544	-1.18631
78349549	chr5:78349549:CTT:C	2.68807e-17	2.85978	-1.3796	6.70991e-09	10.4354	-1.40551	0.000568864	3.44819	-1.38064
78349960	chr5:78349960:T:C	1.70964e-18	-0.461232	-0.81371	1.14741e-13	-2.08795	0.141421	3.32164e-05	0.0350906	-0.808133
78350107	chr5:78350107:A:G	5.10226e-18	-4.25965e-10	-0.181539	1.03692e-12	-4.25965e-10	0.25481	6.02175e-05	-4.25965e-10	-0.178124
78350251	chr5:78350251:G:A	8.48775e-19	-0.642946	-1.33224	3.42814e-14	-2.0521	-1.1025	1.64677e-05	-0.144097	-1.33059
78350339	chr5:78350339:GGT:G	1.54481e-18	-4.25965e-10	-1.37632	1.96403e-13	-4.25965e-10	-1.40904	1.82064e-05	-4.25965e-10	-1.37431
78350352	chr5:78350352:C:G	3.16048e-19	-1.76749	-1.19559	1.84386e-09	8.41769	-0.679523	3.40527e-06	-1.85991	-1.19085
78350378	chr5:78350378:T:C	1.5392e-18	-4.25965e-10	-1.37996	3.07943e-13	-4.25965e-10	-0.95929	1.80979e-05	-4.25965e-10	-1.38029
78350422	chr5:78350422:GA:G	1.54584e-18	-4.25965e-10	-1.37566	1.96461e-13	-4.25965e-10	-1.40874	1.82187e-05	-4.25965e-10	-1.37364
78350679	chr5:78350679:A:G	2.41927e-19	-1.97957	-1.25077	4.7412e-10	7.16255	-0.782537	2.67166e-06	-2.04676	-1.24663
78350885	chr5:78350885:G:A	1.9552e-18	-1.14073	-4.01506e-10	1.20294e-12	0.403317	-4.01506e-10	2.08692e-05	-1.23781	-4.01506e-10
78351204	chr5:78351204:G:A	2.44874e-18	-4.25965e-10	-0.915648	8.221e-13	-4.25965e-10	0.0226579	2.87464e-05	-4.25965e-10	-0.917576
78351331	chr5:78351331:T:G	5.23359e-18	-4.25965e-10	-0.156125	1.06787e-12	-4.25965e-10	0.284219	6.17043e-05	-4.25965e-10	-0.153733
78351896	chr5:78351896:A:G	2.96763e-19	-2.0097	-1.01634	1.22797e-09	7.15896	0.172706	3.31997e-06	-2.06675	-1.00938
78351940	chr5:78351940:A:C	2.23112e-19	-2.04485	-1.26646	3.17081e-10	6.77678	-0.799071	2.49503e-06	-2.09949	-1.26229
78352290	chr5:78352290:G:T	2.44252e-18	-4.25965e-10	-0.918194	8.17649e-13	-4.25965e-10	0.0172295	2.86751e-05	-4.25965e-10	-0.920059
78352473	chr5:78352473:G:A	1.43226e-17	2.26566	-1.41504	2.76855e-09	9.50006	-1.35543	0.000293067	2.81955	-1.41524
78352568	chr5:78352568:G:A	1.66817e-18	-4.25965e-10	-1.2995	1.95205e-13	-4.25965e-10	-1.41515	1.97128e-05	-4.25965e-10	-1.29482
78352659	chr5:78352659:T:C	2.50311e-19	-1.83798	-1.35829	1.01598e-09	8.05103	-0.908869	2.67566e-06	-1.93317	-1.35872
78353304	chr5:78353304:C:T	1.76246e-19	-2.17793	-1.36916	2.87835e-14	-1.95219	-1.37721	1.99021e-06	-2.21759	-1.37026
78353308	chr5:78353308:C:T	1.46338e-18	-0.453256	-0.97722	6.15013e-14	-2.16071	-0.409437	2.44929e-05	-0.109122	-0.968583
78353309	chr5:78353309:C:T	4.2903e-18	-4.25965e-10	-0.354865	4.42388e-13	-4.25965e-10	-0.597016	5.06535e-05	-4.25965e-10	-0.351078
78353941	chr5:78353941:A:G	2.40816e-19	-2.21181	-1.02314	5.40682e-14	-2.13104	-0.567916	2.92544e-06	-2.17438	-1.02826
78354111	chr5:78354111:T:C	5.2943e-18	-4.25965e-10	-0.144591	1.14139e-12	-4.25965e-10	0.350803	6.25454e-05	-4.25965e-10	-0.140194
78354223	chr5:78354223:TTATAATTGTTTTACCAGCCACTG:T	2.11887e-18	-4.25965e-10	-1.06034	6.33337e-13	-4.25965e-10	-0.238201	2.49072e-05	-4.25965e-10	-1.06093
78354347	chr5:78354347:A:G	1.82384e-19	-2.12919	-1.38367	3.23221e-14	-1.82454	-1.38891	2.00665e-06	-2.19501	-1.38461
78354369	chr5:78354369:TA:T	2.04396e-18	-4.25965e-10	-1.09633	4.31028e-13	-4.25965e-10	-0.62303	2.41168e-05	-4.25965e-10	-1.09318
78354600	chr5:78354600:C:T	1.50514e-18	-4.25965e-10	-1.40234	2.10977e-13	-4.25965e-10	-1.33745	1.77254e-05	-4.25965e-10	-1.40109
78354684	chr5:78354684:A:G	2.08106e-18	-4.25965e-10	-1.07835	6.12536e-13	-4.25965e-10	-0.271596	2.44642e-05	-4.25965e-10	-1.07888
78354702	chr5:78354702:G:A	1.80326e-19	-2.17185	-1.35236	3.04177e-14	-1.9135	-1.36068	2.02911e-06	-2.21468	-1.35382
78354889	chr5:78354889:C:T	1.6419e-19	-2.21104	-1.40691	2.50617e-14	-2.05284	-1.41502	1.91006e-06	-2.22117	-1.40779
78354993	chr5:78354993:GAAGAGC:G	6.24097e-19	-1.09814	-1.18453	4.54068e-09	10.0446	-1.40524	1.18859e-05	-0.607578	-1.19315
78355131	chr5:78355131:T:C	1.52124e-18	-4.25965e-10	-1.39169	1.95389e-13	-4.25965e-10	-1.41421	1.78787e-05	-4.25965e-10	-1.39248
78356373	chr5:78356373:G:T	2.71059e-19	-2.18371	-0.932932	3.89023e-14	-1.86087	-1.16728	3.12501e-06	-2.21283	-0.92382
78356443	chr5:78356443:G:A	5.67968e-18	-4.25965e-10	-0.0743269	1.23926e-12	-4.25965e-10	0.433065	6.71247e-05	-4.25965e-10	-0.0695344
78356531	chr5:78356531:C:T	8.72034e-18	-4.25965e-10	0.354436	2.10433e-12	-4.25965e-10	0.96255	0.000102622	-4.25965e-10	0.35496
78356550	chr5:78356550:CACA:C	1.39126e-18	-0.659956	-0.821059	9.03252e-14	-2.11226	-0.0735271	2.31913e-05	-0.322516	-0.809795
78356887	chr5:78356887:C:T	1.52009e-18	-4.25965e-10	-1.39245	1.95339e-13	-4.25965e-10	-1.41447	1.78654e-05	-4.25965e-10	-1.39322
78357052	chr5:78357052:T:C	2.08805e-18	-4.25965e-10	-1.07499	2.42311e-13	-4.25965e-10	-1.19898	2.47511e-05	-4.25965e-10	-1.06722
78357202	chr5:78357202:A:C	3.16675e-19	-1.84685	-1.11425	4.28059e-14	-2.01645	-0.916079	3.83944e-06	-1.81401	-1.11675
78357970	chr5:78357970:G:A	1.61468e-18	-1.33208	-4.01506e-10	1.06746e-13	-2.01875	-4.01506e-10	1.86633e-05	-1.34953	-4.01506e-10
78358855	chr5:78358855:G:A	1.06404e-18	-0.68902	-1.06013	6.39085e-14	-2.08336	-0.44839	1.74179e-05	-0.366496	-1.05209
78358979	chr5:78358979:T:G	1.78557e-18	-4.25965e-10	-1.23149	4.61395e-13	-4.25965e-10	-0.554949	2.10453e-05	-4.25965e-10	-1.22941
78359003	chr5:78359003:G:T	1.69695e-19	-2.16845	-1.41653	2.84475e-14	-1.94245	-1.3987	1.90718e-06	-2.21369	-1.41677
78359208	chr5:78359208:A:C	1.4838e-18	-4.25965e-10	-1.41662	2.17983e-13	-4.25965e-10	-1.30479	1.74587e-05	-4.25965e-10	-1.41625
78359353	chr5:78359353:A:G	1.70999e-18	-4.25965e-10	-1.27474	2.61484e-13	-4.25965e-10	-1.12283	2.01161e-05	-4.25965e-10	-1.27457
78359948	chr5:78359948:G:C	1.96745e-18	-4.25965e-10	-1.13449	2.20892e-13	-4.25965e-10	-1.29153	2.31606e-05	-4.25965e-10	-1.13364
78360254	chr5:78360254:A:G	2.6192e-19	-2.12017	-1.03077	4.27589e-14	-1.69807	-1.23556	2.94313e-06	-2.1741	-1.02251
78360288	chr5:78360288:A:C	1.63397e-19	-2.20728	-1.41552	0.00268934	22.0195	-0.0884332	1.92621e-06	-2.205	-1.41554
78360476	chr5:78360476:G:C	1.68378e-19	-2.17559	-1.41718	0.00356942	22.4201	-0.205862	1.97509e-06	-2.17829	-1.41718
78360578	chr5:78360578:G:C	1.07615e-18	-0.690794	-1.04704	6.66873e-14	-2.0781	-0.41109	1.76543e-05	-0.365628	-1.03948
78360823	chr5:78360823:C:T	1.48316e-18	-4.25965e-10	-1.41705	2.16488e-13	-4.25965e-10	-1.31167	1.74449e-05	-4.25965e-10	-1.41704
78360947	chr5:78360947:T:C	2.62491e-19	-2.18593	-0.962831	3.92934e-14	-1.83027	-1.18788	3.03033e-06	-2.21351	-0.95391
78361326	chr5:78361326:G:A	3.7351e-18	-4.25965e-10	-0.493448	6.45046e-13	-4.25965e-10	-0.219881	4.38358e-05	-4.25965e-10	-0.495636
78362067	chr5:78362067:C:T	1.81708e-19	-2.20224	-1.31434	0.0485135	23.1732	1.65041	2.14619e-06	-2.1979	-1.31449
78362105	chr5:78362105:G:A	1.57093e-18	-4.25965e-10	-1.35956	2.27466e-13	-4.25965e-10	-1.2622	1.84885e-05	-4.25965e-10	-1.35894
78362133	chr5:78362133:T:G	1.18804e-18	-0.222335	-1.41658	2.4341e-14	-2.19731	-1.29973	2.01472e-05	0.143257	-1.41628
78362187	chr5:78362187:C:T	1.57599e-18	-4.25965e-10	-1.35634	1.98231e-13	-4.25965e-10	-1.39977	1.85335e-05	-4.25965e-10	-1.35651
78362583	chr5:78362583:T:C	2.58696e-18	-4.25965e-10	-0.860737	4.21599e-13	-4.25965e-10	-0.64515	3.03681e-05	-4.25965e-10	-0.862695
78362616	chr5:78362616:T:G	1.48605e-18	-4.25965e-10	-1.4151	2.01875e-13	-4.25965e-10	-1.38155	1.74865e-05	-4.25965e-10	-1.41466
78362782	chr5:78362782:C:T	1.80166e-19	-2.19514	-1.32996	2.34186e-14	-2.15268	-1.38299	2.28362e-06	-2.1265	-1.32382
78362931	chr5:78362931:T:TACA	1.01784e-18	-0.385392	-1.40815	2.62198e-14	-2.17625	-1.24643	1.7026e-05	-0.0342691	-1.40708
78362987	chr5:78362987:T:G	1.03561e-18	-0.373729	-1.40251	2.67001e-14	-2.17959	-1.22495	1.73596e-05	-0.0207891	-1.40115
78363033	chr5:78363033:C:T	3.10609e-18	-4.25965e-10	-0.677858	8.1734e-13	-4.25965e-10	0.0168517	3.6588e-05	-4.25965e-10	-0.676367
78363094	chr5:78363094:G:A	2.78411e-18	-4.25965e-10	-0.787292	4.58942e-13	-4.25965e-10	-0.56028	3.26811e-05	-4.25965e-10	-0.78929
78363330	chr5:78363330:A:G	1.48766e-18	-4.25965e-10	-1.41402	1.95329e-13	-4.25965e-10	-1.41452	1.74913e-05	-4.25965e-10	-1.41438
78363375	chr5:78363375:G:A	3.72939e-19	-2.14771	-0.649851	3.37698e-14	-2.20246	-0.967175	4.76335e-06	-2.07752	-0.637621
78363867	chr5:78363867:A:G	3.02919e-18	-4.25965e-10	-0.702926	7.89279e-13	-4.25965e-10	-0.0180835	3.56802e-05	-4.25965e-10	-0.701492
78363901	chr5:78363901:G:A	1.65932e-19	-2.21576	-1.39163	0.0099796	22.4439	0.79847	1.95563e-06	-2.21297	-1.3924
78364293	chr5:78364293:A:G	1.54974e-18	-4.25965e-10	-1.37313	1.96498e-13	-4.25965e-10	-1.40855	1.82692e-05	-4.25965e-10	-1.37087
78364442	chr5:78364442:G:A	3.83434e-18	-4.25965e-10	-0.467224	4.13746e-13	-4.25965e-10	-0.663951	4.51129e-05	-4.25965e-10	-0.466918
78364749	chr5:78364749:T:G	1.47211e-18	-0.0285873	-1.39594	8.91523e-07	15.0389	-1.11966	3.35537e-05	0.629289	-1.39223
78365279	chr5:78365279:C:T	1.56062e-18	-4.25965e-10	-1.36614	1.95966e-13	-4.25965e-10	-1.41126	1.84005e-05	-4.25965e-10	-1.36371
78365316	chr5:78365316:C:T	1.76792e-19	-2.17727	-1.36673	2.19964e-14	-2.18177	-1.41656	2.21521e-06	-2.1171	-1.36364
78365986	chr5:78365986:A:G	1.77416e-18	-4.25965e-10	-1.2379	2.0055e-13	-4.25965e-10	-1.38814	2.09943e-05	-4.25965e-10	-1.23183
78366371	chr5:78366371:T:C	2.60602e-18	-4.25965e-10	-0.853398	2.95867e-13	-4.25965e-10	-0.999295	3.09068e-05	-4.25965e-10	-0.84511
78366459	chr5:78366459:T:A	1.14449e-18	-0.267197	-1.40906	4.22296e-07	14.3499	-1.17786	2.52544e-05	0.359604	-1.40669
78366688	chr5:78366688:C:G	1.82397e-19	-2.16683	-1.34596	0.0206945	23.3228	0.648901	2.1332e-06	-2.17136	-1.3471
78367036	chr5:78367036:T:A	1.59533e-18	-4.25965e-10	-1.34414	1.99427e-13	-4.25965e-10	-1.39375	1.87574e-05	-4.25965e-10	-1.3445
78367206	chr5:78367206:T:A	1.64393e-18	-4.25965e-10	-1.31413	2.03071e-13	-4.25965e-10	-1.37565	1.93276e-05	-4.25965e-10	-1.31455
78367577	chr5:78367577:C:T	1.79978e-19	-2.13788	-1.38827	0.0206848	23.7845	0.186684	2.10001e-06	-2.14485	-1.38929
78367612	chr5:78367612:C:A	2.39582e-18	0.370155	-1.30765	1.1297e-05	16.5132	-0.054597	5.17872e-05	0.976607	-1.30555
78367821	chr5:78367821:A:C	1.53853e-18	-4.25965e-10	-1.3804	1.95707e-13	-4.25965e-10	-1.41258	1.81439e-05	-4.25965e-10	-1.37775
78367847	chr5:78367847:A:G	1.7756e-19	-2.18132	-1.35835	0.0140071	23.0023	0.579134	2.07868e-06	-2.18496	-1.35939
78367848	chr5:78367848:T:C	1.09814e-18	-0.3114	-1.4062	3.82246e-07	14.2354	-1.16303	2.40839e-05	0.308925	-1.40347
78367949	chr5:78367949:G:T	1.69903e-18	-4.25965e-10	-1.28116	2.07383e-13	-4.25965e-10	-1.35464	1.99813e-05	-4.25965e-10	-1.28129
78367977	chr5:78367977:A:G	1.64292e-19	-2.21892	-1.39841	0.0111201	22.344	1.00658	1.93643e-06	-2.21676	-1.39849
78368354	chr5:78368354:CATATG:C	1.28466e-18	-0.145877	-1.41485	2.45237e-14	-2.20568	-1.28388	2.18534e-05	0.222592	-1.41432
78368580	chr5:78368580:A:G	1.79926e-18	-4.25965e-10	-1.22385	2.01762e-13	-4.25965e-10	-1.38211	2.12972e-05	-4.25965e-10	-1.21751
78368761	chr5:78368761:G:A	1.58282e-18	-4.25965e-10	-1.35202	1.98607e-13	-4.25965e-10	-1.39788	1.86112e-05	-4.25965e-10	-1.35232
78368934	chr5:78368934:C:T	7.98103e-19	-2.03674	-4.01506e-10	8.71495e-14	-2.22158	-4.01506e-10	9.5871e-06	-2.01567	-4.01506e-10
78368941	chr5:78368941:T:C	1.50312e-18	-4.25965e-10	-1.40368	1.9484e-13	-4.25965e-10	-1.41702	1.76776e-05	-4.25965e-10	-1.40379
78369296	chr5:78369296:G:A	1.78031e-19	-2.21513	-1.32189	0.0257733	22.5875	1.60367	2.09946e-06	-2.21241	-1.322
78369398	chr5:78369398:T:C	1.78215e-19	-2.1743	-1.36168	2.19286e-14	-2.18442	-1.417	2.23696e-06	-2.11244	-1.35853
78369659	chr5:78369659:T:A	1.48539e-18	-4.25965e-10	-1.41555	1.95687e-13	-4.25965e-10	-1.41269	1.74664e-05	-4.25965e-10	-1.41581
78369847	chr5:78369847:A:T	1.48405e-18	-4.25965e-10	-1.41645	2.00584e-13	-4.25965e-10	-1.38797	1.746e-05	-4.25965e-10	-1.41618
78370057	chr5:78370057:A:G	1.76569e-18	-4.25965e-10	-1.24268	2.00205e-13	-4.25965e-10	-1.38986	2.08933e-05	-4.25965e-10	-1.23666
78370695	chr5:78370695:C:T	1.51676e-18	-4.25965e-10	-1.39464	2.05898e-13	-4.25965e-10	-1.36182	1.78797e-05	-4.25965e-10	-1.39242
78370878	chr5:78370878:G:A	2.3333e-18	-4.25965e-10	-0.963937	3.63541e-13	-4.25965e-10	-0.793311	2.74016e-05	-4.25965e-10	-0.965484
78370998	chr5:78370998:T:C	6.36878e-19	-0.893895	-1.36851	5.72064e-07	14.5101	-1.03454	1.22409e-05	-0.408123	-1.36318
78371012	chr5:78371012:GTTAT:G	1.01698e-18	-0.391944	-1.40244	2.68676e-14	-2.17442	-1.22387	1.69676e-05	-0.0437028	-1.40108
78371167	chr5:78371167:G:T	1.89785e-19	-2.1222	-1.35089	2.13241e-14	-2.21225	-1.41711	2.43462e-06	-2.03886	-1.34744
78371363	chr5:78371363:T:C	1.5826e-18	-4.25965e-10	-1.35216	3.30333e-13	-4.25965e-10	-0.889102	1.86156e-05	-4.25965e-10	-1.35209
78371991	chr5:78371991:A:C	1.69894e-18	-4.25965e-10	-1.28122	2.07351e-13	-4.25965e-10	-1.35479	1.99798e-05	-4.25965e-10	-1.28136
78372860	chr5:78372860:A:G	3.03294e-18	-4.25965e-10	-0.701689	7.90138e-13	-4.25965e-10	-0.0169964	3.57193e-05	-4.25965e-10	-0.700395
78372904	chr5:78372904:A:G	2.63373e-18	-4.25965e-10	-0.842822	2.97828e-13	-4.25965e-10	-0.992687	3.1241e-05	-4.25965e-10	-0.834356
78373144	chr5:78373144:C:T	2.63543e-17	-4.25965e-10	1.46041	2.31968e-12	-4.25965e-10	1.05998	0.000316859	-4.25965e-10	1.48237
78373769	chr5:78373769:A:G	3.59699e-19	-2.04772	-0.785993	2.98603e-14	-2.22213	-1.07054	4.72868e-06	-1.94755	-0.774896
78374059	chr5:78374059:G:A	1.71444e-18	-4.25965e-10	-1.27213	2.58662e-13	-4.25965e-10	-1.13368	2.01849e-05	-4.25965e-10	-1.27115
78374681	chr5:78374681:T:TATA	7.47196e-19	-2.10265	-4.01506e-10	2.67779e-13	-1.09904	-4.01506e-10	9.45574e-06	-2.02947	-4.01506e-10
78374722	chr5:78374722:G:A	2.61318e-18	-4.25965e-10	-0.850654	2.96556e-13	-4.25965e-10	-0.996969	3.09925e-05	-4.25965e-10	-0.842342
78374971	chr5:78374971:T:C	1.49394e-18	-4.25965e-10	-1.40981	2.00822e-13	-4.25965e-10	-1.38679	1.75728e-05	-4.25965e-10	-1.40973
78375135	chr5:78375135:T:C	1.97878e-18	-4.25965e-10	-1.12874	3.63259e-13	-4.25965e-10	-0.794086	2.32973e-05	-4.25965e-10	-1.12775
78375150	chr5:78375150:A:G	3.48547e-18	-4.25965e-10	-0.562619	6.7768e-13	-4.25965e-10	-0.170528	4.10902e-05	-4.25965e-10	-0.560317
78375172	chr5:78375172:G:A	1.89442e-19	-2.12863	-1.34626	2.13806e-14	-2.20984	-1.41688	2.42877e-06	-2.046	-1.3427
78375564	chr5:78375564:A:C	1.48371e-18	-4.25965e-10	-1.41668	2.00239e-13	-4.25965e-10	-1.38969	1.74552e-05	-4.25965e-10	-1.41645
78376071	chr5:78376071:A:G	1.52227e-18	-4.25965e-10	-1.39102	2.10481e-13	-4.25965e-10	-1.33981	1.79117e-05	-4.25965e-10	-1.39064
78376079	chr5:78376079:C:T	1.48596e-18	-0.246688	-1.16848	3.41752e-05	16.4986	1.06693	2.47593e-05	0.106918	-1.1738
78376342	chr5:78376342:A:G	1.52771e-18	-4.25965e-10	-1.38745	1.98157e-13	-4.25965e-10	-1.40014	1.80024e-05	-4.25965e-10	-1.38558
78376794	chr5:78376794:G:A	1.83036e-19	-2.16074	-1.34856	0.0226157	23.4274	0.633034	2.13918e-06	-2.16601	-1.34965
78376964	chr5:78376964:TAGG:T	1.62484e-18	-4.25965e-10	-1.32581	1.95614e-13	-4.25965e-10	-1.41306	1.90923e-05	-4.25965e-10	-1.3268
78377204	chr5:78377204:T:C	1.541e-18	-4.25965e-10	-1.37879	2.1468e-13	-4.25965e-10	-1.32005	1.8134e-05	-4.25965e-10	-1.3783
78377817	chr5:78377817:T:C	2.21652e-18	0.312067	-1.32735	1.0186e-05	16.479	-0.123922	4.81933e-05	0.924671	-1.32554
78377965	chr5:78377965:C:T	1.96721e-18	-4.25965e-10	-1.1346	2.33518e-13	-4.25965e-10	-1.23594	2.32791e-05	-4.25965e-10	-1.12853
78378337	chr5:78378337:T:C	3.39834e-19	-2.12823	-0.762288	3.07815e-14	-2.20961	-1.05268	4.37165e-06	-2.0501	-0.75085
78378591	chr5:78378591:A:G	3.28667e-18	-4.25965e-10	-0.621349	8.82148e-13	-4.25965e-10	0.0931561	3.87108e-05	-4.25965e-10	-0.619969
78378661	chr5:78378661:A:G	1.48663e-18	-4.25965e-10	-1.41471	2.02199e-13	-4.25965e-10	-1.37995	1.74941e-05	-4.25965e-10	-1.41423
78378722	chr5:78378722:C:T	9.92765e-19	-0.403996	-1.41449	2.6535e-07	13.9209	-1.21353	2.15394e-05	0.206878	-1.41308
78379430	chr5:78379430:T:G	3.01951e-19	-1.72488	-1.28383	1.24797e-13	-1.40063	-0.461886	2.96232e-06	-1.90167	-1.28845
78379549	chr5:78379549:T:C	2.20372e-18	0.297362	-1.31844	1.01857e-05	16.4462	-0.0911665	4.76002e-05	0.903272	-1.31652
78380102	chr5:78380102:A:G	3.07672e-18	-4.25965e-10	-0.687359	8.05381e-13	-4.25965e-10	0.00211153	3.62384e-05	-4.25965e-10	-0.685968
78380631	chr5:78380631:A:G	1.69805e-18	-4.25965e-10	-1.28174	2.07301e-13	-4.25965e-10	-1.35503	1.99698e-05	-4.25965e-10	-1.28187
78380679	chr5:78380679:T:C	1.03945e-18	-0.355829	-1.4167	2.94887e-07	14.0532	-1.24034	2.26241e-05	0.258951	-1.41602
78381019	chr5:78381019:T:C	1.24469e-18	-0.177438	-1.4149	2.46345e-14	-2.20188	-1.28318	2.11704e-05	0.19086	-1.41434
78381143	chr5:78381143:C:T	1.73423e-18	-4.25965e-10	-1.26066	1.98977e-13	-4.25965e-10	-1.39602	2.05155e-05	-4.25965e-10	-1.25491
78381349	chr5:78381349:C:T	1.66428e-18	-4.25965e-10	-1.30183	2.47963e-13	-4.25965e-10	-1.17593	1.95926e-05	-4.25965e-10	-1.30094
78381779	chr5:78381779:G:C	1.90004e-19	-2.13345	-1.33848	2.14336e-14	-2.20805	-1.41619	2.4317e-06	-2.05277	-1.33473
78381808	chr5:78381808:G:C	1.86779e-19	-2.13923	-1.34982	2.14633e-14	-2.20579	-1.41707	2.38056e-06	-2.06239	-1.34636
78382153	chr5:78382153:TG:T	1.61236e-18	-4.25965e-10	-1.33353	2.87302e-13	-4.25965e-10	-1.02867	1.8987e-05	-4.25965e-10	-1.33233
78382305	chr5:78382305:G:C	1.75642e-19	-2.16145	-1.38907	0.0131921	23.3276	0.193807	2.05086e-06	-2.16778	-1.39004
78382370	chr5:78382370:G:A	4.74452e-19	-2.14372	-0.413101	4.11286e-14	-2.20422	-0.768277	6.07024e-06	-2.071	-0.401692
78382584	chr5:78382584:C:T	1.00093e-18	-0.398127	-1.41217	2.70988e-07	13.9252	-1.19683	2.16959e-05	0.21136	-1.41032
78382806	chr5:78382806:TGTGTGTGTGTGTGC:T	6.69646e-19	-2.21223	-4.01506e-10	1.15983e-13	-1.93576	-4.01506e-10	7.84934e-06	-2.21566	-4.01506e-10
78382853	chr5:78382853:A:G	1.96808e-19	-2.11382	-1.32293	2.13477e-14	-2.21448	-1.41378	2.5372e-06	-2.02615	-1.31887
78382967	chr5:78382967:AG:A	1.50093e-18	-4.25965e-10	-1.40514	2.10338e-13	-4.25965e-10	-1.34049	1.76821e-05	-4.25965e-10	-1.40353
78383556	chr5:78383556:T:C	1.48309e-18	-4.25965e-10	-1.41709	3.23984e-13	-4.25965e-10	-0.90851	1.74432e-05	-4.25965e-10	-1.41714
78383817	chr5:78383817:A:C	1.91512e-19	-2.15108	-1.31294	0.000354198	19.5281	0.375784	2.36864e-06	-2.10485	-1.30893
78384488	chr5:78384488:G:A	1.54865e-18	-4.25965e-10	-1.37384	1.9604e-13	-4.25965e-10	-1.41088	1.82668e-05	-4.25965e-10	-1.371
78384715	chr5:78384715:A:G	6.81991e-19	-2.19396	-4.01506e-10	1.96511e-13	-1.40848	-4.01506e-10	8.34295e-06	-2.15467	-4.01506e-10
78385001	chr5:78385001:C:T	1.9349e-18	-4.25965e-10	-1.15116	4.46383e-13	-4.25965e-10	-0.588026	2.28949e-05	-4.25965e-10	-1.14517
78385049	chr5:78385049:T:C	1.25662e-18	-0.16764	-1.41516	2.45563e-14	-2.20299	-1.28524	2.13878e-05	0.201365	-1.41463
78385738	chr5:78385738:A:G	1.6803e-18	-4.25965e-10	-1.29225	3.68196e-13	-4.25965e-10	-0.780589	1.96883e-05	-4.25965e-10	-1.29606
78385795	chr5:78385795:T:C	1.76879e-19	-2.21409	-1.32942	0.027533	22.6772	1.57996	2.08626e-06	-2.21123	-1.32949
78385933	chr5:78385933:G:T	1.58855e-18	-4.25965e-10	-1.3484	2.3165e-13	-4.25965e-10	-1.24397	1.86972e-05	-4.25965e-10	-1.34771
78386086	chr5:78386086:A:G	1.85184e-18	-4.25965e-10	-1.19504	3.76942e-13	-4.25965e-10	-0.757112	2.1822e-05	-4.25965e-10	-1.19317
78386595	chr5:78386595:A:G	2.09081e-18	0.245076	-1.31875	8.78594e-06	16.2981	-0.0908755	4.48935e-05	0.845044	-1.31684
78387124	chr5:78387124:C:G	1.04898e-18	-0.353132	-1.41027	2.58531e-14	-2.18068	-1.25609	1.75735e-05	-0.000365961	-1.40933
78387135	chr5:78387135:C:T	1.73909e-18	-4.25965e-10	-1.25786	1.98987e-13	-4.25965e-10	-1.39596	2.05728e-05	-4.25965e-10	-1.25212
78387278	chr5:78387278:T:TA	1.67138e-18	-4.25965e-10	-1.29757	3.59163e-13	-4.25965e-10	-0.805427	1.95891e-05	-4.25965e-10	-1.30111
78387303	chr5:78387303:T:C	1.6228e-18	-4.25965e-10	-1.32707	3.60301e-13	-4.25965e-10	-0.802263	1.90891e-05	-4.25965e-10	-1.32697
78387320	chr5:78387320:T:G	1.16709e-18	-0.241007	-1.4157	2.46464e-14	-2.19472	-1.28985	1.97104e-05	0.120302	-1.41524
78387475	chr5:78387475:G:A	1.67226e-18	0.0267972	-1.32384	4.16212e-06	15.5701	-0.110052	3.48607e-05	0.597248	-1.32197
78387657	chr5:78387657:A:G	1.71499e-18	-4.25965e-10	-1.27182	1.98014e-13	-4.25965e-10	-1.40087	2.02823e-05	-4.25965e-10	-1.26634
78387683	chr5:78387683:G:A	9.80748e-19	-0.469768	-1.36089	2.66946e-07	13.719	-1.00568	2.1171e-05	0.131557	-1.35501
78387710	chr5:78387710:C:T	1.73789e-19	-2.17092	-1.39021	0.0110619	23.1598	0.185541	2.03161e-06	-2.17612	-1.39113
78387976	chr5:78387976:G:A	8.19692e-18	-4.25965e-10	0.292536	1.49513e-12	-4.25965e-10	0.620763	9.7537e-05	-4.25965e-10	0.304145
78388246	chr5:78388246:A:G	1.72204e-18	-4.25965e-10	-1.26771	1.98302e-13	-4.25965e-10	-1.39941	2.03683e-05	-4.25965e-10	-1.26211
78388382	chr5:78388382:C:T	3.73162e-19	-2.06126	-0.735702	3.10143e-14	-2.22173	-1.03302	4.8985e-06	-1.96298	-0.724173
78388463	chr5:78388463:G:A	1.50161e-18	-4.25965e-10	-1.40469	2.08128e-13	-4.25965e-10	-1.35105	1.76625e-05	-4.25965e-10	-1.40464
78388902	chr5:78388902:G:A	1.32531e-18	-0.125781	-1.40379	2.57733e-14	-2.21069	-1.22918	2.29593e-05	0.260133	-1.4025
78390010	chr5:78390010:T:C	1.34982e-18	-0.0940769	-1.41718	7.04166e-07	14.9398	-1.25652	3.08606e-05	0.570373	-1.41698
78390132	chr5:78390132:T:C	3.08461e-18	-4.25965e-10	-0.684797	8.08873e-13	-4.25965e-10	0.00643818	3.63339e-05	-4.25965e-10	-0.683336
78390906	chr5:78390906:C:T	1.65899e-18	-4.25965e-10	-1.30501	2.47059e-13	-4.25965e-10	-1.17957	1.95296e-05	-4.25965e-10	-1.30416
78391088	chr5:78391088:A:G	2.69417e-18	-4.25965e-10	-0.820131	7.86551e-13	-4.25965e-10	-0.0215459	3.17441e-05	-4.25965e-10	-0.818381
78391765	chr5:78391765:A:G	2.40163e-19	-2.1387	-1.09896	0.00113968	19.8599	1.21262	2.98844e-06	-2.08911	-1.09223
78392240	chr5:78392240:C:T	1.54206e-18	-4.25965e-10	-1.3781	1.96107e-13	-4.25965e-10	-1.41054	1.81352e-05	-4.25965e-10	-1.37823
78392611	chr5:78392611:C:G	1.56508e-18	-0.0130021	-1.35028	1.17127e-06	15.1828	-0.990665	3.63922e-05	0.662317	-1.34405
78392720	chr5:78392720:C:T	2.62537e-18	-4.25965e-10	-0.846001	4.28429e-13	-4.25965e-10	-0.629079	3.08212e-05	-4.25965e-10	-0.847886
78392886	chr5:78392886:C:T	7.95615e-18	0.262723	-4.01506e-10	2.65417e-12	1.19468	-4.01506e-10	8.44273e-05	0.159803	-4.01506e-10
78393202	chr5:78393202:G:A	1.51879e-18	-4.25965e-10	-1.39331	1.94992e-13	-4.25965e-10	-1.41625	1.79024e-05	-4.25965e-10	-1.39115
78393249	chr5:78393249:T:C	2.72222e-18	0.351198	-1.16097	2.18002e-05	16.6323	0.48373	5.88705e-05	0.957451	-1.1582
78393251	chr5:78393251:A:G	1.63283e-18	-4.25965e-10	-1.32091	2.02096e-13	-4.25965e-10	-1.38046	1.92065e-05	-4.25965e-10	-1.32084
78393283	chr5:78393283:A:C	2.15273e-19	-2.1433	-1.20377	0.00217223	20.0584	1.65916	2.63935e-06	-2.10443	-1.20112
78393824	chr5:78393824:ACAGTTGAAAATGCCTATTGCTG:A	1.80328e-19	-2.21736	-1.30685	0.0249465	22.4602	1.69834	2.12213e-06	-2.21556	-1.3081
78394177	chr5:78394177:G:A	2.00592e-18	-4.25965e-10	-1.11512	2.29605e-13	-4.25965e-10	-1.25284	2.3616e-05	-4.25965e-10	-1.11416
78394279	chr5:78394279:T:C	1.28393e-18	-0.144864	-1.41643	6.28129e-07	14.8037	-1.23469	2.92514e-05	0.515458	-1.41562
78394324	chr5:78394324:C:T	1.7305e-19	-2.18271	-1.38269	0.00887864	22.8844	0.241055	2.02376e-06	-2.1874	-1.38373
78394400	chr5:78394400:T:C	1.60082e-18	0.0740945	-1.4148	2.41987e-14	-2.22041	-1.28249	2.81917e-05	0.477178	-1.41424
78395056	chr5:78395056:A:C	1.58017e-18	-4.25965e-10	-1.35369	1.98317e-13	-4.25965e-10	-1.39934	1.85859e-05	-4.25965e-10	-1.35368
78395121	chr5:78395121:T:C	1.68096e-18	0.120255	-1.41211	2.45883e-14	-2.22149	-1.26544	2.97676e-05	0.528637	-1.4113
78395334	chr5:78395334:C:T	1.71143e-18	0.14222	-1.41612	2.38864e-14	-2.22181	-1.29408	3.03869e-05	0.553653	-1.41573
78395546	chr5:78395546:G:A	1.48433e-18	-4.25965e-10	-1.41626	1.95846e-13	-4.25965e-10	-1.41188	1.74579e-05	-4.25965e-10	-1.41629
78395781	chr5:78395781:A:G	3.11975e-18	-4.25965e-10	-0.673469	8.21975e-13	-4.25965e-10	0.0225068	3.67454e-05	-4.25965e-10	-0.672073
78395848	chr5:78395848:G:A	1.53881e-18	-4.25965e-10	-1.38021	1.97256e-13	-4.25965e-10	-1.4047	1.81377e-05	-4.25965e-10	-1.37809
78396092	chr5:78396092:A:G	1.21409e-18	-1.61722	-4.01506e-10	4.08287e-13	-0.677234	-4.01506e-10	1.4355e-05	-1.61199	-4.01506e-10
78396195	chr5:78396195:T:C	1.21313e-18	-0.210879	-1.40714	2.57642e-14	-2.19836	-1.24186	2.05772e-05	0.15411	-1.40601
78396257	chr5:78396257:A:G	1.31918e-18	-0.179856	-1.35435	4.55515e-07	14.6255	-1.37777	2.88193e-05	0.444656	-1.3597
78396301	chr5:78396301:A:G	2.09731e-18	0.253931	-1.3245	8.92009e-06	16.3347	-0.112325	4.51022e-05	0.855428	-1.32258
78396306	chr5:78396306:G:A	2.58696e-18	-4.25965e-10	-0.860737	4.21599e-13	-4.25965e-10	-0.64515	3.03681e-05	-4.25965e-10	-0.862695
78396603	chr5:78396603:C:T	2.58696e-18	-4.25965e-10	-0.860737	4.21599e-13	-4.25965e-10	-0.64515	3.03681e-05	-4.25965e-10	-0.862695
78396774	chr5:78396774:G:A	1.48485e-18	-4.25965e-10	-1.41591	2.20726e-13	-4.25965e-10	-1.29228	1.74646e-05	-4.25965e-10	-1.41591
78396793	chr5:78396793:T:A	1.34829e-18	-0.10392	-1.40846	2.47183e-14	-2.1723	-1.30935	2.65929e-05	0.413023	-1.40847
78396977	chr5:78396977:C:T	1.8271e-19	-2.15268	-1.3584	2.16432e-14	-2.19737	-1.41714	2.31716e-06	-2.08057	-1.35517
78396995	chr5:78396995:C:T	1.22093e-18	-0.198292	-1.41331	2.56507e-14	-2.15688	-1.28776	2.38941e-05	0.310862	-1.41332
78397330	chr5:78397330:TAACTC:T	1.54365e-18	-4.25965e-10	-1.37707	1.96899e-13	-4.25965e-10	-1.40651	1.81963e-05	-4.25965e-10	-1.37487
78397409	chr5:78397409:C:T	1.55956e-18	-4.25965e-10	-1.36682	1.96033e-13	-4.25965e-10	-1.41092	1.83886e-05	-4.25965e-10	-1.36436
78397799	chr5:78397799:A:G	1.30717e-18	-0.1395	-1.40386	2.54253e-14	-2.2052	-1.24826	2.21737e-05	0.225622	-1.4028
78397878	chr5:78397878:A:G	1.50633e-18	-4.25965e-10	-1.40155	1.94811e-13	-4.25965e-10	-1.41717	1.77422e-05	-4.25965e-10	-1.40014
78397958	chr5:78397958:G:A	1.61305e-18	-4.25965e-10	-1.3331	2.8766e-13	-4.25965e-10	-1.02743	1.8995e-05	-4.25965e-10	-1.33191
78398059	chr5:78398059:A:G	1.90295e-18	-4.25965e-10	-1.16782	3.94379e-13	-4.25965e-10	-0.711891	2.24276e-05	-4.25965e-10	-1.16579
78398090	chr5:78398090:A:T	1.63385e-18	-4.25965e-10	-1.32028	2.0219e-13	-4.25965e-10	-1.38	1.9214e-05	-4.25965e-10	-1.32045
78398644	chr5:78398644:A:G	1.58131e-18	0.0023927	-1.35536	3.32031e-06	15.4795	-0.245353	3.23126e-05	0.553197	-1.35383
78398692	chr5:78398692:C:T	1.60851e-18	-4.25965e-10	-1.33592	2.00517e-13	-4.25965e-10	-1.38831	1.89174e-05	-4.25965e-10	-1.33601
78398850	chr5:78398850:G:A	1.4882e-18	-4.25965e-10	-1.41366	1.95267e-13	-4.25965e-10	-1.41484	1.74973e-05	-4.25965e-10	-1.41404
78399216	chr5:78399216:A:G	2.38775e-18	0.380063	-1.32093	1.26424e-05	16.6707	-0.0995929	5.21358e-05	0.996634	-1.31887
78399264	chr5:78399264:G:A	1.39585e-18	-0.0689779	-1.40874	2.46191e-14	-2.17753	-1.30816	2.7659e-05	0.452611	-1.40875
78399359	chr5:78399359:T:C	1.62802e-18	-1.32386	-4.01506e-10	1.23539e-13	-1.87265	-4.01506e-10	1.86633e-05	-1.34953	-4.01506e-10
78399479	chr5:78399479:T:A	6.8611e-19	-2.18794	-4.01506e-10	8.98181e-14	-2.19142	-4.01506e-10	7.98677e-06	-2.1983	-4.01506e-10
78399553	chr5:78399553:C:T	3.65346e-18	-4.25965e-10	-0.515549	3.94636e-13	-4.25965e-10	-0.71124	4.33969e-05	-4.25965e-10	-0.5057
78399725	chr5:78399725:T:C	1.65266e-18	-4.25965e-10	-1.30883	1.95678e-13	-4.25965e-10	-1.41273	1.9524e-05	-4.25965e-10	-1.30444
78399949	chr5:78399949:T:C	2.74353e-18	-4.25965e-10	-0.801976	4.93124e-13	-4.25965e-10	-0.488443	3.22891e-05	-4.25965e-10	-0.801356
78400001	chr5:78400001:GC:G	1.69161e-18	-4.25965e-10	-1.28554	2.53941e-13	-4.25965e-10	-1.1521	1.9915e-05	-4.25965e-10	-1.28461
78400440	chr5:78400440:T:C	1.56619e-18	-4.25965e-10	-1.36258	2.49648e-13	-4.25965e-10	-1.16915	1.84305e-05	-4.25965e-10	-1.36208
78400492	chr5:78400492:C:G	1.76825e-18	-4.25965e-10	-1.24123	2.00512e-13	-4.25965e-10	-1.38833	2.09255e-05	-4.25965e-10	-1.23512
78400807	chr5:78400807:T:C	4.47332e-19	-1.93632	-0.679353	2.97324e-13	-0.508988	-0.485391	6.11857e-06	-1.79755	-0.667205
78400847	chr5:78400847:A:C	1.65412e-19	-2.21638	-1.39416	0.014649	22.5501	1.07609	1.95076e-06	-2.21368	-1.39419
78400871	chr5:78400871:A:T	5.7457e-18	-4.25965e-10	-0.0627704	1.23376e-12	-4.25965e-10	0.428615	6.70571e-05	-4.25965e-10	-0.0705422
78401270	chr5:78401270:G:T	1.7687e-19	-2.21812	-1.32545	0.0212214	22.4006	1.59621	2.08126e-06	-2.21655	-1.32656
78401425	chr5:78401425:A:G	1.72024e-18	-4.25965e-10	-1.26876	1.98221e-13	-4.25965e-10	-1.39982	2.03461e-05	-4.25965e-10	-1.2632
78401499	chr5:78401499:A:G	1.69385e-18	-4.25965e-10	-1.28422	2.54417e-13	-4.25965e-10	-1.15023	1.99415e-05	-4.25965e-10	-1.28329
78401535	chr5:78401535:G:A	1.79235e-18	0.115613	-1.34331	1.46829e-06	15.6939	-1.27576	3.97191e-05	0.750751	-1.34501
78401536	chr5:78401536:TTTC:T	1.70193e-18	-4.25965e-10	-1.27946	1.97539e-13	-4.25965e-10	-1.40327	2.01253e-05	-4.25965e-10	-1.27411
78402003	chr5:78402003:A:G	1.72271e-19	-2.21451	-1.3554	0.00678949	22.3037	0.553453	2.04155e-06	-2.20855	-1.35383
78402329	chr5:78402329:T:G	2.72435e-19	-1.75482	-1.35676	3.17766e-14	-1.96944	-1.26103	3.26875e-06	-1.73378	-1.3579
78402338	chr5:78402338:C:T	4.88364e-18	-4.25965e-10	-0.225332	1.19029e-12	-4.25965e-10	0.392748	5.7316e-05	-4.25965e-10	-0.227507
78402360	chr5:78402360:C:T	8.61443e-19	-1.96037	-4.01506e-10	8.73303e-14	-2.21951	-4.01506e-10	9.4955e-06	-2.02527	-4.01506e-10
78402398	chr5:78402398:G:A	1.96322e-18	0.272661	-1.4093	2.37534e-14	-2.21526	-1.30622	4.10273e-05	0.84744	-1.40929
78402523	chr5:78402523:G:A	1.54211e-18	-4.25965e-10	-1.37807	1.97004e-13	-4.25965e-10	-1.40598	1.81777e-05	-4.25965e-10	-1.37589
78402666	chr5:78402666:T:C	2.3086e-18	0.33862	-1.3132	1.18052e-05	16.5728	-0.0701551	5.03667e-05	0.954378	-1.31114
78402712	chr5:78402712:A:G	1.7201e-19	-2.21736	-1.35407	0.00573773	22.1278	0.561044	2.03653e-06	-2.21238	-1.35246
78402758	chr5:78402758:G:T	1.42443e-18	-0.042552	-1.4149	8.57873e-07	15.0981	-1.21735	3.29965e-05	0.633895	-1.41358
78403087	chr5:78403087:T:C	2.11289e-18	-4.25965e-10	-1.06317	2.38585e-13	-4.25965e-10	-1.21448	2.48735e-05	-4.25965e-10	-1.06228
78403484	chr5:78403484:TTTCTC:T	2.51149e-18	0.43002	-1.32037	1.48147e-05	16.8259	-0.0962594	5.54163e-05	1.05718	-1.3184
78404017	chr5:78404017:GA:G	1.48886e-18	-4.25965e-10	-1.41321	1.95283e-13	-4.25965e-10	-1.41475	1.75045e-05	-4.25965e-10	-1.41363
78404049	chr5:78404049:G:A	1.5593e-18	-4.25965e-10	-1.36699	2.90775e-12	-4.25965e-10	1.28593	1.83402e-05	-4.25965e-10	-1.36699
78404173	chr5:78404173:G:T	3.20058e-19	-2.15893	-0.791549	3.05895e-14	-2.19411	-1.07443	4.06709e-06	-2.09265	-0.780509
78404490	chr5:78404490:G:A	6.8486e-19	-2.18976	-4.01506e-10	0.000436175	20.1121	-4.01506e-10	8.00152e-06	-2.19646	-4.01506e-10
78404539	chr5:78404539:C:T	2.44993e-18	0.498434	-1.4136	2.40577e-14	-2.22204	-1.28671	5.21111e-05	1.09088	-1.41359
78404751	chr5:78404751:A:G	1.60002e-18	-4.25965e-10	-1.3412	3.4093e-13	-4.25965e-10	-0.857526	1.88205e-05	-4.25965e-10	-1.34114
78405029	chr5:78405029:C:T	2.00614e-18	-4.25965e-10	-1.11501	2.37055e-13	-4.25965e-10	-1.22091	2.37474e-05	-4.25965e-10	-1.10862
78405502	chr5:78405502:C:T	1.56212e-18	-4.25965e-10	-1.36518	2.22407e-13	-4.25965e-10	-1.28469	1.83749e-05	-4.25965e-10	-1.3651
78406089	chr5:78406089:A:G	1.73013e-18	0.145106	-1.40813	2.50553e-14	-2.22185	-1.24627	3.06024e-05	0.552048	-1.40706
78406249	chr5:78406249:A:G	1.53074e-18	-4.25965e-10	-1.38547	2.02197e-13	-4.25965e-10	-1.37996	1.80059e-05	-4.25965e-10	-1.38539
78406382	chr5:78406382:A:G	8.02312e-19	-2.03148	-4.01506e-10	3.17861e-13	-0.927588	-4.01506e-10	1.03706e-05	-1.93711	-4.01506e-10
78406536	chr5:78406536:G:A	3.39318e-19	-2.14548	-0.746559	3.13789e-14	-2.20218	-1.04089	4.3373e-06	-2.07387	-0.734965
78407170	chr5:78407170:T:C	1.51172e-18	-4.25965e-10	-1.39797	2.06172e-13	-4.25965e-10	-1.36049	1.78158e-05	-4.25965e-10	-1.396
78408202	chr5:78408202:G:A	1.81921e-19	-2.15919	-1.35621	0.0289047	23.0572	1.24864	2.15863e-06	-2.15059	-1.35603
78408376	chr5:78408376:G:A	1.91916e-19	-2.14968	-1.31224	0.0418265	23.2139	1.46142	2.28086e-06	-2.14009	-1.31145
78408689	chr5:78408689:C:T	1.99837e-19	-2.15927	-1.26221	0.0458665	23.0293	1.73822	2.36315e-06	-2.15288	-1.26321
78408848	chr5:78408848:C:T	1.72454e-18	-4.25965e-10	-1.26626	1.98384e-13	-4.25965e-10	-1.399	2.0399e-05	-4.25965e-10	-1.2606
78408897	chr5:78408897:GC:G	1.5426e-18	-4.25965e-10	-1.37775	1.96144e-13	-4.25965e-10	-1.41036	1.81388e-05	-4.25965e-10	-1.37803
78409024	chr5:78409024:T:C	4.27289e-18	0.833904	-1.19284	4.28586e-05	17.5959	0.196079	9.96921e-05	1.51355	-1.18755
78409297	chr5:78409297:T:A	1.10973e-17	-4.25965e-10	0.595479	1.0706e-12	-4.25965e-10	0.286768	0.000132719	-4.25965e-10	0.612148
78410172	chr5:78410172:G:C	1.67791e-18	-4.25965e-10	-1.29367	3.92156e-13	-4.25965e-10	-0.717545	1.97384e-05	-4.25965e-10	-1.29352
78410192	chr5:78410192:G:A	1.48444e-18	-4.25965e-10	-1.41619	2.00851e-13	-4.25965e-10	-1.38664	1.74653e-05	-4.25965e-10	-1.41587
78410224	chr5:78410224:C:A	3.04611e-19	-1.62285	-1.37709	3.3958e-14	-1.87071	-1.29337	3.6656e-06	-1.5991	-1.378
78410277	chr5:78410277:C:T	2.17678e-18	-4.25965e-10	-1.03338	2.43759e-13	-4.25965e-10	-1.19303	2.56231e-05	-4.25965e-10	-1.03259
78410839	chr5:78410839:C:G	1.80336e-19	-2.22194	-1.30221	0.0101129	21.5346	1.72106	2.11804e-06	-2.22212	-1.30347
78410898	chr5:78410898:T:G	2.53106e-18	-4.25965e-10	-0.882585	4.10871e-13	-4.25965e-10	-0.670923	2.9713e-05	-4.25965e-10	-0.884504
78411054	chr5:78411054:T:C	1.99641e-18	0.273591	-1.39346	2.31932e-14	-2.2153	-1.33005	4.19686e-05	0.853554	-1.39272
78411966	chr5:78411966:A:G	1.77916e-19	-2.21931	-1.31835	0.0198202	22.2929	1.63564	2.09303e-06	-2.21795	-1.31952
78412251	chr5:78412251:T:G	2.14248e-17	-4.25965e-10	1.25333	1.9491e-12	-4.25965e-10	0.885917	0.000256993	-4.25965e-10	1.27296
78412377	chr5:78412377:T:C	2.30284e-18	0.35621	-1.33329	1.143e-05	16.6195	-0.149162	5.03768e-05	0.974818	-1.33137
78412871	chr5:78412871:T:G	1.48383e-18	-4.25965e-10	-1.41659	2.15268e-13	-4.25965e-10	-1.31732	1.74531e-05	-4.25965e-10	-1.41657
78413108	chr5:78413108:C:G	1.48683e-18	-4.25965e-10	-1.41458	2.63179e-13	-4.25965e-10	-1.11637	1.74882e-05	-4.25965e-10	-1.41456
78413230	chr5:78413230:C:T	1.76553e-19	-2.21788	-1.32748	0.0215384	22.4272	1.58445	2.07793e-06	-2.21613	-1.32858
78413243	chr5:78413243:T:C	2.44874e-18	0.378824	-1.29447	1.30358e-05	16.674	-0.0721951	5.40838e-05	1.00536	-1.29091
78413267	chr5:78413267:T:G	2.96294e-18	-4.25965e-10	-0.725039	7.65077e-13	-4.25965e-10	-0.0492273	3.48976e-05	-4.25965e-10	-0.72367
78413338	chr5:78413338:G:A	3.34542e-19	-2.14972	-0.756494	3.12073e-14	-2.19997	-1.04858	4.26826e-06	-2.07978	-0.745099
78413638	chr5:78413638:G:A	1.80087e-19	-2.21223	-1.31331	0.0325522	22.7621	1.66251	2.12088e-06	-2.20978	-1.31448
78414044	chr5:78414044:T:G	2.23791e-18	-4.25965e-10	-1.00568	3.88377e-13	-4.25965e-10	-0.727228	2.63643e-05	-4.25965e-10	-1.00408
78414469	chr5:78414469:G:A	2.36997e-18	0.401949	-1.35029	2.73374e-14	-2.2179	-1.16305	4.26468e-05	0.822652	-1.34579
78414671	chr5:78414671:A:T	7.77175e-19	-2.06331	-4.01506e-10	8.89244e-14	-2.20142	-4.01506e-10	8.55903e-06	-2.1291	-4.01506e-10
78415056	chr5:78415056:T:C	2.21033e-18	0.393184	-1.41127	2.38175e-14	-2.22023	-1.29855	4.66711e-05	0.978284	-1.41125
78415114	chr5:78415114:C:T	1.48806e-18	-4.25965e-10	-1.41375	1.95286e-13	-4.25965e-10	-1.41474	1.74958e-05	-4.25965e-10	-1.41413
78415532	chr5:78415532:G:A	1.72583e-18	-4.25965e-10	-1.26552	1.98436e-13	-4.25965e-10	-1.39874	2.04143e-05	-4.25965e-10	-1.25985
78415732	chr5:78415732:C:T	1.49056e-18	-4.25965e-10	-1.41207	2.15103e-13	-4.25965e-10	-1.31809	1.75506e-05	-4.25965e-10	-1.411
78416102	chr5:78416102:A:G	1.48327e-18	-4.25965e-10	-1.41698	1.99713e-13	-4.25965e-10	-1.39232	1.74487e-05	-4.25965e-10	-1.41682
78416105	chr5:78416105:T:C	1.66884e-18	-4.25965e-10	-1.2991	2.49123e-13	-4.25965e-10	-1.17126	1.96465e-05	-4.25965e-10	-1.29819
78416493	chr5:78416493:A:G	1.70626e-18	-4.25965e-10	-1.27692	1.97703e-13	-4.25965e-10	-1.40244	2.01776e-05	-4.25965e-10	-1.27151
78417665	chr5:78417665:T:C	1.68655e-18	-4.25965e-10	-1.28854	3.9632e-13	-4.25965e-10	-0.706981	1.98395e-05	-4.25965e-10	-1.28841
78418044	chr5:78418044:A:G	8.96126e-19	-1.9209	-4.01506e-10	9.93146e-14	-2.09091	-4.01506e-10	1.02543e-05	-1.94839	-4.01506e-10
78418123	chr5:78418123:T:TC	6.73824e-19	-2.20601	-4.01506e-10	8.85765e-14	-2.20534	-4.01506e-10	8.01454e-06	-2.19483	-4.01506e-10
78418145	chr5:78418145:A:G	2.60922e-18	-4.25965e-10	-0.85217	2.96034e-13	-4.25965e-10	-0.998728	3.09424e-05	-4.25965e-10	-0.843961
78418637	chr5:78418637:G:A	2.78445e-19	-1.77459	-1.31517	2.85328e-14	-1.98003	-1.35812	3.27991e-06	-1.77401	-1.31426
78418683	chr5:78418683:A:G	1.19995e-18	-1.62894	-4.01506e-10	8.77412e-14	-2.21481	-4.01506e-10	1.71662e-05	-1.43314	-4.01506e-10
78418738	chr5:78418738:A:G	1.60417e-18	-4.25965e-10	-1.33862	2.00102e-13	-4.25965e-10	-1.39038	1.88673e-05	-4.25965e-10	-1.33866
78418961	chr5:78418961:C:T	1.52315e-18	-4.25965e-10	-1.39044	1.95123e-13	-4.25965e-10	-1.41557	1.79552e-05	-4.25965e-10	-1.38821
78419163	chr5:78419163:T:C	1.70588e-18	-4.25965e-10	-1.27714	3.23881e-13	-4.25965e-10	-0.908827	2.00936e-05	-4.25965e-10	-1.27568
78419212	chr5:78419212:A:G	1.73036e-19	-2.22189	-1.34359	0.0123329	21.9638	1.49025	2.0367e-06	-2.22109	-1.34366
78419454	chr5:78419454:C:T	1.48937e-18	-4.25965e-10	-1.41287	2.03467e-13	-4.25965e-10	-1.3737	1.75288e-05	-4.25965e-10	-1.41224
78419476	chr5:78419476:A:G	1.74681e-19	-2.2211	-1.33491	0.0147957	22.0998	1.53633	2.0544e-06	-2.22011	-1.336
78420166	chr5:78420166:G:A	2.70138e-18	-4.25965e-10	-0.817459	4.43819e-13	-4.25965e-10	-0.593787	3.17085e-05	-4.25965e-10	-0.819504
78420717	chr5:78420717:A:G	1.71245e-19	-2.21455	-1.36133	0.021421	22.6413	1.36489	2.01705e-06	-2.21223	-1.36222
78420797	chr5:78420797:G:A	2.35985e-18	0.450092	-1.40272	2.57546e-14	-2.21613	-1.22446	4.30635e-05	0.887959	-1.40137
78421174	chr5:78421174:C:T	1.6231e-18	0.0873032	-1.41419	1.12121e-06	15.4464	-1.29798	3.83448e-05	0.785905	-1.41537
78421438	chr5:78421438:CTTT:C	1.41215e-18	-1.46611	-4.01506e-10	1.28389e-13	-1.83414	-4.01506e-10	1.61694e-05	-1.49297	-4.01506e-10
78421593	chr5:78421593:A:G	1.48603e-18	-4.25965e-10	-1.41511	2.0187e-13	-4.25965e-10	-1.38158	1.74863e-05	-4.25965e-10	-1.41467
78421704	chr5:78421704:T:C	1.18182e-18	-1.64416	-4.01506e-10	3.9267e-13	-0.716234	-4.01506e-10	1.40901e-05	-1.63061	-4.01506e-10
78422570	chr5:78422570:GA:G	1.92212e-19	-2.1347	-1.32568	2.15166e-14	-2.20657	-1.41381	2.45354e-06	-2.05707	-1.32149
78422652	chr5:78422652:T:TA	1.5251e-18	-4.25965e-10	-1.38916	1.98455e-13	-4.25965e-10	-1.39864	1.79713e-05	-4.25965e-10	-1.38731
78422657	chr5:78422657:T:C	4.72463e-18	-4.25965e-10	-0.258433	1.00414e-12	-4.25965e-10	0.22268	5.57348e-05	-4.25965e-10	-0.255482
78422662	chr5:78422662:A:G	1.50214e-18	-4.25965e-10	-1.40433	2.09915e-13	-4.25965e-10	-1.3425	1.76976e-05	-4.25965e-10	-1.40266
78422754	chr5:78422754:T:A	1.62792e-18	-4.25965e-10	-1.32392	2.0171e-13	-4.25965e-10	-1.38237	1.91461e-05	-4.25965e-10	-1.32399
78422819	chr5:78422819:A:T	1.49646e-18	-4.25965e-10	-1.40812	1.94823e-13	-4.25965e-10	-1.41711	1.75995e-05	-4.25965e-10	-1.40822
78422825	chr5:78422825:A:T	1.69926e-18	-4.25965e-10	-1.28103	2.07401e-13	-4.25965e-10	-1.35455	1.99841e-05	-4.25965e-10	-1.28115
78423011	chr5:78423011:C:T	2.18437e-18	0.332782	-1.36267	2.2155e-14	-2.21876	-1.37238	4.63542e-05	0.922092	-1.36187
78423990	chr5:78423990:A:G	2.60972e-18	-4.25965e-10	-0.851978	2.96219e-13	-4.25965e-10	-0.998104	3.0951e-05	-4.25965e-10	-0.843683
78424374	chr5:78424374:G:A	7.83185e-19	-2.05561	-4.01506e-10	8.72337e-14	-2.22061	-4.01506e-10	8.83469e-06	-2.0974	-4.01506e-10
78424479	chr5:78424479:C:CA	3.27942e-18	-4.25965e-10	-0.623555	6.19288e-13	-4.25965e-10	-0.260633	3.86169e-05	-4.25965e-10	-0.622397
78425435	chr5:78425435:G:A	1.62362e-18	-1.32657	-4.01506e-10	8.73344e-14	-2.21946	-4.01506e-10	2.29318e-05	-1.14356	-4.01506e-10
78425607	chr5:78425607:T:C	2.35221e-18	0.45635	-1.41222	2.47023e-14	-2.21613	-1.26618	4.28361e-05	0.892734	-1.41144
78425819	chr5:78425819:C:T	2.07141e-18	0.334168	-1.41716	2.39682e-14	-2.22055	-1.29192	3.75638e-05	0.76709	-1.41714
78426399	chr5:78426399:A:G	1.52184e-18	-4.25965e-10	-1.39131	1.98795e-13	-4.25965e-10	-1.39693	1.79311e-05	-4.25965e-10	-1.38955
78426435	chr5:78426435:A:T	2.17845e-18	-4.25965e-10	-1.03261	2.43902e-13	-4.25965e-10	-1.19244	2.5643e-05	-4.25965e-10	-1.03182
78426486	chr5:78426486:T:A	1.58498e-18	-4.25965e-10	-1.35065	1.9876e-13	-4.25965e-10	-1.39711	1.86364e-05	-4.25965e-10	-1.35097
78426971	chr5:78426971:T:C	1.48861e-18	-4.25965e-10	-1.41338	2.03171e-13	-4.25965e-10	-1.37516	1.75193e-05	-4.25965e-10	-1.41278
78427165	chr5:78427165:A:G	1.5638e-18	-4.25965e-10	-1.3641	1.96815e-13	-4.25965e-10	-1.40694	1.84491e-05	-4.25965e-10	-1.36107
78427496	chr5:78427496:C:T	1.50701e-18	-4.25965e-10	-1.40109	2.084e-13	-4.25965e-10	-1.34975	1.77585e-05	-4.25965e-10	-1.39923
78427673	chr5:78427673:T:A	1.71619e-18	0.139344	-1.41046	1.27738e-06	15.5948	-1.31593	4.07718e-05	0.844222	-1.41232
78428123	chr5:78428123:TAAAG:T	1.54251e-18	-4.25965e-10	-1.37781	1.96131e-13	-4.25965e-10	-1.41042	1.81404e-05	-4.25965e-10	-1.37794
78428299	chr5:78428299:T:C	1.48826e-18	-4.25965e-10	-1.41361	1.95261e-13	-4.25965e-10	-1.41487	1.7498e-05	-4.25965e-10	-1.414
78428904	chr5:78428904:G:T	1.72952e-18	-4.25965e-10	-1.26338	1.98591e-13	-4.25965e-10	-1.39796	2.04589e-05	-4.25965e-10	-1.25767
78428948	chr5:78428948:A:AT	2.10988e-18	-4.25965e-10	-1.06459	2.38389e-13	-4.25965e-10	-1.2153	2.48413e-05	-4.25965e-10	-1.06358
78429049	chr5:78429049:A:T	2.81809e-18	0.552061	-1.32722	1.94295e-05	17.1239	-0.123084	6.3005e-05	1.19243	-1.3253
78429067	chr5:78429067:T:G	1.67505e-18	0.120688	-1.41607	1.24236e-06	15.5334	-1.28235	3.96001e-05	0.81948	-1.41674
78429156	chr5:78429156:T:C	2.68736e-18	-0.822661	-4.01506e-10	1.43783e-13	-1.7209	-4.01506e-10	3.18638e-05	-0.814617	-4.01506e-10
78429223	chr5:78429223:T:C	5.89809e-18	-4.25965e-10	-0.0365935	5.2687e-13	-4.25965e-10	-0.422249	7.04876e-05	-4.25965e-10	-0.0206502
78429351	chr5:78429351:T:G	1.62111e-18	-1.32811	-4.01506e-10	2.3054e-09	7.96156	-4.01506e-10	2.68383e-05	-0.986258	-4.01506e-10
78430271	chr5:78430271:TAA:T	2.39568e-18	-4.25965e-10	-0.937556	3.78934e-13	-4.25965e-10	-0.751841	2.81183e-05	-4.25965e-10	-0.939666
78430814	chr5:78430814:A:G	2.20925e-18	-4.25965e-10	-1.01857	3.45139e-13	-4.25965e-10	-0.845256	2.5931e-05	-4.25965e-10	-1.02065
78430992	chr5:78430992:A:C	1.75769e-18	-4.25965e-10	-1.24722	2.67718e-13	-4.25965e-10	-1.09927	2.06957e-05	-4.25965e-10	-1.24616
78431014	chr5:78431014:G:A	2.82682e-18	0.506139	-1.27821	1.91475e-05	16.9986	-0.0123273	6.34593e-05	1.14879	-1.27447
78431065	chr5:78431065:T:C	1.48567e-18	-4.25965e-10	-1.41536	2.01626e-13	-4.25965e-10	-1.38279	1.74816e-05	-4.25965e-10	-1.41494
78431142	chr5:78431142:C:G	3.07679e-18	-4.25965e-10	-0.687335	5.76987e-13	-4.25965e-10	-0.331384	3.6232e-05	-4.25965e-10	-0.686143
78431229	chr5:78431229:T:C	1.52084e-18	-4.25965e-10	-1.39196	1.98909e-13	-4.25965e-10	-1.39635	1.7919e-05	-4.25965e-10	-1.39022
78431327	chr5:78431327:A:G	1.98944e-18	-1.12337	-4.01506e-10	4.08291e-12	1.62536	-4.01506e-10	2.35208e-05	-1.1182	-4.01506e-10
78431503	chr5:78431503:C:G	2.32158e-18	-4.25965e-10	-0.968974	3.68528e-13	-4.25965e-10	-0.779686	2.72447e-05	-4.25965e-10	-0.971229
78431771	chr5:78431771:G:A	1.52424e-18	-4.25965e-10	-1.38973	1.98539e-13	-4.25965e-10	-1.39822	1.79608e-05	-4.25965e-10	-1.3879
78432040	chr5:78432040:C:G	1.50057e-18	-4.25965e-10	-1.40538	2.03567e-13	-4.25965e-10	-1.37321	1.76623e-05	-4.25965e-10	-1.40465
78432414	chr5:78432414:T:C	1.48595e-18	-4.25965e-10	-1.41517	2.01821e-13	-4.25965e-10	-1.38182	1.74852e-05	-4.25965e-10	-1.41473
78432509	chr5:78432509:C:T	2.27943e-19	-2.15792	-1.13196	1.04893e-12	1.61855	-1.35223	2.6674e-06	-2.17051	-1.12447
78432798	chr5:78432798:C:T	1.60601e-18	-4.25965e-10	-1.33747	2.84985e-13	-4.25965e-10	-1.03677	1.89114e-05	-4.25965e-10	-1.33632
78433335	chr5:78433335:C:T	1.54574e-18	-4.25965e-10	-1.37572	2.59553e-13	-4.25965e-10	-1.13024	1.81943e-05	-4.25965e-10	-1.37498
78433378	chr5:78433378:G:A	1.54231e-18	-4.25965e-10	-1.37794	1.96121e-13	-4.25965e-10	-1.41047	1.81382e-05	-4.25965e-10	-1.37807
78433396	chr5:78433396:T:G	2.40723e-18	0.40603	-1.33878	2.98541e-14	-2.21819	-1.07469	4.37484e-05	0.837571	-1.3352
78433455	chr5:78433455:G:C	1.54225e-18	-4.25965e-10	-1.37798	1.96118e-13	-4.25965e-10	-1.41049	1.81374e-05	-4.25965e-10	-1.37811
78433605	chr5:78433605:G:C	1.5969e-18	-4.25965e-10	-1.34316	1.98826e-13	-4.25965e-10	-1.39677	1.88489e-05	-4.25965e-10	-1.33963
78433659	chr5:78433659:G:A	1.72726e-18	-4.25965e-10	-1.26468	2.61361e-13	-4.25965e-10	-1.1233	2.03364e-05	-4.25965e-10	-1.26368
78433996	chr5:78433996:TG:T	3.34688e-19	-2.1425	-0.763277	3.09219e-14	-2.20402	-1.05372	4.27804e-06	-2.07064	-0.751951
78434185	chr5:78434185:G:A	3.40676e-18	-4.25965e-10	-0.585459	9.34702e-13	-4.25965e-10	0.151024	4.01461e-05	-4.25965e-10	-0.583562
78434526	chr5:78434526:C:T	2.1935e-18	-4.25965e-10	-1.02572	3.42284e-13	-4.25965e-10	-0.853563	2.57457e-05	-4.25965e-10	-1.02782
78434569	chr5:78434569:T:TCC	1.56255e-18	-4.25965e-10	-1.3649	1.96883e-13	-4.25965e-10	-1.40659	1.8435e-05	-4.25965e-10	-1.36184
78434626	chr5:78434626:A:T	3.58957e-18	0.851707	-1.3849	2.38813e-14	-2.15747	-1.35864	8.00188e-05	1.49068	-1.3845
78434658	chr5:78434658:A:G	1.71218e-18	-4.25965e-10	-1.27346	2.5824e-13	-4.25965e-10	-1.13531	2.01577e-05	-4.25965e-10	-1.2725
78434711	chr5:78434711:A:G	1.60238e-18	-4.25965e-10	-1.33973	2.34747e-13	-4.25965e-10	-1.2307	1.88606e-05	-4.25965e-10	-1.33901
78434732	chr5:78434732:A:G	3.59256e-18	0.858778	-1.39113	2.37698e-14	-2.15631	-1.36448	7.96191e-05	1.49264	-1.39147
78434752	chr5:78434752:G:A	3.46744e-18	0.809127	-1.37693	2.34915e-14	-2.16368	-1.36889	7.69759e-05	1.44385	-1.37644
78435275	chr5:78435275:G:A	2.48365e-18	-4.25965e-10	-0.901493	4.47259e-13	-4.25965e-10	-0.586067	2.92767e-05	-4.25965e-10	-0.899296
78435316	chr5:78435316:A:G	2.15475e-17	-4.25965e-10	1.25904	1.9572e-12	-4.25965e-10	0.890066	0.000258562	-4.25965e-10	1.27905
78435785	chr5:78435785:C:T	3.44751e-18	-4.25965e-10	-0.573569	9.49993e-13	-4.25965e-10	0.167251	4.06263e-05	-4.25965e-10	-0.571673
78435927	chr5:78435927:G:A	1.63278e-18	-4.25965e-10	-1.32094	2.01074e-13	-4.25965e-10	-1.38553	1.93336e-05	-4.25965e-10	-1.31424
78436119	chr5:78436119:A:T	3.1643e-18	-4.25965e-10	-0.659289	5.95836e-13	-4.25965e-10	-0.299239	3.72706e-05	-4.25965e-10	-0.657882
78436186	chr5:78436186:C:T	1.49017e-18	-4.25965e-10	-1.41233	2.03791e-13	-4.25965e-10	-1.37211	1.75395e-05	-4.25965e-10	-1.41163
78436213	chr5:78436213:A:C	2.61175e-19	-2.10333	-1.05045	2.47202e-14	-2.21686	-1.26472	3.37626e-06	-2.01784	-1.04148
78436342	chr5:78436342:T:C	1.69306e-18	0.118339	-1.40302	1.162e-06	15.5232	-1.33894	4.00669e-05	0.820284	-1.40582
78436380	chr5:78436380:C:A	1.20266e-18	-2.1697	0.543012	5.48729e-13	-1.18095	0.799349	1.50328e-05	-2.12367	0.557815
78436486	chr5:78436486:T:C	1.48982e-18	-4.25965e-10	-1.41256	2.30185e-13	-4.25965e-10	-1.25032	1.75221e-05	-4.25965e-10	-1.41262
78436490	chr5:78436490:C:T	2.20971e-18	-4.25965e-10	-1.01836	3.45083e-13	-4.25965e-10	-0.845419	2.59368e-05	-4.25965e-10	-1.02042
78437030	chr5:78437030:T:C	1.49042e-18	-4.25965e-10	-1.41217	2.15217e-13	-4.25965e-10	-1.31756	1.75487e-05	-4.25965e-10	-1.41111
78437290	chr5:78437290:C:T	1.48416e-18	-4.25965e-10	-1.41638	2.21798e-13	-4.25965e-10	-1.28744	1.74645e-05	-4.25965e-10	-1.41591
78437337	chr5:78437337:T:C	1.70872e-18	-4.25965e-10	-1.27548	2.08057e-13	-4.25965e-10	-1.35139	2.00966e-05	-4.25965e-10	-1.27554
78437365	chr5:78437365:T:C	3.39486e-18	-4.25965e-10	-0.588959	9.30469e-13	-4.25965e-10	0.146486	4.00023e-05	-4.25965e-10	-0.587151
78437590	chr5:78437590:T:C	1.73248e-19	-2.21746	-1.3468	0.0187299	22.4108	1.46118	2.03934e-06	-2.21571	-1.34775
78437918	chr5:78437918:G:C	2.47484e-18	0.488712	-1.39376	1.81074e-05	17.0342	-0.103807	5.29487e-05	1.08661	-1.39337
78437975	chr5:78437975:T:C	2.74147e-18	0.522521	-1.32525	2.99968e-14	-2.21283	-1.07528	4.98005e-05	0.953905	-1.32197
78438051	chr5:78438051:G:A	1.49667e-18	-4.25965e-10	-1.40798	2.12001e-13	-4.25965e-10	-1.33261	1.76287e-05	-4.25965e-10	-1.40656
78438067	chr5:78438067:T:C	1.49629e-18	-4.25965e-10	-1.40824	2.12161e-13	-4.25965e-10	-1.33186	1.76239e-05	-4.25965e-10	-1.40683
78438082	chr5:78438082:C:T	1.76452e-18	-4.25965e-10	-1.24334	2.68678e-13	-4.25965e-10	-1.09569	2.07287e-05	-4.25965e-10	-1.24457
78438192	chr5:78438192:G:GT	1.68549e-18	-4.25965e-10	-1.28917	2.39427e-13	-4.25965e-10	-1.21095	1.98307e-05	-4.25965e-10	-1.28886
78438199	chr5:78438199:A:G	2.23501e-18	0.410181	-1.41716	2.50654e-14	-2.22032	-1.24739	4.72083e-05	0.995635	-1.41715
78438284	chr5:78438284:T:C	1.68374e-18	-4.25965e-10	-1.29021	3.94557e-13	-4.25965e-10	-0.71144	1.98073e-05	-4.25965e-10	-1.29003
78438470	chr5:78438470:T:A	1.71326e-18	-4.25965e-10	-1.27283	2.58418e-13	-4.25965e-10	-1.13463	2.01709e-05	-4.25965e-10	-1.27185
78438502	chr5:78438502:G:T	1.48809e-18	-4.25965e-10	-1.41373	1.95279e-13	-4.25965e-10	-1.41478	1.74961e-05	-4.25965e-10	-1.41411
78438519	chr5:78438519:C:T	1.63021e-18	0.0838304	-1.40635	1.06942e-06	15.4318	-1.3306	3.83736e-05	0.780051	-1.40877
78438755	chr5:78438755:G:T	1.56501e-18	0.0485305	-1.41186	9.84293e-07	15.3295	-1.31131	3.66278e-05	0.73823	-1.41351
78438915	chr5:78438915:A:G	1.52659e-18	-4.25965e-10	-1.38819	1.95222e-13	-4.25965e-10	-1.41507	1.79975e-05	-4.25965e-10	-1.38585
78438960	chr5:78438960:A:G	1.48774e-18	-4.25965e-10	-1.41396	2.65046e-13	-4.25965e-10	-1.1093	1.74991e-05	-4.25965e-10	-1.41394
78439168	chr5:78439168:A:T	3.25734e-18	-4.25965e-10	-0.630311	8.80374e-13	-4.25965e-10	0.0911429	3.83734e-05	-4.25965e-10	-0.628722
78439330	chr5:78439330:C:T	1.62721e-19	-2.20995	-1.41699	0.0126342	22.9173	0.56095	1.92293e-06	-2.20526	-1.41698
78439337	chr5:78439337:T:TTGCAGTGGCTGGTACTGGTTGTTTTTTTCCATGTTTAG	2.89693e-18	-4.25965e-10	-0.747571	5.36271e-13	-4.25965e-10	-0.404563	3.41061e-05	-4.25965e-10	-0.746612
78439644	chr5:78439644:T:A	2.16915e-18	0.380173	-1.41706	2.47754e-14	-2.21941	-1.25994	4.5602e-05	0.960937	-1.41707
78439844	chr5:78439844:A:G	2.46165e-18	-4.25965e-10	-0.910389	6.23178e-13	-4.25965e-10	-0.254372	2.89913e-05	-4.25965e-10	-0.90909
78439854	chr5:78439854:A:G	2.36665e-18	0.434359	-1.3841	1.1317e-05	16.8114	-0.35107	5.21274e-05	1.06068	-1.38308
78439865	chr5:78439865:A:G	1.70532e-18	-4.25965e-10	-1.27747	1.97657e-13	-4.25965e-10	-1.40267	2.01661e-05	-4.25965e-10	-1.27208
78440472	chr5:78440472:T:G	1.66526e-19	-2.21741	-1.38641	0.00462585	22.1235	0.349942	1.971e-06	-2.21224	-1.38531
78440506	chr5:78440506:G:A	1.71561e-18	-4.25965e-10	-1.27145	2.09206e-13	-4.25965e-10	-1.34589	2.01922e-05	-4.25965e-10	-1.27079
78440596	chr5:78440596:G:A	3.64744e-18	-4.25965e-10	-0.517196	6.93828e-13	-4.25965e-10	-0.14698	4.31218e-05	-4.25965e-10	-0.512058
78440685	chr5:78440685:G:A	1.11689e-18	-1.70067	-4.01506e-10	1.16553e-13	-1.93086	-4.01506e-10	1.29067e-05	-1.71834	-4.01506e-10
78440786	chr5:78440786:A:G	1.7378e-18	-4.25965e-10	-1.2586	1.99135e-13	-4.25965e-10	-1.39522	2.05591e-05	-4.25965e-10	-1.25278
78440787	chr5:78440787:G:A	1.73451e-18	-4.25965e-10	-1.2605	1.98997e-13	-4.25965e-10	-1.39591	2.05194e-05	-4.25965e-10	-1.25472
78440818	chr5:78440818:G:A	2.531e-18	0.273524	-1.15613	4.31517e-14	-2.22178	-0.702706	4.59335e-05	0.701949	-1.15084
78440888	chr5:78440888:C:T	1.48626e-18	-4.25965e-10	-1.41496	2.01993e-13	-4.25965e-10	-1.38097	1.74892e-05	-4.25965e-10	-1.4145
78441175	chr5:78441175:G:T	7.47166e-19	-2.10269	-4.01506e-10	2.60642e-13	-1.12606	-4.01506e-10	9.59176e-06	-2.01518	-4.01506e-10
78441337	chr5:78441337:G:A	4.56111e-18	-4.25965e-10	-0.293656	9.63291e-13	-4.25965e-10	0.181152	5.3809e-05	-4.25965e-10	-0.290647
78441394	chr5:78441394:T:C	2.22534e-18	-4.25965e-10	-1.01131	3.48151e-13	-4.25965e-10	-0.836568	2.61192e-05	-4.25965e-10	-1.01342
78441634	chr5:78441634:C:T	1.07792e-18	-1.73619	-4.01506e-10	9.0636e-14	-2.18235	-4.01506e-10	1.25014e-05	-1.75025	-4.01506e-10
78441705	chr5:78441705:G:A	2.69872e-18	0.324655	-1.1431	4.41317e-14	-2.22088	-0.681141	4.91511e-05	0.756451	-1.13764
78441820	chr5:78441820:G:A	1.49188e-18	0.00468673	-1.41587	8.96422e-07	15.2093	-1.28455	3.47405e-05	0.688434	-1.41662
78441843	chr5:78441843:A:C	1.50806e-18	-4.25965e-10	-1.4004	1.9491e-13	-4.25965e-10	-1.41667	1.77226e-05	-4.25965e-10	-1.40124
78441921	chr5:78441921:G:A	1.48312e-18	-4.25965e-10	-1.41708	1.9717e-13	-4.25965e-10	-1.40514	1.74446e-05	-4.25965e-10	-1.41706
78442125	chr5:78442125:T:C	1.66707e-18	-4.25965e-10	-1.30016	1.96252e-13	-4.25965e-10	-1.4098	1.9704e-05	-4.25965e-10	-1.29526
78442358	chr5:78442358:C:T	5.44402e-18	-4.25965e-10	-0.116705	1.08996e-12	-4.25965e-10	0.304693	6.43095e-05	-4.25965e-10	-0.112379
78442462	chr5:78442462:T:C	1.51034e-18	-4.25965e-10	-1.39889	2.07502e-13	-4.25965e-10	-1.35406	1.78e-05	-4.25965e-10	-1.39689
78442552	chr5:78442552:C:T	3.28607e-18	-4.25965e-10	-0.62153	8.90581e-13	-4.25965e-10	0.10267	3.87165e-05	-4.25965e-10	-0.619822
78442811	chr5:78442811:T:A	2.47751e-18	0.28355	-1.18752	4.09203e-14	-2.22165	-0.755931	4.49386e-05	0.711765	-1.18256
78442982	chr5:78442982:G:A	9.55463e-19	-1.85678	-4.01506e-10	1.61885e-12	0.700268	-4.01506e-10	1.11899e-05	-1.86107	-4.01506e-10
78443156	chr5:78443156:T:G	1.51065e-18	-4.25965e-10	-1.39868	1.95005e-13	-4.25965e-10	-1.41618	1.77656e-05	-4.25965e-10	-1.39882
78443330	chr5:78443330:T:C	2.33333e-18	0.343804	-1.30773	3.18363e-14	-2.22022	-1.00838	4.22873e-05	0.771908	-1.30351
78443348	chr5:78443348:A:G	2.60719e-18	-4.25965e-10	-0.852948	2.95977e-13	-4.25965e-10	-0.998921	3.09209e-05	-4.25965e-10	-0.844656
78443526	chr5:78443526:C:T	1.66408e-19	-2.21626	-1.38827	0.0155589	22.5521	1.13437	1.96266e-06	-2.21347	-1.38832
78443902	chr5:78443902:C:A	1.49299e-18	-4.25965e-10	-1.41044	2.14079e-13	-4.25965e-10	-1.32286	1.75603e-05	-4.25965e-10	-1.41045
78443931	chr5:78443931:C:T	1.54276e-18	-4.25965e-10	-1.37765	1.96144e-13	-4.25965e-10	-1.41035	1.81434e-05	-4.25965e-10	-1.37778
78443974	chr5:78443974:A:G	1.4863e-18	-4.25965e-10	-1.41494	2.02013e-13	-4.25965e-10	-1.38087	1.74897e-05	-4.25965e-10	-1.41448
78443987	chr5:78443987:T:G	1.52544e-18	-4.25965e-10	-1.38894	1.98404e-13	-4.25965e-10	-1.3989	1.79749e-05	-4.25965e-10	-1.38711
78444246	chr5:78444246:A:G	1.64035e-19	-2.21827	-1.40063	0.0117061	22.3989	1.00307	1.9337e-06	-2.21598	-1.40067
78444390	chr5:78444390:A:T	1.61716e-18	0.0861344	-1.41668	1.02531e-06	15.2996	-1.24055	3.77354e-05	0.77049	-1.41598
78444882	chr5:78444882:C:T	1.49397e-18	-4.25965e-10	-1.40979	2.13226e-13	-4.25965e-10	-1.32685	1.75943e-05	-4.25965e-10	-1.40851
78445116	chr5:78445116:A:G	2.48269e-18	0.206148	-1.10803	4.76712e-14	-1.85759	-0.967288	4.05904e-05	0.528127	-1.10068
78445258	chr5:78445258:G:A	2.22975e-18	0.402092	-1.41143	2.40805e-14	-2.22009	-1.28771	4.73378e-05	0.992369	-1.41115
78445424	chr5:78445424:C:T	1.73968e-18	-4.25965e-10	-1.25752	2.6388e-13	-4.25965e-10	-1.11371	2.04826e-05	-4.25965e-10	-1.25651
78445960	chr5:78445960:C:T	2.18332e-18	0.380973	-1.41135	2.4084e-14	-2.21959	-1.28807	4.6297e-05	0.970057	-1.41107
78446352	chr5:78446352:AAG:A	1.5417e-18	-4.25965e-10	-1.37833	1.96089e-13	-4.25965e-10	-1.41063	1.8131e-05	-4.25965e-10	-1.37846
78446518	chr5:78446518:TAA:T	1.75841e-19	-2.2154	-1.33399	0.0244555	22.5941	1.54458	2.07074e-06	-2.21314	-1.33504
78446629	chr5:78446629:A:G	1.51125e-18	-4.25965e-10	-1.39828	2.00238e-13	-4.25965e-10	-1.3897	1.78018e-05	-4.25965e-10	-1.39679
78446952	chr5:78446952:A:G	2.25183e-18	0.417318	-1.41679	2.45779e-14	-2.22052	-1.26684	4.75949e-05	1.00345	-1.41681
78447171	chr5:78447171:T:A	1.5302e-18	-4.25965e-10	-1.38582	1.97927e-13	-4.25965e-10	-1.4013	1.80328e-05	-4.25965e-10	-1.3839
78447274	chr5:78447274:G:A	2.24597e-18	0.415091	-1.41718	2.49194e-14	-2.22043	-1.25312	4.73979e-05	0.99967	-1.41718
78447298	chr5:78447298:A:C	2.6082e-18	-4.25965e-10	-0.852562	2.96073e-13	-4.25965e-10	-0.998597	3.09329e-05	-4.25965e-10	-0.844268
78447532	chr5:78447532:A:G	1.64804e-19	-2.21735	-1.39687	0.0133851	22.4893	1.04667	1.94344e-06	-2.21469	-1.39694
78447571	chr5:78447571:C:T	1.50527e-18	-4.25965e-10	-1.40225	2.08823e-13	-4.25965e-10	-1.34771	1.77366e-05	-4.25965e-10	-1.40046
78447572	chr5:78447572:TTGATA:T	1.77461e-18	-4.25965e-10	-1.23764	3.48865e-13	-4.25965e-10	-0.834519	2.09114e-05	-4.25965e-10	-1.23579
78448209	chr5:78448209:A:T	1.13261e-18	-0.275775	-1.41092	2.75472e-07	13.8934	-1.14866	2.46456e-05	0.337341	-1.40883
78448594	chr5:78448594:T:C	2.15336e-18	-4.25965e-10	-1.04419	2.41757e-13	-4.25965e-10	-1.20127	2.53484e-05	-4.25965e-10	-1.04337
78448707	chr5:78448707:G:A	1.48302e-18	-4.25965e-10	-1.41714	1.96851e-13	-4.25965e-10	-1.40675	1.74431e-05	-4.25965e-10	-1.41714
78448767	chr5:78448767:G:A	7.06262e-19	-2.15899	-4.01506e-10	1.24814e-13	-1.86238	-4.01506e-10	8.67104e-06	-2.1161	-4.01506e-10
78448772	chr5:78448772:G:A	1.659e-18	-4.25965e-10	-1.305	2.43676e-13	-4.25965e-10	-1.19336	1.95666e-05	-4.25965e-10	-1.30227
78448776	chr5:78448776:A:G	2.77228e-18	0.61178	-1.40333	2.29282e-14	-2.22175	-1.33509	5.96554e-05	1.21615	-1.40365
78448961	chr5:78448961:T:C	3.35079e-19	-2.15263	-0.751979	3.13451e-14	-2.1992	-1.04495	4.26692e-06	-2.08451	-0.74069
78449121	chr5:78449121:T:A	1.77466e-18	-4.25965e-10	-1.23761	2.00537e-13	-4.25965e-10	-1.38821	2.10016e-05	-4.25965e-10	-1.23149
78449186	chr5:78449186:T:G	1.63704e-18	-4.25965e-10	-1.31833	1.95339e-13	-4.25965e-10	-1.41447	1.92346e-05	-4.25965e-10	-1.31938
78449352	chr5:78449352:A:C	1.56362e-18	0.052253	-1.41647	1.00376e-06	15.3169	-1.27907	3.65849e-05	0.740528	-1.41698
78449608	chr5:78449608:T:C	2.87491e-19	-2.20962	-0.848163	3.64809e-14	-1.97714	-1.11527	3.37663e-06	-2.22206	-0.837143
78449713	chr5:78449713:A:G	7.06171e-19	-0.742059	-1.41706	6.40222e-08	12.5394	-1.25386	1.43003e-05	-0.199147	-1.41666
78449761	chr5:78449761:C:T	8.81593e-19	-1.93725	-4.01506e-10	8.75673e-14	-2.2168	-4.01506e-10	9.67276e-06	-2.00677	-4.01506e-10
78449927	chr5:78449927:T:C	1.86436e-18	-4.25965e-10	-1.1883	4.93423e-13	-4.25965e-10	-0.487837	2.19328e-05	-4.25965e-10	-1.1881
78450093	chr5:78450093:G:C	1.85743e-18	-4.25965e-10	-1.19203	3.30641e-13	-4.25965e-10	-0.888171	2.18585e-05	-4.25965e-10	-1.1915
78450275	chr5:78450275:A:G	1.56335e-18	-4.25965e-10	-1.36439	1.95867e-13	-4.25965e-10	-1.41177	1.84342e-05	-4.25965e-10	-1.36188
78450376	chr5:78450376:C:T	2.51689e-18	0.528332	-1.41653	2.44044e-14	-2.22211	-1.27233	5.41113e-05	1.13151	-1.41656
78450453	chr5:78450453:A:G	3.4942e-18	0.644091	-1.20421	3.44813e-05	17.3275	0.246959	7.91957e-05	1.29753	-1.2017
78450506	chr5:78450506:A:C	2.29829e-18	-4.25965e-10	-0.979057	3.62481e-13	-4.25965e-10	-0.79623	2.69627e-05	-4.25965e-10	-0.981633
78451800	chr5:78451800:G:A	1.73221e-18	0.12181	-1.38363	1.48715e-06	15.5145	-1.0836	4.1129e-05	0.819695	-1.37907
78451820	chr5:78451820:A:G	2.59871e-18	0.375323	-1.23153	2.4082e-06	16.3084	-1.3955	5.90347e-05	1.03418	-1.23214
78451928	chr5:78451928:T:C	1.49647e-18	-4.25965e-10	-1.40812	1.94823e-13	-4.25965e-10	-1.41711	1.75996e-05	-4.25965e-10	-1.40821
78452245	chr5:78452245:A:G	1.52481e-18	-4.25965e-10	-1.38935	1.98578e-13	-4.25965e-10	-1.39802	1.79677e-05	-4.25965e-10	-1.38751
78452870	chr5:78452870:G:T	1.69921e-19	-2.21484	-1.36881	2.17814e-12	2.41199	-1.41497	2.00929e-06	-2.21256	-1.36574
78453095	chr5:78453095:A:C	2.16185e-18	-4.25965e-10	-1.04026	3.36524e-13	-4.25965e-10	-0.870535	2.53748e-05	-4.25965e-10	-1.04233
78453400	chr5:78453400:A:G	2.88967e-18	0.666555	-1.41663	1.45923e-05	17.391	-0.676485	6.56549e-05	1.32486	-1.41653
78453775	chr5:78453775:G:A	1.54128e-18	-4.25965e-10	-1.37861	1.96067e-13	-4.25965e-10	-1.41075	1.8126e-05	-4.25965e-10	-1.37874
78454088	chr5:78454088:A:G	6.64437e-19	-2.22004	-4.01506e-10	2.9342e-13	-1.0076	-4.01506e-10	7.79915e-06	-2.22207	-4.01506e-10
78454231	chr5:78454231:T:G	1.49967e-18	-4.25965e-10	-1.40598	2.0251e-13	-4.25965e-10	-1.37841	1.76597e-05	-4.25965e-10	-1.4048
78454299	chr5:78454299:G:T	1.6375e-18	0.0988186	-1.41687	1.17283e-06	15.465	-1.27155	3.86935e-05	0.796736	-1.41715
78454327	chr5:78454327:G:A	1.61704e-18	-4.25965e-10	-1.33062	2.00906e-13	-4.25965e-10	-1.38637	1.90207e-05	-4.25965e-10	-1.33056
78454613	chr5:78454613:A:G	1.485e-18	-4.25965e-10	-1.41581	1.95575e-13	-4.25965e-10	-1.41326	1.74602e-05	-4.25965e-10	-1.41616
78454688	chr5:78454688:C:T	1.49551e-18	-4.25965e-10	-1.40876	2.11324e-13	-4.25965e-10	-1.33581	1.76128e-05	-4.25965e-10	-1.40746
78454705	chr5:78454705:C:G	1.69839e-18	-4.25965e-10	-1.28154	2.41861e-13	-4.25965e-10	-1.20084	1.996e-05	-4.25965e-10	-1.28236
78454774	chr5:78454774:G:A	1.86533e-18	-4.25965e-10	-1.18779	3.33299e-13	-4.25965e-10	-0.880164	2.19529e-05	-4.25965e-10	-1.18719
78455255	chr5:78455255:A:C	1.48602e-18	-4.25965e-10	-1.41512	1.95476e-13	-4.25965e-10	-1.41377	1.74777e-05	-4.25965e-10	-1.41516
78455359	chr5:78455359:A:G	1.5078e-18	-4.25965e-10	-1.40057	1.9482e-13	-4.25965e-10	-1.41713	1.77145e-05	-4.25965e-10	-1.4017
78456432	chr5:78456432:C:T	1.6895e-18	-4.25965e-10	-1.28679	1.97072e-13	-4.25965e-10	-1.40564	1.99746e-05	-4.25965e-10	-1.28162
78457217	chr5:78457217:G:A	1.53552e-18	-4.25965e-10	-1.38236	1.95772e-13	-4.25965e-10	-1.41225	1.80544e-05	-4.25965e-10	-1.3827
78457328	chr5:78457328:G:A	1.81939e-19	-2.20734	-1.30797	0.0413483	22.9718	1.69203	2.14395e-06	-2.20425	-1.30919
78457387	chr5:78457387:T:G	1.51167e-18	-4.25965e-10	-1.398	2.12066e-13	-4.25965e-10	-1.33231	1.77869e-05	-4.25965e-10	-1.39762
78457686	chr5:78457686:T:G	5.42291e-19	-1.07804	-1.34514	2.40963e-14	-2.21861	-1.28854	6.32966e-06	-1.0824	-1.34844
78457726	chr5:78457726:C:T	1.70513e-18	-4.25965e-10	-1.27758	1.97266e-13	-4.25965e-10	-1.40465	2.01581e-05	-4.25965e-10	-1.27248
78457870	chr5:78457870:C:T	1.56911e-18	-4.25965e-10	-1.36071	2.70521e-13	-4.25965e-10	-1.08885	1.84766e-05	-4.25965e-10	-1.35958
78457871	chr5:78457871:A:G	1.70306e-19	-2.21334	-1.36804	0.0211869	22.6875	1.30772	2.00714e-06	-2.21074	-1.36864
78457956	chr5:78457956:G:A	1.65212e-18	-4.25965e-10	-1.30917	2.03476e-13	-4.25965e-10	-1.37366	1.94354e-05	-4.25965e-10	-1.30899
78458000	chr5:78458000:T:C	1.64876e-18	0.105558	-1.41676	1.18444e-06	15.4775	-1.27413	3.89254e-05	0.802675	-1.41711
78458002	chr5:78458002:T:C	3.02004e-18	-4.25965e-10	-0.705951	7.91495e-13	-4.25965e-10	-0.0152799	3.55742e-05	-4.25965e-10	-0.704466
78458031	chr5:78458031:C:A	1.79613e-19	-2.21252	-1.31565	0.0327883	22.7747	1.6572	2.11982e-06	-2.20905	-1.31571
78458035	chr5:78458035:G:C	1.55485e-18	-4.25965e-10	-1.36984	1.96116e-13	-4.25965e-10	-1.4105	1.83331e-05	-4.25965e-10	-1.36738
78458174	chr5:78458174:C:T	1.82314e-19	-2.15006	-1.36319	0.0200101	23.5732	0.364886	2.1296e-06	-2.15565	-1.3645
78458211	chr5:78458211:G:A	1.52442e-18	-4.25965e-10	-1.38961	1.9853e-13	-4.25965e-10	-1.39827	1.79626e-05	-4.25965e-10	-1.3878
78458315	chr5:78458315:C:T	1.70109e-18	0.137	-1.41695	1.2896e-06	15.5584	-1.26998	4.02983e-05	0.837395	-1.41717
78458362	chr5:78458362:G:A	2.13233e-18	-4.25965e-10	-1.054	7.70095e-13	-4.25965e-10	-0.0426896	2.51605e-05	-4.25965e-10	-1.05081
78458445	chr5:78458445:G:T	2.41906e-18	0.489288	-1.41713	2.47941e-14	-2.22181	-1.25678	5.14823e-05	1.08229	-1.41714
78458460	chr5:78458460:A:G	2.60774e-18	-4.25965e-10	-0.852738	2.96031e-13	-4.25965e-10	-0.998739	3.09274e-05	-4.25965e-10	-0.844446
78458985	chr5:78458985:G:T	1.68715e-18	-4.25965e-10	-1.28818	1.96989e-13	-4.25965e-10	-1.40606	1.99468e-05	-4.25965e-10	-1.28302
78459212	chr5:78459212:T:C	2.74404e-18	0.558322	-1.36011	2.87259e-14	-2.2105	-1.12091	5.03349e-05	0.999656	-1.35704
78459236	chr5:78459236:A:G	1.71049e-18	-4.25965e-10	-1.27444	2.57829e-13	-4.25965e-10	-1.13691	2.01383e-05	-4.25965e-10	-1.27346
78459424	chr5:78459424:A:G	1.19144e-18	-1.63606	-4.01506e-10	3.99396e-13	-0.69925	-4.01506e-10	1.4212e-05	-1.622	-4.01506e-10
78459433	chr5:78459433:T:C	1.73272e-18	-4.25965e-10	-1.26153	4.20974e-13	-4.25965e-10	-0.646633	2.03825e-05	-4.25965e-10	-1.26141
78459520	chr5:78459520:A:G	3.1959e-18	0.508958	-1.15831	4.30782e-14	-2.21356	-0.71263	5.91295e-05	0.95649	-1.15285
78460049	chr5:78460049:C:T	1.52685e-18	-4.25965e-10	-1.38802	2.04033e-13	-4.25965e-10	-1.37092	1.80027e-05	-4.25965e-10	-1.38556
78460655	chr5:78460655:G:C	2.15234e-19	-2.15103	-1.19622	0.000581183	19.6017	0.797385	2.67356e-06	-2.10275	-1.18993
78460921	chr5:78460921:T:C	2.71287e-18	-4.25965e-10	-0.813215	3.07238e-13	-4.25965e-10	-0.96158	3.21765e-05	-4.25965e-10	-0.804852
78460939	chr5:78460939:T:G	1.63197e-18	-4.25965e-10	-1.32144	2.02029e-13	-4.25965e-10	-1.38079	1.91963e-05	-4.25965e-10	-1.32137
78460993	chr5:78460993:T:C	1.53476e-18	-4.25965e-10	-1.38285	2.16968e-13	-4.25965e-10	-1.30945	1.80807e-05	-4.25965e-10	-1.38124
78461540	chr5:78461540:T:C	3.29812e-18	-4.25965e-10	-0.617869	6.27501e-13	-4.25965e-10	-0.247459	3.884e-05	-4.25965e-10	-0.616637
78461721	chr5:78461721:G:T	3.26675e-18	0.63277	-1.2602	3.13976e-05	17.335	0.145805	7.36157e-05	1.28073	-1.25796
78461753	chr5:78461753:G:A	1.52631e-18	-4.25965e-10	-1.38837	1.98342e-13	-4.25965e-10	-1.39921	1.79858e-05	-4.25965e-10	-1.38651
78462599	chr5:78462599:A:G	1.55419e-18	-4.25965e-10	-1.37027	2.63459e-13	-4.25965e-10	-1.11531	1.82215e-05	-4.25965e-10	-1.37349
78463151	chr5:78463151:AAC:A	1.52094e-18	-4.25965e-10	-1.39189	1.98911e-13	-4.25965e-10	-1.39635	1.792e-05	-4.25965e-10	-1.39017
78463239	chr5:78463239:C:T	1.76614e-18	-4.25965e-10	-1.24243	1.94839e-13	-4.25965e-10	-1.41703	2.08997e-05	-4.25965e-10	-1.23635
78463388	chr5:78463388:G:T	1.89213e-18	-4.25965e-10	-1.17352	3.40473e-13	-4.25965e-10	-0.858867	2.22688e-05	-4.25965e-10	-1.1729
78463539	chr5:78463539:A:G	2.56773e-18	0.50409	-1.37229	2.78097e-14	-2.21387	-1.14995	4.68373e-05	0.940145	-1.36955
78463697	chr5:78463697:A:G	3.0618e-18	0.552368	-1.24459	2.63697e-05	17.1126	0.193678	6.81393e-05	1.18775	-1.24228
78464038	chr5:78464038:C:T	3.16377e-18	0.573483	-1.23294	2.86359e-05	17.1591	0.229617	7.05678e-05	1.211	-1.23052
78464040	chr5:78464040:C:T	1.77328e-19	-2.21305	-1.32792	0.0288378	22.7151	1.58843	2.0921e-06	-2.20992	-1.328
78464122	chr5:78464122:C:T	1.51836e-18	-4.25965e-10	-1.39359	1.9922e-13	-4.25965e-10	-1.3948	1.7889e-05	-4.25965e-10	-1.3919
78464162	chr5:78464162:TG:T	1.48896e-18	-4.25965e-10	-1.41314	2.16093e-13	-4.25965e-10	-1.31349	1.75297e-05	-4.25965e-10	-1.41219
78464167	chr5:78464167:T:A	1.73981e-19	-2.21521	-1.34482	0.0237401	22.6234	1.48553	2.05211e-06	-2.21233	-1.34489
78464336	chr5:78464336:G:A	1.74373e-19	-2.21343	-1.34435	0.0254721	22.698	1.48136	2.05416e-06	-2.21092	-1.3453
78464374	chr5:78464374:C:T	3.61969e-18	-4.25965e-10	-0.524833	3.91128e-13	-4.25965e-10	-0.720168	4.25688e-05	-4.25965e-10	-0.524965
78464418	chr5:78464418:A:G	2.28153e-18	0.382064	-1.36844	2.79306e-14	-2.21926	-1.14022	4.12243e-05	0.808546	-1.3656
78464668	chr5:78464668:CA:C	1.76876e-19	-2.21605	-1.32747	0.0250605	22.5721	1.59103	2.08598e-06	-2.2133	-1.32755
78465085	chr5:78465085:C:T	1.52754e-18	-4.25965e-10	-1.38757	2.15084e-13	-4.25965e-10	-1.31817	1.79936e-05	-4.25965e-10	-1.38607
78465147	chr5:78465147:A:T	1.94406e-19	-2.16394	-1.28509	2.20928e-14	-2.1909	-1.40305	2.45594e-06	-2.09759	-1.27999
78465249	chr5:78465249:G:A	4.00293e-18	-4.25965e-10	-0.424196	8.23608e-13	-4.25965e-10	0.0244906	4.71999e-05	-4.25965e-10	-0.421695
78465315	chr5:78465315:C:T	4.11308e-18	-4.25965e-10	-0.397051	8.50644e-13	-4.25965e-10	0.0567904	4.85101e-05	-4.25965e-10	-0.394315
78465414	chr5:78465414:C:T	2.26532e-18	-4.25965e-10	-0.993508	3.55702e-13	-4.25965e-10	-0.81511	2.65859e-05	-4.25965e-10	-0.995708
78465415	chr5:78465415:G:A	1.76342e-19	-2.21199	-1.33457	0.0292182	22.7692	1.54742	2.08203e-06	-2.20813	-1.33461
78465677	chr5:78465677:G:T	1.59872e-18	-4.25965e-10	-1.34202	2.33776e-13	-4.25965e-10	-1.23484	1.88178e-05	-4.25965e-10	-1.34129
78465858	chr5:78465858:G:A	1.71444e-18	-4.25965e-10	-1.27213	2.58662e-13	-4.25965e-10	-1.13368	2.01849e-05	-4.25965e-10	-1.27115
78465859	chr5:78465859:G:C	1.71444e-18	-4.25965e-10	-1.27213	2.58662e-13	-4.25965e-10	-1.13368	2.01849e-05	-4.25965e-10	-1.27115
78465871	chr5:78465871:T:A	3.35605e-18	-4.25965e-10	-0.600457	6.37641e-13	-4.25965e-10	-0.231428	3.95029e-05	-4.25965e-10	-0.599714
78465971	chr5:78465971:G:A	2.66187e-18	0.570982	-1.40318	2.32452e-14	-2.2221	-1.32101	5.74241e-05	1.17768	-1.4033
78466027	chr5:78466027:C:T	3.14111e-19	-2.1558	-0.813431	2.99968e-14	-2.19733	-1.09078	3.99342e-06	-2.08883	-0.802604
78466806	chr5:78466806:G:T	1.48767e-18	-4.25965e-10	-1.41401	2.17174e-13	-4.25965e-10	-1.3085	1.75127e-05	-4.25965e-10	-1.41316
78466831	chr5:78466831:C:T	1.48423e-18	-4.25965e-10	-1.41632	1.97386e-13	-4.25965e-10	-1.40404	1.7453e-05	-4.25965e-10	-1.41658
78467033	chr5:78467033:A:T	6.65251e-19	-2.21881	-4.01506e-10	1.08748e-13	-2.00017	-4.01506e-10	8.03073e-06	-2.19281	-4.01506e-10
78467224	chr5:78467224:G:A	2.06824e-18	-4.25965e-10	-1.08452	4.14512e-13	-4.25965e-10	-0.662102	2.43253e-05	-4.25965e-10	-1.08457
78467247	chr5:78467247:A:G	3.35932e-18	-4.25965e-10	-0.599484	3.66182e-13	-4.25965e-10	-0.786072	3.98067e-05	-4.25965e-10	-0.592052
78467334	chr5:78467334:A:G	2.68692e-19	-1.94784	-1.17757	4.00012e-14	-2.22171	-0.778586	3.25889e-06	-1.91599	-1.17871
78467361	chr5:78467361:T:G	1.71221e-18	-4.25965e-10	-1.27344	1.9792e-13	-4.25965e-10	-1.40134	2.02485e-05	-4.25965e-10	-1.268
78467720	chr5:78467720:A:G	1.51562e-18	-4.25965e-10	-1.3954	1.99563e-13	-4.25965e-10	-1.39308	1.7855e-05	-4.25965e-10	-1.3938
78467892	chr5:78467892:T:C	1.5762e-18	-4.25965e-10	-1.3562	2.25202e-13	-4.25965e-10	-1.27221	1.85392e-05	-4.25965e-10	-1.3562
78467940	chr5:78467940:A:G	2.24923e-18	-4.25965e-10	-1.00063	2.50332e-13	-4.25965e-10	-1.16641	2.64865e-05	-4.25965e-10	-0.999451
78467993	chr5:78467993:G:A	1.53013e-18	-4.25965e-10	-1.38587	1.97902e-13	-4.25965e-10	-1.40143	1.80317e-05	-4.25965e-10	-1.38395
78468068	chr5:78468068:T:C	2.8141e-18	0.489371	-1.26595	2.11176e-05	16.9563	0.127827	6.24946e-05	1.12279	-1.26379
78468340	chr5:78468340:A:T	1.73208e-18	-4.25965e-10	-1.2619	4.20646e-13	-4.25965e-10	-0.647412	2.03749e-05	-4.25965e-10	-1.26178
78468851	chr5:78468851:C:T	1.50221e-18	-4.25965e-10	-1.40429	2.07945e-13	-4.25965e-10	-1.35193	1.76701e-05	-4.25965e-10	-1.40421
78468913	chr5:78468913:T:C	1.48332e-18	-4.25965e-10	-1.41694	1.98089e-13	-4.25965e-10	-1.40049	1.74446e-05	-4.25965e-10	-1.41706
78469259	chr5:78469259:A:G	1.98898e-19	-2.14322	-1.28297	2.18399e-14	-2.20318	-1.40229	2.53432e-06	-2.06846	-1.2777
78469796	chr5:78469796:T:TG	1.49349e-18	-4.25965e-10	-1.4101	1.94916e-13	-4.25965e-10	-1.41664	1.75569e-05	-4.25965e-10	-1.41064
78470196	chr5:78470196:T:C	4.63248e-19	-2.21572	-0.364998	5.19443e-06	16.8267	-1.14502	5.60384e-06	-2.20996	-0.342675
78470205	chr5:78470205:A:G	1.61654e-19	-2.21736	-1.41616	3.54136e-05	17.6538	-0.0526221	1.93005e-06	-2.20256	-1.41598
78470312	chr5:78470312:T:C	1.78314e-19	-2.21681	-1.31862	0.0248837	22.5173	1.63877	2.10293e-06	-2.21406	-1.31869
78470603	chr5:78470603:G:A	1.7276e-18	-4.25965e-10	-1.26449	3.02433e-13	-4.25965e-10	-0.977345	2.03311e-05	-4.25965e-10	-1.26394
78470835	chr5:78470835:G:A	1.79037e-18	0.188263	-1.41706	1.37566e-06	15.6019	-1.2489	4.22625e-05	0.884459	-1.41665
78470910	chr5:78470910:T:C	3.20167e-18	-4.25965e-10	-0.647549	6.05973e-13	-4.25965e-10	-0.282368	3.76958e-05	-4.25965e-10	-0.646538
78470992	chr5:78470992:A:G	1.52917e-18	-4.25965e-10	-1.3865	1.97993e-13	-4.25965e-10	-1.40097	1.802e-05	-4.25965e-10	-1.3846
78471250	chr5:78471250:A:C	1.65121e-18	-4.25965e-10	-1.30972	1.95097e-13	-4.25965e-10	-1.41571	1.94001e-05	-4.25965e-10	-1.31081
78471313	chr5:78471313:A:G	1.95613e-19	-2.15503	-1.28781	2.19446e-14	-2.19675	-1.40393	2.47992e-06	-2.08507	-1.28279
78471754	chr5:78471754:C:T	2.82496e-18	0.478362	-1.25109	1.88091e-05	16.7971	0.171254	6.17069e-05	1.09501	-1.2487
78471794	chr5:78471794:A:G	1.57355e-18	-4.25965e-10	-1.35789	2.24577e-13	-4.25965e-10	-1.27498	1.8507e-05	-4.25965e-10	-1.35794
78471862	chr5:78471862:C:CT	1.54785e-18	-4.25965e-10	-1.37435	2.00113e-13	-4.25965e-10	-1.39032	1.8208e-05	-4.25965e-10	-1.37423
78472196	chr5:78472196:C:T	1.76817e-19	-2.21908	-1.32478	0.0200371	22.3344	1.60499	2.08401e-06	-2.21697	-1.32482
78472265	chr5:78472265:T:A	2.94932e-18	0.634707	-1.36435	2.85087e-14	-2.20858	-1.13042	5.31747e-05	1.0589	-1.3614
78472287	chr5:78472287:A:G	1.89009e-19	-2.17432	-1.30287	2.21606e-14	-2.18243	-1.40846	2.37396e-06	-2.11339	-1.29814
78472419	chr5:78472419:A:T	1.77853e-18	0.14665	-1.38209	2.23003e-14	-2.20715	-1.37745	3.80355e-05	0.743158	-1.38073
78472770	chr5:78472770:A:G	3.55496e-19	-2.14658	-0.698884	3.25041e-14	-2.20242	-1.00542	4.53934e-06	-2.07638	-0.686927
78472922	chr5:78472922:C:G	1.77787e-18	-4.25965e-10	-1.23581	3.51169e-13	-4.25965e-10	-0.827937	2.09468e-05	-4.25965e-10	-1.2341
78472997	chr5:78472997:G:A	2.69566e-18	0.554357	-1.37394	2.77277e-14	-2.21339	-1.15339	4.84596e-05	0.975906	-1.37126
78473120	chr5:78473120:T:C	2.84599e-18	0.650552	-1.41586	2.42468e-14	-2.22186	-1.27906	6.04176e-05	1.24109	-1.41589
78473142	chr5:78473142:G:GA	1.75727e-18	-4.25965e-10	-1.24746	3.11269e-13	-4.25965e-10	-0.948546	2.06799e-05	-4.25965e-10	-1.24693
78473179	chr5:78473179:C:G	4.0684e-18	0.831027	-1.239	5.08341e-05	17.7518	0.210856	9.23864e-05	1.48647	-1.23658
78473232	chr5:78473232:G:A	2.2617e-18	-4.25965e-10	-0.995107	3.55016e-13	-4.25965e-10	-0.817041	2.65435e-05	-4.25965e-10	-0.9973
78473455	chr5:78473455:T:C	2.19276e-18	-4.25965e-10	-1.02606	3.42112e-13	-4.25965e-10	-0.854067	2.57366e-05	-4.25965e-10	-1.02817
78474868	chr5:78474868:C:T	1.75766e-19	-2.22106	-1.32877	0.0154502	22.0975	1.58197	2.06981e-06	-2.21983	-1.32881
78474964	chr5:78474964:C:A	1.35511e-18	-0.090678	-1.41666	6.75101e-07	14.9168	-1.27566	3.10761e-05	0.577425	-1.41707
78476186	chr5:78476186:T:G	1.69074e-18	-4.25965e-10	-1.28606	2.53634e-13	-4.25965e-10	-1.15331	1.99049e-05	-4.25965e-10	-1.28512
78476246	chr5:78476246:C:T	3.34587e-18	-4.25965e-10	-0.603496	6.38279e-13	-4.25965e-10	-0.230428	3.94034e-05	-4.25965e-10	-0.602235
78476262	chr5:78476262:TG:T	1.50663e-18	-4.25965e-10	-1.40135	2.09518e-13	-4.25965e-10	-1.3444	1.77396e-05	-4.25965e-10	-1.40029
78476499	chr5:78476499:G:A	1.7456e-18	-4.25965e-10	-1.25413	3.39583e-13	-4.25965e-10	-0.861487	2.05654e-05	-4.25965e-10	-1.25248
78476879	chr5:78476879:A:C	3.22773e-19	-2.14634	-0.795692	3.02144e-14	-2.20435	-1.07653	4.12169e-06	-2.07511	-0.784715
78476914	chr5:78476914:T:C	1.49504e-18	-4.25965e-10	-1.40907	2.03818e-13	-4.25965e-10	-1.37198	1.76021e-05	-4.25965e-10	-1.40807
78477157	chr5:78477157:A:G	1.7946e-18	-4.25965e-10	-1.22644	4.53822e-13	-4.25965e-10	-0.571499	2.11099e-05	-4.25965e-10	-1.22635
78477329	chr5:78477329:C:T	1.78431e-19	-2.21824	-1.31654	0.0189662	22.2444	1.64003	2.09957e-06	-2.21666	-1.31769
78477820	chr5:78477820:T:C	4.16236e-18	-4.25965e-10	-0.38514	8.62506e-13	-4.25965e-10	0.0706382	4.9087e-05	-4.25965e-10	-0.382494
78477965	chr5:78477965:T:C	1.48301e-18	-4.25965e-10	-1.41715	1.98605e-13	-4.25965e-10	-1.39789	1.74425e-05	-4.25965e-10	-1.41718
78478675	chr5:78478675:T:A	3.20083e-18	0.736445	-1.38426	2.7464e-14	-2.19536	-1.18097	5.96787e-05	1.19483	-1.38195
78478733	chr5:78478733:A:T	1.48874e-18	-4.25965e-10	-1.41329	2.16328e-13	-4.25965e-10	-1.31241	1.75267e-05	-4.25965e-10	-1.41236
78480864	chr5:78480864:TTA:T	1.9894e-18	-1.12339	-4.01506e-10	4.06878e-12	1.6219	-4.01506e-10	2.35315e-05	-1.11775	-4.01506e-10
78480878	chr5:78480878:C:T	3.34446e-18	-4.25965e-10	-0.603918	5.66699e-13	-4.25965e-10	-0.349375	3.95498e-05	-4.25965e-10	-0.598527
78481361	chr5:78481361:A:G	1.56258e-18	-4.25965e-10	-1.36488	4.91421e-13	-4.25965e-10	-0.491901	1.84009e-05	-4.25965e-10	-1.36369
78481461	chr5:78481461:C:T	2.32254e-18	-4.25965e-10	-0.968561	2.56702e-13	-4.25965e-10	-1.14129	2.73488e-05	-4.25965e-10	-0.967416
78481591	chr5:78481591:A:G	1.64933e-18	-4.25965e-10	-1.31086	2.78373e-13	-4.25965e-10	-1.06024	1.94056e-05	-4.25965e-10	-1.31053
78481898	chr5:78481898:G:A	1.68415e-18	-4.25965e-10	-1.28996	1.96904e-13	-4.25965e-10	-1.40649	1.99103e-05	-4.25965e-10	-1.28485
78482150	chr5:78482150:G:A	1.48503e-18	-4.25965e-10	-1.41579	2.07883e-13	-4.25965e-10	-1.35223	1.74736e-05	-4.25965e-10	-1.41539
78482362	chr5:78482362:C:G	1.02702e-18	-1.78456	-4.01506e-10	3.12518e-13	-0.944543	-4.01506e-10	1.08666e-05	-1.89039	-4.01506e-10
78482383	chr5:78482383:T:C	1.70139e-18	-4.25965e-10	-1.27978	2.42217e-13	-4.25965e-10	-1.19937	2.00184e-05	-4.25965e-10	-1.27943
78482473	chr5:78482473:A:G	2.55389e-18	0.383262	-1.25687	2.64857e-14	-2.2157	-1.19689	5.95949e-05	1.06433	-1.25285
78483172	chr5:78483172:CAT:C	1.31183e-18	-0.249165	-1.29063	2.28879e-14	-2.20076	-1.35783	2.89435e-05	0.376622	-1.28736
78483210	chr5:78483210:G:A	3.22613e-18	0.77662	-1.41656	2.20989e-14	-2.20192	-1.39176	7.21259e-05	1.41889	-1.41657
78483302	chr5:78483302:A:G	3.48377e-18	0.814307	-1.37741	2.77372e-14	-2.18479	-1.18164	6.48995e-05	1.2718	-1.37504
78483907	chr5:78483907:G:A	3.56105e-18	-4.25965e-10	-0.541165	6.88624e-13	-4.25965e-10	-0.154508	4.19271e-05	-4.25965e-10	-0.540155
78484217	chr5:78484217:C:T	1.98029e-18	-4.25965e-10	-1.12798	3.05933e-13	-4.25965e-10	-0.965837	2.33556e-05	-4.25965e-10	-1.12525
78484440	chr5:78484440:C:T	2.98912e-18	0.613979	-1.33022	3.67603e-14	-2.2217	-0.863083	6.36887e-05	1.20799	-1.33007
78484627	chr5:78484627:T:G	1.76721e-18	-4.25965e-10	-1.24182	4.31391e-13	-4.25965e-10	-0.62219	2.07873e-05	-4.25965e-10	-1.24175
78484628	chr5:78484628:T:G	1.84973e-19	-2.08646	-1.4123	2.37262e-14	-2.21933	-1.3033	2.44603e-06	-1.97059	-1.41103
78484909	chr5:78484909:G:A	1.56771e-18	-4.25965e-10	-1.36161	4.97644e-13	-4.25965e-10	-0.479319	1.84621e-05	-4.25965e-10	-1.36037
78485115	chr5:78485115:A:G	1.53531e-18	-4.25965e-10	-1.38249	1.9573e-13	-4.25965e-10	-1.41247	1.80562e-05	-4.25965e-10	-1.3826
78485319	chr5:78485319:A:G	2.16192e-18	-4.25965e-10	-1.04023	3.40204e-13	-4.25965e-10	-0.859658	2.54992e-05	-4.25965e-10	-1.03744
78485402	chr5:78485402:T:A	1.48296e-18	-4.25965e-10	-1.41718	1.9884e-13	-4.25965e-10	-1.3967	1.74428e-05	-4.25965e-10	-1.41716
78485439	chr5:78485439:G:A	1.48531e-18	-4.25965e-10	-1.4156	2.20834e-13	-4.25965e-10	-1.29179	1.74794e-05	-4.25965e-10	-1.41507
78485567	chr5:78485567:G:A	4.0343e-19	-2.10871	-0.610265	3.4365e-14	-2.21533	-0.936835	5.19843e-06	-2.03015	-0.597579
78486689	chr5:78486689:G:A	2.05046e-19	-2.15415	-1.24159	2.23499e-14	-2.19586	-1.38653	2.58816e-06	-2.08952	-1.23562
78486707	chr5:78486707:CAAG:C	2.76041e-19	-1.70364	-1.39479	2.8853e-14	-1.91435	-1.41264	3.27896e-06	-1.69405	-1.39451
78487206	chr5:78487206:T:C	1.88338e-19	-2.0904	-1.39034	3.28365e-12	2.68345	-1.27595	2.54209e-06	-1.95683	-1.38627
78487862	chr5:78487862:C:A	2.19734e-18	-4.25965e-10	-1.02398	3.4286e-13	-4.25965e-10	-0.851881	2.57937e-05	-4.25965e-10	-1.02596
78487908	chr5:78487908:G:A	1.54113e-18	-4.25965e-10	-1.37871	1.95585e-13	-4.25965e-10	-1.41321	1.81781e-05	-4.25965e-10	-1.37587
78488183	chr5:78488183:G:A	1.49446e-18	-4.25965e-10	-1.40946	2.00583e-13	-4.25965e-10	-1.38798	1.76003e-05	-4.25965e-10	-1.40817
78488409	chr5:78488409:C:T	3.58723e-18	-4.25965e-10	-0.533842	6.8881e-13	-4.25965e-10	-0.154239	4.22376e-05	-4.25965e-10	-0.532776
78488441	chr5:78488441:G:A	4.11322e-18	-4.25965e-10	-0.397016	6.66455e-13	-4.25965e-10	-0.187231	4.83111e-05	-4.25965e-10	-0.398426
78488610	chr5:78488610:T:C	1.91676e-19	-2.11531	-1.34787	4.80544e-14	-1.63742	-1.17945	2.10747e-06	-2.17957	-1.35102
78488719	chr5:78488719:C:T	3.34309e-18	0.452161	-1.05649	3.03866e-06	15.7002	-0.55471	8.60231e-05	1.21595	-1.03742
78488987	chr5:78488987:A:C	1.57028e-18	-4.25965e-10	-1.35997	1.94887e-13	-4.25965e-10	-1.41679	1.85326e-05	-4.25965e-10	-1.35655
78489158	chr5:78489158:A:G	2.49922e-18	-4.25965e-10	-0.895242	2.72031e-13	-4.25965e-10	-1.08329	2.94252e-05	-4.25965e-10	-0.894236
78489380	chr5:78489380:AAAT:A	1.83874e-18	0.203983	-1.40612	1.11716e-06	15.3191	-1.17422	4.3883e-05	0.908689	-1.40325
78489564	chr5:78489564:T:C	4.33123e-18	1.01716	-1.36253	2.93269e-14	-2.16518	-1.14551	8.02495e-05	1.46885	-1.3598
78489649	chr5:78489649:C:T	1.54494e-18	-4.25965e-10	-1.37624	2.16058e-13	-4.25965e-10	-1.31366	1.81658e-05	-4.25965e-10	-1.37655
78489917	chr5:78489917:C:A	1.90244e-19	-2.20947	-1.2612	0.00245384	21.2394	0.600073	2.23388e-06	-2.20987	-1.26248
78489919	chr5:78489919:T:C	1.843e-19	-2.22004	-1.28238	0.000261996	20.1767	-0.57433	2.17739e-06	-2.21802	-1.27994
78490035	chr5:78490035:G:A	6.1673e-18	1.21034	-1.2023	3.99742e-14	-2.13633	-0.864636	0.000116627	1.68033	-1.19744
78490600	chr5:78490600:A:G	9.28436e-19	-1.88548	-4.01506e-10	3.64354e-13	-0.791078	-4.01506e-10	1.20344e-05	-1.78832	-4.01506e-10
78491164	chr5:78491164:C:G	2.64084e-18	-4.25965e-10	-0.840124	4.81098e-13	-4.25965e-10	-0.513133	3.11456e-05	-4.25965e-10	-0.837413
78491428	chr5:78491428:A:G	1.61986e-18	-4.25965e-10	-1.32888	5.43272e-13	-4.25965e-10	-0.391594	1.90848e-05	-4.25965e-10	-1.32719
78491525	chr5:78491525:C:G	1.52162e-18	-4.25965e-10	-1.39145	4.29693e-13	-4.25965e-10	-0.626134	1.79126e-05	-4.25965e-10	-1.39058
78491655	chr5:78491655:G:C	2.27296e-18	-4.25965e-10	-0.990139	2.53535e-13	-4.25965e-10	-1.1537	2.67685e-05	-4.25965e-10	-0.988863
78491659	chr5:78491659:C:T	8.88089e-19	-0.515595	-1.41431	3.1018e-08	11.9568	-1.39592	1.55709e-05	-0.115399	-1.41528
78491738	chr5:78491738:AATTG:A	2.89526e-18	-4.25965e-10	-0.748147	5.30936e-13	-4.25965e-10	-0.414562	3.40833e-05	-4.25965e-10	-0.747281
78491759	chr5:78491759:A:G	1.51575e-18	-4.25965e-10	-1.39531	1.97139e-13	-4.25965e-10	-1.40529	1.78639e-05	-4.25965e-10	-1.3933
78492066	chr5:78492066:C:G	3.02779e-19	-1.63142	-1.37455	4.21231e-14	-1.70201	-1.2466	3.96764e-06	-1.52335	-1.37456
78493049	chr5:78493049:G:C	1.83879e-19	-2.21256	-1.29214	2.36754e-14	-2.11802	-1.40675	2.23347e-06	-2.18591	-1.28662
78493102	chr5:78493102:T:A	1.81837e-19	-2.21456	-1.3013	2.37933e-14	-2.11076	-1.40904	2.20592e-06	-2.18894	-1.296
78493167	chr5:78493167:G:A	2.54941e-18	-4.25965e-10	-0.87536	4.0688e-13	-4.25965e-10	-0.680685	2.98951e-05	-4.25965e-10	-0.878393
78493304	chr5:78493304:A:C	1.48543e-18	-4.25965e-10	-1.41552	2.24097e-13	-4.25965e-10	-1.27713	1.747e-05	-4.25965e-10	-1.4156
78493564	chr5:78493564:GA:G	1.92434e-18	-4.25965e-10	-1.15664	5.13679e-13	-4.25965e-10	-0.447605	2.26489e-05	-4.25965e-10	-1.15598
78494183	chr5:78494183:G:T	2.27174e-18	-4.25965e-10	-0.990676	4.68804e-13	-4.25965e-10	-0.539018	2.66581e-05	-4.25965e-10	-0.992993
78494367	chr5:78494367:C:T	1.55278e-18	-4.25965e-10	-1.37118	1.96545e-13	-4.25965e-10	-1.40831	1.82582e-05	-4.25965e-10	-1.37148
78494487	chr5:78494487:G:A	2.4802e-19	-2.11353	-1.09194	2.37425e-14	-2.21656	-1.30538	3.14966e-06	-2.04507	-1.08372
78494640	chr5:78494640:GGTATT:G	1.50495e-18	-4.25965e-10	-1.40246	1.94832e-13	-4.25965e-10	-1.41706	1.76803e-05	-4.25965e-10	-1.40364
78494840	chr5:78494840:C:T	3.66318e-18	0.601254	-1.11415	1.70955e-06	15.1234	-0.553118	7.28872e-05	1.12682	-1.11399
78494915	chr5:78494915:G:GA	1.50278e-18	-4.25965e-10	-1.40391	1.94863e-13	-4.25965e-10	-1.41691	1.7656e-05	-4.25965e-10	-1.40501
78495389	chr5:78495389:T:C	1.49607e-18	-4.25965e-10	-1.40838	1.95084e-13	-4.25965e-10	-1.41577	1.75805e-05	-4.25965e-10	-1.4093
78495423	chr5:78495423:G:A	2.63349e-18	-4.25965e-10	-0.842913	4.21451e-13	-4.25965e-10	-0.6455	3.08738e-05	-4.25965e-10	-0.846179
78496052	chr5:78496052:CAG:C	1.51394e-18	-4.25965e-10	-1.3965	1.94842e-13	-4.25965e-10	-1.41702	1.77818e-05	-4.25965e-10	-1.39791
78496250	chr5:78496250:T:G	1.05937e-18	-1.14476	-0.608797	7.90241e-14	-1.62084	-0.698612	1.03206e-05	-1.33398	-0.607965
78496884	chr5:78496884:T:C	3.59061e-18	0.443546	-0.976445	6.81571e-14	-2.21653	-0.250862	6.60955e-05	0.887529	-0.972515
78496902	chr5:78496902:C:T	1.48296e-18	-4.25965e-10	-1.41718	2.99972e-13	-4.25965e-10	-0.985514	1.74424e-05	-4.25965e-10	-1.41718
78497289	chr5:78497289:GTTAA:G	1.93629e-18	-0.653376	-0.497072	6.75947e-14	-2.19686	-0.278811	3.65321e-05	-0.181275	-0.496621
78497571	chr5:78497571:T:G	2.84244e-18	-4.25965e-10	-0.766561	4.93856e-13	-4.25965e-10	-0.48696	3.31812e-05	-4.25965e-10	-0.774104
78497619	chr5:78497619:G:A	1.49878e-18	-4.25965e-10	-1.40657	1.94961e-13	-4.25965e-10	-1.4164	1.76109e-05	-4.25965e-10	-1.40757
78497707	chr5:78497707:T:C	5.8159e-19	-2.21995	-0.133259	5.8658e-14	-2.0845	-0.532981	7.03403e-06	-2.20516	-0.120171
78498020	chr5:78498020:G:A	1.61452e-18	-4.25965e-10	-1.33219	5.00835e-13	-4.25965e-10	-0.472928	1.89945e-05	-4.25965e-10	-1.33194
78498154	chr5:78498154:C:T	1.5047e-18	-4.25965e-10	-1.40263	2.08307e-13	-4.25965e-10	-1.35019	1.77065e-05	-4.25965e-10	-1.40216
78498927	chr5:78498927:A:G	3.005e-18	0.337547	-1.04849	5.96765e-14	-2.22013	-0.380135	5.48418e-05	0.772534	-1.04417
78498985	chr5:78498985:A:G	2.92161e-18	-4.25965e-10	-0.739088	4.61084e-13	-4.25965e-10	-0.555624	3.40508e-05	-4.25965e-10	-0.748234
78499931	chr5:78499931:T:C	1.85213e-18	-4.25965e-10	-1.19489	2.20587e-13	-4.25965e-10	-1.29291	2.17678e-05	-4.25965e-10	-1.19566
78499980	chr5:78499980:T:A	1.52538e-18	-0.000396814	-1.38858	2.59591e-07	14.0656	-1.38022	3.36709e-05	0.633399	-1.39285
78500020	chr5:78500020:A:G	3.39873e-18	0.409556	-0.997375	6.51598e-14	-2.21767	-0.294694	6.2743e-05	0.855617	-0.992658
78500120	chr5:78500120:A:G	2.27698e-18	-0.98837	-4.01506e-10	1.47522e-13	-1.69522	-4.01506e-10	2.47107e-05	-1.06885	-4.01506e-10
78500190	chr5:78500190:A:G	8.56364e-19	-1.96628	-4.01506e-10	6.0796e-13	-0.279094	-4.01506e-10	9.94914e-06	-1.9786	-4.01506e-10
78500888	chr5:78500888:T:C	1.86654e-19	-2.20946	-1.28025	0.000722114	20.1393	0.476934	2.18535e-06	-2.21234	-1.28197
78501150	chr5:78501150:T:A	3.17236e-19	-2.21523	-0.744103	3.38905e-14	-2.11577	-1.0503	3.86508e-06	-2.19232	-0.731785
78501336	chr5:78501336:T:G	2.19517e-18	-4.25965e-10	-1.02496	3.9593e-13	-4.25965e-10	-0.707967	2.56955e-05	-4.25965e-10	-1.02977
78501430	chr5:78501430:G:A	4.08717e-18	-4.25965e-10	-0.40337	8.05371e-13	-4.25965e-10	0.0020999	4.82089e-05	-4.25965e-10	-0.400544
78501537	chr5:78501537:C:T	3.28263e-19	-2.19701	-0.728158	3.28447e-14	-2.15893	-1.03849	4.05792e-06	-2.15969	-0.715731
78501592	chr5:78501592:A:C	1.49287e-18	-4.25965e-10	-1.41052	2.11216e-13	-4.25965e-10	-1.33632	1.75614e-05	-4.25965e-10	-1.41039
78501741	chr5:78501741:A:G	1.49957e-18	-4.25965e-10	-1.40604	1.94935e-13	-4.25965e-10	-1.41654	1.76197e-05	-4.25965e-10	-1.40707
78502451	chr5:78502451:G:A	1.74431e-18	-4.25965e-10	-1.25487	2.10947e-13	-4.25965e-10	-1.3376	2.05138e-05	-4.25965e-10	-1.25499
78502609	chr5:78502609:C:T	4.28736e-18	-0.528514	0.172963	1.43593e-13	-2.21297	0.490748	8.28663e-05	-0.0291187	0.17026
78502957	chr5:78502957:C:T	3.61879e-18	-4.25965e-10	-0.525083	6.9164e-13	-4.25965e-10	-0.150138	4.27039e-05	-4.25965e-10	-0.521797
78503335	chr5:78503335:C:T	3.92614e-18	0.967986	-1.41155	2.48518e-14	-2.16075	-1.31553	7.23918e-05	1.41621	-1.4102
78503370	chr5:78503370:C:T	2.68029e-18	0.358335	-1.18363	4.72926e-14	-2.21784	-0.615013	4.91049e-05	0.798721	-1.18085
78503410	chr5:78503410:C:T	5.02464e-19	-2.08723	-0.412221	0.000111258	18.2042	0.541682	6.25684e-06	-2.05038	-0.392036
78503686	chr5:78503686:G:A	1.48461e-18	-4.25965e-10	-1.41607	2.08053e-13	-4.25965e-10	-1.35141	1.74626e-05	-4.25965e-10	-1.41602
78504013	chr5:78504013:C:T	7.85058e-19	-2.10226	0.049044	0.000187771	18.0054	1.26385	9.76761e-06	-2.06789	0.0708746
78504353	chr5:78504353:G:A	8.77521e-19	-1.94188	-4.01506e-10	2.28328e-13	-1.25842	-4.01506e-10	1.02868e-05	-1.94523	-4.01506e-10
78504764	chr5:78504764:C:T	8.25045e-19	-2.00354	-4.01506e-10	9.50429e-14	-2.13488	-4.01506e-10	9.64536e-06	-2.00961	-4.01506e-10
78504765	chr5:78504765:G:A	1.8456e-19	-2.16043	-1.34057	2.3092e-07	13.9795	-1.41108	2.06425e-06	-2.20225	-1.34906
78505260	chr5:78505260:G:A	1.6117e-19	-2.21972	-1.4168	6.15505e-06	16.4306	-0.579275	1.89889e-06	-2.21793	-1.41689
78505536	chr5:78505536:A:G	9.10646e-19	-0.497873	-1.40695	2.83213e-14	-2.16872	-1.17687	2.06777e-05	0.161975	-1.40901
78506365	chr5:78506365:G:A	4.61097e-19	-1.17923	-1.40614	2.27465e-14	-2.14797	-1.41682	7.97854e-06	-0.79504	-1.40429
78506830	chr5:78506830:A:C	1.8183e-19	-2.20414	-1.31176	3.16271e-14	-2.1713	-1.06388	2.21452e-06	-2.16478	-1.31627
78506849	chr5:78506849:G:C	1.6494e-19	-2.21717	-1.39623	5.4976e-07	14.75	-1.31422	1.94778e-06	-2.21218	-1.39722
78507175	chr5:78507175:C:A	1.48722e-18	-4.25965e-10	-1.41431	1.96432e-13	-4.25965e-10	-1.40889	1.75007e-05	-4.25965e-10	-1.41385
78507207	chr5:78507207:G:A	1.8313e-18	-4.25965e-10	-1.2062	2.7397e-13	-4.25965e-10	-1.07618	2.1499e-05	-4.25965e-10	-1.20808
78507368	chr5:78507368:C:A	1.10144e-18	-1.71461	-4.01506e-10	9.69515e-14	-2.11499	-4.01506e-10	1.42247e-05	-1.62111	-4.01506e-10
78507444	chr5:78507444:A:C	1.66056e-18	-1.15363	-0.150443	2.51129e-13	-2.08311	0.919873	2.95928e-05	-0.72132	-0.167236
78507633	chr5:78507633:T:C	1.64702e-18	-4.25965e-10	-1.31226	2.02991e-13	-4.25965e-10	-1.37604	1.93648e-05	-4.25965e-10	-1.31263
78507883	chr5:78507883:A:G	4.61376e-18	-4.25965e-10	-0.282179	9.19472e-13	-4.25965e-10	0.134596	5.44881e-05	-4.25965e-10	-0.278105
78508287	chr5:78508287:A:T	5.07012e-19	-1.12621	-1.36423	2.75374e-14	-2.14427	-1.22939	8.72794e-06	-0.741649	-1.36791
78508433	chr5:78508433:T:C	2.16574e-19	-2.03722	-1.30382	5.22276e-14	-1.89508	-0.83851	2.30321e-06	-2.13243	-1.30935
78508724	chr5:78508724:G:A	1.09984e-18	-0.906419	-0.809634	9.18119e-14	-2.15457	-0.0148888	2.04654e-05	-0.434735	-0.822616
78508906	chr5:78508906:A:G	6.0441e-19	-0.905298	-1.40943	2.64608e-14	-2.15233	-1.26121	1.11377e-05	-0.455258	-1.4105
78508992	chr5:78508992:T:C	2.27019e-19	-1.99916	-1.29478	3.08765e-14	-1.88239	-1.37681	2.876e-06	-1.91825	-1.30144
78509221	chr5:78509221:T:C	1.52314e-18	-4.25965e-10	-1.39045	1.95052e-13	-4.25965e-10	-1.41594	1.78844e-05	-4.25965e-10	-1.39216
78509422	chr5:78509422:A:G	3.01305e-18	-4.25965e-10	-0.708268	2.4146e-13	-4.25965e-10	-1.2025	3.61746e-05	-4.25965e-10	-0.687729
78509602	chr5:78509602:A:T	2.16468e-19	-2.17723	-1.16431	7.29412e-06	15.5143	0.506805	2.56849e-06	-2.16752	-1.16526
78509761	chr5:78509761:T:C	1.79223e-18	-4.25965e-10	-1.22776	2.22799e-13	-4.25965e-10	-1.28293	2.10821e-05	-4.25965e-10	-1.22766
78510347	chr5:78510347:G:C	1.56316e-18	-4.25965e-10	-1.36451	1.97732e-13	-4.25965e-10	-1.40229	1.834e-05	-4.25965e-10	-1.367
78510509	chr5:78510509:C:G	5.7343e-19	-2.15144	-0.215899	7.17152e-14	-2.21811	-0.198391	7.26888e-06	-2.09059	-0.201894
78510548	chr5:78510548:G:T	1.69889e-18	-4.25965e-10	-1.28125	2.06333e-13	-4.25965e-10	-1.35971	1.99772e-05	-4.25965e-10	-1.28149
78510642	chr5:78510642:G:A	1.70554e-19	-2.17132	-1.4086	1.47636e-06	15.3111	-0.887478	2.02309e-06	-2.16285	-1.40861
78510767	chr5:78510767:G:A	2.47283e-18	-0.522422	-0.383438	6.19878e-14	-1.92213	-0.640142	4.1615e-05	-0.162236	-0.385389
78510912	chr5:78510912:T:C	4.43826e-19	-2.11034	-0.513201	3.71404e-14	-2.22102	-0.853479	5.67226e-06	-2.04059	-0.499911
78510964	chr5:78510964:AGT:A	3.36221e-19	-1.71803	-1.18318	5.89952e-13	0.728988	-1.03815	5.16381e-06	-1.46057	-1.17384
78511165	chr5:78511165:T:G	2.23385e-19	-2.18864	-1.12144	2.73992e-14	-2.20259	-1.1761	2.77647e-06	-2.14057	-1.11434
78511415	chr5:78511415:G:A	3.49648e-19	-2.06417	-0.797886	4.14784e-13	0.476984	-1.13843	4.103e-06	-2.0761	-0.788273
78511585	chr5:78511585:C:T	2.08964e-19	-2.18001	-1.19681	6.84014e-06	15.5449	0.411944	2.47925e-06	-2.17032	-1.19781
78511626	chr5:78511626:G:A	1.89753e-18	-4.25965e-10	-1.17067	2.7478e-13	-4.25965e-10	-1.07323	2.22729e-05	-4.25965e-10	-1.17272
78511628	chr5:78511628:A:G	7.19613e-19	-2.11972	-0.0205462	5.67688e-14	-2.21927	-0.430942	9.14013e-06	-2.05793	-0.00548424
78511885	chr5:78511885:C:T	1.92053e-18	-4.25965e-10	-1.15862	2.7856e-13	-4.25965e-10	-1.05957	2.25424e-05	-4.25965e-10	-1.16069
78512008	chr5:78512008:G:A	4.53095e-18	-4.25965e-10	-0.300291	9.02276e-13	-4.25965e-10	0.115717	5.35702e-05	-4.25965e-10	-0.295095
78512178	chr5:78512178:C:T	1.66046e-19	-2.18997	-1.41674	1.89611e-06	15.6159	-0.942016	1.95984e-06	-2.18646	-1.41677
78512417	chr5:78512417:A:T	1.0977e-18	-1.71801	-4.01506e-10	9.34745e-14	-2.15151	-4.01506e-10	1.19139e-05	-1.79838	-4.01506e-10
78512755	chr5:78512755:A:T	1.67595e-19	-2.18092	-1.41651	1.45053e-06	15.428	-1.02202	1.97789e-06	-2.17755	-1.41651
78512797	chr5:78512797:C:G	2.01763e-19	-2.2221	-1.18979	2.4434e-14	-2.07811	-1.41511	2.44751e-06	-2.20092	-1.1801
78513030	chr5:78513030:T:C	2.39431e-19	-1.90482	-1.33589	2.81004e-14	-1.94042	-1.413	3.0541e-06	-1.8213	-1.3383
78513125	chr5:78513125:G:A	4.58367e-19	-1.72386	-0.867443	9.88128e-07	15.4378	-1.41564	6.06139e-06	-1.60626	-0.867892
78513660	chr5:78513660:C:T	1.00357e-18	-0.740123	-1.06754	1.6468e-08	11.2441	-1.3164	1.89651e-05	-0.255038	-1.07845
78513785	chr5:78513785:A:G	2.3386e-19	-1.88543	-1.37883	2.75059e-14	-1.95799	-1.41681	2.99101e-06	-1.79968	-1.3808
78513904	chr5:78513904:C:G	6.62463e-18	0.29326	-0.213688	1.11087e-13	-1.59723	-0.381664	0.000113706	0.66823	-0.2107
78514082	chr5:78514082:A:T	1.72805e-18	-4.25965e-10	-1.26423	3.91052e-13	-4.25965e-10	-0.720363	2.03375e-05	-4.25965e-10	-1.26362
78514099	chr5:78514099:G:A	1.6383e-19	-2.21094	-1.40921	3.85316e-06	16.2237	-0.84076	1.93113e-06	-2.20865	-1.40933
78514166	chr5:78514166:T:C	1.65552e-19	-2.19553	-1.41417	2.16908e-06	15.7035	-0.895138	1.95186e-06	-2.19308	-1.41423
78514182	chr5:78514182:C:T	1.68832e-18	-4.25965e-10	-1.28749	2.06226e-13	-4.25965e-10	-1.36023	1.98499e-05	-4.25965e-10	-1.28789
78514205	chr5:78514205:ACTT:A	2.11708e-18	-0.463921	-0.597265	5.30163e-14	-1.89884	-0.819766	3.58672e-05	-0.097097	-0.599166
78514211	chr5:78514211:T:C	2.49022e-19	-2.08752	-1.11392	1.71641e-07	13.6865	-1.41481	2.92686e-06	-2.08921	-1.11295
78514285	chr5:78514285:C:A	1.92994e-19	-2.20135	-1.25496	5.64573e-06	15.9818	-0.216798	2.27486e-06	-2.19787	-1.2563
78514331	chr5:78514331:G:A	6.76357e-17	-4.25965e-10	2.40291	4.82429e-12	-4.25965e-10	1.79222	0.000817218	-4.25965e-10	2.42982
78514430	chr5:78514430:A:G	1.79845e-19	-2.21604	-1.31084	9.4005e-06	16.5314	-0.2566	2.11788e-06	-2.21375	-1.31192
78514531	chr5:78514531:C:T	1.63809e-19	-2.20373	-1.41654	2.7977e-06	15.9797	-0.916823	1.92915e-06	-2.20253	-1.41647
78514532	chr5:78514532:G:A	1.52725e-18	-4.25965e-10	-1.38775	2.30634e-13	-4.25965e-10	-1.24837	1.79573e-05	-4.25965e-10	-1.38809
78514717	chr5:78514717:G:C	1.6543e-18	-4.25965e-10	-1.30784	2.03557e-13	-4.25965e-10	-1.37326	1.94506e-05	-4.25965e-10	-1.30821
78514999	chr5:78514999:C:T	1.56699e-18	-4.25965e-10	-1.36206	1.96956e-13	-4.25965e-10	-1.40622	1.84289e-05	-4.25965e-10	-1.36217
78515051	chr5:78515051:T:C	1.58502e-18	-4.25965e-10	-1.35063	2.43289e-13	-4.25965e-10	-1.19495	1.8647e-05	-4.25965e-10	-1.3504
78515154	chr5:78515154:C:T	2.95032e-19	-1.85021	-1.18168	3.9203e-14	-1.72874	-1.29171	3.70181e-06	-1.78706	-1.1802
78515254	chr5:78515254:A:AC	2.46529e-19	-1.86607	-1.34543	2.71248e-14	-1.9744	-1.41435	3.14733e-06	-1.78163	-1.3479
78515295	chr5:78515295:T:C	2.51598e-18	-4.25965e-10	-0.888559	2.24684e-13	-4.25965e-10	-1.27451	3.00295e-05	-4.25965e-10	-0.873907
78515328	chr5:78515328:AC:A	3.8288e-19	-1.81329	-0.957962	5.61691e-07	14.8736	-1.41633	5.05765e-06	-1.6943	-0.96088
78515738	chr5:78515738:G:T	3.45891e-19	-1.76449	-1.10837	7.84607e-07	15.1872	-1.39574	4.60702e-06	-1.63772	-1.11079
78515815	chr5:78515815:G:A	3.79536e-19	-1.81073	-0.969301	5.84458e-07	14.912	-1.41504	5.02609e-06	-1.68945	-0.97199
78516252	chr5:78516252:C:CA	2.34675e-19	-1.94792	-1.31286	2.95655e-14	-1.89507	-1.40753	2.97142e-06	-1.8709	-1.31615
78516411	chr5:78516411:G:A	3.62805e-19	-1.75676	-1.06835	7.12501e-07	15.098	-1.40289	4.83989e-06	-1.62824	-1.07095
78516498	chr5:78516498:T:C	2.45592e-19	-1.91256	-1.30275	2.86177e-14	-1.93318	-1.402	3.12426e-06	-1.83101	-1.30588
78516549	chr5:78516549:C:T	1.64745e-18	-4.25965e-10	-1.31199	2.36388e-13	-4.25965e-10	-1.22373	1.94133e-05	-4.25965e-10	-1.31013
78516850	chr5:78516850:G:A	1.81287e-18	-4.25965e-10	-1.21631	3.33244e-13	-4.25965e-10	-0.880328	2.13401e-05	-4.25965e-10	-1.2155
78516930	chr5:78516930:G:A	6.22336e-19	-1.20412	-1.08138	5.23724e-09	10.1934	-1.41134	8.64232e-06	-1.0341	-1.08531
78516967	chr5:78516967:T:C	2.31608e-19	-1.95921	-1.31472	2.989e-14	-1.88543	-1.40625	2.92803e-06	-1.88418	-1.31758
78517298	chr5:78517298:C:T	2.01872e-19	-1.99442	-1.41693	1.00883e-08	10.3943	-0.956668	2.58407e-06	-1.90979	-1.41693
78517316	chr5:78517316:A:G	1.75732e-19	-2.21999	-1.33003	1.61225e-06	15.0319	-0.520159	2.06372e-06	-2.22087	-1.33071
78517354	chr5:78517354:C:G	2.62355e-18	-4.25965e-10	-0.846695	2.32725e-13	-4.25965e-10	-1.23935	3.13488e-05	-4.25965e-10	-0.830911
78517413	chr5:78517413:C:A	4.00021e-19	-1.53077	-1.19669	1.1279e-06	15.5283	-1.37389	5.44063e-06	-1.38551	-1.19668
78517542	chr5:78517542:A:G	2.13924e-18	-0.527523	-0.52325	5.61754e-14	-1.93091	-0.729812	3.59479e-05	-0.169754	-0.524262
78517559	chr5:78517559:A:C	1.8969e-19	-2.05888	-1.4147	3.22021e-14	-1.82517	-1.392	2.37547e-06	-1.99576	-1.41513
78517587	chr5:78517587:C:T	3.6856e-19	-1.58007	-1.2293	9.26023e-07	15.3142	-1.35701	5.00755e-06	-1.43571	-1.22944
78517991	chr5:78517991:T:C	3.85564e-19	-1.56473	-1.19954	9.13748e-07	15.317	-1.37314	5.24735e-06	-1.41872	-1.19965
78518353	chr5:78518353:G:A	1.73701e-18	-4.25965e-10	-1.25906	3.08277e-13	-4.25965e-10	-0.958205	2.04495e-05	-4.25965e-10	-1.25813
78518374	chr5:78518374:C:T	2.84043e-18	-0.267989	-0.499277	6.44263e-14	-1.81731	-0.706374	4.94416e-05	0.124958	-0.500253
78518396	chr5:78518396:G:A	4.12087e-19	-1.49704	-1.2007	1.3141e-06	15.6799	-1.3727	5.66078e-06	-1.34172	-1.2008
78518754	chr5:78518754:A:AT	3.89188e-19	-1.55846	-1.19646	9.89164e-07	15.3978	-1.37461	5.30268e-06	-1.41129	-1.19659
78518978	chr5:78518978:T:C	3.40559e-19	-1.6911	-1.19729	4.57097e-07	14.6276	-1.37641	4.57866e-06	-1.55708	-1.1976
78519030	chr5:78519030:A:G	1.72383e-18	-4.25965e-10	-1.26668	2.11346e-13	-4.25965e-10	-1.33571	2.02713e-05	-4.25965e-10	-1.26688
78519050	chr5:78519050:TC:T	3.91598e-19	-1.57782	-1.17092	8.76736e-07	15.2873	-1.38475	5.31862e-06	-1.43377	-1.17111
78519170	chr5:78519170:G:A	1.04473e-18	-1.76746	-4.01506e-10	9.9679e-14	-2.08725	-4.01506e-10	1.16273e-05	-1.82273	-4.01506e-10
78519181	chr5:78519181:G:C	3.357e-19	-1.67231	-1.23045	5.26574e-07	14.7492	-1.35648	4.51496e-06	-1.53819	-1.2305
78519233	chr5:78519233:T:C	1.19833e-18	-0.814811	-0.815479	1.38607e-08	10.961	-1.20567	2.27441e-05	-0.315408	-0.836372
78519300	chr5:78519300:C:T	2.64294e-19	-1.72474	-1.41718	1.46819e-12	1.99543	-1.39285	3.96026e-06	-1.48265	-1.41713
78519392	chr5:78519392:A:G	6.41389e-18	-4.25965e-10	0.0472438	1.40462e-12	-4.25965e-10	0.558321	7.52352e-05	-4.25965e-10	0.0445317
78519431	chr5:78519431:T:C	3.81044e-19	-1.60166	-1.1744	7.65324e-07	15.1501	-1.38349	5.16109e-06	-1.46035	-1.17459
78519638	chr5:78519638:A:G	2.08029e-19	-2.21048	-1.17082	2.35092e-06	14.7884	0.100423	2.44758e-06	-2.20792	-1.17307
78519650	chr5:78519650:T:A	3.65672e-19	-1.64868	-1.16856	5.83139e-07	14.8805	-1.38573	4.91409e-06	-1.51521	-1.16877
78519723	chr5:78519723:C:T	3.61662e-19	-1.59935	-1.22892	8.04252e-07	15.1731	-1.35687	4.89489e-06	-1.45886	-1.22903
78519971	chr5:78519971:TAGCATTAACTAGCTCTGTGTCTTTGGGCAATAAACGTCACCTCTCTAAGGACAGTTTCCTCATCTCTAAAGTGGGGGTAAGGAA:T	1.4843e-18	-4.25965e-10	-1.41628	1.98377e-13	-4.25965e-10	-1.39903	1.74611e-05	-4.25965e-10	-1.41611
78519991	chr5:78519991:T:C	6.74493e-19	-2.20502	-4.01506e-10	8.95322e-14	-2.19461	-4.01506e-10	7.93952e-06	-2.20423	-4.01506e-10
78520083	chr5:78520083:C:T	1.68957e-18	-0.823696	-0.463052	1.16697e-08	10.7619	-1.17863	3.02309e-05	-0.401109	-0.466112
78520184	chr5:78520184:C:T	4.86443e-19	-1.46928	-1.06258	4.58312e-07	14.6574	-1.40352	6.42397e-06	-1.3587	-1.05735
78520311	chr5:78520311:A:G	2.29376e-18	-4.25965e-10	-0.981028	3.83739e-13	-4.25965e-10	-0.739241	2.70304e-05	-4.25965e-10	-0.979124
78520604	chr5:78520604:C:T	4.39753e-19	-1.76916	-0.863607	9.04865e-13	0.201497	-0.082915	5.77875e-06	-1.66037	-0.861533
78520955	chr5:78520955:G:C	3.14275e-18	-4.25965e-10	-0.666125	2.78114e-13	-4.25965e-10	-1.06117	3.74123e-05	-4.25965e-10	-0.654086
78521153	chr5:78521153:C:G	2.26562e-19	-2.09553	-1.20043	1.85136e-10	6.85434	-1.41469	2.99245e-06	-1.9813	-1.1987
78521346	chr5:78521346:G:C	4.97207e-19	-1.22537	-1.2846	1.71819e-11	3.96552	-0.903112	6.9412e-06	-1.05636	-1.28225
78521349	chr5:78521349:T:C	1.51149e-18	-4.25965e-10	-1.39813	1.96819e-13	-4.25965e-10	-1.40692	1.78009e-05	-4.25965e-10	-1.39684
78521535	chr5:78521535:A:T	2.05839e-18	-4.25965e-10	-1.0893	4.13209e-13	-4.25965e-10	-0.665251	2.41105e-05	-4.25965e-10	-1.09344
78521560	chr5:78521560:T:C	1.49626e-18	-4.25965e-10	-1.40825	2.14319e-13	-4.25965e-10	-1.32174	1.76358e-05	-4.25965e-10	-1.40616
78522635	chr5:78522635:A:G	5.86879e-19	-1.79573	-0.548425	1.53776e-13	-1.8281	0.174387	8.40621e-06	-1.58012	-0.567
78522815	chr5:78522815:G:A	2.18611e-18	-4.25965e-10	-1.0291	2.97331e-13	-4.25965e-10	-0.994359	2.5703e-05	-4.25965e-10	-1.02948
78522906	chr5:78522906:G:A	1.48349e-18	-4.25965e-10	-1.41682	2.13419e-13	-4.25965e-10	-1.32595	1.74438e-05	-4.25965e-10	-1.4171
78523019	chr5:78523019:G:A	1.84721e-18	-4.25965e-10	-1.19755	3.42728e-13	-4.25965e-10	-0.852266	2.15398e-05	-4.25965e-10	-1.20618
78523171	chr5:78523171:G:A	2.19704e-18	-4.25965e-10	-1.02411	3.78698e-13	-4.25965e-10	-0.752464	2.58581e-05	-4.25965e-10	-1.02347
78523397	chr5:78523397:T:C	1.58243e-18	-4.25965e-10	-1.35226	2.00294e-13	-4.25965e-10	-1.38942	1.86803e-05	-4.25965e-10	-1.34862
78523873	chr5:78523873:G:T	1.54447e-18	-4.25965e-10	-1.37654	1.9488e-13	-4.25965e-10	-1.41682	1.81619e-05	-4.25965e-10	-1.37676
78524184	chr5:78524184:G:A	2.53757e-18	-4.25965e-10	-0.880014	4.52486e-13	-4.25965e-10	-0.574447	2.95425e-05	-4.25965e-10	-0.890259
78524219	chr5:78524219:A:G	2.1168e-18	-1.06131	-4.01506e-10	1.13564e-13	-1.95684	-4.01506e-10	2.50258e-05	-1.05618	-4.01506e-10
78524255	chr5:78524255:G:A	2.61586e-18	-4.25965e-10	-0.84963	4.70139e-13	-4.25965e-10	-0.536174	3.04453e-05	-4.25965e-10	-0.860156
78524258	chr5:78524258:C:T	2.65528e-19	-1.72259	-1.41466	3.76532e-14	-1.66863	-1.39215	3.23514e-06	-1.68736	-1.41466
78524401	chr5:78524401:T:C	1.48581e-18	-4.25965e-10	-1.41526	1.99251e-13	-4.25965e-10	-1.39464	1.74744e-05	-4.25965e-10	-1.41535
78524854	chr5:78524854:A:G	1.52355e-18	-4.25965e-10	-1.39018	2.09674e-13	-4.25965e-10	-1.34365	1.79305e-05	-4.25965e-10	-1.38958
78524895	chr5:78524895:T:C	2.0397e-18	-4.25965e-10	-1.09842	2.4197e-13	-4.25965e-10	-1.20039	2.40804e-05	-4.25965e-10	-1.09469
78525102	chr5:78525102:A:C	2.05504e-18	-4.25965e-10	-1.09093	3.10812e-13	-4.25965e-10	-0.950015	2.40629e-05	-4.25965e-10	-1.09541
78525120	chr5:78525120:G:A	1.62163e-19	-2.21326	-1.41711	2.44577e-14	-2.1525	-1.33976	1.89152e-06	-2.22152	-1.41718
78525123	chr5:78525123:G:A	1.59796e-18	-4.25965e-10	-1.3425	2.43926e-13	-4.25965e-10	-1.19234	1.8714e-05	-4.25965e-10	-1.34682
78525149	chr5:78525149:C:A	2.05289e-18	-4.25965e-10	-1.09198	2.72671e-13	-4.25965e-10	-1.08094	2.41513e-05	-4.25965e-10	-1.09175
78525277	chr5:78525277:C:T	2.21721e-18	-4.25965e-10	-1.01497	3.72945e-13	-4.25965e-10	-0.767773	2.61287e-05	-4.25965e-10	-1.01305
78525460	chr5:78525460:A:C	1.56835e-18	-4.25965e-10	-1.3612	1.98028e-13	-4.25965e-10	-1.4008	1.83887e-05	-4.25965e-10	-1.36435
78525700	chr5:78525700:T:C	2.45175e-18	-4.25965e-10	-0.914422	4.22637e-13	-4.25965e-10	-0.64269	2.88974e-05	-4.25965e-10	-0.912335
78525932	chr5:78525932:GCCTC:G	1.52175e-18	-4.25965e-10	-1.39136	1.94891e-13	-4.25965e-10	-1.41676	1.78992e-05	-4.25965e-10	-1.39133
78526152	chr5:78526152:A:C	3.15468e-19	-1.98207	-0.982851	8.79048e-14	-1.7548	-0.458154	4.51282e-06	-1.78378	-0.985391
78526651	chr5:78526651:T:C	2.93449e-19	-1.81549	-1.22178	7.2015e-14	-1.54124	-0.871087	4.67026e-06	-1.52065	-1.21423
78526846	chr5:78526846:C:T	6.02157e-18	-0.0158737	-4.01506e-10	1.67446e-12	0.734043	-4.01506e-10	6.41876e-05	-0.114277	-4.01506e-10
78526867	chr5:78526867:A:G	2.5169e-19	-1.98609	-1.20469	5.08226e-14	-1.8076	-0.953258	3.63276e-06	-1.78204	-1.20406
78528592	chr5:78528592:C:T	2.74088e-18	-4.25965e-10	-0.802942	2.71469e-13	-4.25965e-10	-1.08536	3.25859e-05	-4.25965e-10	-0.792207
78529050	chr5:78529050:C:T	1.83672e-18	-4.25965e-10	-1.20324	2.26681e-13	-4.25965e-10	-1.26566	2.1493e-05	-4.25965e-10	-1.20836
78529234	chr5:78529234:G:A	2.23113e-18	-4.25965e-10	-1.00871	3.83863e-13	-4.25965e-10	-0.738918	2.60138e-05	-4.25965e-10	-1.01746
78529465	chr5:78529465:C:T	2.19052e-18	-4.25965e-10	-1.02708	3.74779e-13	-4.25965e-10	-0.762866	2.55451e-05	-4.25965e-10	-1.03564
78529598	chr5:78529598:T:TGCAGTCC	1.71419e-18	-4.25965e-10	-1.27228	2.48488e-13	-4.25965e-10	-1.17381	2.01512e-05	-4.25965e-10	-1.27282
78529635	chr5:78529635:T:C	1.48956e-18	-4.25965e-10	-1.41274	2.19362e-13	-4.25965e-10	-1.29848	1.75203e-05	-4.25965e-10	-1.41272
78530523	chr5:78530523:G:A	1.99482e-19	-2.09276	-1.33049	4.49739e-14	-1.75213	-1.131	2.89657e-06	-1.88745	-1.32511
78530717	chr5:78530717:G:C	3.77291e-18	-4.25965e-10	-0.483374	3.41336e-13	-4.25965e-10	-0.856338	4.50231e-05	-4.25965e-10	-0.468912
78531926	chr5:78531926:A:G	3.6111e-18	-4.25965e-10	-0.527211	6.59919e-13	-4.25965e-10	-0.197087	4.21432e-05	-4.25965e-10	-0.535013
78532190	chr5:78532190:C:A	4.39286e-19	-1.75928	-0.874545	8.0831e-14	-1.14153	-1.15531	5.13167e-06	-1.77518	-0.865477
78532204	chr5:78532204:G:A	2.00163e-19	-2.09161	-1.32823	4.53579e-14	-1.7478	-1.12682	2.90682e-06	-1.88621	-1.32282
78532279	chr5:78532279:C:T	1.57766e-18	-4.25965e-10	-1.35528	2.70267e-13	-4.25965e-10	-1.08979	1.85702e-05	-4.25965e-10	-1.35453
78532298	chr5:78532298:G:A	4.03359e-18	-4.25965e-10	-0.416565	7.51858e-13	-4.25965e-10	-0.0666557	4.70637e-05	-4.25965e-10	-0.424586
78532368	chr5:78532368:G:C	2.20281e-18	-4.25965e-10	-1.02149	3.29506e-13	-4.25965e-10	-0.891608	2.58679e-05	-4.25965e-10	-1.02308
78532397	chr5:78532397:A:G	1.50327e-18	-4.25965e-10	-1.40358	2.36657e-13	-4.25965e-10	-1.22259	1.76869e-05	-4.25965e-10	-1.40326
78532900	chr5:78532900:G:A	2.06678e-19	-2.08592	-1.30189	4.83184e-14	-1.73181	-1.07958	3.0159e-06	-1.87635	-1.29584
78532946	chr5:78532946:G:A	1.51033e-18	-4.25965e-10	-1.39889	2.05905e-13	-4.25965e-10	-1.36179	1.77735e-05	-4.25965e-10	-1.39838
78533698	chr5:78533698:A:AC	2.1852e-19	-2.16653	-1.16557	5.06286e-14	-1.93135	-0.83334	2.95959e-06	-2.02633	-1.16471
78533775	chr5:78533775:T:G	7.77589e-18	0.239806	-4.01506e-10	3.71341e-13	-0.772082	-4.01506e-10	7.88906e-05	0.0919755	-4.01506e-10
78533896	chr5:78533896:C:A	1.92405e-18	-4.25965e-10	-1.15679	2.3298e-13	-4.25965e-10	-1.23825	2.27942e-05	-4.25965e-10	-1.14958
78533985	chr5:78533985:G:A	1.98492e-18	-4.25965e-10	-1.12564	3.21455e-13	-4.25965e-10	-0.916345	2.33801e-05	-4.25965e-10	-1.1242
78534580	chr5:78534580:G:A	3.08048e-18	-4.25965e-10	-0.686135	4.42864e-13	-4.25965e-10	-0.595942	3.61322e-05	-4.25965e-10	-0.688903
78534604	chr5:78534604:C:T	5.93205e-18	-0.0308525	-4.01506e-10	1.64034e-12	0.713458	-4.01506e-10	6.33571e-05	-0.1273	-4.01506e-10
78534643	chr5:78534643:G:A	1.61129e-18	-4.25965e-10	-1.33419	2.02189e-13	-4.25965e-10	-1.38	1.89195e-05	-4.25965e-10	-1.33589
78534726	chr5:78534726:C:T	2.0384e-18	-4.25965e-10	-1.09906	3.32514e-13	-4.25965e-10	-0.882521	2.4015e-05	-4.25965e-10	-1.09741
78534801	chr5:78534801:G:C	1.84528e-18	-4.25965e-10	-1.19859	2.251e-13	-4.25965e-10	-1.27266	2.18472e-05	-4.25965e-10	-1.19201
78534889	chr5:78534889:T:C	1.94083e-18	-4.25965e-10	-1.14811	2.51479e-13	-4.25965e-10	-1.16185	2.28995e-05	-4.25965e-10	-1.14497
78535248	chr5:78535248:T:C	2.82045e-19	-2.04794	-1.02897	5.31577e-14	-1.77098	-0.94496	4.1754e-06	-1.8239	-1.02298
78535269	chr5:78535269:T:G	2.30598e-19	-2.21849	-1.05981	5.81365e-14	-1.44009	-1.18632	2.68458e-06	-2.21954	-1.06902
78535567	chr5:78535567:C:T	2.22169e-18	-1.01295	-4.01506e-10	1.87235e-13	-1.45684	-4.01506e-10	2.70581e-05	-0.978101	-4.01506e-10
78535736	chr5:78535736:G:A	1.6157e-18	-4.25965e-10	-1.33145	1.97125e-13	-4.25965e-10	-1.40536	1.90035e-05	-4.25965e-10	-1.33147
78536293	chr5:78536293:C:T	6.65144e-19	-2.21897	-4.01506e-10	1.16004e-13	-1.93558	-4.01506e-10	7.98772e-06	-2.19818	-4.01506e-10
78536341	chr5:78536341:T:C	1.66964e-18	-4.25965e-10	-1.29861	2.79279e-13	-4.25965e-10	-1.05699	1.9645e-05	-4.25965e-10	-1.29827
78536822	chr5:78536822:G:A	1.49504e-18	-4.25965e-10	-1.40907	1.96209e-13	-4.25965e-10	-1.41002	1.75871e-05	-4.25965e-10	-1.40892
78536965	chr5:78536965:C:T	1.63489e-18	-4.25965e-10	-1.31965	1.97016e-13	-4.25965e-10	-1.40592	1.9311e-05	-4.25965e-10	-1.31541
78537306	chr5:78537306:C:T	1.98132e-18	-4.25965e-10	-1.12746	3.21798e-13	-4.25965e-10	-0.915279	2.33471e-05	-4.25965e-10	-1.12561
78537382	chr5:78537382:T:C	1.58217e-18	-4.25965e-10	-1.35242	1.95284e-13	-4.25965e-10	-1.41475	1.86731e-05	-4.25965e-10	-1.349
78537787	chr5:78537787:A:G	6.63041e-19	-2.22214	-4.01506e-10	9.54955e-14	-2.13012	-4.01506e-10	7.80766e-06	-2.22098	-4.01506e-10
78537901	chr5:78537901:A:T	3.30737e-18	-4.25965e-10	-0.615068	5.37312e-13	-4.25965e-10	-0.402626	3.90612e-05	-4.25965e-10	-0.610959
78538070	chr5:78538070:C:A	2.89118e-18	-4.25965e-10	-0.749557	5.04616e-13	-4.25965e-10	-0.465405	3.37988e-05	-4.25965e-10	-0.755661
78538340	chr5:78538340:T:C	1.81607e-18	-4.25965e-10	-1.21455	2.22036e-13	-4.25965e-10	-1.28637	2.14972e-05	-4.25965e-10	-1.20816
78538566	chr5:78538566:T:C	1.81639e-18	-4.25965e-10	-1.21437	2.63846e-13	-4.25965e-10	-1.11384	2.12917e-05	-4.25965e-10	-1.21777
78538726	chr5:78538726:G:A	2.1002e-18	-4.25965e-10	-1.06919	3.10975e-13	-4.25965e-10	-0.949492	2.45863e-05	-4.25965e-10	-1.0739
78538828	chr5:78538828:T:C	1.77165e-18	-4.25965e-10	-1.23931	2.17795e-13	-4.25965e-10	-1.30565	2.09631e-05	-4.25965e-10	-1.23332
78538974	chr5:78538974:G:A	1.80182e-18	-4.25965e-10	-1.22242	2.45182e-13	-4.25965e-10	-1.1872	2.11795e-05	-4.25965e-10	-1.22306
78538999	chr5:78538999:T:C	1.52262e-18	-4.25965e-10	-1.39079	1.9509e-13	-4.25965e-10	-1.41574	1.79534e-05	-4.25965e-10	-1.38831
78539195	chr5:78539195:G:A	1.35355e-18	-1.50849	-4.01506e-10	1.04444e-13	-2.04055	-4.01506e-10	1.57338e-05	-1.52028	-4.01506e-10
78539531	chr5:78539531:T:G	3.45534e-19	-2.0364	-0.837489	1.26078e-13	-1.68515	-0.167152	4.99083e-06	-1.82792	-0.840563
78540221	chr5:78540221:C:T	1.57428e-18	-4.25965e-10	-1.35742	2.67107e-13	-4.25965e-10	-1.10155	1.85388e-05	-4.25965e-10	-1.35622
78540876	chr5:78540876:T:G	1.9122e-18	-4.25965e-10	-1.16297	3.79931e-13	-4.25965e-10	-0.749213	2.24762e-05	-4.25965e-10	-1.16363
78541437	chr5:78541437:A:G	2.92535e-19	-2.05586	-0.984534	8.70784e-14	-1.82538	-0.397017	4.17812e-06	-1.85942	-0.986809
78541814	chr5:78541814:G:A	1.70194e-18	-4.25965e-10	-1.27946	2.51779e-13	-4.25965e-10	-1.16065	1.99555e-05	-4.25965e-10	-1.28258
78541914	chr5:78541914:T:C	7.90812e-19	-2.04592	-4.01506e-10	8.7886e-14	-2.21316	-4.01506e-10	9.14313e-06	-2.06308	-4.01506e-10
78541966	chr5:78541966:G:A	3.21748e-19	-2.08378	-0.861434	5.96726e-14	-1.78958	-0.810754	5.09079e-06	-1.81184	-0.836814
78542075	chr5:78542075:C:T	3.2554e-19	-2.03155	-0.901944	6.62591e-14	-1.78616	-0.709473	4.90866e-06	-1.78944	-0.895644
78542182	chr5:78542182:C:T	1.89441e-18	-4.25965e-10	-1.17232	2.64563e-13	-4.25965e-10	-1.11112	2.22475e-05	-4.25965e-10	-1.17386
78542613	chr5:78542613:C:T	1.07312e-18	-1.74065	-4.01506e-10	1.08447e-13	-2.00294	-4.01506e-10	1.143e-05	-1.83985	-4.01506e-10
78543376	chr5:78543376:A:C	1.48676e-18	-4.25965e-10	-1.41462	2.10489e-13	-4.25965e-10	-1.33977	1.74786e-05	-4.25965e-10	-1.41511
78543459	chr5:78543459:G:C	1.48683e-18	-4.25965e-10	-1.41458	2.03076e-13	-4.25965e-10	-1.37562	1.7488e-05	-4.25965e-10	-1.41457
78543630	chr5:78543630:A:G	2.56447e-19	-2.0402	-1.13185	4.90762e-14	-1.7981	-0.99773	3.85331e-06	-1.80087	-1.12628
78543686	chr5:78543686:A:G	1.58589e-18	-4.25965e-10	-1.35008	1.96698e-13	-4.25965e-10	-1.40753	1.86354e-05	-4.25965e-10	-1.35102
78543864	chr5:78543864:G:A	2.386e-19	-2.01526	-1.22893	4.75094e-14	-1.73691	-1.09136	3.76079e-06	-1.73108	-1.22037
78544090	chr5:78544090:A:G	2.46023e-19	-2.08507	-1.12848	4.59425e-14	-1.8675	-0.994318	3.61064e-06	-1.86925	-1.12295
78545173	chr5:78545173:CT:C	1.51358e-18	-4.25965e-10	-1.39674	1.95526e-13	-4.25965e-10	-1.41351	1.78416e-05	-4.25965e-10	-1.39455
78545195	chr5:78545195:A:G	1.83821e-18	-4.25965e-10	-1.20243	2.88803e-13	-4.25965e-10	-1.02346	2.16602e-05	-4.25965e-10	-1.20061
78545420	chr5:78545420:T:C	2.38233e-19	-2.0148	-1.23092	4.73754e-14	-1.7375	-1.0936	3.7538e-06	-1.73089	-1.22242
78545440	chr5:78545440:A:G	1.83933e-18	-4.25965e-10	-1.20182	2.24413e-13	-4.25965e-10	-1.27572	2.17891e-05	-4.25965e-10	-1.19468
78545569	chr5:78545569:G:A	2.35987e-19	-2.02033	-1.23487	4.67472e-14	-1.74548	-1.09897	3.70677e-06	-1.73949	-1.22644
78546063	chr5:78546063:G:A	2.70895e-19	-2.00613	-1.11111	4.54152e-14	-1.74995	-1.12341	4.23976e-06	-1.73014	-1.10144
78546182	chr5:78546182:T:TA	1.6531e-18	-4.25965e-10	-1.30857	2.36077e-13	-4.25965e-10	-1.22504	1.94292e-05	-4.25965e-10	-1.30931
78546249	chr5:78546249:T:C	2.38695e-19	-2.01138	-1.23241	4.75365e-14	-1.73209	-1.09562	3.76768e-06	-1.7257	-1.22393
78546272	chr5:78546272:G:A	2.57171e-18	-4.25965e-10	-0.86665	2.90503e-13	-4.25965e-10	-1.01759	3.01851e-05	-4.25965e-10	-0.86874
78547081	chr5:78547081:T:C	2.64449e-19	-1.9461	-1.19523	5.4855e-14	-1.63717	-1.04734	4.30033e-06	-1.63153	-1.18587
78547573	chr5:78547573:A:G	1.63322e-18	-4.25965e-10	-1.32067	2.88827e-13	-4.25965e-10	-1.02338	1.92382e-05	-4.25965e-10	-1.31919
78547998	chr5:78547998:G:A	2.01391e-19	-2.05377	-1.35996	3.24938e-14	-1.82447	-1.38368	3.06299e-06	-1.80037	-1.35633
78548207	chr5:78548207:G:T	2.50236e-19	-2.00538	-1.19119	5.03991e-14	-1.72656	-1.04267	3.95828e-06	-1.71847	-1.18181
78549247	chr5:78549247:T:C	1.8372e-18	-4.25965e-10	-1.20298	2.78327e-13	-4.25965e-10	-1.06041	2.15274e-05	-4.25965e-10	-1.20676
78549324	chr5:78549324:T:C	2.57134e-19	-2.04731	-1.12207	4.5919e-14	-1.81091	-1.05142	3.88322e-06	-1.80351	-1.11591
78550061	chr5:78550061:T:C	1.82389e-18	-4.25965e-10	-1.21025	2.23022e-13	-4.25965e-10	-1.28193	2.16033e-05	-4.25965e-10	-1.20324
78550145	chr5:78550145:C:T	6.63506e-19	-2.22144	-4.01506e-10	1.06342e-13	-2.02254	-4.01506e-10	7.93339e-06	-2.20501	-4.01506e-10
78550440	chr5:78550440:C:G	1.82411e-18	-4.25965e-10	-1.21013	2.23047e-13	-4.25965e-10	-1.28182	2.1606e-05	-4.25965e-10	-1.20312
78550478	chr5:78550478:C:T	1.50858e-18	-4.25965e-10	-1.40005	1.95928e-13	-4.25965e-10	-1.41145	1.77439e-05	-4.25965e-10	-1.40004
78550566	chr5:78550566:T:TTATA	1.5911e-18	-4.25965e-10	-1.34679	2.23755e-13	-4.25965e-10	-1.27865	1.87031e-05	-4.25965e-10	-1.3474
78550657	chr5:78550657:G:A	1.72903e-18	-4.25965e-10	-1.26366	2.52208e-13	-4.25965e-10	-1.15895	2.0288e-05	-4.25965e-10	-1.26606
78550717	chr5:78550717:C:T	2.55018e-19	-1.99282	-1.18482	5.18927e-14	-1.70561	-1.03441	4.06489e-06	-1.69843	-1.17527
78550729	chr5:78550729:C:A	1.57617e-18	-4.25965e-10	-1.35622	2.49338e-13	-4.25965e-10	-1.1704	1.85473e-05	-4.25965e-10	-1.35576
78550731	chr5:78550731:C:T	2.7107e-19	-1.98261	-1.13398	4.57252e-14	-1.7182	-1.14836	4.28126e-06	-1.69713	-1.12472
78550860	chr5:78550860:C:T	2.76592e-19	-1.9764	-1.12003	4.67679e-14	-1.70896	-1.13505	4.38249e-06	-1.68793	-1.11054
78550899	chr5:78550899:C:G	1.95761e-19	-2.12998	-1.3121	3.54599e-14	-1.94268	-1.17812	2.75603e-06	-1.95038	-1.31191
78551733	chr5:78551733:C:A	1.72017e-18	-4.25965e-10	-1.2688	2.4946e-13	-4.25965e-10	-1.1699	2.01799e-05	-4.25965e-10	-1.2714
78552315	chr5:78552315:A:G	2.72391e-19	-1.95926	-1.15248	4.64786e-14	-1.68409	-1.16612	4.35242e-06	-1.6618	-1.14356
78552424	chr5:78552424:C:T	1.76859e-18	-4.25965e-10	-1.24104	2.57797e-13	-4.25965e-10	-1.13703	2.07479e-05	-4.25965e-10	-1.24364
78552858	chr5:78552858:G:A	1.82882e-18	-4.25965e-10	-1.20755	2.86886e-13	-4.25965e-10	-1.03012	2.15495e-05	-4.25965e-10	-1.20573
78553603	chr5:78553603:AG:A	6.33775e-18	-4.25965e-10	0.0353009	7.11364e-13	-4.25965e-10	-0.122019	7.44631e-05	-4.25965e-10	0.0342159
78553610	chr5:78553610:C:T	2.75332e-19	-2.02777	-1.07323	4.92281e-14	-1.78326	-1.00948	4.20093e-06	-1.77384	-1.06694
78554104	chr5:78554104:T:C	3.05031e-19	-1.88431	-1.11425	5.35468e-14	-1.5804	-1.12825	5.03088e-06	-1.55592	-1.10457
78554538	chr5:78554538:A:G	4.6935e-18	-4.25965e-10	-0.265044	8.30837e-13	-4.25965e-10	0.0332297	5.57658e-05	-4.25965e-10	-0.254927
78554901	chr5:78554901:A:C	4.06995e-18	-4.25965e-10	-0.407592	7.14099e-13	-4.25965e-10	-0.118183	4.79583e-05	-4.25965e-10	-0.405756
78554916	chr5:78554916:A:C	1.60899e-18	-4.25965e-10	-1.33562	2.06007e-13	-4.25965e-10	-1.3613	1.89541e-05	-4.25965e-10	-1.33407
78555240	chr5:78555240:A:C	1.82559e-18	-4.25965e-10	-1.20932	2.23194e-13	-4.25965e-10	-1.28116	2.16238e-05	-4.25965e-10	-1.20229
78555547	chr5:78555547:T:G	2.1219e-19	-1.95011	-1.41139	3.67078e-14	-1.67051	-1.4157	3.33535e-06	-1.65945	-1.41206
78556324	chr5:78556324:A:C	2.35669e-18	-4.25965e-10	-0.953965	3.31438e-13	-4.25965e-10	-0.885763	2.76439e-05	-4.25965e-10	-0.956684
78556976	chr5:78556976:T:A	2.14128e-19	-1.95076	-1.40164	5.69137e-14	-1.23126	-1.41641	2.40633e-06	-1.99385	-1.40413
78557079	chr5:78557079:C:T	1.51762e-18	-4.25965e-10	-1.39408	2.10997e-13	-4.25965e-10	-1.33736	1.78279e-05	-4.25965e-10	-1.39532
78557175	chr5:78557175:T:C	3.16845e-19	-2.07046	-0.890105	3.27899e-11	3.18714	0.521532	3.41997e-06	-2.15507	-0.891383
78557177	chr5:78557177:T:C	1.5067e-18	-4.25965e-10	-1.4013	2.08088e-13	-4.25965e-10	-1.35124	1.77034e-05	-4.25965e-10	-1.40233
78557261	chr5:78557261:T:C	2.9377e-19	-1.99262	-1.04356	7.52123e-14	-1.71419	-0.654702	4.35257e-06	-1.75887	-1.04645
78557964	chr5:78557964:A:C	1.80875e-18	-4.25965e-10	-1.21859	2.8429e-13	-4.25965e-10	-1.03921	2.13142e-05	-4.25965e-10	-1.21671
78558297	chr5:78558297:C:T	3.76388e-18	-4.25965e-10	-0.485771	6.5312e-13	-4.25965e-10	-0.207442	4.44492e-05	-4.25965e-10	-0.481739
78558321	chr5:78558321:A:G	3.63667e-19	-2.18182	-0.640921	1.11089e-12	-0.265726	0.589441	4.09505e-06	-2.22119	-0.645122
78558615	chr5:78558615:A:G	1.4894e-18	-4.25965e-10	-1.41285	1.94812e-13	-4.25965e-10	-1.41717	1.7529e-05	-4.25965e-10	-1.41223
78558951	chr5:78558951:G:GCAC	2.57184e-18	-4.25965e-10	-0.8666	3.12987e-13	-4.25965e-10	-0.943042	3.03159e-05	-4.25965e-10	-0.864414
78559573	chr5:78559573:A:T	6.70444e-19	-2.21104	-4.01506e-10	3.58675e-13	-0.806787	-4.01506e-10	8.81367e-06	-2.09978	-4.01506e-10
78559768	chr5:78559768:C:T	1.49107e-18	-4.25965e-10	-1.41173	1.9686e-13	-4.25965e-10	-1.40671	1.75326e-05	-4.25965e-10	-1.41203
78560278	chr5:78560278:T:C	3.05171e-18	-4.25965e-10	-0.695521	7.72075e-13	-4.25965e-10	-0.040122	3.61086e-05	-4.25965e-10	-0.689555
78560631	chr5:78560631:G:A	2.34321e-19	-1.90279	-1.35949	4.19729e-14	-1.5766	-1.37558	3.84218e-06	-1.57448	-1.35556
78560658	chr5:78560658:A:G	3.02001e-19	-1.90383	-1.10472	3.08583e-13	0.0139542	-0.971166	4.54032e-06	-1.6704	-1.09269
78560833	chr5:78560833:A:G	3.22138e-19	-2.01302	-0.930981	8.27481e-14	-1.74409	-0.529309	4.74969e-06	-1.78485	-0.933162
78560846	chr5:78560846:T:G	6.03194e-18	-4.25965e-10	-0.0141537	1.09231e-12	-4.25965e-10	0.306849	7.17669e-05	-4.25965e-10	-0.00266415
78561326	chr5:78561326:T:C	6.635e-19	-2.22145	-4.01506e-10	9.6925e-14	-2.11527	-4.01506e-10	7.82488e-06	-2.21878	-4.01506e-10
78561356	chr5:78561356:G:A	1.77258e-18	-4.25965e-10	-1.23878	2.34907e-13	-4.25965e-10	-1.23001	2.08264e-05	-4.25965e-10	-1.23987
78561410	chr5:78561410:G:A	1.48297e-18	-4.25965e-10	-1.41718	1.95506e-13	-4.25965e-10	-1.41361	1.74424e-05	-4.25965e-10	-1.41718
78561746	chr5:78561746:C:T	1.4876e-18	-4.25965e-10	-1.41406	2.01846e-13	-4.25965e-10	-1.3817	1.74895e-05	-4.25965e-10	-1.41449
78561882	chr5:78561882:G:A	2.84541e-19	-1.92463	-1.14347	6.16548e-14	-1.57545	-0.992203	4.71966e-06	-1.59146	-1.13289
78562398	chr5:78562398:C:T	1.48793e-18	-4.25965e-10	-1.41384	2.01997e-13	-4.25965e-10	-1.38095	1.74931e-05	-4.25965e-10	-1.41428
78562405	chr5:78562405:T:C	1.97154e-18	-4.25965e-10	-1.13241	2.44365e-13	-4.25965e-10	-1.19054	2.32198e-05	-4.25965e-10	-1.13108
78562447	chr5:78562447:C:G	1.80277e-18	-4.25965e-10	-1.2219	2.39865e-13	-4.25965e-10	-1.20913	2.11596e-05	-4.25965e-10	-1.224
78562456	chr5:78562456:G:A	1.48793e-18	-4.25965e-10	-1.41384	2.01997e-13	-4.25965e-10	-1.38095	1.74931e-05	-4.25965e-10	-1.41428
78562604	chr5:78562604:C:T	2.7801e-19	-1.93715	-1.15417	6.14183e-14	-1.49459	-1.07691	4.73228e-06	-1.5847	-1.13698
78562610	chr5:78562610:G:A	1.48517e-18	-4.25965e-10	-1.4157	2.00705e-13	-4.25965e-10	-1.38737	1.74632e-05	-4.25965e-10	-1.41599
78562764	chr5:78562764:A:G	1.78451e-18	-4.25965e-10	-1.23208	2.18822e-13	-4.25965e-10	-1.30094	2.11283e-05	-4.25965e-10	-1.22547
78562820	chr5:78562820:G:A	1.70376e-18	-4.25965e-10	-1.27839	2.26086e-13	-4.25965e-10	-1.26829	2.0016e-05	-4.25965e-10	-1.27955
78562879	chr5:78562879:C:T	2.114e-18	-4.25965e-10	-1.06264	2.59753e-13	-4.25965e-10	-1.12947	2.49027e-05	-4.25965e-10	-1.06111
78562978	chr5:78562978:T:C	7.74863e-18	0.236293	-4.01506e-10	2.29786e-12	1.05053	-4.01506e-10	8.58688e-05	0.176733	-4.01506e-10
78563089	chr5:78563089:C:T	1.63632e-18	-4.25965e-10	-1.31877	2.18007e-13	-4.25965e-10	-1.30468	1.9216e-05	-4.25965e-10	-1.32035
78563388	chr5:78563388:C:T	5.03146e-18	-4.25965e-10	-0.195511	8.93858e-13	-4.25965e-10	0.106343	5.97938e-05	-4.25965e-10	-0.185185
78563462	chr5:78563462:G:A	1.78657e-18	-4.25965e-10	-1.23092	2.19512e-13	-4.25965e-10	-1.2978	2.11532e-05	-4.25965e-10	-1.2243
78563486	chr5:78563486:A:G	2.45027e-19	-1.85378	-1.36383	4.47438e-14	-1.50878	-1.37947	4.09524e-06	-1.50619	-1.36007
78563506	chr5:78563506:G:A	1.79053e-18	-4.25965e-10	-1.22871	2.19899e-13	-4.25965e-10	-1.29603	2.12009e-05	-4.25965e-10	-1.22204
78563568	chr5:78563568:T:C	2.15241e-18	-4.25965e-10	-1.04464	2.63979e-13	-4.25965e-10	-1.11334	2.53559e-05	-4.25965e-10	-1.04307
78563823	chr5:78563823:G:A	2.43273e-19	-1.86617	-1.35863	4.414e-14	-1.52685	-1.37498	4.04864e-06	-1.52302	-1.35469
78563848	chr5:78563848:T:C	2.60624e-19	-1.86061	-1.29529	5.48735e-14	-1.50531	-1.17887	4.24156e-06	-1.53865	-1.29251
78564175	chr5:78564175:T:C	1.82826e-18	-4.25965e-10	-1.20785	2.23621e-13	-4.25965e-10	-1.27925	2.16442e-05	-4.25965e-10	-1.20135
78564283	chr5:78564283:T:C	1.50199e-18	-4.25965e-10	-1.40443	1.95436e-13	-4.25965e-10	-1.41397	1.7675e-05	-4.25965e-10	-1.40394
78564356	chr5:78564356:A:G	1.49581e-18	-4.25965e-10	-1.40856	2.04961e-13	-4.25965e-10	-1.36639	1.75809e-05	-4.25965e-10	-1.40928
78564785	chr5:78564785:A:G	9.71166e-19	-1.84048	-4.01506e-10	9.5926e-14	-2.12563	-4.01506e-10	1.10587e-05	-1.87287	-4.01506e-10
78565835	chr5:78565835:C:T	3.08185e-18	-4.25965e-10	-0.685693	3.75414e-13	-4.25965e-10	-0.761175	3.63435e-05	-4.25965e-10	-0.683073
78565957	chr5:78565957:T:C	1.67942e-18	-4.25965e-10	-1.29278	2.24336e-13	-4.25965e-10	-1.27606	1.97207e-05	-4.25965e-10	-1.29442
78566041	chr5:78566041:A:G	3.45696e-18	-4.25965e-10	-0.570833	3.93348e-13	-4.25965e-10	-0.714508	4.10737e-05	-4.25965e-10	-0.56072
78566135	chr5:78566135:A:T	3.13389e-18	-4.25965e-10	-0.668948	3.60687e-13	-4.25965e-10	-0.801194	3.71975e-05	-4.25965e-10	-0.659845
78566245	chr5:78566245:G:T	4.54608e-18	-4.25965e-10	-0.296956	7.98196e-13	-4.25965e-10	-0.00684949	5.40142e-05	-4.25965e-10	-0.286841
78566333	chr5:78566333:T:C	2.84753e-19	-1.91575	-1.15161	6.179e-14	-1.5631	-1.00236	4.73565e-06	-1.57978	-1.14119
78566526	chr5:78566526:C:T	1.9123e-18	-4.25965e-10	-1.16292	2.31896e-13	-4.25965e-10	-1.24292	2.26664e-05	-4.25965e-10	-1.1552
78566565	chr5:78566565:C:G	2.117e-19	-1.94737	-1.41643	3.81079e-14	-1.64296	-1.40582	3.39849e-06	-1.636	-1.41676
78567717	chr5:78567717:G:T	1.60078e-18	-4.25965e-10	-1.34073	1.95794e-13	-4.25965e-10	-1.41214	1.89068e-05	-4.25965e-10	-1.33657
78567739	chr5:78567739:T:TATTCAA	1.78884e-18	-4.25965e-10	-1.22965	2.19738e-13	-4.25965e-10	-1.29677	2.11805e-05	-4.25965e-10	-1.22301
78568333	chr5:78568333:C:T	1.87849e-18	-1.18075	-4.01506e-10	1.65273e-13	-1.58161	-4.01506e-10	2.29795e-05	-1.14148	-4.01506e-10
78568425	chr5:78568425:G:A	1.54267e-18	-4.25965e-10	-1.37771	1.94813e-13	-4.25965e-10	-1.41716	1.81996e-05	-4.25965e-10	-1.37469
78569542	chr5:78569542:T:G	1.78832e-18	-4.25965e-10	-1.22995	2.19688e-13	-4.25965e-10	-1.29699	2.11742e-05	-4.25965e-10	-1.2233
78569807	chr5:78569807:C:T	1.60733e-18	-4.25965e-10	-1.33665	2.14057e-13	-4.25965e-10	-1.32296	1.88773e-05	-4.25965e-10	-1.33813
78570307	chr5:78570307:TC:T	1.78957e-18	-4.25965e-10	-1.22925	2.19812e-13	-4.25965e-10	-1.29643	2.11893e-05	-4.25965e-10	-1.22259
78570405	chr5:78570405:T:C	2.69602e-19	-2.02346	-1.09857	6.57448e-14	-1.76214	-0.741285	3.94327e-06	-1.80332	-1.10076
78570590	chr5:78570590:C:T	1.84485e-19	-2.13566	-1.36574	3.53207e-14	-2.00188	-1.12285	2.50388e-06	-1.99137	-1.36688
78570614	chr5:78570614:T:C	2.82998e-18	-4.25965e-10	-0.770951	4.57735e-13	-4.25965e-10	-0.562913	3.35149e-05	-4.25965e-10	-0.764098
78570896	chr5:78570896:ACAGTTCTTAGTGG:A	1.78493e-18	-4.25965e-10	-1.23184	2.17384e-13	-4.25965e-10	-1.30754	2.09702e-05	-4.25965e-10	-1.23299
78570956	chr5:78570956:T:G	1.48305e-18	-4.25965e-10	-1.41712	1.97897e-13	-4.25965e-10	-1.40146	1.74447e-05	-4.25965e-10	-1.41705
78570958	chr5:78570958:T:C	1.63904e-18	-4.25965e-10	-1.31711	2.10142e-13	-4.25965e-10	-1.34142	1.93082e-05	-4.25965e-10	-1.31556
78571401	chr5:78571401:A:AC	1.79135e-18	-4.25965e-10	-1.22825	2.19979e-13	-4.25965e-10	-1.29567	2.12109e-05	-4.25965e-10	-1.22157
78571427	chr5:78571427:AC:A	5.29831e-18	-4.25965e-10	-0.143835	9.71384e-13	-4.25965e-10	0.189519	6.26978e-05	-4.25965e-10	-0.13776
78571809	chr5:78571809:T:C	2.01842e-18	-4.25965e-10	-1.10891	3.742e-13	-4.25965e-10	-0.764413	2.37574e-05	-4.25965e-10	-1.10819
78572118	chr5:78572118:T:C	3.39756e-19	-1.91	-0.980753	7.53576e-14	-1.55729	-0.809673	5.67651e-06	-1.57349	-0.966263
78572246	chr5:78572246:A:AC	1.77563e-18	-4.25965e-10	-1.23707	2.7719e-13	-4.25965e-10	-1.0645	2.09224e-05	-4.25965e-10	-1.23527
78572352	chr5:78572352:G:A	1.78899e-18	-4.25965e-10	-1.22957	2.19747e-13	-4.25965e-10	-1.29673	2.11824e-05	-4.25965e-10	-1.22292
78572826	chr5:78572826:G:T	1.57324e-18	-1.35808	-4.01506e-10	2.02723e-12	0.925223	-4.01506e-10	1.88428e-05	-1.33996	-4.01506e-10
78573183	chr5:78573183:A:G	1.68933e-18	-4.25965e-10	-1.28689	2.8461e-13	-4.25965e-10	-1.03808	1.98803e-05	-4.25965e-10	-1.28636
78573231	chr5:78573231:C:T	1.60864e-18	-4.25965e-10	-1.33583	1.96079e-13	-4.25965e-10	-1.41069	1.9001e-05	-4.25965e-10	-1.33159
78573919	chr5:78573919:A:G	1.70326e-18	-4.25965e-10	-1.27868	2.11255e-13	-4.25965e-10	-1.33614	2.01472e-05	-4.25965e-10	-1.27302
78574080	chr5:78574080:C:A	2.52303e-19	-1.85534	-1.333	4.59581e-14	-1.5134	-1.34807	4.20648e-06	-1.51112	-1.32834
78574148	chr5:78574148:C:T	1.49106e-18	-4.25965e-10	-1.41174	1.96407e-13	-4.25965e-10	-1.40901	1.75454e-05	-4.25965e-10	-1.41129
78574877	chr5:78574877:G:A	3.65856e-19	-1.94114	-0.875595	8.38343e-14	-1.60347	-0.656888	6.01844e-06	-1.62061	-0.860645
78575202	chr5:78575202:G:T	3.68237e-18	-4.25965e-10	-0.507667	5.82908e-13	-4.25965e-10	-0.321174	4.36292e-05	-4.25965e-10	-0.500361
78575314	chr5:78575314:C:T	1.49236e-18	-4.25965e-10	-1.41086	1.96575e-13	-4.25965e-10	-1.40816	1.75612e-05	-4.25965e-10	-1.4104
78575561	chr5:78575561:A:G	1.82908e-18	-4.25965e-10	-1.20741	2.23653e-13	-4.25965e-10	-1.27911	2.16675e-05	-4.25965e-10	-1.20027
78575804	chr5:78575804:C:A	1.98419e-18	-4.25965e-10	-1.12601	3.22221e-13	-4.25965e-10	-0.913965	2.33917e-05	-4.25965e-10	-1.1237
78575875	chr5:78575875:T:G	1.82184e-18	-4.25965e-10	-1.21137	2.22933e-13	-4.25965e-10	-1.28233	2.15804e-05	-4.25965e-10	-1.2043
78575949	chr5:78575949:A:T	8.80154e-19	-1.53456	-0.404318	7.78923e-14	-1.54601	-0.787864	1.01282e-05	-1.56546	-0.395305
78576204	chr5:78576204:A:C	7.05334e-19	-2.16031	-4.01506e-10	1.38075e-13	-1.76141	-4.01506e-10	8.43308e-06	-2.14393	-4.01506e-10
78576290	chr5:78576290:A:G	3.84913e-19	-2.14548	-0.620481	7.99677e-13	-0.553813	0.548816	4.2344e-06	-2.2087	-0.624147
78576496	chr5:78576496:T:C	1.49118e-18	-4.25965e-10	-1.41165	1.96425e-13	-4.25965e-10	-1.40892	1.75469e-05	-4.25965e-10	-1.41121
78577646	chr5:78577646:C:G	3.10841e-18	-4.25965e-10	-0.677113	3.78559e-13	-4.25965e-10	-0.75283	3.66438e-05	-4.25965e-10	-0.674843
78578012	chr5:78578012:A:G	1.50344e-18	-4.25965e-10	-1.40347	1.9489e-13	-4.25965e-10	-1.41677	1.76726e-05	-4.25965e-10	-1.40407
78578058	chr5:78578058:A:G	1.51663e-18	-4.25965e-10	-1.39473	2.04466e-13	-4.25965e-10	-1.3688	1.78266e-05	-4.25965e-10	-1.3954
78578328	chr5:78578328:T:C	1.48835e-18	-4.25965e-10	-1.41355	2.02184e-13	-4.25965e-10	-1.38003	1.74977e-05	-4.25965e-10	-1.41402
78578382	chr5:78578382:G:A	2.35538e-19	-1.92658	-1.33053	4.30811e-14	-1.61392	-1.3122	3.75695e-06	-1.62485	-1.32763
78578458	chr5:78578458:A:G	1.48526e-18	-4.25965e-10	-1.41563	2.0065e-13	-4.25965e-10	-1.38764	1.74643e-05	-4.25965e-10	-1.41593
78578881	chr5:78578881:T:C	5.84218e-18	-4.25965e-10	-0.0461189	1.09147e-12	-4.25965e-10	0.306077	6.91019e-05	-4.25965e-10	-0.0405053
78578892	chr5:78578892:C:T	1.71246e-18	-4.25965e-10	-1.27329	2.00973e-13	-4.25965e-10	-1.38603	2.02585e-05	-4.25965e-10	-1.26751
78579117	chr5:78579117:C:T	6.05464e-19	-1.85642	-0.456567	1.64496e-13	-1.47846	-0.107857	1.03759e-05	-1.50173	-0.434874
78579148	chr5:78579148:C:A	2.18769e-19	-1.98836	-1.3426	4.94345e-14	-1.70705	-1.0815	3.22862e-06	-1.76049	-1.34355
78579632	chr5:78579632:G:A	1.70381e-18	-4.25965e-10	-1.27836	2.00529e-13	-4.25965e-10	-1.38824	2.01526e-05	-4.25965e-10	-1.27276
78579854	chr5:78579854:T:C	7.16662e-19	-2.14437	-4.01506e-10	1.504e-13	-1.67591	-4.01506e-10	8.48652e-06	-2.13761	-4.01506e-10
78579940	chr5:78579940:T:G	1.60717e-18	-4.25965e-10	-1.33674	1.95067e-13	-4.25965e-10	-1.41586	1.89969e-05	-4.25965e-10	-1.33181
78580059	chr5:78580059:T:C	2.92226e-18	-4.25965e-10	-0.738864	7.24329e-13	-4.25965e-10	-0.103958	3.45594e-05	-4.25965e-10	-0.733408
78580085	chr5:78580085:T:G	1.75835e-18	-4.25965e-10	-1.24685	2.0367e-13	-4.25965e-10	-1.3727	2.08098e-05	-4.25965e-10	-1.24066
78580372	chr5:78580372:G:C	6.65551e-19	-2.21836	-4.01506e-10	1.10049e-13	-1.98827	-4.01506e-10	7.82652e-06	-2.21857	-4.01506e-10
78580671	chr5:78580671:T:C	1.48914e-18	-4.25965e-10	-1.41302	2.02555e-13	-4.25965e-10	-1.37819	1.75064e-05	-4.25965e-10	-1.41352
78581194	chr5:78581194:T:C	1.48517e-18	-4.25965e-10	-1.41569	1.95836e-13	-4.25965e-10	-1.41192	1.74756e-05	-4.25965e-10	-1.41528
78581583	chr5:78581583:G:A	3.1044e-18	-4.25965e-10	-0.678401	3.78355e-13	-4.25965e-10	-0.753371	3.65975e-05	-4.25965e-10	-0.676106
78582050	chr5:78582050:A:T	3.79002e-18	-4.25965e-10	-0.478851	6.16561e-13	-4.25965e-10	-0.265047	4.49724e-05	-4.25965e-10	-0.470037
78582885	chr5:78582885:C:G	3.89986e-19	-1.88309	-0.869775	9.12143e-14	-1.52588	-0.650112	6.59546e-06	-1.53496	-0.854742
78583076	chr5:78583076:T:C	6.90318e-19	-2.18182	-4.01506e-10	8.73595e-14	-2.21917	-4.01506e-10	8.07537e-06	-2.18727	-4.01506e-10
78583378	chr5:78583378:C:T	5.64218e-18	-4.25965e-10	-0.0809512	6.36728e-13	-4.25965e-10	-0.232862	6.64824e-05	-4.25965e-10	-0.0791504
78583411	chr5:78583411:C:T	2.66587e-19	-2.0151	-1.11818	7.41514e-14	-1.70741	-0.675681	4.10688e-06	-1.7487	-1.11472
78583962	chr5:78583962:A:C	1.48665e-18	-4.25965e-10	-1.4147	2.14115e-13	-4.25965e-10	-1.32269	1.74731e-05	-4.25965e-10	-1.41542
78584055	chr5:78584055:T:C	9.67371e-19	-1.8444	-4.01506e-10	1.00956e-13	-2.07452	-4.01506e-10	1.03979e-05	-1.93448	-4.01506e-10
78584509	chr5:78584509:C:A	5.00208e-19	-1.85583	-0.648128	1.35523e-13	-1.48525	-0.294808	8.52452e-06	-1.50092	-0.632222
78584552	chr5:78584552:T:C	3.0421e-18	-4.25965e-10	-0.698674	7.62718e-13	-4.25965e-10	-0.0523148	3.59813e-05	-4.25965e-10	-0.693087
78584613	chr5:78584613:G:A	4.90732e-19	-1.85046	-0.672618	1.32486e-13	-1.47846	-0.324273	8.38177e-06	-1.49309	-0.656934
78584858	chr5:78584858:C:T	3.08878e-18	-4.25965e-10	-0.683446	3.768e-13	-4.25965e-10	-0.75749	3.64116e-05	-4.25965e-10	-0.681201
78584864	chr5:78584864:C:T	2.67684e-18	-4.25965e-10	-0.826586	3.1311e-13	-4.25965e-10	-0.94265	3.14744e-05	-4.25965e-10	-0.826912
78584980	chr5:78584980:C:G	1.49675e-18	-4.25965e-10	-1.40792	1.95981e-13	-4.25965e-10	-1.41119	1.75938e-05	-4.25965e-10	-1.40854
78585529	chr5:78585529:C:T	1.48311e-18	-4.25965e-10	-1.41708	1.98815e-13	-4.25965e-10	-1.39683	1.74431e-05	-4.25965e-10	-1.41715
78585772	chr5:78585772:G:A	1.09147e-17	-4.25965e-10	0.578893	1.09323e-12	-4.25965e-10	0.307686	0.000129574	-4.25965e-10	0.588167
78585887	chr5:78585887:G:A	3.03647e-19	-2.05608	-0.947035	8.80929e-14	-1.77309	-0.437721	4.58182e-06	-1.81225	-0.941745
78586231	chr5:78586231:G:A	2.06891e-18	-4.25965e-10	-1.0842	3.40153e-13	-4.25965e-10	-0.859808	2.43957e-05	-4.25965e-10	-1.08168
78586237	chr5:78586237:T:C	1.73884e-19	-2.15107	-1.40952	2.64639e-14	-2.00037	-1.41305	2.39625e-06	-1.99292	-1.40927
78586267	chr5:78586267:T:A	2.41588e-19	-2.17317	-1.05857	5.97352e-14	-2.01513	-0.584147	3.31643e-06	-2.02252	-1.05468
78586815	chr5:78586815:A:G	5.50162e-18	-4.25965e-10	-0.10618	9.35923e-13	-4.25965e-10	0.152329	6.53675e-05	-4.25965e-10	-0.0960616
78586993	chr5:78586993:C:T	2.827e-19	-2.00879	-1.06581	8.15407e-14	-1.69415	-0.59395	4.3846e-06	-1.73612	-1.06186
78587027	chr5:78587027:T:C	1.7614e-18	-4.25965e-10	-1.24511	3.35343e-13	-4.25965e-10	-0.874048	2.07611e-05	-4.25965e-10	-1.24301
78587057	chr5:78587057:C:T	1.95958e-19	-2.06145	-1.37963	3.45323e-14	-1.86918	-1.27813	2.82457e-06	-1.8572	-1.38053
78587287	chr5:78587287:G:A	2.77387e-18	-4.25965e-10	-0.790979	6.70673e-13	-4.25965e-10	-0.180922	3.27992e-05	-4.25965e-10	-0.785684
78587437	chr5:78587437:C:G	4.39319e-18	-4.25965e-10	-0.331167	7.90857e-13	-4.25965e-10	-0.0160871	5.19112e-05	-4.25965e-10	-0.326552
78587496	chr5:78587496:C:T	1.93117e-18	-4.25965e-10	-1.1531	2.70985e-13	-4.25965e-10	-1.08714	2.26715e-05	-4.25965e-10	-1.15498
78587933	chr5:78587933:G:C	3.60427e-19	-1.97519	-0.856497	8.16907e-14	-1.65398	-0.632279	5.85148e-06	-1.66828	-0.841109
78588331	chr5:78588331:C:T	2.10749e-18	-4.25965e-10	-1.06572	2.54717e-13	-4.25965e-10	-1.14905	2.48802e-05	-4.25965e-10	-1.06201
78588416	chr5:78588416:C:G	1.54972e-18	-4.25965e-10	-1.37315	2.04599e-13	-4.25965e-10	-1.36815	1.82616e-05	-4.25965e-10	-1.37128
78588477	chr5:78588477:G:A	1.48503e-18	-4.25965e-10	-1.41579	1.9881e-13	-4.25965e-10	-1.39685	1.74604e-05	-4.25965e-10	-1.41615
78588505	chr5:78588505:T:C	3.09679e-18	-4.25965e-10	-0.680857	3.75937e-13	-4.25965e-10	-0.759781	3.64824e-05	-4.25965e-10	-0.679256
78588967	chr5:78588967:A:G	1.99739e-19	-2.19116	-1.2308	4.42487e-14	-2.04705	-0.852331	2.68142e-06	-2.06138	-1.22836
78589966	chr5:78589966:A:G	1.84749e-18	-4.25965e-10	-1.19739	2.57296e-13	-4.25965e-10	-1.13898	2.16909e-05	-4.25965e-10	-1.19919
78590007	chr5:78590007:C:T	1.78625e-19	-2.15632	-1.37737	3.51874e-14	-1.96853	-1.15999	2.49865e-06	-1.98383	-1.37651
78590172	chr5:78590172:T:C	1.68879e-18	-4.25965e-10	-1.28721	1.95949e-13	-4.25965e-10	-1.41135	1.99811e-05	-4.25965e-10	-1.2813
78590597	chr5:78590597:T:C	2.86347e-19	-2.10523	-0.956547	6.85121e-14	-1.87695	-0.585246	4.20864e-06	-1.89168	-0.947265
78590673	chr5:78590673:G:A	4.57769e-19	-2.08085	-0.511758	1.12331e-13	-1.8356	-0.132153	6.9494e-06	-1.843	-0.494436
78590754	chr5:78590754:G:C	2.40191e-18	-4.25965e-10	-0.934958	2.84729e-13	-4.25965e-10	-1.03767	2.84494e-05	-4.25965e-10	-0.92796
78590789	chr5:78590789:G:A	7.88532e-19	-2.07422	0.0254168	2.06565e-13	-1.83042	0.47183	1.20768e-05	-1.83138	0.046582
78591192	chr5:78591192:A:G	1.48297e-18	-4.25965e-10	-1.41717	1.9837e-13	-4.25965e-10	-1.39907	1.74424e-05	-4.25965e-10	-1.41718
78591283	chr5:78591283:G:T	1.49171e-18	-4.25965e-10	-1.4113	2.01379e-13	-4.25965e-10	-1.38402	1.75312e-05	-4.25965e-10	-1.41211
78591850	chr5:78591850:G:A	1.91325e-18	-4.25965e-10	-1.16242	2.14902e-13	-4.25965e-10	-1.31902	2.26752e-05	-4.25965e-10	-1.15481
78591900	chr5:78591900:T:A	2.19115e-19	-2.17978	-1.1496	5.14996e-14	-2.02487	-0.722755	2.97561e-06	-2.03848	-1.14716
78592149	chr5:78592149:A:G	2.98999e-18	-4.25965e-10	-0.715953	3.65128e-13	-4.25965e-10	-0.788956	3.52489e-05	-4.25965e-10	-0.713652
78592876	chr5:78592876:T:C	1.5932e-18	-4.25965e-10	-1.34548	2.14867e-13	-4.25965e-10	-1.31918	1.87238e-05	-4.25965e-10	-1.34629
78593159	chr5:78593159:C:T	2.34826e-18	-4.25965e-10	-0.95755	2.75475e-13	-4.25965e-10	-1.07071	2.77928e-05	-4.25965e-10	-0.951311
78593299	chr5:78593299:T:C	4.12853e-18	-4.25965e-10	-0.393302	6.75624e-13	-4.25965e-10	-0.173567	4.90668e-05	-4.25965e-10	-0.382904
78593470	chr5:78593470:C:T	5.03214e-18	-4.25965e-10	-0.195377	9.27946e-13	-4.25965e-10	0.14377	5.95067e-05	-4.25965e-10	-0.189998
78593976	chr5:78593976:A:G	1.70376e-18	-1.27838	-4.01506e-10	1.18386e-13	-1.91525	-4.01506e-10	1.99786e-05	-1.28142	-4.01506e-10
78594037	chr5:78594037:C:T	2.67365e-18	-4.25965e-10	-0.827777	5.37296e-13	-4.25965e-10	-0.402655	3.14809e-05	-4.25965e-10	-0.826705
78594051	chr5:78594051:T:C	1.59099e-18	-4.25965e-10	-1.34687	1.9903e-13	-4.25965e-10	-1.39575	1.87505e-05	-4.25965e-10	-1.34487
78594394	chr5:78594394:C:T	2.28044e-19	-1.87264	-1.4168	5.31316e-14	-1.36393	-1.3525	3.52612e-06	-1.59898	-1.41691
78594680	chr5:78594680:A:G	2.79532e-18	-4.25965e-10	-0.783277	3.40494e-13	-4.25965e-10	-0.858808	3.29418e-05	-4.25965e-10	-0.781345
78594831	chr5:78594831:A:C	1.76057e-18	-4.25965e-10	-1.24559	2.17166e-13	-4.25965e-10	-1.30854	2.08354e-05	-4.25965e-10	-1.23943
78594988	chr5:78594988:A:G	3.72316e-18	-4.25965e-10	-0.496649	4.06131e-13	-4.25965e-10	-0.682527	4.38096e-05	-4.25965e-10	-0.496235
78595186	chr5:78595186:G:A	3.97925e-18	-4.25965e-10	-0.430129	6.49028e-13	-4.25965e-10	-0.213728	4.7282e-05	-4.25965e-10	-0.419958
78595653	chr5:78595653:A:G	3.75342e-18	-4.25965e-10	-0.488554	8.22842e-13	-4.25965e-10	0.0235607	4.42077e-05	-4.25965e-10	-0.487188
78595670	chr5:78595670:C:T	2.25262e-19	-1.96954	-1.33217	4.27215e-14	-1.5174	-1.4171	3.3583e-06	-1.73118	-1.33347
78595943	chr5:78595943:A:G	3.77043e-18	-4.25965e-10	-0.484033	6.67351e-13	-4.25965e-10	-0.185887	4.45341e-05	-4.25965e-10	-0.479831
78596137	chr5:78596137:A:G	2.92613e-18	-4.25965e-10	-0.737541	3.26576e-13	-4.25965e-10	-0.900541	3.44734e-05	-4.25965e-10	-0.735901
78596204	chr5:78596204:C:A	1.83293e-19	-2.10126	-1.40663	2.88979e-14	-1.90918	-1.41626	2.30519e-06	-2.03323	-1.40769
78596357	chr5:78596357:C:T	1.89219e-18	-4.25965e-10	-1.17349	2.13021e-13	-4.25965e-10	-1.32781	2.24134e-05	-4.25965e-10	-1.16643
78596750	chr5:78596750:A:T	2.03164e-19	-2.11637	-1.28859	4.16513e-14	-1.82054	-1.13933	2.85177e-06	-1.94502	-1.28313
78597376	chr5:78597376:C:T	5.05929e-18	-4.25965e-10	-0.189997	9.33232e-13	-4.25965e-10	0.14945	5.98181e-05	-4.25965e-10	-0.184779
78597549	chr5:78597549:G:A	1.08564e-18	-1.72906	-4.01506e-10	2.57417e-13	-1.1385	-4.01506e-10	1.38001e-05	-1.65141	-4.01506e-10
78598000	chr5:78598000:A:G	1.53501e-18	-4.25965e-10	-1.38268	2.12425e-13	-4.25965e-10	-1.33061	1.80294e-05	-4.25965e-10	-1.38408
78598147	chr5:78598147:G:A	2.49081e-19	-1.84958	-1.35162	6.1681e-14	-1.33146	-1.23576	3.95491e-06	-1.55337	-1.34776
78598224	chr5:78598224:T:C	6.67905e-19	-2.21483	-4.01506e-10	1.01829e-13	-2.06591	-4.01506e-10	7.91798e-06	-2.20695	-4.01506e-10
78598667	chr5:78598667:A:G	1.94004e-18	-4.25965e-10	-1.14851	2.16585e-13	-4.25965e-10	-1.31122	2.29855e-05	-4.25965e-10	-1.14122
78598947	chr5:78598947:A:G	2.78704e-19	-1.96492	-1.12391	4.58227e-14	-1.50752	-1.3569	4.14517e-06	-1.72839	-1.12575
78599088	chr5:78599088:T:A	2.47235e-19	-1.9499	-1.25874	4.4821e-14	-1.48338	-1.40315	3.70513e-06	-1.70497	-1.2614
78599376	chr5:78599376:T:C	2.86534e-18	-4.25965e-10	-0.758535	3.48646e-13	-4.25965e-10	-0.835148	3.37627e-05	-4.25965e-10	-0.75673
78599394	chr5:78599394:A:G	2.21502e-19	-2.08474	-1.23381	3.39519e-14	-1.76494	-1.39932	3.10942e-06	-1.90636	-1.23529
78599480	chr5:78599480:T:C	4.39422e-18	-4.25965e-10	-0.330932	3.80858e-13	-4.25965e-10	-0.746777	5.25015e-05	-4.25965e-10	-0.315246
78599580	chr5:78599580:T:G	1.33588e-17	-4.25965e-10	0.780953	1.3374e-12	-4.25965e-10	0.509282	0.000158653	-4.25965e-10	0.790633
78599761	chr5:78599761:G:A	1.95436e-18	-4.25965e-10	-1.14116	2.17605e-13	-4.25965e-10	-1.30652	2.31587e-05	-4.25965e-10	-1.13372
78600084	chr5:78600084:T:G	1.92343e-18	-4.25965e-10	-1.15711	2.30689e-13	-4.25965e-10	-1.24813	2.26018e-05	-4.25965e-10	-1.15806
78600665	chr5:78600665:C:T	3.49082e-19	-1.85473	-1.00894	9.38865e-14	-1.34741	-0.79971	5.58448e-06	-1.56055	-0.995546
78600848	chr5:78600848:T:G	5.07026e-18	-4.25965e-10	-0.18783	8.46266e-13	-4.25965e-10	0.0516297	6.03083e-05	-4.25965e-10	-0.176618
78601513	chr5:78601513:A:G	3.74438e-19	-2.18674	-0.606809	4.96503e-14	-2.00029	-0.783906	4.87427e-06	-2.08548	-0.606638
78601520	chr5:78601520:T:C	1.84736e-19	-2.11837	-1.38168	3.55897e-14	-1.83428	-1.28287	2.57588e-06	-1.95091	-1.37898
78602012	chr5:78602012:G:A	2.75622e-18	-4.25965e-10	-0.797363	3.28423e-13	-4.25965e-10	-0.894901	3.28548e-05	-4.25965e-10	-0.78399
78602560	chr5:78602560:A:G	3.44371e-19	-2.19429	-0.682968	4.55466e-14	-2.0198	-0.850668	4.44602e-06	-2.10126	-0.68282
78602594	chr5:78602594:A:G	1.53379e-18	-4.25965e-10	-1.38348	2.12151e-13	-4.25965e-10	-1.3319	1.80153e-05	-4.25965e-10	-1.38486
78602635	chr5:78602635:T:C	1.65139e-17	-4.25965e-10	0.992983	2.53587e-12	-4.25965e-10	1.14909	0.000199309	-4.25965e-10	1.01877
78602849	chr5:78602849:C:T	2.86485e-18	-4.25965e-10	-0.758707	3.48608e-13	-4.25965e-10	-0.835255	3.3757e-05	-4.25965e-10	-0.756899
78603765	chr5:78603765:T:C	1.92243e-17	-4.25965e-10	1.14495	2.97294e-12	-4.25965e-10	1.3081	0.000232085	-4.25965e-10	1.17102
78604172	chr5:78604172:G:A	1.78507e-18	-4.25965e-10	-1.23176	2.78421e-13	-4.25965e-10	-1.06007	2.10369e-05	-4.25965e-10	-1.22981
78604179	chr5:78604179:T:C	7.02569e-19	-2.16423	-4.01506e-10	1.00909e-13	-2.07498	-4.01506e-10	8.25075e-06	-2.16578	-4.01506e-10
78604718	chr5:78604718:T:A	1.69351e-18	-4.25965e-10	-1.28442	2.40782e-13	-4.25965e-10	-1.20531	1.98626e-05	-4.25965e-10	-1.28725
78604761	chr5:78604761:A:G	2.30772e-18	-4.25965e-10	-0.974961	2.76328e-13	-4.25965e-10	-1.06761	2.71286e-05	-4.25965e-10	-0.9755
78604819	chr5:78604819:A:G	2.8618e-18	-4.25965e-10	-0.759773	3.48253e-13	-4.25965e-10	-0.836275	3.3721e-05	-4.25965e-10	-0.757967
78605101	chr5:78605101:G:C	6.64244e-19	-2.22033	-4.01506e-10	3.17296e-13	-0.929369	-4.01506e-10	7.87608e-06	-2.21226	-4.01506e-10
78605191	chr5:78605191:T:C	1.90306e-18	-4.25965e-10	-1.16776	2.13978e-13	-4.25965e-10	-1.32333	2.25415e-05	-4.25965e-10	-1.16073
78605412	chr5:78605412:G:T	3.46073e-19	-1.84048	-1.03185	9.5914e-14	-1.31022	-0.815535	5.58907e-06	-1.5358	-1.01948
78605948	chr5:78605948:C:T	6.07811e-18	-4.25965e-10	-0.00652781	6.94488e-13	-4.25965e-10	-0.146029	7.15052e-05	-4.25965e-10	-0.00631664
78606078	chr5:78606078:C:T	7.35672e-19	-2.11819	-4.01506e-10	1.85199e-13	-1.46777	-4.01506e-10	8.8676e-06	-2.09368	-4.01506e-10
78606286	chr5:78606286:A:C	1.14168e-17	-4.25965e-10	0.623866	1.81549e-12	-4.25965e-10	0.814909	0.000137438	-4.25965e-10	0.647089
78606952	chr5:78606952:C:T	1.8363e-18	-4.25965e-10	-1.20347	3.02384e-13	-4.25965e-10	-0.977505	2.15722e-05	-4.25965e-10	-1.20468
78607268	chr5:78607268:A:G	2.97358e-18	-4.25965e-10	-0.721455	3.60735e-13	-4.25965e-10	-0.801061	3.5042e-05	-4.25965e-10	-0.719539
78607418	chr5:78607418:A:G	2.86321e-18	-4.25965e-10	-0.759279	3.48416e-13	-4.25965e-10	-0.835806	3.37375e-05	-4.25965e-10	-0.757476
78607851	chr5:78607851:C:T	2.64204e-18	-4.25965e-10	-0.839672	6.21482e-13	-4.25965e-10	-0.257097	3.12342e-05	-4.25965e-10	-0.834572
78607852	chr5:78607852:A:C	2.64204e-18	-4.25965e-10	-0.839672	6.21482e-13	-4.25965e-10	-0.257097	3.12342e-05	-4.25965e-10	-0.834572
78608155	chr5:78608155:A:C	1.78746e-18	-4.25965e-10	-1.23043	2.78856e-13	-4.25965e-10	-1.05851	2.10645e-05	-4.25965e-10	-1.2285
78608265	chr5:78608265:T:C	2.532e-18	-4.25965e-10	-0.882213	3.10338e-13	-4.25965e-10	-0.951542	2.98268e-05	-4.25965e-10	-0.880681
78608399	chr5:78608399:G:A	3.53895e-19	-2.0081	-0.841875	8.63036e-14	-1.63292	-0.598416	5.30907e-06	-1.78055	-0.826125
78608479	chr5:78608479:A:G	5.55905e-18	-4.25965e-10	-0.0957959	5.78323e-13	-4.25965e-10	-0.329071	6.58279e-05	-4.25965e-10	-0.0890442
78608703	chr5:78608703:G:C	3.49155e-19	-2.11559	-0.747868	5.15448e-14	-1.84858	-0.898171	4.78383e-06	-1.96253	-0.74831
78609940	chr5:78609940:A:C	1.93287e-18	-4.25965e-10	-1.15222	2.16116e-13	-4.25965e-10	-1.31339	2.28995e-05	-4.25965e-10	-1.14497
78610121	chr5:78610121:C:A	1.77901e-18	-4.25965e-10	-1.23516	2.77259e-13	-4.25965e-10	-1.06425	2.09632e-05	-4.25965e-10	-1.23332
78610163	chr5:78610163:A:G	2.2599e-19	-1.99191	-1.30657	4.93351e-14	-1.6252	-1.16536	3.36196e-06	-1.76203	-1.30153
78610312	chr5:78610312:A:C	1.95811e-18	-4.25965e-10	-1.13924	2.17884e-13	-4.25965e-10	-1.30524	2.32027e-05	-4.25965e-10	-1.13182
78610425	chr5:78610425:G:A	2.72388e-18	-4.25965e-10	-0.809164	6.47382e-13	-4.25965e-10	-0.216268	3.22013e-05	-4.25965e-10	-0.804082
78610713	chr5:78610713:TAAG:T	1.56594e-18	-4.25965e-10	-1.36273	2.07131e-13	-4.25965e-10	-1.35585	1.84046e-05	-4.25965e-10	-1.36348
78610891	chr5:78610891:T:C	2.83295e-18	-4.25965e-10	-0.769905	3.44554e-13	-4.25965e-10	-0.846952	3.33827e-05	-4.25965e-10	-0.76805
78610901	chr5:78610901:C:T	1.97816e-18	-4.25965e-10	-1.12906	2.17877e-13	-4.25965e-10	-1.30527	2.34414e-05	-4.25965e-10	-1.12159
78611249	chr5:78611249:A:C	9.13654e-18	-4.25965e-10	0.401059	1.03526e-12	-4.25965e-10	0.253204	0.000107528	-4.25965e-10	0.401663
78611292	chr5:78611292:A:G	1.65047e-18	-4.25965e-10	-1.31016	2.06788e-13	-4.25965e-10	-1.35751	1.95124e-05	-4.25965e-10	-1.30504
78611360	chr5:78611360:T:C	5.07026e-18	-4.25965e-10	-0.18783	8.46266e-13	-4.25965e-10	0.0516297	6.03083e-05	-4.25965e-10	-0.176618
78611486	chr5:78611486:G:A	1.80363e-18	-4.25965e-10	-1.22142	2.21427e-13	-4.25965e-10	-1.28911	2.13517e-05	-4.25965e-10	-1.21496
78611735	chr5:78611735:A:C	2.79982e-18	-4.25965e-10	-0.781668	3.41018e-13	-4.25965e-10	-0.857269	3.29949e-05	-4.25965e-10	-0.779734
78611805	chr5:78611805:A:G	3.37388e-19	-2.05358	-0.844161	7.92606e-14	-1.71423	-0.602234	4.96023e-06	-1.84653	-0.828107
78611944	chr5:78611944:A:G	4.68431e-18	-4.25965e-10	-0.267004	7.89069e-13	-4.25965e-10	-0.0183504	5.60018e-05	-4.25965e-10	-0.250703
78612003	chr5:78612003:CCGAAACAA:C	1.48618e-18	-4.25965e-10	-1.41501	1.95608e-13	-4.25965e-10	-1.41309	1.74851e-05	-4.25965e-10	-1.41474
78612639	chr5:78612639:C:T	3.93314e-18	-4.25965e-10	-0.441784	8.73813e-13	-4.25965e-10	0.0836624	4.63116e-05	-4.25965e-10	-0.440694
78612646	chr5:78612646:A:G	1.44813e-18	-1.44095	-4.01506e-10	9.6031e-14	-2.12453	-4.01506e-10	2.26143e-05	-1.15751	-4.01506e-10
78612747	chr5:78612747:G:A	1.85603e-18	-4.25965e-10	-1.19278	2.3427e-13	-4.25965e-10	-1.23273	2.18725e-05	-4.25965e-10	-1.19086
78612777	chr5:78612777:C:T	3.91742e-18	-4.25965e-10	-0.445789	8.69424e-13	-4.25965e-10	0.0786274	4.6127e-05	-4.25965e-10	-0.444688
78612965	chr5:78612965:C:T	4.16395e-18	-4.25965e-10	-0.384759	7.07692e-13	-4.25965e-10	-0.127195	4.96847e-05	-4.25965e-10	-0.37039
78613455	chr5:78613455:T:C	2.00312e-18	-4.25965e-10	-1.11652	2.21569e-13	-4.25965e-10	-1.28847	2.37321e-05	-4.25965e-10	-1.10926
78613498	chr5:78613498:C:T	1.75122e-18	-4.25965e-10	-1.25091	2.18187e-13	-4.25965e-10	-1.30385	2.06171e-05	-4.25965e-10	-1.24997
78613572	chr5:78613572:GAATAA:G	3.78771e-19	-1.64567	-1.13638	1.04494e-13	-0.993977	-1.0461	6.68331e-06	-1.25688	-1.11959
78613964	chr5:78613964:C:T	1.57604e-18	-4.25965e-10	-1.3563	2.64668e-13	-4.25965e-10	-1.11073	1.85297e-05	-4.25965e-10	-1.35671
78613990	chr5:78613990:A:G	1.48622e-18	-4.25965e-10	-1.41499	2.02377e-13	-4.25965e-10	-1.37907	1.74835e-05	-4.25965e-10	-1.41483
78614100	chr5:78614100:G:A	4.60679e-19	-2.21362	-0.372658	7.39614e-13	-0.367836	0.28476	5.46742e-06	-2.21147	-0.365812
78614116	chr5:78614116:C:T	1.71831e-19	-2.20951	-1.36296	1.25272e-13	-0.441643	-1.41708	2.00698e-06	-2.21774	-1.36172
78614119	chr5:78614119:G:A	2.83937e-18	-4.25965e-10	-0.767639	3.46299e-13	-4.25965e-10	-0.841901	3.3459e-05	-4.25965e-10	-0.765768
78614459	chr5:78614459:C:T	1.774e-18	-4.25965e-10	-1.23799	2.53383e-13	-4.25965e-10	-1.1543	2.08164e-05	-4.25965e-10	-1.24035
78614480	chr5:78614480:T:C	5.46275e-18	-4.25965e-10	-0.11327	5.69328e-13	-4.25965e-10	-0.344747	6.47103e-05	-4.25965e-10	-0.106166
78614738	chr5:78614738:G:T	1.13076e-17	0.61425	-4.01506e-10	4.93557e-13	-0.487565	-4.01506e-10	0.000111695	0.439686	-4.01506e-10
78614754	chr5:78614754:A:G	2.83963e-18	-4.25965e-10	-0.767547	3.46327e-13	-4.25965e-10	-0.841821	3.34619e-05	-4.25965e-10	-0.765679
78615108	chr5:78615108:T:C	2.44714e-19	-1.85175	-1.36713	4.50992e-14	-1.46364	-1.4167	3.60918e-06	-1.6265	-1.36611
78615126	chr5:78615126:A:G	3.92295e-18	-4.25965e-10	-0.444379	8.70944e-13	-4.25965e-10	0.0803739	4.61917e-05	-4.25965e-10	-0.443286
78615293	chr5:78615293:A:G	2.75873e-18	-4.25965e-10	-0.796451	3.10315e-13	-4.25965e-10	-0.951616	3.2515e-05	-4.25965e-10	-0.794386
78615914	chr5:78615914:C:T	2.93338e-18	-4.25965e-10	-0.735068	3.56062e-13	-4.25965e-10	-0.814099	3.4565e-05	-4.25965e-10	-0.733246
78616101	chr5:78616101:T:C	4.17099e-18	-4.25965e-10	-0.383069	7.09434e-13	-4.25965e-10	-0.124736	4.97185e-05	-4.25965e-10	-0.369709
78616590	chr5:78616590:G:A	1.69855e-18	-4.25965e-10	-1.28144	2.16659e-13	-4.25965e-10	-1.31088	2.00102e-05	-4.25965e-10	-1.27984
78616657	chr5:78616657:A:G	2.80267e-17	-4.25965e-10	1.52193	4.32521e-12	-4.25965e-10	1.68301	0.000338731	-4.25965e-10	1.54912
78616752	chr5:78616752:CTT:C	4.59592e-18	-4.25965e-10	-0.286054	3.82613e-13	-4.25965e-10	-0.742181	5.39205e-05	-4.25965e-10	-0.288576
78616806	chr5:78616806:A:G	2.15436e-18	-4.25965e-10	-1.04373	2.32574e-13	-4.25965e-10	-1.24	2.55351e-05	-4.25965e-10	-1.03603
78616978	chr5:78616978:C:T	2.88256e-19	-1.90854	-1.14659	6.67214e-14	-1.49779	-0.990884	4.46986e-06	-1.63868	-1.14005
78617083	chr5:78617083:C:A	2.82602e-18	-4.25965e-10	-0.772351	5.7809e-13	-4.25965e-10	-0.329474	3.3271e-05	-4.25965e-10	-0.771402
78617380	chr5:78617380:G:A	1.79373e-18	-4.25965e-10	-1.22693	2.80309e-13	-4.25965e-10	-1.05331	2.11406e-05	-4.25965e-10	-1.22489
78617838	chr5:78617838:T:C	2.42107e-19	-1.95966	-1.26994	5.57074e-14	-1.51672	-1.15237	3.6907e-06	-1.70573	-1.26454
78617907	chr5:78617907:TA:T	2.70599e-19	-1.8044	-1.31394	4.95607e-14	-1.38711	-1.3989	4.0613e-06	-1.56254	-1.31204
78617931	chr5:78617931:G:A	1.49939e-18	-4.25965e-10	-1.40617	2.03967e-13	-4.25965e-10	-1.37124	1.76182e-05	-4.25965e-10	-1.40716
78618105	chr5:78618105:G:A	2.84178e-18	-4.25965e-10	-0.76679	3.46729e-13	-4.25965e-10	-0.840661	3.34921e-05	-4.25965e-10	-0.764777
78618116	chr5:78618116:A:G	4.28416e-19	-2.14283	-0.516049	5.99838e-14	-1.95925	-0.63588	5.75411e-06	-2.0142	-0.511975
78618333	chr5:78618333:A:T	5.32905e-18	-4.25965e-10	-0.138049	5.56022e-13	-4.25965e-10	-0.368395	6.29415e-05	-4.25965e-10	-0.133882
78618504	chr5:78618504:A:G	2.79362e-18	-4.25965e-10	-0.783884	3.41341e-13	-4.25965e-10	-0.856323	3.29185e-05	-4.25965e-10	-0.782052
78618664	chr5:78618664:C:G	3.41053e-18	-4.25965e-10	-0.584356	6.30276e-13	-4.25965e-10	-0.243045	4.02038e-05	-4.25965e-10	-0.582126
78619297	chr5:78619297:G:A	1.89529e-18	-4.25965e-10	-1.17185	3.02889e-13	-4.25965e-10	-0.975839	2.23429e-05	-4.25965e-10	-1.16958
78619558	chr5:78619558:T:A	1.89957e-18	-4.25965e-10	-1.16959	3.07227e-13	-4.25965e-10	-0.961616	2.23564e-05	-4.25965e-10	-1.16897
78619581	chr5:78619581:A:T	9.42328e-19	-1.87062	-4.01506e-10	9.85198e-14	-2.09895	-4.01506e-10	1.19712e-05	-1.79358	-4.01506e-10
78619608	chr5:78619608:G:A	1.48465e-18	-4.25965e-10	-1.41605	1.9903e-13	-4.25965e-10	-1.39575	1.74585e-05	-4.25965e-10	-1.41626
78619749	chr5:78619749:T:C	4.54607e-18	-4.25965e-10	-0.296958	5.1948e-13	-4.25965e-10	-0.436376	5.40061e-05	-4.25965e-10	-0.28699
78620482	chr5:78620482:C:A	7.18399e-19	-1.7632	-0.378748	1.89134e-13	-1.17666	-0.270089	1.25757e-05	-1.39853	-0.345793
78620621	chr5:78620621:C:T	2.91036e-19	-1.92558	-1.11995	4.80766e-14	-1.56096	-1.25545	4.31804e-06	-1.69496	-1.11832
78620754	chr5:78620754:C:T	3.69287e-19	-1.82623	-0.981168	8.39024e-14	-1.38453	-0.875021	6.03932e-06	-1.51113	-0.966666
78620781	chr5:78620781:G:A	1.49726e-18	-4.25965e-10	-1.40759	1.98012e-13	-4.25965e-10	-1.40087	1.76209e-05	-4.25965e-10	-1.407
78620819	chr5:78620819:C:T	3.76385e-19	-2.07732	-0.711049	5.97419e-14	-1.79378	-0.805389	5.28946e-06	-1.90231	-0.708058
78620855	chr5:78620855:T:C	5.90062e-18	-4.25965e-10	-0.0361652	6.6569e-13	-4.25965e-10	-0.188379	7.01298e-05	-4.25965e-10	-0.0257398
78621310	chr5:78621310:G:A	4.02738e-19	-1.7594	-0.961291	1.08634e-13	-1.1577	-0.843518	6.92217e-06	-1.40134	-0.940023
78621426	chr5:78621426:G:A	2.19489e-18	-4.25965e-10	-1.02509	2.55581e-13	-4.25965e-10	-1.14567	2.60731e-05	-4.25965e-10	-1.01518
78621687	chr5:78621687:C:T	3.50583e-18	-4.25965e-10	-0.556794	3.94742e-13	-4.25965e-10	-0.710971	4.10286e-05	-4.25965e-10	-0.561818
78621804	chr5:78621804:G:A	2.8282e-18	-4.25965e-10	-0.771583	3.45385e-13	-4.25965e-10	-0.844543	3.33347e-05	-4.25965e-10	-0.769489
78622313	chr5:78622313:A:C	1.91454e-19	-2.04793	-1.41641	3.65895e-14	-1.6735	-1.41594	2.60061e-06	-1.90416	-1.41618
78622573	chr5:78622573:C:T	3.07345e-18	-4.25965e-10	-0.688422	3.73324e-13	-4.25965e-10	-0.766756	3.62268e-05	-4.25965e-10	-0.686287
78622657	chr5:78622657:G:A	2.53037e-18	-0.882857	-4.01506e-10	8.73688e-14	-2.21907	-4.01506e-10	2.89679e-05	-0.909899	-4.01506e-10
78623206	chr5:78623206:T:C	9.55902e-19	-1.85632	-4.01506e-10	6.60225e-13	-0.196623	-4.01506e-10	1.13208e-05	-1.84944	-4.01506e-10
78623292	chr5:78623292:C:T	1.42404e-18	-0.0405443	-1.41718	1.13382e-13	-0.553052	-1.40539	2.22551e-05	0.243658	-1.41717
78623418	chr5:78623418:T:C	1.66079e-18	-4.25965e-10	-1.30393	2.38461e-13	-4.25965e-10	-1.215	1.94955e-05	-4.25965e-10	-1.30591
78623434	chr5:78623434:T:C	1.61771e-18	-4.25965e-10	-1.33021	2.41066e-13	-4.25965e-10	-1.20413	1.90479e-05	-4.25965e-10	-1.32913
78623573	chr5:78623573:C:T	1.66877e-18	-4.25965e-10	-1.29914	2.39985e-13	-4.25965e-10	-1.20863	1.95882e-05	-4.25965e-10	-1.30116
78623667	chr5:78623667:A:G	3.93236e-18	-4.25965e-10	-0.441983	5.74773e-13	-4.25965e-10	-0.335228	4.61943e-05	-4.25965e-10	-0.443231
78623707	chr5:78623707:C:T	1.58339e-18	-4.25965e-10	-1.35165	2.03287e-13	-4.25965e-10	-1.37458	1.86493e-05	-4.25965e-10	-1.35028
78623836	chr5:78623836:C:G	1.01539e-18	-1.79595	-4.01506e-10	1.04996e-13	-2.03528	-4.01506e-10	1.09224e-05	-1.88527	-4.01506e-10
78624108	chr5:78624108:T:C	2.02166e-18	-4.25965e-10	-1.1073	3.11461e-13	-4.25965e-10	-0.947931	2.3728e-05	-4.25965e-10	-1.10943
78624360	chr5:78624360:T:C	1.60007e-18	0.0172317	-1.35841	9.50928e-14	-0.752022	-1.38233	3.17522e-05	0.540043	-1.35817
78624639	chr5:78624639:T:G	2.04627e-18	-4.25965e-10	-1.0952	4.05051e-13	-4.25965e-10	-0.68519	2.41531e-05	-4.25965e-10	-1.09168
78624740	chr5:78624740:C:G	2.11762e-18	-4.25965e-10	-1.06093	4.26135e-13	-4.25965e-10	-0.634449	2.50007e-05	-4.25965e-10	-1.05718
78624873	chr5:78624873:G:A	1.52711e-18	-4.25965e-10	-1.38785	2.09662e-13	-4.25965e-10	-1.34371	1.79783e-05	-4.25965e-10	-1.38692
78624964	chr5:78624964:A:C	1.01657e-17	-4.25965e-10	0.507798	2.01294e-12	-4.25965e-10	0.918147	0.000120395	-4.25965e-10	0.514693
78624989	chr5:78624989:G:A	5.21521e-19	-1.87003	-0.592203	1.3396e-13	-0.839988	-0.951676	7.40717e-06	-1.69558	-0.578063
78625003	chr5:78625003:A:T	2.13018e-18	-4.25965e-10	-1.05501	4.29328e-13	-4.25965e-10	-0.626982	2.51523e-05	-4.25965e-10	-1.05114
78625171	chr5:78625171:G:A	1.81853e-18	-4.25965e-10	-1.21319	2.16475e-13	-4.25965e-10	-1.31173	2.14954e-05	-4.25965e-10	-1.20825
78625293	chr5:78625293:G:A	6.52099e-18	-4.25965e-10	0.063804	1.23006e-12	-4.25965e-10	0.425614	7.71823e-05	-4.25965e-10	0.0700827
78625376	chr5:78625376:T:C	2.33608e-18	0.409294	-1.37204	1.28431e-13	-0.440623	-1.39319	4.91776e-05	0.991156	-1.3718
78625571	chr5:78625571:C:A	2.33674e-18	0.360836	-1.3233	1.2816e-13	-0.472425	-1.3635	4.93803e-05	0.945867	-1.3224
78626271	chr5:78626271:C:T	1.72932e-18	-4.25965e-10	-1.26349	2.09051e-13	-4.25965e-10	-1.34663	2.0429e-05	-4.25965e-10	-1.25913
78626299	chr5:78626299:T:G	2.04539e-18	-4.25965e-10	-1.09563	4.03534e-13	-4.25965e-10	-0.688942	2.4146e-05	-4.25965e-10	-1.09197
78626578	chr5:78626578:G:A	2.15368e-18	-4.25965e-10	-1.04405	4.36265e-13	-4.25965e-10	-0.610955	2.54287e-05	-4.25965e-10	-1.04021
78626687	chr5:78626687:G:A	1.43724e-17	-4.25965e-10	0.854089	1.45735e-12	-4.25965e-10	0.595171	0.000171247	-4.25965e-10	0.867019
78626716	chr5:78626716:C:T	1.35434e-18	-0.181153	-1.32676	1.09832e-13	-0.627522	-1.36273	2.33627e-05	0.200753	-1.3257
78626996	chr5:78626996:G:A	1.58336e-18	-4.25965e-10	-1.35168	2.03254e-13	-4.25965e-10	-1.37475	1.86486e-05	-4.25965e-10	-1.35032
78627006	chr5:78627006:G:A	2.67963e-18	-4.25965e-10	-0.825543	4.66753e-13	-4.25965e-10	-0.543403	3.1566e-05	-4.25965e-10	-0.824007
78627261	chr5:78627261:C:T	2.6443e-18	-4.25965e-10	-0.838815	4.58857e-13	-4.25965e-10	-0.560464	3.11479e-05	-4.25965e-10	-0.83734
78627297	chr5:78627297:A:T	7.41926e-19	-0.800625	-1.3091	6.06699e-14	-1.22887	-1.35489	1.0715e-05	-0.591447	-1.313
78627515	chr5:78627515:C:T	1.48974e-18	-4.25965e-10	-1.41262	2.09234e-13	-4.25965e-10	-1.34575	1.75277e-05	-4.25965e-10	-1.4123
78627719	chr5:78627719:C:T	1.68742e-18	-4.25965e-10	-1.28802	2.05559e-13	-4.25965e-10	-1.36347	1.99273e-05	-4.25965e-10	-1.284
78628197	chr5:78628197:C:T	9.03477e-19	-0.561049	-1.35168	7.09098e-14	-1.03367	-1.39412	1.35284e-05	-0.317647	-1.35365
78628212	chr5:78628212:T:C	2.46219e-18	-4.25965e-10	-0.910172	3.49048e-13	-4.25965e-10	-0.833993	2.89604e-05	-4.25965e-10	-0.910156
78628268	chr5:78628268:T:C	3.17786e-18	-4.25965e-10	-0.655015	5.44484e-13	-4.25965e-10	-0.389364	3.76957e-05	-4.25965e-10	-0.646542
78628431	chr5:78628431:C:G	9.39198e-19	-1.87395	-4.01506e-10	9.99652e-14	-2.08438	-4.01506e-10	1.01839e-05	-1.95528	-4.01506e-10
78628573	chr5:78628573:G:C	3.59818e-18	-4.25965e-10	-0.530795	7.78367e-13	-4.25965e-10	-0.0320059	4.23775e-05	-4.25965e-10	-0.529469
78629181	chr5:78629181:G:A	1.59292e-18	-4.25965e-10	-1.34565	2.04241e-13	-4.25965e-10	-1.3699	1.87317e-05	-4.25965e-10	-1.34587
78629229	chr5:78629229:A:G	3.08723e-18	-4.25965e-10	-0.683949	6.45473e-13	-4.25965e-10	-0.21922	3.63559e-05	-4.25965e-10	-0.68273
78629365	chr5:78629365:A:C	1.30928e-17	-4.25965e-10	0.760841	2.63899e-12	-4.25965e-10	1.18895	0.000155169	-4.25965e-10	0.768425
78629975	chr5:78629975:G:A	1.81591e-18	-4.25965e-10	-1.21464	2.78984e-13	-4.25965e-10	-1.05805	2.1387e-05	-4.25965e-10	-1.2133
78630061	chr5:78630061:C:A	1.58336e-18	-4.25965e-10	-1.35168	2.03254e-13	-4.25965e-10	-1.37475	1.86486e-05	-4.25965e-10	-1.35032
78630191	chr5:78630191:A:G	1.77174e-18	-4.25965e-10	-1.23926	2.12767e-13	-4.25965e-10	-1.32901	2.09369e-05	-4.25965e-10	-1.23457
78630316	chr5:78630316:G:A	3.42253e-18	-4.25965e-10	-0.580842	3.52407e-13	-4.25965e-10	-0.824417	4.08127e-05	-4.25965e-10	-0.567095
78630458	chr5:78630458:G:A	1.72787e-18	-0.178534	-1.0858	9.52839e-14	-0.945528	-1.18682	2.98425e-05	0.209019	-1.08917
78630534	chr5:78630534:A:T	3.53083e-18	-4.25965e-10	-0.549691	5.10187e-13	-4.25965e-10	-0.454427	4.16413e-05	-4.25965e-10	-0.546995
78630801	chr5:78630801:C:T	2.75491e-18	-4.25965e-10	-0.797838	4.2476e-13	-4.25965e-10	-0.637679	3.23891e-05	-4.25965e-10	-0.798265
78631004	chr5:78631004:C:T	1.56306e-18	-4.25965e-10	-1.36458	2.01219e-13	-4.25965e-10	-1.38481	1.83806e-05	-4.25965e-10	-1.36479
78631026	chr5:78631026:G:A	1.5911e-18	-4.25965e-10	-1.3468	2.34676e-13	-4.25965e-10	-1.231	1.87337e-05	-4.25965e-10	-1.34576
78631146	chr5:78631146:C:G	8.87462e-18	-4.25965e-10	0.371974	1.89354e-12	-4.25965e-10	0.857002	0.000105296	-4.25965e-10	0.380685
78631210	chr5:78631210:T:C	6.87411e-18	-0.56725	0.68379	6.0458e-13	-1.1798	0.895126	0.000124159	-0.144224	0.689697
78631561	chr5:78631561:A:T	8.19312e-18	-4.25965e-10	0.292072	1.73385e-12	-4.25965e-10	0.768897	9.71658e-05	-4.25965e-10	0.300331
78631757	chr5:78631757:G:A	5.20135e-18	-4.25965e-10	-0.162304	7.22701e-13	-4.25965e-10	-0.106209	6.18778e-05	-4.25965e-10	-0.150926
78631963	chr5:78631963:A:G	7.74356e-18	-4.25965e-10	0.23564	1.62838e-12	-4.25965e-10	0.706138	9.18501e-05	-4.25965e-10	0.24407
78632419	chr5:78632419:T:C	3.52638e-18	-4.25965e-10	-0.55095	7.60196e-13	-4.25965e-10	-0.0556272	4.15314e-05	-4.25965e-10	-0.549636
78632867	chr5:78632867:C:A	1.8535e-18	-4.25965e-10	-1.19415	3.56218e-13	-4.25965e-10	-0.81366	2.18614e-05	-4.25965e-10	-1.19136
78633058	chr5:78633058:G:T	1.48316e-18	-0.496842	-0.920204	8.33472e-14	-1.25472	-1.01147	2.44915e-05	-0.150166	-0.927594
78633379	chr5:78633379:C:A	1.74834e-18	-4.25965e-10	-1.25256	2.10817e-13	-4.25965e-10	-1.33821	2.06539e-05	-4.25965e-10	-1.24819
78633407	chr5:78633407:G:A	2.29485e-17	0.307615	1.01441	1.55112e-12	-0.347607	1.00514	0.000547089	0.981907	1.04662
78633447	chr5:78633447:A:C	1.5293e-18	-4.25965e-10	-1.38641	1.97424e-13	-4.25965e-10	-1.40385	1.79979e-05	-4.25965e-10	-1.38583
78633924	chr5:78633924:G:A	1.53084e-18	-4.25965e-10	-1.3854	2.10605e-13	-4.25965e-10	-1.33922	1.80236e-05	-4.25965e-10	-1.38441
78633925	chr5:78633925:C:A	8.5598e-19	-1.96673	-4.01506e-10	1.77178e-13	-1.51205	-4.01506e-10	1.06885e-05	-1.90692	-4.01506e-10
78634215	chr5:78634215:C:T	2.12773e-18	0.0241426	-1.08031	1.4419e-13	-0.443343	-1.27473	3.91656e-05	0.46557	-1.07386
78634473	chr5:78634473:T:C	1.07023e-18	-0.532921	-1.21043	8.40346e-14	-1.00762	-1.25035	1.52709e-05	-0.332267	-1.21787
78634564	chr5:78634564:T:G	5.71267e-18	-4.25965e-10	-0.0685357	7.9082e-13	-4.25965e-10	-0.0161328	6.80347e-05	-4.25965e-10	-0.0560688
78635042	chr5:78635042:C:T	2.72011e-18	-4.25965e-10	-0.810549	3.1294e-13	-4.25965e-10	-0.943191	3.2144e-05	-4.25965e-10	-0.805861
78635067	chr5:78635067:G:C	1.66584e-18	-4.25965e-10	-1.30089	2.08018e-13	-4.25965e-10	-1.35158	1.96905e-05	-4.25965e-10	-1.29595
78635406	chr5:78635406:T:C	9.85884e-19	-0.474864	-1.35058	7.83082e-14	-0.954261	-1.37429	1.45105e-05	-0.247123	-1.35409
78635453	chr5:78635453:T:C	1.07696e-18	-0.345336	-1.39174	8.3794e-14	-0.852295	-1.40855	1.58699e-05	-0.117629	-1.39404
78635542	chr5:78635542:C:T	8.25847e-18	-4.25965e-10	0.300017	1.59562e-12	-4.25965e-10	0.685813	9.77113e-05	-4.25965e-10	0.30593
78635630	chr5:78635630:G:A	1.48359e-18	-4.25965e-10	-1.41676	1.95994e-13	-4.25965e-10	-1.41112	1.74527e-05	-4.25965e-10	-1.41659
78635633	chr5:78635633:T:G	1.6917e-18	-4.25965e-10	-1.28549	2.15085e-13	-4.25965e-10	-1.31817	1.9933e-05	-4.25965e-10	-1.28371
78635775	chr5:78635775:C:T	8.06572e-18	-4.25965e-10	0.276401	1.08918e-12	-4.25965e-10	0.303973	9.62902e-05	-4.25965e-10	0.291279
78636391	chr5:78636391:A:C	4.89533e-18	0.414658	-0.637599	3.49296e-13	0.0585713	-0.891856	9.31135e-05	0.883699	-0.625967
78637071	chr5:78637071:A:G	4.15728e-18	-4.25965e-10	-0.38636	6.07427e-13	-4.25965e-10	-0.279971	4.88697e-05	-4.25965e-10	-0.38693
78637249	chr5:78637249:G:A	1.93779e-18	-4.25965e-10	-1.14967	3.53593e-13	-4.25965e-10	-0.821058	2.28897e-05	-4.25965e-10	-1.1454
78637268	chr5:78637268:T:C	1.21438e-17	0.681406	0.00418598	2.09066e-12	-0.17418	1.13021	0.000256286	1.28004	-0.00983612
78637362	chr5:78637362:T:TA	1.80634e-18	-4.25965e-10	-1.21992	2.28096e-13	-4.25965e-10	-1.25944	2.11831e-05	-4.25965e-10	-1.22288
78638042	chr5:78638042:A:G	1.61707e-18	-4.25965e-10	-1.3306	2.54949e-13	-4.25965e-10	-1.14814	1.90688e-05	-4.25965e-10	-1.32803
78638321	chr5:78638321:T:C	1.98181e-18	-4.25965e-10	-1.12721	2.30126e-13	-4.25965e-10	-1.25058	2.3433e-05	-4.25965e-10	-1.12194
78638915	chr5:78638915:T:C	4.29369e-19	-1.90623	-0.750431	3.49472e-14	-2.1795	-0.955868	5.65996e-06	-1.78708	-0.755586
78638923	chr5:78638923:T:C	1.66589e-18	-4.25965e-10	-1.30086	2.65429e-13	-4.25965e-10	-1.10786	1.96404e-05	-4.25965e-10	-1.2985
78639087	chr5:78639087:T:C	2.35592e-18	-4.25965e-10	-0.954291	2.73175e-13	-4.25965e-10	-1.07909	2.79037e-05	-4.25965e-10	-0.947329
78639227	chr5:78639227:T:TA	2.03289e-18	-4.25965e-10	-1.10177	2.45601e-13	-4.25965e-10	-1.1855	2.38434e-05	-4.25965e-10	-1.10458
78639433	chr5:78639433:A:C	1.53645e-18	-4.25965e-10	-1.38175	1.96864e-13	-4.25965e-10	-1.40669	1.81029e-05	-4.25965e-10	-1.38001
78640086	chr5:78640086:A:T	1.93327e-18	-1.15201	-4.01506e-10	4.74128e-13	-0.527726	-4.01506e-10	2.04104e-05	-1.26004	-4.01506e-10
78640244	chr5:78640244:TATCA:T	2.85803e-18	-4.25965e-10	-0.76109	2.95364e-13	-4.25965e-10	-1.00099	3.35508e-05	-4.25965e-10	-0.763026
78640406	chr5:78640406:C:A	1.54249e-18	-4.25965e-10	-1.37782	1.98948e-13	-4.25965e-10	-1.39616	1.81218e-05	-4.25965e-10	-1.37897
78640472	chr5:78640472:C:T	4.66477e-19	-1.50732	-1.06645	8.18384e-14	-1.3108	-0.973657	5.27379e-06	-1.55805	-1.05529
78640526	chr5:78640526:C:A	1.56567e-18	-4.25965e-10	-1.36291	1.98611e-13	-4.25965e-10	-1.39785	1.84632e-05	-4.25965e-10	-1.36031
78640659	chr5:78640659:A:G	6.64995e-19	-2.2192	-4.01506e-10	1.08669e-13	-2.0009	-4.01506e-10	8.03051e-06	-2.19284	-4.01506e-10
78641142	chr5:78641142:C:T	2.19524e-19	-1.91697	-1.41055	2.84812e-14	-1.9245	-1.41545	2.42611e-06	-1.97859	-1.41121
78641630	chr5:78641630:T:C	5.02181e-19	-1.12892	-1.3711	2.79376e-13	0.257682	-1.31433	5.13578e-06	-1.26987	-1.36999
78641637	chr5:78641637:T:C	1.5563e-18	-4.25965e-10	-1.36891	1.952e-13	-4.25965e-10	-1.41518	1.8265e-05	-4.25965e-10	-1.3711
78641797	chr5:78641797:G:A	2.3059e-18	-4.25965e-10	-0.975751	3.35869e-13	-4.25965e-10	-0.872482	2.70496e-05	-4.25965e-10	-0.978416
78643913	chr5:78643913:T:C	6.87734e-19	-0.769928	-1.41565	4.47334e-13	0.825684	-1.41158	6.89662e-06	-0.929247	-1.41581
78643930	chr5:78643930:C:T	1.51731e-18	-4.25965e-10	-1.39429	1.97538e-13	-4.25965e-10	-1.40327	1.7846e-05	-4.25965e-10	-1.39431
78644615	chr5:78644615:C:T	2.2626e-18	0.215665	-1.21037	1.93584e-12	1.97713	-1.09803	2.26979e-05	0.0465593	-1.20038
78644713	chr5:78644713:G:A	1.79559e-18	-4.25965e-10	-1.22589	2.33795e-13	-4.25965e-10	-1.23476	2.1182e-05	-4.25965e-10	-1.22294
78644829	chr5:78644829:G:A	1.11742e-18	-0.356019	-1.34418	6.54097e-13	1.10634	-1.31229	1.06682e-05	-0.566352	-1.34247
78644967	chr5:78644967:C:T	1.42168e-18	-0.145245	-1.31414	8.92584e-13	1.36136	-1.25644	1.34479e-05	-0.364628	-1.31264
78645286	chr5:78645286:T:G	6.34101e-18	-4.25965e-10	0.0358163	6.55221e-13	-4.25965e-10	-0.204232	7.57805e-05	-4.25965e-10	0.0517535
78645383	chr5:78645383:AAT:A	3.00803e-18	-4.25965e-10	-0.709938	3.54485e-13	-4.25965e-10	-0.818537	3.57623e-05	-4.25965e-10	-0.699193
78645618	chr5:78645618:T:C	4.24033e-18	-4.25965e-10	-0.366581	4.54353e-13	-4.25965e-10	-0.570329	5.05578e-05	-4.25965e-10	-0.35297
78645628	chr5:78645628:A:G	5.02268e-18	-4.25965e-10	-0.197259	5.2973e-13	-4.25965e-10	-0.416837	5.99527e-05	-4.25965e-10	-0.182531
78645876	chr5:78645876:C:T	1.76811e-18	0.0306194	-1.27193	1.17235e-12	1.58925	-1.21169	1.6559e-05	-0.199264	-1.26989
78646004	chr5:78646004:A:C	4.52308e-18	-4.25965e-10	-0.302028	4.81774e-13	-4.25965e-10	-0.511728	5.395e-05	-4.25965e-10	-0.28803
78646019	chr5:78646019:T:G	1.74778e-18	-4.25965e-10	-1.25287	2.09241e-13	-4.25965e-10	-1.34572	2.04582e-05	-4.25965e-10	-1.25771
78646306	chr5:78646306:G:C	4.31441e-18	-4.25965e-10	-0.349261	4.61404e-13	-4.25965e-10	-0.55493	5.14371e-05	-4.25965e-10	-0.335728
78646681	chr5:78646681:T:C	2.71467e-18	-4.25965e-10	-0.812553	3.38453e-13	-4.25965e-10	-0.864818	3.20964e-05	-4.25965e-10	-0.807342
78646799	chr5:78646799:C:G	1.61501e-18	-4.25965e-10	-1.33188	2.34588e-13	-4.25965e-10	-1.23137	1.89759e-05	-4.25965e-10	-1.33292
78646884	chr5:78646884:T:C	1.7923e-18	-1.22773	-4.01506e-10	5.79513e-13	-0.327015	-4.01506e-10	1.9868e-05	-1.28698	-4.01506e-10
78647391	chr5:78647391:A:C	1.79144e-18	-4.25965e-10	-1.2282	2.43625e-13	-4.25965e-10	-1.19357	2.10016e-05	-4.25965e-10	-1.23149
78647897	chr5:78647897:G:T	2.64521e-18	-4.25965e-10	-0.838474	3.09177e-13	-4.25965e-10	-0.955291	3.12991e-05	-4.25965e-10	-0.832499
78648589	chr5:78648589:TG:T	1.71931e-18	-4.25965e-10	-1.2693	2.0738e-13	-4.25965e-10	-1.35465	2.01333e-05	-4.25965e-10	-1.27371
78648591	chr5:78648591:C:A	1.69601e-18	-4.25965e-10	-1.28294	2.05577e-13	-4.25965e-10	-1.36339	1.98648e-05	-4.25965e-10	-1.28714
78648795	chr5:78648795:G:T	5.74074e-19	-0.973497	-1.39272	1.1478e-13	-0.559015	-1.38717	5.67153e-06	-1.14987	-1.39076
78648938	chr5:78648938:G:A	1.55107e-18	-4.25965e-10	-1.37228	1.98276e-13	-4.25965e-10	-1.39954	1.82954e-05	-4.25965e-10	-1.36944
78649082	chr5:78649082:G:T	5.2765e-18	-4.25965e-10	-0.147959	5.18455e-13	-4.25965e-10	-0.43835	6.20276e-05	-4.25965e-10	-0.148507
78649151	chr5:78649151:G:T	1.65474e-18	-4.25965e-10	-1.30758	2.07396e-13	-4.25965e-10	-1.35457	1.94359e-05	-4.25965e-10	-1.30896
78649453	chr5:78649453:C:T	1.48921e-18	-4.25965e-10	-1.41297	1.97779e-13	-4.25965e-10	-1.40205	1.75207e-05	-4.25965e-10	-1.41271
78649584	chr5:78649584:G:C	2.01165e-18	-4.25965e-10	-1.11227	2.43034e-13	-4.25965e-10	-1.196	2.37757e-05	-4.25965e-10	-1.10742
78649959	chr5:78649959:G:C	1.51099e-18	-4.25965e-10	-1.39846	2.11035e-13	-4.25965e-10	-1.33718	1.77643e-05	-4.25965e-10	-1.3989
78650076	chr5:78650076:C:G	1.52705e-18	-4.25965e-10	-1.38789	2.12128e-13	-4.25965e-10	-1.33201	1.79932e-05	-4.25965e-10	-1.38609
78650155	chr5:78650155:C:T	1.48514e-18	-4.25965e-10	-1.41571	2.02277e-13	-4.25965e-10	-1.37957	1.74777e-05	-4.25965e-10	-1.41516
78650306	chr5:78650306:T:C	1.49458e-18	-4.25965e-10	-1.40938	1.95065e-13	-4.25965e-10	-1.41587	1.7569e-05	-4.25965e-10	-1.40995
78650690	chr5:78650690:T:C	1.99064e-18	-4.25965e-10	-1.12276	2.40821e-13	-4.25965e-10	-1.20515	2.35244e-05	-4.25965e-10	-1.11805
78651828	chr5:78651828:T:TC	1.66117e-18	-4.25965e-10	-1.3037	2.12476e-13	-4.25965e-10	-1.33037	1.96173e-05	-4.25965e-10	-1.29967
78651893	chr5:78651893:C:T	1.22924e-18	-0.716777	-0.888051	3.69349e-13	-0.0352383	-0.742224	1.35746e-05	-0.797164	-0.870726
78651904	chr5:78651904:A:T	1.57232e-18	-4.25965e-10	-1.35867	2.1749e-13	-4.25965e-10	-1.30705	1.84581e-05	-4.25965e-10	-1.36058
78652477	chr5:78652477:C:T	8.08243e-18	-4.25965e-10	0.27847	9.52758e-13	-4.25965e-10	0.170157	9.60011e-05	-4.25965e-10	0.288272
78652924	chr5:78652924:T:A	5.96466e-18	-4.25965e-10	-0.0253705	7.83632e-13	-4.25965e-10	-0.0252635	7.05601e-05	-4.25965e-10	-0.0196231
78653421	chr5:78653421:A:G	2.17444e-18	-4.25965e-10	-1.03445	2.55352e-13	-4.25965e-10	-1.14656	2.57421e-05	-4.25965e-10	-1.02796
78653461	chr5:78653461:G:A	2.18366e-18	-4.25965e-10	-1.03022	2.56322e-13	-4.25965e-10	-1.14277	2.58529e-05	-4.25965e-10	-1.02367
78653698	chr5:78653698:C:T	2.01306e-18	-4.25965e-10	-1.11157	2.39618e-13	-4.25965e-10	-1.21016	2.38203e-05	-4.25965e-10	-1.10555
78653742	chr5:78653742:C:T	9.40355e-19	-0.678757	-1.19396	2.7804e-13	0.0165297	-1.07797	1.02904e-05	-0.760635	-1.18424
78653860	chr5:78653860:T:C	2.68093e-18	-4.25965e-10	-0.825059	3.18347e-13	-4.25965e-10	-0.926061	3.1402e-05	-4.25965e-10	-0.829216
78654603	chr5:78654603:T:C	1.90214e-18	-4.25965e-10	-1.16824	2.37169e-13	-4.25965e-10	-1.22043	2.25178e-05	-4.25965e-10	-1.16178
78654686	chr5:78654686:A:T	2.86577e-18	-4.25965e-10	-0.758385	4.70202e-13	-4.25965e-10	-0.536041	3.41004e-05	-4.25965e-10	-0.746777
78654714	chr5:78654714:T:A	9.4414e-19	-0.816068	-1.05264	2.61351e-13	-0.20337	-0.91997	1.04459e-05	-0.892182	-1.03769
78655035	chr5:78655035:C:A	8.78831e-19	-1.94038	-4.01506e-10	1.7838e-13	-1.50529	-4.01506e-10	1.16832e-05	-1.81794	-4.01506e-10
78655076	chr5:78655076:T:C	5.05583e-19	-1.23474	-1.25853	1.0713e-13	-0.758234	-1.25692	5.34449e-06	-1.34457	-1.25545
78655224	chr5:78655224:A:G	1.60458e-18	-4.25965e-10	-1.33836	2.33886e-13	-4.25965e-10	-1.23437	1.88598e-05	-4.25965e-10	-1.33905
78655603	chr5:78655603:G:A	1.39062e-18	-1.48147	-4.01506e-10	3.1904e-13	-0.923887	-4.01506e-10	1.78924e-05	-1.39171	-4.01506e-10
78655613	chr5:78655613:T:C	5.12154e-19	-1.06398	-1.41637	1.13419e-13	-0.551579	-1.40653	5.27294e-06	-1.19708	-1.41642
78656185	chr5:78656185:A:T	1.51356e-18	-4.25965e-10	-1.39676	2.04847e-13	-4.25965e-10	-1.36694	1.78352e-05	-4.25965e-10	-1.39491
78656425	chr5:78656425:TG:T	7.50059e-19	-2.09883	-4.01506e-10	2.53454e-13	-1.15402	-4.01506e-10	7.90749e-06	-2.20828	-4.01506e-10
78656429	chr5:78656429:G:T	3.40073e-19	-1.52767	-1.36215	5.72472e-14	-1.28782	-1.35401	3.59051e-06	-1.63836	-1.35943
78656628	chr5:78656628:A:G	1.78407e-18	-4.25965e-10	-1.23233	2.19997e-13	-4.25965e-10	-1.29559	2.1072e-05	-4.25965e-10	-1.22814
78656797	chr5:78656797:C:G	1.57549e-18	-4.25965e-10	-1.35666	1.99777e-13	-4.25965e-10	-1.392	1.85005e-05	-4.25965e-10	-1.35829
78656960	chr5:78656960:T:A	3.1037e-19	-1.57362	-1.40759	5.41131e-14	-1.28779	-1.41033	3.56363e-06	-1.59712	-1.40818
78657989	chr5:78657989:C:G	2.13517e-18	-4.25965e-10	-1.05268	2.51086e-13	-4.25965e-10	-1.16341	2.52219e-05	-4.25965e-10	-1.04838
78658146	chr5:78658146:A:G	1.52313e-18	-4.25965e-10	-1.39045	1.95948e-13	-4.25965e-10	-1.41135	1.78951e-05	-4.25965e-10	-1.39156
78658388	chr5:78658388:G:T	1.58255e-18	-4.25965e-10	-1.35218	2.17648e-13	-4.25965e-10	-1.30632	1.857e-05	-4.25965e-10	-1.35454
78658512	chr5:78658512:G:A	1.48668e-18	-4.25965e-10	-1.41468	1.94821e-13	-4.25965e-10	-1.41712	1.74808e-05	-4.25965e-10	-1.41498
78658658	chr5:78658658:A:G	1.73865e-18	-4.25965e-10	-1.25811	2.24953e-13	-4.25965e-10	-1.27331	2.05252e-05	-4.25965e-10	-1.25443
78659041	chr5:78659041:A:C	1.90635e-18	-4.25965e-10	-1.16603	2.23228e-13	-4.25965e-10	-1.28101	2.24581e-05	-4.25965e-10	-1.16444
78660190	chr5:78660190:T:G	1.70186e-18	-4.25965e-10	-1.2795	2.57673e-13	-4.25965e-10	-1.13751	2.001e-05	-4.25965e-10	-1.27985
78660483	chr5:78660483:G:A	2.10856e-18	-4.25965e-10	-1.06522	2.42623e-13	-4.25965e-10	-1.1977	2.48273e-05	-4.25965e-10	-1.06415
78660989	chr5:78660989:G:A	1.54706e-18	-4.25965e-10	-1.37487	2.16367e-13	-4.25965e-10	-1.31223	1.82376e-05	-4.25965e-10	-1.3726
78661298	chr5:78661298:T:C	1.68659e-18	-4.25965e-10	-1.28851	2.23475e-13	-4.25965e-10	-1.2799	1.98489e-05	-4.25965e-10	-1.28794
78661366	chr5:78661366:G:A	4.2882e-18	-4.25965e-10	-0.355355	4.87025e-13	-4.25965e-10	-0.500889	5.02035e-05	-4.25965e-10	-0.360002
78661522	chr5:78661522:G:C	2.59226e-18	-4.25965e-10	-0.858691	3.04213e-13	-4.25965e-10	-0.971474	3.03364e-05	-4.25965e-10	-0.863739
78661589	chr5:78661589:C:A	1.9617e-19	-2.12038	-1.31962	2.30682e-14	-2.18377	-1.36697	2.28135e-06	-2.12595	-1.32537
78661781	chr5:78661781:G:A	2.3317e-18	-4.25965e-10	-0.964623	3.3867e-13	-4.25965e-10	-0.864176	2.73229e-05	-4.25965e-10	-0.968364
78662036	chr5:78662036:T:C	2.01871e-19	-2.01029	-1.40106	3.95301e-14	-1.60579	-1.40635	2.29073e-06	-2.04789	-1.39933
78662038	chr5:78662038:T:C	1.48433e-18	-4.25965e-10	-1.41626	1.95329e-13	-4.25965e-10	-1.41452	1.746e-05	-4.25965e-10	-1.41618
78662703	chr5:78662703:G:A	1.50959e-18	-4.25965e-10	-1.39938	1.9481e-13	-4.25965e-10	-1.41718	1.77272e-05	-4.25965e-10	-1.40098
78663013	chr5:78663013:A:G	5.04719e-18	-4.25965e-10	-0.192392	5.59855e-13	-4.25965e-10	-0.361526	5.95967e-05	-4.25965e-10	-0.188488
78663185	chr5:78663185:A:G	1.55275e-18	-4.25965e-10	-1.3712	2.01572e-13	-4.25965e-10	-1.38306	1.82405e-05	-4.25965e-10	-1.37244
78663256	chr5:78663256:T:C	1.56133e-18	-4.25965e-10	-1.36568	2.02429e-13	-4.25965e-10	-1.37881	1.83414e-05	-4.25965e-10	-1.36692
78663922	chr5:78663922:A:G	1.70618e-18	-4.25965e-10	-1.27696	2.36439e-13	-4.25965e-10	-1.22351	2.00789e-05	-4.25965e-10	-1.27642
78664037	chr5:78664037:AC:A	1.22956e-17	-4.25965e-10	0.698021	2.02209e-12	-4.25965e-10	0.922682	0.000149065	-4.25965e-10	0.728294
78664320	chr5:78664320:A:G	1.51741e-18	-4.25965e-10	-1.39422	1.97518e-13	-4.25965e-10	-1.40337	1.78297e-05	-4.25965e-10	-1.39522
78664931	chr5:78664931:G:A	1.6257e-18	-4.25965e-10	-1.32529	2.20348e-13	-4.25965e-10	-1.294	1.9126e-05	-4.25965e-10	-1.32504
78665074	chr5:78665074:G:A	1.49432e-18	-4.25965e-10	-1.40955	1.95995e-13	-4.25965e-10	-1.41111	1.75885e-05	-4.25965e-10	-1.40884
78665262	chr5:78665262:G:A	2.26925e-18	-4.25965e-10	-0.991774	2.85157e-13	-4.25965e-10	-1.03616	2.67258e-05	-4.25965e-10	-0.99046
78665651	chr5:78665651:A:G	1.70812e-19	-2.21939	-1.35902	2.63536e-14	-2.01267	-1.40493	1.99812e-06	-2.22108	-1.36281
78665726	chr5:78665726:T:C	1.49429e-18	-4.25965e-10	-1.40957	1.95409e-13	-4.25965e-10	-1.41411	1.7588e-05	-4.25965e-10	-1.40887
78665734	chr5:78665734:T:G	5.21335e-18	-4.25965e-10	-0.16	7.55856e-13	-4.25965e-10	-0.0613522	6.09797e-05	-4.25965e-10	-0.165547
78665864	chr5:78665864:T:G	1.78684e-19	-2.12093	-1.41243	3.57996e-14	-1.69936	-1.41191	1.97171e-06	-2.18546	-1.41173
78666616	chr5:78666616:A:C	2.45352e-19	-1.81562	-1.40066	5.49352e-14	-1.28095	-1.40209	2.70961e-06	-1.87942	-1.39987
78666677	chr5:78666677:G:A	1.71829e-18	-4.25965e-10	-1.26989	2.20031e-13	-4.25965e-10	-1.29544	2.02695e-05	-4.25965e-10	-1.26697
78666682	chr5:78666682:T:C	7.2391e-19	-2.13431	-4.01506e-10	8.78966e-14	-2.21304	-4.01506e-10	8.28908e-06	-2.16115	-4.01506e-10
78667076	chr5:78667076:T:C	6.63934e-19	-2.22079	-4.01506e-10	9.75011e-14	-2.10934	-4.01506e-10	7.94197e-06	-2.20393	-4.01506e-10
78667193	chr5:78667193:G:A	1.48307e-18	-4.25965e-10	-1.41711	1.95601e-13	-4.25965e-10	-1.41313	1.74445e-05	-4.25965e-10	-1.41706
78667237	chr5:78667237:G:A	1.05383e-18	-1.75879	-4.01506e-10	1.32177e-13	-1.80506	-4.01506e-10	1.21066e-05	-1.78234	-4.01506e-10
78667480	chr5:78667480:G:A	1.48307e-18	-4.25965e-10	-1.41711	1.9986e-13	-4.25965e-10	-1.39159	1.74425e-05	-4.25965e-10	-1.41718
78667485	chr5:78667485:C:T	2.14048e-19	-2.02243	-1.33035	3.07037e-14	-1.95185	-1.31297	2.56126e-06	-2.00541	-1.33017
78667666	chr5:78667666:C:T	1.59131e-18	-1.34666	-4.01506e-10	3.45554e-13	-0.844055	-4.01506e-10	2.05663e-05	-1.25243	-4.01506e-10
78667878	chr5:78667878:C:T	5.05355e-19	-2.17829	-0.315431	9.26174e-14	-1.83694	-0.32379	5.73691e-06	-2.21896	-0.310203
78668372	chr5:78668372:C:T	9.42514e-19	-1.87043	-4.01506e-10	9.97709e-14	-2.08633	-4.01506e-10	1.06876e-05	-1.907	-4.01506e-10
78668580	chr5:78668580:G:A	1.48397e-18	-4.25965e-10	-1.4165	1.9481e-13	-4.25965e-10	-1.41718	1.7455e-05	-4.25965e-10	-1.41646
78668894	chr5:78668894:T:C	2.22682e-19	-1.98735	-1.32589	4.38532e-14	-1.57327	-1.33509	2.4445e-06	-2.0557	-1.32654
78669946	chr5:78669946:A:C	1.56967e-18	-4.25965e-10	-1.36036	2.09378e-13	-4.25965e-10	-1.34506	1.84821e-05	-4.25965e-10	-1.35928
78669962	chr5:78669962:T:C	1.81808e-18	-4.25965e-10	-1.21344	2.22105e-13	-4.25965e-10	-1.28605	2.14051e-05	-4.25965e-10	-1.21246
78671295	chr5:78671295:ACT:A	5.02592e-18	-4.25965e-10	-0.196613	5.61779e-13	-4.25965e-10	-0.358095	5.91738e-05	-4.25965e-10	-0.195608
78671359	chr5:78671359:G:A	1.5994e-18	-4.25965e-10	-1.34159	2.16459e-13	-4.25965e-10	-1.3118	1.87681e-05	-4.25965e-10	-1.34393
78671738	chr5:78671738:G:A	4.79771e-19	-2.16307	-0.382596	1.02943e-13	-1.78991	-0.265113	5.3486e-06	-2.21103	-0.388226
78671853	chr5:78671853:T:C	9.54725e-18	-4.25965e-10	0.445031	1.06591e-12	-4.25965e-10	0.282376	0.000112991	-4.25965e-10	0.45122
78672316	chr5:78672316:G:A	9.52632e-18	-4.25965e-10	0.442836	1.06363e-12	-4.25965e-10	0.280242	0.000112742	-4.25965e-10	0.449018
78672866	chr5:78672866:G:A	5.87717e-19	-2.19254	-0.150194	8.96991e-14	-1.87907	-0.313674	6.83154e-06	-2.22186	-0.132679
78672963	chr5:78672963:T:C	8.589e-18	-4.25965e-10	0.33926	9.81952e-13	-4.25965e-10	0.200339	0.000102581	-4.25965e-10	0.354563
78672996	chr5:78672996:A:G	2.82385e-19	-2.02402	-1.05169	4.48796e-14	-1.99973	-0.885492	3.54642e-06	-1.96432	-1.04582
78673437	chr5:78673437:C:A	2.2224e-19	-1.91484	-1.40038	4.63871e-14	-1.44723	-1.40496	2.45117e-06	-1.98	-1.39952
78673629	chr5:78673629:C:T	1.48999e-18	-4.25965e-10	-1.41245	1.9876e-13	-4.25965e-10	-1.3971	1.75201e-05	-4.25965e-10	-1.41274
78673665	chr5:78673665:A:G	2.15784e-19	-2.09415	-1.25055	2.60302e-14	-2.18351	-1.24644	2.48495e-06	-2.10549	-1.26035
78673798	chr5:78673798:G:A	6.05172e-19	-2.18308	-0.13038	9.40901e-14	-1.84886	-0.296094	6.98057e-06	-2.22036	-0.1126
78674027	chr5:78674027:G:C	1.48402e-18	-4.25965e-10	-1.41647	1.95111e-13	-4.25965e-10	-1.41563	1.74538e-05	-4.25965e-10	-1.41653
78674118	chr5:78674118:G:A	2.46621e-19	-1.79495	-1.41618	5.53864e-14	-1.25769	-1.41718	2.69352e-06	-1.86939	-1.41585
78674492	chr5:78674492:C:T	2.66927e-19	-1.75267	-1.37933	6.28241e-14	-1.16024	-1.38862	2.95497e-06	-1.81092	-1.38168
78674687	chr5:78674687:T:C	9.036e-18	-4.25965e-10	0.389994	1.01407e-12	-4.25965e-10	0.232526	0.000106914	-4.25965e-10	0.395941
78674903	chr5:78674903:T:C	9.53514e-18	-4.25965e-10	0.443761	1.11395e-12	-4.25965e-10	0.326464	0.000113629	-4.25965e-10	0.456847
78674995	chr5:78674995:A:G	1.04565e-17	-4.25965e-10	0.536003	1.21839e-12	-4.25965e-10	0.416078	0.000124641	-4.25965e-10	0.549353
78675290	chr5:78675290:G:A	6.75302e-19	-2.15411	-0.0497101	1.10329e-13	-1.76782	-0.217913	7.64011e-06	-2.21097	-0.0317079
78675842	chr5:78675842:G:A	1.58946e-17	-4.25965e-10	0.954758	1.77604e-12	-4.25965e-10	0.79294	0.000187684	-4.25965e-10	0.958673
78675925	chr5:78675925:G:A	1.58389e-18	-4.25965e-10	-1.35134	2.04518e-13	-4.25965e-10	-1.36855	1.86678e-05	-4.25965e-10	-1.34929
78676056	chr5:78676056:G:T	6.50798e-19	-1.87913	-0.361645	1.35848e-13	-1.38192	-0.395746	7.11995e-06	-1.95005	-0.363133
78676636	chr5:78676636:T:C	8.94721e-18	-4.25965e-10	0.38012	8.20539e-13	-4.25965e-10	0.0207575	0.00010549	-4.25965e-10	0.382526
78677347	chr5:78677347:A:C	2.72077e-19	-1.89808	-1.21481	5.93756e-14	-1.40034	-1.20498	3.00382e-06	-1.95759	-1.21862
78677365	chr5:78677365:A:C	1.48567e-18	-4.25965e-10	-1.41536	1.9499e-13	-4.25965e-10	-1.41626	1.74768e-05	-4.25965e-10	-1.41521
78677580	chr5:78677580:A:G	1.49955e-18	-4.25965e-10	-1.40606	2.01213e-13	-4.25965e-10	-1.38484	1.763e-05	-4.25965e-10	-1.40649
78677836	chr5:78677836:C:A	2.33837e-18	-4.25965e-10	-0.961769	2.98157e-13	-4.25965e-10	-0.991584	2.75509e-05	-4.25965e-10	-0.960051
78678049	chr5:78678049:T:A	1.60364e-18	-4.25965e-10	-1.33894	2.01892e-13	-4.25965e-10	-1.38147	1.88726e-05	-4.25965e-10	-1.33838
78678116	chr5:78678116:G:T	2.16052e-19	-2.1994	-1.14406	2.99484e-14	-2.11962	-1.17011	2.60466e-06	-2.16768	-1.15111
78678394	chr5:78678394:A:G	5.02533e-18	-4.25965e-10	-0.19673	6.0991e-13	-4.25965e-10	-0.275893	5.9215e-05	-4.25965e-10	-0.194912
78678604	chr5:78678604:C:T	1.62576e-19	-2.21431	-1.41352	2.59728e-14	-2.01501	-1.41715	1.90359e-06	-2.2175	-1.41484
78678723	chr5:78678723:A:G	2.44258e-19	-1.87863	-1.34212	5.38417e-14	-1.36023	-1.34292	2.68824e-06	-1.94377	-1.34343
78678806	chr5:78678806:C:T	1.90358e-18	-4.25965e-10	-1.16749	2.47666e-13	-4.25965e-10	-1.17712	2.24077e-05	-4.25965e-10	-1.16668
78678840	chr5:78678840:G:C	1.86209e-18	-4.25965e-10	-1.18952	2.59976e-13	-4.25965e-10	-1.12862	2.18204e-05	-4.25965e-10	-1.19324
78679089	chr5:78679089:G:A	6.65287e-19	-2.21876	-4.01506e-10	9.60736e-14	-2.12409	-4.01506e-10	7.90351e-06	-2.20878	-4.01506e-10
78679151	chr5:78679151:G:A	7.32723e-18	-4.25965e-10	0.180375	8.96121e-13	-4.25965e-10	0.108872	8.70666e-05	-4.25965e-10	0.190587
78679447	chr5:78679447:A:G	1.68427e-18	-4.25965e-10	-1.28989	2.16039e-13	-4.25965e-10	-1.31374	1.98674e-05	-4.25965e-10	-1.28701
78681077	chr5:78681077:G:A	1.59675e-18	-4.25965e-10	-1.34325	2.19134e-13	-4.25965e-10	-1.29952	1.87539e-05	-4.25965e-10	-1.34468
78681217	chr5:78681217:T:C	2.62738e-19	-2.07518	-1.07264	4.7997e-14	-1.71445	-1.10361	2.9331e-06	-2.12683	-1.07319
78681765	chr5:78681765:T:A	2.50025e-19	-1.99346	-1.20395	4.87317e-14	-1.56685	-1.23603	2.75727e-06	-2.05866	-1.20319
78682069	chr5:78682069:T:C	4.98058e-18	-4.25965e-10	-0.205676	6.04631e-13	-4.25965e-10	-0.284585	5.8682e-05	-4.25965e-10	-0.203955
78682144	chr5:78682144:C:T	1.48463e-18	-4.25965e-10	-1.41606	1.94814e-13	-4.25965e-10	-1.41716	1.74615e-05	-4.25965e-10	-1.41609
78682238	chr5:78682238:C:A	1.75017e-18	-4.25965e-10	-1.25151	2.33088e-13	-4.25965e-10	-1.23779	2.05395e-05	-4.25965e-10	-1.25374
78682262	chr5:78682262:T:C	1.50418e-18	-4.25965e-10	-1.40297	2.0197e-13	-4.25965e-10	-1.38108	1.76829e-05	-4.25965e-10	-1.40349
78682964	chr5:78682964:T:C	2.95912e-18	-0.726331	-4.01506e-10	3.73086e-13	-0.767395	-4.01506e-10	3.62882e-05	-0.684595	-4.01506e-10
78682975	chr5:78682975:A:C	7.98472e-19	-2.03628	-4.01506e-10	1.50978e-13	-1.67207	-4.01506e-10	1.03021e-05	-1.94374	-4.01506e-10
78683002	chr5:78683002:A:G	7.23562e-18	-4.25965e-10	0.167793	9.1693e-13	-4.25965e-10	0.131827	8.59819e-05	-4.25965e-10	0.17805
78683503	chr5:78683503:G:T	1.6953e-18	-4.25965e-10	-1.28336	2.25473e-13	-4.25965e-10	-1.271	1.99e-05	-4.25965e-10	-1.28537
78683592	chr5:78683592:G:A	7.64481e-19	-2.07978	-4.01506e-10	9.00115e-14	-2.18927	-4.01506e-10	9.74762e-06	-1.99906	-4.01506e-10
78683616	chr5:78683616:C:A	2.68951e-18	-4.25965e-10	-0.821865	3.71931e-13	-4.25965e-10	-0.770496	3.19715e-05	-4.25965e-10	-0.811244
78683993	chr5:78683993:T:C	1.62567e-18	-4.25965e-10	-1.3253	2.09897e-13	-4.25965e-10	-1.34259	1.91582e-05	-4.25965e-10	-1.32336
78684006	chr5:78684006:T:C	1.99986e-18	-4.25965e-10	-1.11814	2.89497e-13	-4.25965e-10	-1.02106	2.36345e-05	-4.25965e-10	-1.11338
78684026	chr5:78684026:G:A	2.20131e-18	-4.25965e-10	-1.02217	3.14099e-13	-4.25965e-10	-0.939494	2.60769e-05	-4.25965e-10	-1.01504
78684058	chr5:78684058:C:T	1.67606e-18	-2.14288	0.848102	3.72462e-13	-1.73054	0.961477	1.85148e-05	-2.19971	0.84219
78684064	chr5:78684064:G:C	1.77875e-18	-2.14488	0.909571	3.94637e-13	-1.73561	1.02438	1.9666e-05	-2.20079	0.903594
78685380	chr5:78685380:T:C	1.61693e-18	-4.25965e-10	-1.33069	2.08883e-13	-4.25965e-10	-1.34743	1.90557e-05	-4.25965e-10	-1.32872
78685651	chr5:78685651:G:A	1.59683e-18	-4.25965e-10	-1.3432	2.0163e-13	-4.25965e-10	-1.38277	1.87969e-05	-4.25965e-10	-1.34239
78685659	chr5:78685659:T:C	1.58743e-18	-4.25965e-10	-1.34911	2.00846e-13	-4.25965e-10	-1.38666	1.8685e-05	-4.25965e-10	-1.34837
78685661	chr5:78685661:C:T	1.5871e-18	-4.25965e-10	-1.34931	2.00801e-13	-4.25965e-10	-1.38689	1.86818e-05	-4.25965e-10	-1.34854
78685688	chr5:78685688:A:G	1.5294e-18	-4.25965e-10	-1.38634	2.07437e-13	-4.25965e-10	-1.35438	1.79744e-05	-4.25965e-10	-1.38714
78685875	chr5:78685875:G:C	3.08675e-19	-2.0756	-0.911089	5.55953e-14	-1.71095	-0.960158	3.45401e-06	-2.12637	-0.910183
78686150	chr5:78686150:T:C	7.02884e-19	-1.97829	-0.185498	1.42726e-13	-1.52378	-0.2045	7.77824e-06	-2.03525	-0.189504
78686485	chr5:78686485:T:C	6.63732e-19	-2.2211	-4.01506e-10	9.67015e-14	-2.11757	-4.01506e-10	7.85633e-06	-2.21477	-4.01506e-10
78686663	chr5:78686663:A:G	1.63541e-18	-4.25965e-10	-1.31933	2.28325e-13	-4.25965e-10	-1.25843	1.92859e-05	-4.25965e-10	-1.31671
78686907	chr5:78686907:CT:C	1.50537e-18	-4.25965e-10	-1.40218	2.02211e-13	-4.25965e-10	-1.37989	1.76956e-05	-4.25965e-10	-1.40277
78687409	chr5:78687409:T:C	3.34698e-19	-1.99377	-0.91198	6.57492e-14	-1.55766	-0.945695	3.70001e-06	-2.05434	-0.91341
78687454	chr5:78687454:T:G	2.97558e-18	-4.25965e-10	-0.720784	4.13861e-13	-4.25965e-10	-0.663673	3.54044e-05	-4.25965e-10	-0.709251
78688056	chr5:78688056:G:A	2.23985e-19	-2.05133	-1.25606	4.24651e-14	-1.66028	-1.28024	2.50205e-06	-2.10274	-1.25624
78688253	chr5:78688253:G:A	2.80119e-19	-1.91607	-1.16769	6.25519e-14	-1.39641	-1.1568	3.1209e-06	-1.96638	-1.17159
78688542	chr5:78688542:G:T	1.88781e-19	-2.06195	-1.41644	2.67639e-14	-1.98497	-1.41718	2.27539e-06	-2.03744	-1.4165
78688589	chr5:78688589:C:T	2.50438e-18	-4.25965e-10	-0.89318	3.21566e-13	-4.25965e-10	-0.916002	2.95539e-05	-4.25965e-10	-0.889871
78689460	chr5:78689460:G:A	4.57456e-19	-2.20672	-0.386572	6.86453e-14	-1.92416	-0.536093	5.39047e-06	-2.22117	-0.370286
78689781	chr5:78689781:A:T	1.85205e-18	-4.25965e-10	-1.19493	2.50462e-13	-4.25965e-10	-1.1659	2.166e-05	-4.25965e-10	-1.20062
78689805	chr5:78689805:A:G	2.60033e-19	-2.19836	-0.95981	3.46185e-14	-2.17148	-0.973334	3.07537e-06	-2.19498	-0.957681
78690012	chr5:78690012:GATATGGTTTGGCTCTGTGTCCCCACCCAA:G	7.38147e-18	-4.25965e-10	0.18775	7.70324e-13	-4.25965e-10	-0.0423925	8.6751e-05	-4.25965e-10	0.186955
78691428	chr5:78691428:G:A	1.51826e-18	-4.25965e-10	-1.39366	2.05618e-13	-4.25965e-10	-1.36319	1.7845e-05	-4.25965e-10	-1.39436
78691701	chr5:78691701:A:G	1.88228e-19	-2.12033	-1.36099	2.41837e-14	-2.17953	-1.324	2.20384e-06	-2.13076	-1.35513
78691719	chr5:78691719:C:T	3.09456e-18	-4.25965e-10	-0.681577	4.22676e-13	-4.25965e-10	-0.642598	3.63098e-05	-4.25965e-10	-0.684
78693092	chr5:78693092:C:T	1.73171e-19	-2.15135	-1.41335	3.42987e-14	-1.73839	-1.41571	1.93091e-06	-2.20437	-1.41373
78693107	chr5:78693107:T:C	1.13843e-17	-4.25965e-10	0.621015	1.02678e-12	-4.25965e-10	0.244983	0.000134279	-4.25965e-10	0.623834
78693197	chr5:78693197:G:A	1.60623e-18	-4.25965e-10	-1.33733	2.1018e-13	-4.25965e-10	-1.34124	1.89347e-05	-4.25965e-10	-1.33509
78693231	chr5:78693231:G:A	2.37701e-19	-2.15287	-1.0951	4.60874e-14	-1.73119	-1.12747	2.6514e-06	-2.20298	-1.09802
78693280	chr5:78693280:A:G	1.74259e-19	-2.14606	-1.41238	3.47822e-14	-1.72499	-1.4151	1.93791e-06	-2.20168	-1.4128
78693736	chr5:78693736:G:GTC	1.03069e-18	-1.78099	-4.01506e-10	1.30835e-13	-1.81527	-4.01506e-10	1.12292e-05	-1.85757	-4.01506e-10
78693831	chr5:78693831:T:C	3.9117e-19	-1.91217	-0.837663	8.31172e-14	-1.37542	-0.893532	4.3166e-06	-1.96979	-0.843824
78694334	chr5:78694334:G:A	1.25007e-18	-1.58802	-4.01506e-10	2.17564e-13	-1.30671	-4.01506e-10	1.52088e-05	-1.55421	-4.01506e-10
78694387	chr5:78694387:C:T	1.75762e-19	-2.13878	-1.41107	3.54983e-14	-1.70687	-1.41285	1.94866e-06	-2.19743	-1.41151
78694520	chr5:78694520:C:T	1.48336e-18	-4.25965e-10	-1.41691	1.95288e-13	-4.25965e-10	-1.41473	1.74448e-05	-4.25965e-10	-1.41705
78694821	chr5:78694821:C:T	1.76157e-19	-2.1526	-1.395	3.46781e-14	-1.74166	-1.40144	1.96441e-06	-2.20496	-1.39594
78695745	chr5:78695745:C:T	2.73664e-19	-2.08613	-1.02095	5.63886e-14	-1.51277	-1.14416	3.13501e-06	-2.10935	-1.02411
78695957	chr5:78695957:G:T	2.50627e-19	-2.11618	-1.07883	5.26647e-14	-1.60201	-1.12324	2.89439e-06	-2.13342	-1.07989
78696461	chr5:78696461:A:C	3.13351e-19	-1.76441	-1.20725	2.71687e-14	-2.19849	-1.18865	3.68799e-06	-1.76232	-1.20868
78696545	chr5:78696545:C:T	2.20627e-18	-4.25965e-10	-1.01992	2.79698e-13	-4.25965e-10	-1.05549	2.59917e-05	-4.25965e-10	-1.01831
78696732	chr5:78696732:T:C	2.26537e-19	-1.87912	-1.41695	2.18677e-14	-2.18951	-1.41468	2.80864e-06	-1.82634	-1.41705
78696737	chr5:78696737:A:G	4.59741e-19	-2.18408	-0.404237	7.08063e-14	-1.90886	-0.520395	5.29014e-06	-2.21984	-0.390398
78696859	chr5:78696859:A:G	4.23482e-19	-1.35499	-1.31548	7.23776e-14	-1.08363	-1.32368	5.27011e-06	-1.29253	-1.3215
78697079	chr5:78697079:G:C	1.72384e-19	-2.15225	-1.417	2.18709e-14	-2.19159	-1.41246	2.07435e-06	-2.12951	-1.41693
78697179	chr5:78697179:A:G	1.71321e-19	-2.16265	-1.41279	2.19463e-14	-2.18343	-1.41717	2.061e-06	-2.14049	-1.4124
78697430	chr5:78697430:C:T	1.51022e-18	-4.25965e-10	-1.39897	2.03946e-13	-4.25965e-10	-1.37135	1.77703e-05	-4.25965e-10	-1.39856
78697792	chr5:78697792:C:T	2.55146e-18	-4.25965e-10	-0.874558	3.05616e-13	-4.25965e-10	-0.966875	3.0065e-05	-4.25965e-10	-0.872724
78697899	chr5:78697899:C:T	2.49441e-18	-4.25965e-10	-0.897169	2.99417e-13	-4.25965e-10	-0.987367	2.9392e-05	-4.25965e-10	-0.895363
78698100	chr5:78698100:G:A	2.82686e-19	-2.19184	-0.882799	3.77097e-14	-2.17454	-0.884749	3.36052e-06	-2.18594	-0.878052
78698173	chr5:78698173:T:C	1.19366e-18	-1.6342	-4.01506e-10	1.96093e-13	-1.41061	-4.01506e-10	1.47562e-05	-1.58443	-4.01506e-10
78698231	chr5:78698231:G:A	1.48712e-18	-4.25965e-10	-1.41438	1.95627e-13	-4.25965e-10	-1.41299	1.74988e-05	-4.25965e-10	-1.41396
78698255	chr5:78698255:C:T	2.38964e-19	-2.19885	-1.04381	3.88111e-14	-2.07548	-0.955019	2.84813e-06	-2.20155	-1.02787
78698527	chr5:78698527:C:T	2.00671e-19	-2.01614	-1.40117	2.23438e-14	-2.20762	-1.37503	2.6643e-06	-1.89554	-1.4006
78698541	chr5:78698541:C:T	2.33441e-18	-4.25965e-10	-0.963461	2.99201e-13	-4.25965e-10	-0.988089	2.74309e-05	-4.25965e-10	-0.964418
78698587	chr5:78698587:A:G	1.49376e-18	-4.25965e-10	-1.40992	1.96376e-13	-4.25965e-10	-1.40917	1.75811e-05	-4.25965e-10	-1.40927
78698785	chr5:78698785:T:A	6.10833e-18	-4.25965e-10	-0.00156896	6.40245e-13	-4.25965e-10	-0.227353	7.20597e-05	-4.25965e-10	0.0014075
78699250	chr5:78699250:A:G	1.46311e-17	-4.25965e-10	0.871928	2.1982e-12	-4.25965e-10	1.00619	0.000170706	-4.25965e-10	0.863858
78699548	chr5:78699548:G:A	1.80015e-19	-2.13648	-1.38946	2.19367e-14	-2.21681	-1.38423	2.08841e-06	-2.15236	-1.38732
78699965	chr5:78699965:A:G	2.06996e-18	-4.25965e-10	-1.08369	2.50231e-13	-4.25965e-10	-1.16682	2.43637e-05	-4.25965e-10	-1.08299
78700982	chr5:78700982:T:C	1.86851e-18	-4.25965e-10	-1.18608	2.21659e-13	-4.25965e-10	-1.28806	2.19078e-05	-4.25965e-10	-1.18925
78701092	chr5:78701092:G:A	2.02912e-18	-4.25965e-10	-1.10362	2.4958e-13	-4.25965e-10	-1.16943	2.38872e-05	-4.25965e-10	-1.10274
78701913	chr5:78701913:T:C	1.95901e-18	-4.25965e-10	-1.13878	2.29754e-13	-4.25965e-10	-1.2522	2.29609e-05	-4.25965e-10	-1.14229
78702669	chr5:78702669:C:T	2.68348e-19	-1.7169	-1.40979	4.24441e-14	-1.54897	-1.39205	3.28984e-06	-1.67617	-1.40908
78702963	chr5:78702963:A:C	2.08327e-18	-2.18005	1.10276	2.31241e-13	-2.16362	0.917872	2.49622e-05	-2.16662	1.1079
78703435	chr5:78703435:A:C	1.48378e-18	-4.25965e-10	-1.41663	1.95002e-13	-4.25965e-10	-1.41619	1.74553e-05	-4.25965e-10	-1.41645
78703453	chr5:78703453:A:G	5.15884e-19	-2.21263	-0.260466	7.00835e-14	-2.04707	-0.392446	6.09612e-06	-2.22014	-0.248298
78703621	chr5:78703621:C:T	1.83421e-18	-4.25965e-10	-1.20461	2.54808e-13	-4.25965e-10	-1.14869	2.16936e-05	-4.25965e-10	-1.19907
78703947	chr5:78703947:A:G	1.39199e-18	-2.07561	0.595115	2.95186e-13	-1.27915	0.277549	1.62273e-05	-2.08632	0.596928
78703958	chr5:78703958:A:C	1.44253e-18	-2.07383	0.629006	3.06116e-13	-1.27444	0.309198	1.68205e-05	-2.08472	0.631231
78704137	chr5:78704137:C:G	2.03429e-18	-2.04986	0.948787	4.23699e-13	-1.21229	0.572106	2.34419e-05	-2.06436	0.942799
78704344	chr5:78704344:C:T	3.41176e-19	-1.65165	-1.23493	5.06793e-14	-1.48284	-1.28084	4.18762e-06	-1.60578	-1.23818
78705312	chr5:78705312:A:G	2.30745e-18	-2.14996	1.17488	2.4282e-13	-2.18855	0.991664	2.77118e-05	-2.13423	1.18001
78705813	chr5:78705813:A:C	1.48637e-18	-4.25965e-10	-1.41488	1.95432e-13	-4.25965e-10	-1.41399	1.74889e-05	-4.25965e-10	-1.41452
78705867	chr5:78705867:T:C	1.7018e-18	-4.25965e-10	-1.27954	2.1186e-13	-4.25965e-10	-1.33328	2.00209e-05	-4.25965e-10	-1.27931
78706127	chr5:78706127:A:G	2.34072e-18	-4.25965e-10	-0.960765	3.24724e-13	-4.25965e-10	-0.906229	2.7459e-05	-4.25965e-10	-0.963392
78706790	chr5:78706790:C:T	3.504e-19	-2.20188	-0.658024	5.08059e-14	-2.01323	-0.74796	4.0935e-06	-2.22213	-0.644558
78706828	chr5:78706828:T:C	1.1115e-18	-2.07947	0.373955	1.25203e-13	-2.08659	0.22732	1.28126e-05	-2.08524	0.359582
78707360	chr5:78707360:AG:A	1.86324e-18	-4.25965e-10	-1.1889	2.31093e-13	-4.25965e-10	-1.24638	2.19376e-05	-4.25965e-10	-1.18789
78707763	chr5:78707763:A:C	5.04609e-19	-1.91049	-0.584703	1.34537e-13	-1.24368	-0.543681	6.62918e-06	-1.79955	-0.585058
78707782	chr5:78707782:A:G	2.88997e-18	-4.25965e-10	-0.749978	4.04452e-13	-4.25965e-10	-0.686671	3.3878e-05	-4.25965e-10	-0.753321
78707886	chr5:78707886:C:A	3.6016e-19	-2.00497	-0.827456	8.59277e-14	-1.4241	-0.811597	4.65249e-06	-1.9132	-0.825484
78707994	chr5:78707994:G:A	2.69486e-18	-4.25965e-10	-0.819875	3.75999e-13	-4.25965e-10	-0.759617	3.15971e-05	-4.25965e-10	-0.823022
78708455	chr5:78708455:A:G	1.48488e-18	-4.25965e-10	-1.41589	1.9519e-13	-4.25965e-10	-1.41523	1.74698e-05	-4.25965e-10	-1.41561
78708494	chr5:78708494:A:G	6.58701e-19	-1.9484	-0.280311	8.0019e-14	-1.85214	-0.454802	8.02103e-06	-1.92577	-0.26825
78709223	chr5:78709223:T:C	2.06952e-18	-0.0572168	-1.02669	6.35436e-13	0.836472	-1.07136	3.14686e-05	0.214382	-1.04148
78709524	chr5:78709524:T:C	7.44688e-19	-2.10601	-4.01506e-10	8.77969e-14	-2.21418	-4.01506e-10	8.31199e-06	-2.15839	-4.01506e-10
78709556	chr5:78709556:C:A	1.50958e-18	-4.25965e-10	-1.39939	1.99114e-13	-4.25965e-10	-1.39533	1.77729e-05	-4.25965e-10	-1.39841
78709639	chr5:78709639:C:A	2.67202e-18	-4.25965e-10	-0.828389	3.46692e-13	-4.25965e-10	-0.840766	3.14153e-05	-4.25965e-10	-0.828793
78709829	chr5:78709829:C:T	2.2499e-18	-4.25965e-10	-1.00034	3.15718e-13	-4.25965e-10	-0.934355	2.64126e-05	-4.25965e-10	-1.00225
78709931	chr5:78709931:G:A	8.08215e-19	-2.02415	-4.01506e-10	9.00816e-14	-2.18849	-4.01506e-10	8.78603e-06	-2.10292	-4.01506e-10
78710195	chr5:78710195:A:T	2.09586e-18	-4.25965e-10	-1.07126	2.88629e-13	-4.25965e-10	-1.02406	2.45829e-05	-4.25965e-10	-1.07404
78710391	chr5:78710391:G:A	2.11787e-19	-2.0313	-1.3321	2.2788e-14	-2.20837	-1.3546	2.8128e-06	-1.9079	-1.33401
78710679	chr5:78710679:A:T	1.93518e-18	-4.25965e-10	-1.15102	2.35649e-13	-4.25965e-10	-1.22686	2.2839e-05	-4.25965e-10	-1.14762
78710738	chr5:78710738:G:A	2.67e-18	-4.25965e-10	-0.829145	3.77248e-13	-4.25965e-10	-0.756302	3.1659e-05	-4.25965e-10	-0.821065
78710938	chr5:78710938:G:A	1.89414e-18	-4.25965e-10	-1.17246	2.59309e-13	-4.25965e-10	-1.13118	2.224e-05	-4.25965e-10	-1.1742
78711104	chr5:78711104:T:G	2.01964e-18	-4.25965e-10	-1.1083	2.72732e-13	-4.25965e-10	-1.08072	2.3651e-05	-4.25965e-10	-1.11268
78711153	chr5:78711153:T:C	3.84976e-19	-1.69424	-1.07155	3.60006e-14	-1.9156	-1.19006	5.20448e-06	-1.55317	-1.0734
78711290	chr5:78711290:C:G	2.43446e-18	-0.921497	-4.01506e-10	3.05673e-13	-0.966689	-4.01506e-10	2.94882e-05	-0.892098	-4.01506e-10
78711550	chr5:78711550:C:T	3.66637e-19	-1.42924	-1.38537	5.91917e-14	-1.21734	-1.39108	4.57037e-06	-1.36825	-1.38825
78711563	chr5:78711563:G:A	6.63687e-19	-1.79827	-0.422896	6.11001e-14	-1.99593	-0.580759	8.73895e-06	-1.67849	-0.42981
78711746	chr5:78711746:A:G	4.28564e-18	-4.25965e-10	-0.355952	5.10869e-13	-4.25965e-10	-0.45309	5.07096e-05	-4.25965e-10	-0.349971
78711891	chr5:78711891:C:T	1.53428e-18	-4.25965e-10	-1.38316	2.02451e-13	-4.25965e-10	-1.3787	1.80719e-05	-4.25965e-10	-1.38173
78711999	chr5:78711999:CAG:C	1.49657e-18	-4.25965e-10	-1.40805	1.97195e-13	-4.25965e-10	-1.40501	1.76148e-05	-4.25965e-10	-1.40735
78712180	chr5:78712180:T:C	3.74737e-18	-4.25965e-10	-0.490167	5.21035e-13	-4.25965e-10	-0.433387	4.39737e-05	-4.25965e-10	-0.492496
78712293	chr5:78712293:T:C	4.32555e-19	-1.38622	-1.26305	5.83794e-14	-1.29329	-1.32895	5.02891e-06	-1.39487	-1.26602
78712514	chr5:78712514:C:T	6.03669e-19	-1.15898	-1.15697	7.68781e-14	-1.23181	-1.11517	6.97532e-06	-1.18324	-1.15047
78712684	chr5:78712684:A:G	2.72084e-18	-2.20006	1.38978	3.1599e-13	-2.12588	1.19239	3.2476e-05	-2.18961	1.39402
78712685	chr5:78712685:C:T	1.47564e-18	-1.42213	-4.01506e-10	1.50099e-13	-1.67791	-4.01506e-10	1.55724e-05	-1.53059	-4.01506e-10
78712710	chr5:78712710:A:T	2.83053e-18	-4.25965e-10	-0.770759	4.00185e-13	-4.25965e-10	-0.697276	3.36832e-05	-4.25965e-10	-0.759087
78712825	chr5:78712825:T:G	3.73341e-19	-2.10237	-0.694117	6.23564e-14	-1.77222	-0.784114	4.11041e-06	-2.18206	-0.680508
78713350	chr5:78713350:T:C	1.61029e-18	-4.25965e-10	-1.33481	2.16946e-13	-4.25965e-10	-1.30956	1.89455e-05	-4.25965e-10	-1.33452
78713555	chr5:78713555:C:T	1.69418e-18	-4.25965e-10	-1.28403	2.28357e-13	-4.25965e-10	-1.25829	1.98873e-05	-4.25965e-10	-1.28601
78713622	chr5:78713622:A:T	1.12238e-18	-1.69577	-4.01506e-10	1.85162e-13	-1.46797	-4.01506e-10	1.40569e-05	-1.63297	-4.01506e-10
78713651	chr5:78713651:A:G	1.69721e-18	-1.28224	-4.01506e-10	2.01751e-13	-1.38217	-4.01506e-10	3.28098e-05	-0.785361	-4.01506e-10
78713728	chr5:78713728:A:G	2.62628e-18	-4.25965e-10	-0.845653	3.56733e-13	-4.25965e-10	-0.812216	3.07129e-05	-4.25965e-10	-0.851404
78714030	chr5:78714030:CAA:C	3.20413e-18	-4.25965e-10	-0.646781	5.72255e-13	-4.25965e-10	-0.339619	3.77184e-05	-4.25965e-10	-0.64594
78714044	chr5:78714044:A:G	1.07325e-17	-4.25965e-10	0.562059	1.59746e-12	-4.25965e-10	0.686964	0.000125274	-4.25965e-10	0.554413
78714066	chr5:78714066:A:C	3.58692e-18	-1.61277	1.07884	2.77428e-13	-1.99172	0.928077	4.84774e-05	-1.48261	1.08762
78714239	chr5:78714239:G:C	2.62046e-18	-4.25965e-10	-0.847874	3.63491e-13	-4.25965e-10	-0.79345	3.07353e-05	-4.25965e-10	-0.850675
78714367	chr5:78714367:G:T	1.62415e-18	-0.0627595	-1.26348	5.04328e-13	0.826258	-1.29223	2.48509e-05	0.208669	-1.27186
78714381	chr5:78714381:T:C	1.70689e-18	-0.0763611	-1.20019	5.27031e-13	0.812049	-1.23399	2.60775e-05	0.195041	-1.21006
78714415	chr5:78714415:C:T	1.48307e-18	-4.25965e-10	-1.4171	1.94966e-13	-4.25965e-10	-1.41638	1.7443e-05	-4.25965e-10	-1.41715
78714518	chr5:78714518:A:T	3.10226e-18	-0.679092	-4.01506e-10	1.09552e-12	0.309781	-4.01506e-10	2.66514e-05	-0.993244	-4.01506e-10
78714557	chr5:78714557:C:T	1.56979e-18	-4.25965e-10	-1.36028	2.10591e-13	-4.25965e-10	-1.33929	1.84659e-05	-4.25965e-10	-1.36016
78714699	chr5:78714699:A:G	3.31681e-19	-1.72258	-1.19223	8.95336e-14	-0.968579	-1.22601	4.34242e-06	-1.61911	-1.18855
78714738	chr5:78714738:A:T	2.58369e-18	-4.25965e-10	-0.862003	3.66482e-13	-4.25965e-10	-0.785254	3.03348e-05	-4.25965e-10	-0.863791
78714754	chr5:78714754:A:C	3.24711e-19	-1.74596	-1.19008	8.60215e-14	-1.01132	-1.22329	4.23324e-06	-1.6466	-1.18652
78714915	chr5:78714915:A:G	1.86699e-18	-0.292173	-0.894722	3.44972e-13	0.17955	-1.02529	3.02445e-05	0.0350805	-0.901854
78714933	chr5:78714933:G:C	4.83368e-18	0.282866	-0.51848	1.28108e-12	1.04161	-0.575348	6.8526e-05	0.471773	-0.520646
78716370	chr5:78716370:A:G	4.89838e-19	-1.59804	-0.92686	1.38491e-13	-0.787685	-0.970715	6.50102e-06	-1.48227	-0.921854
78716616	chr5:78716616:G:A	1.50897e-18	-4.25965e-10	-1.3998	1.96228e-13	-4.25965e-10	-1.40992	1.77511e-05	-4.25965e-10	-1.39964
78716659	chr5:78716659:C:T	3.46191e-18	-4.25965e-10	-0.569401	4.44328e-13	-4.25965e-10	-0.592641	4.07786e-05	-4.25965e-10	-0.567931
78717048	chr5:78717048:A:G	1.95127e-18	-4.25965e-10	-1.14274	2.66218e-13	-4.25965e-10	-1.10489	2.29053e-05	-4.25965e-10	-1.14472
78718375	chr5:78718375:C:T	9.73027e-18	-4.25965e-10	0.46402	9.14663e-13	-4.25965e-10	0.129352	0.000114866	-4.25965e-10	0.467677
78718510	chr5:78718510:G:A	1.98738e-18	-4.25965e-10	-1.1244	2.65027e-13	-4.25965e-10	-1.10937	2.32926e-05	-4.25965e-10	-1.12795
78718665	chr5:78718665:T:C	2.63759e-19	-1.73073	-1.41322	7.26188e-14	-0.987077	-1.4169	3.41534e-06	-1.63498	-1.41283
78719328	chr5:78719328:C:T	6.93464e-19	-1.24822	-0.929059	8.9613e-14	-1.32453	-0.869169	7.97463e-06	-1.2795	-0.920325
78720054	chr5:78720054:A:G	2.78861e-18	-4.25965e-10	-0.785679	3.81899e-13	-4.25965e-10	-0.744046	3.26954e-05	-4.25965e-10	-0.788852
78720226	chr5:78720226:A:G	1.32275e-18	-2.01797	0.486461	1.15666e-13	-2.21462	0.276125	1.65573e-05	-1.95891	0.489652
78720893	chr5:78720893:C:T	7.31633e-19	-2.1237	-4.01506e-10	8.74723e-14	-2.21788	-4.01506e-10	8.19835e-06	-2.17215	-4.01506e-10
78720959	chr5:78720959:A:C	1.65943e-18	-4.25965e-10	-1.30475	2.23508e-13	-4.25965e-10	-1.27976	1.94845e-05	-4.25965e-10	-1.30647
78720969	chr5:78720969:T:C	2.22462e-18	-4.25965e-10	-1.01164	2.8302e-13	-4.25965e-10	-1.04369	2.61531e-05	-4.25965e-10	-1.01212
78721037	chr5:78721037:T:G	1.72224e-18	0.101663	-1.36926	5.67111e-13	1.03948	-1.38813	2.66845e-05	0.383057	-1.37506
78721368	chr5:78721368:A:C	2.13e-19	-1.95356	-1.40412	6.0774e-14	-1.17332	-1.40873	2.24598e-06	-2.0628	-1.40414
78721526	chr5:78721526:A:G	4.17186e-19	-1.29582	-1.38962	5.05829e-14	-1.38459	-1.381	4.71003e-06	-1.33896	-1.38744
78721557	chr5:78721557:C:CT	2.10441e-17	-4.25965e-10	1.2354	1.86015e-12	-4.25965e-10	0.839207	0.000249057	-4.25965e-10	1.24159
78721637	chr5:78721637:G:A	3.35856e-18	-4.25965e-10	-0.599711	4.63395e-13	-4.25965e-10	-0.550624	3.92679e-05	-4.25965e-10	-0.605681
78721945	chr5:78721945:G:C	1.68665e-19	-2.20552	-1.38554	2.38073e-14	-2.1546	-1.36461	1.95529e-06	-2.22202	-1.38353
78722163	chr5:78722163:C:T	3.22093e-18	-4.25965e-10	-0.641553	4.661e-13	-4.25965e-10	-0.544804	3.82472e-05	-4.25965e-10	-0.632018
78722254	chr5:78722254:T:C	1.78153e-19	-2.19324	-1.3431	2.45832e-14	-2.18105	-1.30609	2.04423e-06	-2.2212	-1.33986
78722754	chr5:78722754:T:C	8.78485e-19	-1.35964	-0.581141	1.29226e-13	-1.30985	-0.517783	1.03491e-05	-1.35932	-0.579872
78722812	chr5:78722812:C:T	2.92065e-18	-4.25965e-10	-0.739416	3.91735e-13	-4.25965e-10	-0.718618	3.40972e-05	-4.25965e-10	-0.746871
78722873	chr5:78722873:G:A	4.39347e-19	-2.04976	-0.583928	7.03838e-14	-1.79111	-0.64413	5.08461e-06	-2.06034	-0.589528
78722945	chr5:78722945:G:A	1.71398e-19	-2.20157	-1.37342	3.44517e-14	-1.76269	-1.38696	2.01324e-06	-2.20269	-1.37365
78722949	chr5:78722949:T:G	3.95334e-19	-1.66118	-1.07806	5.55669e-14	-1.62637	-1.04525	4.63942e-06	-1.6665	-1.075
78723148	chr5:78723148:G:A	2.17197e-18	-2.06168	1.02609	2.0857e-13	-2.13725	0.788324	2.50878e-05	-2.09078	1.03707
78723163	chr5:78723163:G:A	3.16364e-18	-4.25965e-10	-0.659499	4.23043e-13	-4.25965e-10	-0.641729	3.69371e-05	-4.25965e-10	-0.66687
78723288	chr5:78723288:G:A	1.3315e-17	-1.90945	2.68712	2.09336e-12	-1.65061	2.60794	0.000172271	-1.83411	2.70709
78723732	chr5:78723732:A:G	1.92713e-19	-2.04427	-1.41351	2.93661e-14	-1.89426	-1.41511	2.33383e-06	-2.01604	-1.41254
78723748	chr5:78723748:G:A	1.6084e-18	-4.25965e-10	-1.33599	2.14802e-13	-4.25965e-10	-1.31949	1.88534e-05	-4.25965e-10	-1.3394
78724332	chr5:78724332:T:C	1.65257e-18	-4.25965e-10	-1.30889	2.07505e-13	-4.25965e-10	-1.35405	1.94756e-05	-4.25965e-10	-1.30693
78724343	chr5:78724343:T:G	3.64031e-19	-2.05971	-0.762032	6.94311e-14	-1.70804	-0.740829	4.00532e-06	-2.11954	-0.768926
78724393	chr5:78724393:A:C	2.24838e-18	-4.25965e-10	-1.00101	3.02051e-13	-4.25965e-10	-0.978609	2.62731e-05	-4.25965e-10	-1.00754
78724403	chr5:78724403:C:A	1.83054e-18	-4.25965e-10	-1.20661	2.53941e-13	-4.25965e-10	-1.1521	2.16554e-05	-4.25965e-10	-1.20083
78724404	chr5:78724404:A:G	1.57868e-18	-4.25965e-10	-1.35463	2.0491e-13	-4.25965e-10	-1.36663	1.86242e-05	-4.25965e-10	-1.35163
78724782	chr5:78724782:GAGACCAGCCGGGCCAACATGGTGAA:G	2.46239e-18	-4.25965e-10	-0.91009	3.30703e-13	-4.25965e-10	-0.887982	2.8763e-05	-4.25965e-10	-0.916996
78725015	chr5:78725015:C:T	4.05396e-19	-2.0178	-0.696309	4.88072e-14	-2.02014	-0.781183	5.46735e-06	-1.88488	-0.69241
78725051	chr5:78725051:C:A	4.72668e-19	-1.86369	-0.696898	1.00264e-13	-1.28868	-0.792723	6.12898e-06	-1.77543	-0.687629
78725335	chr5:78725335:T:C	1.60908e-18	-4.25965e-10	-1.33556	2.03586e-13	-4.25965e-10	-1.37311	1.89646e-05	-4.25965e-10	-1.33351
78725395	chr5:78725395:A:G	8.02284e-19	-1.72743	-0.304086	1.46416e-13	-1.38002	-0.322728	1.16581e-05	-1.51555	-0.304538
78725418	chr5:78725418:C:T	6.73733e-19	-2.21823	0.0120838	8.96948e-14	-2.10738	-0.0854094	7.9955e-06	-2.21635	0.0191373
78725518	chr5:78725518:T:A	1.81809e-18	-4.25965e-10	-1.21343	2.39798e-13	-4.25965e-10	-1.20941	2.13225e-05	-4.25965e-10	-1.21632
78726087	chr5:78726087:T:C	1.54089e-18	-4.25965e-10	-1.37886	2.04868e-13	-4.25965e-10	-1.36684	1.80907e-05	-4.25965e-10	-1.38069
78726249	chr5:78726249:G:A	5.56508e-19	-2.18766	-0.209631	9.34897e-14	-1.80937	-0.341986	6.49184e-06	-2.20871	-0.196828
78726389	chr5:78726389:C:T	5.11629e-19	-2.20568	-0.275701	8.10676e-14	-1.88597	-0.407955	6.00757e-06	-2.21948	-0.26359
78726616	chr5:78726616:C:A	7.16725e-19	-2.14429	-4.01506e-10	1.16244e-13	-1.93351	-4.01506e-10	8.8901e-06	-2.09115	-4.01506e-10
78726914	chr5:78726914:T:C	1.65791e-18	-4.25965e-10	-1.30567	2.15934e-13	-4.25965e-10	-1.31423	1.94762e-05	-4.25965e-10	-1.30689
78727013	chr5:78727013:G:A	1.52844e-18	-4.25965e-10	-1.38698	1.99647e-13	-4.25965e-10	-1.39265	1.79689e-05	-4.25965e-10	-1.38745
78727580	chr5:78727580:G:A	8.0047e-19	-2.21877	0.184989	1.01338e-13	-2.11165	0.0409085	9.75051e-06	-2.1995	0.200731
78727836	chr5:78727836:C:T	1.54049e-18	-4.25965e-10	-1.37912	2.04346e-13	-4.25965e-10	-1.36939	1.81349e-05	-4.25965e-10	-1.37825
78728094	chr5:78728094:G:C	1.72758e-19	-2.16661	-1.40048	2.31646e-14	-2.14497	-1.40161	2.10849e-06	-2.1301	-1.40001
78728543	chr5:78728543:T:C	3.17186e-19	-2.21444	-0.745048	4.07482e-14	-2.15094	-0.830854	3.77417e-06	-2.19609	-0.751812
78728787	chr5:78728787:A:G	2.3747e-19	-1.83315	-1.41578	4.9091e-14	-1.37836	-1.41717	2.81447e-06	-1.82501	-1.4163
78728860	chr5:78728860:C:A	1.6396e-18	-4.25965e-10	-1.31677	2.10151e-13	-4.25965e-10	-1.34138	1.92637e-05	-4.25965e-10	-1.31787
78729734	chr5:78729734:A:G	2.52228e-19	-2.20662	-0.98203	3.39889e-14	-2.18364	-0.979534	2.94624e-06	-2.20984	-0.985723
78729828	chr5:78729828:G:A	6.47991e-18	-4.25965e-10	0.0574836	8.79778e-13	-4.25965e-10	0.0904664	7.62698e-05	-4.25965e-10	0.0581904
78729936	chr5:78729936:G:A	4.39731e-18	-4.25965e-10	-0.330229	5.98036e-13	-4.25965e-10	-0.295553	5.16916e-05	-4.25965e-10	-0.330792
78730032	chr5:78730032:G:A	1.49444e-17	-1.94945	2.84256	4.38526e-12	-1.54485	3.24165	0.000170243	-2.01196	2.8731
78730040	chr5:78730040:T:C	1.3486e-18	-2.2022	0.690044	2.7054e-13	-1.94117	0.852386	1.68582e-05	-2.15705	0.705801
78730268	chr5:78730268:G:T	1.48304e-18	-4.25965e-10	-1.41713	1.94861e-13	-4.25965e-10	-1.41692	1.74425e-05	-4.25965e-10	-1.41718
78730527	chr5:78730527:T:C	2.63432e-19	-2.16809	-0.977094	3.34108e-14	-2.20728	-0.973042	2.99755e-06	-2.19815	-0.980139
78730717	chr5:78730717:C:T	1.4844e-18	-4.25965e-10	-1.41621	1.9792e-13	-4.25965e-10	-1.40134	1.74632e-05	-4.25965e-10	-1.41599
78730878	chr5:78730878:G:A	6.54524e-18	-4.25965e-10	0.0675152	9.45309e-13	-4.25965e-10	0.162308	7.62972e-05	-4.25965e-10	0.0585497
78730884	chr5:78730884:T:A	1.62848e-18	-4.25965e-10	-1.32358	2.16661e-13	-4.25965e-10	-1.31087	1.9101e-05	-4.25965e-10	-1.32635
78731185	chr5:78731185:A:G	2.91568e-17	-4.25965e-10	1.56147	4.6221e-12	-4.25965e-10	1.7494	0.000339296	-4.25965e-10	1.55079
78731973	chr5:78731973:C:T	2.60526e-18	-4.25965e-10	-0.85369	3.50999e-13	-4.25965e-10	-0.828419	3.05035e-05	-4.25965e-10	-0.858246
78732004	chr5:78732004:ACT:A	2.59532e-18	-4.25965e-10	-0.857511	3.49631e-13	-4.25965e-10	-0.832325	3.03877e-05	-4.25965e-10	-0.862048
78732736	chr5:78732736:A:G	4.94338e-19	-1.81819	-0.697572	5.82968e-14	-1.96666	-0.656996	6.33722e-06	-1.72551	-0.704132
78732867	chr5:78732867:ACTC:A	2.6044e-18	-4.25965e-10	-0.854019	3.51111e-13	-4.25965e-10	-0.828102	3.04947e-05	-4.25965e-10	-0.858534
78733145	chr5:78733145:T:C	2.65416e-19	-2.18852	-0.949163	3.47637e-14	-2.22196	-0.918669	3.00423e-06	-2.22092	-0.955142
78733209	chr5:78733209:C:T	1.62656e-18	-4.25965e-10	-1.32476	2.12637e-13	-4.25965e-10	-1.32962	1.91929e-05	-4.25965e-10	-1.32155
78733319	chr5:78733319:C:G	1.52419e-18	-4.25965e-10	-1.38976	2.03293e-13	-4.25965e-10	-1.37455	1.7951e-05	-4.25965e-10	-1.38844
78733499	chr5:78733499:T:C	3.85339e-18	-4.25965e-10	-0.462268	5.56627e-13	-4.25965e-10	-0.367309	4.56353e-05	-4.25965e-10	-0.455407
78734086	chr5:78734086:G:A	2.38691e-19	-2.21458	-1.02923	3.25693e-14	-2.21838	-0.987456	2.79234e-06	-2.21844	-1.03077
78734129	chr5:78734129:G:C	3.44731e-18	-4.25965e-10	-0.573628	4.53866e-13	-4.25965e-10	-0.571402	4.06072e-05	-4.25965e-10	-0.572143
78734855	chr5:78734855:A:G	3.12869e-18	-4.25965e-10	-0.670606	4.61173e-13	-4.25965e-10	-0.55543	3.71434e-05	-4.25965e-10	-0.661302
78734953	chr5:78734953:T:G	2.57684e-19	-1.87174	-1.29551	2.77423e-14	-2.04862	-1.31762	2.71567e-06	-1.97817	-1.29888
78735042	chr5:78735042:C:T	1.55142e-18	-4.25965e-10	-1.37205	2.07701e-13	-4.25965e-10	-1.3531	1.82793e-05	-4.25965e-10	-1.37032
78735832	chr5:78735832:G:A	1.4917e-18	-4.25965e-10	-1.4113	1.955e-13	-4.25965e-10	-1.41365	1.75422e-05	-4.25965e-10	-1.41148
78736172	chr5:78736172:G:A	1.53345e-18	-4.25965e-10	-1.3837	2.00293e-13	-4.25965e-10	-1.38942	1.80295e-05	-4.25965e-10	-1.38408
78737125	chr5:78737125:G:A	1.48297e-18	-4.25965e-10	-1.41717	1.9493e-13	-4.25965e-10	-1.41657	1.74429e-05	-4.25965e-10	-1.41715
78737215	chr5:78737215:G:A	1.85647e-18	-4.25965e-10	-1.19255	2.45624e-13	-4.25965e-10	-1.1854	2.18368e-05	-4.25965e-10	-1.19249
78737423	chr5:78737423:TTAAAAACAGCCA:T	4.11715e-19	-1.28172	-1.41692	3.90177e-14	-1.60838	-1.41681	4.28296e-06	-1.40468	-1.41677
78738526	chr5:78738526:G:A	2.36612e-18	-4.25965e-10	-0.949972	3.07135e-13	-4.25965e-10	-0.961918	2.80728e-05	-4.25965e-10	-0.941286
78738582	chr5:78738582:A:C	3.89592e-19	-1.66162	-1.09225	6.26003e-14	-1.43335	-1.11908	6.32484e-06	-1.3393	-1.0923
78738698	chr5:78738698:C:T	3.53873e-19	-2.08141	-0.768634	3.81223e-14	-2.20078	-0.847623	3.84068e-06	-2.15003	-0.780409
78738709	chr5:78738709:T:A	4.67926e-18	-4.25965e-10	-0.268082	6.54659e-13	-4.25965e-10	-0.205089	5.48215e-05	-4.25965e-10	-0.272004
78738857	chr5:78738857:T:C	2.68271e-18	-4.25965e-10	-0.824395	3.37951e-13	-4.25965e-10	-0.866301	3.15713e-05	-4.25965e-10	-0.823838
78738870	chr5:78738870:G:C	4.1187e-18	-4.25965e-10	-0.395685	5.52964e-13	-4.25965e-10	-0.373912	4.83446e-05	-4.25965e-10	-0.397732
78738961	chr5:78738961:A:G	4.49863e-19	-2.20805	-0.401983	5.58593e-14	-2.20134	-0.465026	5.51052e-06	-2.18114	-0.38829
78738982	chr5:78738982:A:C	2.32193e-19	-2.20993	-1.06148	3.22615e-14	-2.20744	-1.00789	2.73113e-06	-2.20853	-1.06284
78739498	chr5:78739498:G:A	7.61261e-19	-2.084	-4.01506e-10	8.75084e-14	-2.21747	-4.01506e-10	8.43267e-06	-2.14397	-4.01506e-10
78739663	chr5:78739663:A:G	1.55514e-18	-4.25965e-10	-1.36965	2.00385e-13	-4.25965e-10	-1.38896	1.82826e-05	-4.25965e-10	-1.37014
78739815	chr5:78739815:C:T	6.20979e-18	-4.25965e-10	0.0149045	7.72048e-13	-4.25965e-10	-0.0401571	7.28353e-05	-4.25965e-10	0.0121133
78739887	chr5:78739887:C:G	1.62312e-18	-4.25965e-10	-1.32687	2.0091e-13	-4.25965e-10	-1.38635	1.90406e-05	-4.25965e-10	-1.32951
78739968	chr5:78739968:A:G	1.65215e-18	-4.25965e-10	-1.30914	2.12252e-13	-4.25965e-10	-1.33143	1.9437e-05	-4.25965e-10	-1.30891
78740025	chr5:78740025:C:T	3.34331e-18	-4.25965e-10	-0.604261	4.67167e-13	-4.25965e-10	-0.542517	3.91045e-05	-4.25965e-10	-0.609848
78740194	chr5:78740194:T:C	4.59117e-19	-1.30562	-1.28406	6.09948e-14	-1.32493	-1.25349	7.00252e-06	-1.04706	-1.28276
78740321	chr5:78740321:G:T	4.60198e-18	-2.19738	1.91264	5.92729e-13	-2.21769	1.91322	5.61867e-05	-2.16878	1.92138
78740720	chr5:78740720:A:G	1.38745e-17	-4.25965e-10	0.818833	2.17462e-12	-4.25965e-10	0.995407	0.000161993	-4.25965e-10	0.811468
78740869	chr5:78740869:A:C	5.0871e-19	-1.76527	-0.721831	8.51033e-14	-1.61066	-0.63468	5.90156e-06	-1.77139	-0.729484
78740870	chr5:78740870:G:A	9.31865e-19	-1.88179	-4.01506e-10	1.25974e-13	-1.85313	-4.01506e-10	1.02776e-05	-1.94612	-4.01506e-10
78741282	chr5:78741282:T:G	1.78236e-18	-4.25965e-10	-1.23328	2.25798e-13	-4.25965e-10	-1.26956	2.09581e-05	-4.25965e-10	-1.23356
78741315	chr5:78741315:C:A	3.18792e-19	-2.22214	-0.732297	4.5786e-14	-2.2067	-0.658523	3.75575e-06	-2.22136	-0.731438
78742528	chr5:78742528:T:A	3.5326e-19	-2.15715	-0.694626	4.6321e-14	-2.20006	-0.653553	4.1186e-06	-2.18086	-0.679714
78742551	chr5:78742551:C:T	1.72078e-18	-4.25965e-10	-1.26845	2.34023e-13	-4.25965e-10	-1.23379	2.02503e-05	-4.25965e-10	-1.26792
78743491	chr5:78743491:A:T	2.16016e-19	-1.9265	-1.41713	2.53827e-14	-2.04042	-1.41472	2.35731e-06	-2.0014	-1.41717
78743756	chr5:78743756:T:C	2.32935e-18	-4.25965e-10	-0.965635	3.14924e-13	-4.25965e-10	-0.936872	2.7477e-05	-4.25965e-10	-0.962737
78743772	chr5:78743772:C:T	1.48298e-18	-4.25965e-10	-1.41717	1.9518e-13	-4.25965e-10	-1.41528	1.74427e-05	-4.25965e-10	-1.41717
78743930	chr5:78743930:A:G	1.949e-19	-2.02966	-1.41683	2.34622e-14	-2.11709	-1.41672	2.16297e-06	-2.08831	-1.41629
78744062	chr5:78744062:G:A	2.82774e-19	-1.87056	-1.20376	3.09691e-14	-2.00514	-1.25108	3.06038e-06	-1.96487	-1.19268
78744236	chr5:78744236:C:T	1.04351e-17	-4.25965e-10	0.533957	1.4723e-12	-4.25965e-10	0.605374	0.000120722	-4.25965e-10	0.517404
78744309	chr5:78744309:C:T	2.48111e-18	-4.25965e-10	-0.902515	3.37636e-13	-4.25965e-10	-0.867236	2.92398e-05	-4.25965e-10	-0.900556
78744592	chr5:78744592:A:C	2.72139e-18	-4.25965e-10	-0.810079	3.44246e-13	-4.25965e-10	-0.847848	3.19233e-05	-4.25965e-10	-0.81275
78744595	chr5:78744595:A:G	1.64982e-17	-4.25965e-10	0.992029	2.19387e-12	-4.25965e-10	1.00422	0.000189902	-4.25965e-10	0.970421
78745055	chr5:78745055:G:A	2.5982e-18	-4.25965e-10	-0.856405	3.55471e-13	-4.25965e-10	-0.81576	3.06217e-05	-4.25965e-10	-0.854378
78745939	chr5:78745939:A:G	6.71396e-19	-2.20962	-4.01506e-10	9.34782e-14	-2.15148	-4.01506e-10	8.05245e-06	-2.19011	-4.01506e-10
78746041	chr5:78746041:T:C	3.99886e-19	-2.06602	-0.661784	4.83971e-14	-2.11837	-0.69139	4.65888e-06	-2.08834	-0.648974
78746153	chr5:78746153:C:A	6.08371e-19	-2.2031	-0.105096	7.73072e-14	-2.17974	-0.161673	7.91567e-06	-2.13024	-0.0770021
78746183	chr5:78746183:G:A	2.5043e-18	-4.25965e-10	-0.893212	3.41705e-13	-4.25965e-10	-0.855257	2.95137e-05	-4.25965e-10	-0.891231
78746258	chr5:78746258:A:G	1.9406e-19	-2.03453	-1.41628	2.35274e-14	-2.11814	-1.4129	2.15954e-06	-2.08934	-1.41685
78746316	chr5:78746316:G:A	1.95708e-19	-2.02865	-1.41371	2.14614e-14	-2.21487	-1.40808	2.09585e-06	-2.12455	-1.41158
78746392	chr5:78746392:A:C	1.97969e-19	-2.01751	-1.41336	2.39011e-14	-2.10775	-1.40753	2.19124e-06	-2.07695	-1.41467
78746513	chr5:78746513:T:C	1.57914e-18	-4.25965e-10	-1.35434	2.10152e-13	-4.25965e-10	-1.34137	1.86081e-05	-4.25965e-10	-1.35249
78746563	chr5:78746563:C:A	1.63713e-18	-4.25965e-10	-1.31828	2.18507e-13	-4.25965e-10	-1.30238	1.93e-05	-4.25965e-10	-1.31598
78746592	chr5:78746592:G:A	1.98044e-19	-2.08118	-1.34931	2.47202e-14	-2.14709	-1.33449	2.22018e-06	-2.12332	-1.35518
78746608	chr5:78746608:C:G	3.98484e-18	-4.25965e-10	-0.428724	5.52288e-13	-4.25965e-10	-0.375135	4.61683e-05	-4.25965e-10	-0.443794
78746928	chr5:78746928:T:C	1.91936e-19	-2.04972	-1.4121	2.34029e-14	-2.13057	-1.40577	2.13628e-06	-2.10337	-1.41365
78746962	chr5:78746962:C:T	1.81014e-18	-4.25965e-10	-1.21782	2.45998e-13	-4.25965e-10	-1.18388	2.12908e-05	-4.25965e-10	-1.21781
78747320	chr5:78747320:C:G	5.71307e-19	-2.20856	-0.162496	7.90548e-14	-2.06957	-0.249495	7.69793e-06	-2.08623	-0.148905
78747349	chr5:78747349:G:A	2.28558e-18	-4.25965e-10	-0.984602	2.89089e-13	-4.25965e-10	-1.02247	2.69319e-05	-4.25965e-10	-0.982775
78747557	chr5:78747557:C:G	2.2948e-18	-4.25965e-10	-0.980579	2.90088e-13	-4.25965e-10	-1.01902	2.70395e-05	-4.25965e-10	-0.978788
78747901	chr5:78747901:A:G	4.78326e-19	-2.20922	-0.339468	6.56904e-14	-2.07602	-0.428234	6.40777e-06	-2.09046	-0.328116
78747923	chr5:78747923:T:C	6.63108e-19	-2.22204	-4.01506e-10	8.71099e-14	-2.22203	-4.01506e-10	7.81689e-06	-2.2198	-4.01506e-10
78748138	chr5:78748138:A:T	2.2948e-18	-4.25965e-10	-0.980579	2.90088e-13	-4.25965e-10	-1.01902	2.70395e-05	-4.25965e-10	-0.978788
78748161	chr5:78748161:T:C	2.36708e-18	-4.25965e-10	-0.949565	3.15131e-13	-4.25965e-10	-0.936216	2.78538e-05	-4.25965e-10	-0.949119
78748301	chr5:78748301:G:A	1.48765e-18	-4.25965e-10	-1.41402	1.94919e-13	-4.25965e-10	-1.41662	1.74979e-05	-4.25965e-10	-1.41401
78748347	chr5:78748347:C:T	1.59776e-18	-4.25965e-10	-1.34262	2.08622e-13	-4.25965e-10	-1.34868	1.88059e-05	-4.25965e-10	-1.34192
78748429	chr5:78748429:T:C	1.88753e-18	-4.25965e-10	-1.17595	2.40809e-13	-4.25965e-10	-1.2052	2.22268e-05	-4.25965e-10	-1.17479
78748463	chr5:78748463:C:T	1.76613e-18	-4.25965e-10	-1.24243	2.28402e-13	-4.25965e-10	-1.2581	2.0773e-05	-4.25965e-10	-1.24243
78748734	chr5:78748734:T:C	7.11418e-19	-2.19942	0.0477058	1.00022e-13	-2.05484	-0.0289768	9.67842e-06	-2.06666	0.0604742
78748752	chr5:78748752:T:C	5.4586e-19	-2.20046	-0.216154	7.84106e-14	-2.05573	-0.27152	7.40684e-06	-2.06925	-0.204431
78749098	chr5:78749098:T:C	8.1873e-19	-2.18674	0.175515	1.15031e-13	-2.01789	0.0738865	1.1355e-05	-2.03386	0.187425
78749202	chr5:78749202:T:C	1.68386e-18	-4.25965e-10	-1.29013	2.13112e-13	-4.25965e-10	-1.32739	1.98292e-05	-4.25965e-10	-1.28893
78749213	chr5:78749213:T:C	1.49583e-18	-4.25965e-10	-1.40854	1.97438e-13	-4.25965e-10	-1.40378	1.75966e-05	-4.25965e-10	-1.40838
78749404	chr5:78749404:G:T	9.84612e-19	-2.16846	0.341726	1.40095e-13	-1.97536	0.228476	1.39578e-05	-1.99466	0.354606
78749846	chr5:78749846:C:A	1.11803e-18	-2.19698	0.497326	1.53311e-13	-2.04053	0.38379	1.53206e-05	-2.05843	0.511542
78749926	chr5:78749926:C:T	1.48709e-18	-4.25965e-10	-1.4144	1.95999e-13	-4.25965e-10	-1.41109	1.74926e-05	-4.25965e-10	-1.41431
78749951	chr5:78749951:A:T	9.19307e-19	-2.13238	0.237023	1.39305e-13	-1.90683	0.154297	1.34141e-05	-1.93153	0.251749
78750458	chr5:78750458:T:C	1.71997e-18	-2.12862	0.859708	2.52144e-13	-1.89289	0.733689	2.5441e-05	-1.91714	0.877418
78750459	chr5:78750459:G:A	4.98194e-18	-2.16306	1.95766	6.62459e-13	-1.95434	1.7611	7.24199e-05	-1.97527	1.98166
78750598	chr5:78750598:G:A	8.5042e-19	-2.0624	0.0891502	1.34888e-13	-1.78057	-0.00419136	1.30679e-05	-1.80976	0.103838
78750611	chr5:78750611:C:T	2.75146e-18	-2.15566	1.35657	3.7796e-13	-1.9401	1.18568	4.00806e-05	-1.96168	1.37648
78751017	chr5:78751017:G:A	4.96698e-18	-2.14115	1.93274	6.76361e-13	-1.90878	1.73631	7.37691e-05	-1.93193	1.95678
78751214	chr5:78751214:T:G	1.46411e-18	-1.42997	-4.01506e-10	1.94948e-13	-1.41647	-4.01506e-10	1.71248e-05	-1.43556	-4.01506e-10
78751716	chr5:78751716:C:T	4.27592e-18	-2.14313	1.7849	5.81862e-13	-1.91298	1.59001	6.3343e-05	-1.93568	1.80816
78752519	chr5:78752519:T:C	1.30368e-18	-1.9508	0.40477	1.14571e-13	-2.19528	0.247267	1.26629e-05	-2.15265	0.415243
78752854	chr5:78752854:C:A	2.19215e-19	-2.17152	-1.15741	3.49508e-14	-1.95763	-1.17763	3.11099e-06	-1.9938	-1.14735
78753345	chr5:78753345:G:C	3.06057e-19	-2.11702	-0.878181	4.58224e-14	-2.01847	-0.845958	3.99658e-06	-1.99629	-0.894362
78753587	chr5:78753587:C:T	4.16613e-19	-2.18343	-0.503386	6.28226e-14	-2.0133	-0.53559	5.54602e-06	-2.0552	-0.507809
78753798	chr5:78753798:A:T	3.38503e-17	-4.25965e-10	1.71073	4.17235e-12	-4.25965e-10	1.64703	0.000393989	-4.25965e-10	1.70024
78754099	chr5:78754099:A:G	7.30117e-18	-4.25965e-10	0.176812	9.36993e-13	-4.25965e-10	0.153472	8.50337e-05	-4.25965e-10	0.16696
78754175	chr5:78754175:C:T	6.77434e-19	-2.20067	-4.01506e-10	8.71035e-14	-2.22211	-4.01506e-10	7.83291e-06	-2.21775	-4.01506e-10
78754178	chr5:78754178:G:T	1.60966e-19	-2.22193	-1.41586	2.17418e-14	-2.19281	-1.41716	1.96087e-06	-2.1879	-1.4148
78754770	chr5:78754770:C:T	1.83528e-19	-2.21743	-1.28918	2.63217e-14	-2.09207	-1.32674	2.41417e-06	-2.11402	-1.28071
78755081	chr5:78755081:A:C	1.48374e-18	-4.25965e-10	-1.41665	1.94826e-13	-4.25965e-10	-1.4171	1.74514e-05	-4.25965e-10	-1.41667
78755293	chr5:78755293:C:A	1.57187e-18	-4.25965e-10	-1.35896	2.02351e-13	-4.25965e-10	-1.3792	1.84576e-05	-4.25965e-10	-1.36061
78755400	chr5:78755400:G:A	1.7185e-19	-2.20446	-1.3679	2.6107e-14	-2.04135	-1.38566	2.32349e-06	-2.06986	-1.36316
78755441	chr5:78755441:C:T	4.16699e-18	-4.25965e-10	-0.384027	5.69178e-13	-4.25965e-10	-0.34501	4.89961e-05	-4.25965e-10	-0.384346
78755550	chr5:78755550:C:T	1.79544e-19	-2.19956	-1.329	2.7372e-14	-2.02642	-1.35326	2.45354e-06	-2.05592	-1.32264
78755565	chr5:78755565:C:T	1.55674e-18	-4.25965e-10	-1.36863	2.03304e-13	-4.25965e-10	-1.3745	1.83174e-05	-4.25965e-10	-1.36824
78755613	chr5:78755613:A:G	1.82055e-19	-2.2099	-1.30477	2.57331e-14	-2.16198	-1.27945	2.25997e-06	-2.14804	-1.3127
78755792	chr5:78755792:T:G	3.82125e-18	-4.25965e-10	-0.470645	5.37055e-13	-4.25965e-10	-0.403102	4.50305e-05	-4.25965e-10	-0.468748
78755896	chr5:78755896:T:C	1.8779e-19	-2.15957	-1.32408	2.8044e-14	-2.05542	-1.30001	2.45102e-06	-2.04822	-1.33136
78756380	chr5:78756380:A:G	8.06421e-18	-4.25965e-10	0.276214	9.30238e-13	-4.25965e-10	0.146237	9.73779e-05	-4.25965e-10	0.302512
78756440	chr5:78756440:G:A	2.75832e-18	-4.25965e-10	-0.7966	3.56949e-13	-4.25965e-10	-0.811611	3.24975e-05	-4.25965e-10	-0.794925
78756442	chr5:78756442:T:C	3.16526e-19	-2.2102	-0.751374	4.55787e-14	-2.0943	-0.775463	4.03324e-06	-2.12276	-0.758754
78756706	chr5:78756706:T:C	1.56399e-18	-4.25965e-10	-1.36398	2.04855e-13	-4.25965e-10	-1.3669	1.8402e-05	-4.25965e-10	-1.36363
78756819	chr5:78756819:T:C	2.08454e-19	-2.20902	-1.17024	2.97483e-14	-2.16244	-1.13399	2.57804e-06	-2.14763	-1.18142
78757238	chr5:78757238:G:A	3.47189e-19	-2.13246	-0.736646	5.39856e-14	-1.94033	-0.760151	4.75378e-06	-1.97303	-0.744113
78757293	chr5:78757293:A:G	5.18294e-18	-4.25965e-10	-0.165851	6.56273e-13	-4.25965e-10	-0.202626	6.12931e-05	-4.25965e-10	-0.16042
78757571	chr5:78757571:T:C	1.80702e-18	-4.25965e-10	-1.21954	2.34306e-13	-4.25965e-10	-1.23257	2.12543e-05	-4.25965e-10	-1.21953
78757908	chr5:78757908:G:A	1.56596e-18	-4.25965e-10	-1.36272	2.03824e-13	-4.25965e-10	-1.37195	1.84248e-05	-4.25965e-10	-1.36239
78757951	chr5:78757951:A:T	7.02501e-18	-4.25965e-10	0.138254	9.57369e-13	-4.25965e-10	0.174985	8.40331e-05	-4.25965e-10	0.155123
78757965	chr5:78757965:A:C	1.63279e-18	-4.25965e-10	-1.32093	2.11839e-13	-4.25965e-10	-1.33338	1.92139e-05	-4.25965e-10	-1.32045
78759235	chr5:78759235:G:A	8.82166e-18	-4.25965e-10	0.365988	1.0152e-12	-4.25965e-10	0.233633	0.000106657	-4.25965e-10	0.393536
78759313	chr5:78759313:AAATAAATAAATG:A	3.55576e-19	-2.0151	-0.830143	4.49699e-14	-2.02382	-0.859396	4.11968e-06	-2.02494	-0.835373
78759660	chr5:78759660:T:C	1.46719e-18	-2.0396	0.611728	2.48047e-13	-1.83098	0.655397	1.67447e-05	-2.05674	0.598732
78760362	chr5:78760362:T:C	2.34875e-18	-4.25965e-10	-0.95734	2.92609e-13	-4.25965e-10	-1.01037	2.74684e-05	-4.25965e-10	-0.963053
78760973	chr5:78760973:C:T	9.23098e-18	-4.25965e-10	0.411343	1.05868e-12	-4.25965e-10	0.275573	0.000111656	-4.25965e-10	0.439332
78761155	chr5:78761155:A:C	3.27691e-19	-2.21082	-0.716086	4.85872e-14	-2.09105	-0.714794	4.18009e-06	-2.12353	-0.722223
78761242	chr5:78761242:C:T	4.32611e-19	-2.22188	-0.427256	5.97187e-14	-2.14913	-0.450426	5.31134e-06	-2.17214	-0.434106
78761999	chr5:78761999:T:C	6.83359e-19	-2.19196	-4.01506e-10	9.31655e-14	-2.15483	-4.01506e-10	7.79958e-06	-2.22202	-4.01506e-10
78762358	chr5:78762358:G:T	1.48507e-18	-4.25965e-10	-1.41576	1.9519e-13	-4.25965e-10	-1.41523	1.74691e-05	-4.25965e-10	-1.41565
78762603	chr5:78762603:G:T	7.60302e-18	-4.25965e-10	0.217323	8.52153e-13	-4.25965e-10	0.058563	8.86838e-05	-4.25965e-10	0.20899
78762707	chr5:78762707:G:T	2.76207e-19	-2.20475	-0.893077	4.09075e-14	-2.11352	-0.864373	3.43059e-06	-2.13431	-0.909041
78762862	chr5:78762862:T:C	1.77696e-17	-4.25965e-10	1.06627	2.50107e-12	-4.25965e-10	1.13527	0.000208318	-4.25965e-10	1.06298
78762965	chr5:78762965:TAAATAAATAAAAC:T	1.54306e-17	-4.25965e-10	0.925129	2.32715e-12	-4.25965e-10	1.06319	0.000179672	-4.25965e-10	0.915043
78763080	chr5:78763080:G:A	1.83203e-19	-2.17976	-1.32863	2.97515e-14	-1.98615	-1.31017	2.52156e-06	-2.01768	-1.33353
78763218	chr5:78763218:T:G	1.53124e-18	-4.25965e-10	-1.38515	2.00119e-13	-4.25965e-10	-1.39029	1.80003e-05	-4.25965e-10	-1.3857
78763447	chr5:78763447:C:T	1.31897e-17	-4.25965e-10	0.768211	1.87653e-12	-4.25965e-10	0.847975	0.000154715	-4.25965e-10	0.765497
78763510	chr5:78763510:G:C	2.15584e-18	-4.25965e-10	-1.04304	2.70076e-13	-4.25965e-10	-1.0905	2.52169e-05	-4.25965e-10	-1.04857
78763670	chr5:78763670:G:A	1.66398e-18	-4.25965e-10	-1.30201	2.16811e-13	-4.25965e-10	-1.31018	1.95904e-05	-4.25965e-10	-1.30105
78764313	chr5:78764313:C:T	1.63464e-18	-4.25965e-10	-1.3198	2.12212e-13	-4.25965e-10	-1.33162	1.91774e-05	-4.25965e-10	-1.32236
78764363	chr5:78764363:C:T	1.81987e-19	-2.20592	-1.30912	2.76909e-14	-2.0645	-1.3036	2.35354e-06	-2.10853	-1.31163
78764456	chr5:78764456:G:A	7.55458e-19	-2.09165	-4.01506e-10	1.71019e-13	-1.54743	-4.01506e-10	1.08845e-05	-1.88875	-4.01506e-10
78764565	chr5:78764565:C:A	1.91814e-19	-2.19345	-1.269	2.95649e-14	-2.04042	-1.2622	2.52077e-06	-2.07967	-1.27185
78764871	chr5:78764871:CT:C	1.97513e-18	-2.16362	1.03303	2.81128e-13	-1.9481	0.897703	2.8239e-05	-1.99478	1.05939
78765317	chr5:78765317:G:T	1.12366e-18	-1.76943	0.0747993	1.89134e-13	-1.4268	-0.0199442	1.77248e-05	-1.49945	0.0983261
78766059	chr5:78766059:G:A	1.00276e-18	-0.391954	-1.41651	9.99057e-14	-0.66947	-1.41551	1.23839e-05	-0.343371	-1.41632
78766548	chr5:78766548:T:C	2.71513e-19	-1.70535	-1.40962	2.4656e-14	-2.07182	-1.41237	2.7348e-06	-1.8587	-1.41133
78766587	chr5:78766587:A:G	6.3804e-19	-0.863726	-1.39685	4.63214e-14	-1.44832	-1.40528	6.07362e-06	-1.07496	-1.39717
78767357	chr5:78767357:G:A	3.94049e-18	-4.25965e-10	-0.439917	6.14587e-13	-4.25965e-10	-0.268254	4.72052e-05	-4.25965e-10	-0.421583
78767463	chr5:78767463:C:T	4.9579e-17	0.415562	1.67678	4.47047e-12	-0.110824	1.82687	0.000645689	0.460682	1.73355
78768097	chr5:78768097:TC:T	1.62207e-17	0.378037	0.597028	1.34278e-12	-0.20022	0.713516	0.000194092	0.376089	0.616155
78768565	chr5:78768565:C:T	3.48725e-17	0.595647	1.14483	3.05253e-12	0.0485123	1.28601	0.000443358	0.622532	1.19576
78768569	chr5:78768569:C:T	7.16606e-19	-2.14445	-4.01506e-10	9.40198e-14	-2.1457	-4.01506e-10	9.50187e-06	-2.0246	-4.01506e-10
78768712	chr5:78768712:A:G	3.96265e-17	0.625391	1.24289	3.42801e-12	0.0735037	1.37703	0.000503584	0.65061	1.29505
78768715	chr5:78768715:G:A	3.43741e-17	0.659464	1.06662	2.99766e-12	0.107595	1.20879	0.000437319	0.687944	1.11663
78768726	chr5:78768726:A:G	1.56849e-18	-4.25965e-10	-1.36111	2.01952e-13	-4.25965e-10	-1.38117	1.84915e-05	-4.25965e-10	-1.35878
78769004	chr5:78769004:C:T	6.05511e-18	-0.696909	0.686588	9.81121e-13	-0.520594	0.720087	9.82978e-05	-0.413308	0.725223
78769176	chr5:78769176:C:A	1.43036e-17	-0.495246	1.34454	2.37181e-12	-0.307763	1.38997	0.00023702	-0.196497	1.38855
78769178	chr5:78769178:A:G	9.86264e-19	-1.82505	-4.01506e-10	1.51622e-13	-1.66781	-4.01506e-10	1.10097e-05	-1.87731	-4.01506e-10
78769183	chr5:78769183:G:A	6.09441e-17	0.562314	1.73642	5.42206e-12	0.0209352	1.88809	0.000793546	0.606186	1.79424
78769209	chr5:78769209:CA:C	3.98142e-17	0.606613	1.26639	3.48628e-12	0.0545269	1.41286	0.000505425	0.630695	1.31862
78769293	chr5:78769293:A:G	1.43699e-17	0.591138	0.262773	1.19896e-12	0.0428528	0.35715	0.00018198	0.6238	0.304012
78769347	chr5:78769347:CCCAGACCAG:C	1.09828e-17	0.442044	0.143061	8.85193e-13	-0.15179	0.248392	0.000128055	0.417174	0.159202
78769379	chr5:78769379:A:G	1.49071e-17	0.53605	0.354566	1.25749e-12	-0.00317463	0.450844	0.00018964	0.572122	0.396921
78769493	chr5:78769493:T:C	1.43959e-17	0.64706	0.20866	1.1923e-12	0.0928108	0.301626	0.000182267	0.680338	0.249046
78769498	chr5:78769498:T:A	1.4297e-17	0.585752	0.263073	1.19013e-12	0.0355482	0.357062	0.000180556	0.615737	0.304218
78769509	chr5:78769509:G:A	6.64342e-19	-2.22018	-4.01506e-10	8.7107e-14	-2.22207	-4.01506e-10	7.79976e-06	-2.22199	-4.01506e-10
78769510	chr5:78769510:C:A	1.4358e-17	0.586519	0.266563	1.20106e-12	0.0411119	0.360648	0.000182054	0.620468	0.30775
78769598	chr5:78769598:C:T	1.50423e-18	-4.25965e-10	-1.40294	1.97717e-13	-4.25965e-10	-1.40237	1.76617e-05	-4.25965e-10	-1.40469
78769810	chr5:78769810:C:T	7.74934e-18	1.09792	-0.861532	3.04452e-13	-0.102928	-0.867764	7.28564e-05	0.885594	-0.873191
78769903	chr5:78769903:C:G	2.28841e-19	-2.11936	-1.16659	4.20022e-14	-1.81705	-1.13443	2.92258e-06	-2.04985	-1.15377
78770041	chr5:78770041:G:A	2.53035e-17	-4.25965e-10	1.41972	3.67768e-12	-4.25965e-10	1.52083	0.000299871	-4.25965e-10	1.42726
78770048	chr5:78770048:G:A	1.58918e-18	-4.25965e-10	-1.348	2.07604e-13	-4.25965e-10	-1.35357	1.86812e-05	-4.25965e-10	-1.34857
78770180	chr5:78770180:C:G	2.13908e-18	-4.25965e-10	-1.05085	2.64251e-13	-4.25965e-10	-1.1123	2.52213e-05	-4.25965e-10	-1.0484
78770798	chr5:78770798:C:G	2.26404e-18	-4.25965e-10	-0.994069	2.91897e-13	-4.25965e-10	-1.0128	2.66768e-05	-4.25965e-10	-0.992293
78770808	chr5:78770808:T:C	1.06862e-17	0.493977	0.0637539	8.36244e-13	-0.0948022	0.134519	0.000128648	0.499356	0.0816352
78771036	chr5:78771036:C:T	1.96621e-19	-2.09924	-1.33846	2.35327e-14	-2.21338	-1.31744	2.22353e-06	-2.14549	-1.3315
78771183	chr5:78771183:C:G	1.69485e-18	-4.25965e-10	-1.28363	2.21225e-13	-4.25965e-10	-1.29002	1.99214e-05	-4.25965e-10	-1.28429
78771742	chr5:78771742:C:G	1.53458e-18	-0.558518	-0.824446	1.18605e-13	-1.12258	-0.79082	1.58563e-05	-0.707783	-0.804735
78772161	chr5:78772161:C:T	3.20266e-17	0.677286	0.978059	2.69827e-12	0.131164	1.08	0.000417807	0.728051	1.03088
78772391	chr5:78772391:C:CACTG	1.70855e-18	-4.25965e-10	-1.27558	2.23682e-13	-4.25965e-10	-1.27898	2.01911e-05	-4.25965e-10	-1.27084
78772481	chr5:78772481:G:T	4.45455e-18	-4.25965e-10	-0.317297	5.97708e-13	-4.25965e-10	-0.296102	5.23269e-05	-4.25965e-10	-0.318576
78773020	chr5:78773020:A:C	3.01915e-18	-0.676384	-0.0298616	4.87795e-13	-0.498166	-0.00114228	4.85594e-05	-0.395245	0.00194624
78773128	chr5:78773128:A:T	2.03303e-17	-4.25965e-10	1.20089	2.85793e-12	-4.25965e-10	1.26865	0.00024047	-4.25965e-10	1.20651
78773189	chr5:78773189:C:T	1.49942e-18	-0.127325	-1.27882	3.02692e-13	0.270711	-1.2472	1.79917e-05	-0.114236	-1.27194
78773327	chr5:78773327:G:A	3.95429e-18	0.823358	-1.25978	9.67521e-13	1.41189	-1.22635	4.91483e-05	0.870987	-1.25223
78773563	chr5:78773563:TCTC:T	4.4087e-18	-0.426907	0.0992647	6.85892e-13	-0.305815	0.147332	6.84721e-05	-0.169399	0.119739
78774239	chr5:78774239:T:G	3.56548e-19	-1.99909	-0.843413	3.56842e-14	-2.20339	-0.911108	3.72994e-06	-2.10251	-0.857182
78774392	chr5:78774392:T:C	1.51435e-18	-4.25965e-10	-1.39624	1.99278e-13	-4.25965e-10	-1.3945	1.78521e-05	-4.25965e-10	-1.39397
78774657	chr5:78774657:A:T	8.81178e-18	-4.25965e-10	0.364867	1.0598e-12	-4.25965e-10	0.276627	0.000104945	-4.25965e-10	0.377354
78774853	chr5:78774853:A:G	2.81647e-19	-1.98105	-1.09727	2.85604e-14	-2.19849	-1.13869	2.93648e-06	-2.08961	-1.10927
78775249	chr5:78775249:G:A	2.89199e-19	-1.64047	-1.41139	2.81154e-14	-1.94097	-1.41192	2.69114e-06	-1.8739	-1.41222
78775357	chr5:78775357:T:C	1.54588e-17	-4.25965e-10	0.926954	2.15388e-12	-4.25965e-10	0.98582	0.000182864	-4.25965e-10	0.932658
78776134	chr5:78776134:A:G	2.1751e-18	-4.25965e-10	-1.03415	2.92871e-13	-4.25965e-10	-1.00947	2.56469e-05	-4.25965e-10	-1.03166
78776937	chr5:78776937:A:G	2.67704e-19	-1.71197	-1.41713	2.6592e-14	-1.99169	-1.4169	2.89238e-06	-1.79728	-1.41673
78776955	chr5:78776955:T:G	1.51054e-18	-4.25965e-10	-1.39875	1.98749e-13	-4.25965e-10	-1.39716	1.78047e-05	-4.25965e-10	-1.39662
78777189	chr5:78777189:C:T	1.16317e-17	-4.25965e-10	0.642508	1.73067e-12	-4.25965e-10	0.767059	0.000138145	-4.25965e-10	0.652215
78777202	chr5:78777202:T:C	4.88805e-19	-1.45835	-1.06867	6.28073e-14	-1.51412	-1.03502	5.78806e-06	-1.45906	-1.06123
78777216	chr5:78777216:A:C	6.18209e-18	-0.469209	0.479643	1.01602e-12	-0.280672	0.515112	0.000103305	-0.155404	0.517
78777538	chr5:78777538:A:G	2.25039e-18	-4.25965e-10	-1.00012	3.17233e-13	-4.25965e-10	-0.929566	2.65431e-05	-4.25965e-10	-0.997318
78778400	chr5:78778400:CTA:C	8.96706e-18	-4.25965e-10	0.382335	1.12294e-12	-4.25965e-10	0.334504	0.000104938	-4.25965e-10	0.377284
78778928	chr5:78778928:G:A	3.61133e-19	-2.21831	-0.611419	4.90255e-14	-2.22031	-0.576558	4.3048e-06	-2.21777	-0.598585
78779095	chr5:78779095:C:A	2.2807e-19	-2.16529	-1.12403	3.06756e-14	-2.10629	-1.15945	2.67703e-06	-2.16428	-1.1271
78779140	chr5:78779140:T:G	2.02886e-19	-1.99409	-1.41224	3.56382e-14	-1.70095	-1.41483	2.89145e-06	-1.80299	-1.41134
78779251	chr5:78779251:C:T	1.77039e-16	-4.25965e-10	3.36515	2.09982e-11	-4.25965e-10	3.26299	0.00221054	-4.25965e-10	3.42491
78780195	chr5:78780195:T:C	1.70654e-18	-4.25965e-10	-1.27676	2.43972e-13	-4.25965e-10	-1.19215	2.02038e-05	-4.25965e-10	-1.27021
78780337	chr5:78780337:C:T	1.2886e-18	-1.55767	-4.01506e-10	1.5536e-13	-1.64346	-4.01506e-10	1.64423e-05	-1.47623	-4.01506e-10
78780553	chr5:78780553:T:C	3.35954e-18	-4.25965e-10	-0.599417	4.08241e-13	-4.25965e-10	-0.677347	3.97101e-05	-4.25965e-10	-0.594482
78780637	chr5:78780637:C:T	2.01076e-18	-4.25965e-10	-1.11271	2.96767e-13	-4.25965e-10	-0.996256	2.38829e-05	-4.25965e-10	-1.10292
78780694	chr5:78780694:G:C	6.2582e-19	-0.983054	-1.29686	8.72748e-14	-0.933229	-1.28691	5.12086e-06	-1.3446	-1.29816
78780879	chr5:78780879:G:A	2.43499e-18	-4.25965e-10	-0.921279	3.69198e-13	-4.25965e-10	-0.777871	2.89197e-05	-4.25965e-10	-0.911565
78781210	chr5:78781210:G:A	4.99983e-19	-2.22166	-0.282746	6.88143e-14	-2.22178	-0.236015	5.9211e-06	-2.21948	-0.278082
78781222	chr5:78781222:C:T	1.58366e-18	-4.25965e-10	-1.35149	2.06328e-13	-4.25965e-10	-1.35974	1.86187e-05	-4.25965e-10	-1.35192
78781596	chr5:78781596:G:T	1.58503e-18	-4.25965e-10	-1.35062	2.07631e-13	-4.25965e-10	-1.35344	1.86301e-05	-4.25965e-10	-1.35131
78782006	chr5:78782006:A:G	2.82123e-18	-4.25965e-10	-0.774049	4.06675e-13	-4.25965e-10	-0.68119	3.38584e-05	-4.25965e-10	-0.753899
78782634	chr5:78782634:A:C	1.74768e-18	-4.25965e-10	-1.25293	2.3875e-13	-4.25965e-10	-1.21379	2.05188e-05	-4.25965e-10	-1.25475
78782676	chr5:78782676:G:A	1.67439e-18	-4.25965e-10	-1.29578	2.27632e-13	-4.25965e-10	-1.26147	1.96594e-05	-4.25965e-10	-1.29753
78782734	chr5:78782734:C:T	2.80647e-18	-4.25965e-10	-0.779295	4.16556e-13	-4.25965e-10	-0.657183	3.36117e-05	-4.25965e-10	-0.761212
78782767	chr5:78782767:G:A	2.13212e-18	-1.05411	-4.01506e-10	2.81417e-13	-1.04937	-4.01506e-10	2.63623e-05	-1.00415	-4.01506e-10
78782785	chr5:78782785:G:A	1.53006e-18	-4.25965e-10	-1.38592	2.00263e-13	-4.25965e-10	-1.38957	1.80043e-05	-4.25965e-10	-1.38548
78783710	chr5:78783710:A:G	1.7463e-16	-4.25965e-10	3.35145	2.19878e-11	-4.25965e-10	3.30904	0.00218612	-4.25965e-10	3.4138
78783807	chr5:78783807:G:A	1.98707e-19	-2.01731	-1.40984	2.5368e-14	-2.05312	-1.40259	2.10185e-06	-2.12537	-1.4079
78783870	chr5:78783870:T:C	1.48405e-18	-4.25965e-10	-1.41645	1.94878e-13	-4.25965e-10	-1.41683	1.74541e-05	-4.25965e-10	-1.41651
78784004	chr5:78784004:T:TA	4.22108e-18	-4.25965e-10	-0.371132	5.17122e-13	-4.25965e-10	-0.440925	5.11376e-05	-4.25965e-10	-0.341567
78784060	chr5:78784060:T:C	2.17179e-19	-1.99479	-1.34347	2.79963e-14	-2.03213	-1.32501	2.29089e-06	-2.1093	-1.33784
78784586	chr5:78784586:C:A	2.62169e-19	-2.206	-0.943991	3.55355e-14	-2.20815	-0.910519	3.11028e-06	-2.19854	-0.942833
78784856	chr5:78784856:T:C	1.50662e-16	-4.25965e-10	3.20382	1.81655e-11	-4.25965e-10	3.11808	0.00181632	-4.25965e-10	3.22848
78784955	chr5:78784955:T:C	8.75785e-19	-1.94386	-4.01506e-10	1.17635e-13	-1.92162	-4.01506e-10	1.07655e-05	-1.89975	-4.01506e-10
78785976	chr5:78785976:T:C	1.51961e-18	-4.25965e-10	-1.39277	2.0802e-13	-4.25965e-10	-1.35157	1.79172e-05	-4.25965e-10	-1.39033
78786039	chr5:78786039:T:C	2.19904e-19	-1.91067	-1.41512	2.76505e-14	-1.95892	-1.41064	2.25369e-06	-2.04948	-1.41404
78786093	chr5:78786093:T:C	1.48429e-18	-4.25965e-10	-1.41629	1.95395e-13	-4.25965e-10	-1.41418	1.74492e-05	-4.25965e-10	-1.41679
78786098	chr5:78786098:G:T	8.28116e-19	-0.697289	-1.30253	1.15558e-13	-0.645115	-1.29431	6.494e-06	-1.10115	-1.30406
78786129	chr5:78786129:G:A	2.36645e-18	-4.25965e-10	-0.949831	3.09476e-13	-4.25965e-10	-0.954322	2.78151e-05	-4.25965e-10	-0.950508
78786317	chr5:78786317:C:T	7.03591e-19	-2.16278	-4.01506e-10	1.12988e-13	-1.96193	-4.01506e-10	9.067e-06	-2.07145	-4.01506e-10
78786583	chr5:78786583:G:A	1.50621e-18	-4.25965e-10	-1.40162	1.94859e-13	-4.25965e-10	-1.41693	1.7723e-05	-4.25965e-10	-1.40123
78786716	chr5:78786716:C:T	1.42566e-16	-4.25965e-10	3.14858	1.7959e-11	-4.25965e-10	3.10665	0.00178314	-4.25965e-10	3.21004
78787176	chr5:78787176:T:A	2.0501e-19	-1.99702	-1.3989	2.63276e-14	-2.03158	-1.38701	2.15801e-06	-2.11078	-1.39612
78787322	chr5:78787322:G:C	7.16869e-18	0.158501	-4.01506e-10	1.09816e-12	0.312192	-4.01506e-10	9.81861e-05	0.310777	-4.01506e-10
78787366	chr5:78787366:C:T	2.69343e-18	-4.25965e-10	-0.820408	4.11056e-13	-4.25965e-10	-0.670475	3.2285e-05	-4.25965e-10	-0.801485
78787375	chr5:78787375:TG:T	2.26765e-19	-2.21693	-1.07814	3.06028e-14	-2.21767	-1.05044	2.68547e-06	-2.21208	-1.07616
78787876	chr5:78787876:G:A	1.60844e-18	-4.25965e-10	-1.33596	2.15225e-13	-4.25965e-10	-1.31752	1.88744e-05	-4.25965e-10	-1.33828
78788120	chr5:78788120:G:A	1.70715e-18	-4.25965e-10	-1.2764	2.18675e-13	-4.25965e-10	-1.30162	2.00244e-05	-4.25965e-10	-1.27914
78788158	chr5:78788158:G:A	2.33006e-18	-4.25965e-10	-0.96533	3.21805e-13	-4.25965e-10	-0.915258	2.73551e-05	-4.25965e-10	-0.967185
78788228	chr5:78788228:A:G	4.26447e-19	-2.21168	-0.451806	5.79849e-14	-2.21403	-0.414996	5.05534e-06	-2.20606	-0.44958
78788298	chr5:78788298:G:A	1.65741e-18	-4.25965e-10	-1.30597	2.2502e-13	-4.25965e-10	-1.27302	1.94616e-05	-4.25965e-10	-1.30764
78788305	chr5:78788305:G:A	6.77163e-19	-2.20107	-4.01506e-10	8.79869e-14	-2.21202	-4.01506e-10	7.93521e-06	-2.20478	-4.01506e-10
78788462	chr5:78788462:G:A	1.54502e-18	-4.25965e-10	-1.37618	2.03425e-13	-4.25965e-10	-1.37391	1.81803e-05	-4.25965e-10	-1.37575
78788493	chr5:78788493:G:A	1.06237e-16	-4.25965e-10	2.85445	1.34608e-11	-4.25965e-10	2.81833	0.00132616	-4.25965e-10	2.91395
78788758	chr5:78788758:A:G	2.06487e-19	-1.97217	-1.41658	2.5844e-14	-2.02016	-1.41697	2.14683e-06	-2.09512	-1.41697
78788771	chr5:78788771:T:A	2.18384e-19	-1.95481	-1.37791	2.80002e-14	-1.99407	-1.36292	2.27838e-06	-2.07869	-1.37393
78788832	chr5:78788832:C:T	4.40723e-19	-2.1946	-0.435956	6.00351e-14	-2.19672	-0.397556	5.27215e-06	-2.18336	-0.43029
78789505	chr5:78789505:A:C	2.27671e-18	-4.25965e-10	-0.988492	3.31382e-13	-4.25965e-10	-0.885933	2.73057e-05	-4.25965e-10	-0.968992
78789721	chr5:78789721:A:G	1.5484e-18	-4.25965e-10	-1.374	2.06439e-13	-4.25965e-10	-1.3592	1.81922e-05	-4.25965e-10	-1.37509
78790081	chr5:78790081:T:G	1.53138e-18	-4.25965e-10	-1.38505	2.03762e-13	-4.25965e-10	-1.37225	1.79947e-05	-4.25965e-10	-1.38601
78790194	chr5:78790194:C:A	3.06357e-18	-4.25965e-10	-0.691642	4.33646e-13	-4.25965e-10	-0.616975	3.57092e-05	-4.25965e-10	-0.700677
78790534	chr5:78790534:C:G	4.49347e-18	-0.308598	-4.01506e-10	4.4066e-13	-0.60093	-4.01506e-10	4.95973e-05	-0.372151	-4.01506e-10
78790550	chr5:78790550:A:T	7.52622e-19	-2.09541	-4.01506e-10	1.00702e-13	-2.07704	-4.01506e-10	8.6666e-06	-2.11661	-4.01506e-10
78790712	chr5:78790712:T:C	3.26434e-19	-2.18164	-0.749113	4.59029e-14	-2.18097	-0.681704	3.95159e-06	-2.16675	-0.735214
78790713	chr5:78790713:C:T	1.79707e-19	-2.1198	-1.40785	2.37062e-14	-2.13424	-1.38923	2.32613e-06	-2.026	-1.40588
78791032	chr5:78791032:T:C	2.72689e-18	-4.25965e-10	-0.808059	3.68121e-13	-4.25965e-10	-0.780791	3.22427e-05	-4.25965e-10	-0.802797
78791035	chr5:78791035:A:G	1.78105e-18	-4.25965e-10	-1.23402	2.34075e-13	-4.25965e-10	-1.23356	2.09285e-05	-4.25965e-10	-1.23498
78791310	chr5:78791310:A:T	1.80846e-18	-4.25965e-10	-1.21875	2.60593e-13	-4.25965e-10	-1.12624	2.14596e-05	-4.25965e-10	-1.20991
78791377	chr5:78791377:G:A	8.10813e-19	-2.02094	-4.01506e-10	9.60616e-14	-2.12421	-4.01506e-10	9.00613e-06	-2.07818	-4.01506e-10
78791819	chr5:78791819:G:A	1.85534e-19	-2.08601	-1.40973	2.65503e-14	-1.99578	-1.41438	2.10751e-06	-2.12027	-1.41031
78792077	chr5:78792077:C:T	1.59132e-18	-4.25965e-10	-1.34666	2.21128e-13	-4.25965e-10	-1.29046	1.88153e-05	-4.25965e-10	-1.34142
78792296	chr5:78792296:T:C	2.98608e-18	-4.25965e-10	-0.717262	3.7891e-13	-4.25965e-10	-0.751905	3.45374e-05	-4.25965e-10	-0.734046
78792355	chr5:78792355:G:A	3.3466e-18	-4.25965e-10	-0.603278	4.25283e-13	-4.25965e-10	-0.636448	3.8762e-05	-4.25965e-10	-0.618647
78792664	chr5:78792664:G:A	1.58425e-18	-4.25965e-10	-1.35111	2.20041e-13	-4.25965e-10	-1.29539	1.87297e-05	-4.25965e-10	-1.34597
78792892	chr5:78792892:G:A	1.55775e-18	-4.25965e-10	-1.36798	2.14941e-13	-4.25965e-10	-1.31884	1.8404e-05	-4.25965e-10	-1.36352
78793000	chr5:78793000:C:A	1.60376e-18	-4.25965e-10	-1.33887	2.16029e-13	-4.25965e-10	-1.31379	1.89478e-05	-4.25965e-10	-1.3344
78793179	chr5:78793179:A:G	1.4886e-18	-4.25965e-10	-1.41338	1.95434e-13	-4.25965e-10	-1.41398	1.75062e-05	-4.25965e-10	-1.41353
78793446	chr5:78793446:T:C	1.50551e-18	-4.25965e-10	-1.40209	1.95934e-13	-4.25965e-10	-1.41143	1.76448e-05	-4.25965e-10	-1.40565
78793475	chr5:78793475:G:C	2.14574e-18	-4.25965e-10	-1.04774	2.78837e-13	-4.25965e-10	-1.05858	2.51592e-05	-4.25965e-10	-1.05086
78793588	chr5:78793588:A:G	1.50426e-18	-4.25965e-10	-1.40292	1.99376e-13	-4.25965e-10	-1.39401	1.76983e-05	-4.25965e-10	-1.40262
78793610	chr5:78793610:T:C	2.07565e-19	-1.96643	-1.41711	2.70496e-14	-1.976	-1.41553	2.13427e-06	-2.10112	-1.41684
78794067	chr5:78794067:T:C	1.51366e-18	-1.39669	-4.01506e-10	2.10242e-13	-1.34094	-4.01506e-10	1.64175e-05	-1.47774	-4.01506e-10
78794374	chr5:78794374:G:A	1.71816e-18	-4.25965e-10	-1.26997	2.21085e-13	-4.25965e-10	-1.29066	2.01061e-05	-4.25965e-10	-1.27506
78794554	chr5:78794554:A:G	2.2239e-18	-4.25965e-10	-1.01196	3.01652e-13	-4.25965e-10	-0.979929	2.61172e-05	-4.25965e-10	-1.01349
78795039	chr5:78795039:T:G	1.48496e-18	-4.25965e-10	-1.41583	1.94812e-13	-4.25965e-10	-1.41717	1.74704e-05	-4.25965e-10	-1.41558
78795251	chr5:78795251:C:T	1.56317e-18	-4.25965e-10	-1.36451	2.0284e-13	-4.25965e-10	-1.37679	1.83661e-05	-4.25965e-10	-1.36558
78795577	chr5:78795577:C:G	6.79103e-19	-2.1982	-4.01506e-10	9.76851e-14	-2.10745	-4.01506e-10	7.86446e-06	-2.21373	-4.01506e-10
78795678	chr5:78795678:T:C	1.7471e-18	-4.25965e-10	-1.25327	2.45769e-13	-4.25965e-10	-1.18481	2.05409e-05	-4.25965e-10	-1.25367
78796529	chr5:78796529:C:A	1.72987e-18	-4.25965e-10	-1.26318	2.20548e-13	-4.25965e-10	-1.29309	2.03186e-05	-4.25965e-10	-1.26455
78796861	chr5:78796861:C:T	1.48391e-18	-4.25965e-10	-1.41654	1.94868e-13	-4.25965e-10	-1.41688	1.74521e-05	-4.25965e-10	-1.41663
78797069	chr5:78797069:G:A	3.32605e-18	-0.609438	-4.01506e-10	4.64193e-13	-0.548904	-4.01506e-10	4.44065e-05	-0.482701	-4.01506e-10
78797270	chr5:78797270:C:T	8.10785e-19	-2.02097	-4.01506e-10	9.3704e-14	-2.14906	-4.01506e-10	8.84808e-06	-2.09589	-4.01506e-10
78797645	chr5:78797645:T:C	1.81021e-18	-4.25965e-10	-1.21778	2.37877e-13	-4.25965e-10	-1.21745	2.12806e-05	-4.25965e-10	-1.21829
78797759	chr5:78797759:C:T	2.06922e-18	-4.25965e-10	-1.08405	2.72112e-13	-4.25965e-10	-1.08299	2.43178e-05	-4.25965e-10	-1.08488
78797800	chr5:78797800:T:C	1.4832e-18	-4.25965e-10	-1.41702	1.95369e-13	-4.25965e-10	-1.41431	1.74439e-05	-4.25965e-10	-1.4171
78797887	chr5:78797887:A:C	5.04944e-19	-2.08633	-0.408196	6.82031e-14	-2.10924	-0.357471	6.11436e-06	-2.06162	-0.403826
78798516	chr5:78798516:T:C	2.04823e-18	-4.25965e-10	-1.09425	2.59431e-13	-4.25965e-10	-1.13071	2.40773e-05	-4.25965e-10	-1.09482
78798560	chr5:78798560:C:T	1.763e-19	-2.13347	-1.41332	2.29713e-14	-2.14376	-1.4112	2.09946e-06	-2.12091	-1.4135
78798590	chr5:78798590:T:C	7.37615e-19	-2.11556	-4.01506e-10	8.87047e-14	-2.20389	-4.01506e-10	8.19972e-06	-2.17199	-4.01506e-10
78798739	chr5:78798739:C:T	2.08269e-19	-1.98331	-1.39684	2.53994e-14	-2.06048	-1.394	2.39244e-06	-2.00625	-1.39752
78798867	chr5:78798867:A:G	1.54351e-18	-4.25965e-10	-1.37717	2.02132e-13	-4.25965e-10	-1.38028	1.81592e-05	-4.25965e-10	-1.37691
78798873	chr5:78798873:T:C	1.82442e-18	-4.25965e-10	-1.20996	2.34765e-13	-4.25965e-10	-1.23062	2.14336e-05	-4.25965e-10	-1.21113
78798989	chr5:78798989:C:A	3.56516e-19	-1.59998	-1.24262	4.76174e-14	-1.6582	-1.16781	4.29267e-06	-1.58008	-1.2391
78798990	chr5:78798990:A:G	3.61902e-19	-1.62083	-1.20678	4.87312e-14	-1.67805	-1.12484	4.35019e-06	-1.60282	-1.20305
78799238	chr5:78799238:G:A	1.59605e-18	-4.25965e-10	-1.34369	2.06899e-13	-4.25965e-10	-1.35697	1.87463e-05	-4.25965e-10	-1.34509
78799249	chr5:78799249:T:G	1.71275e-18	-4.25965e-10	-1.27312	2.26573e-13	-4.25965e-10	-1.26614	2.01213e-05	-4.25965e-10	-1.27431
78799540	chr5:78799540:A:G	1.79649e-19	-2.14834	-1.37963	2.25443e-14	-2.20886	-1.36485	2.07207e-06	-2.17189	-1.37565
78799567	chr5:78799567:T:C	2.20544e-19	-2.14102	-1.18186	3.05675e-14	-2.08866	-1.18061	2.71961e-06	-2.0851	-1.1905
78800026	chr5:78800026:G:C	1.73227e-18	-4.25965e-10	-1.26179	2.2922e-13	-4.25965e-10	-1.25452	2.03433e-05	-4.25965e-10	-1.26333
78800788	chr5:78800788:AAGC:A	1.7951e-18	-4.25965e-10	-1.22616	2.40786e-13	-4.25965e-10	-1.20529	2.10761e-05	-4.25965e-10	-1.22795
78800885	chr5:78800885:T:G	2.02693e-18	-4.25965e-10	-1.1047	2.71564e-13	-4.25965e-10	-1.08501	2.37864e-05	-4.25965e-10	-1.10697
78800938	chr5:78800938:G:A	1.68742e-18	-4.25965e-10	-1.28802	2.22987e-13	-4.25965e-10	-1.28209	1.98216e-05	-4.25965e-10	-1.28931
78800972	chr5:78800972:C:CAAGAA	4.10338e-18	-4.25965e-10	-0.399411	4.99787e-13	-4.25965e-10	-0.475021	4.87292e-05	-4.25965e-10	-0.389809
78801015	chr5:78801015:TGAG:T	1.48396e-18	-4.25965e-10	-1.41651	1.95529e-13	-4.25965e-10	-1.4135	1.74531e-05	-4.25965e-10	-1.41657
78801397	chr5:78801397:T:C	1.87376e-19	-2.08794	-1.39792	2.25599e-14	-2.18581	-1.38723	2.13502e-06	-2.12263	-1.39498
78801466	chr5:78801466:C:T	6.00242e-19	-2.1994	-0.122245	1.06953e-13	-1.96585	-0.0509586	8.12089e-06	-2.08871	-0.0929397
78802134	chr5:78802134:T:C	1.94674e-19	-2.1178	-1.32985	2.41062e-14	-2.19943	-1.3073	2.22943e-06	-2.15048	-1.32386
78802393	chr5:78802393:G:A	1.48647e-18	-4.25965e-10	-1.41482	1.95853e-13	-4.25965e-10	-1.41184	1.74837e-05	-4.25965e-10	-1.41482
78802411	chr5:78802411:A:AC	1.50289e-18	-4.25965e-10	-1.40383	1.963e-13	-4.25965e-10	-1.40956	1.76816e-05	-4.25965e-10	-1.40356
78802740	chr5:78802740:C:G	1.52769e-18	-4.25965e-10	-1.38746	1.98729e-13	-4.25965e-10	-1.39726	1.79312e-05	-4.25965e-10	-1.38955
78802901	chr5:78802901:G:A	7.23561e-19	-2.13479	-4.01506e-10	1.06106e-13	-2.02477	-4.01506e-10	8.26059e-06	-2.16459	-4.01506e-10
78803159	chr5:78803159:G:A	1.605e-18	-4.25965e-10	-1.3381	2.05845e-13	-4.25965e-10	-1.36208	1.88501e-05	-4.25965e-10	-1.33957
78803171	chr5:78803171:T:C	6.0974e-19	-1.44261	-0.863332	7.48682e-14	-1.60863	-0.764843	6.71695e-06	-1.52154	-0.849916
78803250	chr5:78803250:C:T	1.51611e-18	-4.25965e-10	-1.39508	2.00864e-13	-4.25965e-10	-1.38658	1.7824e-05	-4.25965e-10	-1.39554
78803357	chr5:78803357:G:A	1.48296e-18	-4.25965e-10	-1.41718	1.95047e-13	-4.25965e-10	-1.41596	1.74424e-05	-4.25965e-10	-1.41718
78803542	chr5:78803542:C:T	1.48942e-18	-4.25965e-10	-1.41283	1.94993e-13	-4.25965e-10	-1.41624	1.75207e-05	-4.25965e-10	-1.41271
78803693	chr5:78803693:C:T	1.53958e-18	-4.25965e-10	-1.37971	2.00179e-13	-4.25965e-10	-1.38999	1.80685e-05	-4.25965e-10	-1.38191
78803893	chr5:78803893:T:C	5.99279e-19	-2.00894	-0.314316	8.87383e-14	-1.90486	-0.298652	7.17079e-06	-1.99003	-0.31604
78803963	chr5:78803963:T:C	1.55265e-18	-4.25965e-10	-1.37126	2.01546e-13	-4.25965e-10	-1.38319	1.82152e-05	-4.25965e-10	-1.37383
78804060	chr5:78804060:T:C	1.19037e-18	-1.63696	-4.01506e-10	1.81993e-13	-1.48524	-4.01506e-10	1.45084e-05	-1.60136	-4.01506e-10
78804256	chr5:78804256:A:G	1.48606e-18	-4.25965e-10	-1.41509	1.95524e-13	-4.25965e-10	-1.41352	1.74755e-05	-4.25965e-10	-1.41529
78804576	chr5:78804576:TG:T	2.42005e-18	-0.927434	-4.01506e-10	3.24573e-13	-0.906694	-4.01506e-10	2.95011e-05	-0.891659	-4.01506e-10
78804584	chr5:78804584:C:A	2.90778e-18	-0.743831	-4.01506e-10	2.94449e-13	-1.0041	-4.01506e-10	3.21305e-05	-0.806281	-4.01506e-10
78804829	chr5:78804829:C:T	2.02878e-19	-2.17013	-1.23624	2.59153e-14	-2.19565	-1.23872	2.37749e-06	-2.17335	-1.23669
78804956	chr5:78804956:A:G	1.99797e-18	-4.25965e-10	-1.11909	2.60178e-13	-4.25965e-10	-1.12784	2.36547e-05	-4.25965e-10	-1.11253
78804977	chr5:78804977:A:T	2.73854e-19	-1.77442	-1.33196	3.26673e-14	-1.90593	-1.2969	3.12035e-06	-1.81086	-1.32728
78805036	chr5:78805036:A:G	2.37749e-18	-4.25965e-10	-0.945177	3.15762e-13	-4.25965e-10	-0.934215	2.78105e-05	-4.25965e-10	-0.950674
78805126	chr5:78805126:G:T	1.58075e-18	-4.25965e-10	-1.35333	2.03229e-13	-4.25965e-10	-1.37487	1.85691e-05	-4.25965e-10	-1.35459
78805267	chr5:78805267:T:C	1.94705e-19	-2.16971	-1.27778	2.48181e-14	-2.19577	-1.28186	2.28151e-06	-2.17327	-1.27798
78805368	chr5:78805368:G:A	1.93701e-19	-2.16345	-1.28921	2.46218e-14	-2.19225	-1.29332	2.26874e-06	-2.16745	-1.28941
78805656	chr5:78805656:T:C	1.55596e-18	-4.25965e-10	-1.36913	2.00914e-13	-4.25965e-10	-1.38633	1.8292e-05	-4.25965e-10	-1.36962
78805781	chr5:78805781:T:C	1.72996e-18	-4.25965e-10	-1.26312	2.21606e-13	-4.25965e-10	-1.2883	2.02541e-05	-4.25965e-10	-1.26773
78806194	chr5:78806194:G:A	2.3924e-18	-4.25965e-10	-0.938925	3.21524e-13	-4.25965e-10	-0.91613	2.8072e-05	-4.25965e-10	-0.941316
78806300	chr5:78806300:G:A	2.27668e-19	-1.87671	-1.41437	2.69559e-14	-1.98965	-1.40535	2.60916e-06	-1.9037	-1.41336
78806477	chr5:78806477:A:T	3.4329e-19	-2.0363	-0.844106	5.03238e-14	-1.94166	-0.829068	4.09347e-06	-2.02119	-0.845509
78806660	chr5:78806660:G:A	2.75189e-19	-1.70615	-1.39537	3.07922e-14	-1.85352	-1.40843	3.09246e-06	-1.74933	-1.39779
78806816	chr5:78806816:C:T	2.82318e-19	-1.78328	-1.29266	3.13277e-14	-1.91659	-1.32811	3.17433e-06	-1.82325	-1.29774
78806825	chr5:78806825:C:G	1.83237e-19	-2.09118	-1.41702	2.20596e-14	-2.1806	-1.41486	2.09795e-06	-2.11842	-1.41671
78806840	chr5:78806840:G:A	1.65339e-18	-4.25965e-10	-1.3084	2.12966e-13	-4.25965e-10	-1.32807	1.94816e-05	-4.25965e-10	-1.30661
78807142	chr5:78807142:A:G	2.86363e-19	-2.05246	-1.00926	4.0292e-14	-1.9573	-1.03576	3.42763e-06	-2.03487	-1.00935
78807338	chr5:78807338:T:C	1.94248e-18	-4.25965e-10	-1.14726	2.55016e-13	-4.25965e-10	-1.14788	2.2814e-05	-4.25965e-10	-1.14871
78807782	chr5:78807782:C:T	3.00738e-19	-1.77095	-1.24179	3.33961e-14	-1.90272	-1.27804	3.39982e-06	-1.80654	-1.24582
78807825	chr5:78807825:G:A	2.01356e-18	-4.25965e-10	-1.11132	2.63959e-13	-4.25965e-10	-1.11341	2.36497e-05	-4.25965e-10	-1.11274
78807869	chr5:78807869:G:A	2.42605e-19	-2.08183	-1.14571	3.34974e-14	-2.01193	-1.16581	2.88762e-06	-2.07013	-1.14553
78807976	chr5:78807976:C:T	1.78054e-18	-4.25965e-10	-1.23431	2.26086e-13	-4.25965e-10	-1.26829	2.10816e-05	-4.25965e-10	-1.22769
78808018	chr5:78808018:G:A	2.1204e-19	-2.22064	-1.14156	2.80007e-14	-2.21593	-1.14105	2.50319e-06	-2.22141	-1.13711
78808019	chr5:78808019:G:A	2.56692e-19	-2.19289	-0.97821	3.30173e-14	-2.20908	-0.983095	3.03137e-06	-2.19359	-0.973483
78808023	chr5:78808023:G:A	3.07516e-19	-1.73945	-1.251	3.42114e-14	-1.87733	-1.27932	3.46275e-06	-1.77763	-1.2564
78808266	chr5:78808266:C:T	9.91179e-19	-1.82008	-4.01506e-10	1.2069e-13	-1.89598	-4.01506e-10	1.20652e-05	-1.78577	-4.01506e-10
78809193	chr5:78809193:C:T	2.73582e-18	-4.25965e-10	-0.804791	3.51375e-13	-4.25965e-10	-0.827349	3.22584e-05	-4.25965e-10	-0.802308
78809264	chr5:78809264:A:C	1.65537e-19	-2.19275	-1.41703	2.40643e-14	-2.09148	-1.41699	2.03857e-06	-2.14666	-1.41718
78809476	chr5:78809476:G:A	1.8004e-18	-4.25965e-10	-1.22322	2.64474e-13	-4.25965e-10	-1.11146	2.13336e-05	-4.25965e-10	-1.2158
78809503	chr5:78809503:C:G	3.38118e-19	-1.67472	-1.22087	5.33346e-14	-1.5022	-1.21042	4.15677e-06	-1.62981	-1.22154
78809524	chr5:78809524:C:T	1.79419e-19	-2.18911	-1.34014	2.56258e-14	-2.09204	-1.35356	2.18913e-06	-2.14684	-1.34574
78810239	chr5:78810239:G:A	2.46269e-19	-2.21944	-0.993113	3.14938e-14	-2.21971	-1.01971	2.88638e-06	-2.21829	-0.997795
78810548	chr5:78810548:T:C	2.35901e-19	-2.17405	-1.08151	3.02781e-14	-2.21881	-1.05996	2.75237e-06	-2.19519	-1.06844
78810891	chr5:78810891:A:G	2.3702e-18	-4.25965e-10	-0.948247	3.2539e-13	-4.25965e-10	-0.904179	2.76173e-05	-4.25965e-10	-0.957646
78810967	chr5:78810967:T:C	1.95934e-18	-4.25965e-10	-1.13861	2.4719e-13	-4.25965e-10	-1.17905	2.31003e-05	-4.25965e-10	-1.13624
78811185	chr5:78811185:G:A	1.89011e-18	-4.25965e-10	-1.17458	2.53344e-13	-4.25965e-10	-1.15446	2.21891e-05	-4.25965e-10	-1.17649
78811251	chr5:78811251:T:C	2.16386e-18	-4.25965e-10	-1.03933	2.68279e-13	-4.25965e-10	-1.09718	2.5497e-05	-4.25965e-10	-1.03753
78811308	chr5:78811308:A:G	1.52987e-18	-4.25965e-10	-1.38604	1.973e-13	-4.25965e-10	-1.40448	1.80011e-05	-4.25965e-10	-1.38566
78811454	chr5:78811454:A:G	3.46595e-18	-4.25965e-10	-0.568235	4.65421e-13	-4.25965e-10	-0.546261	4.12588e-05	-4.25965e-10	-0.556223
78811930	chr5:78811930:T:C	8.67462e-19	-2.1149	0.161497	1.16768e-13	-1.94661	0.0175958	1.00847e-05	-2.13746	0.172397
78812085	chr5:78812085:A:G	2.05296e-19	-2.03822	-1.3563	2.67205e-14	-2.05965	-1.34413	2.25026e-06	-2.1094	-1.35564
78813309	chr5:78813309:C:T	3.29961e-18	-4.25965e-10	-0.617418	4.17485e-13	-4.25965e-10	-0.654954	3.90784e-05	-4.25965e-10	-0.610517
78813504	chr5:78813504:T:C	1.06685e-18	-1.74651	-4.01506e-10	1.81784e-13	-1.48638	-4.01506e-10	1.04985e-05	-1.92485	-4.01506e-10
78813895	chr5:78813895:C:T	3.70847e-18	0.425263	-0.925866	3.08954e-13	-0.0507336	-0.905277	4.47814e-05	0.443488	-0.917781
78814294	chr5:78814294:C:A	1.5341e-18	-4.25965e-10	-1.38328	2.00774e-13	-4.25965e-10	-1.38702	1.80955e-05	-4.25965e-10	-1.38042
78814615	chr5:78814615:T:A	1.58783e-18	-4.25965e-10	-1.34886	2.04076e-13	-4.25965e-10	-1.37071	1.87012e-05	-4.25965e-10	-1.3475
78814709	chr5:78814709:C:T	2.31968e-18	-4.25965e-10	-0.969791	3.30058e-13	-4.25965e-10	-0.889936	2.76628e-05	-4.25965e-10	-0.955997
78814739	chr5:78814739:T:C	1.48519e-18	-4.25965e-10	-1.41568	1.95436e-13	-4.25965e-10	-1.41397	1.74708e-05	-4.25965e-10	-1.41556
78814762	chr5:78814762:G:C	1.72904e-18	-4.25965e-10	-1.26366	2.29891e-13	-4.25965e-10	-1.2516	2.04257e-05	-4.25965e-10	-1.25929
78815534	chr5:78815534:G:A	4.4094e-18	-4.25965e-10	-0.327484	5.808e-13	-4.25965e-10	-0.324797	5.21501e-05	-4.25965e-10	-0.321962
78815616	chr5:78815616:C:T	1.62983e-18	-4.25965e-10	-1.32274	2.16791e-13	-4.25965e-10	-1.31027	1.91642e-05	-4.25965e-10	-1.32305
78815685	chr5:78815685:G:A	1.59645e-18	-4.25965e-10	-1.34344	2.12141e-13	-4.25965e-10	-1.33195	1.8774e-05	-4.25965e-10	-1.34362
78815851	chr5:78815851:A:G	1.65476e-18	-4.25965e-10	-1.30757	2.15112e-13	-4.25965e-10	-1.31804	1.9448e-05	-4.25965e-10	-1.30834
78816334	chr5:78816334:C:A	3.60451e-18	-1.21637	0.68733	3.64888e-13	-1.51378	0.724165	4.61081e-05	-1.15569	0.710589
78816382	chr5:78816382:G:A	1.64109e-18	-4.25965e-10	-1.31586	2.16632e-13	-4.25965e-10	-1.311	1.92516e-05	-4.25965e-10	-1.31849
78816731	chr5:78816731:T:C	2.79862e-18	-4.25965e-10	-0.782095	3.9821e-13	-4.25965e-10	-0.702224	3.38466e-05	-4.25965e-10	-0.754247
78817053	chr5:78817053:G:A	9.71561e-19	-0.422892	-1.41718	1.16851e-13	-0.511781	-1.41652	1.17016e-05	-0.399181	-1.41718
78817108	chr5:78817108:C:T	1.56962e-18	-4.25965e-10	-1.36039	2.04828e-13	-4.25965e-10	-1.36703	1.84677e-05	-4.25965e-10	-1.36006
78817322	chr5:78817322:T:C	8.33494e-18	-4.25965e-10	0.309233	1.2933e-12	-4.25965e-10	0.475748	0.000102614	-4.25965e-10	0.35489
78817374	chr5:78817374:C:T	1.20913e-18	-0.838255	-0.783066	1.44709e-13	-0.889134	-0.825343	1.51223e-05	-0.777597	-0.782321
78817403	chr5:78817403:A:G	4.33555e-18	-0.327862	-0.0165111	4.05807e-13	-0.691694	0.00836908	4.18039e-05	-0.565625	0.0225285
78817555	chr5:78817555:T:C	5.65493e-18	0.300388	-0.379081	4.92918e-13	-0.158869	-0.329991	6.68281e-05	0.267245	-0.341209
78817910	chr5:78817910:C:T	1.56891e-18	-1.36084	-4.01506e-10	1.52736e-13	-1.6605	-4.01506e-10	1.56085e-05	-1.52827	-4.01506e-10
78817921	chr5:78817921:G:A	4.89814e-18	0.627998	-0.850364	4.25742e-13	0.239938	-0.875307	6.29925e-05	0.709118	-0.842189
78818135	chr5:78818135:A:T	5.04968e-18	0.689716	-0.881613	4.32551e-13	0.286435	-0.905937	6.47437e-05	0.768111	-0.873762
78818923	chr5:78818923:C:T	1.81401e-18	-4.25965e-10	-1.21568	2.42372e-13	-4.25965e-10	-1.19873	2.13173e-05	-4.25965e-10	-1.21657
78818954	chr5:78818954:G:A	5.52513e-18	-4.25965e-10	-0.101916	7.18753e-13	-4.25965e-10	-0.111686	6.55074e-05	-4.25965e-10	-0.0939248
78819116	chr5:78819116:G:A	1.494e-18	-4.25965e-10	-1.40976	1.95664e-13	-4.25965e-10	-1.4128	1.7578e-05	-4.25965e-10	-1.40944
78819688	chr5:78819688:A:G	1.89404e-16	-0.439831	3.87249	2.79647e-11	-0.46817	4.01767	0.00261969	-0.349558	3.94428
78820433	chr5:78820433:C:T	7.0522e-18	-4.25965e-10	0.142117	9.12464e-13	-4.25965e-10	0.126945	8.31814e-05	-4.25965e-10	0.144936
78820949	chr5:78820949:C:A	6.65278e-19	-2.08599	-0.132784	8.44986e-14	-2.07774	-0.174729	9.18747e-06	-1.93068	-0.127565
78820971	chr5:78820971:T:C	7.65729e-19	-1.64415	-0.433995	1.36835e-13	-1.37058	-0.399848	1.13556e-05	-1.44239	-0.403989
78821151	chr5:78821151:C:T	5.94542e-17	-0.423724	2.69771	8.49956e-12	-0.504692	2.86326	0.000951788	-0.21039	2.79264
78821310	chr5:78821310:G:A	1.65509e-18	-4.25965e-10	-1.30737	2.14217e-13	-4.25965e-10	-1.32222	1.94703e-05	-4.25965e-10	-1.3072
78821650	chr5:78821650:T:A	6.21492e-18	-1.09132	1.10705	8.20269e-13	-1.11187	1.1323	8.33103e-05	-0.983103	1.12959
78821761	chr5:78821761:A:G	8.72088e-19	-1.61199	-0.336102	1.57216e-13	-1.32808	-0.303504	1.30354e-05	-1.40394	-0.304481
78822243	chr5:78822243:A:C	5.26417e-19	-2.08707	-0.365811	6.5602e-14	-2.19302	-0.312573	6.07071e-06	-2.12464	-0.347975
78822342	chr5:78822342:C:T	2.39635e-18	-4.25965e-10	-0.937275	3.03567e-13	-4.25965e-10	-0.9736	2.82664e-05	-4.25965e-10	-0.934415
78822420	chr5:78822420:T:C	2.95686e-18	-4.25965e-10	-0.727094	3.7873e-13	-4.25965e-10	-0.752379	3.50856e-05	-4.25965e-10	-0.718297
78822891	chr5:78822891:C:A	1.94691e-18	-4.25965e-10	-1.14498	2.63306e-13	-4.25965e-10	-1.11589	2.30228e-05	-4.25965e-10	-1.1396
78823442	chr5:78823442:C:T	2.35774e-19	-2.0911	-1.165	3.1415e-14	-2.08104	-1.16088	2.8686e-06	-2.05833	-1.16394
78823684	chr5:78823684:CA:C	1.62514e-18	-4.25965e-10	-1.32563	2.10697e-13	-4.25965e-10	-1.33878	1.91017e-05	-4.25965e-10	-1.32631
78823981	chr5:78823981:G:A	5.24867e-16	-0.712118	5.16404	8.17604e-11	-0.730471	5.35282	0.00897271	-0.473462	5.29932
78824801	chr5:78824801:AACAATG:A	2.05118e-18	-4.25965e-10	-1.09281	2.67203e-13	-4.25965e-10	-1.10119	2.41701e-05	-4.25965e-10	-1.09097
78826041	chr5:78826041:T:C	1.62744e-18	-4.25965e-10	-1.32422	2.10957e-13	-4.25965e-10	-1.33755	1.91317e-05	-4.25965e-10	-1.32474
78826042	chr5:78826042:C:A	2.1154e-18	-4.25965e-10	-1.06198	2.69422e-13	-4.25965e-10	-1.09293	2.4884e-05	-4.25965e-10	-1.06186
78826293	chr5:78826293:C:T	1.74147e-17	-2.22044	3.26653	2.83644e-12	-2.21999	3.4811	0.00022748	-2.21001	3.36099
78826582	chr5:78826582:C:T	1.93215e-18	-4.25965e-10	-1.15259	2.61255e-13	-4.25965e-10	-1.12371	2.28452e-05	-4.25965e-10	-1.14735
78826937	chr5:78826937:A:G	1.7878e-18	-4.25965e-10	-1.23024	2.35735e-13	-4.25965e-10	-1.22649	2.10525e-05	-4.25965e-10	-1.22907
78827293	chr5:78827293:CT:C	2.40051e-18	-4.25965e-10	-0.935543	3.03655e-13	-4.25965e-10	-0.973312	2.81997e-05	-4.25965e-10	-0.936774
78827302	chr5:78827302:C:T	1.77539e-18	-4.25965e-10	-1.2372	2.31206e-13	-4.25965e-10	-1.2459	2.08872e-05	-4.25965e-10	-1.23695
78827399	chr5:78827399:C:T	7.34304e-19	-2.1161	-0.00395551	9.26442e-14	-2.20615	0.0457149	8.49359e-06	-2.15476	0.0179864
78827661	chr5:78827661:T:C	2.14733e-16	0.0725073	3.48567	2.82832e-11	-0.0696972	3.63052	0.00341609	0.272972	3.58719
78828084	chr5:78828084:A:T	2.75946e-19	-2.21524	-0.883531	3.87162e-14	-2.18411	-0.84883	3.38077e-06	-2.179	-0.878981
78828226	chr5:78828226:GTGTATTTTTAAAAATTTTGAGCTTTTC:G	1.76457e-18	-4.25965e-10	-1.24332	2.21166e-13	-4.25965e-10	-1.29029	2.0849e-05	-4.25965e-10	-1.23878
78828255	chr5:78828255:G:A	2.05397e-18	-4.25965e-10	-1.09145	2.65995e-13	-4.25965e-10	-1.10573	2.42172e-05	-4.25965e-10	-1.08902
78828362	chr5:78828362:C:T	2.4136e-19	-1.95066	-1.28203	3.76253e-14	-1.77032	-1.2912	2.86027e-06	-1.94353	-1.28164
78828769	chr5:78828769:TC:T	8.41808e-19	-2.09823	0.114807	1.05264e-13	-2.19834	0.165603	9.72446e-06	-2.13887	0.137425
78828858	chr5:78828858:A:G	2.02332e-18	-4.25965e-10	-1.10648	2.6174e-13	-4.25965e-10	-1.12185	2.39206e-05	-4.25965e-10	-1.10135
78828871	chr5:78828871:T:G	3.32915e-18	-4.25965e-10	-0.608506	4.29019e-13	-4.25965e-10	-0.627703	3.94172e-05	-4.25965e-10	-0.601886
78828980	chr5:78828980:A:C	3.26787e-18	0.763885	-1.39097	3.62811e-13	0.598838	-1.39416	4.44432e-05	0.906159	-1.38803
78829211	chr5:78829211:C:T	2.32603e-19	-2.18798	-1.08167	3.08946e-14	-2.18126	-1.07736	2.78739e-06	-2.17064	-1.08034
78829862	chr5:78829862:T:G	2.28827e-19	-2.00271	-1.2833	3.08184e-14	-1.99093	-1.27016	2.78212e-06	-1.97179	-1.28109
78830458	chr5:78830458:C:T	7.07559e-19	-1.92717	-0.229987	7.61199e-14	-2.1042	-0.252695	7.79485e-06	-2.00332	-0.219299
78830552	chr5:78830552:C:T	4.2633e-18	-2.20108	1.8399	6.26375e-13	-2.18952	1.94027	5.28899e-05	-2.19812	1.89024
78830648	chr5:78830648:C:T	2.28332e-18	-4.25965e-10	-0.98559	2.84557e-13	-4.25965e-10	-1.03827	2.68579e-05	-4.25965e-10	-0.985526
78830738	chr5:78830738:C:A	1.05512e-18	-1.52548	-0.232093	1.54187e-13	-1.37008	-0.280955	1.53872e-05	-1.28405	-0.258504
78831027	chr5:78831027:C:T	8.9787e-19	-1.01664	-0.902316	1.01436e-13	-1.20268	-0.867097	1.12623e-05	-0.951844	-0.902783
78831869	chr5:78831869:C:T	1.54575e-18	-4.25965e-10	-1.37571	2.05147e-13	-4.25965e-10	-1.36548	1.81678e-05	-4.25965e-10	-1.37644
78831989	chr5:78831989:G:A	1.44558e-18	-2.09013	0.647424	1.76719e-13	-2.17669	0.662051	1.64125e-05	-2.14716	0.669115
78832229	chr5:78832229:C:T	1.66288e-18	-4.25965e-10	-1.30267	2.25842e-13	-4.25965e-10	-1.26937	1.95563e-05	-4.25965e-10	-1.30279
78832282	chr5:78832282:T:C	1.33845e-18	-2.03408	0.514368	1.59567e-13	-2.13876	0.522017	1.49952e-05	-2.10286	0.534496
78832294	chr5:78832294:G:A	6.45542e-18	-4.25965e-10	0.0536973	7.73336e-13	-4.25965e-10	-0.0384905	7.63691e-05	-4.25965e-10	0.0594915
78832332	chr5:78832332:C:T	2.79809e-18	-4.25965e-10	-0.782284	3.38913e-13	-4.25965e-10	-0.863461	3.2996e-05	-4.25965e-10	-0.779701
78832459	chr5:78832459:C:T	3.46299e-19	-1.83065	-1.04103	5.37684e-14	-1.64492	-1.0596	5.06375e-06	-1.59696	-1.05702
78832601	chr5:78832601:C:T	2.81847e-19	-2.08986	-0.987749	3.68584e-14	-2.12717	-0.954947	3.22148e-06	-2.11233	-0.993915
78832752	chr5:78832752:A:C	6.14303e-19	-1.49086	-0.807625	8.07619e-14	-1.51869	-0.779011	7.98796e-06	-1.38895	-0.809204
78832769	chr5:78832769:C:T	3.12358e-19	-2.22126	-0.75357	4.14228e-14	-2.2089	-0.756474	3.71492e-06	-2.2192	-0.744533
78832868	chr5:78832868:G:C	4.45901e-18	-4.25965e-10	-0.316296	5.41939e-13	-4.25965e-10	-0.394051	5.22734e-05	-4.25965e-10	-0.3196
78833054	chr5:78833054:A:T	5.85788e-19	-1.85371	-0.492312	8.54132e-14	-1.67839	-0.563311	8.43662e-06	-1.63479	-0.508711
78833229	chr5:78833229:C:T	3.62609e-19	-1.85848	-0.967171	5.59895e-14	-1.67624	-0.987804	5.26216e-06	-1.63083	-0.984713
78833558	chr5:78833558:T:G	2.79715e-19	-2.07054	-1.01466	3.34643e-14	-2.17279	-1.00594	3.08018e-06	-2.14255	-1.00855
78833786	chr5:78833786:A:C	1.78035e-19	-2.13493	-1.40207	2.36911e-14	-2.13053	-1.39357	2.07457e-06	-2.14617	-1.40016
78833985	chr5:78833985:A:G	3.6149e-19	-1.84084	-0.987901	5.61241e-14	-1.65391	-1.00773	5.27483e-06	-1.60807	-1.00507
78834115	chr5:78834115:C:T	2.86059e-19	-1.76345	-1.29933	4.52469e-14	-1.56614	-1.31093	4.28354e-06	-1.5159	-1.30541
78834228	chr5:78834228:C:T	8.03162e-19	-1.02301	-1.00741	8.35758e-14	-1.21979	-1.04366	1.07199e-05	-0.88944	-1.01455
78834292	chr5:78834292:C:T	2.72571e-19	-1.79249	-1.31859	4.29301e-14	-1.60052	-1.32911	4.05583e-06	-1.55178	-1.32415
78834299	chr5:78834299:C:T	2.84668e-19	-1.7695	-1.29816	4.49782e-14	-1.57331	-1.30972	4.25609e-06	-1.52348	-1.30426
78834378	chr5:78834378:C:T	1.497e-18	-4.25965e-10	-1.40776	1.98278e-13	-4.25965e-10	-1.39953	1.76468e-05	-4.25965e-10	-1.40553
78834555	chr5:78834555:T:C	2.62914e-19	-1.77361	-1.37354	4.17474e-14	-1.57711	-1.38046	3.95824e-06	-1.52289	-1.3774
78834756	chr5:78834756:T:C	2.51545e-19	-1.7924	-1.39896	3.91006e-14	-1.61696	-1.40611	3.7038e-06	-1.56722	-1.39951
78834793	chr5:78834793:T:C	3.51146e-19	-1.80311	-1.05467	5.505e-14	-1.60741	-1.07355	5.18257e-06	-1.56042	-1.07036
78834911	chr5:78834911:T:C	2.42838e-19	-1.81004	-1.41654	3.84909e-14	-1.62166	-1.41712	3.56055e-06	-1.58954	-1.41664
78835146	chr5:78835146:A:G	2.47308e-19	-1.79684	-1.41151	3.89477e-14	-1.62135	-1.40564	3.64111e-06	-1.57266	-1.41114
78835513	chr5:78835513:C:T	2.45662e-19	-1.80164	-1.41338	3.98331e-14	-1.58799	-1.41652	3.44478e-06	-1.62537	-1.41386
78835724	chr5:78835724:C:A	4.66722e-19	-1.52873	-1.04451	4.43896e-14	-1.86122	-1.03498	4.52355e-06	-1.72781	-1.03898
78835775	chr5:78835775:C:G	7.54188e-19	-1.47729	-0.616043	6.73559e-14	-1.79544	-0.683771	7.74188e-06	-1.60929	-0.620149
78835832	chr5:78835832:C:T	2.41376e-19	-1.81868	-1.41394	3.89974e-14	-1.60899	-1.41672	3.37429e-06	-1.64551	-1.41439
78835864	chr5:78835864:G:A	1.62598e-19	-2.21239	-1.4153	2.16755e-14	-2.1996	-1.41342	1.9077e-06	-2.21524	-1.41495
78836029	chr5:78836029:T:C	1.48233e-18	-1.41761	-4.01506e-10	1.41249e-13	-1.73868	-4.01506e-10	1.54875e-05	-1.53605	-4.01506e-10
78836146	chr5:78836146:T:C	2.41637e-19	-1.81967	-1.41187	3.90286e-14	-1.60883	-1.41607	3.37634e-06	-1.64682	-1.41247
78836389	chr5:78836389:G:A	7.90937e-19	-2.04576	-4.01506e-10	1.02023e-13	-2.06401	-4.01506e-10	9.34038e-06	-2.04174	-4.01506e-10
78836573	chr5:78836573:A:G	2.50749e-19	-1.78182	-1.4127	4.08286e-14	-1.56344	-1.41639	3.52963e-06	-1.60165	-1.41324
78836640	chr5:78836640:C:A	2.48544e-19	-1.78954	-1.41381	4.03722e-14	-1.57425	-1.41681	3.48996e-06	-1.61192	-1.41428
78836682	chr5:78836682:A:G	2.47011e-19	-1.79591	-1.41363	4.00441e-14	-1.58248	-1.41675	3.46371e-06	-1.61964	-1.41411
78836797	chr5:78836797:T:C	6.15819e-19	-0.878854	-1.41717	6.80014e-14	-1.0526	-1.41708	7.09586e-06	-0.899416	-1.41716
78836800	chr5:78836800:G:A	2.42642e-19	-1.81371	-1.41368	3.91926e-14	-1.60395	-1.41677	3.39163e-06	-1.64062	-1.41416
78836878	chr5:78836878:A:G	2.55336e-19	-1.96424	-1.21216	3.84334e-14	-1.82906	-1.21122	3.37227e-06	-1.85132	-1.20918
78837038	chr5:78837038:C:T	2.63212e-19	-1.84258	-1.30344	4.03715e-14	-1.66963	-1.32145	3.84657e-06	-1.62248	-1.30642
78837229	chr5:78837229:A:C	2.03393e-18	-4.25965e-10	-1.10125	2.58881e-13	-4.25965e-10	-1.13284	2.39033e-05	-4.25965e-10	-1.10207
78837898	chr5:78837898:G:A	2.12325e-18	-4.25965e-10	-1.05828	2.70255e-13	-4.25965e-10	-1.08984	2.50025e-05	-4.25965e-10	-1.05711
78838248	chr5:78838248:TG:T	1.48679e-18	-4.25965e-10	-1.4146	1.94976e-13	-4.25965e-10	-1.41633	1.74873e-05	-4.25965e-10	-1.41461
78838407	chr5:78838407:G:A	5.21917e-19	-2.02214	-0.439331	6.79156e-14	-1.97391	-0.497032	5.9353e-06	-2.05508	-0.440087
78838855	chr5:78838855:TC:T	4.2162e-19	-1.35186	-1.32301	8.13351e-14	-0.952251	-1.33838	5.67079e-06	-1.21012	-1.33064
78839143	chr5:78839143:CAAG:C	4.79642e-19	-2.04845	-0.497485	6.23534e-14	-2.00263	-0.553754	5.47088e-06	-2.07854	-0.498112
78839207	chr5:78839207:G:C	5.64877e-19	-1.31461	-1.06776	4.96895e-14	-1.67048	-1.11293	5.72549e-06	-1.46119	-1.06997
78839303	chr5:78839303:C:T	2.67216e-18	-4.25965e-10	-0.828336	3.54642e-13	-4.25965e-10	-0.818095	3.14839e-05	-4.25965e-10	-0.826611
78839322	chr5:78839322:A:G	4.07302e-18	-4.25965e-10	-0.406837	5.83526e-13	-4.25965e-10	-0.320115	4.89024e-05	-4.25965e-10	-0.38626
78839378	chr5:78839378:C:T	1.94725e-19	-2.13243	-1.31497	2.7469e-14	-2.04907	-1.32707	2.31077e-06	-2.11909	-1.31941
78839418	chr5:78839418:C:T	6.70425e-18	-1.40016	1.49168	1.11998e-12	-1.05762	1.38949	8.49841e-05	-1.30443	1.4708
78839453	chr5:78839453:T:G	4.00636e-19	-1.3109	-1.41503	8.22588e-14	-0.862357	-1.41698	5.23261e-06	-1.20518	-1.416
78839777	chr5:78839777:A:G	1.34358e-17	-4.25965e-10	0.786699	1.68858e-12	-4.25965e-10	0.742441	0.000157999	-4.25965e-10	0.7865
78839995	chr5:78839995:A:G	6.66793e-19	-2.2165	-4.01506e-10	8.88987e-14	-2.20171	-4.01506e-10	7.90367e-06	-2.20876	-4.01506e-10
78840075	chr5:78840075:T:C	3.0616e-19	-1.64701	-1.34786	3.7802e-14	-1.72606	-1.33078	3.39205e-06	-1.71025	-1.3444
78840316	chr5:78840316:A:T	1.82285e-18	-4.25965e-10	-1.21082	2.44607e-13	-4.25965e-10	-1.18955	2.13917e-05	-4.25965e-10	-1.21308
78840350	chr5:78840350:T:C	3.95122e-19	-1.37607	-1.36371	8.12317e-14	-0.939998	-1.3519	5.19803e-06	-1.2697	-1.35811
78840445	chr5:78840445:A:G	4.31788e-19	-1.30344	-1.34761	9.00717e-14	-0.85451	-1.33409	5.69912e-06	-1.19456	-1.34122
78840633	chr5:78840633:C:T	2.06361e-19	-2.12303	-1.26632	2.91007e-14	-2.03835	-1.28009	2.44618e-06	-2.10983	-1.27173
78840642	chr5:78840642:T:C	2.8022e-19	-2.05674	-1.02666	3.16745e-14	-2.14659	-1.0871	3.03703e-06	-2.13139	-1.03382
78840829	chr5:78840829:G:A	2.27666e-19	-2.00465	-1.28644	3.09825e-14	-1.94568	-1.31011	2.61722e-06	-2.02929	-1.28468
78840908	chr5:78840908:C:A	1.95403e-18	-4.25965e-10	-1.14133	2.47821e-13	-4.25965e-10	-1.1765	2.29561e-05	-4.25965e-10	-1.1425
78840932	chr5:78840932:T:C	2.65962e-19	-1.91521	-1.22041	3.82785e-14	-1.81481	-1.2295	3.31338e-06	-1.85736	-1.22076
78841032	chr5:78841032:C:T	1.54294e-18	-4.25965e-10	-1.37753	2.05996e-13	-4.25965e-10	-1.36135	1.81533e-05	-4.25965e-10	-1.37723
78841553	chr5:78841553:C:G	4.48703e-19	-1.91331	-0.699306	5.98925e-14	-1.85542	-0.741229	5.03871e-06	-1.95728	-0.701654
78841701	chr5:78841701:A:T	4.20795e-19	-1.44048	-1.23635	3.89267e-14	-1.76344	-1.26408	4.33949e-06	-1.5701	-1.23823
78842372	chr5:78842372:T:C	1.85522e-19	-2.19592	-1.29989	2.50639e-14	-2.17735	-1.29042	2.17656e-06	-2.20061	-1.29773
78842690	chr5:78842690:C:T	6.89811e-19	-2.18256	-4.01506e-10	1.00643e-13	-2.07762	-4.01506e-10	8.04177e-06	-2.19144	-4.01506e-10
78843417	chr5:78843417:C:G	1.83889e-19	-2.18977	-1.31488	2.48661e-14	-2.16972	-1.30598	2.15527e-06	-2.19532	-1.31285
78843810	chr5:78843810:G:A	3.61495e-19	-1.43736	-1.39137	7.00995e-14	-1.05334	-1.38595	4.90171e-06	-1.2993	-1.3872
78844236	chr5:78844236:T:G	1.85439e-19	-2.19301	-1.30324	2.50675e-14	-2.17377	-1.29386	2.17459e-06	-2.19814	-1.30111
78844371	chr5:78844371:C:T	4.36948e-19	-1.86846	-0.770708	5.87554e-14	-1.8066	-0.809218	4.8896e-06	-1.91612	-0.772858
78844570	chr5:78844570:C:T	3.44211e-19	-1.80055	-1.07717	5.38243e-14	-1.62602	-1.07746	4.27951e-06	-1.74638	-1.07586
78844703	chr5:78844703:G:A	1.64549e-18	-4.25965e-10	-1.31319	2.20484e-13	-4.25965e-10	-1.29338	1.93216e-05	-4.25965e-10	-1.31486
78844950	chr5:78844950:C:G	4.30964e-18	0.98211	-1.33248	3.89957e-13	0.61818	-1.34135	3.61716e-05	0.648333	-1.33615
78845015	chr5:78845015:T:C	2.29858e-18	-4.25965e-10	-0.978932	2.8879e-13	-4.25965e-10	-1.02351	2.69695e-05	-4.25965e-10	-0.98138
78845656	chr5:78845656:T:G	1.67449e-19	-2.1826	-1.4157	2.24904e-14	-2.15934	-1.41677	1.95787e-06	-2.18827	-1.41596
78846183	chr5:78846183:G:T	1.83974e-19	-2.19786	-1.30632	2.48323e-14	-2.18003	-1.29703	2.15843e-06	-2.20248	-1.30422
78846444	chr5:78846444:T:C	2.41514e-18	-4.25965e-10	-0.929467	3.25277e-13	-4.25965e-10	-0.904527	2.82516e-05	-4.25965e-10	-0.934937
78846453	chr5:78846453:T:C	1.852e-19	-2.19514	-1.3024	2.50226e-14	-2.17644	-1.29299	2.17235e-06	-2.20002	-1.30026
78846506	chr5:78846506:T:C	7.23488e-19	-2.13489	-4.01506e-10	8.92604e-14	-2.19765	-4.01506e-10	8.7304e-06	-2.10928	-4.01506e-10
78846604	chr5:78846604:C:T	1.88199e-18	-4.25965e-10	-1.17889	2.43046e-13	-4.25965e-10	-1.19595	2.21779e-05	-4.25965e-10	-1.17699
78846758	chr5:78846758:T:C	1.66187e-19	-2.1894	-1.41646	2.22679e-14	-2.169	-1.41706	1.94414e-06	-2.19464	-1.41663
78846870	chr5:78846870:G:A	1.85367e-19	-2.19423	-1.3024	2.50511e-14	-2.1753	-1.29299	2.17412e-06	-2.1992	-1.30026
78846906	chr5:78846906:C:T	2.51265e-19	-1.92166	-1.27081	3.61578e-14	-1.82258	-1.27874	3.13058e-06	-1.86379	-1.27108
78846944	chr5:78846944:G:C	7.13041e-19	-2.14944	-4.01506e-10	9.68987e-14	-2.11554	-4.01506e-10	8.76753e-06	-2.10503	-4.01506e-10
78847067	chr5:78847067:T:C	1.8942e-19	-2.12523	-1.34978	2.68135e-14	-2.04107	-1.35923	2.2492e-06	-2.11222	-1.3533
78847129	chr5:78847129:A:C	1.85043e-19	-2.20164	-1.29675	2.49604e-14	-2.18486	-1.28705	2.17216e-06	-2.20581	-1.29455
78847326	chr5:78847326:T:A	3.48355e-19	-1.48252	-1.38324	6.68311e-14	-1.1102	-1.37683	4.70396e-06	-1.34911	-1.37857
78847330	chr5:78847330:C:T	3.75771e-19	-1.71493	-1.07507	5.95447e-14	-1.52603	-1.07645	4.69101e-06	-1.65665	-1.07379
78847534	chr5:78847534:T:C	1.53476e-18	-4.25965e-10	-1.38285	2.04654e-13	-4.25965e-10	-1.36789	1.80574e-05	-4.25965e-10	-1.38253
78847559	chr5:78847559:C:T	1.90165e-18	-4.25965e-10	-1.1685	2.55622e-13	-4.25965e-10	-1.1455	2.2312e-05	-4.25965e-10	-1.17096
78847678	chr5:78847678:G:A	2.543e-19	-1.90436	-1.2761	3.6696e-14	-1.8026	-1.28394	3.17427e-06	-1.84465	-1.27635
78847912	chr5:78847912:C:T	3.30976e-19	-1.56794	-1.349	4.07368e-14	-1.65003	-1.33204	3.65559e-06	-1.6343	-1.34553
78847921	chr5:78847921:T:C	3.11219e-18	0.711988	-1.38788	3.09334e-13	0.43928	-1.39406	2.83709e-05	0.45666	-1.38738
78847934	chr5:78847934:T:G	3.45256e-19	-1.47882	-1.39587	6.62699e-14	-1.10479	-1.39068	4.66052e-06	-1.34481	-1.39215
78848464	chr5:78848464:T:C	3.96836e-18	0.947404	-1.38027	3.62732e-13	0.590632	-1.38617	3.34364e-05	0.616464	-1.38291
78848561	chr5:78848561:G:C	7.03833e-18	-4.25965e-10	0.140149	8.8788e-13	-4.25965e-10	0.0996332	8.20145e-05	-4.25965e-10	0.130809
78848609	chr5:78848609:TTCTAG:T	1.54437e-18	-4.25965e-10	-1.37661	1.99762e-13	-4.25965e-10	-1.39208	1.81563e-05	-4.25965e-10	-1.37707
78848641	chr5:78848641:T:C	1.66088e-18	-4.25965e-10	-1.30388	2.12837e-13	-4.25965e-10	-1.32868	1.95269e-05	-4.25965e-10	-1.3043
78848777	chr5:78848777:C:T	2.22449e-18	-4.25965e-10	-1.01169	2.78541e-13	-4.25965e-10	-1.05964	2.61314e-05	-4.25965e-10	-1.01295
78848888	chr5:78848888:A:C	2.81141e-19	-1.66716	-1.41296	5.0104e-14	-1.36466	-1.41044	3.67813e-06	-1.56246	-1.41123
78849235	chr5:78849235:T:C	1.72235e-18	-4.25965e-10	-1.26753	2.25397e-13	-4.25965e-10	-1.27134	2.02343e-05	-4.25965e-10	-1.26871
78849374	chr5:78849374:G:C	2.63084e-18	-4.25965e-10	-0.843917	3.56337e-13	-4.25965e-10	-0.813326	3.077e-05	-4.25965e-10	-0.849547
78849916	chr5:78849916:C:T	1.96561e-18	-4.25965e-10	-1.13542	2.49203e-13	-4.25965e-10	-1.17094	2.30912e-05	-4.25965e-10	-1.13664
78850034	chr5:78850034:C:G	5.6564e-18	-4.25965e-10	-0.078435	8.20129e-13	-4.25965e-10	0.0202582	6.69752e-05	-4.25965e-10	-0.0717653
78850595	chr5:78850595:T:C	1.50069e-18	-4.25965e-10	-1.40529	1.96087e-13	-4.25965e-10	-1.41065	1.76581e-05	-4.25965e-10	-1.40489
78850737	chr5:78850737:G:T	4.50873e-19	-2.02096	-0.586834	5.90315e-14	-1.97115	-0.639982	5.12755e-06	-2.05387	-0.587585
78850779	chr5:78850779:T:C	4.56103e-19	-1.38093	-1.21533	6.93063e-14	-1.24739	-1.20328	5.57934e-06	-1.34356	-1.21346
78850788	chr5:78850788:G:C	2.40419e-18	-4.25965e-10	-0.934011	3.17488e-13	-4.25965e-10	-0.928764	2.8181e-05	-4.25965e-10	-0.937438
78850978	chr5:78850978:C:T	2.49059e-18	-4.25965e-10	-0.898702	3.13739e-13	-4.25965e-10	-0.940641	2.91625e-05	-4.25965e-10	-0.903203
78850996	chr5:78850996:T:C	4.4811e-19	-1.3627	-1.25124	9.28027e-14	-0.92949	-1.22924	5.90616e-06	-1.25816	-1.24193
78851039	chr5:78851039:T:A	3.10999e-18	-4.25965e-10	-0.676602	3.806e-13	-4.25965e-10	-0.747454	3.65608e-05	-4.25965e-10	-0.677111
78851194	chr5:78851194:T:G	8.01416e-19	-2.0326	-4.01506e-10	1.03582e-13	-2.04884	-4.01506e-10	9.47e-06	-2.02796	-4.01506e-10
78851314	chr5:78851314:A:T	3.60617e-19	-1.76547	-1.06569	5.6655e-14	-1.58589	-1.06633	4.48824e-06	-1.71024	-1.06439
78851384	chr5:78851384:G:T	2.45512e-19	-2.19927	-1.01637	3.39116e-14	-2.18336	-0.982089	2.87527e-06	-2.20466	-1.01528
78851473	chr5:78851473:C:G	7.97558e-19	-2.03742	-4.01506e-10	1.03101e-13	-2.05349	-4.01506e-10	9.42375e-06	-2.03285	-4.01506e-10
78851541	chr5:78851541:C:T	3.64957e-19	-1.74123	-1.07797	5.76844e-14	-1.55585	-1.07837	4.55116e-06	-1.68399	-1.07672
78851580	chr5:78851580:T:C	5.17308e-19	-2.00861	-0.461733	6.74323e-14	-1.95908	-0.518997	5.87377e-06	-2.04321	-0.462379
78851613	chr5:78851613:T:C	2.41543e-18	-4.25965e-10	-0.929345	3.26658e-13	-4.25965e-10	-0.900289	2.82585e-05	-4.25965e-10	-0.934691
78851619	chr5:78851619:A:G	2.58202e-18	-4.25965e-10	-0.862652	3.49739e-13	-4.25965e-10	-0.832016	3.01909e-05	-4.25965e-10	-0.868546
78851673	chr5:78851673:T:C	1.99294e-19	-2.2084	-1.2158	2.70016e-14	-2.19474	-1.19857	2.34101e-06	-2.2121	-1.2134
78851893	chr5:78851893:T:C	5.68138e-18	1.27235	-1.34637	5.10393e-13	0.900445	-1.35447	4.71059e-05	0.926037	-1.34973
78851927	chr5:78851927:A:T	1.91206e-19	-2.19502	-1.2706	2.59782e-14	-2.17658	-1.25536	2.24208e-06	-2.20028	-1.26841
78851992	chr5:78851992:A:G	7.19038e-18	-4.25965e-10	0.161522	1.03698e-12	-4.25965e-10	0.254863	8.51657e-05	-4.25965e-10	0.168512
78852099	chr5:78852099:C:T	4.12489e-19	-1.86951	-0.827261	5.22394e-14	-1.89109	-0.842277	4.86528e-06	-1.86792	-0.826044
78852201	chr5:78852201:A:G	1.73507e-18	-1.26018	-4.01506e-10	1.59559e-13	-1.61679	-4.01506e-10	1.7876e-05	-1.39263	-4.01506e-10
78852481	chr5:78852481:C:T	6.72281e-19	-2.2083	-4.01506e-10	9.51973e-14	-2.13325	-4.01506e-10	7.86795e-06	-2.21329	-4.01506e-10
78852540	chr5:78852540:G:A	1.83351e-19	-2.20758	-1.29999	2.46561e-14	-2.19318	-1.291	2.15373e-06	-2.21108	-1.29781
78852551	chr5:78852551:C:T	1.8497e-19	-2.16469	-1.3341	2.51667e-14	-2.13816	-1.32552	2.16313e-06	-2.17217	-1.33236
78852630	chr5:78852630:T:C	6.244e-19	-1.01144	-1.27075	7.46062e-14	-1.12601	-1.25097	6.67387e-06	-1.11273	-1.26516
78852646	chr5:78852646:G:A	1.92554e-19	-2.18703	-1.27157	2.6204e-14	-2.16636	-1.25693	2.25699e-06	-2.19267	-1.26938
78852943	chr5:78852943:T:C	1.85046e-19	-2.19757	-1.3008	2.49869e-14	-2.17953	-1.29132	2.17113e-06	-2.20219	-1.29864
78852955	chr5:78852955:C:T	2.72414e-18	-4.25965e-10	-0.809068	3.6915e-13	-4.25965e-10	-0.778001	3.18572e-05	-4.25965e-10	-0.814822
78853258	chr5:78853258:T:G	1.84312e-19	-2.20688	-1.29547	2.49322e-14	-2.1924	-1.28064	2.16361e-06	-2.21071	-1.29359
78853433	chr5:78853433:A:G	3.93311e-19	-1.74627	-0.998105	6.2016e-14	-1.56322	-0.998594	4.90286e-06	-1.68958	-0.996689
78853556	chr5:78853556:T:A	4.86998e-19	-2.02488	-0.50584	6.34342e-14	-1.97762	-0.561584	5.53557e-06	-2.05828	-0.506611
78853687	chr5:78853687:C:T	1.66003e-19	-2.19152	-1.41546	2.22205e-14	-2.17162	-1.41657	1.94204e-06	-2.19663	-1.41572
78853827	chr5:78853827:A:G	4.98911e-19	-1.99842	-0.508132	6.51579e-14	-1.94859	-0.563804	5.65582e-06	-2.0345	-0.508902
78853994	chr5:78853994:C:T	1.91054e-19	-2.12875	-1.33767	2.69741e-14	-2.04641	-1.34792	2.26645e-06	-2.11639	-1.34149
78854044	chr5:78854044:T:C	2.01009e-19	-2.20019	-1.21544	2.73037e-14	-2.1837	-1.19848	2.35872e-06	-2.20494	-1.21303
78854050	chr5:78854050:T:C	1.9893e-19	-2.20028	-1.22575	2.70198e-14	-2.18362	-1.20901	2.33452e-06	-2.20488	-1.22341
78854055	chr5:78854055:C:T	2.0785e-18	-4.25965e-10	-1.07957	2.77209e-13	-4.25965e-10	-1.06443	2.4441e-05	-4.25965e-10	-1.07983
78854107	chr5:78854107:T:C	1.96498e-19	-2.20054	-1.23779	2.66712e-14	-2.18406	-1.22155	2.30573e-06	-2.20517	-1.23552
78854140	chr5:78854140:C:T	4.84752e-19	-1.87959	-0.655748	6.48317e-14	-1.81851	-0.698895	5.42724e-06	-1.92653	-0.658126
78854158	chr5:78854158:C:T	1.50372e-18	-4.25965e-10	-1.40328	1.96541e-13	-4.25965e-10	-1.40833	1.76965e-05	-4.25965e-10	-1.40272
78854629	chr5:78854629:T:TA	1.97625e-19	-2.19498	-1.23763	2.68682e-14	-2.17682	-1.22144	2.3176e-06	-2.2002	-1.23535
78854630	chr5:78854630:C:G	1.97073e-19	-2.19606	-1.23934	2.67838e-14	-2.17819	-1.22322	2.31134e-06	-2.20118	-1.23708
78854633	chr5:78854633:TTG:T	1.9686e-19	-2.19714	-1.23934	2.67453e-14	-2.17963	-1.22322	2.30922e-06	-2.2021	-1.23708
78854889	chr5:78854889:G:A	1.88633e-19	-2.19412	-1.28506	2.55118e-14	-2.17494	-1.27512	2.21277e-06	-2.19907	-1.28277
78855066	chr5:78855066:C:T	2.08094e-18	-4.25965e-10	-1.0784	2.67238e-13	-4.25965e-10	-1.10106	2.46193e-05	-4.25965e-10	-1.07255
78855068	chr5:78855068:G:C	1.86852e-19	-2.19168	-1.29698	2.52799e-14	-2.17186	-1.28733	2.1912e-06	-2.19685	-1.29479
78855238	chr5:78855238:C:T	1.92602e-19	-2.09468	-1.36367	2.75509e-14	-2.0012	-1.37197	2.29125e-06	-2.08019	-1.3668
78855415	chr5:78855415:G:A	5.64965e-18	-4.25965e-10	-0.0796282	8.19077e-13	-4.25965e-10	0.0189745	6.68946e-05	-4.25965e-10	-0.0729689
78855449	chr5:78855449:A:C	2.47558e-18	-4.25965e-10	-0.904747	3.35789e-13	-4.25965e-10	-0.872721	2.94621e-05	-4.25965e-10	-0.892981
78855455	chr5:78855455:G:A	3.69042e-19	-1.75031	-1.05775	5.82145e-14	-1.56625	-1.05882	4.59965e-06	-1.69369	-1.05642
78855489	chr5:78855489:G:A	1.52601e-18	-4.25965e-10	-1.38856	2.03236e-13	-4.25965e-10	-1.37484	1.79538e-05	-4.25965e-10	-1.38829
78855641	chr5:78855641:T:C	2.92586e-18	-4.25965e-10	-0.737635	3.59857e-13	-4.25965e-10	-0.803498	3.43945e-05	-4.25965e-10	-0.738191
78855794	chr5:78855794:T:A	5.83753e-19	-1.06051	-1.28899	6.99626e-14	-1.17098	-1.27026	6.26564e-06	-1.15725	-1.28376
78855817	chr5:78855817:T:C	3.33221e-19	-1.50596	-1.40421	6.34378e-14	-1.13894	-1.4002	4.48072e-06	-1.37503	-1.40128
78855890	chr5:78855890:C:T	1.8852e-19	-2.12918	-1.35059	2.66371e-14	-2.04701	-1.35989	2.23688e-06	-2.11691	-1.35409
78855950	chr5:78855950:A:G	1.90454e-19	-2.20806	-1.26151	2.57779e-14	-2.19381	-1.24587	2.2372e-06	-2.21163	-1.25924
78855986	chr5:78855986:G:A	1.90043e-19	-2.20516	-1.26657	2.57494e-14	-2.18975	-1.25104	2.23145e-06	-2.2091	-1.26434
78856130	chr5:78856130:G:A	4.46986e-19	-1.38767	-1.22878	9.22541e-14	-0.959132	-1.20553	5.88468e-06	-1.28486	-1.21888
78856275	chr5:78856275:A:C	1.93554e-18	-4.25965e-10	-1.15083	2.45507e-13	-4.25965e-10	-1.18588	2.27398e-05	-4.25965e-10	-1.15197
78856369	chr5:78856369:T:C	3.67138e-19	-1.73019	-1.08305	5.814e-14	-1.5428	-1.08355	4.5803e-06	-1.67252	-1.0818
78856573	chr5:78856573:T:C	3.95936e-19	-1.49618	-1.24154	3.70633e-14	-1.80692	-1.26965	4.10083e-06	-1.62153	-1.24337
78856637	chr5:78856637:C:G	3.77988e-19	-1.53402	-1.25009	3.57419e-14	-1.83542	-1.27746	3.92868e-06	-1.65591	-1.25188
78856752	chr5:78856752:T:C	1.90769e-19	-2.19992	-1.26799	2.58928e-14	-2.1827	-1.25254	2.23851e-06	-2.2045	-1.26578
78856871	chr5:78856871:T:A	1.89724e-19	-2.20426	-1.26914	2.57084e-14	-2.18868	-1.2537	2.22731e-06	-2.20835	-1.26694
78857113	chr5:78857113:C:T	3.52302e-19	-1.45503	-1.39946	6.78196e-14	-1.07772	-1.39463	4.76215e-06	-1.31933	-1.39605
78857382	chr5:78857382:T:C	5.37562e-18	1.23121	-1.36056	4.85369e-13	0.863366	-1.36766	4.47126e-05	0.887719	-1.36355
78857423	chr5:78857423:T:A	4.22753e-19	-1.41616	-1.25603	6.41406e-14	-1.28401	-1.24412	5.17084e-06	-1.37861	-1.25445
78857459	chr5:78857459:A:T	1.66381e-19	-2.18802	-1.41668	2.23116e-14	-2.16695	-1.41715	1.94649e-06	-2.19325	-1.41681
78857495	chr5:78857495:T:A	1.57252e-18	-4.25965e-10	-1.35854	2.09737e-13	-4.25965e-10	-1.34335	1.84728e-05	-4.25965e-10	-1.35979
78857502	chr5:78857502:C:T	2.59298e-19	-2.08624	-1.07476	3.71039e-14	-1.96408	-1.1114	3.27345e-06	-2.00438	-1.08586
78857548	chr5:78857548:G:A	3.48861e-19	-1.47456	-1.38974	6.69329e-14	-1.10154	-1.38398	4.71056e-06	-1.34075	-1.38554
78857575	chr5:78857575:T:C	4.70678e-19	-1.91361	-0.65119	6.27218e-14	-1.85563	-0.694868	5.28252e-06	-1.9581	-0.653584
78857676	chr5:78857676:G:A	5.10865e-18	-1.55186	1.37157	8.3418e-13	-1.24172	1.27897	6.3433e-05	-1.47777	1.35166
78857864	chr5:78857864:G:T	1.98633e-19	-2.11982	-1.30769	2.81047e-14	-2.03392	-1.31934	2.35622e-06	-2.10679	-1.31224
78857935	chr5:78857935:C:T	1.93904e-18	-4.25965e-10	-1.14903	2.43825e-13	-4.25965e-10	-1.19275	2.28827e-05	-4.25965e-10	-1.14571
78858134	chr5:78858134:G:A	3.68216e-19	-1.75623	-1.05408	5.8014e-14	-1.57349	-1.05503	4.58644e-06	-1.70023	-1.05275
78858773	chr5:78858773:C:T	3.77458e-19	-1.53568	-1.24984	3.57056e-14	-1.83665	-1.27725	3.92372e-06	-1.65743	-1.25162
78858812	chr5:78858812:A:C	4.46024e-19	-1.37776	-1.24085	9.21958e-14	-0.946477	-1.21881	5.87486e-06	-1.27426	-1.23114
78858915	chr5:78858915:T:C	6.63848e-19	-2.22092	-4.01506e-10	8.88001e-14	-2.20282	-4.01506e-10	7.85139e-06	-2.2154	-4.01506e-10
78859034	chr5:78859034:A:G	2.11943e-19	-2.20325	-1.15941	2.73539e-14	-2.21997	-1.16037	2.46046e-06	-2.22073	-1.15501
78859086	chr5:78859086:C:T	3.63294e-19	-1.50348	-1.32029	6.59117e-14	-1.1835	-1.31739	5.73486e-06	-1.21397	-1.31555
78859342	chr5:78859342:G:GA	4.05111e-19	-1.43739	-1.27743	3.48874e-14	-1.83471	-1.30237	4.13999e-06	-1.57633	-1.27906
78859530	chr5:78859530:G:C	7.24365e-19	-2.13368	-4.01506e-10	9.71183e-14	-2.11327	-4.01506e-10	8.80543e-06	-2.10072	-4.01506e-10
78859583	chr5:78859583:C:T	1.8994e-19	-2.20913	-1.26314	2.57022e-14	-2.19521	-1.24742	2.2315e-06	-2.21252	-1.26089
78859762	chr5:78859762:G:A	1.48428e-18	-4.25965e-10	-1.41629	1.9482e-13	-4.25965e-10	-1.41713	1.74489e-05	-4.25965e-10	-1.41681
78859814	chr5:78859814:T:C	1.65726e-19	-2.19512	-1.41352	2.21506e-14	-2.17608	-1.41526	1.9393e-06	-2.19985	-1.41391
78860140	chr5:78860140:C:T	4.53702e-19	-1.95744	-0.644094	6.02281e-14	-1.90271	-0.688352	5.11087e-06	-1.99807	-0.646645
78860320	chr5:78860320:A:G	4.39752e-19	-1.38226	-1.25051	3.71782e-14	-1.79561	-1.27787	4.47161e-06	-1.52605	-1.25229
78860341	chr5:78860341:C:T	1.69867e-18	-4.25965e-10	-1.28138	2.31553e-13	-4.25965e-10	-1.24439	2.01528e-05	-4.25965e-10	-1.27275
78860506	chr5:78860506:GA:G	4.66081e-19	-1.89652	-0.678096	6.21975e-14	-1.83764	-0.721245	5.22499e-06	-1.94214	-0.680497
78860567	chr5:78860567:G:A	3.54293e-19	-1.79545	-1.0534	5.68749e-14	-1.59399	-1.05436	4.41986e-06	-1.73792	-1.05206
78860720	chr5:78860720:A:G	1.88725e-19	-2.20683	-1.27185	2.55517e-14	-2.19194	-1.25656	2.21647e-06	-2.2105	-1.26967
78860864	chr5:78860864:G:A	2.4236e-18	-4.25965e-10	-0.92597	3.11501e-13	-4.25965e-10	-0.9478	2.85551e-05	-4.25965e-10	-0.924252
78860963	chr5:78860963:G:A	3.84409e-19	-1.52808	-1.23919	7.63978e-14	-1.13308	-1.22017	5.20874e-06	-1.39675	-1.229
78861215	chr5:78861215:C:A	5.50034e-19	-1.88438	-0.524621	7.04801e-14	-1.92887	-0.505	6.21678e-06	-1.94515	-0.503685
78861228	chr5:78861228:C:T	6.71958e-19	-2.20878	-4.01506e-10	9.00638e-14	-2.18868	-4.01506e-10	7.84372e-06	-2.21637	-4.01506e-10
78861381	chr5:78861381:G:A	6.99672e-19	-2.16837	-4.01506e-10	1.03529e-13	-2.04935	-4.01506e-10	8.04087e-06	-2.19155	-4.01506e-10
78861513	chr5:78861513:G:A	2.72331e-19	-1.86363	-1.24833	2.99736e-14	-2.00424	-1.28465	2.83216e-06	-1.98163	-1.25342
78861560	chr5:78861560:C:T	2.03097e-18	-4.25965e-10	-1.10271	2.74098e-13	-4.25965e-10	-1.07572	2.39193e-05	-4.25965e-10	-1.1014
78861942	chr5:78861942:A:G	2.25913e-18	-0.996244	-4.01506e-10	1.77794e-13	-1.50858	-4.01506e-10	2.29115e-05	-1.14445	-4.01506e-10
78862064	chr5:78862064:T:G	1.66615e-19	-2.18624	-1.41706	2.2389e-14	-2.16425	-1.41639	1.94961e-06	-2.1915	-1.41696
78862299	chr5:78862299:G:A	6.26281e-19	-1.21708	-1.0621	4.96975e-14	-1.68001	-1.10324	6.28233e-06	-1.37399	-1.06435
78862582	chr5:78862582:C:T	2.65894e-18	-4.25965e-10	-0.833294	3.57644e-13	-4.25965e-10	-0.809667	3.10702e-05	-4.25965e-10	-0.839838
78863070	chr5:78863070:T:C	1.88556e-19	-2.20664	-1.27294	2.55351e-14	-2.19147	-1.25768	2.21442e-06	-2.21035	-1.27075
78863087	chr5:78863087:C:A	1.9964e-19	-2.0915	-1.33097	2.84588e-14	-1.9968	-1.34394	2.37248e-06	-2.07747	-1.33468
78863279	chr5:78863279:A:C	1.89309e-19	-2.20559	-1.27	2.56415e-14	-2.19033	-1.25466	2.22283e-06	-2.2095	-1.2678
78863812	chr5:78863812:T:C	3.71477e-19	-1.42242	-1.37907	7.22592e-14	-1.03635	-1.37259	5.04775e-06	-1.28304	-1.3741
78863911	chr5:78863911:CAT:C	4.87709e-19	-1.89431	-0.634945	6.49973e-14	-1.83613	-0.678728	5.46297e-06	-1.94079	-0.637307
78864483	chr5:78864483:C:A	3.51489e-19	-1.46643	-1.39036	7.04997e-14	-1.04878	-1.38481	4.77926e-06	-1.32568	-1.38612
78864783	chr5:78864783:A:T	1.96863e-18	-4.25965e-10	-1.13389	2.545e-13	-4.25965e-10	-1.1499	2.31655e-05	-4.25965e-10	-1.13342
78864818	chr5:78864818:T:G	2.0162e-19	-2.19246	-1.22014	2.74502e-14	-2.17363	-1.2032	2.3642e-06	-2.19802	-1.21762
78864917	chr5:78864917:T:C	1.67966e-18	-0.255627	-1.03701	1.55292e-13	-0.589399	-1.0545	1.50452e-05	-0.520046	-1.04498
78864922	chr5:78864922:C:A	1.9372e-19	-2.20082	-1.25175	2.63012e-14	-2.18406	-1.23553	2.27373e-06	-2.20537	-1.2493
78865266	chr5:78865266:A:G	4.85896e-19	-1.86689	-0.666097	6.50249e-14	-1.80494	-0.709493	5.43756e-06	-1.91434	-0.668415
78865617	chr5:78865617:A:G	5.67015e-19	-1.11158	-1.26701	6.03614e-14	-1.29987	-1.28899	5.64412e-06	-1.27295	-1.27252
78865711	chr5:78865711:C:T	1.86886e-19	-2.18608	-1.3024	2.53125e-14	-2.16492	-1.29299	2.19048e-06	-2.19171	-1.30026
78865716	chr5:78865716:A:G	1.67829e-19	-2.18008	-1.41595	2.25573e-14	-2.15623	-1.41691	1.96229e-06	-2.18579	-1.41619
78866336	chr5:78866336:G:A	2.67196e-18	-4.25965e-10	-0.828412	3.73427e-13	-4.25965e-10	-0.766481	3.15143e-05	-4.25965e-10	-0.825646
78866481	chr5:78866481:C:T	1.88882e-18	-1.17527	-4.01506e-10	1.71084e-13	-1.54705	-4.01506e-10	1.94681e-05	-1.30731	-4.01506e-10
78866490	chr5:78866490:C:T	2.62048e-18	-4.25965e-10	-0.847864	3.55267e-13	-4.25965e-10	-0.816335	3.0639e-05	-4.25965e-10	-0.853813
78866759	chr5:78866759:T:A	3.65605e-19	-1.4351	-1.38232	7.37858e-14	-1.01194	-1.3761	4.98485e-06	-1.29212	-1.37756
78866837	chr5:78866837:G:C	2.46932e-19	-1.81329	-1.39658	3.48877e-14	-1.73191	-1.40515	2.80158e-06	-1.84971	-1.3962
78866927	chr5:78866927:G:A	1.78751e-18	-4.25965e-10	-1.2304	2.3125e-13	-4.25965e-10	-1.24571	2.10606e-05	-4.25965e-10	-1.22868
78867127	chr5:78867127:T:C	3.54916e-19	-1.7424	-1.1047	5.6048e-14	-1.557	-1.106	4.42599e-06	-1.68505	-1.10354
78867322	chr5:78867322:C:A	2.53033e-18	-4.25965e-10	-0.882874	3.42786e-13	-4.25965e-10	-0.852096	3.01162e-05	-4.25965e-10	-0.871025
78867330	chr5:78867330:C:A	2.96056e-18	-4.25965e-10	-0.725845	3.67396e-13	-4.25965e-10	-0.782763	3.47648e-05	-4.25965e-10	-0.727482
78867376	chr5:78867376:A:T	3.7515e-19	-1.41125	-1.3804	7.30983e-14	-1.02351	-1.37389	5.09687e-06	-1.27199	-1.37547
78867575	chr5:78867575:C:T	1.93588e-19	-2.03657	-1.41667	2.25862e-14	-2.15478	-1.41708	2.10379e-06	-2.11545	-1.4169
```
