## Supplementary material for "Characterization of shared and ancestry-specific signals driving complex traits using multi-ancestry fine-mapping": susiex_nc3.cs80.summary

```
# chr5:74558596-78867577
CS_ID	CS_LENGTH	CS_PURITY	MAX_PIP_SNP	BP	REF_ALLELE	ALT_ALLELE	REF_FRQ	BETA	SE	-LOG10P	MAX_PIP	POST-HOC_PROB_POP1	POST-HOC_PROB_POP2
1	2	0.966161	chr5:76701084:G:A	76701084	A,NA	G,NA	1,NA	inf,NA	inf,NA	19.3175,NA	0.665059	1	0.5
2	31	0.943877	chr5:78362067:C:T	78362067	T,T	C,C	1,1	inf,inf	inf,inf	12.0423,1.97183	0.0485135	1	0.767954
3	3978	0	chr5:75985472:G:A	75985472	NA,A	NA,G	NA,1	NA,inf	NA,inf	NA,4.20457	0.0340056	0.544124	0.381508
```
