## Supplementary material for "Characterization of shared and ancestry-specific signals driving complex traits using multi-ancestry fine-mapping": susiex_nc1.cs80.cs

```
CS_ID	SNP	BP	REF_ALLELE	ALT_ALLELE	REF_FRQ	BETA	SE	-LOG10P	CS_PIP	OVRL_PIP
1	chr5:75330257:T:C	75330257	C,C	T,T	1,1	-inf,-inf	inf,inf	23.3283,1.88189	0.351647	0.351647
1	chr5:75341886:A:T	75341886	T,T	A,A	1,1	-inf,-inf	inf,inf	22.9845,2.09711	0.244018	0.244018
1	chr5:75328657:T:C	75328657	C,C	T,T	1,1	-inf,-inf	inf,inf	23.1666,1.87391	0.240227	0.240227
```
