## Supplementary material for "Characterization of shared and ancestry-specific signals driving complex traits using multi-ancestry fine-mapping": susiex_nc1.cs80.snp

```
BP	SNP	PIP(CS1)	LogBF(CS1,Pop1)	LogBF(CS1,Pop2)
74561730	chr5:74561730:G:A	5.68025e-24	-1.25478	-1.27025
74561913	chr5:74561913:A:C	2.24069e-23	-9.12748e-10	-1.15266
74562309	chr5:74562309:G:A	1.07481e-23	-1.8873	-6.68458e-10
74562573	chr5:74562573:A:G	2.94494e-23	-9.12748e-10	-0.879353
74562639	chr5:74562639:T:G	1.05134e-23	-0.649496	-1.25988
74562957	chr5:74562957:TA:T	1.09778e-22	-9.12748e-10	0.436433
74562959	chr5:74562959:TTATTATTA:T	1.04883e-22	-9.12748e-10	0.390816
74563160	chr5:74563160:T:C	7.30429e-24	-2.27357	-6.68458e-10
74563290	chr5:74563290:A:G	4.38769e-24	-1.42492	-1.35831
74563731	chr5:74563731:C:T	1.85313e-23	-9.12748e-10	-1.34257
74563952	chr5:74563952:T:G	1.8768e-23	-9.12748e-10	-1.32987
74564225	chr5:74564225:C:G	1.90269e-23	-9.12748e-10	-1.31618
74564556	chr5:74564556:A:T	2.89871e-23	-9.12748e-10	-0.895176
74564951	chr5:74564951:T:C	5.89356e-23	-9.12748e-10	-0.185583
74565173	chr5:74565173:C:T	8.30024e-24	-2.14574	-6.68458e-10
74565380	chr5:74565380:A:G	2.05445e-23	-9.12748e-10	-1.23943
74565453	chr5:74565453:G:A	2.03452e-24	-2.23928	-1.31248
74565470	chr5:74565470:C:T	9.93937e-23	-9.12748e-10	0.337061
74565712	chr5:74565712:C:G	2.32353e-23	-9.12748e-10	-1.11635
74565792	chr5:74565792:A:C	1.92121e-23	-9.12748e-10	-1.30649
74565894	chr5:74565894:C:T	1.92779e-23	-9.12748e-10	-1.30307
74566027	chr5:74566027:T:A	2.01599e-23	-9.12748e-10	-1.25833
74566034	chr5:74566034:C:T	1.81346e-23	-9.12748e-10	-1.36421
74566625	chr5:74566625:G:A	7.24857e-24	-2.28122	-6.68458e-10
74566676	chr5:74566676:A:G	1.87884e-23	-9.12748e-10	-1.32879
74566979	chr5:74566979:C:T	8.17027e-24	-2.3198	0.158278
74567254	chr5:74567254:G:T	5.59783e-24	-2.27654	-0.263104
74567257	chr5:74567257:A:G	5.61694e-23	-9.12748e-10	-0.233655
74567316	chr5:74567316:T:C	1.91241e-23	-9.12748e-10	-1.31108
74567601	chr5:74567601:A:G	8.49204e-22	-9.12748e-10	2.48227
74567644	chr5:74567644:C:T	1.16735e-21	-9.12748e-10	2.80047
74567958	chr5:74567958:T:TC	5.31924e-22	-9.12748e-10	2.01447
74568160	chr5:74568160:A:G	2.17361e-23	-9.12748e-10	-1.18305
74568293	chr5:74568293:G:T	4.57692e-23	-9.12748e-10	-0.438416
74568846	chr5:74568846:C:T	1.92258e-23	-9.12748e-10	-1.30578
74569518	chr5:74569518:TA:T	1.90572e-23	-9.12748e-10	-1.31458
74569537	chr5:74569537:G:A	7.93984e-23	-9.12748e-10	0.112451
74569611	chr5:74569611:A:G	5.72156e-22	-9.12748e-10	2.08738
74569732	chr5:74569732:C:T	1.99282e-23	-9.12748e-10	-1.26989
74569740	chr5:74569740:C:T	2.78413e-23	-9.12748e-10	-0.935508
74569935	chr5:74569935:T:C	3.27892e-23	-9.12748e-10	-0.771929
74570099	chr5:74570099:T:C	6.48408e-22	-9.12748e-10	2.21249
74570241	chr5:74570241:G:C	8.58146e-23	-9.12748e-10	0.190162
74571142	chr5:74571142:T:C	8.79512e-23	-9.12748e-10	0.214755
74571851	chr5:74571851:G:C	3.53147e-22	-9.12748e-10	1.60486
74571946	chr5:74571946:G:A	2.24508e-23	-1.1507	-6.68458e-10
74572519	chr5:74572519:A:C	1.81341e-23	-9.12748e-10	-1.36423
74572675	chr5:74572675:C:T	2.94965e-23	-9.12748e-10	-0.877756
74573545	chr5:74573545:T:C	1.8968e-23	-9.12748e-10	-1.31927
74573937	chr5:74573937:T:C	1.88566e-23	-9.12748e-10	-1.32517
74574175	chr5:74574175:C:T	7.22763e-23	-9.12748e-10	0.0184688
74574284	chr5:74574284:C:T	1.60148e-22	-9.12748e-10	0.814071
74574453	chr5:74574453:C:T	1.87947e-23	-9.12748e-10	-1.32845
74574489	chr5:74574489:T:A	4.71277e-22	-9.12748e-10	1.89342
74574522	chr5:74574522:G:A	1.47551e-22	-9.12748e-10	0.732147
74574666	chr5:74574666:C:T	1.39585e-22	-9.12748e-10	0.676646
74574728	chr5:74574728:G:A	1.90834e-23	-9.12748e-10	-1.31321
74574894	chr5:74574894:CA:C	6.65858e-22	-9.12748e-10	2.23905
74575209	chr5:74575209:C:T	1.214e-22	-9.12748e-10	0.537065
74575339	chr5:74575339:GT:G	1.50232e-22	-9.12748e-10	0.750156
74575618	chr5:74575618:C:T	2.08922e-23	-9.12748e-10	-1.22265
74575973	chr5:74575973:G:A	1.84775e-23	-9.12748e-10	-1.34547
74576083	chr5:74576083:G:A	1.88581e-24	-2.26438	-1.36329
74576494	chr5:74576494:T:G	1.84317e-23	-9.12748e-10	-1.34796
74576607	chr5:74576607:G:A	2.07202e-24	-2.27017	-1.26334
74577057	chr5:74577057:A:T	2.56143e-23	-9.12748e-10	-1.01888
74577798	chr5:74577798:T:C	1.82609e-23	-9.12748e-10	-1.35727
74577803	chr5:74577803:C:T	5.45057e-22	-9.12748e-10	2.03886
74578892	chr5:74578892:C:T	5.98139e-23	-9.12748e-10	-0.17079
74578893	chr5:74578893:G:A	4.66643e-22	-9.12748e-10	1.88354
74578946	chr5:74578946:C:T	6.11967e-22	-9.12748e-10	2.15465
74579035	chr5:74579035:A:C	5.00682e-23	-9.12748e-10	-0.348641
74579095	chr5:74579095:G:A	1.81656e-23	-9.12748e-10	-1.3625
74579294	chr5:74579294:C:T	2.26351e-23	-9.12748e-10	-1.14253
74579614	chr5:74579614:A:G	1.92464e-23	-9.12748e-10	-1.3047
74579897	chr5:74579897:G:A	6.21996e-23	-9.12748e-10	-0.131678
74580245	chr5:74580245:C:T	1.23692e-21	-9.12748e-10	2.85836
74581132	chr5:74581132:T:C	1.46738e-21	-9.12748e-10	3.02921
74581373	chr5:74581373:G:A	7.97079e-24	-2.18624	-6.68458e-10
74581718	chr5:74581718:A:G	2.81798e-23	-9.12748e-10	-0.923423
74582219	chr5:74582219:G:A	4.56072e-23	-9.12748e-10	-0.441961
74582455	chr5:74582455:C:T	3.38197e-23	-9.12748e-10	-0.740985
74582656	chr5:74582656:G:A	1.16862e-22	-9.12748e-10	0.498968
74582710	chr5:74582710:T:A	1.48919e-21	-9.12748e-10	3.04396
74582726	chr5:74582726:A:G	3.11894e-23	-9.12748e-10	-0.821948
74583250	chr5:74583250:G:A	5.51396e-23	-9.12748e-10	-0.252159
74583357	chr5:74583357:A:G	1.13443e-21	-9.12748e-10	2.77186
74583399	chr5:74583399:T:C	2.99586e-23	-9.12748e-10	-0.862212
74583493	chr5:74583493:G:A	1.55267e-21	-9.12748e-10	3.0857
74583517	chr5:74583517:C:T	6.07778e-24	-1.10078	-1.3566
74583683	chr5:74583683:G:A	7.27032e-24	-1.90925	-0.368973
74584223	chr5:74584223:C:A	1.24936e-21	-9.12748e-10	2.86836
74584300	chr5:74584300:G:A	2.26476e-23	-9.12748e-10	-1.14197
74584718	chr5:74584718:C:T	1.83864e-23	-9.12748e-10	-1.35041
74584748	chr5:74584748:C:G	7.17998e-24	-1.09065	-1.20008
74584926	chr5:74584926:C:T	1.02484e-22	-9.12748e-10	0.367683
74585064	chr5:74585064:A:G	1.80197e-21	-9.12748e-10	3.23461
74585442	chr5:74585442:C:T	4.11e-23	-1.20664	0.660616
74585443	chr5:74585443:A:G	2.1785e-23	-9.12748e-10	-1.18081
74585532	chr5:74585532:G:A	4.11838e-23	-9.12748e-10	-0.543984
74585793	chr5:74585793:C:T	8.60357e-24	-1.40957	-0.700276
74586667	chr5:74586667:C:T	4.41304e-23	-9.12748e-10	-0.474878
74586790	chr5:74586790:AG:A	5.09621e-23	-9.12748e-10	-0.330945
74586881	chr5:74586881:T:C	4.12829e-23	-9.12748e-10	-0.541578
74587254	chr5:74587254:G:A	6.64294e-24	-2.11344	-0.255029
74588062	chr5:74588062:A:G	2.54024e-24	-1.96829	-1.36147
74588091	chr5:74588091:G:GGAA	6.75618e-23	-9.12748e-10	-0.0489853
74588326	chr5:74588326:TAA:T	1.60742e-23	-2.30326	0.818448
74588808	chr5:74588808:A:G	6.57561e-23	-9.12748e-10	-0.0760749
74588968	chr5:74588968:A:C	6.0932e-23	-9.12748e-10	-0.152269
74589227	chr5:74589227:T:C	1.81457e-23	-9.12748e-10	-1.3636
74589721	chr5:74589721:T:C	5.94398e-23	-9.12748e-10	-0.177063
74590318	chr5:74590318:T:C	2.52845e-23	-9.12748e-10	-1.03184
74590428	chr5:74590428:A:G	1.81339e-23	-9.12748e-10	-1.36425
74590754	chr5:74590754:A:G	3.07509e-24	-1.86865	-1.27004
74590866	chr5:74590866:G:A	2.90269e-24	-1.91578	-1.28061
74590948	chr5:74590948:A:T	2.16193e-23	-9.12748e-10	-1.18844
74591048	chr5:74591048:A:C	3.73809e-23	-9.12748e-10	-0.640866
74591103	chr5:74591103:C:A	4.44644e-23	-0.46734	-6.68458e-10
74591380	chr5:74591380:G:A	2.13823e-23	-9.12748e-10	-1.19946
74591483	chr5:74591483:C:T	1.11118e-23	-1.06228	-0.791742
74591740	chr5:74591740:C:T	2.1346e-23	-9.12748e-10	-1.20116
74592325	chr5:74592325:G:A	4.44778e-24	-2.28985	-0.479767
74592368	chr5:74592368:G:A	1.96827e-23	-9.12748e-10	-1.28229
74592792	chr5:74592792:C:A	7.26202e-24	-1.00795	-1.27142
74593361	chr5:74593361:C:T	1.98997e-24	-2.24448	-1.32942
74593379	chr5:74593379:G:A	2.56998e-24	-2.14088	-1.17725
74593381	chr5:74593381:G:A	1.8616e-23	-9.12748e-10	-1.338
74593424	chr5:74593424:C:T	3.8149e-24	-1.68465	-1.23847
74593548	chr5:74593548:G:A	1.86991e-23	-9.12748e-10	-1.33355
74593610	chr5:74593610:G:A	4.21369e-23	-9.12748e-10	-0.521103
74593676	chr5:74593676:C:T	1.6841e-22	-9.12748e-10	0.864376
74594435	chr5:74594435:T:C	2.2971e-23	-9.12748e-10	-1.12779
74594530	chr5:74594530:C:T	1.96277e-23	-9.12748e-10	-1.28508
74594614	chr5:74594614:A:G	1.44124e-23	-1.59394	-6.68458e-10
74594647	chr5:74594647:T:C	1.88028e-23	-9.12748e-10	-1.32802
74594739	chr5:74594739:G:T	1.20865e-23	-1.76994	-6.68458e-10
74595515	chr5:74595515:G:A	1.82816e-23	-9.12748e-10	-1.35613
74595898	chr5:74595898:T:G	1.85857e-22	-9.12748e-10	0.962953
74595899	chr5:74595899:C:T	1.91065e-22	-9.12748e-10	0.990584
74596156	chr5:74596156:G:A	1.3201e-21	-9.12748e-10	2.92343
74596160	chr5:74596160:C:T	1.30826e-22	-9.12748e-10	0.611841
74596161	chr5:74596161:G:A	6.63979e-24	-1.19196	-1.17699
74596288	chr5:74596288:C:T	1.51237e-22	-9.12748e-10	0.756819
74596323	chr5:74596323:G:A	1.68972e-22	-9.12748e-10	0.867703
74596804	chr5:74596804:G:A	1.81602e-22	-9.12748e-10	0.939788
74597446	chr5:74597446:C:T	1.96771e-23	-9.12748e-10	-1.28257
74597840	chr5:74597840:A:G	4.9042e-23	-9.12748e-10	-0.36935
74597866	chr5:74597866:A:G	5.80293e-24	-1.14517	-1.3585
74598020	chr5:74598020:C:G	8.89938e-23	-9.12748e-10	0.226539
74598088	chr5:74598088:G:A	1.98629e-24	-2.26889	-1.30687
74598484	chr5:74598484:A:T	1.85971e-23	-9.12748e-10	-1.33902
74599104	chr5:74599104:A:C	1.67421e-22	-9.12748e-10	0.858483
74600044	chr5:74600044:G:A	1.61695e-22	-9.12748e-10	0.823682
74600408	chr5:74600408:G:A	2.1091e-23	-9.12748e-10	-1.21318
74600429	chr5:74600429:G:A	1.0193e-21	-9.12748e-10	2.66484
74600529	chr5:74600529:C:CA	7.6747e-24	-0.899571	-1.32453
74600629	chr5:74600629:GA:G	1.68687e-22	-9.12748e-10	0.866015
74600944	chr5:74600944:T:C	2.24183e-23	-0.333695	-0.818455
74600988	chr5:74600988:G:A	1.13491e-21	-9.12748e-10	2.77228
74601155	chr5:74601155:T:C	9.08997e-24	-0.852485	-1.20237
74601390	chr5:74601390:G:T	1.90155e-23	-9.12748e-10	-1.31677
74601569	chr5:74601569:T:C	3.26385e-23	-9.12748e-10	-0.776534
74601837	chr5:74601837:G:A	2.15823e-23	-9.12748e-10	-1.19015
74602094	chr5:74602094:C:T	1.68687e-22	-9.12748e-10	0.866015
74602266	chr5:74602266:G:A	1.68864e-22	-9.12748e-10	0.867064
74602374	chr5:74602374:T:C	1.81354e-23	-9.12748e-10	-1.36416
74602433	chr5:74602433:G:A	1.68206e-22	-9.12748e-10	0.863162
74602743	chr5:74602743:A:G	3.45954e-24	-2.25723	-0.763661
74602853	chr5:74602853:G:A	7.68535e-24	-0.895101	-1.32761
74602921	chr5:74602921:T:C	1.76977e-22	-9.12748e-10	0.913994
74603128	chr5:74603128:C:T	1.60303e-23	-1.48755	-6.68458e-10
74603188	chr5:74603188:T:C	9.54743e-24	-0.725374	-1.28038
74603289	chr5:74603289:A:C	2.25742e-23	-9.12748e-10	-1.14522
74603606	chr5:74603606:G:A	3.46953e-24	-2.27036	-0.747651
74603658	chr5:74603658:A:T	1.02521e-21	-9.12748e-10	2.67063
74603681	chr5:74603681:G:A	2.2568e-24	-2.08741	-1.36066
74603914	chr5:74603914:A:G	6.45547e-23	-9.12748e-10	-0.094515
74604001	chr5:74604001:CAT:C	1.91062e-23	-9.12748e-10	-1.31202
74604243	chr5:74604243:G:C	9.30149e-22	-9.12748e-10	2.57332
74604929	chr5:74604929:T:C	7.08719e-23	-9.12748e-10	-0.00115273
74605096	chr5:74605096:C:T	4.04926e-22	-9.12748e-10	1.74168
74605133	chr5:74605133:C:T	9.55069e-22	-9.12748e-10	2.59976
74605311	chr5:74605311:G:A	3.50629e-24	-2.23979	-0.767676
74605822	chr5:74605822:C:T	1.06151e-21	-9.12748e-10	2.70542
74605835	chr5:74605835:C:A	1.61945e-22	-9.12748e-10	0.825231
74606140	chr5:74606140:T:C	1.79349e-22	-9.12748e-10	0.927309
74606153	chr5:74606153:A:G	1.79391e-22	-9.12748e-10	0.927543
74606167	chr5:74606167:G:A	1.82952e-23	-9.12748e-10	-1.35539
74606197	chr5:74606197:G:A	2.90764e-23	-9.12748e-10	-0.892101
74606580	chr5:74606580:C:T	1.06951e-23	-0.673117	-1.21912
74606585	chr5:74606585:G:A	6.31125e-23	-9.12748e-10	-0.117109
74606667	chr5:74606667:G:A	1.84105e-22	-9.12748e-10	0.953481
74606693	chr5:74606693:A:G	2.04381e-23	-9.12748e-10	-1.24463
74606722	chr5:74606722:T:A	2.22168e-23	-9.12748e-10	-1.16118
74607302	chr5:74607302:G:T	1.8135e-23	-9.12748e-10	-1.36418
74607353	chr5:74607353:A:G	1.56447e-22	-9.12748e-10	0.790692
74607462	chr5:74607462:A:G	1.77698e-22	-9.12748e-10	0.918057
74607964	chr5:74607964:C:CA	1.79349e-22	-9.12748e-10	0.927309
74607997	chr5:74607997:T:A	2.2624e-23	-9.12748e-10	-1.14302
74608086	chr5:74608086:G:A	5.99484e-23	-9.12748e-10	-0.168542
74608467	chr5:74608467:T:G	2.66901e-23	-9.12748e-10	-0.977736
74608639	chr5:74608639:T:C	7.22155e-24	-2.28496	-6.68458e-10
74608905	chr5:74608905:G:A	3.07171e-23	-9.12748e-10	-0.837207
74608909	chr5:74608909:G:A	6.25278e-24	-1.66967	-0.759332
74609522	chr5:74609522:C:T	4.21106e-23	-9.12748e-10	-0.521729
74609731	chr5:74609731:G:C	1.06195e-23	-0.921736	-0.977603
74610547	chr5:74610547:T:C	8.05773e-24	-0.969679	-1.20572
74610702	chr5:74610702:A:G	1.84024e-23	-9.12748e-10	-1.34955
74610946	chr5:74610946:C:T	1.86016e-23	-9.12748e-10	-1.33878
74611221	chr5:74611221:C:A	2.36097e-23	-9.12748e-10	-1.10037
74611567	chr5:74611567:G:A	1.86443e-22	-9.12748e-10	0.966099
74612008	chr5:74612008:G:A	2.12934e-23	-0.0361073	-1.16752
74612028	chr5:74612028:T:C	2.51276e-23	-9.12748e-10	-1.03806
74612054	chr5:74612054:A:G	6.51763e-23	-9.12748e-10	-0.084931
74612058	chr5:74612058:CAAA:C	3.32232e-24	-2.22859	-0.83278
74612103	chr5:74612103:G:GTTATT	7.60381e-23	-9.12748e-10	0.0692077
74612341	chr5:74612341:A:G	7.39067e-23	-9.12748e-10	0.0407763
74612415	chr5:74612415:G:A	2.51654e-23	-9.12748e-10	-1.03656
74615014	chr5:74615014:G:C	5.61061e-24	-1.26837	-1.26899
74615168	chr5:74615168:G:T	2.12623e-23	-9.12748e-10	-1.20509
74615362	chr5:74615362:G:A	7.40647e-24	-0.971582	-1.28809
74616308	chr5:74616308:A:G	3.47249e-23	-9.12748e-10	-0.714571
74617057	chr5:74617057:T:A	6.91006e-23	-9.12748e-10	-0.0264636
74617377	chr5:74617377:G:T	2.11051e-23	-9.12748e-10	-1.21251
74617496	chr5:74617496:T:C	2.03754e-23	-9.12748e-10	-1.2477
74617566	chr5:74617566:C:T	1.99983e-23	-9.12748e-10	-1.26638
74617863	chr5:74617863:A:G	2.62277e-23	-9.12748e-10	-0.995211
74618438	chr5:74618438:C:T	1.0125e-22	-9.12748e-10	0.355569
74618639	chr5:74618639:G:A	8.0338e-24	-2.17837	-6.68458e-10
74619385	chr5:74619385:C:T	1.86878e-23	-9.12748e-10	-1.33416
74619811	chr5:74619811:A:G	2.59501e-23	-9.12748e-10	-1.00585
74620281	chr5:74620281:T:C	2.59432e-23	-9.12748e-10	-1.00612
74620386	chr5:74620386:A:G	7.17963e-22	-9.12748e-10	2.31439
74620780	chr5:74620780:G:A	1.93857e-23	-9.12748e-10	-1.29749
74620888	chr5:74620888:G:C	1.95647e-23	-9.12748e-10	-1.2883
74621032	chr5:74621032:C:T	1.83001e-23	-9.12748e-10	-1.35512
74621304	chr5:74621304:C:T	1.00125e-23	-1.95819	-6.68458e-10
74622008	chr5:74622008:G:A	9.77454e-24	-1.98225	-6.68458e-10
74622114	chr5:74622114:T:C	3.92867e-23	-9.12748e-10	-0.591141
74622327	chr5:74622327:A:G	1.97026e-23	-9.12748e-10	-1.28128
74622352	chr5:74622352:C:T	1.04562e-22	-9.12748e-10	0.387753
74622791	chr5:74622791:A:G	5.92427e-24	-2.04957	-0.433402
74622952	chr5:74622952:C:T	1.82663e-23	-9.12748e-10	-1.35697
74623623	chr5:74623623:C:T	2.27789e-24	-2.28368	-1.15509
74624145	chr5:74624145:A:G	1.04426e-21	-9.12748e-10	2.68904
74624152	chr5:74624152:G:A	4.39268e-24	-1.74411	-1.03798
74624616	chr5:74624616:A:AC	2.36165e-23	-9.12748e-10	-1.10008
74625114	chr5:74625114:T:A	5.46941e-24	-1.51676	-1.0461
74625383	chr5:74625383:G:A	1.93523e-23	-9.12748e-10	-1.29921
74625722	chr5:74625722:G:A	2.55559e-23	-9.12748e-10	-1.02116
74625938	chr5:74625938:T:C	2.58389e-23	-9.12748e-10	-1.01014
74625979	chr5:74625979:GTT:G	5.64821e-24	-1.86914	-0.661553
74626474	chr5:74626474:G:A	2.09488e-23	-9.12748e-10	-1.21995
74627151	chr5:74627151:T:C	1.91278e-23	-9.12748e-10	-1.31089
74627675	chr5:74627675:G:A	4.20772e-23	-9.12748e-10	-0.522522
74627997	chr5:74627997:A:G	1.38688e-22	-9.12748e-10	0.670196
74628362	chr5:74628362:T:C	1.94105e-23	-9.12748e-10	-1.29621
74628444	chr5:74628444:C:T	3.30476e-23	-0.76408	-6.68458e-10
74629480	chr5:74629480:C:G	4.60887e-23	-9.12748e-10	-0.431461
74629951	chr5:74629951:G:A	2.02575e-23	-9.12748e-10	-1.2535
74629978	chr5:74629978:G:A	1.95996e-23	-9.12748e-10	-1.28652
74630749	chr5:74630749:T:G	1.99354e-23	-9.12748e-10	-1.26953
74631048	chr5:74631048:CA:C	4.70988e-24	-2.17758	-0.534781
74631300	chr5:74631300:C:T	4.59978e-23	-9.12748e-10	-0.433433
74631455	chr5:74631455:C:T	4.95227e-23	-1.83924	1.47965
74631711	chr5:74631711:TG:T	3.97677e-24	-2.17007	-0.711492
74631869	chr5:74631869:T:C	2.07647e-23	-9.12748e-10	-1.22878
74631925	chr5:74631925:C:T	2.22675e-24	-2.18491	-1.27657
74631927	chr5:74631927:C:T	2.0245e-24	-2.22362	-1.33309
74631945	chr5:74631945:G:C	4.80691e-24	-2.18461	-0.507361
74632109	chr5:74632109:C:T	7.82243e-24	-2.20503	-6.68458e-10
74632400	chr5:74632400:C:T	2.57534e-23	-9.12748e-10	-1.01346
74632524	chr5:74632524:G:A	7.8363e-22	-9.12748e-10	2.40191
74632832	chr5:74632832:T:C	3.67404e-23	-9.12748e-10	-0.658151
74633522	chr5:74633522:C:T	6.8267e-22	-9.12748e-10	2.26398
74633769	chr5:74633769:G:C	2.62135e-23	-9.12748e-10	-0.995752
74633792	chr5:74633792:C:CCAGCTCCACCTCTTAA	9.81082e-22	-9.12748e-10	2.62663
74634016	chr5:74634016:T:C	3.63653e-24	-2.31424	-0.656756
74634597	chr5:74634597:C:T	6.26978e-22	-9.12748e-10	2.17888
74634600	chr5:74634600:T:G	7.61999e-24	-2.23125	-6.68458e-10
74634617	chr5:74634617:C:T	7.51949e-24	-1.72999	-0.514535
74634881	chr5:74634881:G:A	6.62639e-22	-9.12748e-10	2.2342
74634926	chr5:74634926:C:T	8.72753e-24	-1.64872	-0.446823
74635421	chr5:74635421:T:C	8.16636e-24	-1.09548	-1.06652
74636490	chr5:74636490:T:C	1.17745e-23	-1.60428	-0.191814
74636635	chr5:74636635:A:G	4.96072e-22	-9.12748e-10	1.94469
74636654	chr5:74636654:G:T	2.18258e-23	-9.12748e-10	-1.17893
74636709	chr5:74636709:T:G	2.92028e-24	-1.895	-1.29535
74636938	chr5:74636938:A:C	5.1927e-24	-2.14169	-0.473083
74637349	chr5:74637349:A:C	3.55401e-24	-1.78032	-1.21363
74637590	chr5:74637590:C:T	3.06869e-23	-9.12748e-10	-0.838191
74637618	chr5:74637618:G:A	3.06869e-23	-9.12748e-10	-0.838191
74637753	chr5:74637753:T:C	1.37797e-23	-2.19969	0.560851
74637803	chr5:74637803:G:C	6.42005e-24	-1.1402	-1.26241
74638399	chr5:74638399:A:G	1.16173e-23	-0.771314	-1.03822
74638417	chr5:74638417:T:G	2.56471e-23	-9.12748e-10	-1.0176
74638428	chr5:74638428:G:T	1.24486e-23	-0.767581	-0.972834
74638449	chr5:74638449:A:G	5.05997e-24	-2.15481	-0.485852
74638930	chr5:74638930:A:T	2.47014e-23	-1.05517	-6.68458e-10
74639101	chr5:74639101:C:T	6.48143e-24	-1.37651	-1.01658
74639380	chr5:74639380:A:G	1.87491e-23	-9.12748e-10	-1.33088
74639581	chr5:74639581:T:C	1.17838e-23	-0.870492	-0.924812
74639733	chr5:74639733:CT:C	1.36613e-23	-1.80978	0.162314
74640104	chr5:74640104:G:T	1.97287e-22	-9.12748e-10	1.02263
74641581	chr5:74641581:CCTT:C	4.64581e-22	-9.12748e-10	1.87911
74641625	chr5:74641625:A:G	2.4514e-23	-9.12748e-10	-1.06278
74642029	chr5:74642029:A:T	2.99164e-24	-2.12011	-1.04609
74642044	chr5:74642044:G:A	2.01995e-23	-9.12748e-10	-1.25637
74642328	chr5:74642328:T:C	2.16171e-23	-9.12748e-10	-1.18854
74642443	chr5:74642443:G:C	5.98796e-22	-9.12748e-10	2.13289
74642539	chr5:74642539:G:A	4.64581e-22	-9.12748e-10	1.87911
74642627	chr5:74642627:G:A	3.22565e-23	-9.12748e-10	-0.788307
74643000	chr5:74643000:G:A	1.17648e-21	-9.12748e-10	2.80825
74643178	chr5:74643178:C:T	4.44494e-22	-9.12748e-10	1.83491
74643275	chr5:74643275:G:A	2.11984e-23	-9.12748e-10	-1.2081
74643309	chr5:74643309:C:T	1.83204e-23	-9.12748e-10	-1.35401
74643394	chr5:74643394:C:T	2.03731e-23	-9.12748e-10	-1.24781
74643440	chr5:74643440:T:C	3.07692e-24	-2.14071	-0.997386
74644144	chr5:74644144:G:A	2.92739e-22	-9.12748e-10	1.41725
74644474	chr5:74644474:A:T	2.05465e-24	-2.2479	-1.29402
74644605	chr5:74644605:A:T	6.47074e-24	-1.20904	-1.1857
74645101	chr5:74645101:G:A	2.071e-23	-9.12748e-10	-1.23141
74645170	chr5:74645170:A:AT	2.77234e-23	-1.32981	0.390059
74645974	chr5:74645974:G:A	3.12713e-23	-9.12748e-10	-0.819328
74646057	chr5:74646057:C:T	2.09265e-23	-9.12748e-10	-1.22101
74646317	chr5:74646317:C:T	1.95846e-23	-9.12748e-10	-1.28728
74646677	chr5:74646677:C:T	5.58074e-23	-2.20642	1.9663
74646775	chr5:74646775:G:A	1.89363e-23	-9.12748e-10	-1.32095
74646903	chr5:74646903:G:A	2.26367e-23	-2.16541	1.02295
74647288	chr5:74647288:G:A	2.40773e-23	-9.12748e-10	-1.08076
74647432	chr5:74647432:T:C	1.19e-23	-2.26441	0.478916
74647528	chr5:74647528:T:C	1.25824e-23	-2.25163	0.521904
74647606	chr5:74647606:A:G	2.25826e-24	-2.11874	-1.32869
74648016	chr5:74648016:A:G	1.37551e-23	-2.12234	0.481718
74648352	chr5:74648352:A:G	1.86976e-22	0.968955	-6.68458e-10
74648392	chr5:74648392:C:T	1.48076e-23	-2.18505	0.61816
74648471	chr5:74648471:A:C	2.41669e-23	-0.429071	-0.647973
74648553	chr5:74648553:C:CTAT	1.47564e-23	-2.20505	0.634698
74648593	chr5:74648593:G:T	7.02864e-24	-2.31203	-6.68458e-10
74648619	chr5:74648619:A:G	1.47869e-23	-2.20701	0.63872
74648655	chr5:74648655:A:G	2.41155e-23	-9.12748e-10	-1.07917
74648989	chr5:74648989:C:T	5.24801e-24	-1.64738	-0.956801
74649172	chr5:74649172:G:A	2.59641e-24	-2.2191	-1.0888
74649226	chr5:74649226:A:G	2.14198e-23	-9.12748e-10	-1.19771
74649608	chr5:74649608:A:G	7.57693e-24	-2.15804	-0.0788834
74649770	chr5:74649770:C:T	6.98844e-23	-9.12748e-10	-0.0151853
74649913	chr5:74649913:T:A	6.28232e-24	-2.17308	-0.251207
74650188	chr5:74650188:G:A	2.09972e-23	-9.12748e-10	-1.21764
74650273	chr5:74650273:G:A	6.55909e-24	-1.03173	-1.34944
74650661	chr5:74650661:C:G	9.45418e-24	-2.22711	0.211537
74650782	chr5:74650782:T:C	8.10144e-24	-2.22904	0.059049
74650791	chr5:74650791:T:G	2.06871e-23	-9.12748e-10	-1.23252
74650874	chr5:74650874:T:C	1.8439e-23	-9.12748e-10	-1.34756
74650876	chr5:74650876:G:A	1.85512e-23	-9.12748e-10	-1.34149
74650889	chr5:74650889:G:A	1.86471e-23	-9.12748e-10	-1.33634
74651367	chr5:74651367:A:G	4.70381e-24	-2.2733	-0.440352
74651438	chr5:74651438:T:C	4.39916e-24	-2.29734	-0.48327
74651697	chr5:74651697:T:C	1.9172e-23	-9.12748e-10	-1.30858
74651717	chr5:74651717:T:A	2.21449e-23	-9.12748e-10	-1.16442
74651766	chr5:74651766:A:G	3.0356e-24	-2.06207	-1.08955
74651990	chr5:74651990:C:G	8.85951e-23	-9.12748e-10	0.222049
74652242	chr5:74652242:T:C	3.16238e-24	-1.81191	-1.29879
74652272	chr5:74652272:G:A	6.36771e-24	-2.20852	-0.202264
74652330	chr5:74652330:T:C	2.71007e-23	-9.12748e-10	-0.962466
74652360	chr5:74652360:G:A	2.21583e-23	-9.12748e-10	-1.16381
74652374	chr5:74652374:C:T	2.49616e-23	-9.12748e-10	-1.04469
74652397	chr5:74652397:C:T	2.02874e-22	-9.12748e-10	1.05056
74652407	chr5:74652407:A:G	8.07312e-24	-2.17349	-6.68458e-10
74652425	chr5:74652425:T:C	2.0105e-23	-9.12748e-10	-1.26106
74652426	chr5:74652426:G:A	2.44197e-24	-2.13661	-1.23261
74652432	chr5:74652432:G:T	4.30817e-24	-1.96349	-0.838028
74652610	chr5:74652610:T:A	2.20702e-23	-9.12748e-10	-1.1678
74652791	chr5:74652791:C:T	2.90119e-23	-9.12748e-10	-0.89432
74653184	chr5:74653184:G:A	3.55447e-24	-2.28347	-0.71035
74653624	chr5:74653624:T:C	2.01826e-24	-2.20209	-1.3577
74653735	chr5:74653735:C:T	2.25025e-24	-2.17893	-1.27206
74653880	chr5:74653880:A:AT	1.93571e-23	-9.12748e-10	-1.29897
74653936	chr5:74653936:T:C	2.49844e-23	-9.12748e-10	-1.04378
74653999	chr5:74653999:A:G	4.41644e-24	-2.14153	-0.635161
74654035	chr5:74654035:G:A	2.66434e-24	-2.19397	-1.0881
74654051	chr5:74654051:G:A	2.48029e-24	-2.07113	-1.28252
74654218	chr5:74654218:T:TTTACA	1.98595e-24	-2.22143	-1.3545
74654488	chr5:74654488:C:T	2.09633e-24	-2.24636	-1.27548
74654678	chr5:74654678:C:T	7.96572e-24	-1.26007	-0.92681
74654812	chr5:74654812:G:C	1.84079e-23	-9.12748e-10	-1.34925
74654815	chr5:74654815:G:A	2.35525e-24	-2.14928	-1.25611
74654833	chr5:74654833:T:C	2.33967e-24	-2.14971	-1.2623
74654868	chr5:74654868:C:T	3.16554e-24	-2.00908	-1.10062
74655003	chr5:74655003:G:A	3.17822e-23	-9.12748e-10	-0.803121
74655112	chr5:74655112:AG:A	2.87833e-24	-2.13208	-1.07274
74655408	chr5:74655408:A:C	3.11239e-24	-2.15187	-0.974766
74655642	chr5:74655642:C:A	3.32449e-24	-1.6965	-1.36421
74655796	chr5:74655796:A:G	2.4096e-24	-2.2491	-1.13347
74655908	chr5:74655908:A:G	2.00716e-24	-2.20127	-1.36404
74656593	chr5:74656593:G:C	1.81338e-23	-9.12748e-10	-1.36425
74656940	chr5:74656940:A:G	2.12435e-24	-2.14456	-1.364
74656979	chr5:74656979:G:C	1.9699e-24	-2.24501	-1.33904
74657002	chr5:74657002:T:C	1.88252e-23	-9.12748e-10	-1.32683
74657737	chr5:74657737:T:G	1.82486e-23	-9.12748e-10	-1.35794
74658344	chr5:74658344:G:A	3.21001e-23	-9.12748e-10	-0.79317
74658927	chr5:74658927:T:C	1.87211e-24	-2.2717	-1.36326
74659261	chr5:74659261:C:T	2.20149e-23	-9.12748e-10	-1.17031
74659463	chr5:74659463:C:G	2.05637e-23	-9.12748e-10	-1.2385
74659507	chr5:74659507:A:T	2.10367e-23	-9.12748e-10	-1.21576
74659555	chr5:74659555:T:G	2.07384e-23	-9.12748e-10	-1.23004
74659947	chr5:74659947:G:A	7.43329e-24	-2.25606	-6.68458e-10
74659948	chr5:74659948:G:A	2.13465e-24	-2.17651	-1.32721
74660064	chr5:74660064:C:CT	8.79683e-23	-0.445769	0.660718
74660756	chr5:74660756:G:A	3.58492e-23	-9.12748e-10	-0.682706
74661030	chr5:74661030:G:T	1.1906e-23	-1.16641	-0.618571
74661115	chr5:74661115:C:T	2.69175e-24	-1.90759	-1.36425
74661316	chr5:74661316:A:G	2.55413e-24	-2.15361	-1.17071
74661799	chr5:74661799:A:G	3.22202e-24	-2.29649	-0.795532
74661905	chr5:74661905:T:C	3.07745e-22	-9.12748e-10	1.46724
74661983	chr5:74661983:AC:A	6.98293e-24	-2.31856	-6.68458e-10
74662141	chr5:74662141:G:A	3.07306e-24	-2.26718	-0.872177
74662381	chr5:74662381:G:C	1.83745e-24	-2.28949	-1.36415
74662420	chr5:74662420:T:C	1.90039e-24	-2.2908	-1.32917
74662508	chr5:74662508:CT:C	1.99228e-24	-2.31122	-1.26153
74662794	chr5:74662794:G:A	1.96634e-23	-9.12748e-10	-1.28327
74662837	chr5:74662837:A:C	1.48992e-21	-9.12748e-10	3.04445
74662903	chr5:74662903:A:C	2.4356e-24	-2.02816	-1.34367
74663107	chr5:74663107:A:G	3.64052e-23	-9.12748e-10	-0.667315
74663113	chr5:74663113:G:A	2.77564e-23	-0.938561	-6.68458e-10
74663202	chr5:74663202:A:G	2.8753e-24	-1.84564	-1.36023
74663357	chr5:74663357:ATT:A	2.17956e-23	-9.12748e-10	-1.18032
74663372	chr5:74663372:G:A	9.71925e-24	-1.98792	-6.68458e-10
74663433	chr5:74663433:C:T	7.23237e-24	-2.19331	-0.0901475
74663434	chr5:74663434:A:G	2.10227e-24	-2.31871	-1.2003
74663701	chr5:74663701:A:G	1.42733e-23	-1.71395	0.110312
74663948	chr5:74663948:G:A	6.02833e-24	-1.46149	-1.00407
74664219	chr5:74664219:A:G	5.42818e-24	-1.55612	-1.01431
74664317	chr5:74664317:T:C	5.20517e-24	-1.56443	-1.04794
74664367	chr5:74664367:A:G	5.20005e-24	-1.59663	-1.01673
74664483	chr5:74664483:C:T	2.3026e-24	-2.14673	-1.28126
74664673	chr5:74664673:A:G	4.49921e-24	-1.52776	-1.23037
74664900	chr5:74664900:C:T	9.67033e-24	-1.6479	-0.34506
74664905	chr5:74664905:T:C	5.21519e-23	-9.12748e-10	-0.307867
74665010	chr5:74665010:T:C	2.70394e-24	-2.14944	-1.11787
74665116	chr5:74665116:G:A	1.92104e-23	-9.12748e-10	-1.30658
74665776	chr5:74665776:A:G	2.20993e-23	-9.12748e-10	-1.16648
74665879	chr5:74665879:C:T	4.06677e-24	-1.63529	-1.22389
74666323	chr5:74666323:G:A	3.27283e-22	-9.12748e-10	1.5288
74666350	chr5:74666350:CA:C	3.98474e-24	-1.65254	-1.22702
74666435	chr5:74666435:G:T	2.76935e-23	-9.12748e-10	-0.940831
74666624	chr5:74666624:G:A	1.83098e-23	-9.12748e-10	-1.35459
74666681	chr5:74666681:C:T	2.08177e-24	-2.20827	-1.32054
74666748	chr5:74666748:A:T	2.20022e-23	-9.12748e-10	-1.17089
74667010	chr5:74667010:A:G	7.45751e-24	-2.25281	-6.68458e-10
74667130	chr5:74667130:A:G	5.78633e-24	-1.25699	-1.24954
74667169	chr5:74667169:C:T	2.36673e-23	-9.12748e-10	-1.09793
74667186	chr5:74667186:A:G	1.97761e-24	-2.24494	-1.3352
74667205	chr5:74667205:G:A	1.92315e-23	-9.12748e-10	-1.30548
74667677	chr5:74667677:A:G	1.17464e-23	-1.28421	-0.51427
74667936	chr5:74667936:C:T	8.39698e-24	-2.13415	-6.68458e-10
74667977	chr5:74667977:A:G	2.56827e-23	-9.12748e-10	-1.01621
74668293	chr5:74668293:T:C	2.49775e-24	-2.00235	-1.34428
74668294	chr5:74668294:G:A	2.33187e-24	-2.05207	-1.36329
74668562	chr5:74668562:A:T	1.81463e-23	-9.12748e-10	-1.36356
74668775	chr5:74668775:T:C	2.58126e-23	0.331606	-1.34277
74668835	chr5:74668835:A:G	2.46029e-23	-1.51574	0.456574
74669020	chr5:74669020:A:G	2.1296e-24	-2.16648	-1.33961
74669201	chr5:74669201:T:C	1.50047e-22	-9.12748e-10	0.74892
74669546	chr5:74669546:C:G	7.76689e-24	-2.18997	-0.0221863
74669548	chr5:74669548:G:A	1.85742e-23	-9.12748e-10	-1.34025
74669549	chr5:74669549:T:C	1.86113e-23	-9.12748e-10	-1.33826
74669685	chr5:74669685:A:G	5.10964e-24	-2.2636	-0.367294
74669825	chr5:74669825:A:G	2.49144e-23	-9.12748e-10	-1.04658
74670345	chr5:74670345:C:T	1.90418e-23	-9.12748e-10	-1.31539
74670388	chr5:74670388:A:G	3.89267e-23	-9.12748e-10	-0.600348
74670530	chr5:74670530:G:A	2.06129e-23	-9.12748e-10	-1.23611
74670664	chr5:74670664:G:A	2.66787e-21	-9.12748e-10	3.62701
74670700	chr5:74670700:T:C	1.81976e-23	-9.12748e-10	-1.36074
74670732	chr5:74670732:C:T	2.44902e-24	-2.29393	-1.07241
74670862	chr5:74670862:C:T	2.17029e-24	-2.12292	-1.36424
74670914	chr5:74670914:C:T	1.02896e-23	-1.93089	-6.68458e-10
74671171	chr5:74671171:G:A	1.8282e-23	-9.12748e-10	-1.35611
74671554	chr5:74671554:G:A	2.25016e-23	-9.12748e-10	-1.14844
74671755	chr5:74671755:A:G	1.90415e-23	-9.12748e-10	-1.31541
74672125	chr5:74672125:T:G	1.83383e-23	-9.12748e-10	-1.35304
74672139	chr5:74672139:C:T	1.99777e-24	-2.21907	-1.35092
74672480	chr5:74672480:C:T	2.16371e-23	-9.12748e-10	-1.18762
74672514	chr5:74672514:C:T	1.87799e-23	-9.12748e-10	-1.32924
74672644	chr5:74672644:C:T	1.82737e-24	-2.31983	-1.33932
74672906	chr5:74672906:A:G	1.82756e-23	-9.12748e-10	-1.35646
74673233	chr5:74673233:A:C	2.63154e-24	-1.9371	-1.35736
74673338	chr5:74673338:G:A	3.89618e-23	-9.12748e-10	-0.599445
74673828	chr5:74673828:A:G	1.39519e-23	-0.283868	-1.34254
74674166	chr5:74674166:A:T	1.81843e-23	-9.12748e-10	-1.36147
74674991	chr5:74674991:A:C	6.48028e-24	-1.12902	-1.26424
74675282	chr5:74675282:A:G	2.10699e-24	-2.26477	-1.252
74675732	chr5:74675732:G:C	7.65648e-23	-9.12748e-10	0.0761103
74675952	chr5:74675952:A:G	6.93669e-24	-1.33569	-0.989511
74676027	chr5:74676027:A:C	1.81356e-23	-9.12748e-10	-1.36415
74676043	chr5:74676043:G:T	1.82438e-23	-9.12748e-10	-1.3582
74676618	chr5:74676618:T:C	1.25647e-23	-1.73114	-6.68458e-10
74676632	chr5:74676632:G:A	3.04773e-24	-1.82387	-1.32376
74676638	chr5:74676638:T:C	7.24141e-24	-1.5371	-0.745109
74676698	chr5:74676698:G:A	2.64026e-23	-9.12748e-10	-0.988567
74676714	chr5:74676714:T:C	5.14466e-24	-1.41115	-1.21292
74676764	chr5:74676764:A:G	3.56116e-23	-9.12748e-10	-0.689356
74676909	chr5:74676909:C:T	3.22105e-24	-1.80009	-1.29223
74677100	chr5:74677100:T:C	7.25895e-24	-1.52827	-0.751521
74677166	chr5:74677166:T:C	6.43273e-24	-1.57633	-0.824296
74677184	chr5:74677184:G:A	3.52755e-23	-9.12748e-10	-0.69884
74677826	chr5:74677826:C:A	6.502e-24	-1.60649	-0.783425
74677958	chr5:74677958:T:C	2.49737e-23	-9.12748e-10	-1.0442
74678000	chr5:74678000:C:T	1.33327e-23	-0.892176	-0.779628
74678140	chr5:74678140:T:C	2.084e-23	-9.12748e-10	-1.22516
74678159	chr5:74678159:A:G	3.81624e-23	-9.12748e-10	-0.620176
74678349	chr5:74678349:A:G	6.25234e-24	-1.06497	-1.3641
74678450	chr5:74678450:A:G	6.47672e-24	-1.6004	-0.793411
74678662	chr5:74678662:C:T	3.642e-24	-1.79291	-1.17659
74678739	chr5:74678739:A:G	6.07421e-24	-1.66547	-0.792502
74678743	chr5:74678743:A:T	6.21091e-24	-1.3088	-1.12692
74679006	chr5:74679006:A:G	2.11458e-23	-9.12748e-10	-1.21058
74679266	chr5:74679266:A:G	1.81346e-23	-9.12748e-10	-1.36421
74679269	chr5:74679269:G:A	4.42146e-24	-1.74811	-1.02745
74679315	chr5:74679315:G:A	5.14834e-24	-1.67456	-0.948794
74679525	chr5:74679525:G:A	3.82242e-23	-9.12748e-10	-0.618558
74679762	chr5:74679762:C:T	7.74875e-24	-0.873753	-1.34074
74680005	chr5:74680005:C:T	6.25435e-24	-1.0645	-1.36425
74680080	chr5:74680080:G:A	2.40566e-23	-9.12748e-10	-1.08162
74680672	chr5:74680672:G:A	3.06681e-23	-9.12748e-10	-0.838805
74681058	chr5:74681058:C:T	9.79387e-24	-0.809602	-1.17067
74681177	chr5:74681177:C:T	1.15631e-22	-9.12748e-10	0.488376
74681182	chr5:74681182:T:A	1.39973e-23	-1.62316	-6.68458e-10
74681347	chr5:74681347:C:T	2.2945e-23	-9.12748e-10	-1.12893
74681348	chr5:74681348:G:A	3.30259e-24	-1.72342	-1.3439
74681465	chr5:74681465:C:T	2.37828e-23	-9.12748e-10	-1.09306
74681560	chr5:74681560:A:G	1.81359e-23	-9.12748e-10	-1.36413
74681643	chr5:74681643:G:A	3.34093e-23	-9.12748e-10	-0.753192
74681699	chr5:74681699:G:A	4.80989e-24	-1.38836	-1.30299
74681820	chr5:74681820:T:C	1.25309e-23	-1.04892	-0.684915
74682065	chr5:74682065:T:C	1.87898e-23	-9.12748e-10	-1.32871
74682377	chr5:74682377:A:T	2.66858e-23	-9.12748e-10	-0.977895
74682392	chr5:74682392:C:T	3.12426e-23	-9.12748e-10	-0.820245
74682649	chr5:74682649:T:C	1.87398e-23	-9.12748e-10	-1.33138
74682814	chr5:74682814:G:C	6.6728e-23	-9.12748e-10	-0.0614033
74682876	chr5:74682876:G:A	3.05956e-24	-1.95806	-1.1857
74683305	chr5:74683305:T:C	2.72609e-24	-2.09963	-1.15953
74683317	chr5:74683317:T:G	1.83072e-23	-9.12748e-10	-1.35473
74683403	chr5:74683403:A:G	1.93785e-23	-9.12748e-10	-1.29786
74683643	chr5:74683643:T:G	1.89115e-23	-9.12748e-10	-1.32226
74683934	chr5:74683934:C:A	8.02186e-24	-2.17986	-6.68458e-10
74683970	chr5:74683970:G:A	2.52069e-23	-9.12748e-10	-1.03491
74683982	chr5:74683982:A:G	3.19727e-24	-1.98105	-1.11868
74684240	chr5:74684240:C:T	3.05201e-24	-1.96672	-1.17951
74684286	chr5:74684286:C:T	3.00493e-24	-1.96665	-1.19512
74684357	chr5:74684357:A:G	1.455e-23	-0.797514	-0.786923
74684372	chr5:74684372:T:C	2.22365e-24	-2.2375	-1.22538
74684389	chr5:74684389:C:T	2.90501e-24	-1.99715	-1.19844
74684681	chr5:74684681:T:C	1.83378e-23	-9.12748e-10	-1.35306
74684821	chr5:74684821:G:A	6.09376e-23	-0.152176	-6.68458e-10
74684879	chr5:74684879:T:G	2.88351e-24	-1.915	-1.28802
74685086	chr5:74685086:G:A	2.55957e-23	-9.12748e-10	-1.0196
74685138	chr5:74685138:GC:G	3.10308e-24	-1.86787	-1.26176
74685474	chr5:74685474:C:T	2.0129e-23	-1.25986	-6.68458e-10
74685634	chr5:74685634:C:A	1.85415e-23	-9.12748e-10	-1.34201
74685837	chr5:74685837:G:A	2.4576e-24	-2.21515	-1.14769
74686133	chr5:74686133:G:GTCAGTGGT	1.07767e-23	-0.603781	-1.28086
74686500	chr5:74686500:C:A	2.49721e-24	-2.23766	-1.1092
74686524	chr5:74686524:C:A	2.48286e-24	-2.26453	-1.08808
74686550	chr5:74686550:C:T	1.99337e-23	-9.12748e-10	-1.26961
74686751	chr5:74686751:T:C	6.97643e-24	-2.31949	-6.68458e-10
74686964	chr5:74686964:G:A	2.45817e-24	-2.27312	-1.08949
74687140	chr5:74687140:T:C	2.04288e-24	-2.23606	-1.31161
74687907	chr5:74687907:G:T	2.28712e-23	-9.12748e-10	-1.13215
74688353	chr5:74688353:A:T	1.88132e-23	-9.12748e-10	-1.32747
74688363	chr5:74688363:G:A	2.81393e-24	-2.19512	-1.03233
74688421	chr5:74688421:A:G	2.84567e-24	-2.20172	-1.01451
74688439	chr5:74688439:G:A	2.07816e-24	-2.21685	-1.3137
74688589	chr5:74688589:C:T	2.15482e-24	-2.13068	-1.36364
74688635	chr5:74688635:A:G	2.80352e-24	-2.22222	-1.00893
74688785	chr5:74688785:C:T	2.89894e-24	-2.21206	-0.985618
74689088	chr5:74689088:A:G	2.80123e-24	-2.24389	-0.988081
74689296	chr5:74689296:C:T	2.76095e-24	-2.25586	-0.990594
74689390	chr5:74689390:A:G	2.39441e-24	-2.27791	-1.11098
74689709	chr5:74689709:T:C	1.82228e-24	-2.29898	-1.36296
74690010	chr5:74690010:CT:C	1.80944e-24	-2.30483	-1.36418
74690085	chr5:74690085:A:G	2.51718e-24	-2.28081	-1.05808
74690364	chr5:74690364:T:C	2.62017e-24	-2.27814	-1.02065
74690375	chr5:74690375:C:T	2.58826e-24	-2.28572	-1.02533
74690381	chr5:74690381:G:A	2.62332e-24	-2.28301	-1.01457
74690471	chr5:74690471:GA:G	1.8932e-24	-2.28221	-1.34155
74690602	chr5:74690602:C:T	7.00172e-24	-2.31587	-6.68458e-10
74690823	chr5:74690823:A:G	2.84783e-24	-1.85654	-1.35893
74691001	chr5:74691001:T:C	1.8486e-24	-2.30631	-1.34129
74691223	chr5:74691223:C:T	6.63651e-24	-1.0151	-1.35434
74691310	chr5:74691310:C:T	1.85562e-24	-2.29925	-1.34456
74691721	chr5:74691721:A:G	2.44312e-24	-2.30496	-1.06379
74691950	chr5:74691950:A:G	3.79872e-24	-1.59782	-1.32955
74692082	chr5:74692082:G:A	3.04609e-23	-9.12748e-10	-0.845582
74692323	chr5:74692323:C:T	2.68031e-23	-9.12748e-10	-0.973508
74692667	chr5:74692667:T:C	1.83104e-23	-9.12748e-10	-1.35456
74692721	chr5:74692721:G:A	1.86222e-24	-2.29968	-1.34058
74693302	chr5:74693302:A:G	2.57036e-24	-2.29955	-1.01843
74693642	chr5:74693642:C:A	1.86741e-23	-9.12748e-10	-1.33489
74693731	chr5:74693731:C:T	1.5222e-21	-9.12748e-10	3.06588
74693876	chr5:74693876:G:A	4.53435e-23	-9.12748e-10	-0.44776
74693980	chr5:74693980:G:A	3.36383e-23	-9.12748e-10	-0.746362
74694187	chr5:74694187:A:G	2.30296e-24	-2.30842	-1.11941
74694959	chr5:74694959:A:G	8.58596e-24	-0.75241	-1.35949
74695180	chr5:74695180:G:A	1.86199e-23	-9.12748e-10	-1.33779
74695418	chr5:74695418:T:G	3.62525e-23	-9.12748e-10	-0.671518
74695898	chr5:74695898:G:A	1.83644e-23	-9.12748e-10	-1.35161
74696204	chr5:74696204:A:C	6.57573e-23	-0.0760573	-6.68458e-10
74696574	chr5:74696574:A:G	7.41234e-23	-9.12748e-10	0.0437033
74696784	chr5:74696784:G:A	2.02294e-24	-2.19786	-1.35961
74697056	chr5:74697056:A:G	1.08853e-23	-0.592597	-1.28202
74697387	chr5:74697387:C:T	3.77689e-23	-9.12748e-10	-0.630542
74697594	chr5:74697594:C:T	9.47368e-23	0.289075	-6.68458e-10
74697595	chr5:74697595:G:A	1.13485e-23	-0.549026	-1.28392
74697868	chr5:74697868:T:G	1.87607e-23	-9.12748e-10	-1.33026
74698055	chr5:74698055:A:G	2.39487e-23	-9.12748e-10	-1.08611
74698108	chr5:74698108:G:A	2.40245e-24	-2.25024	-1.1353
74698146	chr5:74698146:C:T	1.94745e-22	-9.12748e-10	1.00966
74698218	chr5:74698218:C:T	1.93315e-23	-9.12748e-10	-1.30029
74698395	chr5:74698395:TA:T	1.81508e-23	-9.12748e-10	-1.36331
74698485	chr5:74698485:G:A	2.30778e-24	-2.2552	-1.17054
74698508	chr5:74698508:C:T	1.82979e-23	-9.12748e-10	-1.35524
74698633	chr5:74698633:G:A	1.63591e-23	-1.46724	-6.68458e-10
74698641	chr5:74698641:C:T	1.59007e-23	-0.580562	-0.915101
74698868	chr5:74698868:T:G	3.36857e-23	-0.166764	-0.578189
74699516	chr5:74699516:T:C	1.8356e-23	-9.12748e-10	-1.35207
74699552	chr5:74699552:G:A	2.10565e-23	-9.12748e-10	-1.21482
74699794	chr5:74699794:A:G	7.14756e-22	2.6767	-0.366788
74700285	chr5:74700285:G:T	2.17631e-23	-9.12748e-10	-1.18181
74700582	chr5:74700582:G:C	3.43027e-24	-2.14692	-0.882465
74700723	chr5:74700723:T:C	1.84604e-23	-9.12748e-10	-1.3464
74701120	chr5:74701120:C:T	1.99915e-23	-9.12748e-10	-1.26672
74701699	chr5:74701699:A:T	3.71023e-24	-2.25976	-0.691175
74701904	chr5:74701904:G:C	3.09288e-23	-9.12748e-10	-0.830338
74702078	chr5:74702078:T:C	1.7827e-22	0.921271	-6.68458e-10
74702239	chr5:74702239:T:C	2.03619e-24	-2.19808	-1.35287
74702325	chr5:74702325:G:A	2.85306e-24	-2.27986	-0.933774
74703077	chr5:74703077:T:G	8.30753e-23	-9.12748e-10	0.15772
74703149	chr5:74703149:C:T	3.21004e-24	-1.77154	-1.3242
74703380	chr5:74703380:T:C	1.048e-23	-2.24368	0.331118
74703401	chr5:74703401:C:T	7.0475e-24	-2.30936	-6.68458e-10
74703614	chr5:74703614:C:T	2.36743e-24	-2.15516	-1.24506
74703616	chr5:74703616:A:T	2.36712e-24	-2.15529	-1.24506
74703817	chr5:74703817:G:A	7.31315e-23	-9.12748e-10	0.0302313
74703957	chr5:74703957:A:G	2.37712e-24	-2.15018	-1.24595
74703969	chr5:74703969:G:A	1.98597e-23	-9.12748e-10	-1.27334
74704006	chr5:74704006:G:C	2.36338e-24	-2.13805	-1.26388
74704009	chr5:74704009:C:T	1.27992e-23	-1.71264	-6.68458e-10
74704042	chr5:74704042:A:G	1.8941e-23	-9.12748e-10	-1.3207
74704259	chr5:74704259:C:T	2.21173e-24	-2.10879	-1.35946
74704529	chr5:74704529:C:T	4.53436e-22	-9.12748e-10	1.85483
74704574	chr5:74704574:G:A	2.27727e-24	-2.25021	-1.18884
74704945	chr5:74704945:A:T	2.82529e-23	-9.12748e-10	-0.920832
74705535	chr5:74705535:A:C	7.03415e-24	-2.31125	-6.68458e-10
74705656	chr5:74705656:C:A	6.9792e-24	-2.31909	-6.68458e-10
74705757	chr5:74705757:A:G	3.78994e-23	-9.12748e-10	-0.627093
74705792	chr5:74705792:T:C	1.78495e-24	-2.31869	-1.36395
74705874	chr5:74705874:G:T	2.94559e-23	-9.12748e-10	-0.879132
74706152	chr5:74706152:G:A	2.14944e-24	-2.16174	-1.33508
74706447	chr5:74706447:G:A	1.93777e-23	-9.12748e-10	-1.29791
74706479	chr5:74706479:G:A	1.81404e-23	-9.12748e-10	-1.36388
74706489	chr5:74706489:G:C	1.91202e-23	-9.12748e-10	-1.31128
74706506	chr5:74706506:G:A	1.9894e-24	-2.30686	-1.26733
74706569	chr5:74706569:G:A	1.81379e-24	-2.31945	-1.34715
74706578	chr5:74706578:G:A	1.94509e-23	-9.12748e-10	-1.29413
74706613	chr5:74706613:G:A	3.20424e-24	-2.31965	-0.777904
74706689	chr5:74706689:G:C	2.85246e-24	-2.28031	-0.933533
74706832	chr5:74706832:G:A	2.39532e-24	-2.27208	-1.11644
74707454	chr5:74707454:T:C	3.16674e-24	-2.31983	-0.789499
74707838	chr5:74707838:C:T	4.94566e-23	-9.12748e-10	-0.360933
74707863	chr5:74707863:T:G	2.05478e-23	-9.12748e-10	-1.23928
74708325	chr5:74708325:G:A	2.29999e-23	-9.12748e-10	-1.12654
74708526	chr5:74708526:G:A	2.49222e-24	-2.08427	-1.26459
74708532	chr5:74708532:G:T	2.28911e-24	-2.09675	-1.33712
74708689	chr5:74708689:CAAAG:C	1.90725e-23	-9.12748e-10	-1.31378
74709002	chr5:74709002:C:T	1.82421e-23	-9.12748e-10	-1.3583
74709153	chr5:74709153:C:T	4.33562e-24	-2.21495	-0.580207
74709481	chr5:74709481:T:G	2.4933e-23	-9.12748e-10	-1.04584
74709533	chr5:74709533:G:T	1.3413e-22	0.636781	-6.68458e-10
74709654	chr5:74709654:C:T	2.40398e-24	-2.05609	-1.32881
74709862	chr5:74709862:G:T	2.81959e-23	-9.12748e-10	-0.92285
74710038	chr5:74710038:A:G	2.23172e-23	-9.12748e-10	-1.15667
74710122	chr5:74710122:C:G	2.0842e-24	-2.29869	-1.22895
74710136	chr5:74710136:C:T	1.83525e-24	-2.31348	-1.34136
74710298	chr5:74710298:A:G	2.74962e-24	-2.05759	-1.19298
74710319	chr5:74710319:C:A	2.05031e-24	-2.30416	-1.23987
74710341	chr5:74710341:G:T	3.27693e-24	-2.18784	-0.887282
74710420	chr5:74710420:G:A	2.80564e-24	-2.25297	-0.97743
74710518	chr5:74710518:T:C	2.73202e-23	-9.12748e-10	-0.954403
74710524	chr5:74710524:T:G	2.74724e-23	-9.12748e-10	-0.948846
74710636	chr5:74710636:C:T	2.54884e-24	-1.9949	-1.33149
74710788	chr5:74710788:T:C	2.39004e-24	-2.31188	-1.07884
74710860	chr5:74710860:C:G	2.81548e-23	-9.12748e-10	-0.92431
74711739	chr5:74711739:A:G	6.26784e-23	-9.12748e-10	-0.124011
74711750	chr5:74711750:T:G	1.98219e-24	-2.30909	-1.26873
74711799	chr5:74711799:G:A	2.86472e-23	-9.12748e-10	-0.906972
74712372	chr5:74712372:T:G	1.85931e-23	-9.12748e-10	-1.33924
74712601	chr5:74712601:T:C	4.18357e-24	-2.21282	-0.618038
74712691	chr5:74712691:C:T	5.17953e-23	-9.12748e-10	-0.314728
74712698	chr5:74712698:C:T	4.2118e-24	-2.21199	-0.612147
74712849	chr5:74712849:C:T	5.2597e-23	-9.12748e-10	-0.299369
74713196	chr5:74713196:G:A	3.97546e-23	-9.12748e-10	-0.579302
74713254	chr5:74713254:C:A	7.11664e-23	-9.12748e-10	0.00299405
74713374	chr5:74713374:T:G	8.06761e-24	-2.17417	-6.68458e-10
74713502	chr5:74713502:A:G	2.02244e-22	-0.0218494	1.0693
74713988	chr5:74713988:C:T	1.83899e-23	-9.12748e-10	-1.35023
74714027	chr5:74714027:G:C	2.4869e-23	-9.12748e-10	-1.0484
74714244	chr5:74714244:A:T	1.83899e-23	-9.12748e-10	-1.35023
74714277	chr5:74714277:C:G	1.90052e-23	0.0427284	-1.36005
74714794	chr5:74714794:G:A	1.83899e-23	-9.12748e-10	-1.35023
74714934	chr5:74714934:C:T	4.64764e-23	-9.12748e-10	-0.423084
74715459	chr5:74715459:CT:C	2.62555e-24	-2.05571	-1.24103
74715991	chr5:74715991:T:G	2.10185e-23	-9.12748e-10	-1.21663
74716027	chr5:74716027:AAAAAAAAAAAAAAAT:A	2.65869e-23	-9.12748e-10	-0.981611
74716033	chr5:74716033:AAAAAAAAAT:A	1.55804e-23	-1.51602	-6.68458e-10
74716734	chr5:74716734:G:A	7.12072e-23	-9.12748e-10	0.00356632
74716762	chr5:74716762:T:A	1.81519e-23	-9.12748e-10	-1.36325
74716915	chr5:74716915:C:T	1.29417e-23	-1.70157	-6.68458e-10
74716918	chr5:74716918:G:A	2.34164e-23	-9.12748e-10	-1.10859
74717414	chr5:74717414:C:T	2.28407e-23	-9.12748e-10	-1.13348
74717428	chr5:74717428:C:G	5.97548e-24	-2.28226	-0.192104
74717786	chr5:74717786:A:G	3.06626e-24	-1.87778	-1.26379
74718812	chr5:74718812:A:G	1.83461e-23	-9.12748e-10	-1.35261
74719200	chr5:74719200:T:C	9.12778e-24	-2.25215	0.201444
74719409	chr5:74719409:A:T	2.34393e-24	-2.25727	-1.15293
74719525	chr5:74719525:A:C	2.66826e-24	-1.92034	-1.36026
74719622	chr5:74719622:C:T	7.10125e-23	-9.12748e-10	0.000828179
74719815	chr5:74719815:A:G	1.98977e-23	-9.12748e-10	-1.27142
74720235	chr5:74720235:T:A	1.81852e-23	-9.12748e-10	-1.36142
74721041	chr5:74721041:AATATCAATCTAAAATATCTTTATGAATG:A	2.21068e-23	-9.12748e-10	-1.16614
74721052	chr5:74721052:A:C	1.66236e-22	0.851384	-6.68458e-10
74721215	chr5:74721215:A:C	1.83872e-23	-9.12748e-10	-1.35037
74721674	chr5:74721674:C:T	1.86676e-24	-2.31842	-1.3194
74721945	chr5:74721945:G:A	1.88391e-23	-9.12748e-10	-1.32609
74721983	chr5:74721983:T:C	2.19082e-23	-9.12748e-10	-1.17517
74723377	chr5:74723377:A:G	6.75984e-23	-9.12748e-10	-0.0484438
74724204	chr5:74724204:C:T	2.044e-24	-2.18323	-1.36389
74724410	chr5:74724410:G:A	1.61846e-23	-0.130485	-1.34748
74725234	chr5:74725234:CAA:C	7.39974e-23	-9.12748e-10	0.0420021
74725310	chr5:74725310:G:A	7.97083e-23	-9.12748e-10	0.116346
74725376	chr5:74725376:T:C	9.29639e-24	-2.0324	-6.68458e-10
74725930	chr5:74725930:G:A	7.24751e-23	-9.12748e-10	0.0212153
74726021	chr5:74726021:TACTCAA:T	2.18238e-24	-2.26934	-1.21227
74726395	chr5:74726395:G:C	4.05195e-23	-0.560244	-6.68458e-10
74726841	chr5:74726841:C:T	1.8862e-23	-9.12748e-10	-1.32488
74727216	chr5:74727216:C:T	1.84683e-24	-2.30309	-1.34547
74728973	chr5:74728973:C:G	1.82441e-23	-9.12748e-10	-1.35818
74729044	chr5:74729044:A:G	2.15915e-24	-2.29831	-1.194
74729048	chr5:74729048:G:A	2.44461e-24	-2.07496	-1.29318
74729129	chr5:74729129:G:A	3.06665e-23	-9.12748e-10	-0.838856
74729325	chr5:74729325:A:G	2.12887e-24	-2.30344	-1.203
74729441	chr5:74729441:A:G	2.1093e-24	-2.27732	-1.23835
74729893	chr5:74729893:T:C	3.06579e-23	-9.12748e-10	-0.839136
74730050	chr5:74730050:T:TGGTC	2.47355e-23	-9.12748e-10	-1.05379
74730551	chr5:74730551:T:C	3.82985e-23	-9.12748e-10	-0.616616
74730844	chr5:74730844:G:A	1.82328e-23	-9.12748e-10	-1.3588
74730845	chr5:74730845:C:T	1.90416e-23	-9.12748e-10	-1.3154
74731059	chr5:74731059:T:C	2.06678e-24	-2.31006	-1.22598
74731611	chr5:74731611:T:G	2.09432e-23	-9.12748e-10	-1.22021
74731872	chr5:74731872:C:T	2.34678e-23	-9.12748e-10	-1.1064
74732592	chr5:74732592:C:G	1.35261e-23	-1.6574	-6.68458e-10
74732602	chr5:74732602:T:C	2.81735e-23	-9.12748e-10	-0.923644
74733231	chr5:74733231:C:T	1.81338e-23	-9.12748e-10	-1.36425
74733727	chr5:74733727:T:C	3.53796e-23	-9.12748e-10	-0.695891
74733761	chr5:74733761:A:T	2.14481e-24	-2.24146	-1.25752
74734243	chr5:74734243:G:A	1.91327e-23	-9.12748e-10	-1.31063
74734256	chr5:74734256:T:C	2.50992e-24	-2.08674	-1.25503
74734513	chr5:74734513:G:A	2.34088e-24	-2.08174	-1.32976
74734540	chr5:74734540:TC:T	3.14901e-23	-9.12748e-10	-0.812354
74735316	chr5:74735316:T:C	1.85087e-23	-9.12748e-10	-1.34379
74735700	chr5:74735700:G:A	2.28121e-24	-2.31042	-1.12691
74735871	chr5:74735871:T:C	8.40752e-23	-9.12748e-10	0.169684
74736191	chr5:74736191:A:T	2.78251e-23	-0.93609	-6.68458e-10
74736291	chr5:74736291:G:A	2.20481e-24	-2.28917	-1.18221
74737043	chr5:74737043:C:T	2.67627e-23	-9.12748e-10	-0.975017
74737072	chr5:74737072:T:C	2.12158e-24	-2.30291	-1.20696
74737484	chr5:74737484:T:C	2.7717e-24	-2.25132	-0.991243
74737833	chr5:74737833:A:G	8.42706e-24	-2.13058	-6.68458e-10
74737876	chr5:74737876:G:A	2.25911e-24	-2.3019	-1.14516
74738119	chr5:74738119:C:T	2.41916e-24	-2.31321	-1.0654
74738420	chr5:74738420:G:A	2.51951e-24	-2.30346	-1.0345
74738750	chr5:74738750:T:C	3.03293e-23	-9.12748e-10	-0.849912
74739155	chr5:74739155:T:TGC	3.06665e-23	-9.12748e-10	-0.838856
74739160	chr5:74739160:A:C	2.22594e-24	-2.10234	-1.35951
74740067	chr5:74740067:T:C	1.82433e-23	-9.12748e-10	-1.35823
74740204	chr5:74740204:G:T	5.03753e-23	-9.12748e-10	-0.342527
74740330	chr5:74740330:C:T	2.63813e-23	-9.12748e-10	-0.989371
74740423	chr5:74740423:A:G	1.8749e-23	-9.12748e-10	-1.33089
74740948	chr5:74740948:A:T	1.8198e-23	-9.12748e-10	-1.36072
74740969	chr5:74740969:A:T	9.12653e-24	-1.88426	-0.166583
74741561	chr5:74741561:T:A	2.12671e-24	-2.31386	-1.19359
74741680	chr5:74741680:A:G	3.08306e-23	-9.12748e-10	-0.833518
74742021	chr5:74742021:C:T	3.14838e-23	-9.12748e-10	-0.812554
74742361	chr5:74742361:G:C	7.89974e-24	-2.1952	-6.68458e-10
74743141	chr5:74743141:A:T	3.13688e-23	-9.12748e-10	-0.816214
74743626	chr5:74743626:CCTT:C	8.42516e-23	-9.12748e-10	0.17178
74744024	chr5:74744024:T:C	1.85319e-23	-9.12748e-10	-1.34253
74744183	chr5:74744183:TC:T	2.15523e-24	-2.29728	-1.19685
74744186	chr5:74744186:ATACAGCATGT:A	2.17245e-24	-2.30333	-1.18284
74744615	chr5:74744615:T:C	2.47315e-23	-9.12748e-10	-1.05395
74744782	chr5:74744782:T:C	8.26601e-23	-9.12748e-10	0.152709
74744927	chr5:74744927:A:G	8.40372e-23	-9.12748e-10	0.169232
74745057	chr5:74745057:G:A	3.84606e-24	-1.56355	-1.35143
74745299	chr5:74745299:T:C	4.26972e-24	-1.67254	-1.13794
74745481	chr5:74745481:A:G	2.53361e-23	-9.12748e-10	-1.0298
74745504	chr5:74745504:C:G	2.20706e-24	-2.28751	-1.18285
74746624	chr5:74746624:T:C	9.22243e-23	-9.12748e-10	0.262196
74746961	chr5:74746961:T:C	1.88792e-23	-9.12748e-10	-1.32397
74747958	chr5:74747958:C:T	2.51991e-23	-9.12748e-10	-1.03522
74748109	chr5:74748109:C:T	4.97567e-24	-1.63395	-1.02352
74748780	chr5:74748780:G:A	1.93936e-24	-2.31974	-1.27993
74748784	chr5:74748784:G:A	2.16053e-24	-2.1356	-1.35607
74749319	chr5:74749319:A:G	1.51051e-23	-1.547	-6.68458e-10
74749731	chr5:74749731:C:T	1.88792e-23	-9.12748e-10	-1.32397
74749756	chr5:74749756:T:C	1.88792e-23	-9.12748e-10	-1.32397
74750398	chr5:74750398:C:A	9.84397e-24	-1.97517	-6.68458e-10
74750639	chr5:74750639:C:T	2.04218e-24	-2.19697	-1.35104
74750831	chr5:74750831:A:G	2.23334e-24	-2.29539	-1.16314
74751611	chr5:74751611:G:A	1.89188e-24	-2.31935	-1.30511
74751867	chr5:74751867:C:T	2.04085e-24	-2.21045	-1.33822
74752138	chr5:74752138:T:G	2.33525e-24	-2.29833	-1.11557
74752424	chr5:74752424:C:T	1.88836e-23	-9.12748e-10	-1.32373
74752662	chr5:74752662:C:A	4.34834e-22	-0.722765	2.5357
74753015	chr5:74753015:A:G	1.81347e-23	-9.12748e-10	-1.3642
74753371	chr5:74753371:G:A	8.77647e-24	-1.93742	-0.15253
74754384	chr5:74754384:G:T	1.91366e-24	-2.30197	-1.31104
74754446	chr5:74754446:G:A	2.30306e-24	-2.29466	-1.13313
74754615	chr5:74754615:G:A	1.88241e-23	-9.12748e-10	-1.32689
74754927	chr5:74754927:C:T	2.14363e-24	-2.25287	-1.24666
74755020	chr5:74755020:C:T	8.37156e-23	-9.12748e-10	0.165398
74755302	chr5:74755302:T:C	3.15106e-23	-9.12748e-10	-0.811703
74755407	chr5:74755407:T:A	2.29555e-24	-2.27449	-1.15656
74755604	chr5:74755604:C:T	1.82032e-23	-9.12748e-10	-1.36043
74755760	chr5:74755760:T:A	1.08346e-23	-1.87929	-6.68458e-10
74755932	chr5:74755932:C:T	8.34801e-23	-9.12748e-10	0.162581
74756031	chr5:74756031:C:T	2.47493e-24	-2.05013	-1.30568
74756595	chr5:74756595:G:A	8.18114e-24	-2.1602	-6.68458e-10
74756670	chr5:74756670:T:TAC	4.53612e-24	-2.28472	-0.465232
74756808	chr5:74756808:AG:A	5.03753e-23	-9.12748e-10	-0.342527
74756844	chr5:74756844:T:C	3.16158e-23	-9.12748e-10	-0.80837
74757774	chr5:74757774:G:A	2.15616e-24	-2.13385	-1.35985
74757919	chr5:74757919:T:C	8.26317e-23	-9.12748e-10	0.152366
74757939	chr5:74757939:A:G	2.3286e-24	-2.28382	-1.13294
74758269	chr5:74758269:T:C	8.39728e-23	-9.12748e-10	0.168465
74758770	chr5:74758770:A:G	2.32721e-24	-2.29847	-1.11889
74759914	chr5:74759914:T:G	1.05653e-22	-9.12748e-10	0.398134
74760688	chr5:74760688:T:C	2.30254e-24	-2.2335	-1.19452
74760850	chr5:74760850:A:G	1.86921e-23	-9.12748e-10	-1.33393
74761973	chr5:74761973:T:C	2.5252e-23	-9.12748e-10	-1.03312
74762258	chr5:74762258:C:T	2.2342e-24	-2.28232	-1.17583
74762393	chr5:74762393:T:C	1.09997e-23	-1.86416	-6.68458e-10
74762435	chr5:74762435:T:C	2.29477e-24	-2.27133	-1.16006
74762573	chr5:74762573:G:T	1.89887e-24	-2.31978	-1.30099
74762788	chr5:74762788:A:G	2.17937e-24	-2.2722	-1.21079
74763022	chr5:74763022:TTAAAG:T	2.15884e-24	-2.249	-1.24346
74763266	chr5:74763266:T:C	6.46498e-24	-1.56303	-0.832595
74763269	chr5:74763269:A:G	2.10034e-23	-1.21734	-6.68458e-10
74763550	chr5:74763550:G:C	3.14024e-23	-9.12748e-10	-0.815144
74763883	chr5:74763883:T:C	2.26298e-24	-2.29768	-1.14766
74763990	chr5:74763990:GT:G	3.1371e-23	-9.12748e-10	-0.816145
74764001	chr5:74764001:G:A	2.12773e-23	-9.12748e-10	-1.20439
74764026	chr5:74764026:G:A	2.28628e-24	-2.29439	-1.14072
74764343	chr5:74764343:G:A	8.4397e-23	-9.12748e-10	0.173505
74764632	chr5:74764632:GTTA:G	1.89392e-23	-9.12748e-10	-1.3208
74765175	chr5:74765175:CTTT:C	3.23303e-23	-9.12748e-10	-0.786023
74765256	chr5:74765256:T:G	4.26465e-24	-1.48563	-1.32603
74765315	chr5:74765315:C:A	1.81513e-23	-9.12748e-10	-1.36328
74765371	chr5:74765371:A:T	2.85516e-23	-0.910314	-6.68458e-10
74765456	chr5:74765456:G:A	2.30106e-24	-2.29108	-1.13758
74766717	chr5:74766717:T:A	1.81339e-23	-9.12748e-10	-1.36424
74766774	chr5:74766774:T:C	3.22526e-23	-9.12748e-10	-0.788428
74767244	chr5:74767244:G:A	2.14168e-24	-2.1362	-1.36423
74767425	chr5:74767425:T:C	2.10218e-24	-2.30988	-1.20917
74767774	chr5:74767774:G:C	9.24171e-24	-2.0383	-6.68458e-10
74767848	chr5:74767848:T:TA	8.42516e-23	-9.12748e-10	0.17178
74767953	chr5:74767953:G:A	1.81338e-23	-9.12748e-10	-1.36425
74768324	chr5:74768324:G:A	9.10808e-24	-2.05287	-6.68458e-10
74768489	chr5:74768489:T:C	2.24556e-24	-2.29088	-1.16219
74769047	chr5:74769047:G:A	2.619e-23	-9.12748e-10	-0.996651
74769182	chr5:74769182:G:A	3.02822e-23	-9.12748e-10	-0.851469
74769352	chr5:74769352:A:G	2.15452e-23	-9.12748e-10	-1.19187
74769996	chr5:74769996:A:G	2.11289e-24	-2.29923	-1.21474
74770128	chr5:74770128:C:G	1.98448e-24	-2.23695	-1.33973
74770466	chr5:74770466:C:T	8.39181e-23	-9.12748e-10	0.167813
74770561	chr5:74770561:A:G	8.19504e-24	-2.1585	-6.68458e-10
74770886	chr5:74770886:C:T	2.14861e-23	-1.19462	-6.68458e-10
74771152	chr5:74771152:C:T	1.94028e-23	-9.12748e-10	-1.29661
74771902	chr5:74771902:G:A	3.77853e-24	-2.02011	-0.912582
74772017	chr5:74772017:CAA:C	2.14988e-23	-9.12748e-10	-1.19403
74772232	chr5:74772232:C:T	1.82713e-23	-9.12748e-10	-1.3567
74772285	chr5:74772285:C:T	2.7314e-23	-9.12748e-10	-0.954628
74772414	chr5:74772414:C:T	1.92486e-23	-9.12748e-10	-1.30459
74772949	chr5:74772949:C:T	1.90911e-24	-2.31982	-1.29557
74773100	chr5:74773100:G:A	1.81339e-23	-9.12748e-10	-1.36424
74773429	chr5:74773429:G:A	8.84345e-23	-9.12748e-10	0.220235
74773510	chr5:74773510:C:T	3.25795e-23	-9.12748e-10	-0.778344
74774038	chr5:74774038:A:G	2.68765e-24	-2.30777	-0.965591
74774148	chr5:74774148:C:A	2.52032e-23	-9.12748e-10	-1.03506
74774228	chr5:74774228:T:A	2.30839e-24	-2.31374	-1.11174
74774309	chr5:74774309:T:G	2.55858e-24	-2.31208	-1.0105
74774432	chr5:74774432:C:T	2.8332e-24	-2.30298	-0.917642
74774570	chr5:74774570:C:T	3.64839e-23	-9.12748e-10	-0.665157
74774667	chr5:74774667:A:G	1.99511e-24	-2.28701	-1.28432
74774670	chr5:74774670:A:G	2.12482e-23	-9.12748e-10	-1.20576
74774734	chr5:74774734:CAT:C	6.97509e-24	-2.31968	-6.68458e-10
74775312	chr5:74775312:G:A	2.40232e-23	-9.12748e-10	-1.08301
74775579	chr5:74775579:C:T	1.91687e-23	-1.30875	-6.68458e-10
74775812	chr5:74775812:C:T	7.36924e-23	-9.12748e-10	0.0378718
74776070	chr5:74776070:G:A	1.96665e-23	-9.12748e-10	-1.28311
74776174	chr5:74776174:A:C	2.94197e-23	-9.12748e-10	-0.880363
74777522	chr5:74777522:T:C	2.13373e-23	-9.12748e-10	-1.20157
74777633	chr5:74777633:GATTA:G	7.62537e-24	-2.23055	-6.68458e-10
74777717	chr5:74777717:G:A	2.59243e-24	-2.30367	-1.00576
74779528	chr5:74779528:ACAGAG:A	3.06036e-23	-9.12748e-10	-0.840909
74779533	chr5:74779533:G:A	2.1975e-24	-2.17396	-1.30075
74780385	chr5:74780385:T:C	2.46551e-24	-2.25443	-1.1052
74780555	chr5:74780555:G:C	7.86977e-23	-9.12748e-10	0.103587
74781649	chr5:74781649:C:T	2.02571e-24	-2.31839	-1.23772
74781942	chr5:74781942:C:T	1.92957e-23	-1.30214	-6.68458e-10
74783469	chr5:74783469:G:T	2.77443e-24	-2.3047	-0.936885
74783904	chr5:74783904:G:A	6.11887e-23	-9.12748e-10	-0.148064
74784171	chr5:74784171:G:A	8.04909e-23	-9.12748e-10	0.126117
74784717	chr5:74784717:G:C	2.11034e-23	-9.12748e-10	-1.2126
74785137	chr5:74785137:G:A	2.77403e-23	-9.12748e-10	-0.939141
74785737	chr5:74785737:G:T	1.64656e-23	-0.114705	-1.34605
74785815	chr5:74785815:C:T	2.55601e-23	-9.12748e-10	-1.021
74785914	chr5:74785914:T:C	3.47457e-23	-9.12748e-10	-0.71397
74786537	chr5:74786537:G:A	1.22732e-23	-1.75461	-6.68458e-10
74786686	chr5:74786686:C:G	2.68045e-24	-2.24833	-1.02771
74786695	chr5:74786695:G:A	1.84413e-24	-2.31973	-1.3303
74786969	chr5:74786969:G:A	8.19216e-23	-9.12748e-10	0.143735
74786979	chr5:74786979:G:A	3.13688e-23	-9.12748e-10	-0.816214
74787286	chr5:74787286:A:G	2.74167e-24	-2.27181	-0.981654
74787496	chr5:74787496:C:T	2.50011e-23	-9.12748e-10	-1.04311
74787892	chr5:74787892:G:A	2.62709e-24	-2.30196	-0.994188
74788232	chr5:74788232:G:A	3.64255e-24	-2.16644	-0.802899
74788474	chr5:74788474:G:A	1.91298e-23	-9.12748e-10	-1.31078
74788562	chr5:74788562:G:A	3.04775e-23	-9.12748e-10	-0.845038
74788992	chr5:74788992:G:A	1.81343e-23	-9.12748e-10	-1.36422
74789085	chr5:74789085:A:G	1.90787e-24	-2.27147	-1.34457
74789164	chr5:74789164:C:T	2.6442e-24	-2.2562	-1.03346
74789404	chr5:74789404:C:T	1.00223e-23	-1.95721	-6.68458e-10
74789620	chr5:74789620:G:A	2.47355e-23	-9.12748e-10	-1.05379
74789678	chr5:74789678:A:G	2.32225e-23	-9.12748e-10	-1.1169
74789758	chr5:74789758:G:C	2.15094e-23	-9.12748e-10	-1.19354
74789782	chr5:74789782:TGGCA:T	3.37626e-23	-9.12748e-10	-0.742675
74790116	chr5:74790116:T:C	1.92755e-23	-9.12748e-10	-1.30319
74790364	chr5:74790364:G:T	7.40048e-24	-2.26048	-6.68458e-10
74790545	chr5:74790545:C:A	2.77443e-24	-2.22585	-1.01573
74790763	chr5:74790763:G:A	3.73573e-24	-2.13146	-0.812622
74790997	chr5:74790997:G:A	2.64684e-23	-9.12748e-10	-0.986076
74791035	chr5:74791035:T:C	7.97728e-24	-2.18543	-6.68458e-10
74791057	chr5:74791057:C:T	2.78756e-24	-2.21407	-1.02279
74791077	chr5:74791077:G:A	1.82371e-24	-2.31951	-1.34164
74791121	chr5:74791121:C:T	1.20061e-22	0.525971	-6.68458e-10
74791206	chr5:74791206:C:T	8.03629e-24	-2.17806	-6.68458e-10
74791461	chr5:74791461:CAAT:C	2.74809e-23	-9.12748e-10	-0.948538
74791540	chr5:74791540:G:A	1.8543e-24	-2.30342	-1.3411
74791885	chr5:74791885:T:C	6.98948e-24	-2.31762	-6.68458e-10
74792949	chr5:74792949:A:G	2.47355e-23	-9.12748e-10	-1.05379
74793123	chr5:74793123:G:A	6.74911e-23	-9.12748e-10	-0.050032
74793519	chr5:74793519:G:A	2.58894e-23	-9.12748e-10	-1.00819
74793620	chr5:74793620:A:G	2.25685e-24	-2.29612	-1.15194
74793779	chr5:74793779:G:A	2.47329e-23	-9.12748e-10	-1.05389
74793952	chr5:74793952:G:A	2.36944e-23	-9.12748e-10	-1.09679
74794237	chr5:74794237:T:A	3.46893e-23	-9.12748e-10	-0.715595
74794414	chr5:74794414:C:T	2.01946e-23	-9.12748e-10	-1.25661
74794511	chr5:74794511:G:T	2.74696e-24	-2.19239	-1.05914
74794768	chr5:74794768:A:G	1.88348e-24	-2.27679	-1.35211
74794812	chr5:74794812:C:G	3.21448e-23	-9.12748e-10	-0.791776
74795224	chr5:74795224:C:T	8.41559e-23	-9.12748e-10	0.170643
74795253	chr5:74795253:C:T	7.01142e-24	-2.31449	-6.68458e-10
74795432	chr5:74795432:T:C	2.15572e-23	-9.12748e-10	-1.19132
74795649	chr5:74795649:C:A	2.50779e-24	-2.3032	-1.03943
74795784	chr5:74795784:C:T	3.55916e-24	-2.16219	-0.830318
74795792	chr5:74795792:T:C	3.56978e-24	-2.15672	-0.832806
74796420	chr5:74796420:TTC:T	2.68556e-24	-2.24562	-1.02852
74796475	chr5:74796475:G:A	2.91309e-23	-9.12748e-10	-0.890227
74796582	chr5:74796582:T:A	1.04565e-23	-1.91481	-6.68458e-10
74797184	chr5:74797184:T:C	2.51817e-23	-9.12748e-10	-1.03591
74797208	chr5:74797208:CCT:C	1.48951e-23	-1.56099	-6.68458e-10
74797229	chr5:74797229:T:C	1.19184e-23	-1.78394	-6.68458e-10
74797388	chr5:74797388:G:A	3.10344e-23	-9.12748e-10	-0.82693
74797434	chr5:74797434:C:T	1.00859e-23	-1.83202	-0.118869
74797522	chr5:74797522:C:T	2.61922e-24	-2.24854	-1.05061
74797945	chr5:74797945:A:T	1.95557e-24	-2.23394	-1.35741
74797960	chr5:74797960:A:T	2.57108e-24	-2.24303	-1.07467
74799035	chr5:74799035:T:C	7.63189e-24	-2.22969	-6.68458e-10
74799626	chr5:74799626:C:T	3.93256e-24	-1.60509	-1.28764
74799707	chr5:74799707:T:C	2.23371e-24	-2.10304	-1.35532
74799717	chr5:74799717:T:C	3.97468e-24	-1.97174	-0.910341
74799754	chr5:74799754:T:A	2.8952e-24	-2.24284	-0.95613
74799814	chr5:74799814:C:T	4.92606e-24	-1.53348	-1.13401
74799893	chr5:74799893:G:T	3.02822e-23	-9.12748e-10	-0.851469
74800458	chr5:74800458:T:C	3.93961e-24	-2.16167	-0.729281
74800608	chr5:74800608:T:G	8.86663e-24	-2.13112	0.0513882
74801467	chr5:74801467:G:C	2.24458e-23	-1.15093	-6.68458e-10
74801556	chr5:74801556:A:C	1.72576e-23	-0.624651	-0.789124
74801727	chr5:74801727:T:C	3.79878e-24	-2.15486	-0.772485
74802014	chr5:74802014:AGTG:A	1.86291e-24	-2.31974	-1.32014
74802696	chr5:74802696:A:G	1.88402e-23	-9.12748e-10	-1.32603
74803381	chr5:74803381:G:A	3.25142e-23	-9.12748e-10	-0.78035
74803530	chr5:74803530:G:C	1.81339e-23	-9.12748e-10	-1.36424
74803809	chr5:74803809:C:T	1.83026e-24	-2.31977	-1.3378
74803932	chr5:74803932:T:C	3.27021e-23	-9.12748e-10	-0.774588
74804018	chr5:74804018:T:C	2.75182e-23	-9.12748e-10	-0.947181
74805619	chr5:74805619:C:T	1.90532e-24	-2.26408	-1.3533
74805658	chr5:74805658:G:A	1.81339e-23	-9.12748e-10	-1.36424
74805752	chr5:74805752:A:C	2.04224e-23	-9.12748e-10	-1.2454
74806493	chr5:74806493:C:CA	2.42029e-24	-2.30789	-1.07026
74806591	chr5:74806591:T:C	5.43199e-23	-9.12748e-10	-0.267136
74806960	chr5:74806960:A:AG	3.27792e-23	-9.12748e-10	-0.772232
74807453	chr5:74807453:A:G	1.81227e-24	-2.31495	-1.3525
74808421	chr5:74808421:AT:A	1.92858e-24	-2.31294	-1.2923
74808426	chr5:74808426:C:G	1.93078e-24	-2.31638	-1.28772
74808577	chr5:74808577:CTG:C	9.30208e-24	-2.03179	-6.68458e-10
74808742	chr5:74808742:G:C	2.54295e-23	-9.12748e-10	-1.02612
74808777	chr5:74808777:C:CA	9.20294e-23	-9.12748e-10	0.260081
74808984	chr5:74808984:T:A	2.47767e-23	-9.12748e-10	-1.05212
74809469	chr5:74809469:G:A	1.01032e-22	-9.12748e-10	0.353406
74809501	chr5:74809501:CAGG:C	1.87659e-23	-9.12748e-10	-1.32999
74809512	chr5:74809512:C:T	4.80665e-24	-2.16802	-0.524006
74810415	chr5:74810415:A:G	8.42516e-23	-9.12748e-10	0.17178
74812021	chr5:74812021:T:C	2.52723e-24	-2.2766	-1.0583
74812255	chr5:74812255:C:T	3.22856e-23	-9.12748e-10	-0.787405
74812565	chr5:74812565:C:A	2.556e-23	-9.12748e-10	-1.021
74813247	chr5:74813247:A:T	1.94952e-23	-9.12748e-10	-1.29186
74813249	chr5:74813249:A:T	1.98916e-23	-9.12748e-10	-1.27173
74813289	chr5:74813289:A:C	1.8779e-23	-9.12748e-10	-1.32929
74813507	chr5:74813507:G:A	9.30803e-24	-2.13841	0.107262
74813701	chr5:74813701:A:T	1.88537e-23	-9.12748e-10	-1.32532
74813807	chr5:74813807:C:A	7.17958e-24	-2.29079	-6.68458e-10
74814015	chr5:74814015:G:A	2.14806e-23	-2.27252	1.07765
74814076	chr5:74814076:T:C	1.96159e-23	-9.12748e-10	-1.28569
74814584	chr5:74814584:T:C	2.66289e-24	-2.25895	-1.02367
74815026	chr5:74815026:C:A	3.16688e-23	-9.12748e-10	-0.806695
74815161	chr5:74815161:AATATACTTAGAT:A	3.42149e-22	-9.12748e-10	1.57322
74815228	chr5:74815228:T:G	1.98135e-24	-2.31751	-1.26074
74815576	chr5:74815576:C:T	9.64869e-24	-2.14425	0.14904
74815697	chr5:74815697:A:T	1.15828e-23	-1.8125	-6.68458e-10
74816147	chr5:74816147:T:C	2.31493e-24	-2.14229	-1.28036
74816271	chr5:74816271:T:A	2.03283e-23	-9.12748e-10	-1.25001
74816465	chr5:74816465:C:T	3.70415e-24	-2.14632	-0.806256
74817395	chr5:74817395:C:T	2.11994e-24	-2.31047	-1.20017
74817869	chr5:74817869:T:C	2.08702e-23	-9.12748e-10	-1.22371
74818704	chr5:74818704:A:G	8.4953e-23	-9.12748e-10	0.180071
74818736	chr5:74818736:C:T	8.97433e-23	-9.12748e-10	0.234926
74818737	chr5:74818737:G:A	9.80858e-23	-9.12748e-10	0.323815
74818807	chr5:74818807:A:C	1.37418e-23	-1.64158	-6.68458e-10
74818809	chr5:74818809:A:C	5.81152e-24	-1.35987	-1.14231
74818811	chr5:74818811:A:C	9.47754e-24	-2.0131	-6.68458e-10
74818947	chr5:74818947:C:T	2.56824e-23	-9.12748e-10	-1.01622
74818964	chr5:74818964:A:C	2.31938e-23	-9.12748e-10	-1.11814
74819513	chr5:74819513:G:A	2.31422e-24	-2.07224	-1.35071
74820059	chr5:74820059:G:A	8.64591e-23	-9.12748e-10	0.197644
74820610	chr5:74820610:C:T	8.42516e-23	-9.12748e-10	0.17178
74820951	chr5:74820951:G:C	2.61301e-23	-9.12748e-10	-0.998939
74821195	chr5:74821195:T:C	1.85389e-24	-2.31463	-1.33011
74821328	chr5:74821328:T:C	8.18089e-23	-9.12748e-10	0.142358
74821671	chr5:74821671:A:G	1.91248e-23	-9.12748e-10	-1.31104
74821697	chr5:74821697:C:T	1.91248e-23	-9.12748e-10	-1.31104
74822812	chr5:74822812:ACTC:A	2.68108e-23	-9.12748e-10	-0.973223
74822970	chr5:74822970:T:C	3.02232e-23	-9.12748e-10	-0.853418
74823355	chr5:74823355:C:T	2.47102e-23	-9.12748e-10	-1.05481
74823477	chr5:74823477:G:A	2.09241e-24	-2.30585	-1.21786
74823661	chr5:74823661:G:A	2.62293e-24	-2.22553	-1.07221
74823901	chr5:74823901:C:G	3.85329e-24	-2.24159	-0.671513
74824141	chr5:74824141:C:T	2.03591e-24	-2.23311	-1.31798
74824402	chr5:74824402:C:T	5.38459e-22	2.02668	-6.68458e-10
74824677	chr5:74824677:GCT:G	2.5036e-23	-9.12748e-10	-1.04171
74825577	chr5:74825577:C:T	2.27417e-24	-2.1158	-1.32462
74825773	chr5:74825773:C:T	3.32877e-23	-9.12748e-10	-0.756839
74825815	chr5:74825815:T:C	1.9114e-23	-9.12748e-10	-1.3116
74825821	chr5:74825821:G:A	2.34088e-24	-2.07858	-1.33291
74826250	chr5:74826250:A:G	8.42516e-23	-9.12748e-10	0.17178
74826503	chr5:74826503:G:A	3.89875e-24	-2.30286	-0.59851
74826658	chr5:74826658:T:C	1.85401e-24	-2.31961	-1.32506
74827302	chr5:74827302:G:A	2.54316e-24	-2.2948	-1.03382
74827706	chr5:74827706:A:T	3.35474e-23	-9.12748e-10	-0.749067
74827979	chr5:74827979:T:C	8.45081e-23	-9.12748e-10	0.17482
74828021	chr5:74828021:A:G	8.44029e-23	-9.12748e-10	0.173574
74828054	chr5:74828054:T:C	8.70094e-24	-2.0986	-6.68458e-10
74828501	chr5:74828501:C:T	2.0334e-24	-2.24072	-1.31159
74828715	chr5:74828715:C:T	2.80093e-24	-2.22131	-1.01077
74828780	chr5:74828780:G:A	2.13193e-23	-9.12748e-10	-1.20242
74829065	chr5:74829065:A:G	1.99123e-23	-9.12748e-10	-1.27069
74829437	chr5:74829437:A:T	1.17687e-23	-1.9355	0.138917
74829475	chr5:74829475:A:T	2.34335e-24	-2.06667	-1.34378
74829680	chr5:74829680:T:C	2.63572e-24	-2.24412	-1.04875
74829684	chr5:74829684:A:C	3.40085e-23	-9.12748e-10	-0.735416
74829825	chr5:74829825:T:C	2.67225e-24	-2.24729	-1.03182
74830517	chr5:74830517:A:G	3.38762e-23	-9.12748e-10	-0.739314
74830539	chr5:74830539:A:C	2.02675e-23	-9.12748e-10	-1.25301
74831138	chr5:74831138:GA:G	9.41358e-24	-2.01987	-6.68458e-10
74831157	chr5:74831157:C:T	2.05672e-24	-2.23617	-1.30474
74832335	chr5:74832335:TCAGG:T	2.46771e-23	-9.12748e-10	-1.05615
74832377	chr5:74832377:A:C	3.24537e-23	-9.12748e-10	-0.782212
74832675	chr5:74832675:A:G	1.82594e-23	-1.35735	-6.68458e-10
74833008	chr5:74833008:A:C	2.0849e-23	-9.12748e-10	-1.22472
74833139	chr5:74833139:A:G	2.64855e-24	-2.24779	-1.04022
74833285	chr5:74833285:AAAC:A	3.75392e-24	-2.12731	-0.811913
74833292	chr5:74833292:A:G	7.17877e-23	-9.12748e-10	0.0116853
74833966	chr5:74833966:G:C	1.81339e-23	-9.12748e-10	-1.36424
74834295	chr5:74834295:C:T	6.87367e-23	-9.12748e-10	-0.0317436
74834359	chr5:74834359:T:C	7.01121e-24	-2.31452	-6.68458e-10
74834839	chr5:74834839:T:A	3.83251e-24	-2.11173	-0.80678
74834848	chr5:74834848:A:G	2.87693e-22	-9.12748e-10	1.39987
74835041	chr5:74835041:C:T	3.84387e-23	-9.12748e-10	-0.612964
74835185	chr5:74835185:T:C	1.83105e-23	-1.35455	-6.68458e-10
74835276	chr5:74835276:C:T	2.01136e-23	-9.12748e-10	-1.26063
74835405	chr5:74835405:C:T	3.65085e-24	-2.16417	-0.802899
74836663	chr5:74836663:G:A	1.82169e-23	-9.12748e-10	-1.35968
74836892	chr5:74836892:G:A	2.17696e-24	-2.18584	-1.29826
74837184	chr5:74837184:T:C	3.28934e-23	-9.12748e-10	-0.768755
74837461	chr5:74837461:G:T	3.56118e-24	-2.17089	-0.821044
74837692	chr5:74837692:G:A	2.08661e-23	-9.12748e-10	-1.2239
74838418	chr5:74838418:A:G	3.87112e-24	-2.15601	-0.752469
74838802	chr5:74838802:G:A	5.03095e-22	-0.782723	2.74147
74838829	chr5:74838829:C:T	1.84359e-24	-2.31976	-1.33056
74838917	chr5:74838917:T:C	1.85631e-24	-2.27924	-1.3642
74839413	chr5:74839413:C:A	8.24407e-23	-9.12748e-10	0.150052
74839465	chr5:74839465:T:C	3.80281e-23	-9.12748e-10	-0.623701
74839627	chr5:74839627:C:T	2.04762e-23	-9.12748e-10	-1.24276
74840374	chr5:74840374:T:C	2.74342e-24	-2.30791	-0.944916
74840396	chr5:74840396:T:C	3.23769e-23	-9.12748e-10	-0.784583
74840626	chr5:74840626:G:A	2.66483e-23	-9.12748e-10	-0.979301
74841716	chr5:74841716:T:C	7.31941e-24	-2.2715	-6.68458e-10
74841914	chr5:74841914:T:C	2.39018e-23	-9.12748e-10	-1.08807
74842041	chr5:74842041:G:A	1.9406e-23	-9.12748e-10	-1.29644
74843014	chr5:74843014:C:T	3.44601e-23	-9.12748e-10	-0.722226
74843529	chr5:74843529:T:C	3.46358e-23	-9.12748e-10	-0.717139
74843776	chr5:74843776:A:G	2.47338e-24	-2.30317	-1.05327
74844384	chr5:74844384:C:T	1.84878e-24	-2.31836	-1.32915
74844401	chr5:74844401:G:A	3.68592e-23	-9.12748e-10	-0.654921
74844570	chr5:74844570:G:A	1.82977e-24	-2.31982	-1.33801
74844631	chr5:74844631:A:G	1.81882e-24	-2.31797	-1.34587
74844710	chr5:74844710:G:A	3.64624e-24	-2.14488	-0.823449
74845027	chr5:74845027:C:T	3.39473e-23	-9.12748e-10	-0.737219
74845198	chr5:74845198:T:G	1.84512e-24	-2.31845	-1.33103
74845387	chr5:74845387:G:A	1.81717e-23	-9.12748e-10	-1.36216
74845505	chr5:74845505:G:A	8.40969e-23	-9.12748e-10	0.169943
74845738	chr5:74845738:T:C	2.47867e-24	-2.06323	-1.29107
74845795	chr5:74845795:G:A	2.02524e-23	-9.12748e-10	-1.25375
74846811	chr5:74846811:T:C	2.57393e-24	-2.24172	-1.07488
74846910	chr5:74846910:G:A	6.97388e-24	-2.31986	-6.68458e-10
74847040	chr5:74847040:C:T	2.88977e-24	-1.84533	-1.35552
74847133	chr5:74847133:T:C	3.52248e-24	-2.18488	-0.817978
74847571	chr5:74847571:G:A	1.8836e-24	-2.31977	-1.30908
74847850	chr5:74847850:T:C	3.02608e-23	-9.12748e-10	-0.852174
74847963	chr5:74847963:T:C	3.7576e-24	-2.16037	-0.777874
74848338	chr5:74848338:T:C	3.33939e-23	-9.12748e-10	-0.753653
74848378	chr5:74848378:A:G	2.23856e-24	-2.23998	-1.21622
74848616	chr5:74848616:T:C	3.34739e-23	-9.12748e-10	-0.751263
74848744	chr5:74848744:T:G	3.64094e-24	-2.16708	-0.80271
74849479	chr5:74849479:T:C	6.97852e-24	-2.31919	-6.68458e-10
74849573	chr5:74849573:T:G	8.4299e-23	-9.12748e-10	0.172342
74849753	chr5:74849753:A:G	2.47358e-24	-2.24158	-1.11478
74850980	chr5:74850980:G:A	3.44072e-23	-9.12748e-10	-0.723761
74851048	chr5:74851048:TAAG:T	1.84129e-24	-2.31898	-1.33258
74851237	chr5:74851237:T:TCCTC	3.55779e-24	-2.13701	-0.855882
74851739	chr5:74851739:C:T	3.10818e-22	-9.12748e-10	1.47718
74851859	chr5:74851859:C:T	4.80173e-23	-9.12748e-10	-0.390465
74851945	chr5:74851945:G:A	2.47355e-23	-9.12748e-10	-1.05379
74851969	chr5:74851969:G:A	1.81603e-23	-9.12748e-10	-1.36279
74852176	chr5:74852176:C:T	1.96673e-23	-9.12748e-10	-1.28307
74852403	chr5:74852403:G:A	2.29658e-24	-2.10156	-1.32904
74852426	chr5:74852426:T:C	2.75867e-24	-2.31885	-0.928424
74852477	chr5:74852477:G:C	2.73806e-23	-0.952194	-6.68458e-10
74853547	chr5:74853547:G:C	3.59732e-24	-2.1328	-0.849035
74853653	chr5:74853653:T:C	1.87392e-24	-2.31645	-1.31755
74853905	chr5:74853905:A:G	2.49337e-24	-2.27995	-1.06844
74854120	chr5:74854120:G:A	2.30719e-23	-9.12748e-10	-1.12341
74854357	chr5:74854357:T:C	2.43056e-24	-2.29389	-1.08001
74854358	chr5:74854358:G:A	2.83313e-23	-9.12748e-10	-0.918061
74854469	chr5:74854469:A:G	1.81716e-23	-9.12748e-10	-1.36217
74854942	chr5:74854942:T:C	5.39573e-23	-9.12748e-10	-0.273834
74855215	chr5:74855215:C:G	1.91534e-24	-2.26849	-1.34364
74855472	chr5:74855472:A:C	3.31312e-23	-9.12748e-10	-0.761551
74855511	chr5:74855511:G:C	1.81868e-24	-2.31962	-1.34429
74856412	chr5:74856412:T:C	4.37177e-24	-1.52476	-1.2621
74857187	chr5:74857187:T:C	1.96939e-24	-2.2342	-1.35011
74857369	chr5:74857369:G:A	1.94017e-23	-9.12748e-10	-1.29667
74857380	chr5:74857380:G:A	2.1907e-23	-9.12748e-10	-1.17522
74857475	chr5:74857475:G:A	4.61411e-23	-9.12748e-10	-0.430324
74857485	chr5:74857485:T:C	1.82808e-23	-9.12748e-10	-1.35618
74857666	chr5:74857666:TCTGTATATCTTTAAAGGGTAAAAGAA:T	1.96034e-23	-9.12748e-10	-1.28632
74857833	chr5:74857833:C:G	5.56227e-22	2.05915	-6.68458e-10
74858574	chr5:74858574:G:A	1.81594e-24	-2.31986	-1.34557
74858837	chr5:74858837:T:C	4.73926e-22	-9.12748e-10	1.89902
74858920	chr5:74858920:A:C	3.46145e-24	-2.1506	-0.869736
74858980	chr5:74858980:A:G	3.21533e-23	-9.12748e-10	-0.791513
74859345	chr5:74859345:C:T	4.77007e-24	-1.99238	-0.707283
74859568	chr5:74859568:G:A	1.81628e-23	-9.12748e-10	-1.36265
74859821	chr5:74859821:C:T	2.56916e-24	-2.29017	-1.02828
74859993	chr5:74859993:G:A	2.61865e-24	-2.2444	-1.05497
74860162	chr5:74860162:C:T	1.81339e-23	-9.12748e-10	-1.36425
74860231	chr5:74860231:A:G	3.28747e-23	-9.12748e-10	-0.769324
74860726	chr5:74860726:T:A	2.84868e-23	-9.12748e-10	-0.912588
74860895	chr5:74860895:T:C	1.81644e-23	-9.12748e-10	-1.36257
74860954	chr5:74860954:G:A	1.81354e-23	-9.12748e-10	-1.36416
74860980	chr5:74860980:T:C	2.61358e-24	-2.2215	-1.0798
74861416	chr5:74861416:T:A	2.47181e-23	-9.12748e-10	-1.05449
74861489	chr5:74861489:C:G	3.51157e-23	-9.12748e-10	-0.70338
74861581	chr5:74861581:G:C	9.74436e-24	-1.98534	-6.68458e-10
74861622	chr5:74861622:G:A	6.22487e-23	-9.12748e-10	-0.13089
74862003	chr5:74862003:CTG:C	2.62263e-23	-9.12748e-10	-0.995264
74862515	chr5:74862515:C:G	3.48588e-24	-2.20746	-0.80585
74862541	chr5:74862541:G:A	1.8348e-23	-9.12748e-10	-1.35251
74862790	chr5:74862790:A:T	1.46125e-23	-1.58015	-6.68458e-10
74863043	chr5:74863043:A:G	3.20434e-24	-2.29634	-0.801185
74863046	chr5:74863046:G:A	3.34165e-23	-9.12748e-10	-0.752977
74863312	chr5:74863312:C:T	2.06142e-24	-2.31491	-1.22372
74863332	chr5:74863332:T:C	1.84582e-24	-2.31873	-1.33037
74864126	chr5:74864126:T:C	2.96711e-24	-2.3099	-0.864538
74864294	chr5:74864294:G:A	7.06303e-23	-9.12748e-10	-0.00456784
74864497	chr5:74864497:G:C	2.4438e-23	-9.12748e-10	-1.06589
74864630	chr5:74864630:A:G	2.17369e-24	-2.31484	-1.17076
74864829	chr5:74864829:G:A	2.2443e-24	-2.2996	-1.15403
74866188	chr5:74866188:TG:T	1.81786e-23	-9.12748e-10	-1.36178
74866899	chr5:74866899:A:G	7.41654e-24	-2.25831	-6.68458e-10
74867334	chr5:74867334:T:C	2.63302e-24	-2.30759	-0.986302
74867485	chr5:74867485:G:C	8.07659e-23	-9.12748e-10	0.129527
74867864	chr5:74867864:G:C	1.82414e-23	-9.12748e-10	-1.35833
74868132	chr5:74868132:G:A	1.82381e-23	-9.12748e-10	-1.35852
74868142	chr5:74868142:G:A	2.15376e-23	-9.12748e-10	-1.19223
74868214	chr5:74868214:C:A	1.84182e-23	-9.12748e-10	-1.34869
74868615	chr5:74868615:T:C	1.81885e-23	-9.12748e-10	-1.36124
74868701	chr5:74868701:G:C	1.8226e-24	-2.31966	-1.3421
74868793	chr5:74868793:T:C	1.83811e-23	-9.12748e-10	-1.3507
74868884	chr5:74868884:C:A	2.74896e-23	-9.12748e-10	-0.948219
74869681	chr5:74869681:T:C	1.82045e-23	-9.12748e-10	-1.36036
74869785	chr5:74869785:T:A	2.14819e-23	-9.12748e-10	-1.19482
74870027	chr5:74870027:A:G	2.14622e-24	-2.2837	-1.21461
74870140	chr5:74870140:G:A	8.85137e-24	-2.08145	-6.68458e-10
74871013	chr5:74871013:A:G	2.97735e-23	-9.12748e-10	-0.86841
74871291	chr5:74871291:C:G	2.05742e-23	-9.12748e-10	-1.23799
74871589	chr5:74871589:G:T	2.38592e-23	-9.12748e-10	-1.08986
74871595	chr5:74871595:C:T	2.01482e-23	-9.12748e-10	-1.25891
74871768	chr5:74871768:T:C	1.15976e-22	-9.12748e-10	0.491359
74872122	chr5:74872122:G:A	1.83515e-24	-2.31717	-1.33773
74872135	chr5:74872135:T:C	2.05926e-23	-9.12748e-10	-1.2371
74872470	chr5:74872470:A:T	8.00545e-24	-2.18191	-6.68458e-10
74872491	chr5:74872491:G:A	1.82398e-23	-9.12748e-10	-1.35842
74872623	chr5:74872623:A:G	1.79651e-24	-2.31792	-1.35826
74872654	chr5:74872654:T:C	2.08284e-24	-2.3158	-1.21249
74872655	chr5:74872655:G:A	1.82288e-23	-9.12748e-10	-1.35903
74873220	chr5:74873220:C:T	2.12054e-24	-2.23095	-1.27941
74873502	chr5:74873502:A:T	1.95582e-23	-9.12748e-10	-1.28863
74873839	chr5:74873839:C:T	1.84351e-23	-9.12748e-10	-1.34777
74875169	chr5:74875169:A:G	5.10154e-23	-9.12748e-10	-0.3299
74875211	chr5:74875211:A:T	3.40356e-24	-2.16395	-0.873255
74875300	chr5:74875300:G:T	1.83117e-23	-9.12748e-10	-1.35449
74875573	chr5:74875573:C:T	4.49108e-24	-1.68752	-1.07241
74875603	chr5:74875603:A:C	1.82435e-23	-9.12748e-10	-1.35822
74875668	chr5:74875668:C:T	4.76448e-23	-9.12748e-10	-0.398255
74875986	chr5:74875986:AGCGGGCCTG:A	2.02193e-23	-9.12748e-10	-1.25539
74876119	chr5:74876119:T:A	3.02028e-23	-9.12748e-10	-0.854094
74876173	chr5:74876173:T:C	1.99922e-24	-2.2367	-1.33257
74876620	chr5:74876620:T:A	4.91472e-23	-9.12748e-10	-0.367207
74876787	chr5:74876787:C:A	3.25257e-23	-9.12748e-10	-0.779996
74876972	chr5:74876972:C:T	2.51838e-23	-1.03583	-6.68458e-10
74877468	chr5:74877468:T:C	3.60551e-24	-1.84559	-1.13398
74877580	chr5:74877580:C:G	1.9818e-23	-9.12748e-10	-1.27544
74878395	chr5:74878395:T:C	2.19068e-23	-9.12748e-10	-1.17523
74879357	chr5:74879357:G:A	2.10403e-23	-9.12748e-10	-1.21559
74880797	chr5:74880797:A:G	3.88836e-24	-1.93785	-0.966188
74881018	chr5:74881018:T:C	7.99898e-24	-1.36486	-0.817854
74882033	chr5:74882033:C:T	2.2137e-23	-9.12748e-10	-1.16478
74882086	chr5:74882086:A:G	2.2797e-23	-9.12748e-10	-1.1354
74882686	chr5:74882686:C:T	2.49339e-24	-1.98476	-1.36362
74882781	chr5:74882781:G:A	4.19707e-24	-2.26062	-0.567019
74882788	chr5:74882788:C:T	3.9262e-24	-1.66115	-1.23321
74882897	chr5:74882897:T:C	5.72281e-23	-9.12748e-10	-0.214982
74883071	chr5:74883071:CT:C	1.89229e-23	-9.12748e-10	-1.32165
74883095	chr5:74883095:A:AG	6.42469e-23	-9.12748e-10	-0.0992942
74883214	chr5:74883214:G:A	2.46931e-24	-2.21867	-1.13942
74883505	chr5:74883505:T:C	2.44762e-24	-2.00612	-1.36079
74883561	chr5:74883561:G:A	6.44811e-23	-9.12748e-10	-0.0956553
74883599	chr5:74883599:ATGT:A	2.16359e-23	-9.12748e-10	-1.18767
74883712	chr5:74883712:T:C	2.36128e-24	-2.04339	-1.35944
74883943	chr5:74883943:G:A	2.97448e-22	-9.12748e-10	1.43321
74884040	chr5:74884040:A:G	3.0674e-23	-9.12748e-10	-0.838612
74884150	chr5:74884150:A:G	4.89097e-24	-1.3629	-1.31174
74884152	chr5:74884152:C:T	2.22943e-23	-9.12748e-10	-1.15769
74884154	chr5:74884154:G:A	1.8945e-23	-9.12748e-10	-1.32049
74884890	chr5:74884890:C:T	2.40501e-23	-9.12748e-10	-1.08189
74884915	chr5:74884915:G:A	2.50127e-24	-2.08282	-1.26241
74885100	chr5:74885100:G:A	3.51553e-22	-9.12748e-10	1.60033
74885144	chr5:74885144:C:T	7.65002e-24	-1.20923	-1.01809
74885326	chr5:74885326:A:C	8.41719e-24	-1.87945	-0.252301
74885332	chr5:74885332:C:T	2.62543e-23	-0.994198	-6.68458e-10
74885815	chr5:74885815:G:A	6.36576e-23	-9.12748e-10	-0.108509
74886110	chr5:74886110:T:C	1.72526e-23	-0.675177	-0.738888
74886367	chr5:74886367:C:T	1.15394e-23	-0.972149	-0.844111
74886533	chr5:74886533:G:A	1.99059e-23	-9.12748e-10	-1.27101
74886768	chr5:74886768:T:C	3.54937e-24	-1.73873	-1.25653
74886814	chr5:74886814:A:G	3.24402e-24	-1.83355	-1.25167
74888186	chr5:74888186:A:C	7.05324e-24	-1.08932	-1.21922
74888264	chr5:74888264:A:G	6.08968e-23	-9.12748e-10	-0.152846
74888830	chr5:74888830:C:T	1.91224e-23	-9.12748e-10	-1.31116
74888885	chr5:74888885:G:A	2.24249e-23	-9.12748e-10	-1.15186
74889154	chr5:74889154:C:T	6.68839e-24	-1.39891	-0.962742
74889369	chr5:74889369:G:C	2.27139e-23	-9.12748e-10	-1.13905
74890001	chr5:74890001:A:G	3.75292e-23	-9.12748e-10	-0.636909
74890142	chr5:74890142:C:T	2.24007e-23	-9.12748e-10	-1.15294
74890248	chr5:74890248:C:T	1.56506e-23	-0.253115	-1.2584
74890392	chr5:74890392:C:T	2.59723e-24	-1.94676	-1.36082
74890586	chr5:74890586:T:C	1.03503e-23	-0.715616	-1.2094
74890622	chr5:74890622:T:C	1.58339e-23	-0.544624	-0.95525
74890720	chr5:74890720:TC:T	8.50843e-23	-1.48278	1.66439
74890739	chr5:74890739:G:A	1.23093e-23	-0.576239	-1.17543
74890965	chr5:74890965:T:C	2.63103e-23	-9.12748e-10	-0.992067
74891214	chr5:74891214:A:T	5.59481e-24	-1.17988	-1.3603
74891278	chr5:74891278:G:A	5.90549e-23	-9.12748e-10	-0.183561
74891442	chr5:74891442:T:G	3.15002e-23	-9.12748e-10	-0.812033
74891450	chr5:74891450:TC:T	5.4255e-24	-1.21268	-1.35824
74892036	chr5:74892036:G:A	1.83539e-23	-9.12748e-10	-1.35218
74892229	chr5:74892229:G:A	1.8169e-23	-9.12748e-10	-1.36231
74892795	chr5:74892795:C:A	2.62812e-23	-9.12748e-10	-0.993172
74892942	chr5:74892942:A:C	2.1346e-23	-9.12748e-10	-1.20116
74893466	chr5:74893466:G:C	1.88209e-23	-9.12748e-10	-1.32706
74893538	chr5:74893538:C:T	2.53674e-23	-9.12748e-10	-1.02856
74893574	chr5:74893574:A:G	1.12681e-23	-1.63866	-0.201397
74893667	chr5:74893667:A:G	2.40642e-23	-9.12748e-10	-1.0813
74894133	chr5:74894133:C:T	9.53795e-24	-1.23671	-0.77004
74894350	chr5:74894350:A:G	2.17879e-23	-9.12748e-10	-1.18067
74894373	chr5:74894373:T:C	2.87588e-23	-9.12748e-10	-0.903085
74894618	chr5:74894618:C:T	5.24047e-23	-9.12748e-10	-0.303031
74895325	chr5:74895325:T:C	2.75358e-23	-9.12748e-10	-0.946542
74895436	chr5:74895436:C:T	1.12883e-23	-1.83826	-6.68458e-10
74895602	chr5:74895602:A:T	1.81366e-23	-9.12748e-10	-1.3641
74895867	chr5:74895867:G:T	1.90486e-23	-9.12748e-10	-1.31504
74896151	chr5:74896151:C:T	2.37301e-23	-9.12748e-10	-1.09528
74896300	chr5:74896300:C:T	1.9174e-23	-9.12748e-10	-1.30847
74896741	chr5:74896741:C:A	1.94629e-23	-9.12748e-10	-1.29352
74896954	chr5:74896954:A:G	5.51142e-23	-9.12748e-10	-0.25262
74897198	chr5:74897198:C:T	2.73326e-23	-9.12748e-10	-0.953948
74897341	chr5:74897341:C:G	3.79065e-24	-1.75527	-1.17422
74897942	chr5:74897942:A:G	2.42053e-23	-9.12748e-10	-1.07546
74897949	chr5:74897949:G:A	2.08683e-23	-9.12748e-10	-1.2238
74898223	chr5:74898223:A:G	1.91959e-23	-9.12748e-10	-1.30733
74898527	chr5:74898527:T:C	2.83935e-23	-9.12748e-10	-0.915867
74898835	chr5:74898835:C:T	6.87826e-24	-1.28031	-1.05335
74899106	chr5:74899106:C:A	7.22484e-23	-1.72767	1.74575
74899153	chr5:74899153:A:T	1.33719e-23	-0.304643	-1.36423
74899307	chr5:74899307:C:T	2.48755e-23	-9.12748e-10	-1.04814
74899343	chr5:74899343:C:CA	9.81845e-24	-0.614357	-1.36341
74899348	chr5:74899348:T:C	1.96851e-23	-9.12748e-10	-1.28216
74899395	chr5:74899395:A:C	5.51675e-23	-9.12748e-10	-0.251654
74899441	chr5:74899441:G:A	6.76543e-24	-1.30957	-1.04063
74899812	chr5:74899812:G:A	1.82055e-23	-9.12748e-10	-1.36031
74900004	chr5:74900004:T:A	2.56921e-23	-9.12748e-10	-1.01585
74900042	chr5:74900042:C:T	2.92182e-23	-9.12748e-10	-0.887236
74900062	chr5:74900062:G:A	1.7392e-23	-0.103164	-1.30286
74901134	chr5:74901134:T:C	9.82279e-24	-0.617734	-1.35959
74902074	chr5:74902074:G:A	1.90199e-23	-9.12748e-10	-1.31654
74902128	chr5:74902128:T:C	8.5032e-24	-0.765187	-1.3564
74902219	chr5:74902219:C:A	2.00407e-23	-9.12748e-10	-1.26426
74902417	chr5:74902417:T:A	7.57512e-23	0.0654267	-6.68458e-10
74902431	chr5:74902431:G:A	2.45138e-23	-9.12748e-10	-1.06279
74902449	chr5:74902449:A:G	2.53295e-23	-9.12748e-10	-1.03006
74902547	chr5:74902547:A:G	5.47375e-23	-9.12748e-10	-0.259479
74902684	chr5:74902684:C:T	2.87935e-23	-9.12748e-10	-0.901877
74902786	chr5:74902786:A:G	1.08628e-23	-0.555416	-1.32127
74903821	chr5:74903821:T:G	1.83553e-23	-9.12748e-10	-1.35211
74904597	chr5:74904597:G:A	2.16708e-23	-9.12748e-10	-1.18606
74904892	chr5:74904892:G:A	3.14831e-23	-9.12748e-10	-0.812575
74905410	chr5:74905410:T:C	4.51988e-24	-1.58393	-1.16962
74905515	chr5:74905515:T:G	7.23828e-24	-2.28264	-6.68458e-10
74905622	chr5:74905622:G:C	5.78421e-23	-9.12748e-10	-0.20431
74905656	chr5:74905656:C:T	2.50387e-23	-9.12748e-10	-1.0416
74905892	chr5:74905892:A:G	5.93293e-23	-9.12748e-10	-0.178924
74906440	chr5:74906440:T:A	2.14261e-24	-2.31676	-1.18324
74906815	chr5:74906815:A:G	3.49896e-23	-9.12748e-10	-0.706976
74907265	chr5:74907265:C:T	3.76617e-23	-9.12748e-10	-0.633383
74907275	chr5:74907275:G:A	6.3264e-24	-1.51196	-0.905332
74907436	chr5:74907436:T:G	5.92886e-23	-9.12748e-10	-0.179611
74907476	chr5:74907476:T:C	8.47912e-24	-2.12442	-6.68458e-10
74907729	chr5:74907729:A:G	2.40118e-24	-2.18743	-1.19863
74908118	chr5:74908118:G:A	1.90833e-23	-9.12748e-10	-1.31321
74908308	chr5:74908308:A:T	1.99373e-23	-9.12748e-10	-1.26943
74908925	chr5:74908925:A:G	3.93308e-23	-9.12748e-10	-0.590019
74908940	chr5:74908940:A:T	3.87929e-23	-9.12748e-10	-0.60379
74908941	chr5:74908941:T:A	3.87354e-23	-9.12748e-10	-0.605274
74909139	chr5:74909139:A:G	1.9608e-23	-9.12748e-10	-1.28609
74909225	chr5:74909225:G:C	2.76657e-23	-9.12748e-10	-0.941834
74909488	chr5:74909488:T:A	1.99279e-23	-9.12748e-10	-1.26991
74909872	chr5:74909872:T:C	6.99383e-24	-2.317	-6.68458e-10
74910119	chr5:74910119:C:A	3.53953e-23	-9.12748e-10	-0.695448
74910552	chr5:74910552:C:T	4.28568e-23	-9.12748e-10	-0.504163
74911057	chr5:74911057:C:T	5.73268e-23	-9.12748e-10	-0.213259
74911112	chr5:74911112:T:A	1.88578e-23	-9.12748e-10	-1.3251
74911130	chr5:74911130:T:C	1.89269e-23	-9.12748e-10	-1.32144
74911153	chr5:74911153:G:A	2.6086e-23	-9.12748e-10	-1.00063
74911472	chr5:74911472:G:A	5.48478e-23	-9.12748e-10	-0.257465
74911502	chr5:74911502:C:T	6.44885e-24	-1.51484	-0.883286
74911609	chr5:74911609:C:T	2.03281e-23	-9.12748e-10	-1.25002
74911628	chr5:74911628:A:G	3.9715e-23	-9.12748e-10	-0.580298
74911839	chr5:74911839:C:G	3.85509e-23	-9.12748e-10	-0.610047
74911920	chr5:74911920:T:C	5.50386e-23	-9.12748e-10	-0.253993
74911934	chr5:74911934:C:T	2.23746e-24	-2.09775	-1.35893
74911967	chr5:74911967:A:G	3.63494e-23	-9.12748e-10	-0.668849
74912293	chr5:74912293:T:C	3.46101e-23	-9.12748e-10	-0.717883
74912571	chr5:74912571:G:A	1.86619e-23	-9.12748e-10	-1.33555
74912656	chr5:74912656:T:C	1.81569e-23	-9.12748e-10	-1.36298
74912796	chr5:74912796:T:G	2.03376e-23	-9.12748e-10	-1.24956
74913220	chr5:74913220:C:T	2.22045e-23	-9.12748e-10	-1.16173
74913232	chr5:74913232:C:G	4.2341e-23	-9.12748e-10	-0.516272
74913456	chr5:74913456:T:A	6.06231e-23	-9.12748e-10	-0.157351
74914165	chr5:74914165:A:C	3.4592e-23	-9.12748e-10	-0.718404
74914169	chr5:74914169:C:T	1.82574e-23	-9.12748e-10	-1.35745
74914489	chr5:74914489:T:A	2.17744e-22	1.12129	-6.68458e-10
74914571	chr5:74914571:G:C	4.19857e-23	-0.524697	-6.68458e-10
74914699	chr5:74914699:T:A	2.27075e-23	-9.12748e-10	-1.13933
74914701	chr5:74914701:T:A	2.881e-23	-9.12748e-10	-0.901304
74915133	chr5:74915133:G:T	1.89349e-23	-9.12748e-10	-1.32102
74915161	chr5:74915161:A:G	5.21661e-24	-1.26682	-1.34336
74915302	chr5:74915302:G:T	5.92894e-23	-9.12748e-10	-0.179597
74915351	chr5:74915351:A:G	1.9196e-23	-9.12748e-10	-1.30732
74916009	chr5:74916009:G:C	1.90647e-23	-9.12748e-10	-1.31419
74916232	chr5:74916232:T:C	3.09356e-24	-2.19609	-0.936614
74916458	chr5:74916458:G:A	1.91767e-23	-9.12748e-10	-1.30833
74916527	chr5:74916527:G:A	1.02073e-23	-0.576262	-1.36266
74916586	chr5:74916586:G:A	1.91767e-23	-9.12748e-10	-1.30833
74916588	chr5:74916588:A:T	1.91814e-23	-9.12748e-10	-1.30809
74916600	chr5:74916600:C:G	2.39831e-23	-9.12748e-10	-1.08468
74916930	chr5:74916930:A:G	2.48731e-24	-2.16589	-1.18493
74917103	chr5:74917103:C:T	5.11982e-24	-1.37168	-1.25722
74917317	chr5:74917317:T:C	3.26609e-23	-9.12748e-10	-0.775848
74917478	chr5:74917478:C:T	6.38187e-24	-1.62569	-0.782876
74918685	chr5:74918685:C:T	3.11731e-23	-9.12748e-10	-0.822471
74918935	chr5:74918935:C:T	1.90219e-23	-9.12748e-10	-1.31644
74918980	chr5:74918980:A:C	4.13647e-24	-1.72463	-1.11755
74919479	chr5:74919479:G:A	1.10733e-23	-2.26717	0.409687
74919921	chr5:74919921:A:G	8.13773e-23	-9.12748e-10	0.137069
74920113	chr5:74920113:T:C	9.77258e-24	-2.29444	0.311997
74920515	chr5:74920515:A:G	1.83917e-23	-9.12748e-10	-1.35013
74921479	chr5:74921479:C:G	2.24642e-23	-9.12748e-10	-1.15011
74921501	chr5:74921501:G:A	5.52429e-23	-9.12748e-10	-0.250287
74921506	chr5:74921506:A:T	2.23962e-23	-9.12748e-10	-1.15314
74921513	chr5:74921513:C:T	1.90942e-23	-9.12748e-10	-1.31264
74923307	chr5:74923307:C:T	1.55078e-23	-1.52068	-6.68458e-10
74923310	chr5:74923310:C:A	8.92937e-24	-2.28016	0.207473
74923531	chr5:74923531:G:A	1.93712e-23	-2.28917	0.990931
74923714	chr5:74923714:G:A	9.0333e-24	-2.30029	0.239178
74923752	chr5:74923752:G:T	3.15336e-23	-9.12748e-10	-0.810973
74923969	chr5:74923969:G:C	5.40507e-24	-1.28716	-1.28753
74924349	chr5:74924349:G:A	1.83841e-23	-9.12748e-10	-1.35054
74924430	chr5:74924430:C:T	2.18559e-23	-9.12748e-10	-1.17755
74924570	chr5:74924570:G:A	2.68026e-23	-9.12748e-10	-0.973527
74925013	chr5:74925013:T:C	2.30485e-24	-2.21363	-1.21338
74925480	chr5:74925480:T:G	2.02407e-23	-9.12748e-10	-1.25433
74925489	chr5:74925489:G:T	2.8229e-23	-9.12748e-10	-0.921678
74925654	chr5:74925654:T:C	1.89446e-23	-9.12748e-10	-1.32051
74925746	chr5:74925746:C:T	3.50789e-24	-2.31837	-0.68864
74926060	chr5:74926060:A:T	2.62598e-23	-9.12748e-10	-0.993987
74926276	chr5:74926276:C:T	3.03728e-24	-1.97328	-1.17779
74927277	chr5:74927277:GAGA:G	1.82567e-23	-9.12748e-10	-1.3575
74927321	chr5:74927321:C:T	2.05966e-23	-9.12748e-10	-1.2369
74927690	chr5:74927690:G:T	3.46806e-23	-9.12748e-10	-0.715847
74928872	chr5:74928872:C:G	1.8453e-23	-9.12748e-10	-1.3468
74929184	chr5:74929184:G:A	2.20611e-23	-9.12748e-10	-1.16821
74929285	chr5:74929285:G:A	2.20778e-23	-9.12748e-10	-1.16745
74929306	chr5:74929306:C:T	1.94205e-23	-9.12748e-10	-1.2957
74929321	chr5:74929321:TTTA:T	2.65085e-23	-9.12748e-10	-0.984563
74929563	chr5:74929563:G:T	2.1196e-23	-9.12748e-10	-1.20821
74929713	chr5:74929713:C:T	1.86221e-23	-9.12748e-10	-1.33768
74930387	chr5:74930387:G:A	5.82154e-24	-1.2232	-1.27726
74930680	chr5:74930680:C:T	1.82353e-23	-9.12748e-10	-1.35867
74930988	chr5:74930988:A:C	2.52916e-24	-1.97707	-1.35707
74931130	chr5:74931130:T:C	3.0057e-24	-1.85913	-1.30239
74931499	chr5:74931499:GC:G	2.73394e-24	-2.31898	-0.937307
74931610	chr5:74931610:C:G	3.74439e-24	-1.59195	-1.34982
74931678	chr5:74931678:C:T	2.05222e-24	-2.31893	-1.22418
74931919	chr5:74931919:A:G	1.80111e-24	-2.31985	-1.35378
74932005	chr5:74932005:T:A	2.24318e-23	-9.12748e-10	-1.15155
74932052	chr5:74932052:A:G	2.0029e-23	-9.12748e-10	-1.26485
74932119	chr5:74932119:C:T	2.22462e-23	-9.12748e-10	-1.15986
74933862	chr5:74933862:T:C	4.27411e-23	-9.12748e-10	-0.506865
74933873	chr5:74933873:C:T	1.44075e-23	-0.230509	-1.36377
74934107	chr5:74934107:T:C	2.11334e-23	-9.12748e-10	-1.21117
74934693	chr5:74934693:A:G	1.90544e-23	-9.12748e-10	-1.31473
74934718	chr5:74934718:T:C	3.07233e-23	-0.837007	-6.68458e-10
74934759	chr5:74934759:C:A	2.01225e-24	-2.31964	-1.24313
74934934	chr5:74934934:T:C	1.83733e-23	-9.12748e-10	-1.35113
74935136	chr5:74935136:T:C	1.94132e-23	-9.12748e-10	-1.29608
74935288	chr5:74935288:T:C	1.81478e-23	-9.12748e-10	-1.36348
74935347	chr5:74935347:G:A	2.37428e-23	-9.12748e-10	-1.09475
74935359	chr5:74935359:T:C	2.18248e-23	-9.12748e-10	-1.17898
74935489	chr5:74935489:A:G	3.62125e-23	-9.12748e-10	-0.672623
74935592	chr5:74935592:G:A	3.60514e-24	-2.3128	-0.666869
74935692	chr5:74935692:A:G	1.94322e-23	-9.12748e-10	-1.2951
74935697	chr5:74935697:A:G	1.94241e-23	-9.12748e-10	-1.29551
74935730	chr5:74935730:C:A	3.09463e-23	-9.12748e-10	-0.829776
74935935	chr5:74935935:G:A	1.82043e-23	-9.12748e-10	-1.36037
74936185	chr5:74936185:A:G	1.98407e-23	-9.12748e-10	-1.27429
74936286	chr5:74936286:A:G	1.97771e-23	-9.12748e-10	-1.2775
74936384	chr5:74936384:T:C	3.22113e-23	-9.12748e-10	-0.78971
74936462	chr5:74936462:G:A	1.98939e-23	-9.12748e-10	-1.27161
74936517	chr5:74936517:C:T	2.0312e-23	-9.12748e-10	-1.25081
74936551	chr5:74936551:T:C	2.03874e-23	-9.12748e-10	-1.24711
74936567	chr5:74936567:C:T	1.82791e-23	-9.12748e-10	-1.35627
74936629	chr5:74936629:C:T	2.11869e-23	-9.12748e-10	-1.20864
74936717	chr5:74936717:G:A	2.01464e-23	-9.12748e-10	-1.259
74936900	chr5:74936900:T:C	2.06768e-23	-9.12748e-10	-1.23302
74937026	chr5:74937026:G:A	2.03261e-23	-9.12748e-10	-1.25012
74937293	chr5:74937293:C:T	2.11223e-23	-9.12748e-10	-1.2117
74937506	chr5:74937506:C:G	1.83353e-23	-9.12748e-10	-1.3532
74937573	chr5:74937573:G:A	3.27161e-24	-1.86965	-1.2071
74938975	chr5:74938975:AAAACAAAAC:A	2.17426e-23	-9.12748e-10	-1.18275
74939157	chr5:74939157:A:C	5.10092e-23	-9.12748e-10	-0.330022
74939643	chr5:74939643:G:GA	2.05076e-23	-9.12748e-10	-1.24123
74939849	chr5:74939849:A:G	2.08337e-24	-2.16381	-1.36424
74939972	chr5:74939972:CAT:C	4.24171e-23	-9.12748e-10	-0.514477
74940005	chr5:74940005:TTA:T	1.81837e-23	-9.12748e-10	-1.3615
74940250	chr5:74940250:A:G	1.83793e-23	-9.12748e-10	-1.3508
74940624	chr5:74940624:T:C	3.84196e-24	-1.55302	-1.36303
74940727	chr5:74940727:A:C	2.18615e-23	-9.12748e-10	-1.1773
74941548	chr5:74941548:T:A	8.65125e-24	-2.10432	-6.68458e-10
74941631	chr5:74941631:AC:A	2.39854e-23	-9.12748e-10	-1.08458
74942245	chr5:74942245:G:A	1.90038e-24	-2.25582	-1.36415
74942758	chr5:74942758:A:G	2.25355e-23	-9.12748e-10	-1.14694
74943322	chr5:74943322:C:T	1.99943e-24	-2.24142	-1.32775
74943435	chr5:74943435:T:C	1.84901e-23	-9.12748e-10	-1.34479
74943535	chr5:74943535:C:G	5.38286e-23	-9.12748e-10	-0.276222
74943551	chr5:74943551:G:A	2.12047e-24	-2.1941	-1.31629
74943652	chr5:74943652:T:C	4.37445e-24	-1.5798	-1.20644
74943951	chr5:74943951:G:A	2.23706e-22	-9.12748e-10	1.14831
74943959	chr5:74943959:A:G	3.55293e-24	-2.29274	-0.701513
74944121	chr5:74944121:A:G	2.03991e-24	-2.28851	-1.26062
74944406	chr5:74944406:G:A	1.36327e-23	-1.64956	-6.68458e-10
74944719	chr5:74944719:G:A	1.98344e-24	-2.21331	-1.36388
74944735	chr5:74944735:A:G	3.22699e-24	-2.28576	-0.804719
74944746	chr5:74944746:T:TA	2.6082e-23	-9.12748e-10	-1.00078
74945047	chr5:74945047:A:G	1.85238e-23	-9.12748e-10	-1.34297
74945323	chr5:74945323:G:C	7.05609e-24	-2.30814	-6.68458e-10
74946177	chr5:74946177:T:C	1.70118e-21	4.53173	-1.35467
74946184	chr5:74946184:G:A	2.80784e-23	-9.12748e-10	-0.927026
74946586	chr5:74946586:A:T	1.84578e-23	-9.12748e-10	-1.34654
74947027	chr5:74947027:A:G	3.70431e-24	-1.59371	-1.35882
74947059	chr5:74947059:T:G	6.82172e-24	-2.28313	-0.0587871
74947295	chr5:74947295:A:C	1.11951e-23	-2.29182	0.445263
74948436	chr5:74948436:T:C	4.94835e-24	-1.40521	-1.25776
74948466	chr5:74948466:G:A	1.84573e-23	-9.12748e-10	-1.34657
74948618	chr5:74948618:G:T	2.77633e-23	-9.12748e-10	-0.938313
74948622	chr5:74948622:C:T	2.77633e-23	-9.12748e-10	-0.938313
74948952	chr5:74948952:G:T	2.47721e-23	-9.12748e-10	-1.05231
74948982	chr5:74948982:A:T	1.82981e-23	-9.12748e-10	-1.35523
74949377	chr5:74949377:T:C	6.10684e-21	4.45514	-6.68458e-10
74949484	chr5:74949484:C:T	3.42231e-19	9.6175	-1.13629
74949687	chr5:74949687:A:T	2.55019e-24	-2.31301	-1.01285
74950237	chr5:74950237:T:G	3.18122e-23	-9.12748e-10	-0.802178
74951195	chr5:74951195:G:T	1.81886e-23	-9.12748e-10	-1.36123
74951373	chr5:74951373:G:T	3.96569e-23	-9.12748e-10	-0.581762
74951821	chr5:74951821:G:A	1.82022e-23	-9.12748e-10	-1.36049
74952283	chr5:74952283:C:A	1.93638e-23	-9.12748e-10	-1.29862
74952357	chr5:74952357:T:C	2.40602e-24	-2.31926	-1.06479
74952531	chr5:74952531:G:A	1.82234e-23	-9.12748e-10	-1.35932
74953448	chr5:74953448:C:CGG	2.03353e-23	-9.12748e-10	-1.24967
74953536	chr5:74953536:C:T	1.84249e-23	-9.12748e-10	-1.34833
74953788	chr5:74953788:G:A	3.01253e-24	-1.91505	-1.24419
74953838	chr5:74953838:T:C	3.52736e-24	-2.31792	-0.683557
74954082	chr5:74954082:T:G	1.35138e-23	-2.25627	0.59796
74954635	chr5:74954635:G:T	1.83256e-23	-9.12748e-10	-1.35373
74954795	chr5:74954795:C:A	1.824e-23	-9.12748e-10	-1.35841
74955566	chr5:74955566:A:T	2.60158e-24	-2.0628	-1.24311
74955678	chr5:74955678:A:G	4.62595e-23	-9.12748e-10	-0.42776
74956195	chr5:74956195:C:T	4.96045e-23	-9.12748e-10	-0.357946
74956551	chr5:74956551:C:T	2.63623e-24	-2.05836	-1.23432
74956598	chr5:74956598:GATA:G	1.86138e-23	-9.12748e-10	-1.33813
74956702	chr5:74956702:T:C	1.8254e-23	-9.12748e-10	-1.35764
74957476	chr5:74957476:T:C	2.17144e-24	-2.3176	-1.16904
74957723	chr5:74957723:G:A	7.14526e-24	-2.29558	-6.68458e-10
74958039	chr5:74958039:G:T	2.6842e-24	-2.00144	-1.2732
74958266	chr5:74958266:G:A	2.72097e-24	-1.98783	-1.2732
74958504	chr5:74958504:A:C	3.44913e-24	-2.31981	-0.704095
74958513	chr5:74958513:T:C	7.83705e-23	-9.12748e-10	0.0994204
74958677	chr5:74958677:A:C	7.93457e-24	-2.28614	0.095345
74958830	chr5:74958830:A:G	2.58603e-23	-9.12748e-10	-1.00932
74958836	chr5:74958836:T:C	2.58106e-23	-9.12748e-10	-1.01124
74959245	chr5:74959245:A:C	2.05148e-22	1.0617	-6.68458e-10
74959926	chr5:74959926:C:T	4.84091e-24	-1.64861	-1.03631
74960043	chr5:74960043:G:A	2.37472e-23	-9.12748e-10	-1.09456
74960089	chr5:74960089:G:A	4.32006e-24	-1.74404	-1.05472
74960242	chr5:74960242:C:T	1.82393e-23	-9.12748e-10	-1.35845
74960375	chr5:74960375:C:T	1.23879e-23	-1.74531	-6.68458e-10
74960556	chr5:74960556:T:A	3.77963e-24	-1.75433	-1.17807
74960702	chr5:74960702:C:T	3.98883e-20	7.40848	-1.07667
74960768	chr5:74960768:T:C	2.06085e-24	-2.2552	-1.2837
74961093	chr5:74961093:G:A	1.8137e-23	-9.12748e-10	-1.36407
74961415	chr5:74961415:C:T	1.26083e-22	-9.12748e-10	0.574911
74961561	chr5:74961561:C:A	7.38764e-20	7.92285	-0.974732
74961602	chr5:74961602:G:A	1.8148e-23	-9.12748e-10	-1.36347
74961869	chr5:74961869:T:C	2.62567e-23	-9.12748e-10	-0.994108
74962160	chr5:74962160:A:G	7.86926e-24	-1.82633	-0.372734
74962263	chr5:74962263:A:G	3.0725e-22	-9.12748e-10	1.46564
74962360	chr5:74962360:AGGAGAT:A	7.52011e-24	-1.90434	-0.340108
74962633	chr5:74962633:G:A	2.758e-24	-1.97127	-1.27625
74962739	chr5:74962739:T:C	6.74314e-22	3.59847	-1.3468
74962876	chr5:74962876:A:G	7.10568e-24	-2.30113	-6.68458e-10
74963058	chr5:74963058:A:G	5.60991e-24	-2.31983	-0.217666
74963836	chr5:74963836:A:T	8.75078e-24	-2.09288	-6.68458e-10
74963874	chr5:74963874:G:A	8.365e-20	8.09179	-1.01942
74964200	chr5:74964200:A:G	2.36188e-24	-2.24686	-1.15571
74964713	chr5:74964713:T:C	2.16378e-23	-9.12748e-10	-1.18758
74965594	chr5:74965594:CT:C	7.58432e-20	7.99	-1.0156
74966306	chr5:74966306:C:T	2.55069e-24	-2.08075	-1.24491
74966337	chr5:74966337:A:G	1.11502e-20	6.42138	-1.3642
74966452	chr5:74966452:T:C	9.17425e-24	-2.04563	-6.68458e-10
74966519	chr5:74966519:A:T	1.88971e-23	-9.12748e-10	-1.32302
74966825	chr5:74966825:G:A	1.90781e-22	2.26816	-1.27906
74966840	chr5:74966840:ACTAC:A	3.2824e-23	-0.951437	0.180569
74967031	chr5:74967031:A:G	2.18163e-23	-9.12748e-10	-1.17937
74967155	chr5:74967155:T:C	2.16075e-23	-1.05257	-0.136421
74967551	chr5:74967551:A:AAATC	9.20318e-23	-9.12748e-10	0.260107
74967604	chr5:74967604:T:C	9.20318e-23	-9.12748e-10	0.260107
74967630	chr5:74967630:T:C	5.42823e-20	7.80682	-1.1669
74968350	chr5:74968350:C:T	2.05337e-24	-2.28519	-1.25736
74968456	chr5:74968456:C:T	8.40588e-21	6.12668	-1.35202
74968482	chr5:74968482:G:A	1.94801e-23	-9.12748e-10	-1.29263
74968519	chr5:74968519:T:A	8.72762e-20	8.11229	-0.997487
74968735	chr5:74968735:T:C	6.88271e-21	5.90297	-1.32823
74969135	chr5:74969135:G:A	8.75997e-23	-0.696646	0.907396
74969205	chr5:74969205:G:A	1.94594e-23	-9.12748e-10	-1.2937
74969695	chr5:74969695:C:T	1.73947e-21	4.21933	-1.02002
74970468	chr5:74970468:A:T	1.82934e-24	-2.31507	-1.34301
74970518	chr5:74970518:A:G	4.2649e-21	5.45585	-1.3597
74970665	chr5:74970665:C:G	1.81446e-23	-9.12748e-10	-1.36366
74970906	chr5:74970906:T:C	8.37743e-23	-1.1105	1.2766
74970963	chr5:74970963:T:C	1.16315e-23	-1.80831	-6.68458e-10
74971309	chr5:74971309:G:A	2.10494e-22	0.991643	0.095788
74971430	chr5:74971430:A:G	5.06725e-23	-9.12748e-10	-0.336644
74972349	chr5:74972349:T:TG	2.41695e-23	-1.34395	0.267014
74972502	chr5:74972502:G:A	8.53647e-24	-1.39624	-0.721438
74973478	chr5:74973478:G:A	1.81907e-23	-9.12748e-10	-1.36112
74973737	chr5:74973737:A:T	4.12735e-21	5.40608	-1.34272
74973899	chr5:74973899:C:A	1.84513e-24	-2.31179	-1.33768
74975200	chr5:74975200:C:T	1.90437e-24	-2.27235	-1.34553
74975466	chr5:74975466:A:G	7.19071e-23	-0.728633	0.74198
74976495	chr5:74976495:C:T	1.84697e-23	-9.12748e-10	-1.34589
74976778	chr5:74976778:G:T	4.41479e-20	7.61189	-1.17861
74976819	chr5:74976819:G:A	7.09093e-24	-2.30321	-6.68458e-10
74977433	chr5:74977433:A:T	2.0156e-24	-2.25487	-1.30624
74977516	chr5:74977516:A:G	1.64027e-21	4.35567	-1.21508
74977603	chr5:74977603:C:T	1.81339e-23	-9.12748e-10	-1.36424
74977666	chr5:74977666:C:A	2.10177e-22	1.08592	-6.68458e-10
74977870	chr5:74977870:C:T	1.86431e-24	-2.30166	-1.33748
74978222	chr5:74978222:C:T	2.16443e-23	-9.12748e-10	-1.18729
74978741	chr5:74978741:C:G	5.47072e-23	-9.12748e-10	-0.260032
74978850	chr5:74978850:G:A	9.52081e-22	3.8613	-1.26468
74978893	chr5:74978893:A:T	1.50173e-23	-1.19051	-0.362321
74979453	chr5:74979453:A:G	9.35274e-23	0.637259	-0.361032
74979770	chr5:74979770:G:A	2.02946e-24	-2.25628	-1.29798
74979845	chr5:74979845:G:A	6.30075e-20	7.92812	-1.13913
74980199	chr5:74980199:A:G	2.11833e-24	-2.31059	-1.20081
74980435	chr5:74980435:AATCCTG:A	1.89617e-23	-9.12748e-10	-1.31961
74980580	chr5:74980580:T:A	3.12037e-23	-0.821491	-6.68458e-10
74980733	chr5:74980733:C:A	2.18464e-23	-9.12748e-10	-1.17799
74981084	chr5:74981084:G:C	3.9096e-22	2.95825	-1.25167
74981483	chr5:74981483:T:C	1.22421e-22	1.75688	-1.21144
74981484	chr5:74981484:A:C	1.95766e-23	-9.12748e-10	-1.28769
74981498	chr5:74981498:C:T	2.19397e-23	-9.12748e-10	-1.17373
74981963	chr5:74981963:A:T	8.65007e-20	8.36036	-1.25448
74983003	chr5:74983003:T:C	1.81804e-23	-9.12748e-10	-1.36168
74984468	chr5:74984468:C:G	2.4074e-23	-9.12748e-10	-1.0809
74984471	chr5:74984471:G:A	1.21545e-22	1.87905	-1.3408
74984949	chr5:74984949:G:A	3.33876e-23	-9.12748e-10	-0.753843
74985098	chr5:74985098:G:A	1.68922e-23	-1.43518	-6.68458e-10
74985168	chr5:74985168:G:A	7.53595e-24	-2.24234	-6.68458e-10
74985456	chr5:74985456:T:C	9.43533e-23	1.3015	-1.01648
74985662	chr5:74985662:T:C	2.63794e-23	-9.12748e-10	-0.989443
74985780	chr5:74985780:G:C	2.86163e-24	-2.28239	-0.928248
74985818	chr5:74985818:C:T	6.2216e-23	-1.21509	1.08367
74985899	chr5:74985899:T:C	2.15691e-19	9.24465	-1.22507
74985922	chr5:74985922:G:A	1.89515e-23	-9.12748e-10	-1.32015
74985942	chr5:74985942:C:T	2.21947e-23	-9.12748e-10	-1.16218
74985966	chr5:74985966:C:T	8.37753e-22	2.96437	-0.495679
74986197	chr5:74986197:A:T	2.60229e-24	-2.26695	-1.03868
74986596	chr5:74986596:T:C	2.12479e-23	-9.12748e-10	-1.20577
74987140	chr5:74987140:G:A	2.82388e-23	-9.12748e-10	-0.921332
74987376	chr5:74987376:T:C	2.79803e-24	-2.05621	-1.1769
74987733	chr5:74987733:G:A	7.57206e-24	-0.931066	-1.3065
74987748	chr5:74987748:T:C	2.24884e-23	-9.12748e-10	-1.14903
74987851	chr5:74987851:C:T	8.44593e-24	-0.787017	-1.34133
74987903	chr5:74987903:A:G	4.44784e-23	-9.12748e-10	-0.467023
74987979	chr5:74987979:T:C	2.84627e-23	-9.12748e-10	-0.913432
74988042	chr5:74988042:C:T	2.23798e-23	-9.12748e-10	-1.15387
74988149	chr5:74988149:G:A	1.9115e-23	-9.12748e-10	-1.31155
74988634	chr5:74988634:A:G	7.57055e-24	-0.878496	-1.35927
74988684	chr5:74988684:C:T	1.96904e-23	-9.12748e-10	-1.28189
74989238	chr5:74989238:C:T	4.99969e-24	-1.3015	-1.35116
74989393	chr5:74989393:G:A	9.23409e-20	8.26704	-1.09583
74990009	chr5:74990009:G:A	1.08635e-23	-0.654015	-1.2226
74990301	chr5:74990301:C:T	1.87992e-23	-9.12748e-10	-1.32821
74990488	chr5:74990488:G:T	1.82942e-23	-9.12748e-10	-1.35545
74990557	chr5:74990557:T:C	7.39069e-24	-0.897837	-1.36397
74990603	chr5:74990603:T:C	6.22959e-22	3.13758	-0.965124
74990623	chr5:74990623:C:T	1.92349e-24	-2.27031	-1.33757
74990895	chr5:74990895:C:T	6.41864e-22	3.39294	-1.19059
74990909	chr5:74990909:A:G	6.29032e-24	-1.06655	-1.35647
74990931	chr5:74990931:A:T	1.88279e-23	-9.12748e-10	-1.32669
74991030	chr5:74991030:T:C	5.56787e-24	-1.72279	-0.822221
74991500	chr5:74991500:A:G	6.47835e-22	3.36817	-1.15657
74991581	chr5:74991581:G:A	5.28379e-24	-1.23495	-1.36244
74991786	chr5:74991786:A:G	1.98133e-24	-2.22225	-1.35601
74991820	chr5:74991820:C:T	2.0066e-23	-9.12748e-10	-1.263
74991862	chr5:74991862:G:A	1.93e-23	-9.12748e-10	-1.30192
74991917	chr5:74991917:T:C	5.78521e-23	0.941229	-1.14537
74991988	chr5:74991988:C:T	7.08816e-23	1.24457	-1.24559
74992071	chr5:74992071:T:A	7.67247e-24	-0.860155	-1.36423
74992141	chr5:74992141:C:T	1.81992e-23	-9.12748e-10	-1.36065
74992874	chr5:74992874:C:A	7.7802e-23	1.33163	-1.23949
74992898	chr5:74992898:C:T	1.96343e-23	-9.12748e-10	-1.28475
74992942	chr5:74992942:C:T	6.24685e-22	3.15374	-0.978514
74993025	chr5:74993025:A:T	1.81373e-23	-9.12748e-10	-1.36406
74993059	chr5:74993059:A:G	2.40855e-22	-9.12748e-10	1.22217
74993148	chr5:74993148:A:G	7.6386e-24	-0.864559	-1.36425
74993358	chr5:74993358:C:G	7.36721e-22	3.31533	-0.975143
74993451	chr5:74993451:T:C	1.03928e-19	8.4296	-1.14018
74994251	chr5:74994251:A:T	5.81667e-24	-1.41664	-1.08466
74994694	chr5:74994694:T:C	5.90183e-22	3.42919	-1.31078
74995127	chr5:74995127:G:C	2.31793e-22	2.13669	-0.952876
74995447	chr5:74995447:G:A	1.83535e-23	-9.12748e-10	-1.35221
74996146	chr5:74996146:T:C	1.87293e-22	1.99491	-1.02426
74996539	chr5:74996539:A:G	2.71101e-23	-9.12748e-10	-0.962121
74996588	chr5:74996588:T:C	1.84502e-23	-9.12748e-10	-1.34695
74996658	chr5:74996658:A:C	1.47113e-22	1.66181	-0.932632
74996794	chr5:74996794:A:G	2.23075e-22	2.1167	-0.971218
74996994	chr5:74996994:A:T	1.96487e-23	-9.12748e-10	-1.28401
74997191	chr5:74997191:C:T	6.98537e-24	-2.31821	-6.68458e-10
74997343	chr5:74997343:A:T	1.94298e-24	-2.24032	-1.35749
74997403	chr5:74997403:G:A	2.07492e-22	2.1529	-1.07984
74997442	chr5:74997442:CA:C	2.03003e-22	2.10327	-1.05207
74998155	chr5:74998155:G:A	2.06963e-23	-9.12748e-10	-1.23207
74998277	chr5:74998277:T:A	2.44759e-22	2.57684	-1.3386
74998301	chr5:74998301:A:G	1.60057e-22	2.14236	-1.32886
74998559	chr5:74998559:T:C	1.90562e-23	-9.12748e-10	-1.31464
74998788	chr5:74998788:T:C	1.94356e-24	-2.23957	-1.35793
74999932	chr5:74999932:A:C	5.1811e-22	3.24992	-1.26176
74999941	chr5:74999941:G:C	2.66892e-22	2.68111	-1.3563
75000546	chr5:75000546:T:C	2.01271e-23	-9.12748e-10	-1.25996
75000817	chr5:75000817:A:G	1.89385e-23	-9.12748e-10	-1.32083
75000881	chr5:75000881:C:T	1.9635e-24	-2.22326	-1.36403
75001205	chr5:75001205:C:A	4.02542e-24	-1.70162	-1.16777
75001716	chr5:75001716:CTTG:C	3.96285e-24	-1.55989	-1.32517
75002308	chr5:75002308:G:C	1.41216e-20	6.6138	-1.32037
75002361	chr5:75002361:G:A	5.07482e-24	-1.27413	-1.3636
75002811	chr5:75002811:G:A	3.97867e-23	0.435375	-1.01387
75002840	chr5:75002840:T:G	3.1746e-24	-2.19923	-0.907615
75002848	chr5:75002848:T:C	1.48279e-23	-0.734048	-0.83147
75002907	chr5:75002907:T:C	4.02005e-23	0.645867	-1.21402
75002992	chr5:75002992:C:T	1.91631e-24	-2.24755	-1.36408
75003052	chr5:75003052:C:T	2.21757e-20	5.74473	-6.68458e-10
75003121	chr5:75003121:G:A	5.18053e-21	5.52698	-1.23634
75003492	chr5:75003492:C:T	2.57559e-23	-0.194237	-0.819127
75004002	chr5:75004002:A:G	3.46168e-23	-9.12748e-10	-0.717688
75004359	chr5:75004359:G:A	5.51503e-19	9.88426	-0.925883
75004933	chr5:75004933:C:A	3.97371e-23	0.719069	-1.29881
75005409	chr5:75005409:T:C	2.29212e-19	9.10786	-1.02748
75005496	chr5:75005496:G:A	8.61257e-23	1.55049	-1.35671
75006027	chr5:75006027:A:C	4.62449e-23	0.881194	-1.30927
75006163	chr5:75006163:G:C	2.00312e-23	-9.12748e-10	-1.26474
75006184	chr5:75006184:G:A	4.00969e-23	0.734902	-1.30563
75006244	chr5:75006244:AC:A	1.86811e-23	-9.12748e-10	-1.33451
75006416	chr5:75006416:T:C	2.10839e-17	13.1737	-0.571734
75006580	chr5:75006580:A:C	1.82226e-23	-9.12748e-10	-1.35937
75007271	chr5:75007271:A:C	2.9639e-24	-2.22771	-0.947807
75007294	chr5:75007294:A:G	4.51727e-23	0.860682	-1.31222
75007386	chr5:75007386:G:A	1.91779e-23	-9.12748e-10	-1.30827
75007441	chr5:75007441:A:C	3.66371e-23	-9.12748e-10	-0.660967
75007736	chr5:75007736:G:C	2.54376e-19	9.36898	-1.18444
75007972	chr5:75007972:C:T	3.49121e-23	0.598606	-1.3078
75007995	chr5:75007995:C:G	1.83596e-23	-9.12748e-10	-1.35187
75008041	chr5:75008041:T:C	4.45341e-23	0.840388	-1.30616
75008334	chr5:75008334:G:A	1.81851e-23	-9.12748e-10	-1.36143
75008610	chr5:75008610:C:T	6.882e-22	3.49787	-1.22582
75008777	chr5:75008777:A:G	1.17975e-22	-9.12748e-10	0.508445
75009068	chr5:75009068:T:C	2.47977e-23	-9.12748e-10	-1.05128
75009745	chr5:75009745:G:A	6.21247e-20	8.11913	-1.34426
75009930	chr5:75009930:T:C	2.132e-23	-9.12748e-10	-1.20238
75009963	chr5:75009963:G:C	6.9774e-23	-9.12748e-10	-0.0167655
75009979	chr5:75009979:G:A	7.26473e-22	3.48747	-1.1613
75009991	chr5:75009991:T:G	2.94661e-23	-9.12748e-10	-0.878788
75010142	chr5:75010142:A:G	1.28663e-19	8.54327	-1.04034
75010395	chr5:75010395:A:C	1.53203e-22	-9.12748e-10	0.769735
75010609	chr5:75010609:T:C	8.6484e-20	8.37423	-1.26855
75010614	chr5:75010614:G:A	3.44955e-23	-9.12748e-10	-0.721199
75011656	chr5:75011656:T:C	3.71448e-19	9.90744	-1.3443
75011687	chr5:75011687:G:A	5.78648e-23	-9.12748e-10	-0.203918
75011712	chr5:75011712:C:T	4.05046e-23	0.741749	-1.30236
75011853	chr5:75011853:T:C	3.55737e-19	9.81572	-1.2958
75011867	chr5:75011867:C:A	4.21013e-23	0.779858	-1.30181
75012020	chr5:75012020:T:C	2.3286e-20	6.40234	-0.608757
75012033	chr5:75012033:G:A	2.92926e-23	-9.12748e-10	-0.884693
75013736	chr5:75013736:C:T	8.88106e-24	-0.727997	-1.35011
75013855	chr5:75013855:G:A	6.01943e-23	-9.12748e-10	-0.16445
75014089	chr5:75014089:G:A	1.81394e-23	-9.12748e-10	-1.36394
75014091	chr5:75014091:C:T	4.64447e-23	-0.423764	-6.68458e-10
75014140	chr5:75014140:C:T	1.8154e-22	-9.12748e-10	0.93945
75014536	chr5:75014536:A:G	4.41366e-23	0.826394	-1.30113
75014579	chr5:75014579:A:C	2.97872e-19	9.69625	-1.35386
75015337	chr5:75015337:C:T	5.37444e-20	7.98894	-1.35897
75015382	chr5:75015382:C:T	4.25883e-23	0.806129	-1.31658
75015393	chr5:75015393:C:T	3.1047e-23	-9.12748e-10	-0.826524
75016657	chr5:75016657:G:C	6.38956e-23	-0.104778	-6.68458e-10
75016662	chr5:75016662:T:C	6.34577e-19	9.8736	-0.77491
75016876	chr5:75016876:G:A	3.09257e-20	7.42611	-1.34879
75016877	chr5:75016877:A:C	3.52946e-20	7.55604	-1.34658
75016919	chr5:75016919:A:G	1.81623e-23	-9.12748e-10	-1.36268
75016921	chr5:75016921:G:A	5.84185e-22	3.35447	-1.24628
75016949	chr5:75016949:C:T	2.04657e-23	-9.12748e-10	-1.24328
75017026	chr5:75017026:A:G	3.19179e-23	-9.12748e-10	-0.798861
75017063	chr5:75017063:A:G	8.2427e-24	-0.822295	-1.3304
75017070	chr5:75017070:G:A	1.87062e-23	-9.12748e-10	-1.33317
75017236	chr5:75017236:AC:A	7.60248e-24	-2.23355	-6.68458e-10
75017558	chr5:75017558:G:A	1.71954e-23	-1.68154	0.264154
75017719	chr5:75017719:T:G	5.60796e-23	-9.12748e-10	-0.235256
75017922	chr5:75017922:C:A	7.39218e-23	1.40373	-1.36275
75017976	chr5:75017976:C:T	4.30138e-20	7.76283	-1.35559
75018078	chr5:75018078:T:C	1.27449e-22	-9.12748e-10	0.585686
75018166	chr5:75018166:G:T	7.64135e-24	-0.864981	-1.36347
75018561	chr5:75018561:C:T	3.22308e-23	0.521104	-1.31021
75018833	chr5:75018833:A:G	2.20725e-24	-2.30064	-1.16964
75019059	chr5:75019059:T:C	1.04952e-19	8.65412	-1.35489
75019513	chr5:75019513:G:A	1.26031e-23	-0.378091	-1.34999
75020395	chr5:75020395:G:A	3.61821e-23	-9.12748e-10	-0.673462
75020860	chr5:75020860:A:G	1.6795e-23	-0.281001	-1.15995
75021215	chr5:75021215:T:C	1.84013e-23	-9.12748e-10	-1.34961
75021555	chr5:75021555:T:C	3.61284e-23	-2.31179	1.63684
75021761	chr5:75021761:C:T	1.94465e-23	-9.12748e-10	-1.29436
75022591	chr5:75022591:C:T	5.75586e-22	-9.12748e-10	2.09336
75022657	chr5:75022657:G:C	5.50634e-22	-9.12748e-10	2.04904
75023251	chr5:75023251:A:G	2.89038e-23	0.247355	-1.14541
75023500	chr5:75023500:C:A	7.03322e-20	7.03623	-0.137277
75023706	chr5:75023706:A:G	3.06916e-23	0.308875	-1.14691
75024672	chr5:75024672:G:A	3.73051e-23	0.50228	-1.14518
75024906	chr5:75024906:G:A	9.92924e-24	-1.96654	-6.68458e-10
75024985	chr5:75024985:G:A	2.06366e-23	-9.12748e-10	-1.23496
75025728	chr5:75025728:C:T	3.63358e-24	-2.02174	-0.95007
75026481	chr5:75026481:ACT:A	2.41884e-23	-9.12748e-10	-1.07615
75026861	chr5:75026861:T:A	2.62532e-24	-2.12178	-1.17504
75027546	chr5:75027546:T:C	2.04893e-23	-9.12748e-10	-1.24212
75027659	chr5:75027659:T:G	2.76085e-19	9.12374	-0.857298
75027764	chr5:75027764:C:T	1.45885e-23	-0.459322	-1.12247
75027974	chr5:75027974:C:T	2.19868e-23	-1.17158	-6.68458e-10
75028178	chr5:75028178:G:A	1.99866e-23	-9.12748e-10	-1.26697
75028248	chr5:75028248:A:C	2.03817e-23	-9.12748e-10	-1.24739
75028612	chr5:75028612:G:A	4.48546e-20	7.51223	-1.06308
75028626	chr5:75028626:C:T	1.04755e-23	-1.91299	-6.68458e-10
75028723	chr5:75028723:G:A	4.48774e-20	7.51215	-1.06248
75029852	chr5:75029852:A:G	4.29775e-22	-9.12748e-10	1.80123
75029870	chr5:75029870:T:C	4.28031e-22	-9.12748e-10	1.79717
75030136	chr5:75030136:TG:T	1.8325e-23	-9.12748e-10	-1.35376
75030705	chr5:75030705:T:C	3.03722e-19	9.29351	-0.931666
75031587	chr5:75031587:T:C	4.29775e-22	-9.12748e-10	1.80123
75031611	chr5:75031611:G:A	5.44348e-20	7.71677	-1.07404
75031800	chr5:75031800:G:A	1.81352e-23	-9.12748e-10	-1.36417
75032026	chr5:75032026:T:C	1.33177e-18	11.1163	-1.27626
75032086	chr5:75032086:C:T	9.75184e-24	-0.646329	-1.33824
75032187	chr5:75032187:C:T	3.26716e-23	0.441314	-1.21683
75032243	chr5:75032243:C:T	5.18517e-20	7.63412	-1.04001
75032351	chr5:75032351:T:C	2.24258e-23	-9.12748e-10	-1.15181
75032818	chr5:75032818:A:G	8.02806e-18	9.93704	1.69938
75033151	chr5:75033151:C:T	2.93125e-23	-9.12748e-10	-0.884012
75033435	chr5:75033435:G:C	3.53809e-24	-1.63908	-1.35936
75033510	chr5:75033510:C:T	4.38652e-23	-9.12748e-10	-0.480907
75033797	chr5:75033797:G:A	5.74273e-23	-9.12748e-10	-0.211508
75034167	chr5:75034167:T:C	1.98016e-23	-9.12748e-10	-1.27626
75034760	chr5:75034760:A:G	1.95718e-23	-9.12748e-10	-1.28794
75034926	chr5:75034926:T:C	3.83764e-24	-1.55928	-1.35789
75035184	chr5:75035184:C:T	3.44108e-23	-9.12748e-10	-0.723656
75035287	chr5:75035287:A:G	1.96086e-23	-9.12748e-10	-1.28606
75035314	chr5:75035314:G:A	1.17555e-21	2.80746	-6.68458e-10
75035606	chr5:75035606:T:C	1.99326e-23	-9.12748e-10	-1.26967
75035791	chr5:75035791:C:A	7.15428e-24	-2.29432	-6.68458e-10
75035868	chr5:75035868:T:C	4.62364e-22	1.87433	-6.68458e-10
75035946	chr5:75035946:G:C	6.21621e-23	-9.12748e-10	-0.132282
75035991	chr5:75035991:C:A	7.10419e-24	-0.941603	-1.35974
75036110	chr5:75036110:G:A	3.26713e-23	-9.12748e-10	-0.775531
75036241	chr5:75036241:A:C	2.08874e-24	-2.20175	-1.32372
75036347	chr5:75036347:T:TA	2.27316e-23	-9.12748e-10	-1.13827
75036400	chr5:75036400:G:A	1.90185e-23	-9.12748e-10	-1.31662
75036579	chr5:75036579:G:A	1.85338e-23	-9.12748e-10	-1.34243
75036633	chr5:75036633:CCT:C	1.85761e-23	-9.12748e-10	-1.34015
75036761	chr5:75036761:GC:G	1.74763e-22	0.901403	-6.68458e-10
75036774	chr5:75036774:A:G	2.48827e-23	-9.12748e-10	-1.04785
75036981	chr5:75036981:A:G	4.00163e-23	-9.12748e-10	-0.572741
75037218	chr5:75037218:T:C	1.6878e-22	-9.12748e-10	0.86657
75038412	chr5:75038412:C:T	3.62664e-23	-9.12748e-10	-0.671135
75039082	chr5:75039082:G:T	4.59122e-19	9.7238	-0.948755
75039149	chr5:75039149:A:G	7.09624e-24	-2.30246	-6.68458e-10
75039294	chr5:75039294:A:G	2.60653e-23	-9.12748e-10	-1.00142
75039370	chr5:75039370:A:G	3.90154e-24	-2.2737	-0.626957
75040179	chr5:75040179:A:G	2.43716e-23	-9.12748e-10	-1.06861
75040294	chr5:75040294:TCTC:T	6.629e-23	-9.12748e-10	-0.067988
75040534	chr5:75040534:A:G	2.96411e-22	2.7875	-1.35778
75040641	chr5:75040641:T:C	2.9002e-23	-9.12748e-10	-0.894663
75040765	chr5:75040765:C:T	3.94717e-19	9.48521	-0.861317
75040897	chr5:75040897:C:T	6.03483e-23	-9.12748e-10	-0.161894
75041058	chr5:75041058:C:T	3.36099e-24	-2.08873	-0.961059
75041118	chr5:75041118:T:C	3.31645e-18	11.9717	-1.21935
75041253	chr5:75041253:C:A	1.87586e-23	-9.12748e-10	-1.33038
75041314	chr5:75041314:A:T	9.03222e-20	8.48063	-1.33152
75041727	chr5:75041727:A:G	5.62315e-23	0.432704	-0.665253
75042114	chr5:75042114:C:T	3.90926e-23	-9.12748e-10	-0.596093
75042630	chr5:75042630:T:C	2.12403e-23	-9.12748e-10	-1.20613
75042727	chr5:75042727:G:A	3.24095e-23	0.52786	-1.31144
75042728	chr5:75042728:T:C	6.98464e-24	-2.31831	-6.68458e-10
75042747	chr5:75042747:A:C	2.29867e-23	0.229726	-1.35684
75042765	chr5:75042765:G:A	6.5924e-21	5.86207	-1.33042
75043153	chr5:75043153:G:A	2.77749e-23	0.373544	-1.31144
75043651	chr5:75043651:G:A	3.82325e-23	-9.12748e-10	-0.618341
75043747	chr5:75043747:G:A	6.01905e-23	-9.12748e-10	-0.164512
75043795	chr5:75043795:A:G	2.61845e-23	0.314579	-1.31144
75044005	chr5:75044005:T:C	2.01745e-23	-9.12748e-10	-1.25761
75044361	chr5:75044361:T:C	2.46111e-23	-9.12748e-10	-1.05883
75045125	chr5:75045125:G:C	2.04965e-23	-9.12748e-10	-1.24177
75045242	chr5:75045242:G:T	6.94305e-20	7.57812	-0.69207
75045492	chr5:75045492:T:C	5.14475e-23	-9.12748e-10	-0.321465
75045780	chr5:75045780:T:C	1.81654e-23	-9.12748e-10	-1.36251
75045890	chr5:75045890:A:C	7.02157e-24	-2.31304	-6.68458e-10
75045931	chr5:75045931:TG:T	6.72451e-23	-9.12748e-10	-0.0536839
75046211	chr5:75046211:C:T	2.64537e-23	0.183262	-1.16989
75046355	chr5:75046355:A:C	2.27957e-23	-9.12748e-10	-1.13545
75046488	chr5:75046488:G:A	1.7238e-23	-0.0533101	-1.3616
75046684	chr5:75046684:C:T	7.27103e-23	-9.12748e-10	0.0244552
75046877	chr5:75046877:C:T	2.7488e-23	-0.779599	-0.16868
75046951	chr5:75046951:T:C	1.85334e-23	-0.549587	-0.792867
75047071	chr5:75047071:T:G	1.8207e-23	-9.12748e-10	-1.36022
75047169	chr5:75047169:T:C	4.96277e-23	-9.12748e-10	-0.357478
75047532	chr5:75047532:T:A	1.84274e-23	-9.12748e-10	-1.34819
75047772	chr5:75047772:T:C	3.35638e-23	-9.12748e-10	-0.748578
75047784	chr5:75047784:CT:C	4.43106e-23	-0.420468	-0.0503358
75047919	chr5:75047919:AC:A	3.04269e-23	-9.12748e-10	-0.846701
75047944	chr5:75047944:G:A	5.25146e-19	10.269	-1.35955
75048488	chr5:75048488:A:G	7.254e-21	5.98611	-1.35883
75048667	chr5:75048667:A:G	1.06663e-19	8.59766	-1.28225
75048785	chr5:75048785:G:A	2.83583e-23	0.189809	-1.10692
75048975	chr5:75048975:T:C	5.15147e-23	-9.12748e-10	-0.32016
75049154	chr5:75049154:C:G	6.99601e-24	-2.31669	-6.68458e-10
75049451	chr5:75049451:C:T	3.24934e-23	-9.12748e-10	-0.780992
75049544	chr5:75049544:C:A	8.34402e-24	-0.88062	-1.25986
75049770	chr5:75049770:T:C	2.84729e-23	0.212021	-1.1251
75049953	chr5:75049953:T:C	9.47487e-19	10.6214	-1.12181
75050125	chr5:75050125:C:T	5.65425e-23	1.04317	-1.27021
75051486	chr5:75051486:CT:C	6.84576e-24	-1.27565	-1.06275
75051965	chr5:75051965:G:A	2.18533e-23	-9.12748e-10	-1.17768
75052274	chr5:75052274:A:G	1.01583e-22	-9.12748e-10	0.358845
75052307	chr5:75052307:G:A	5.24992e-24	-1.50297	-1.10084
75053405	chr5:75053405:G:A	1.22198e-23	-0.85939	-0.899578
75053733	chr5:75053733:C:T	4.12686e-24	-1.49669	-1.34782
75053805	chr5:75053805:G:A	6.09246e-24	-1.13173	-1.32324
75053810	chr5:75053810:C:T	1.89313e-23	-9.12748e-10	-1.32121
75053856	chr5:75053856:G:C	3.88639e-23	-9.12748e-10	-0.601961
75054055	chr5:75054055:AGG:A	6.80272e-23	1.10039	-1.14251
75054233	chr5:75054233:C:T	2.26605e-23	-9.12748e-10	-1.1414
75054265	chr5:75054265:C:T	1.78243e-22	1.63589	-0.714773
75054426	chr5:75054426:G:C	1.81447e-23	-9.12748e-10	-1.36365
75054501	chr5:75054501:A:G	1.98062e-23	-9.12748e-10	-1.27603
75054876	chr5:75054876:A:G	1.94224e-23	-9.12748e-10	-1.2956
75055055	chr5:75055055:C:T	1.3805e-22	0.665586	-6.68458e-10
75055701	chr5:75055701:C:T	3.75019e-23	-9.12748e-10	-0.637637
75056203	chr5:75056203:A:C	5.55864e-23	-9.12748e-10	-0.244089
75056204	chr5:75056204:C:G	1.83428e-23	-9.12748e-10	-1.35279
75056355	chr5:75056355:A:G	5.13921e-12	26.3236	-1.31769
75056660	chr5:75056660:A:G	3.57525e-23	-9.12748e-10	-0.685408
75056746	chr5:75056746:C:T	1.85377e-23	-9.12748e-10	-1.34222
75056790	chr5:75056790:T:A	2.35703e-24	-2.15712	-1.24751
75056915	chr5:75056915:T:G	1.10137e-21	4.01806	-1.27577
75057209	chr5:75057209:T:G	2.36628e-23	-9.12748e-10	-1.09812
75057340	chr5:75057340:AAG:A	1.96046e-23	0.0710483	-1.35731
75057710	chr5:75057710:G:A	4.0187e-21	5.2723	-1.23562
75057877	chr5:75057877:A:G	1.84337e-21	4.3875	-1.13017
75058096	chr5:75058096:C:T	3.12257e-23	0.542366	-1.36315
75058597	chr5:75058597:G:A	5.31951e-13	24.0964	-1.3586
75058717	chr5:75058717:A:G	6.5719e-13	24.3052	-1.35602
75058934	chr5:75058934:G:A	2.05614e-23	-9.12748e-10	-1.23861
75059050	chr5:75059050:G:T	8.10347e-13	24.5091	-1.35045
75060030	chr5:75060030:G:A	2.56787e-24	-2.29625	-1.0227
75060171	chr5:75060171:A:G	1.90312e-23	-9.12748e-10	-1.31595
75061032	chr5:75061032:T:C	5.22878e-12	26.3874	-1.36422
75061269	chr5:75061269:G:A	8.61509e-15	19.2502	-0.635474
75061650	chr5:75061650:G:A	6.15261e-11	28.8447	-1.35625
75062141	chr5:75062141:T:C	5.06227e-24	-1.33603	-1.30418
75062430	chr5:75062430:C:T	1.94151e-23	-9.12748e-10	-1.29597
75063663	chr5:75063663:C:G	1.65277e-23	-0.139469	-1.31752
75064350	chr5:75064350:T:G	2.13695e-23	-9.12748e-10	-1.20006
75064717	chr5:75064717:AATT:A	9.1928e-24	-0.684541	-1.35907
75064732	chr5:75064732:T:A	9.45726e-23	-9.12748e-10	0.28734
75065134	chr5:75065134:T:C	2.42532e-23	-9.12748e-10	-1.07348
75065724	chr5:75065724:T:C	1.90811e-23	-9.12748e-10	-1.31333
75065948	chr5:75065948:A:G	2.02079e-23	-9.12748e-10	-1.25595
75066032	chr5:75066032:C:A	1.13064e-11	27.1007	-1.30633
75066404	chr5:75066404:A:G	2.46128e-24	-2.16069	-1.20066
75066709	chr5:75066709:T:C	1.93929e-23	-9.12748e-10	-1.29712
75067406	chr5:75067406:T:C	4.68299e-23	-9.12748e-10	-0.415505
75067918	chr5:75067918:G:A	4.70204e-24	-1.3845	-1.32954
75068160	chr5:75068160:C:A	1.5906e-23	-1.49533	-6.68458e-10
75068475	chr5:75068475:G:A	1.91316e-11	27.6596	-1.33928
75068928	chr5:75068928:T:TA	6.17668e-21	5.59084	-1.12433
75069201	chr5:75069201:C:T	1.13872e-11	27.0815	-1.28002
75069228	chr5:75069228:T:C	1.5244e-11	27.4254	-1.33225
75069718	chr5:75069718:G:T	1.96092e-24	-2.31717	-1.27144
75069766	chr5:75069766:C:G	2.04661e-11	27.719	-1.33125
75069877	chr5:75069877:A:T	1.90753e-23	-9.12748e-10	-1.31363
75069932	chr5:75069932:A:C	3.35338e-21	5.21497	-1.35927
75070047	chr5:75070047:C:G	2.81855e-15	18.8338	-1.33637
75070161	chr5:75070161:C:T	2.31641e-11	27.8465	-1.33487
75070198	chr5:75070198:A:G	1.33268e-11	27.3206	-1.36187
75070708	chr5:75070708:C:T	1.63568e-11	27.452	-1.28835
75071863	chr5:75071863:A:G	2.41232e-24	-2.16707	-1.21437
75071887	chr5:75071887:G:A	2.04114e-23	-9.12748e-10	-1.24593
75072230	chr5:75072230:T:C	2.02606e-23	-9.12748e-10	-1.25335
75072294	chr5:75072294:C:A	4.53116e-24	-2.03891	-0.712137
75072299	chr5:75072299:T:C	2.25204e-23	-9.12748e-10	-1.1476
75072332	chr5:75072332:G:A	6.18621e-15	19.6064	-1.32283
75072429	chr5:75072429:T:C	2.53596e-15	18.6661	-1.27425
75072817	chr5:75072817:G:T	1.86279e-11	27.6329	-1.33928
75073165	chr5:75073165:C:T	1.92311e-23	-9.12748e-10	-1.3055
75073321	chr5:75073321:C:T	1.92955e-23	-9.12748e-10	-1.30216
75073388	chr5:75073388:T:C	8.09785e-24	-0.852141	-1.31829
75074544	chr5:75074544:C:G	4.92216e-24	-2.11255	-0.555725
75074773	chr5:75074773:A:G	8.12387e-24	-2.16722	-6.68458e-10
75074943	chr5:75074943:T:C	1.25035e-23	-0.371796	-1.36422
75075070	chr5:75075070:A:G	5.14733e-24	-1.31925	-1.3043
75075347	chr5:75075347:C:G	1.94344e-23	-9.12748e-10	-1.29498
75075378	chr5:75075378:T:G	1.56335e-11	27.4741	-1.35574
75075642	chr5:75075642:T:A	2.18055e-23	-9.12748e-10	-1.17987
75075810	chr5:75075810:A:G	6.72298e-24	-1.03611	-1.32038
75075822	chr5:75075822:T:C	2.05259e-23	-9.12748e-10	-1.24034
75076316	chr5:75076316:T:C	6.60722e-12	26.6052	-1.34806
75076873	chr5:75076873:C:T	1.32837e-23	-0.314389	-1.3611
75077197	chr5:75077197:T:C	5.20132e-23	-9.12748e-10	-0.310529
75077283	chr5:75077283:C:T	3.14347e-23	0.529979	-1.34409
75077535	chr5:75077535:C:T	1.10948e-11	27.0713	-1.29582
75077559	chr5:75077559:AT:A	2.39872e-11	27.8902	-1.34367
75077633	chr5:75077633:A:G	2.40477e-23	-9.12748e-10	-1.08199
75078228	chr5:75078228:G:A	2.37642e-23	-9.12748e-10	-1.09385
75078547	chr5:75078547:A:G	6.19837e-15	19.6119	-1.32635
75078866	chr5:75078866:G:A	1.06991e-22	-9.12748e-10	0.410718
75079674	chr5:75079674:T:C	6.55468e-24	-1.11724	-1.26461
75079677	chr5:75079677:T:C	1.19926e-23	-0.414008	-1.36373
75079771	chr5:75079771:C:T	2.28176e-23	-9.12748e-10	-1.13449
75080377	chr5:75080377:G:C	2.22079e-23	-9.12748e-10	-1.16158
75080484	chr5:75080484:A:C	2.13685e-11	27.7727	-1.34183
75080746	chr5:75080746:C:T	2.06901e-11	27.7353	-1.33668
75080833	chr5:75080833:G:C	7.98893e-12	26.5816	-1.13454
75081176	chr5:75081176:T:C	1.25193e-11	27.2573	-1.36101
75081753	chr5:75081753:G:A	7.29234e-24	-2.2752	-6.68458e-10
75082337	chr5:75082337:C:G	2.04114e-23	-9.12748e-10	-1.24593
75082917	chr5:75082917:C:T	1.80064e-11	27.6013	-1.34154
75083456	chr5:75083456:T:C	1.33303e-11	27.3233	-1.36425
75083600	chr5:75083600:T:C	1.81584e-11	27.6091	-1.34099
75083727	chr5:75083727:G:A	1.93365e-23	-9.12748e-10	-1.30004
75083771	chr5:75083771:A:G	7.22718e-24	-0.964309	-1.31987
75083800	chr5:75083800:A:T	2.00367e-11	27.7084	-1.34189
75083850	chr5:75083850:T:A	3.60902e-14	21.4112	-1.36396
75084002	chr5:75084002:G:A	1.05274e-17	13.2715	-1.36399
75084731	chr5:75084731:A:G	1.92248e-23	-9.12748e-10	-1.30583
75084976	chr5:75084976:T:C	6.65336e-24	-1.06176	-1.30515
75085134	chr5:75085134:A:G	5.26799e-12	26.3764	-1.3458
75085327	chr5:75085327:G:A	3.84487e-23	0.71339	-1.32609
75085507	chr5:75085507:C:T	2.0459e-23	-9.12748e-10	-1.2436
75085679	chr5:75085679:G:GGT	6.19463e-24	-1.13453	-1.30381
75085714	chr5:75085714:C:T	4.12147e-23	0.764981	-1.30821
75086377	chr5:75086377:T:C	4.73133e-23	-9.12748e-10	-0.405237
75086497	chr5:75086497:T:C	1.85903e-23	-9.12748e-10	-1.33939
75086557	chr5:75086557:G:T	4.21599e-15	19.2509	-1.35075
75086616	chr5:75086616:G:C	2.40294e-23	-1.08275	-6.68458e-10
75087036	chr5:75087036:A:G	1.91117e-23	-9.12748e-10	-1.31173
75087144	chr5:75087144:T:C	3.59942e-21	5.19656	-1.27006
75087356	chr5:75087356:A:G	2.43177e-23	-9.12748e-10	-1.07082
75087694	chr5:75087694:AG:A	4.19081e-24	-2.08836	-0.740776
75087733	chr5:75087733:TG:T	4.20468e-24	-2.08326	-0.742566
75088290	chr5:75088290:A:G	1.65555e-14	20.4113	-1.14335
75088961	chr5:75088961:A:T	2.07271e-23	-9.12748e-10	-1.23058
75090608	chr5:75090608:T:A	8.50289e-24	-0.764239	-1.35738
75090680	chr5:75090680:C:T	2.33797e-23	-9.12748e-10	-1.11016
75091113	chr5:75091113:G:A	1.94125e-23	-9.12748e-10	-1.29611
75091127	chr5:75091127:A:G	7.03396e-24	-2.31128	-6.68458e-10
75091256	chr5:75091256:C:T	2.33797e-23	-9.12748e-10	-1.11016
75091492	chr5:75091492:C:G	1.52857e-11	27.4465	-1.35055
75091644	chr5:75091644:C:T	4.99053e-24	-1.37828	-1.27621
75091685	chr5:75091685:C:T	2.39299e-23	-9.12748e-10	-1.0869
75091939	chr5:75091939:G:A	2.18303e-23	-9.12748e-10	-1.17873
75092002	chr5:75092002:C:T	3.74909e-24	-2.03677	-0.903746
75092114	chr5:75092114:G:T	7.32198e-23	-9.12748e-10	0.0314379
75092499	chr5:75092499:C:T	2.68544e-23	-9.12748e-10	-0.971598
75092542	chr5:75092542:T:C	1.91895e-23	-9.12748e-10	-1.30767
75092674	chr5:75092674:A:G	1.83806e-23	-9.12748e-10	-1.35073
75092761	chr5:75092761:T:C	2.06196e-23	-9.12748e-10	-1.23579
75093042	chr5:75093042:TAC:T	9.33669e-23	0.27451	-6.68458e-10
75093552	chr5:75093552:G:A	1.96347e-23	-9.12748e-10	-1.28473
75093895	chr5:75093895:T:C	2.02576e-23	-9.12748e-10	-1.2535
75093974	chr5:75093974:G:A	6.66496e-12	26.5423	-1.27649
75094076	chr5:75094076:A:C	6.58726e-12	26.539	-1.28489
75094454	chr5:75094454:G:A	7.13851e-24	-0.93424	-1.36228
75094816	chr5:75094816:G:C	3.16045e-23	-9.12748e-10	-0.808729
75095357	chr5:75095357:C:T	2.17009e-23	-9.12748e-10	-1.18467
75095793	chr5:75095793:T:A	3.22807e-23	0.576517	-1.36407
75096222	chr5:75096222:A:T	3.13032e-23	-9.12748e-10	-0.818306
75096450	chr5:75096450:G:A	1.9919e-23	-9.12748e-10	-1.27035
75096796	chr5:75096796:A:G	2.25825e-24	-2.24678	-1.20065
75096800	chr5:75096800:C:T	1.96334e-23	-9.12748e-10	-1.2848
75096861	chr5:75096861:T:C	2.66801e-24	-2.22227	-1.05842
75097057	chr5:75097057:C:T	6.05329e-12	26.5276	-1.358
75097626	chr5:75097626:C:T	1.47034e-11	27.4047	-1.34766
75097923	chr5:75097923:C:T	3.35112e-23	0.284531	-1.03468
75098094	chr5:75098094:G:A	2.01227e-23	-9.12748e-10	-1.26018
75098359	chr5:75098359:T:C	2.15658e-23	-9.12748e-10	-1.19092
75098467	chr5:75098467:GAA:G	8.76753e-24	-0.739685	-1.35129
75098538	chr5:75098538:C:T	5.01448e-15	19.4309	-1.35733
75098659	chr5:75098659:T:C	1.88897e-23	-9.12748e-10	-1.32341
75098705	chr5:75098705:A:G	2.04609e-23	-9.12748e-10	-1.24351
75098823	chr5:75098823:A:G	1.47136e-11	27.4051	-1.34733
75098838	chr5:75098838:T:C	3.91723e-12	26.0407	-1.30634
75099108	chr5:75099108:G:A	2.83121e-23	-9.12748e-10	-0.918739
75099143	chr5:75099143:A:G	1.0388e-11	27.0257	-1.31603
75099216	chr5:75099216:T:C	1.88771e-12	25.2884	-1.284
75099670	chr5:75099670:G:A	2.01195e-23	-9.12748e-10	-1.26034
75100107	chr5:75100107:T:A	1.09577e-11	27.1007	-1.33762
75100356	chr5:75100356:T:C	1.4201e-23	-0.426135	-1.18258
75100716	chr5:75100716:G:A	2.3394e-23	-9.12748e-10	-1.10955
75100931	chr5:75100931:T:A	2.34316e-23	-9.12748e-10	-1.10794
75101228	chr5:75101228:T:C	9.92436e-23	-9.12748e-10	0.33555
75101310	chr5:75101310:G:T	2.4181e-23	-9.12748e-10	-1.07646
75101436	chr5:75101436:G:C	2.06608e-23	-9.12748e-10	-1.23379
75101542	chr5:75101542:C:T	1.90191e-23	-9.12748e-10	-1.31659
75101559	chr5:75101559:A:G	7.85034e-12	26.7113	-1.2818
75101621	chr5:75101621:C:T	1.36466e-23	-0.493397	-1.15514
75101741	chr5:75101741:G:A	2.05262e-23	-9.12748e-10	-1.24033
75101907	chr5:75101907:G:A	3.42549e-23	0.636016	-1.36421
75102049	chr5:75102049:C:T	1.30251e-23	-0.463043	-1.23211
75102186	chr5:75102186:G:C	1.81276e-24	-2.30316	-1.36401
75103251	chr5:75103251:C:G	4.9641e-24	-1.3549	-1.3049
75104041	chr5:75104041:T:C	4.37898e-24	-1.53427	-1.25094
75104100	chr5:75104100:C:T	3.68167e-23	0.695804	-1.35188
75104499	chr5:75104499:C:T	1.00567e-23	-1.95378	-6.68458e-10
75104561	chr5:75104561:G:C	2.57571e-23	0.346079	-1.3594
75104680	chr5:75104680:C:T	1.92474e-23	-9.12748e-10	-1.30465
75104691	chr5:75104691:G:C	1.00016e-11	27.0048	-1.33309
75104788	chr5:75104788:A:G	2.00166e-23	-9.12748e-10	-1.26546
75105614	chr5:75105614:C:T	2.33827e-23	-9.12748e-10	-1.11003
75106021	chr5:75106021:T:C	5.12992e-24	-1.31794	-1.309
75107166	chr5:75107166:C:T	2.53516e-23	-9.12748e-10	-1.02918
75107167	chr5:75107167:G:A	9.52552e-24	-2.00805	-6.68458e-10
75107338	chr5:75107338:G:C	2.36382e-23	-9.12748e-10	-1.09916
75107706	chr5:75107706:A:G	5.11008e-24	-1.31517	-1.31564
75108456	chr5:75108456:T:C	7.23531e-22	2.32212	-6.68458e-10
75108713	chr5:75108713:A:G	1.9097e-23	-9.12748e-10	-1.31249
75109080	chr5:75109080:C:T	7.61454e-12	26.6781	-1.27904
75109133	chr5:75109133:G:T	4.80791e-24	-1.40805	-1.28372
75109272	chr5:75109272:A:G	1.15317e-11	27.1614	-1.34736
75109541	chr5:75109541:G:A	1.9203e-23	-9.12748e-10	-1.30696
75109546	chr5:75109546:G:A	5.51292e-23	-0.252348	-6.68458e-10
75110254	chr5:75110254:C:A	4.57271e-24	-2.13319	-0.608736
75110491	chr5:75110491:T:C	1.56986e-11	27.4574	-1.33483
75112166	chr5:75112166:C:T	7.87399e-12	26.7779	-1.34531
75112169	chr5:75112169:T:C	1.594e-11	27.489	-1.35114
75112775	chr5:75112775:G:C	3.15703e-23	-9.12748e-10	-0.80981
75113137	chr5:75113137:C:T	1.18171e-23	-1.79248	-6.68458e-10
75113154	chr5:75113154:G:A	3.33232e-23	0.605348	-1.36112
75114035	chr5:75114035:C:T	2.08801e-23	-9.12748e-10	-1.22323
75114596	chr5:75114596:A:G	4.87937e-20	6.53333	-6.68458e-10
75114640	chr5:75114640:G:A	2.50912e-24	-2.22355	-1.11855
75114888	chr5:75114888:A:G	1.93341e-23	-9.12748e-10	-1.30016
75114941	chr5:75114941:C:G	6.97391e-24	-2.31985	-6.68458e-10
75115410	chr5:75115410:G:A	2.48332e-23	-9.12748e-10	-1.04985
75115457	chr5:75115457:C:T	4.99969e-24	-1.35453	-1.29812
75115490	chr5:75115490:A:C	7.91683e-24	-0.829227	-1.36381
75115502	chr5:75115502:C:A	9.13431e-12	26.8664	-1.28532
75115594	chr5:75115594:C:T	4.38666e-24	-1.42263	-1.36083
75115595	chr5:75115595:A:G	4.41495e-24	-1.44081	-1.33623
75115804	chr5:75115804:C:G	8.78571e-12	26.8798	-1.33768
75116242	chr5:75116242:C:G	2.6446e-23	-9.12748e-10	-0.986921
75116355	chr5:75116355:C:T	6.01947e-15	19.615	-1.3588
75116444	chr5:75116444:A:T	2.06453e-23	-9.12748e-10	-1.23454
75116864	chr5:75116864:T:A	1.37839e-23	-0.458812	-1.17971
75116956	chr5:75116956:A:G	1.90248e-23	-9.12748e-10	-1.31628
75117014	chr5:75117014:T:G	2.93648e-23	-0.88223	-6.68458e-10
75117888	chr5:75117888:T:C	2.4194e-12	25.5055	-1.25295
75118437	chr5:75118437:A:G	8.05381e-23	-9.12748e-10	0.126703
75118492	chr5:75118492:G:C	1.79401e-24	-2.31333	-1.36424
75118808	chr5:75118808:C:T	1.99567e-23	-9.12748e-10	-1.26846
75119007	chr5:75119007:TC:T	3.36775e-23	0.616789	-1.36199
75119491	chr5:75119491:A:G	7.28369e-24	-2.27639	-6.68458e-10
75119987	chr5:75119987:T:C	1.90471e-23	-9.12748e-10	-1.31511
75120277	chr5:75120277:C:T	3.99331e-24	-2.13956	-0.737849
75120891	chr5:75120891:A:G	1.30932e-23	-1.68994	-6.68458e-10
75120900	chr5:75120900:A:G	1.89277e-23	-9.12748e-10	-1.3214
75120912	chr5:75120912:C:T	9.43416e-23	0.284894	-6.68458e-10
75122155	chr5:75122155:G:A	6.11645e-21	5.76839	-1.31168
75122233	chr5:75122233:G:A	2.92822e-23	-9.12748e-10	-0.885047
75122481	chr5:75122481:A:C	2.27528e-23	-9.12748e-10	-1.13734
75122504	chr5:75122504:C:T	9.38344e-23	-9.12748e-10	0.279504
75122608	chr5:75122608:G:T	4.00613e-24	-2.10262	-0.771582
75122654	chr5:75122654:T:C	1.90581e-23	-9.12748e-10	-1.31454
75122742	chr5:75122742:T:C	4.02317e-24	-2.09006	-0.779897
75122816	chr5:75122816:A:T	2.11587e-23	-9.12748e-10	-1.20998
75123440	chr5:75123440:T:C	2.59707e-23	-9.12748e-10	-1.00506
75123526	chr5:75123526:C:T	2.4318e-21	3.53436	-6.68458e-10
75123806	chr5:75123806:T:C	1.64785e-23	-1.45997	-6.68458e-10
75123968	chr5:75123968:G:A	1.32558e-11	27.3014	-1.34798
75124597	chr5:75124597:G:A	4.48125e-15	19.3253	-1.36415
75124705	chr5:75124705:T:G	2.08408e-23	-9.12748e-10	-1.22511
75124895	chr5:75124895:T:C	7.41982e-24	-2.25787	-6.68458e-10
75125572	chr5:75125572:A:G	7.53269e-12	26.7497	-1.36142
75125961	chr5:75125961:T:C	1.11194e-15	17.8296	-1.26226
75125987	chr5:75125987:C:T	5.10953e-24	-1.29577	-1.33515
75126137	chr5:75126137:A:G	7.66441e-12	26.767	-1.36144
75126294	chr5:75126294:T:C	7.53638e-12	26.7496	-1.3609
75126385	chr5:75126385:T:C	9.53795e-12	26.986	-1.36174
75126456	chr5:75126456:T:C	4.20003e-24	-2.13763	-0.689311
75126537	chr5:75126537:C:G	2.47644e-18	10.4603	-6.68458e-10
75126782	chr5:75126782:C:T	7.2034e-12	26.7034	-1.3599
75127418	chr5:75127418:A:T	9.97797e-12	27.0179	-1.34856
75127514	chr5:75127514:A:G	1.11032e-11	27.0945	-1.31828
75127535	chr5:75127535:C:T	1.90471e-23	-9.12748e-10	-1.31511
75127675	chr5:75127675:T:A	5.33736e-15	19.4812	-1.34518
75128591	chr5:75128591:G:A	6.43683e-23	-0.0974069	-6.68458e-10
75128766	chr5:75128766:G:A	2.26585e-24	-2.31601	-1.12807
75129142	chr5:75129142:TA:T	1.91501e-23	-9.12748e-10	-1.30972
75129392	chr5:75129392:C:T	3.97143e-22	3.08584	-1.36358
75129785	chr5:75129785:C:T	2.19083e-23	-9.12748e-10	-1.17516
75129786	chr5:75129786:G:A	4.40397e-24	-2.07633	-0.703187
75129923	chr5:75129923:C:T	1.83364e-23	-9.12748e-10	-1.35314
75129950	chr5:75129950:G:A	8.24847e-12	26.7915	-1.31246
75130061	chr5:75130061:T:A	6.20562e-22	2.1686	-6.68458e-10
75130079	chr5:75130079:C:T	3.44972e-21	5.18934	-1.30532
75130516	chr5:75130516:C:A	4.45374e-24	-1.50502	-1.26327
75130543	chr5:75130543:A:G	1.41068e-11	27.3651	-1.34943
75130852	chr5:75130852:C:T	1.91117e-23	-9.12748e-10	-1.31173
75130922	chr5:75130922:C:T	4.08243e-23	-0.55275	-6.68458e-10
75131008	chr5:75131008:C:T	1.89918e-23	-1.31802	-6.68458e-10
75131086	chr5:75131086:G:A	2.28985e-23	-9.12748e-10	-1.13096
75131108	chr5:75131108:A:G	5.95259e-24	-1.11404	-1.36416
75131131	chr5:75131131:C:T	1.14925e-14	20.2289	-1.32593
75131301	chr5:75131301:C:T	2.4024e-24	-2.21073	-1.17483
75131305	chr5:75131305:C:T	1.89813e-23	-9.12748e-10	-1.31857
75131467	chr5:75131467:C:T	1.7957e-24	-2.3126	-1.36404
75131790	chr5:75131790:A:AG	1.81239e-23	-0.013504	-1.35129
75131884	chr5:75131884:T:C	9.57336e-12	26.9726	-1.34464
75131912	chr5:75131912:A:C	9.85224e-12	27.0064	-1.34968
75132033	chr5:75132033:G:T	4.54167e-24	-1.49378	-1.25495
75132201	chr5:75132201:G:A	3.07321e-21	5.06626	-1.29781
75132853	chr5:75132853:G:A	8.05382e-12	26.7344	-1.27929
75133143	chr5:75133143:A:G	2.29752e-23	-9.12748e-10	-1.12761
75133340	chr5:75133340:A:C	7.98434e-12	26.7416	-1.29512
75133377	chr5:75133377:A:T	2.2659e-23	-9.12748e-10	-1.14147
75133606	chr5:75133606:C:T	1.87503e-23	-9.12748e-10	-1.33082
75133872	chr5:75133872:C:T	1.63437e-21	3.13698	-6.68458e-10
75133973	chr5:75133973:C:A	2.63676e-23	-9.12748e-10	-0.98989
75134127	chr5:75134127:AT:A	6.98547e-24	-2.3182	-6.68458e-10
75134309	chr5:75134309:A:G	1.23333e-11	27.2265	-1.34518
75134401	chr5:75134401:T:C	1.81445e-23	-9.12748e-10	-1.36366
75134498	chr5:75134498:G:A	2.36554e-21	3.50673	-6.68458e-10
75134719	chr5:75134719:A:G	1.89309e-23	-9.12748e-10	-1.32123
75135120	chr5:75135120:C:A	2.16543e-23	-9.12748e-10	-1.18682
75135348	chr5:75135348:C:A	5.37503e-12	26.4105	-1.35973
75135423	chr5:75135423:C:A	2.17451e-23	-9.12748e-10	-1.18264
75135513	chr5:75135513:AAG:A	9.95227e-24	-1.96423	-6.68458e-10
75135572	chr5:75135572:G:A	7.80255e-24	-2.20758	-6.68458e-10
75135764	chr5:75135764:C:A	4.73941e-24	-1.42753	-1.27859
75136530	chr5:75136530:G:A	1.81567e-23	-9.12748e-10	-1.36299
75136580	chr5:75136580:T:G	9.54855e-23	-9.12748e-10	0.296947
75136695	chr5:75136695:C:G	1.49933e-23	-1.55443	-6.68458e-10
75136718	chr5:75136718:C:T	5.59275e-23	-9.12748e-10	-0.237971
75137433	chr5:75137433:G:A	9.39773e-12	26.9608	-1.35136
75137535	chr5:75137535:T:C	7.85824e-12	26.7938	-1.36325
75138010	chr5:75138010:A:C	1.54512e-13	21.5015	-6.68458e-10
75138729	chr5:75138729:G:A	4.09821e-24	-2.11923	-0.732243
75139286	chr5:75139286:GAAT:G	7.36349e-15	19.8003	-1.34252
75139499	chr5:75139499:A:G	1.02852e-15	17.7339	-1.24456
75139783	chr5:75139783:G:A	1.45882e-23	-1.58182	-6.68458e-10
75140266	chr5:75140266:GGAA:G	2.84941e-23	-9.12748e-10	-0.912331
75140790	chr5:75140790:C:T	2.28468e-23	-9.12748e-10	-1.13322
75141227	chr5:75141227:A:T	1.79595e-24	-2.31511	-1.36138
75141287	chr5:75141287:C:T	2.25567e-23	-9.12748e-10	-1.146
75141304	chr5:75141304:C:G	2.35371e-23	-9.12748e-10	-1.10345
75141328	chr5:75141328:G:A	1.08617e-11	27.0997	-1.34546
75141403	chr5:75141403:C:A	1.19905e-11	27.1993	-1.34615
75143593	chr5:75143593:G:A	1.56356e-23	-0.890884	-0.621591
75145773	chr5:75145773:T:C	1.91117e-23	-9.12748e-10	-1.31173
75145875	chr5:75145875:G:A	1.10616e-11	27.0747	-1.30219
75146325	chr5:75146325:T:C	1.91117e-23	-9.12748e-10	-1.31173
75146585	chr5:75146585:G:A	1.39678e-11	27.3513	-1.34552
75147095	chr5:75147095:A:G	1.22227e-11	27.2233	-1.35098
75147139	chr5:75147139:T:C	1.1339e-15	17.82	-1.23313
75147307	chr5:75147307:C:T	1.28659e-11	27.2765	-1.35291
75147652	chr5:75147652:C:T	5.80929e-23	-0.199984	-6.68458e-10
75147874	chr5:75147874:T:C	1.6508e-23	-1.45818	-6.68458e-10
75148287	chr5:75148287:T:C	4.36015e-24	-1.49075	-1.29878
75148317	chr5:75148317:T:A	2.0237e-23	-9.12748e-10	-1.25451
75148537	chr5:75148537:C:T	2.9546e-24	-1.82593	-1.35273
75149053	chr5:75149053:T:C	1.06178e-21	4.02891	-1.32324
75149271	chr5:75149271:C:T	1.90609e-23	-9.12748e-10	-1.31439
75150040	chr5:75150040:T:A	2.80931e-24	-1.87087	-1.35823
75150041	chr5:75150041:C:T	2.81443e-24	-1.86834	-1.35892
75150476	chr5:75150476:A:G	1.24331e-15	17.9412	-1.26221
75150684	chr5:75150684:G:T	6.16025e-21	5.82429	-1.36044
75150727	chr5:75150727:T:C	1.09756e-14	20.1833	-1.32635
75151313	chr5:75151313:A:C	4.64844e-24	-1.42121	-1.30429
75151340	chr5:75151340:C:T	2.13654e-23	-9.12748e-10	-1.20025
75151450	chr5:75151450:A:G	4.57212e-24	-1.43777	-1.30429
75152669	chr5:75152669:C:T	1.28922e-11	27.2795	-1.35392
75152795	chr5:75152795:G:T	2.15004e-23	-9.12748e-10	-1.19396
75153058	chr5:75153058:C:T	1.90293e-23	-9.12748e-10	-1.31605
75153647	chr5:75153647:G:C	6.17651e-23	1.18957	-1.32826
75153896	chr5:75153896:A:G	2.32361e-23	-9.12748e-10	-1.11632
75153995	chr5:75153995:G:C	6.77289e-24	-0.986571	-1.36253
75154562	chr5:75154562:G:A	1.88566e-23	-9.12748e-10	-1.32516
75154828	chr5:75154828:C:T	1.89732e-23	-9.12748e-10	-1.319
75155133	chr5:75155133:T:C	8.55539e-23	-9.12748e-10	0.187119
75155353	chr5:75155353:G:C	9.12727e-12	26.9346	-1.35429
75155868	chr5:75155868:T:A	3.67939e-15	18.9704	-1.2064
75155986	chr5:75155986:A:C	2.7263e-23	0.257407	-1.2139
75156106	chr5:75156106:T:A	2.80644e-23	-9.12748e-10	-0.927526
75156311	chr5:75156311:A:G	1.91117e-23	-9.12748e-10	-1.31173
75156655	chr5:75156655:C:T	2.0621e-23	-9.12748e-10	-1.23572
75156761	chr5:75156761:C:A	1.91132e-23	-9.12748e-10	-1.31165
75157103	chr5:75157103:T:C	1.38443e-23	-1.63416	-6.68458e-10
75157419	chr5:75157419:G:T	2.30581e-23	-9.12748e-10	-1.12401
75157938	chr5:75157938:G:C	1.91753e-23	-9.12748e-10	-1.30841
75157993	chr5:75157993:C:G	9.65069e-12	26.989	-1.35301
75158881	chr5:75158881:C:T	1.09162e-11	27.1081	-1.34885
75159237	chr5:75159237:T:C	5.94248e-23	-9.12748e-10	-0.177316
75159238	chr5:75159238:A:G	1.36514e-11	27.3197	-1.33682
75159242	chr5:75159242:C:A	6.23612e-15	19.6559	-1.36425
75159395	chr5:75159395:C:A	6.06397e-23	-0.157078	-6.68458e-10
75159836	chr5:75159836:AT:A	6.26146e-23	-0.125029	-6.68458e-10
75159976	chr5:75159976:T:C	4.4026e-24	-1.47251	-1.30732
75160652	chr5:75160652:C:A	1.29916e-15	17.9702	-1.2472
75160872	chr5:75160872:A:T	4.62187e-24	-1.42197	-1.30926
75160929	chr5:75160929:G:A	7.15515e-21	5.97183	-1.35827
75160948	chr5:75160948:G:A	2.12038e-23	-9.12748e-10	-1.20785
75160985	chr5:75160985:T:C	1.91188e-23	-9.12748e-10	-1.31135
75161013	chr5:75161013:A:G	1.20556e-11	27.1974	-1.3389
75161075	chr5:75161075:A:G	4.74127e-24	-1.39333	-1.31239
75161339	chr5:75161339:C:T	6.13761e-21	5.82226	-1.36209
75161448	chr5:75161448:C:T	1.20891e-11	27.2076	-1.34631
75161607	chr5:75161607:G:C	6.18114e-21	5.82937	-1.36214
75162182	chr5:75162182:A:G	2.75366e-24	-1.91664	-1.33246
75162225	chr5:75162225:C:G	2.20745e-23	-9.12748e-10	-1.1676
75162395	chr5:75162395:C:T	3.12155e-10	30.2954	-1.18287
75162561	chr5:75162561:G:T	7.09298e-15	19.7445	-1.32419
75162702	chr5:75162702:A:G	4.51994e-15	19.3261	-1.35638
75162776	chr5:75162776:C:T	2.23615e-23	-9.12748e-10	-1.15469
75163133	chr5:75163133:T:G	4.8588e-24	-1.39156	-1.28967
75163352	chr5:75163352:C:A	3.16788e-23	-9.12748e-10	-0.806381
75163395	chr5:75163395:A:G	1.31026e-11	27.2857	-1.34391
75163746	chr5:75163746:T:C	6.73022e-22	2.24975	-6.68458e-10
75164220	chr5:75164220:A:G	1.52011e-11	27.4343	-1.34391
75164443	chr5:75164443:C:T	4.57486e-24	-1.43152	-1.30994
75164548	chr5:75164548:G:A	6.72733e-24	-0.991699	-1.36415
75164905	chr5:75164905:T:C	1.92144e-23	-1.89183	0.585464
75164999	chr5:75164999:G:A	1.89313e-23	-9.12748e-10	-1.32121
75165263	chr5:75165263:C:CA	1.8713e-23	-1.87817	0.54536
75165396	chr5:75165396:T:G	1.91117e-23	-9.12748e-10	-1.31173
75165578	chr5:75165578:C:T	1.87937e-23	-9.12748e-10	-1.32851
75165850	chr5:75165850:C:T	1.55421e-11	27.4565	-1.34391
75165993	chr5:75165993:A:G	1.41157e-23	-1.08329	-0.531452
75166025	chr5:75166025:T:G	1.30003e-11	27.2741	-1.34015
75166099	chr5:75166099:C:A	2.73266e-15	18.8304	-1.36384
75166108	chr5:75166108:T:C	4.43075e-24	-2.07798	-0.69548
75166599	chr5:75166599:A:C	6.17997e-23	-9.12748e-10	-0.13813
75167360	chr5:75167360:T:G	1.2195e-11	27.2139	-1.34391
75167562	chr5:75167562:C:A	1.84087e-23	-9.12748e-10	-1.3492
75167617	chr5:75167617:A:T	1.23694e-15	17.9657	-1.29185
75167987	chr5:75167987:T:C	1.89704e-23	-9.12748e-10	-1.31915
75168039	chr5:75168039:TA:T	1.91986e-23	-9.12748e-10	-1.30719
75169039	chr5:75169039:A:G	6.57149e-24	-2.00435	-0.374941
75169716	chr5:75169716:A:G	6.97367e-23	-9.12748e-10	-0.0173007
75170009	chr5:75170009:T:C	2.68688e-23	-9.12748e-10	-0.971062
75170071	chr5:75170071:A:G	4.62432e-24	-1.42552	-1.30518
75170175	chr5:75170175:C:T	2.24549e-23	-9.12748e-10	-1.15052
75170912	chr5:75170912:C:T	1.04121e-11	27.0552	-1.34321
75171008	chr5:75171008:A:G	1.04925e-21	3.99779	-1.30398
75171023	chr5:75171023:A:G	2.25195e-23	-9.12748e-10	-1.14764
75171059	chr5:75171059:A:C	6.21408e-12	26.4681	-1.27233
75171435	chr5:75171435:CAT:C	1.8265e-23	-9.12748e-10	-1.35704
75171594	chr5:75171594:A:C	4.75729e-24	-1.37807	-1.32428
75171668	chr5:75171668:A:G	8.83186e-21	6.06813	-1.24403
75171980	chr5:75171980:G:C	2.16078e-23	-9.12748e-10	-1.18898
75172023	chr5:75172023:C:T	1.94693e-23	-9.12748e-10	-1.29319
75172161	chr5:75172161:T:C	7.0067e-24	-2.31516	-6.68458e-10
75173051	chr5:75173051:G:C	2.80948e-23	-9.12748e-10	-0.926444
75173231	chr5:75173231:C:T	1.06841e-23	-0.60496	-1.28831
75173249	chr5:75173249:C:T	4.56811e-21	5.50962	-1.34479
75173282	chr5:75173282:T:C	2.88527e-21	5.06293	-1.35758
75173356	chr5:75173356:C:G	2.94949e-24	-1.828	-1.3524
75173616	chr5:75173616:T:C	1.21796e-15	17.9048	-1.24639
75173712	chr5:75173712:A:G	5.75166e-15	19.5677	-1.35696
75173772	chr5:75173772:G:A	3.0646e-21	5.12165	-1.35601
75173799	chr5:75173799:T:C	1.89424e-23	-9.12748e-10	-1.32062
75173995	chr5:75173995:T:G	5.55882e-21	5.71088	-1.34976
75174028	chr5:75174028:G:A	3.3852e-10	30.3845	-1.19091
75174433	chr5:75174433:AAC:A	1.88943e-23	-9.12748e-10	-1.32317
75174437	chr5:75174437:GTGAAC:G	1.88892e-23	-9.12748e-10	-1.32343
75174525	chr5:75174525:G:A	1.0976e-11	27.1121	-1.34743
75174616	chr5:75174616:G:A	2.74154e-23	-9.12748e-10	-0.950921
75174773	chr5:75174773:T:C	4.86741e-24	-1.38541	-1.29405
75174920	chr5:75174920:A:G	1.02591e-15	17.7502	-1.26339
75174938	chr5:75174938:T:A	1.11269e-11	27.1247	-1.34637
75175078	chr5:75175078:A:G	1.92366e-23	-9.12748e-10	-1.30521
75175171	chr5:75175171:T:C	2.0368e-23	-9.12748e-10	-1.24806
75175201	chr5:75175201:G:A	8.0921e-12	26.7374	-1.27748
75175228	chr5:75175228:G:A	3.25504e-23	-9.12748e-10	-0.779239
75175389	chr5:75175389:A:G	2.13346e-23	-9.12748e-10	-1.2017
75175468	chr5:75175468:T:A	1.99307e-23	-9.12748e-10	-1.26977
75175845	chr5:75175845:G:A	1.91117e-23	-9.12748e-10	-1.31173
75175865	chr5:75175865:G:A	3.12738e-10	30.3093	-1.19495
75175910	chr5:75175910:A:G	2.93937e-10	30.2482	-1.1958
75176219	chr5:75176219:T:C	2.13819e-23	-9.12748e-10	-1.19948
75176400	chr5:75176400:T:C	1.43071e-11	27.3696	-1.33981
75176412	chr5:75176412:T:C	4.72585e-24	-1.40967	-1.29931
75176670	chr5:75176670:T:G	1.91059e-23	-9.12748e-10	-1.31203
75177103	chr5:75177103:C:T	3.53934e-10	30.4261	-1.18801
75177114	chr5:75177114:G:A	1.28136e-11	27.2594	-1.3399
75177527	chr5:75177527:T:C	5.91329e-12	26.4504	-1.30421
75177947	chr5:75177947:TAA:T	6.07249e-23	-9.12748e-10	-0.155673
75177967	chr5:75177967:G:A	4.34273e-24	-1.49317	-1.30036
75177975	chr5:75177975:T:C	2.17747e-23	-9.12748e-10	-1.18128
75177977	chr5:75177977:T:C	9.41678e-23	-9.12748e-10	0.283051
75178044	chr5:75178044:C:T	1.82017e-23	-9.12748e-10	-1.36051
75178260	chr5:75178260:C:T	1.91117e-23	-9.12748e-10	-1.31173
75178398	chr5:75178398:C:T	2.3273e-23	-9.12748e-10	-1.11473
75178560	chr5:75178560:A:G	2.35083e-23	-9.12748e-10	-1.10467
75178611	chr5:75178611:G:C	1.91753e-23	-9.12748e-10	-1.30841
75178692	chr5:75178692:C:G	1.96976e-23	-9.12748e-10	-1.28153
75178787	chr5:75178787:C:G	1.10713e-21	4.04942	-1.30193
75178997	chr5:75178997:A:G	1.87083e-23	-9.12748e-10	-1.33306
75179420	chr5:75179420:A:G	1.89704e-23	-9.12748e-10	-1.31915
75179993	chr5:75179993:C:T	7.34317e-12	26.6427	-1.27996
75180141	chr5:75180141:A:C	7.16005e-24	-0.932202	-1.36131
75180421	chr5:75180421:G:A	3.26114e-23	-9.12748e-10	-0.777364
75180548	chr5:75180548:G:A	6.08538e-15	19.5943	-1.32722
75180683	chr5:75180683:G:A	1.28286e-15	17.9904	-1.28005
75181024	chr5:75181024:A:C	1.04275e-11	26.8419	-1.12847
75181115	chr5:75181115:C:A	2.22175e-23	-9.12748e-10	-1.16115
75181155	chr5:75181155:C:T	1.93568e-23	-9.12748e-10	-1.29898
75181262	chr5:75181262:T:C	5.99157e-23	-0.169089	-6.68458e-10
75181411	chr5:75181411:T:C	4.86866e-21	5.58339	-1.35484
75181588	chr5:75181588:C:T	4.01549e-24	-2.08105	-0.790824
75181601	chr5:75181601:G:A	3.58613e-23	-9.12748e-10	-0.68237
75181888	chr5:75181888:T:C	1.76805e-13	21.6363	-6.68458e-10
75182253	chr5:75182253:A:G	6.72558e-24	-0.993029	-1.36308
75182583	chr5:75182583:G:T	2.13349e-23	-9.12748e-10	-1.20168
75182842	chr5:75182842:T:C	2.05646e-23	-9.12748e-10	-1.23846
75183020	chr5:75183020:G:A	8.88712e-16	17.6272	-1.2839
75183226	chr5:75183226:T:C	1.91117e-23	-9.12748e-10	-1.31173
75183252	chr5:75183252:T:C	7.4006e-24	-2.26047	-6.68458e-10
75183413	chr5:75183413:T:C	1.10107e-15	17.8011	-1.24356
75183426	chr5:75183426:G:A	2.13682e-23	-9.12748e-10	-1.20012
75183481	chr5:75183481:C:T	1.9096e-23	-9.12748e-10	-1.31255
75183720	chr5:75183720:C:T	1.13418e-11	27.1441	-1.34659
75184021	chr5:75184021:G:A	4.6438e-24	-1.4181	-1.30839
75184174	chr5:75184174:G:A	3.91025e-10	30.53	-1.19225
75184468	chr5:75184468:T:C	1.82174e-23	-9.12748e-10	-1.35965
75184953	chr5:75184953:C:T	1.55703e-21	3.08851	-6.68458e-10
75185821	chr5:75185821:A:G	2.2329e-23	-9.12748e-10	-1.15614
75185975	chr5:75185975:G:A	4.64912e-24	-1.42201	-1.30334
75186012	chr5:75186012:T:C	1.21128e-11	27.1873	-1.324
75186025	chr5:75186025:A:G	2.33232e-23	-9.12748e-10	-1.11258
75186081	chr5:75186081:G:A	6.03419e-21	5.80375	-1.36058
75186255	chr5:75186255:A:G	4.74777e-21	5.56672	-1.36332
75186358	chr5:75186358:C:T	1.17605e-11	27.1817	-1.34793
75186850	chr5:75186850:A:T	1.84145e-11	27.6273	-1.34516
75187303	chr5:75187303:G:C	1.86852e-23	-9.12748e-10	-1.3343
75187662	chr5:75187662:C:T	2.19052e-23	-9.12748e-10	-1.1753
75188450	chr5:75188450:C:T	8.702e-12	26.8077	-1.27515
75188868	chr5:75188868:T:C	2.18166e-23	-9.12748e-10	-1.17935
75189055	chr5:75189055:T:C	2.54911e-23	-9.12748e-10	-1.0237
75189352	chr5:75189352:T:C	2.54265e-23	-9.12748e-10	-1.02624
75189781	chr5:75189781:T:C	4.59467e-24	-1.42539	-1.31174
75191176	chr5:75191176:T:A	2.23634e-23	-9.12748e-10	-1.1546
75191471	chr5:75191471:T:C	1.89821e-23	-9.12748e-10	-1.31853
75191889	chr5:75191889:G:A	5.61101e-21	5.73446	-1.364
75192007	chr5:75192007:C:G	1.90812e-23	-9.12748e-10	-1.31332
75192483	chr5:75192483:G:A	4.82695e-24	-1.34969	-1.33812
75192765	chr5:75192765:G:A	4.76794e-24	-1.38896	-1.31116
75192816	chr5:75192816:T:C	2.32837e-23	-9.12748e-10	-1.11427
75192988	chr5:75192988:G:A	2.09442e-23	-9.12748e-10	-1.22017
75194008	chr5:75194008:G:T	1.90837e-23	-9.12748e-10	-1.3132
75194173	chr5:75194173:G:A	6.66333e-12	26.5487	-1.28311
75194393	chr5:75194393:T:TG	1.0662e-11	27.0798	-1.34412
75194833	chr5:75194833:T:C	1.43218e-15	18.0797	-1.25926
75194974	chr5:75194974:G:A	5.4639e-23	-9.12748e-10	-0.261279
75195062	chr5:75195062:C:A	2.08817e-23	-9.12748e-10	-1.22315
75195568	chr5:75195568:T:C	3.55836e-23	-9.12748e-10	-0.690144
75195667	chr5:75195667:C:T	1.1907e-22	0.517685	-6.68458e-10
75195890	chr5:75195890:TTCA:T	5.24215e-12	26.3017	-1.27594
75196131	chr5:75196131:T:C	7.09402e-24	-0.939035	-1.36374
75196413	chr5:75196413:T:C	2.01708e-23	-9.12748e-10	-1.25779
75196448	chr5:75196448:G:A	2.12066e-23	-9.12748e-10	-1.20772
75196546	chr5:75196546:T:C	1.9133e-23	-9.12748e-10	-1.31061
75196986	chr5:75196986:T:C	1.16651e-11	27.1707	-1.34509
75197012	chr5:75197012:TG:T	1.89089e-23	-9.12748e-10	-1.32239
75197153	chr5:75197153:C:T	7.23124e-12	26.6307	-1.28329
75197219	chr5:75197219:C:T	1.90162e-23	-9.12748e-10	-1.31674
75197339	chr5:75197339:C:T	3.13798e-21	5.02939	-1.24008
75198294	chr5:75198294:T:C	1.91244e-23	-9.12748e-10	-1.31106
75198786	chr5:75198786:G:C	4.70047e-24	-1.40715	-1.30721
75198842	chr5:75198842:A:G	2.02097e-23	-9.12748e-10	-1.25587
75200272	chr5:75200272:A:C	2.07897e-23	-9.12748e-10	-1.22757
75200560	chr5:75200560:A:G	4.20667e-16	16.8981	-1.30274
75200657	chr5:75200657:A:T	6.7495e-15	19.6288	-1.25811
75200862	chr5:75200862:C:T	4.21368e-23	-9.12748e-10	-0.521107
75201004	chr5:75201004:G:A	7.20204e-24	-0.925984	-1.36168
75201152	chr5:75201152:A:G	3.22756e-21	5.18097	-1.36352
75201259	chr5:75201259:G:A	1.18117e-11	27.1805	-1.34245
75201728	chr5:75201728:A:G	1.35831e-23	-0.421265	-1.23194
75201733	chr5:75201733:C:T	1.78665e-24	-2.31765	-1.36403
75201811	chr5:75201811:T:C	1.29185e-15	17.9712	-1.25385
75202017	chr5:75202017:A:C	1.18984e-11	27.1894	-1.34405
75202060	chr5:75202060:T:C	7.58567e-12	26.7122	-1.31691
75202105	chr5:75202105:A:C	2.18189e-23	-9.12748e-10	-1.17925
75202159	chr5:75202159:T:C	1.39413e-11	27.3488	-1.34498
75202339	chr5:75202339:C:A	1.09746e-11	27.1112	-1.34667
75202890	chr5:75202890:C:T	8.62449e-12	26.7995	-1.27594
75203113	chr5:75203113:T:C	3.8274e-23	-9.12748e-10	-0.617257
75203392	chr5:75203392:G:A	1.93341e-23	-9.12748e-10	-1.30016
75203594	chr5:75203594:T:C	1.4893e-11	27.4151	-1.34524
75203806	chr5:75203806:A:G	9.00382e-16	17.6278	-1.27153
75204819	chr5:75204819:G:A	2.3273e-23	-9.12748e-10	-1.11473
75204930	chr5:75204930:G:A	8.24724e-12	26.7492	-1.27035
75205085	chr5:75205085:C:T	2.25951e-23	-9.12748e-10	-1.14429
75205496	chr5:75205496:A:C	1.49844e-23	-1.55502	-6.68458e-10
75205521	chr5:75205521:AC:A	9.10847e-16	17.6447	-1.27688
75206691	chr5:75206691:C:T	4.8223e-24	-1.37751	-1.31127
75206748	chr5:75206748:G:A	1.21977e-11	27.2129	-1.34267
75206896	chr5:75206896:A:G	9.0653e-16	17.6357	-1.27256
75206964	chr5:75206964:C:T	1.91117e-23	-9.12748e-10	-1.31173
75207329	chr5:75207329:T:G	1.90855e-23	-9.12748e-10	-1.3131
75207374	chr5:75207374:T:G	6.75971e-22	3.60599	-1.35187
75207481	chr5:75207481:G:A	1.91548e-23	-9.12748e-10	-1.30948
75207920	chr5:75207920:TA:T	2.45195e-23	0.242652	-1.30521
75208327	chr5:75208327:G:A	7.29149e-12	26.6411	-1.28535
75208597	chr5:75208597:A:G	1.99488e-23	-9.12748e-10	-1.26886
75208890	chr5:75208890:T:C	3.56094e-23	-9.12748e-10	-0.689419
75208958	chr5:75208958:A:G	1.51014e-16	15.8794	-1.30854
75209135	chr5:75209135:T:C	1.91136e-23	-9.12748e-10	-1.31163
75209556	chr5:75209556:A:G	1.91753e-23	-9.12748e-10	-1.30841
75209590	chr5:75209590:T:C	1.44431e-23	-1.59181	-6.68458e-10
75209601	chr5:75209601:TG:T	2.24778e-23	-9.12748e-10	-1.1495
75209952	chr5:75209952:C:G	2.10881e-23	-9.12748e-10	-1.21332
75210330	chr5:75210330:C:T	2.51345e-23	-9.12748e-10	-1.03779
75210395	chr5:75210395:A:G	6.75359e-24	-0.989212	-1.36274
75210582	chr5:75210582:C:T	2.75588e-23	0.418394	-1.3641
75210833	chr5:75210833:C:T	6.10129e-21	5.79984	-1.34562
75210948	chr5:75210948:T:C	1.41717e-23	-1.02592	-0.584855
75211000	chr5:75211000:AATTTACTATCT:A	1.91117e-23	-9.12748e-10	-1.31173
75211030	chr5:75211030:T:C	2.10841e-23	-9.12748e-10	-1.21351
75211152	chr5:75211152:C:T	4.57363e-24	-1.43647	-1.30525
75211182	chr5:75211182:C:A	6.98251e-12	26.593	-1.2806
75211474	chr5:75211474:G:A	4.58399e-24	-1.43168	-1.30778
75211565	chr5:75211565:C:A	6.84897e-12	26.5769	-1.28381
75212587	chr5:75212587:G:T	7.23108e-12	26.6427	-1.29529
75213079	chr5:75213079:C:A	1.6158e-23	-1.47961	-6.68458e-10
75213891	chr5:75213891:G:A	3.85289e-21	5.35862	-1.36407
75213960	chr5:75213960:G:A	2.6397e-23	-9.12748e-10	-0.988778
75214198	chr5:75214198:C:T	4.38801e-21	5.38924	-1.26463
75214516	chr5:75214516:C:T	9.62058e-12	26.9555	-1.32265
75214622	chr5:75214622:C:G	2.3273e-23	-9.12748e-10	-1.11473
75214692	chr5:75214692:T:G	1.18589e-11	27.184	-1.3419
75214835	chr5:75214835:T:A	2.32912e-23	-9.12748e-10	-1.11395
75215193	chr5:75215193:C:T	4.63411e-24	-1.38357	-1.34502
75215235	chr5:75215235:G:C	2.44809e-23	-9.12748e-10	-1.06414
75215591	chr5:75215591:G:T	2.04901e-23	-9.12748e-10	-1.24209
75216162	chr5:75216162:A:C	4.70919e-23	-9.12748e-10	-0.409926
75216186	chr5:75216186:A:G	2.21511e-23	-9.12748e-10	-1.16414
75217162	chr5:75217162:A:G	1.05726e-11	27.0746	-1.34731
75217685	chr5:75217685:C:T	1.91859e-23	-9.12748e-10	-1.30785
75218098	chr5:75218098:G:A	2.25091e-23	-9.12748e-10	-1.14811
75218458	chr5:75218458:C:T	2.89846e-24	-1.8467	-1.35115
75219384	chr5:75219384:A:G	3.00293e-23	0.168716	-1.02857
75221805	chr5:75221805:AAT:A	7.03965e-12	26.5976	-1.27705
75222129	chr5:75222129:A:G	1.9035e-20	6.95505	-1.36304
75222965	chr5:75222965:G:A	1.90762e-23	-9.12748e-10	-1.31358
75223224	chr5:75223224:G:A	1.06026e-11	27.074	-1.34391
75223289	chr5:75223289:AC:A	6.99535e-24	-0.95513	-1.36165
75223786	chr5:75223786:G:A	7.527e-23	-9.12748e-10	0.0590542
75224450	chr5:75224450:T:A	8.69159e-12	26.8516	-1.32023
75224600	chr5:75224600:C:CA	6.99046e-24	-2.31748	-6.68458e-10
75224926	chr5:75224926:A:C	2.03764e-23	0.0646761	-1.31233
75225092	chr5:75225092:C:T	5.40646e-24	-1.23846	-1.33597
75225201	chr5:75225201:A:G	5.49776e-23	-9.12748e-10	-0.255102
75225378	chr5:75225378:C:T	1.90998e-23	-9.12748e-10	-1.31235
75225424	chr5:75225424:C:T	6.7465e-24	-0.991126	-1.36188
75225574	chr5:75225574:T:C	4.14008e-24	-2.15696	-0.684347
75225840	chr5:75225840:T:G	3.95488e-23	-9.12748e-10	-0.584492
75227309	chr5:75227309:A:T	4.5304e-24	-1.47331	-1.2779
75227349	chr5:75227349:C:A	1.984e-23	-9.12748e-10	-1.27432
75227527	chr5:75227527:T:C	9.38473e-24	-2.02294	-6.68458e-10
75227677	chr5:75227677:T:C	2.23095e-23	-9.12748e-10	-1.15702
75227730	chr5:75227730:C:T	8.53963e-12	26.8059	-1.29215
75227806	chr5:75227806:A:T	1.96973e-23	-9.12748e-10	-1.28154
75228266	chr5:75228266:A:G	1.91117e-23	-9.12748e-10	-1.31173
75228548	chr5:75228548:GA:G	7.0056e-24	-0.952134	-1.36318
75229012	chr5:75229012:A:G	5.48164e-12	26.3659	-1.29555
75229031	chr5:75229031:TCA:T	2.70078e-21	5.00341	-1.36414
75229268	chr5:75229268:T:C	1.91833e-23	-9.12748e-10	-1.30799
75229340	chr5:75229340:G:A	9.08649e-12	26.9002	-1.3244
75229408	chr5:75229408:G:A	1.97265e-23	-9.12748e-10	-1.28006
75230117	chr5:75230117:C:T	6.6571e-12	26.5391	-1.27437
75230664	chr5:75230664:GT:G	7.05328e-12	26.5793	-1.25684
75230829	chr5:75230829:T:C	3.16167e-23	-9.12748e-10	-0.808343
75230857	chr5:75230857:T:A	1.06605e-14	20.1481	-1.32033
75230971	chr5:75230971:G:A	1.03245e-15	17.7387	-1.24552
75231091	chr5:75231091:T:C	5.67209e-23	-0.223884	-6.68458e-10
75231309	chr5:75231309:A:G	1.58522e-11	27.4755	-1.34321
75231383	chr5:75231383:C:T	1.66743e-23	-1.44816	-6.68458e-10
75231616	chr5:75231616:C:T	2.74154e-23	-9.12748e-10	-0.950921
75231647	chr5:75231647:C:T	6.2867e-12	26.4819	-1.27446
75232353	chr5:75232353:G:A	4.56176e-21	5.52768	-1.36424
75232355	chr5:75232355:C:T	2.3273e-23	-9.12748e-10	-1.11473
75232397	chr5:75232397:G:A	9.7971e-16	17.6735	-1.2328
75232705	chr5:75232705:T:C	7.06996e-23	-9.12748e-10	-0.00358726
75232768	chr5:75232768:T:C	9.89343e-24	-1.97016	-6.68458e-10
75232951	chr5:75232951:G:A	8.69842e-12	26.8854	-1.35322
75233033	chr5:75233033:G:T	5.42778e-12	26.3403	-1.27978
75233130	chr5:75233130:G:A	1.89791e-23	-9.12748e-10	-1.31869
75233286	chr5:75233286:C:T	1.15048e-23	-1.81926	-6.68458e-10
75234074	chr5:75234074:T:TATCCCTTTATGACAGAAAACTATC	4.95895e-24	-1.31942	-1.34142
75234137	chr5:75234137:T:C	1.85654e-23	-9.12748e-10	-1.34073
75235556	chr5:75235556:G:A	3.0873e-23	-9.12748e-10	-0.832145
75235624	chr5:75235624:T:C	1.89696e-23	-9.12748e-10	-1.31919
75235654	chr5:75235654:C:T	7.06996e-23	-9.12748e-10	-0.00358726
75235748	chr5:75235748:G:A	4.49499e-24	-1.44913	-1.30994
75236185	chr5:75236185:G:A	2.04367e-23	-9.12748e-10	-1.2447
75236192	chr5:75236192:A:G	1.91117e-23	-9.12748e-10	-1.31173
75236236	chr5:75236236:C:T	1.40793e-23	-1.61732	-6.68458e-10
75236594	chr5:75236594:C:A	1.97288e-23	-9.12748e-10	-1.27995
75236846	chr5:75236846:C:G	2.80948e-23	-9.12748e-10	-0.926444
75236866	chr5:75236866:G:T	1.08855e-23	-1.8746	-6.68458e-10
75236898	chr5:75236898:C:T	4.33954e-24	-2.1561	-0.63816
75237270	chr5:75237270:A:T	3.52705e-15	19.0385	-1.31678
75237381	chr5:75237381:T:TA	2.33046e-23	-0.109297	-1.00408
75237905	chr5:75237905:C:T	4.58803e-11	28.5592	-1.36417
75238077	chr5:75238077:G:A	5.58568e-11	28.7559	-1.36412
75238297	chr5:75238297:C:T	2.12699e-23	0.154965	-1.3597
75238547	chr5:75238547:A:G	3.144e-11	28.181	-1.36394
75238791	chr5:75238791:A:G	1.81599e-23	-9.12748e-10	-1.36281
75238885	chr5:75238885:T:C	1.81306e-20	6.90758	-1.36425
75239064	chr5:75239064:CTTAATATAT:C	9.53583e-24	-1.19678	-0.810189
75239117	chr5:75239117:TC:T	1.78775e-24	-2.317	-1.36407
75239529	chr5:75239529:C:T	2.30271e-23	-9.12748e-10	-1.12536
75240135	chr5:75240135:C:T	3.01188e-23	-9.12748e-10	-0.856878
75240384	chr5:75240384:A:G	4.76815e-24	-1.39697	-1.3031
75240830	chr5:75240830:G:A	2.58204e-11	27.9843	-1.36418
75241000	chr5:75241000:G:A	1.82374e-23	-9.12748e-10	-1.35855
75241096	chr5:75241096:G:A	6.5672e-14	22.0027	-1.35681
75241329	chr5:75241329:C:G	3.79264e-23	-9.12748e-10	-0.62638
75241435	chr5:75241435:T:C	4.5654e-24	-1.42632	-1.3172
75241642	chr5:75241642:C:A	1.99135e-23	-9.12748e-10	-1.27063
75241646	chr5:75241646:A:G	3.30473e-11	28.2304	-1.36349
75241723	chr5:75241723:T:A	1.32428e-23	-0.388684	-1.28989
75241781	chr5:75241781:A:G	3.5155e-11	28.293	-1.36425
75241926	chr5:75241926:C:T	2.62815e-11	28.0016	-1.36373
75242011	chr5:75242011:G:A	2.45955e-23	-9.12748e-10	-1.05946
75242141	chr5:75242141:G:A	8.14292e-23	0.137706	-6.68458e-10
75242178	chr5:75242178:G:T	2.97748e-23	-9.12748e-10	-0.868364
75242192	chr5:75242192:C:T	2.14074e-23	-9.12748e-10	-1.19829
75242323	chr5:75242323:G:T	1.87728e-23	-9.12748e-10	-1.32962
75242381	chr5:75242381:C:T	1.99038e-14	20.7978	-1.34564
75242389	chr5:75242389:T:C	1.94557e-20	6.93574	-1.32187
75242434	chr5:75242434:A:G	2.78484e-11	28.0518	-1.35598
75242660	chr5:75242660:A:G	2.36179e-14	20.9664	-1.34318
75243365	chr5:75243365:T:G	2.39057e-23	-9.12748e-10	-1.08791
75243575	chr5:75243575:G:C	1.86709e-23	-9.12748e-10	-1.33506
75243818	chr5:75243818:T:C	8.85478e-11	29.2114	-1.35889
75244167	chr5:75244167:G:A	7.67816e-24	-2.22365	-6.68458e-10
75244362	chr5:75244362:G:A	5.91783e-11	28.811	-1.36149
75244386	chr5:75244386:A:C	1.89066e-23	-9.12748e-10	-1.32252
75244786	chr5:75244786:T:C	9.84772e-15	19.9282	-1.17972
75245261	chr5:75245261:G:T	8.69559e-23	-9.12748e-10	0.203373
75245460	chr5:75245460:G:A	2.03547e-23	-9.12748e-10	-1.24872
75245531	chr5:75245531:G:A	2.24369e-23	-9.12748e-10	-1.15132
75246513	chr5:75246513:G:A	1.81678e-23	-9.12748e-10	-1.36237
75246570	chr5:75246570:G:A	2.02171e-23	-9.12748e-10	-1.2555
75246795	chr5:75246795:C:T	2.665e-14	21	-1.25595
75246896	chr5:75246896:T:A	1.86431e-23	-9.12748e-10	-1.33655
75247211	chr5:75247211:G:A	9.52235e-14	22.3743	-1.35688
75247422	chr5:75247422:A:T	1.81992e-23	-9.12748e-10	-1.36065
75247806	chr5:75247806:A:C	2.26697e-24	-2.31886	-1.12472
75248903	chr5:75248903:G:A	2.15902e-23	-9.12748e-10	-1.18979
75249085	chr5:75249085:CA:C	1.81355e-23	-9.12748e-10	-1.36416
75249091	chr5:75249091:G:T	1.81355e-23	-9.12748e-10	-1.36416
75249096	chr5:75249096:G:A	1.49543e-20	6.70935	-1.35862
75249475	chr5:75249475:G:T	2.67306e-23	-0.976219	-6.68458e-10
75249723	chr5:75249723:A:T	1.61268e-10	29.7274	-1.27531
75249811	chr5:75249811:A:G	8.70878e-15	19.7975	-1.17193
75249832	chr5:75249832:C:CA	1.59716e-10	29.7146	-1.27216
75250102	chr5:75250102:A:G	1.63399e-10	29.738	-1.27281
75250379	chr5:75250379:T:G	4.07891e-23	-9.12748e-10	-0.553612
75250853	chr5:75250853:T:A	1.20937e-10	29.4126	-1.24831
75251558	chr5:75251558:C:A	2.18507e-24	-2.11645	-1.36393
75251629	chr5:75251629:C:A	1.92109e-23	-9.12748e-10	-1.30655
75251692	chr5:75251692:G:A	1.71821e-23	-1.41816	-6.68458e-10
75252107	chr5:75252107:T:A	1.315e-10	29.525	-1.27698
75252137	chr5:75252137:C:A	2.74471e-24	-2.23168	-1.02067
75252239	chr5:75252239:C:T	1.31963e-10	29.5243	-1.27281
75252242	chr5:75252242:T:A	1.81458e-23	-9.12748e-10	-1.36359
75252576	chr5:75252576:G:A	1.92097e-23	-9.12748e-10	-1.30661
75252711	chr5:75252711:T:G	1.85732e-23	-9.12748e-10	-1.34031
75252931	chr5:75252931:A:C	7.64768e-21	5.92256	-1.24243
75252973	chr5:75252973:T:G	1.90434e-23	-9.12748e-10	-1.3153
75253096	chr5:75253096:T:C	2.23302e-24	-2.10234	-1.35633
75253407	chr5:75253407:G:C	1.96936e-23	-9.12748e-10	-1.28173
75253535	chr5:75253535:G:A	2.13717e-23	-9.12748e-10	-1.19996
75253705	chr5:75253705:C:G	2.16214e-23	-9.12748e-10	-1.18834
75254139	chr5:75254139:C:T	9.04214e-23	0.242454	-6.68458e-10
75254261	chr5:75254261:G:T	1.85968e-23	-9.12748e-10	-1.33904
75254614	chr5:75254614:T:G	2.8092e-23	-9.12748e-10	-0.926544
75254720	chr5:75254720:C:T	2.12863e-23	-9.12748e-10	-1.20396
75254871	chr5:75254871:T:A	1.61777e-21	4.48467	-1.3579
75255171	chr5:75255171:G:T	9.00974e-16	17.1777	-0.820705
75255387	chr5:75255387:T:C	2.1675e-24	-2.12476	-1.36369
75255641	chr5:75255641:C:T	3.6662e-23	-9.12748e-10	-0.660286
75255831	chr5:75255831:G:GC	1.47102e-10	29.6214	-1.26124
75255957	chr5:75255957:C:T	1.2337e-10	29.4294	-1.24526
75255968	chr5:75255968:G:A	2.08916e-23	-9.12748e-10	-1.22268
75256105	chr5:75256105:G:A	5.39494e-14	21.7862	-1.33695
75256632	chr5:75256632:A:G	2.02739e-23	-9.12748e-10	-1.25269
75257014	chr5:75257014:T:C	1.46873e-10	29.6294	-1.27084
75257339	chr5:75257339:G:T	1.00323e-22	0.346365	-6.68458e-10
75257792	chr5:75257792:C:T	1.00606e-10	29.2563	-1.27614
75258216	chr5:75258216:CAT:C	2.20401e-24	-2.10752	-1.36423
75258243	chr5:75258243:G:T	1.15303e-20	6.45453	-1.36382
75258397	chr5:75258397:C:A	1.48867e-21	4.38897	-1.34536
75259065	chr5:75259065:T:C	2.59446e-23	0.349083	-1.35515
75259333	chr5:75259333:T:G	2.22794e-24	-2.09772	-1.36323
75259428	chr5:75259428:T:C	1.42348e-10	29.6089	-1.28165
75259721	chr5:75259721:CA:C	1.88414e-23	-9.12748e-10	-1.32597
75259890	chr5:75259890:G:T	2.8092e-23	-9.12748e-10	-0.926544
75260307	chr5:75260307:C:T	1.99451e-23	-9.12748e-10	-1.26904
75260470	chr5:75260470:A:C	1.90566e-23	-9.12748e-10	-1.31461
75260541	chr5:75260541:A:G	4.89001e-23	-9.12748e-10	-0.372248
75260864	chr5:75260864:C:T	2.02273e-23	-9.12748e-10	-1.255
75261620	chr5:75261620:A:T	1.88029e-23	-9.12748e-10	-1.32802
75261954	chr5:75261954:A:G	2.61913e-23	-9.12748e-10	-0.996599
75262407	chr5:75262407:C:T	2.58237e-24	-2.26254	-1.05078
75262471	chr5:75262471:A:T	2.31989e-24	-2.28561	-1.13489
75262752	chr5:75262752:A:G	1.29142e-20	6.4063	-1.20225
75262772	chr5:75262772:C:T	2.1781e-23	-9.12748e-10	-1.18099
75262775	chr5:75262775:G:A	2.28897e-23	-9.12748e-10	-1.13134
75262832	chr5:75262832:G:T	4.79314e-23	-9.12748e-10	-0.392258
75262848	chr5:75262848:A:G	2.02728e-23	-9.12748e-10	-1.25275
75262861	chr5:75262861:A:G	2.79472e-23	-9.12748e-10	-0.931709
75262877	chr5:75262877:C:A	2.53633e-23	-9.12748e-10	-1.02872
75262879	chr5:75262879:C:G	1.85445e-23	-9.12748e-10	-1.34185
75263068	chr5:75263068:A:G	1.1205e-10	29.3829	-1.29492
75263539	chr5:75263539:A:G	2.50221e-23	-9.12748e-10	-1.04227
75263584	chr5:75263584:G:A	2.39085e-23	-9.12748e-10	-1.08779
75263663	chr5:75263663:G:A	2.48801e-23	-9.12748e-10	-1.04796
75263709	chr5:75263709:A:G	1.32099e-23	-0.463129	-1.21793
75263878	chr5:75263878:TA:T	4.8366e-23	-9.12748e-10	-0.38323
75264337	chr5:75264337:G:A	1.85033e-23	-9.12748e-10	-1.34408
75264467	chr5:75264467:G:A	5.833e-15	19.3384	-1.11365
75264524	chr5:75264524:T:C	4.32088e-24	-2.13556	-0.663008
75264662	chr5:75264662:C:T	1.5255e-10	29.7221	-1.32558
75264717	chr5:75264717:A:G	1.22917e-23	-1.7531	-6.68458e-10
75264754	chr5:75264754:G:A	8.94091e-11	29.222	-1.35982
75264755	chr5:75264755:T:C	1.85491e-23	-9.12748e-10	-1.34161
75264845	chr5:75264845:G:A	1.93686e-23	-9.12748e-10	-1.29838
75265409	chr5:75265409:G:A	3.1059e-23	0.335857	-1.16199
75266204	chr5:75266204:C:G	3.92246e-21	4.80232	-0.789868
75266318	chr5:75266318:T:A	4.99902e-23	-9.12748e-10	-0.350201
75266548	chr5:75266548:G:A	8.31957e-24	-2.14342	-6.68458e-10
75266739	chr5:75266739:T:C	1.45281e-08	34.2998	-1.34693
75267024	chr5:75267024:G:A	1.81354e-23	-9.12748e-10	-1.36416
75267821	chr5:75267821:G:A	8.82372e-24	-0.720743	-1.36384
75267875	chr5:75267875:G:A	4.72025e-23	-0.40758	-6.68458e-10
75267955	chr5:75267955:G:A	2.90405e-24	-1.98985	-1.20607
75268365	chr5:75268365:A:G	6.38814e-08	35.6407	-1.20688
75268483	chr5:75268483:G:A	1.8144e-23	-9.12748e-10	-1.36369
75268526	chr5:75268526:C:T	2.56468e-23	-1.01761	-6.68458e-10
75268665	chr5:75268665:G:A	7.45117e-24	-2.25366	-6.68458e-10
75268746	chr5:75268746:T:C	3.74848e-24	-1.58178	-1.3589
75269164	chr5:75269164:C:T	4.10166e-23	-9.12748e-10	-0.548049
75269184	chr5:75269184:G:T	8.38036e-24	-0.772295	-1.36384
75270003	chr5:75270003:C:T	1.83091e-23	-9.12748e-10	-1.35463
75270113	chr5:75270113:G:A	1.81765e-23	-9.12748e-10	-1.3619
75270377	chr5:75270377:C:T	1.02351e-23	-0.575178	-1.36103
75270381	chr5:75270381:C:T	3.8725e-23	-9.12748e-10	-0.605541
75270443	chr5:75270443:G:A	2.21468e-23	-9.12748e-10	-1.16433
75271689	chr5:75271689:A:C	1.87421e-23	-9.12748e-10	-1.33126
75272287	chr5:75272287:G:C	1.81433e-23	-9.12748e-10	-1.36373
75272309	chr5:75272309:G:A	3.98676e-24	-1.51485	-1.3642
75272410	chr5:75272410:G:A	4.3615e-06	40.0147	-1.35737
75273203	chr5:75273203:T:C	1.72352e-10	29.8205	-1.30192
75273422	chr5:75273422:C:A	1.81394e-23	-9.12748e-10	-1.36394
75273498	chr5:75273498:T:C	1.19291e-22	0.519535	-6.68458e-10
75273506	chr5:75273506:C:G	4.10166e-23	-9.12748e-10	-0.548049
75273532	chr5:75273532:C:T	1.38867e-07	36.3295	-1.1192
75273775	chr5:75273775:T:G	4.01222e-24	-1.50939	-1.3633
75274131	chr5:75274131:C:G	1.81894e-23	-9.12748e-10	-1.36119
75274552	chr5:75274552:A:G	9.22393e-24	-0.676385	-1.36384
75274706	chr5:75274706:G:A	1.24956e-07	36.23	-1.1253
75274821	chr5:75274821:C:T	9.21229e-24	-0.677671	-1.36382
75274826	chr5:75274826:T:C	3.91788e-24	-1.53236	-1.36412
75275134	chr5:75275134:G:A	1.8134e-23	-9.12748e-10	-1.36424
75275174	chr5:75275174:G:C	3.81292e-24	-1.55941	-1.36423
75275752	chr5:75275752:A:C	1.47313e-23	-0.365763	-1.20629
75276395	chr5:75276395:A:G	9.94784e-24	-0.600757	-1.36392
75276404	chr5:75276404:G:A	2.54254e-23	-9.12748e-10	-1.02628
75276542	chr5:75276542:T:C	1.15862e-23	-0.600756	-1.21146
75277226	chr5:75277226:T:C	2.04302e-23	-9.12748e-10	-1.24501
75277540	chr5:75277540:T:C	2.39193e-23	-9.12748e-10	-1.08734
75277606	chr5:75277606:G:A	2.53139e-23	-9.12748e-10	-1.03067
75277615	chr5:75277615:A:C	9.53146e-24	-0.647709	-1.35972
75277658	chr5:75277658:C:T	1.83407e-23	-9.12748e-10	-1.3529
75277908	chr5:75277908:T:C	2.50811e-23	-9.12748e-10	-1.03991
75278305	chr5:75278305:A:G	1.90062e-23	-9.12748e-10	-1.31726
75278359	chr5:75278359:A:G	2.26876e-23	-9.12748e-10	-1.14021
75278901	chr5:75278901:C:T	1.82339e-23	-9.12748e-10	-1.35875
75279159	chr5:75279159:A:G	2.80194e-06	39.396	-1.18117
75279976	chr5:75279976:A:G	1.29223e-07	36.5009	-1.36263
75279985	chr5:75279985:A:C	4.28548e-23	-9.12748e-10	-0.50421
75280460	chr5:75280460:G:A	4.54242e-06	39.8794	-1.18142
75281067	chr5:75281067:C:T	2.43045e-24	-2.29767	-1.07629
75281188	chr5:75281188:T:C	2.46411e-23	-9.12748e-10	-1.05761
75281403	chr5:75281403:G:A	1.80258e-23	-0.459375	-0.910846
75281655	chr5:75281655:A:T	4.66075e-24	-1.56457	-1.15828
75281876	chr5:75281876:A:C	1.79384e-23	-0.460621	-0.914464
75282237	chr5:75282237:T:C	2.65494e-24	-2.26308	-1.02253
75282299	chr5:75282299:A:T	1.04942e-23	-1.91121	-6.68458e-10
75282959	chr5:75282959:T:C	4.67844e-24	-1.56015	-1.15891
75283364	chr5:75283364:G:A	2.59711e-23	-9.12748e-10	-1.00504
75283790	chr5:75283790:C:T	1.82119e-23	-9.12748e-10	-1.35995
75284152	chr5:75284152:G:A	7.47689e-23	-9.12748e-10	0.0523741
75284345	chr5:75284345:A:G	5.90692e-23	-9.12748e-10	-0.183317
75285051	chr5:75285051:A:G	9.38525e-24	-2.02289	-6.68458e-10
75285056	chr5:75285056:C:T	1.05785e-23	-0.540128	-1.36308
75285522	chr5:75285522:A:C	1.78509e-24	-2.31984	-1.36272
75285570	chr5:75285570:A:G	1.32141e-23	-0.663153	-1.01759
75286549	chr5:75286549:A:G	8.49129e-23	0.179598	-6.68458e-10
75286652	chr5:75286652:T:G	9.33035e-24	-0.664698	-1.36406
75287052	chr5:75287052:T:C	2.19369e-23	-9.12748e-10	-1.17386
75287055	chr5:75287055:T:TG	2.32122e-24	-2.29493	-1.125
75287059	chr5:75287059:A:G	2.13338e-23	-9.12748e-10	-1.20173
75287065	chr5:75287065:C:T	3.05521e-23	-9.12748e-10	-0.842595
75287226	chr5:75287226:G:A	2.6343e-23	-9.12748e-10	-0.990823
75287319	chr5:75287319:G:A	1.81768e-23	-9.12748e-10	-1.36188
75287860	chr5:75287860:G:A	2.68493e-24	-2.29865	-0.975728
75287931	chr5:75287931:G:T	3.64542e-24	-2.22905	-0.739509
75288007	chr5:75288007:C:G	3.28914e-24	-1.79603	-1.27537
75288118	chr5:75288118:C:T	2.62329e-24	-2.3042	-0.993398
75288207	chr5:75288207:T:C	5.73032e-07	37.9579	-1.33026
75288234	chr5:75288234:C:A	4.37331e-24	-1.53506	-1.25145
75288900	chr5:75288900:C:T	4.67486e-24	-1.56044	-1.15938
75289341	chr5:75289341:A:G	9.70979e-24	-0.626153	-1.36274
75289911	chr5:75289911:T:C	6.97595e-23	-9.12748e-10	-0.0169738
75290341	chr5:75290341:A:G	2.60235e-23	-9.12748e-10	-1.00303
75291041	chr5:75291041:CT:C	2.15989e-06	39.2425	-1.28792
75291265	chr5:75291265:A:T	4.58443e-24	-1.57758	-1.16179
75291427	chr5:75291427:T:C	3.50651e-24	-2.26067	-0.746741
75291469	chr5:75291469:G:A	1.86807e-23	-9.12748e-10	-1.33454
75291714	chr5:75291714:C:T	2.64153e-23	-9.12748e-10	-0.988085
75292233	chr5:75292233:C:T	9.51908e-24	-0.645649	-1.36308
75292293	chr5:75292293:C:G	9.28613e-24	-0.670425	-1.36308
75292499	chr5:75292499:C:T	2.28126e-23	-9.12748e-10	-1.13471
75292705	chr5:75292705:C:T	1.90088e-23	-9.12748e-10	-1.31713
75293029	chr5:75293029:C:T	9.30056e-24	-0.668872	-1.36308
75293073	chr5:75293073:T:A	6.70716e-20	6.85149	-6.68458e-10
75293677	chr5:75293677:T:C	1.84441e-23	-9.12748e-10	-1.34728
75293883	chr5:75293883:C:T	1.08887e-23	-0.724279	-1.15002
75294171	chr5:75294171:G:A	2.76288e-24	-2.3104	-0.935358
75294766	chr5:75294766:G:A	8.75554e-24	-0.728952	-1.36339
75294799	chr5:75294799:T:C	7.90418e-24	-0.830675	-1.36396
75295948	chr5:75295948:G:A	8.64398e-24	-0.74125	-1.36391
75296093	chr5:75296093:T:G	9.64326e-24	-1.99577	-6.68458e-10
75296264	chr5:75296264:C:T	2.99364e-24	-2.22283	-0.942711
75296707	chr5:75296707:A:T	3.37962e-23	-9.12748e-10	-0.74168
75296711	chr5:75296711:T:A	9.20134e-24	-0.678558	-1.36412
75296790	chr5:75296790:G:A	4.92055e-23	-9.12748e-10	-0.366022
75296848	chr5:75296848:C:CAAT	4.54677e-24	-1.55064	-1.19697
75296956	chr5:75296956:G:A	2.3491e-23	-9.12748e-10	-1.10541
75297068	chr5:75297068:A:C	2.54803e-24	-2.31041	-1.01629
75297110	chr5:75297110:G:A	8.38899e-24	-2.13511	-6.68458e-10
75297169	chr5:75297169:A:C	2.35523e-23	-9.12748e-10	-1.1028
75297180	chr5:75297180:A:G	1.87417e-23	-9.12748e-10	-1.33128
75297296	chr5:75297296:A:T	2.58696e-12	25.303	-0.983551
75297732	chr5:75297732:C:T	2.75072e-23	-9.12748e-10	-0.947579
75298684	chr5:75298684:A:G	3.26182e-23	-9.12748e-10	-0.777157
75299265	chr5:75299265:C:G	2.17669e-10	29.9786	-1.2266
75299369	chr5:75299369:A:C	6.44323e-07	37.9574	-1.21241
75299818	chr5:75299818:G:A	1.96172e-23	-9.12748e-10	-1.28562
75300026	chr5:75300026:A:G	4.79019e-24	-1.47736	-1.2181
75300812	chr5:75300812:G:A	3.96437e-23	-0.582096	-6.68458e-10
75301152	chr5:75301152:T:C	3.62037e-24	-1.64602	-1.32943
75301351	chr5:75301351:A:G	2.63933e-24	-2.29589	-0.995615
75301376	chr5:75301376:C:CA	1.94298e-23	-9.12748e-10	-1.29522
75301864	chr5:75301864:C:G	6.97707e-24	-2.3194	-6.68458e-10
75302015	chr5:75302015:T:C	1.81518e-23	-9.12748e-10	-1.36326
75302092	chr5:75302092:T:C	1.81338e-23	-9.12748e-10	-1.36425
75302354	chr5:75302354:C:T	3.5815e-23	-9.12748e-10	-0.683662
75302428	chr5:75302428:C:T	2.88773e-24	-2.31518	-0.886376
75302498	chr5:75302498:A:G	7.8455e-24	-2.20209	-6.68458e-10
75302609	chr5:75302609:C:T	9.04095e-23	-0.393003	0.635325
75302919	chr5:75302919:G:A	8.05449e-24	-0.814561	-1.36124
75302927	chr5:75302927:C:G	1.15062e-23	-0.574534	-1.2446
75303021	chr5:75303021:T:G	2.59481e-24	-2.29452	-1.01399
75303050	chr5:75303050:A:T	1.94298e-23	-9.12748e-10	-1.29522
75303170	chr5:75303170:T:C	3.2005e-23	-9.12748e-10	-0.796136
75303268	chr5:75303268:C:T	4.0109e-24	-1.54068	-1.33233
75303613	chr5:75303613:T:C	8.45363e-23	-0.920795	1.09595
75303632	chr5:75303632:A:G	1.09204e-23	-0.951395	-0.92
75304921	chr5:75304921:G:A	2.07014e-23	-9.12748e-10	-1.23183
75304931	chr5:75304931:G:A	1.99153e-23	-9.12748e-10	-1.27054
75305089	chr5:75305089:C:T	2.21518e-22	-9.12748e-10	1.13848
75305228	chr5:75305228:G:A	6.55695e-24	-1.01726	-1.36424
75305366	chr5:75305366:AC:A	1.61021e-23	-1.48308	-6.68458e-10
75305604	chr5:75305604:G:A	2.89968e-23	-9.12748e-10	-0.894841
75305770	chr5:75305770:T:C	7.34347e-24	-0.903972	-1.36424
75306874	chr5:75306874:C:A	0.000312721	41.9526	0.977242
75307073	chr5:75307073:T:C	7.13598e-23	1.34794	-1.34223
75307154	chr5:75307154:C:T	7.3315e-24	-0.905697	-1.36415
75307654	chr5:75307654:G:A	1.46265e-05	41.0222	-1.15484
75307742	chr5:75307742:C:G	2.29847e-23	-9.12748e-10	-1.1272
75307891	chr5:75307891:C:T	8.08216e-24	-0.808604	-1.36376
75308085	chr5:75308085:C:A	2.84993e-23	-9.12748e-10	-0.912149
75308100	chr5:75308100:C:A	2.15946e-23	-9.12748e-10	-1.18958
75308250	chr5:75308250:G:A	1.04282e-22	-0.58306	0.968131
75308493	chr5:75308493:C:T	6.58697e-24	-1.01284	-1.3641
75308917	chr5:75308917:G:A	1.44178e-06	36.6019	0.948479
75309389	chr5:75309389:C:T	1.07942e-22	-0.507032	0.926595
75309395	chr5:75309395:G:A	6.10819e-06	38.3324	0.661732
75309442	chr5:75309442:T:C	1.99663e-23	-9.12748e-10	-1.26798
75310348	chr5:75310348:T:A	1.5771e-23	-0.148598	-1.35526
75310689	chr5:75310689:G:A	2.3428e-23	-9.12748e-10	-1.1081
75310695	chr5:75310695:T:C	5.3036e-23	-9.12748e-10	-0.291056
75311035	chr5:75311035:T:C	1.43344e-23	-0.243416	-1.35595
75311342	chr5:75311342:A:G	1.66615e-23	-0.103151	-1.34578
75311520	chr5:75311520:C:T	8.80402e-24	-0.822059	-1.26476
75311549	chr5:75311549:C:T	1.81722e-23	-9.12748e-10	-1.36213
75311606	chr5:75311606:C:A	2.33839e-23	-9.12748e-10	-1.10998
75312189	chr5:75312189:A:G	9.02607e-24	-0.816276	-1.24563
75312494	chr5:75312494:C:T	1.43404e-23	-0.243662	-1.35529
75312516	chr5:75312516:T:C	1.47927e-23	-0.212231	-1.35566
75312676	chr5:75312676:A:G	1.46275e-23	-0.218532	-1.36059
75312907	chr5:75312907:C:T	3.42884e-05	41.7284	-1.00909
75313120	chr5:75313120:C:T	1.48039e-23	-0.2117	-1.35544
75313202	chr5:75313202:T:C	1.47067e-23	-0.224304	-1.34942
75313262	chr5:75313262:T:C	1.83302e-23	-9.12748e-10	-1.35348
75313469	chr5:75313469:T:G	2.7398e-24	-2.20903	-1.04512
75313630	chr5:75313630:C:T	1.52799e-23	-0.179703	-1.35578
75313803	chr5:75313803:C:T	1.50963e-23	-0.193827	-1.35375
75313827	chr5:75313827:G:A	2.9262e-23	-9.12748e-10	-0.885739
75314228	chr5:75314228:C:T	2.45699e-24	-2.24775	-1.11534
75314468	chr5:75314468:A:C	1.57931e-22	1.16521	-0.365084
75314761	chr5:75314761:T:C	1.45205e-23	-0.22296	-1.36351
75315293	chr5:75315293:G:A	2.89695e-24	-2.22766	-0.970706
75315491	chr5:75315491:T:G	2.95146e-23	-9.12748e-10	-0.877142
75315699	chr5:75315699:T:C	8.37666e-24	-0.881577	-1.255
75315749	chr5:75315749:G:T	2.85014e-05	41.5605	-1.02608
75316740	chr5:75316740:A:C	2.11627e-23	-9.12748e-10	-1.20979
75316891	chr5:75316891:A:T	1.09123e-23	-0.558925	-1.31322
75317056	chr5:75317056:A:G	1.14938e-23	-0.506542	-1.31368
75317068	chr5:75317068:G:A	6.868e-05	42.4172	-1.00328
75317414	chr5:75317414:C:T	1.26355e-21	3.61772	-0.738066
75317594	chr5:75317594:A:G	2.08314e-23	-9.12748e-10	-1.22556
75317774	chr5:75317774:T:G	1.45657e-23	-0.238416	-1.34494
75317905	chr5:75317905:G:A	1.54703e-23	-0.177358	-1.34575
75317915	chr5:75317915:T:A	2.96183e-24	-2.22332	-0.952897
75318317	chr5:75318317:C:T	8.45001e-23	1.31462	-1.13989
75318461	chr5:75318461:T:C	1.04004e-23	-1.92018	-6.68458e-10
75318695	chr5:75318695:C:T	1.49144e-23	-0.21373	-1.34597
75319196	chr5:75319196:C:T	8.01898e-06	37.8734	1.39289
75319384	chr5:75319384:G:C	6.39154e-20	6.80329	-6.68458e-10
75320279	chr5:75320279:C:T	1.81373e-23	-9.12748e-10	-1.36406
75321018	chr5:75321018:T:C	5.59637e-06	36.8129	2.09376
75321221	chr5:75321221:T:C	1.3016e-23	-1.69585	-6.68458e-10
75321223	chr5:75321223:T:G	2.03426e-23	-9.12748e-10	-1.24931
75321437	chr5:75321437:G:A	0.00264825	43.643	1.42319
75321775	chr5:75321775:G:GA	3.1137e-23	-9.12748e-10	-0.82363
75321845	chr5:75321845:C:T	1.59863e-23	-0.138336	-1.35196
75321887	chr5:75321887:G:C	1.69698e-23	-0.0911309	-1.33946
75321986	chr5:75321986:A:G	1.47074e-23	-0.270826	-1.30285
75322056	chr5:75322056:T:C	3.0319e-23	-9.12748e-10	-0.850252
75322210	chr5:75322210:G:A	3.35017e-23	-0.75043	-6.68458e-10
75322728	chr5:75322728:G:A	1.95771e-22	-9.12748e-10	1.01492
75323307	chr5:75323307:C:T	2.28209e-08	34.7259	-1.32146
75323814	chr5:75323814:C:T	3.37203e-06	36.2976	2.10244
75323920	chr5:75323920:T:C	1.95499e-23	0.0170094	-1.30607
75323980	chr5:75323980:A:G	1.57553e-23	-0.162045	-1.3428
75324014	chr5:75324014:T:C	1.81417e-23	-9.12748e-10	-1.36382
75324360	chr5:75324360:C:A	1.8241e-23	-9.12748e-10	-1.35836
75325087	chr5:75325087:C:T	2.03342e-22	-0.339995	1.39286
75325846	chr5:75325846:A:G	0.0025714	43.6661	1.37059
75326416	chr5:75326416:G:A	1.78586e-23	-0.0355682	-1.34397
75326521	chr5:75326521:C:T	8.84064e-23	-9.12748e-10	0.219917
75326852	chr5:75326852:A:G	2.04991e-23	-9.12748e-10	-1.24165
75326896	chr5:75326896:A:G	1.38199e-23	-0.332149	-1.30377
75327434	chr5:75327434:T:C	1.93724e-22	-9.12748e-10	1.00441
75327458	chr5:75327458:A:T	2.18948e-22	-9.12748e-10	1.12681
75327647	chr5:75327647:T:C	2.44431e-23	-9.12748e-10	-1.06568
75327909	chr5:75327909:A:G	1.99142e-23	-9.12748e-10	-1.27059
75327971	chr5:75327971:T:C	2.15054e-23	-9.12748e-10	-1.19372
75328124	chr5:75328124:G:A	4.2217e-24	-1.47893	-1.34286
75328164	chr5:75328164:G:T	2.00659e-21	3.97467	-0.632509
75328409	chr5:75328409:G:A	3.40772e-17	10.5945	2.48766
75328657	chr5:75328657:T:C	0.240227	48.0768	1.497
75328659	chr5:75328659:C:T	1.13339e-23	-1.83423	-6.68458e-10
75329124	chr5:75329124:G:C	1.80452e-23	-0.0417925	-1.32735
75329393	chr5:75329393:T:C	2.42633e-23	-9.12748e-10	-1.07306
75329435	chr5:75329435:A:C	1.88904e-23	-9.12748e-10	-1.32338
75329687	chr5:75329687:G:A	8.55987e-10	30.0604	0.0608489
75329965	chr5:75329965:A:G	2.3368e-23	-9.12748e-10	-1.11066
75330140	chr5:75330140:A:G	2.20028e-23	-9.12748e-10	-1.17086
75330257	chr5:75330257:T:C	0.351647	48.4427	1.51218
75330723	chr5:75330723:C:T	2.08686e-23	0.123476	-1.34726
75331576	chr5:75331576:C:T	1.82134e-23	-9.12748e-10	-1.35987
75332189	chr5:75332189:G:C	1.10798e-09	30.2961	0.0832352
75332487	chr5:75332487:A:G	2.26721e-23	-9.12748e-10	-1.14089
75332672	chr5:75332672:C:A	1.39097e-09	30.304	0.302767
75333513	chr5:75333513:G:A	2.03587e-23	-9.12748e-10	-1.24852
75333926	chr5:75333926:G:A	1.6389e-23	-0.138195	-1.32723
75334012	chr5:75334012:CA:C	1.89208e-21	4.03511	-0.751706
75334081	chr5:75334081:G:A	1.88841e-23	-9.12748e-10	-1.32371
75334364	chr5:75334364:C:T	6.94403e-10	29.8255	0.0865894
75334509	chr5:75334509:A:G	2.13594e-23	-9.12748e-10	-1.20053
75334794	chr5:75334794:C:T	3.83824e-24	-2.07859	-0.838424
75335004	chr5:75335004:G:A	5.3419e-11	28.547	-1.19981
75335104	chr5:75335104:C:T	5.57802e-23	-0.240609	-6.68458e-10
75335246	chr5:75335246:G:T	4.47542e-22	2.96481	-1.12307
75335271	chr5:75335271:A:C	7.08491e-24	-2.30406	-6.68458e-10
75335314	chr5:75335314:C:T	4.53144e-21	4.80426	-0.647487
75335437	chr5:75335437:A:G	5.73529e-21	4.9013	-0.508938
75335676	chr5:75335676:C:T	3.95625e-20	7.24128	-0.917669
75336022	chr5:75336022:T:C	1.82985e-23	-9.12748e-10	-1.35521
75336669	chr5:75336669:C:T	1.97918e-23	-9.12748e-10	-1.27676
75337439	chr5:75337439:G:A	3.06259e-23	-0.84018	-6.68458e-10
75337533	chr5:75337533:G:A	1.8137e-23	-9.12748e-10	-1.36407
75337715	chr5:75337715:G:A	1.90437e-23	-9.12748e-10	-1.31529
75337891	chr5:75337891:G:A	1.93934e-23	-9.12748e-10	-1.29709
75337901	chr5:75337901:C:T	1.94967e-23	-9.12748e-10	-1.29178
75339703	chr5:75339703:C:T	2.0509e-23	-9.12748e-10	-1.24117
75340203	chr5:75340203:T:C	1.85527e-23	-9.12748e-10	-1.34141
75340659	chr5:75340659:C:A	0.044703	48.0821	-0.189847
75341744	chr5:75341744:GGAATTTTTTT:G	2.03063e-23	-9.12748e-10	-1.25109
75341886	chr5:75341886:A:T	0.244018	47.6649	1.92464
75342143	chr5:75342143:T:C	1.85993e-23	-9.12748e-10	-1.3389
75343353	chr5:75343353:A:G	0.00158614	45.4733	-0.919758
75343434	chr5:75343434:T:G	0.0204601	47.4867	-0.375976
75343444	chr5:75343444:C:T	1.83939e-23	-9.12748e-10	-1.35001
75343719	chr5:75343719:CTTGTA:C	0.017819	47.2069	-0.2344
75344665	chr5:75344665:C:T	0.025793	47.6509	-0.308573
75344800	chr5:75344800:G:A	9.05987e-24	-2.05817	-6.68458e-10
75345001	chr5:75345001:G:C	1.5721e-23	-0.25372	-1.25331
75345735	chr5:75345735:G:A	5.38159e-21	4.9042	-0.575489
75345882	chr5:75345882:G:A	1.09268e-22	1.17966	-0.747876
75346583	chr5:75346583:G:A	2.73581e-23	-9.12748e-10	-0.953014
75346607	chr5:75346607:T:C	1.84324e-23	-9.12748e-10	-1.34792
75347030	chr5:75347030:A:T	4.77398e-24	-2.02284	-0.676004
75347845	chr5:75347845:T:C	1.64388e-21	3.58912	-0.446331
75348247	chr5:75348247:A:T	1.71337e-22	-9.12748e-10	0.881606
75348856	chr5:75348856:G:T	3.71041e-10	30.4033	-1.11796
75348881	chr5:75348881:T:G	0.00701621	46.7931	-0.752607
75349298	chr5:75349298:G:A	7.02171e-23	-9.12748e-10	-0.0104352
75349447	chr5:75349447:A:G	3.82539e-21	4.61588	-0.628494
75349456	chr5:75349456:C:A	6.92162e-23	-9.12748e-10	-0.0247924
75350430	chr5:75350430:T:A	1.83703e-23	-0.260853	-1.09044
75351053	chr5:75351053:C:T	3.43105e-21	4.52283	-0.644234
75352156	chr5:75352156:C:G	1.85815e-23	-9.12748e-10	-1.33986
75352671	chr5:75352671:G:T	2.36136e-09	30.3944	0.741572
75353460	chr5:75353460:C:T	7.40827e-22	2.34574	-6.68458e-10
75353523	chr5:75353523:T:C	2.91319e-23	-9.12748e-10	-0.890193
75353673	chr5:75353673:C:T	3.71032e-10	30.4874	-1.20214
75355259	chr5:75355259:A:G	0.011783	47.2245	-0.665582
75355731	chr5:75355731:C:G	2.0059e-23	-9.12748e-10	-1.26335
75356039	chr5:75356039:G:A	1.78354e-20	6.41692	-0.890013
75356084	chr5:75356084:G:A	0.0015102	45.3934	-0.88887
75356234	chr5:75356234:C:T	5.58736e-22	2.06365	-6.68458e-10
75356374	chr5:75356374:A:G	4.23606e-23	-0.515809	-6.68458e-10
75356501	chr5:75356501:T:G	2.35801e-23	-9.12748e-10	-1.10162
75356904	chr5:75356904:A:G	1.82491e-23	-9.12748e-10	-1.35791
75358954	chr5:75358954:A:T	1.50583e-23	-0.320334	-1.22976
75359626	chr5:75359626:C:T	1.56679e-23	-0.280649	-1.22976
75359673	chr5:75359673:T:G	3.27296e-24	-1.99837	-1.07797
75359901	chr5:75359901:C:T	0.0275481	47.837	-0.428851
75360726	chr5:75360726:AAAATGGATTTTTAAATT:A	1.43915e-23	-0.340692	-1.2547
75360766	chr5:75360766:T:C	1.9785e-23	-9.12748e-10	-1.2771
75360839	chr5:75360839:T:C	1.84385e-23	-9.12748e-10	-1.34759
75361455	chr5:75361455:T:C	5.62717e-23	-0.231835	-6.68458e-10
75361459	chr5:75361459:T:A	1.84356e-23	-9.12748e-10	-1.34774
75361827	chr5:75361827:C:G	2.15066e-23	-9.12748e-10	-1.19367
75362219	chr5:75362219:A:C	1.81438e-23	-9.12748e-10	-1.3637
75362350	chr5:75362350:A:AAC	2.09259e-21	3.90446	-0.520333
75362479	chr5:75362479:A:G	1.69734e-22	1.5714	-0.699195
75363274	chr5:75363274:A:G	2.01114e-21	3.87908	-0.534647
75363386	chr5:75363386:C:G	1.8954e-23	-9.12748e-10	-1.32001
75363514	chr5:75363514:G:A	1.81384e-23	-9.12748e-10	-1.364
75363515	chr5:75363515:A:G	1.81375e-23	-9.12748e-10	-1.36404
75363536	chr5:75363536:A:G	2.01307e-23	-9.12748e-10	-1.25978
75363762	chr5:75363762:C:T	3.53842e-21	4.60959	-0.700185
75364160	chr5:75364160:G:GA	1.65667e-13	21.5712	-6.68458e-10
75364186	chr5:75364186:T:C	1.90301e-23	-9.12748e-10	-1.316
75364239	chr5:75364239:A:ATTG	1.97006e-11	26.4044	-0.0547845
75364531	chr5:75364531:T:C	2.91746e-09	28.9154	2.43202
75364930	chr5:75364930:C:G	9.85493e-24	-1.97406	-6.68458e-10
75364994	chr5:75364994:A:C	1.83245e-23	-9.12748e-10	-1.35379
75366167	chr5:75366167:C:CT	3.46064e-23	0.156996	-0.874985
75366357	chr5:75366357:A:G	1.94851e-23	-9.12748e-10	-1.29238
75366624	chr5:75366624:C:G	8.3805e-22	3.1431	-0.674046
75366709	chr5:75366709:C:G	2.04894e-23	-9.12748e-10	-1.24212
75366845	chr5:75366845:C:G	1.82738e-23	-9.12748e-10	-1.35656
75367027	chr5:75367027:A:G	2.99687e-22	2.51524	-1.07453
75367385	chr5:75367385:C:T	1.8791e-23	-9.12748e-10	-1.32865
75367398	chr5:75367398:T:C	2.94271e-23	0.303627	-1.18374
75367631	chr5:75367631:T:C	1.83705e-23	-9.12748e-10	-1.35128
75367632	chr5:75367632:G:T	1.83453e-23	-9.12748e-10	-1.35265
75367911	chr5:75367911:C:T	2.49962e-22	-9.12748e-10	1.25928
75368369	chr5:75368369:T:C	3.82676e-22	-9.12748e-10	1.68516
75368453	chr5:75368453:G:A	1.81379e-23	-9.12748e-10	-1.36402
75369099	chr5:75369099:A:G	2.6873e-23	-9.12748e-10	-0.970905
75369174	chr5:75369174:C:G	1.96912e-23	-9.12748e-10	-1.28186
75369851	chr5:75369851:T:C	2.67643e-24	-2.31804	-0.959508
75370035	chr5:75370035:G:C	2.16806e-20	7.07066	-1.34852
75370333	chr5:75370333:C:T	8.63461e-23	-9.12748e-10	0.196336
75371899	chr5:75371899:C:T	1.19566e-23	-1.78074	-6.68458e-10
75372533	chr5:75372533:T:A	3.19612e-22	-9.12748e-10	1.50508
75372764	chr5:75372764:C:T	2.69183e-21	4.30738	-0.671427
75373860	chr5:75373860:G:C	7.07423e-24	-2.30557	-6.68458e-10
75374666	chr5:75374666:A:C	3.03932e-22	-9.12748e-10	1.45478
75374726	chr5:75374726:C:T	2.09068e-23	-9.12748e-10	-1.22195
75375850	chr5:75375850:A:T	1.81857e-23	-9.12748e-10	-1.36139
75375871	chr5:75375871:T:A	1.81455e-23	-9.12748e-10	-1.3636
75377847	chr5:75377847:C:T	1.82734e-23	-9.12748e-10	-1.35658
75377882	chr5:75377882:A:G	3.13094e-17	14.1254	-1.12803
75379099	chr5:75379099:T:C	1.95742e-12	24.337	-0.296376
75379139	chr5:75379139:G:A	1.82156e-23	-9.12748e-10	-1.35975
75379150	chr5:75379150:T:C	2.51785e-11	25.2778	1.31721
75379251	chr5:75379251:T:C	2.49727e-13	23.1341	-1.1525
75380458	chr5:75380458:T:A	4.21382e-23	0.736899	-1.25797
75380998	chr5:75380998:T:G	3.15995e-24	-1.74961	-1.36187
75382158	chr5:75382158:A:C	1.8243e-23	-9.12748e-10	-1.35824
75382272	chr5:75382272:G:A	1.81732e-23	-9.12748e-10	-1.36208
75383112	chr5:75383112:G:A	1.10427e-10	26.4826	1.59075
75383702	chr5:75383702:C:CAATT	3.23749e-23	0.495452	-1.2801
75384406	chr5:75384406:A:T	3.17661e-23	-9.12748e-10	-0.803627
75385948	chr5:75385948:T:C	1.05683e-10	26.3385	1.69098
75386149	chr5:75386149:G:T	1.81337e-23	-9.12748e-10	-1.36425
75386316	chr5:75386316:C:CCAAA	3.9647e-23	0.389202	-0.971214
75386649	chr5:75386649:T:C	2.34891e-23	-1.10549	-6.68458e-10
75386775	chr5:75386775:A:T	1.46129e-21	3.02505	-6.68458e-10
75386786	chr5:75386786:C:T	5.13057e-23	-0.324225	-6.68458e-10
75386988	chr5:75386988:T:C	2.70832e-23	0.357393	-1.32051
75387075	chr5:75387075:G:A	7.36047e-12	26.7293	-1.36419
75387079	chr5:75387079:A:G	9.04394e-11	26.2719	1.60176
75387481	chr5:75387481:C:T	4.00421e-22	3.06009	-1.3296
75387630	chr5:75387630:T:C	1.17869e-11	27.1486	-1.31258
75387821	chr5:75387821:T:C	1.46037e-12	23.9885	-0.240814
75388094	chr5:75388094:C:A	1.98784e-23	-9.12748e-10	-1.2724
75388836	chr5:75388836:G:C	6.9878e-24	-2.31786	-6.68458e-10
75389358	chr5:75389358:A:G	1.89067e-23	-9.12748e-10	-1.32251
75389695	chr5:75389695:A:G	1.73046e-12	24.4296	-0.512225
75390517	chr5:75390517:T:A	3.421e-23	-9.12748e-10	-0.729509
75391015	chr5:75391015:C:G	3.21121e-23	0.513495	-1.30629
75391106	chr5:75391106:A:C	3.53051e-12	25.9511	-1.32062
75391427	chr5:75391427:C:T	2.0589e-10	27.4154	1.28099
75391764	chr5:75391764:T:C	3.56179e-23	0.622549	-1.31173
75392740	chr5:75392740:C:T	3.8634e-23	0.713262	-1.32116
75392766	chr5:75392766:G:C	1.81769e-23	-9.12748e-10	-1.36188
75392863	chr5:75392863:A:G	1.08244e-11	24.4448	1.30595
75393424	chr5:75393424:T:C	1.15964e-05	40.6717	-1.03652
75394251	chr5:75394251:T:C	3.7679e-22	3.02858	-1.35892
75394479	chr5:75394479:A:T	3.24939e-13	21.8449	0.39996
75394852	chr5:75394852:T:C	1.87849e-23	-9.12748e-10	-1.32897
75395765	chr5:75395765:G:A	2.59349e-23	-9.12748e-10	-1.00644
75395898	chr5:75395898:AC:A	4.38647e-23	-9.12748e-10	-0.480917
75396352	chr5:75396352:T:A	3.57443e-23	0.629655	-1.31529
75396764	chr5:75396764:G:A	1.91359e-23	-9.12748e-10	-1.31046
75396951	chr5:75396951:A:G	1.8387e-11	27.3115	-1.03086
75397474	chr5:75397474:G:A	2.6996e-23	-9.12748e-10	-0.96634
75397613	chr5:75397613:G:T	7.49964e-24	-2.24717	-6.68458e-10
75397721	chr5:75397721:T:G	6.26549e-23	-0.124385	-6.68458e-10
75399718	chr5:75399718:TGAAA:T	4.72233e-23	-0.407139	-6.68458e-10
75399911	chr5:75399911:G:C	1.81459e-23	-9.12748e-10	-1.36358
75400114	chr5:75400114:G:C	1.02525e-23	-1.9345	-6.68458e-10
75400543	chr5:75400543:T:C	2.70843e-23	-9.12748e-10	-0.963072
75400602	chr5:75400602:C:T	1.9853e-23	-9.12748e-10	-1.27367
75400813	chr5:75400813:C:G	8.15209e-22	3.80495	-1.36353
75400868	chr5:75400868:CATTT:C	7.50688e-22	3.7232	-1.36423
75401068	chr5:75401068:C:A	3.33147e-22	-9.12748e-10	1.54656
75401225	chr5:75401225:T:G	1.53462e-13	22.819	-1.32431
75401380	chr5:75401380:T:C	3.07234e-23	-9.12748e-10	-0.837003
75401718	chr5:75401718:A:G	3.11108e-22	-9.12748e-10	1.47811
75401788	chr5:75401788:A:G	2.03892e-23	-9.12748e-10	-1.24702
75401995	chr5:75401995:T:C	1.09214e-22	-9.12748e-10	0.431282
75403595	chr5:75403595:T:C	5.82762e-23	-0.196833	-6.68458e-10
75403664	chr5:75403664:T:C	1.81342e-23	-9.12748e-10	-1.36423
75403735	chr5:75403735:T:C	3.11108e-22	-9.12748e-10	1.47811
75404273	chr5:75404273:C:T	1.40707e-22	0.684654	-6.68458e-10
75404796	chr5:75404796:G:T	1.97643e-23	-9.12748e-10	-1.27815
75405307	chr5:75405307:T:C	4.28482e-23	0.620809	-1.12517
75405638	chr5:75405638:T:C	1.17231e-12	24.2162	-0.688212
75405941	chr5:75405941:T:C	7.20908e-24	-2.28669	-6.68458e-10
75406006	chr5:75406006:T:C	1.79286e-22	-9.12748e-10	0.926955
75406407	chr5:75406407:C:G	2.89498e-22	-9.12748e-10	1.40612
75406914	chr5:75406914:A:G	7.54094e-24	-2.24168	-6.68458e-10
75407068	chr5:75407068:A:C	3.30581e-24	-1.71628	-1.35007
75407490	chr5:75407490:A:T	7.03004e-24	-2.31184	-6.68458e-10
75407516	chr5:75407516:G:A	2.6804e-23	0.379474	-1.35295
75407563	chr5:75407563:AAAC:A	1.81363e-23	-9.12748e-10	-1.36411
75408164	chr5:75408164:C:A	6.97867e-24	-2.31917	-6.68458e-10
75408237	chr5:75408237:G:A	2.40798e-23	-9.12748e-10	-1.08065
75408799	chr5:75408799:G:A	6.23383e-23	-0.129452	-6.68458e-10
75409004	chr5:75409004:T:C	8.31432e-13	23.9094	-0.725007
75409767	chr5:75409767:T:TC	9.42468e-23	-9.12748e-10	0.283889
75409855	chr5:75409855:C:G	3.34314e-23	0.584905	-1.33744
75410145	chr5:75410145:C:T	7.66333e-22	2.37959	-6.68458e-10
75410147	chr5:75410147:T:C	3.77981e-23	0.696352	-1.32612
75410222	chr5:75410222:C:A	3.46558e-22	-9.12748e-10	1.58602
75410836	chr5:75410836:T:C	7.38324e-13	23.8622	-0.796556
75410915	chr5:75410915:T:C	2.06737e-23	-9.12748e-10	-1.23317
75411936	chr5:75411936:C:T	1.81354e-23	-9.12748e-10	-1.36416
75412310	chr5:75412310:G:C	3.14452e-22	-9.12748e-10	1.4888
75412688	chr5:75412688:G:C	7.9601e-13	24.4463	-1.30543
75413509	chr5:75413509:T:C	1.59712e-23	-0.139379	-1.35186
75414243	chr5:75414243:G:C	7.01354e-24	-2.31419	-6.68458e-10
75414432	chr5:75414432:G:A	8.37861e-24	-2.13635	-6.68458e-10
75414725	chr5:75414725:G:A	3.69277e-23	0.688478	-1.34154
75417186	chr5:75417186:C:T	1.81866e-23	-9.12748e-10	-1.36134
75417587	chr5:75417587:T:G	3.67145e-23	0.412719	-1.07157
75417808	chr5:75417808:T:C	3.68386e-23	0.676969	-1.33245
75418579	chr5:75418579:C:T	4.77291e-23	0.957459	-1.35394
75418959	chr5:75418959:G:A	4.05125e-23	0.795663	-1.35608
75419668	chr5:75419668:C:T	2.07699e-23	-9.12748e-10	-1.22852
75420178	chr5:75420178:T:C	7.07653e-21	5.94221	-1.3397
75420281	chr5:75420281:A:T	2.38937e-22	-9.12748e-10	1.21417
75421131	chr5:75421131:A:G	3.08409e-23	-9.12748e-10	-0.833186
75421828	chr5:75421828:C:T	1.2372e-10	27.0344	1.15257
75421942	chr5:75421942:G:A	6.01343e-13	24.065	-1.20464
75421986	chr5:75421986:T:A	8.95576e-12	26.9127	-1.35145
75422347	chr5:75422347:G:A	1.81467e-23	-9.12748e-10	-1.36354
75423349	chr5:75423349:A:C	1.81502e-23	-9.12748e-10	-1.36335
75425635	chr5:75425635:A:G	1.96539e-23	-9.12748e-10	-1.28375
75426078	chr5:75426078:T:A	2.7239e-24	-1.92598	-1.33399
75426730	chr5:75426730:T:C	7.67997e-24	-2.22341	-6.68458e-10
75427041	chr5:75427041:T:C	1.96135e-23	-9.12748e-10	-1.28581
75427809	chr5:75427809:T:C	3.42653e-22	-9.12748e-10	1.57469
75428313	chr5:75428313:A:AAACT	7.22349e-23	1.37535	-1.35746
75428315	chr5:75428315:AC:A	2.46079e-12	25.5927	-1.32319
75428360	chr5:75428360:G:A	4.03201e-23	0.79905	-1.36423
75428416	chr5:75428416:C:T	1.82618e-23	-9.12748e-10	-1.35722
75428494	chr5:75428494:C:T	1.24881e-23	-1.73725	-6.68458e-10
75428520	chr5:75428520:T:C	1.91502e-23	-9.12748e-10	-1.30972
75428545	chr5:75428545:G:C	3.67396e-23	0.68823	-1.3464
75428551	chr5:75428551:G:A	3.6111e-23	0.670802	-1.34623
75428602	chr5:75428602:T:C	4.06455e-23	0.807109	-1.36425
75428775	chr5:75428775:CTGT:C	2.5892e-22	-9.12748e-10	1.29449
75428815	chr5:75428815:A:G	3.46808e-23	0.645135	-1.36097
75428862	chr5:75428862:C:T	2.62501e-22	-9.12748e-10	1.30823
75429007	chr5:75429007:A:C	1.49206e-12	25.0813	-1.31211
75429057	chr5:75429057:C:T	8.31543e-23	-9.12748e-10	0.15867
75429203	chr5:75429203:T:A	2.96725e-24	-1.87472	-1.29967
75429391	chr5:75429391:G:A	6.20709e-18	11.3792	-6.68458e-10
75429454	chr5:75429454:C:T	1.91981e-23	-9.12748e-10	-1.30722
75429784	chr5:75429784:T:C	8.80692e-11	26.8305	1.01663
75429811	chr5:75429811:C:T	1.84984e-23	-9.12748e-10	-1.34434
75430351	chr5:75430351:T:C	3.49782e-23	0.635623	-1.34293
75430646	chr5:75430646:C:T	1.9765e-23	-9.12748e-10	-1.27811
75430650	chr5:75430650:T:A	2.60487e-23	-9.12748e-10	-1.00206
75430738	chr5:75430738:A:C	1.02568e-23	-1.93409	-6.68458e-10
75430844	chr5:75430844:C:A	1.81751e-23	-9.12748e-10	-1.36197
75430942	chr5:75430942:G:A	4.97174e-23	0.762551	-1.11822
75431722	chr5:75431722:C:A	1.81386e-23	-9.12748e-10	-1.36399
75432194	chr5:75432194:G:A	2.82668e-22	-9.12748e-10	1.38224
75432744	chr5:75432744:T:C	1.81338e-23	-9.12748e-10	-1.36425
75432903	chr5:75432903:ATCT:A	1.43128e-21	3.0043	-6.68458e-10
75433290	chr5:75433290:C:T	9.04409e-24	-2.05992	-6.68458e-10
75433448	chr5:75433448:T:C	2.05865e-23	-9.12748e-10	-1.23739
75433608	chr5:75433608:C:A	8.22296e-23	0.147488	-6.68458e-10
75434375	chr5:75434375:C:T	3.18321e-23	-9.12748e-10	-0.801553
75434551	chr5:75434551:T:A	3.99915e-24	-1.77884	-1.09711
75435369	chr5:75435369:T:G	2.8439e-23	-9.12748e-10	-0.914266
75435907	chr5:75435907:A:G	5.85685e-13	22.3576	0.476403
75436003	chr5:75436003:G:C	1.79035e-22	-9.12748e-10	0.925553
75436179	chr5:75436179:T:C	7.26896e-13	22.504	0.546018
75436186	chr5:75436186:C:G	2.09206e-24	-2.19049	-1.33339
75436198	chr5:75436198:A:G	7.26477e-24	-2.27899	-6.68458e-10
75436390	chr5:75436390:T:C	3.11108e-22	-9.12748e-10	1.47811
75436620	chr5:75436620:C:T	1.39304e-12	24.5035	-0.802997
75437112	chr5:75437112:T:A	9.41461e-22	3.17544	-0.590034
75437995	chr5:75437995:T:G	1.55885e-23	-1.51549	-6.68458e-10
75438487	chr5:75438487:C:T	1.13072e-21	2.76858	-6.68458e-10
75438537	chr5:75438537:A:G	3.60903e-13	21.7988	0.551073
75439068	chr5:75439068:G:C	9.34025e-23	-9.12748e-10	0.274891
75440240	chr5:75440240:A:C	9.29551e-13	23.5426	-0.246622
75442857	chr5:75442857:G:A	3.57248e-23	-9.12748e-10	-0.686182
75443331	chr5:75443331:G:A	1.69253e-23	-0.093263	-1.33995
75443477	chr5:75443477:A:C	6.45918e-23	1.25335	-1.34729
75444553	chr5:75444553:T:C	2.34949e-23	-9.12748e-10	-1.10524
75445125	chr5:75445125:C:T	5.68352e-23	0.901313	-1.12319
75446046	chr5:75446046:T:C	2.10353e-24	-2.19613	-1.32228
75447709	chr5:75447709:C:T	8.47714e-21	3.86888	0.91422
75447715	chr5:75447715:C:T	2.02876e-23	-9.12748e-10	-1.25202
75448490	chr5:75448490:A:G	2.14106e-23	-9.12748e-10	-1.19814
75448896	chr5:75448896:T:G	1.87091e-24	-2.29278	-1.34282
75449064	chr5:75449064:C:T	3.35401e-23	0.581203	-1.33049
75449403	chr5:75449403:G:T	5.01118e-14	20.9568	-0.581334
75450030	chr5:75450030:C:T	3.35938e-23	-9.12748e-10	-0.747686
75450482	chr5:75450482:G:A	2.5455e-23	-9.12748e-10	-1.02511
75451047	chr5:75451047:A:G	3.68841e-22	-9.12748e-10	1.64834
75451055	chr5:75451055:G:A	3.0774e-23	0.489473	-1.32483
75451377	chr5:75451377:T:C	2.80963e-23	-0.365622	-0.560767
75451671	chr5:75451671:A:G	1.82784e-23	-9.12748e-10	-1.3563
75452649	chr5:75452649:T:C	2.4531e-23	-0.224955	-0.837135
75452680	chr5:75452680:C:T	1.5788e-05	40.9331	-0.989317
75453322	chr5:75453322:C:T	1.97729e-24	-2.25985	-1.32045
75453509	chr5:75453509:C:T	9.95135e-24	-1.96432	-6.68458e-10
75454144	chr5:75454144:T:C	8.45968e-21	4.78104	-6.68458e-10
75454446	chr5:75454446:T:C	3.11366e-22	-9.12748e-10	1.47894
75455289	chr5:75455289:C:A	1.8158e-23	-9.12748e-10	-1.36291
75456452	chr5:75456452:T:C	9.76466e-24	-1.98326	-6.68458e-10
75456589	chr5:75456589:G:A	2.21407e-23	-9.12748e-10	-1.16461
75456833	chr5:75456833:T:C	1.83297e-23	-9.12748e-10	-1.3535
75457254	chr5:75457254:T:C	3.39587e-22	-9.12748e-10	1.5657
75457457	chr5:75457457:T:C	3.51012e-23	0.644145	-1.34794
75457809	chr5:75457809:A:G	4.07889e-13	23.8234	-1.35121
75457986	chr5:75457986:G:A	1.82702e-23	-9.12748e-10	-1.35675
75458156	chr5:75458156:T:C	5.07867e-23	0.786454	-1.12085
75459203	chr5:75459203:T:C	2.53467e-22	-9.12748e-10	1.2732
75459889	chr5:75459889:G:A	7.83262e-24	-2.20373	-6.68458e-10
75460293	chr5:75460293:T:C	6.30879e-13	23.5348	-0.626466
75460510	chr5:75460510:G:GT	1.83362e-23	-9.12748e-10	-1.35315
75461282	chr5:75461282:T:C	2.43604e-23	-9.12748e-10	-1.06907
75461461	chr5:75461461:G:A	1.13413e-12	24.7359	-1.24108
75461933	chr5:75461933:T:C	1.25495e-20	6.53444	-1.35903
75463358	chr5:75463358:T:A	1.39214e-05	40.7831	-0.965139
75463516	chr5:75463516:AT:A	6.50522e-23	-9.12748e-10	-0.086838
75463711	chr5:75463711:T:C	2.61751e-23	-9.12748e-10	-0.99722
75463750	chr5:75463750:A:G	3.06514e-23	-9.12748e-10	-0.83935
75465957	chr5:75465957:G:A	1.96142e-22	-9.12748e-10	1.01681
75466390	chr5:75466390:G:T	1.83945e-23	-9.12748e-10	-1.34998
75466421	chr5:75466421:C:T	1.8259e-23	-9.12748e-10	-1.35737
75466753	chr5:75466753:A:T	2.57696e-24	-1.95214	-1.36328
75467063	chr5:75467063:AC:A	5.13347e-23	-0.32366	-6.68458e-10
75467073	chr5:75467073:C:T	3.35438e-23	0.592527	-1.3417
75468568	chr5:75468568:G:A	3.2566e-23	0.561909	-1.34067
75469137	chr5:75469137:CAG:C	1.9846e-23	-9.12748e-10	-1.27403
75469281	chr5:75469281:T:C	2.82332e-22	-9.12748e-10	1.38106
75469469	chr5:75469469:T:C	3.23104e-24	-1.73265	-1.35657
75470025	chr5:75470025:T:C	6.57592e-23	-9.12748e-10	-0.0760272
75470573	chr5:75470573:T:C	7.00891e-24	-2.31485	-6.68458e-10
75470766	chr5:75470766:T:C	8.37705e-24	-2.13653	-6.68458e-10
75471199	chr5:75471199:C:T	1.82618e-23	-9.12748e-10	-1.35722
75471487	chr5:75471487:G:A	3.12755e-22	-9.12748e-10	1.48339
75471966	chr5:75471966:A:C	2.41547e-23	-9.12748e-10	-1.07755
75472228	chr5:75472228:G:A	1.83156e-23	-9.12748e-10	-1.35428
75472420	chr5:75472420:A:G	1.82628e-23	-9.12748e-10	-1.35716
75472689	chr5:75472689:C:G	2.14044e-23	-9.12748e-10	-1.19843
75472997	chr5:75472997:T:C	1.21411e-23	-1.76543	-6.68458e-10
75473479	chr5:75473479:CAAAT:C	1.38381e-12	24.9344	-1.24058
75473512	chr5:75473512:C:A	3.17721e-23	0.539065	-1.3425
75473672	chr5:75473672:G:T	2.33271e-22	-9.12748e-10	1.19017
75474012	chr5:75474012:C:T	3.58981e-23	0.622781	-1.30412
75474092	chr5:75474092:C:T	1.92803e-23	-9.12748e-10	-1.30294
75474996	chr5:75474996:G:A	1.96704e-23	-9.12748e-10	-1.28291
75475147	chr5:75475147:G:A	3.67276e-23	0.682857	-1.34136
75475217	chr5:75475217:G:T	2.75998e-23	-9.12748e-10	-0.94422
75475562	chr5:75475562:G:A	1.24724e-12	24.3917	-0.801825
75475674	chr5:75475674:G:A	3.4731e-23	0.625713	-1.34011
75476915	chr5:75476915:A:G	3.9646e-22	-9.12748e-10	1.72055
75477211	chr5:75477211:G:A	1.0315e-23	-1.92842	-6.68458e-10
75477483	chr5:75477483:A:G	3.43261e-23	0.577815	-1.30394
75477595	chr5:75477595:T:C	3.54876e-06	39.4304	-0.979303
75478180	chr5:75478180:G:A	1.9423e-24	-2.30223	-1.29593
75478240	chr5:75478240:T:G	4.84126e-13	22.4181	0.225481
75479948	chr5:75479948:C:A	2.24283e-23	-9.12748e-10	-1.1517
75480164	chr5:75480164:T:G	3.03857e-13	22.8864	-0.708625
75481450	chr5:75481450:G:GT	2.65902e-23	-9.12748e-10	-0.981483
75481806	chr5:75481806:C:T	5.86422e-23	-0.190574	-6.68458e-10
75482282	chr5:75482282:T:C	2.20517e-23	-9.12748e-10	-1.16864
75482570	chr5:75482570:T:C	1.81589e-23	-9.12748e-10	-1.36287
75482655	chr5:75482655:T:C	1.1697e-23	-1.80269	-6.68458e-10
75482844	chr5:75482844:C:T	7.92128e-13	23.8852	-0.749264
75482994	chr5:75482994:T:C	2.09525e-22	2.31815	-1.23533
75484490	chr5:75484490:T:TC	1.26242e-12	24.8299	-1.22787
75484513	chr5:75484513:G:A	1.5707e-21	3.66073	-0.563484
75484606	chr5:75484606:GACA:G	4.21181e-12	26.1144	-1.30752
75485614	chr5:75485614:G:C	9.00021e-13	24.5038	-1.24015
75485929	chr5:75485929:G:A	3.58108e-24	-1.85558	-1.13078
75485952	chr5:75485952:A:G	2.18201e-24	-2.19875	-1.28303
75486300	chr5:75486300:C:T	1.05349e-10	26.3657	1.66061
75486586	chr5:75486586:T:G	1.23793e-22	1.40963	-0.853048
75486587	chr5:75486587:T:A	1.87368e-24	-2.30911	-1.32501
75487406	chr5:75487406:A:C	2.9612e-23	0.472066	-1.34591
75487811	chr5:75487811:C:T	8.86074e-13	24.5835	-1.33543
75487971	chr5:75487971:C:T	2.66735e-23	-9.12748e-10	-0.978357
75488345	chr5:75488345:A:T	1.24789e-22	-9.12748e-10	0.564593
75488919	chr5:75488919:T:C	3.36116e-23	0.584962	-1.33212
75489071	chr5:75489071:G:A	7.47422e-24	-2.25057	-6.68458e-10
75489415	chr5:75489415:A:T	2.64326e-22	-9.12748e-10	1.31516
75489735	chr5:75489735:A:G	3.08295e-23	0.515819	-1.34937
75490054	chr5:75490054:G:T	3.34593e-23	-9.12748e-10	-0.751698
75490258	chr5:75490258:G:A	3.34481e-12	25.1236	-0.547224
75490501	chr5:75490501:TTA:T	2.99743e-23	0.479625	-1.34131
75490603	chr5:75490603:C:T	1.83875e-23	-9.12748e-10	-1.35035
75491084	chr5:75491084:T:C	3.19465e-24	-1.75121	-1.34934
75491217	chr5:75491217:A:C	1.98971e-23	-9.12748e-10	-1.27146
75491485	chr5:75491485:T:C	1.00681e-05	40.4513	-0.957473
75491764	chr5:75491764:A:G	1.81435e-23	-9.12748e-10	-1.36371
75491795	chr5:75491795:G:A	1.10819e-12	24.6888	-1.21705
75492578	chr5:75492578:T:C	3.07359e-24	-1.79741	-1.34177
75492707	chr5:75492707:ATACAG:A	2.00488e-23	-9.12748e-10	-1.26386
75492854	chr5:75492854:T:G	3.27604e-23	-9.12748e-10	-0.772807
75494150	chr5:75494150:T:C	1.98419e-23	-9.12748e-10	-1.27423
75494503	chr5:75494503:TC:T	3.35815e-23	0.575037	-1.32309
75495432	chr5:75495432:C:T	4.5956e-23	-9.12748e-10	-0.434343
75495953	chr5:75495953:A:T	1.82216e-23	-9.12748e-10	-1.35942
75496188	chr5:75496188:A:G	2.4275e-22	-9.12748e-10	1.23
75496549	chr5:75496549:T:A	1.98702e-22	-9.12748e-10	1.02978
75497180	chr5:75497180:C:T	3.56817e-23	0.653924	-1.34131
75497686	chr5:75497686:T:C	1.47769e-14	20.2067	-1.05238
75498062	chr5:75498062:T:C	3.53981e-23	-0.695368	-6.68458e-10
75499327	chr5:75499327:T:C	7.00646e-24	-2.31519	-6.68458e-10
75499421	chr5:75499421:T:C	3.55048e-23	0.630556	-1.32291
75500463	chr5:75500463:G:A	3.44755e-23	0.621657	-1.34344
75500715	chr5:75500715:A:G	1.8219e-23	-9.12748e-10	-1.35956
75500739	chr5:75500739:G:C	2.09663e-23	-9.12748e-10	-1.21911
75500932	chr5:75500932:G:A	6.94984e-13	23.7568	-0.751691
75501210	chr5:75501210:C:G	2.10212e-22	-9.12748e-10	1.08609
75501328	chr5:75501328:C:T	4.19276e-23	0.821606	-1.34769
75501364	chr5:75501364:A:G	3.45169e-23	-9.12748e-10	-0.720578
75501386	chr5:75501386:A:T	2.74135e-23	-9.12748e-10	-0.950991
75502082	chr5:75502082:A:C	7.23179e-24	-2.28354	-6.68458e-10
75502240	chr5:75502240:A:G	6.77218e-23	1.31481	-1.36143
75502331	chr5:75502331:G:A	7.1915e-13	24.3371	-1.29783
75502789	chr5:75502789:T:C	2.22941e-23	-9.12748e-10	-1.15771
75502833	chr5:75502833:A:T	3.47733e-23	0.617039	-1.33022
75504656	chr5:75504656:ACT:A	3.14372e-22	-9.12748e-10	1.48855
75505392	chr5:75505392:G:C	4.25359e-23	-9.12748e-10	-0.511679
75505439	chr5:75505439:T:A	9.57361e-24	-2.00302	-6.68458e-10
75505445	chr5:75505445:G:A	3.53109e-23	0.606578	-1.30441
75507790	chr5:75507790:C:T	7.98439e-24	-1.41842	-0.766121
75508069	chr5:75508069:C:T	1.81661e-23	-9.12748e-10	-1.36247
75508277	chr5:75508277:GTT:G	3.41928e-23	0.600653	-1.33067
75508348	chr5:75508348:T:C	3.30444e-23	-9.12748e-10	-0.764174
75509503	chr5:75509503:C:A	1.84551e-23	-9.12748e-10	-1.34669
75510022	chr5:75510022:T:C	1.81777e-23	-9.12748e-10	-1.36183
75510222	chr5:75510222:T:TA	5.19998e-23	0.845349	-1.15614
75511063	chr5:75511063:G:C	1.9322e-23	-9.12748e-10	-1.30078
75511685	chr5:75511685:A:G	1.81715e-23	-9.12748e-10	-1.36217
75512412	chr5:75512412:G:T	1.07418e-05	40.5292	-0.970537
75512506	chr5:75512506:G:A	2.85409e-13	23.4777	-1.36251
75512592	chr5:75512592:G:A	2.37395e-13	23.2808	-1.34984
75512776	chr5:75512776:TAGAA:T	2.83414e-23	0.410668	-1.32837
75513041	chr5:75513041:G:C	2.06324e-23	-9.12748e-10	-1.23516
75513055	chr5:75513055:C:T	1.17748e-05	40.6023	-0.951792
75513220	chr5:75513220:C:T	6.49399e-22	2.21402	-6.68458e-10
75513575	chr5:75513575:A:G	7.59035e-23	-9.12748e-10	0.0674349
75514448	chr5:75514448:A:T	1.32589e-23	-1.67736	-6.68458e-10
75514559	chr5:75514559:G:A	6.0822e-13	24.1752	-1.30342
75515672	chr5:75515672:G:A	4.83657e-23	-0.383236	-6.68458e-10
75515872	chr5:75515872:C:T	7.76918e-23	-9.12748e-10	0.0907219
75515908	chr5:75515908:T:A	2.12076e-23	-9.12748e-10	-1.20767
75516415	chr5:75516415:T:C	7.43393e-23	-9.12748e-10	0.0466121
75516439	chr5:75516439:T:C	1.84342e-23	-9.12748e-10	-1.34782
75517186	chr5:75517186:CA:C	2.44838e-24	-2.30422	-1.06238
75517368	chr5:75517368:C:G	8.0222e-24	-2.17981	-6.68458e-10
75518119	chr5:75518119:C:A	3.15124e-23	0.519529	-1.33118
75518947	chr5:75518947:T:C	9.48406e-14	22.2009	-1.18747
75519401	chr5:75519401:A:G	4.36634e-21	4.65472	-0.535065
75520939	chr5:75520939:C:G	1.81374e-23	-9.12748e-10	-1.36405
75521143	chr5:75521143:T:C	9.72379e-23	0.315133	-6.68458e-10
75521190	chr5:75521190:T:C	2.02796e-23	-9.12748e-10	-1.25241
75521569	chr5:75521569:A:G	9.63212e-23	0.305661	-6.68458e-10
75523210	chr5:75523210:ATAT:A	2.08882e-23	-9.12748e-10	-1.22284
75523773	chr5:75523773:C:T	6.97808e-24	-2.31925	-6.68458e-10
75523995	chr5:75523995:T:G	2.23432e-23	-9.12748e-10	-1.15551
75524419	chr5:75524419:G:A	3.56584e-23	-9.12748e-10	-0.688043
75525211	chr5:75525211:T:A	7.29018e-23	1.38723	-1.36014
75526194	chr5:75526194:A:C	1.14669e-23	-1.82256	-6.68458e-10
75526389	chr5:75526389:C:A	1.86297e-23	-9.12748e-10	-1.33727
75526560	chr5:75526560:TG:T	7.99895e-23	-9.12748e-10	0.119868
75526682	chr5:75526682:A:G	2.89827e-23	0.444881	-1.34021
75527036	chr5:75527036:C:T	3.28046e-22	-9.12748e-10	1.53113
75527176	chr5:75527176:T:C	3.05572e-22	-9.12748e-10	1.46016
75527426	chr5:75527426:G:A	3.14692e-22	-9.12748e-10	1.48957
75527514	chr5:75527514:C:T	5.81524e-23	-9.12748e-10	-0.198961
75527678	chr5:75527678:A:C	1.16662e-12	24.7248	-1.20167
75527947	chr5:75527947:C:G	3.03381e-23	0.478865	-1.32849
75528089	chr5:75528089:G:A	3.11382e-22	-9.12748e-10	1.47899
75528213	chr5:75528213:C:T	1.82455e-23	-9.12748e-10	-1.35811
75528948	chr5:75528948:A:G	2.14811e-12	25.0184	-0.884816
75529007	chr5:75529007:A:G	5.4654e-22	2.04158	-6.68458e-10
75529276	chr5:75529276:G:A	1.91132e-23	-9.12748e-10	-1.31165
75529467	chr5:75529467:A:AAC	1.9451e-23	-9.12748e-10	-1.29413
75529604	chr5:75529604:G:C	2.0093e-23	-9.12748e-10	-1.26165
75529828	chr5:75529828:G:A	1.81346e-23	-9.12748e-10	-1.3642
75530910	chr5:75530910:G:A	1.64455e-05	40.9657	-0.981124
75531031	chr5:75531031:T:C	1.50574e-22	-9.12748e-10	0.75243
75531157	chr5:75531157:T:G	1.83784e-23	-9.12748e-10	-1.35085
75531684	chr5:75531684:T:G	1.90737e-23	-9.12748e-10	-1.31372
75531721	chr5:75531721:G:A	1.80505e-23	-0.567938	-0.800915
75532319	chr5:75532319:A:G	1.87563e-23	-9.12748e-10	-1.3305
75532366	chr5:75532366:A:G	1.88416e-23	-9.12748e-10	-1.32596
75533466	chr5:75533466:G:A	1.18786e-21	3.38003	-0.562145
75533879	chr5:75533879:C:T	8.96434e-12	26.8724	-1.31015
75534122	chr5:75534122:T:C	3.0671e-12	25.8502	-1.36045
75534210	chr5:75534210:G:A	2.89726e-22	1.40691	-6.68458e-10
75535423	chr5:75535423:G:A	4.74082e-23	0.700362	-1.10359
75535537	chr5:75535537:T:TA	4.88278e-23	0.748034	-1.12176
75535790	chr5:75535790:C:T	1.82415e-23	-9.12748e-10	-1.35833
75535907	chr5:75535907:G:A	4.35798e-23	0.658499	-1.14593
75535996	chr5:75535996:C:T	2.48592e-24	-2.31554	-1.03585
75536042	chr5:75536042:C:T	1.90153e-23	-9.12748e-10	-1.31678
75536255	chr5:75536255:T:C	7.51148e-23	-9.12748e-10	0.0569897
75536581	chr5:75536581:A:G	2.52774e-23	-9.12748e-10	-1.03212
75536886	chr5:75536886:C:T	1.85562e-23	-9.12748e-10	-1.34122
75537094	chr5:75537094:C:T	6.88071e-13	24.3398	-1.34462
75537908	chr5:75537908:G:C	1.82716e-23	-9.12748e-10	-1.35668
75537973	chr5:75537973:C:T	1.89982e-23	-9.12748e-10	-1.31768
75538411	chr5:75538411:A:T	1.81341e-23	-9.12748e-10	-1.36423
75538523	chr5:75538523:T:C	3.42194e-23	0.599545	-1.32878
75538721	chr5:75538721:A:T	4.80172e-23	-0.390468	-6.68458e-10
75538832	chr5:75538832:G:A	2.3074e-24	-2.06166	-1.36424
75539198	chr5:75539198:G:A	2.06695e-24	-2.31145	-1.2245
75540896	chr5:75540896:T:G	8.26274e-24	-2.15027	-6.68458e-10
75541026	chr5:75541026:A:G	2.87033e-23	-9.12748e-10	-0.905016
75541112	chr5:75541112:C:T	3.03445e-23	0.48728	-1.33669
75541716	chr5:75541716:A:G	2.00235e-24	-2.30063	-1.26708
75541787	chr5:75541787:C:A	3.35344e-23	-9.12748e-10	-0.749456
75541977	chr5:75541977:A:C	3.76937e-23	0.703536	-1.33607
75542076	chr5:75542076:A:G	4.03733e-12	25.2743	-0.509674
75543064	chr5:75543064:G:A	3.59139e-12	25.8911	-1.24355
75543676	chr5:75543676:TG:T	2.24718e-23	-9.12748e-10	-1.14976
75544636	chr5:75544636:T:C	1.37028e-11	26.498	-0.511423
75544920	chr5:75544920:A:G	4.95882e-23	0.746248	-1.10452
75545926	chr5:75545926:C:A	2.90639e-23	-9.12748e-10	-0.89253
75546113	chr5:75546113:A:G	3.09634e-22	-9.12748e-10	1.47336
75546261	chr5:75546261:T:C	4.44495e-23	0.654087	-1.12176
75546397	chr5:75546397:G:C	1.81391e-23	-9.12748e-10	-1.36396
75546402	chr5:75546402:A:C	2.11865e-23	-9.12748e-10	-1.20866
75546467	chr5:75546467:C:T	7.51132e-23	-9.12748e-10	0.0569686
75549410	chr5:75549410:A:T	3.19516e-23	0.561698	-1.3595
75550361	chr5:75550361:C:T	3.89099e-23	-9.12748e-10	-0.600778
75550422	chr5:75550422:T:C	3.33059e-20	6.15146	-6.68458e-10
75550472	chr5:75550472:A:G	2.23167e-13	23.0889	-1.21972
75550603	chr5:75550603:G:A	1.81337e-23	-9.12748e-10	-1.36425
75550788	chr5:75550788:G:A	3.46015e-12	25.9746	-1.36425
75551334	chr5:75551334:T:C	3.08116e-22	-9.12748e-10	1.46845
75551532	chr5:75551532:G:A	1.98208e-23	-9.12748e-10	-1.2753
75551591	chr5:75551591:A:G	3.89573e-12	26.0927	-1.36387
75551666	chr5:75551666:C:T	1.92548e-23	-9.12748e-10	-1.30427
75553401	chr5:75553401:CCTT:C	1.93083e-23	-9.12748e-10	-1.30149
75553644	chr5:75553644:A:G	4.93132e-23	0.735155	-1.09899
75553716	chr5:75553716:T:A	6.38762e-21	4.50009	-6.68458e-10
75553728	chr5:75553728:A:G	6.99936e-23	-9.12748e-10	-0.0136238
75553870	chr5:75553870:C:T	2.26348e-24	-2.08984	-1.35529
75553872	chr5:75553872:G:T	2.24711e-24	-2.09676	-1.35563
75554087	chr5:75554087:C:G	1.81464e-23	-9.12748e-10	-1.36356
75554418	chr5:75554418:A:G	2.24658e-23	-9.12748e-10	-1.15003
75554457	chr5:75554457:A:T	1.68756e-22	2.13727	-1.27084
75554538	chr5:75554538:T:C	3.5575e-12	26.0023	-1.36422
75554916	chr5:75554916:A:G	1.81744e-23	-9.12748e-10	-1.36202
75554981	chr5:75554981:A:C	2.3112e-24	-2.06578	-1.35848
75555341	chr5:75555341:AC:A	1.29414e-12	24.8345	-1.20763
75556423	chr5:75556423:G:A	1.95173e-21	3.82467	-0.51022
75556771	chr5:75556771:CT:C	1.82716e-23	-9.12748e-10	-1.35668
75557586	chr5:75557586:G:C	1.69849e-23	-0.641473	-0.788228
75558079	chr5:75558079:A:G	1.93961e-23	-9.12748e-10	-1.29696
75558226	chr5:75558226:TTTG:T	1.33748e-22	-9.12748e-10	0.633928
75558742	chr5:75558742:C:T	3.86741e-23	0.534226	-1.14108
75559601	chr5:75559601:A:G	3.45099e-13	23.3608	-1.05571
75560092	chr5:75560092:A:G	1.33398e-23	-1.67127	-6.68458e-10
75560600	chr5:75560600:C:T	3.01052e-23	0.457664	-1.31499
75561421	chr5:75561421:G:C	1.42874e-22	0.699933	-6.68458e-10
75561859	chr5:75561859:G:T	3.50913e-23	-9.12748e-10	-0.704073
75562206	chr5:75562206:C:A	4.02225e-22	1.73498	-6.68458e-10
75562235	chr5:75562235:T:G	1.8462e-23	-1.34632	-6.68458e-10
75562239	chr5:75562239:T:G	1.83673e-23	-1.35145	-6.68458e-10
75562461	chr5:75562461:G:A	3.61403e-12	26.0163	-1.36247
75562809	chr5:75562809:C:T	5.08433e-23	-0.33328	-6.68458e-10
75562860	chr5:75562860:T:G	1.81962e-23	-9.12748e-10	-1.36081
75563506	chr5:75563506:T:G	3.08688e-22	-9.12748e-10	1.4703
75563535	chr5:75563535:G:A	1.42917e-22	-9.12748e-10	0.700238
75563609	chr5:75563609:T:C	4.58688e-12	26.2555	-1.36326
75565083	chr5:75565083:T:A	1.69413e-12	25.1113	-1.21512
75565341	chr5:75565341:G:A	8.01773e-24	-2.18037	-6.68458e-10
75565756	chr5:75565756:T:G	2.81816e-23	-9.12748e-10	-0.923359
75566311	chr5:75566311:G:A	2.9638e-23	0.466941	-1.33991
75566517	chr5:75566517:G:A	1.71026e-20	6.13531	-0.650346
75567211	chr5:75567211:T:G	1.81696e-23	-9.12748e-10	-1.36228
75567216	chr5:75567216:T:C	2.9435e-20	6.57712	-0.549204
75568559	chr5:75568559:TTCTC:T	7.13053e-24	-2.29764	-6.68458e-10
75569762	chr5:75569762:G:A	2.99111e-23	0.499755	-1.36355
75569920	chr5:75569920:T:C	1.03732e-22	-9.12748e-10	0.379787
75570439	chr5:75570439:G:T	3.43979e-23	-9.12748e-10	-0.724032
75571299	chr5:75571299:C:T	2.83515e-22	-9.12748e-10	1.38524
75571756	chr5:75571756:T:G	1.52098e-12	25.0053	-1.21694
75572472	chr5:75572472:A:C	9.89918e-23	0.789272	-0.456262
75572572	chr5:75572572:A:G	2.96932e-23	-9.12748e-10	-0.871111
75572737	chr5:75572737:C:T	3.79945e-23	0.477578	-1.10217
75573210	chr5:75573210:T:G	1.7472e-23	-1.40143	-6.68458e-10
75573923	chr5:75573923:C:T	1.94892e-23	-9.12748e-10	-1.29217
75574993	chr5:75574993:A:G	3.18392e-23	-9.12748e-10	-0.801329
75575302	chr5:75575302:C:T	3.08688e-22	-9.12748e-10	1.4703
75575534	chr5:75575534:G:A	4.41205e-23	-9.12748e-10	-0.475104
75575564	chr5:75575564:T:G	5.80612e-23	-9.12748e-10	-0.200529
75575856	chr5:75575856:TAGAC:T	2.03999e-23	-9.12748e-10	-1.2465
75575912	chr5:75575912:A:G	2.49898e-23	-9.12748e-10	-1.04356
75576392	chr5:75576392:G:A	7.0346e-24	-2.31119	-6.68458e-10
75577212	chr5:75577212:A:G	5.17436e-23	-0.315727	-6.68458e-10
75579165	chr5:75579165:C:T	2.73173e-23	0.385853	-1.34036
75579771	chr5:75579771:G:T	1.83834e-23	-9.12748e-10	-1.35058
75579817	chr5:75579817:T:C	1.00967e-13	22.2516	-1.17557
75580147	chr5:75580147:A:T	3.37596e-22	-9.12748e-10	1.55982
75580788	chr5:75580788:T:C	5.62097e-12	25.7003	-0.604762
75581441	chr5:75581441:C:T	4.66836e-12	26.2729	-1.36314
75581461	chr5:75581461:G:A	1.84181e-23	-9.12748e-10	-1.34869
75581483	chr5:75581483:T:C	1.8287e-23	-9.12748e-10	-1.35584
75581869	chr5:75581869:C:T	2.0383e-23	-9.12748e-10	-1.24733
75581978	chr5:75581978:T:C	2.58579e-05	41.4369	-0.999803
75582391	chr5:75582391:T:C	2.31007e-23	-9.12748e-10	-1.12216
75582661	chr5:75582661:A:G	9.09388e-24	-2.05443	-6.68458e-10
75582927	chr5:75582927:C:T	1.86984e-23	-9.12748e-10	-1.33359
75584065	chr5:75584065:G:A	2.78894e-05	41.618	-1.10526
75584525	chr5:75584525:G:A	4.42409e-23	0.550924	-1.0233
75584989	chr5:75584989:A:G	1.82353e-23	-9.12748e-10	-1.35867
75586163	chr5:75586163:G:A	3.08688e-22	-9.12748e-10	1.4703
75586856	chr5:75586856:C:T	2.88534e-14	21.0166	-1.19311
75587718	chr5:75587718:C:T	4.12037e-22	-9.12748e-10	1.75909
75588389	chr5:75588389:T:C	3.10251e-22	-9.12748e-10	1.47535
75589151	chr5:75589151:T:C	1.81356e-23	-9.12748e-10	-1.36415
75589878	chr5:75589878:A:G	5.27353e-23	-9.12748e-10	-0.296742
75590468	chr5:75590468:GTTT:G	2.00194e-16	15.8756	-1.02282
75590559	chr5:75590559:G:A	2.8869e-23	0.437669	-1.33693
75590894	chr5:75590894:T:C	2.84428e-23	-9.12748e-10	-0.914132
75591789	chr5:75591789:T:C	1.18465e-13	22.593	-1.35711
75591807	chr5:75591807:T:G	3.08688e-22	-9.12748e-10	1.4703
75592917	chr5:75592917:A:G	2.87095e-23	-9.12748e-10	-0.904799
75593707	chr5:75593707:C:G	2.65665e-13	23.1573	-1.11382
75593817	chr5:75593817:T:C	6.18181e-12	26.4675	-1.27687
75594150	chr5:75594150:A:G	6.37782e-23	-9.12748e-10	-0.106616
75594579	chr5:75594579:G:A	6.09781e-22	2.15107	-6.68458e-10
75595064	chr5:75595064:A:C	3.13876e-22	-9.12748e-10	1.48697
75595177	chr5:75595177:G:A	5.86399e-11	27.4404	-6.68458e-10
75596177	chr5:75596177:T:C	2.5682e-12	24.8875	-0.575255
75596952	chr5:75596952:C:T	1.81363e-23	-9.12748e-10	-1.36411
75598303	chr5:75598303:T:C	1.81839e-23	-9.12748e-10	-1.36149
75598508	chr5:75598508:G:C	2.72123e-24	-1.89824	-1.36271
75599010	chr5:75599010:A:G	2.48267e-23	0.277519	-1.32763
75599083	chr5:75599083:C:T	1.97928e-23	-9.12748e-10	-1.27671
75600045	chr5:75600045:T:C	2.83059e-22	-9.12748e-10	1.38363
75600973	chr5:75600973:G:A	4.19184e-12	26.1648	-1.36264
75601026	chr5:75601026:T:G	8.42145e-24	-2.13125	-6.68458e-10
75601398	chr5:75601398:T:TGA	1.85829e-23	-9.12748e-10	-1.33979
75601542	chr5:75601542:A:G	1.04969e-13	22.473	-1.35814
75601585	chr5:75601585:A:G	1.44116e-12	24.9374	-1.20296
75601735	chr5:75601735:A:G	2.2009e-23	-9.12748e-10	-1.17057
75602109	chr5:75602109:C:T	1.97719e-23	-9.12748e-10	-1.27776
75602312	chr5:75602312:A:G	9.74217e-12	26.9288	-1.28337
75602446	chr5:75602446:A:G	7.19176e-24	-2.28909	-6.68458e-10
75602731	chr5:75602731:A:G	6.9749e-24	-2.31971	-6.68458e-10
75602781	chr5:75602781:C:T	1.72391e-16	15.7236	-1.02036
75602927	chr5:75602927:T:C	2.11783e-12	25.4821	-1.36273
75603041	chr5:75603041:C:G	1.59674e-12	25.054	-1.21701
75604107	chr5:75604107:T:C	1.83116e-23	-9.12748e-10	-1.35449
75606499	chr5:75606499:G:A	7.4295e-14	22.1296	-1.36034
75606891	chr5:75606891:T:C	9.41246e-13	24.5353	-1.22682
75606904	chr5:75606904:A:G	4.37111e-23	-9.12748e-10	-0.484425
75607329	chr5:75607329:G:A	5.35925e-22	1.69167	0.330297
75607400	chr5:75607400:G:A	2.11903e-23	-9.12748e-10	-1.20848
75607552	chr5:75607552:T:A	3.66245e-23	-9.12748e-10	-0.661311
75608069	chr5:75608069:A:T	4.54497e-23	0.689081	-1.1345
75608144	chr5:75608144:T:C	2.07971e-23	-9.12748e-10	-1.22721
75608501	chr5:75608501:A:C	1.56256e-12	25.034	-1.21865
75609221	chr5:75609221:C:T	1.20543e-12	24.7945	-1.23865
75609263	chr5:75609263:A:T	2.14268e-23	-9.12748e-10	-1.19738
75610954	chr5:75610954:T:C	2.9528e-24	-2.13052	-1.04875
75611138	chr5:75611138:A:C	2.85874e-07	37.1842	-1.25186
75611435	chr5:75611435:G:A	1.50696e-13	22.8036	-1.32706
75611509	chr5:75611509:C:T	2.50004e-24	-1.98158	-1.36414
75611644	chr5:75611644:G:A	3.19697e-24	-2.11707	-0.982754
75611914	chr5:75611914:CCGGA:C	2.14471e-23	-9.12748e-10	-1.19644
75612142	chr5:75612142:T:C	2.67609e-23	-9.12748e-10	-0.975087
75612207	chr5:75612207:T:G	2.00451e-23	-9.12748e-10	-1.26404
75612621	chr5:75612621:G:C	3.51279e-12	25.0924	-0.467017
75612984	chr5:75612984:G:A	2.12389e-23	-9.12748e-10	-1.2062
75613364	chr5:75613364:A:G	7.26314e-23	-9.12748e-10	0.0233698
75614147	chr5:75614147:C:T	1.37349e-05	40.9497	-1.14523
75614765	chr5:75614765:A:G	2.9111e-24	-2.12008	-1.07342
75614899	chr5:75614899:G:C	1.93772e-23	-9.12748e-10	-1.29793
75615018	chr5:75615018:T:C	3.51075e-23	-9.12748e-10	-0.703611
75615045	chr5:75615045:A:G	8.04587e-06	40.3546	-1.08497
75616636	chr5:75616636:C:A	8.40052e-23	-9.12748e-10	0.168851
75617937	chr5:75617937:G:C	2.42046e-23	-9.12748e-10	-1.07549
75617971	chr5:75617971:G:A	2.88528e-12	24.7977	-0.369084
75617994	chr5:75617994:T:C	1.93782e-23	-9.12748e-10	-1.29788
75618059	chr5:75618059:A:G	2.94697e-23	-9.12748e-10	-0.878665
75618087	chr5:75618087:C:T	1.22132e-23	-0.404841	-1.35467
75618218	chr5:75618218:A:G	7.68671e-24	-2.22253	-6.68458e-10
75618236	chr5:75618236:G:A	6.06967e-12	24.8037	0.368549
75618526	chr5:75618526:G:A	2.62741e-23	-0.993445	-6.68458e-10
75618691	chr5:75618691:T:A	3.91055e-23	0.752935	-1.3487
75618833	chr5:75618833:C:T	7.55719e-23	-9.12748e-10	0.0630566
75619046	chr5:75619046:A:G	1.85375e-23	-9.12748e-10	-1.34223
75619059	chr5:75619059:T:C	3.25036e-23	-9.12748e-10	-0.780677
75619452	chr5:75619452:G:A	3.74202e-22	-9.12748e-10	1.66277
75619808	chr5:75619808:T:C	3.47566e-23	-9.12748e-10	-0.713658
75621147	chr5:75621147:G:A	1.26113e-12	24.8712	-1.27019
75621306	chr5:75621306:G:A	1.88209e-23	-9.12748e-10	-1.32706
75621333	chr5:75621333:C:G	2.6085e-23	-9.12748e-10	-1.00067
75621358	chr5:75621358:G:T	1.88056e-23	-9.12748e-10	-1.32787
75622037	chr5:75622037:A:G	2.23013e-13	22.3981	-0.529623
75623188	chr5:75623188:T:C	2.40226e-13	21.2527	0.690119
75623584	chr5:75623584:G:A	2.92552e-11	25.4343	1.31078
75625420	chr5:75625420:T:C	3.55305e-23	-0.691636	-6.68458e-10
75625861	chr5:75625861:G:A	4.05522e-11	25.4797	1.59192
75626795	chr5:75626795:G:T	1.03126e-23	-1.92866	-6.68458e-10
75626912	chr5:75626912:A:G	1.81396e-23	-9.12748e-10	-1.36393
75627153	chr5:75627153:A:G	1.56466e-12	24.734	-0.917297
75627193	chr5:75627193:T:G	1.91481e-23	-9.12748e-10	-1.30982
75627376	chr5:75627376:C:T	1.04043e-23	-0.558891	-1.36092
75627701	chr5:75627701:C:T	2.44412e-23	-9.12748e-10	-1.06576
75627756	chr5:75627756:C:T	3.57046e-12	25.3114	-0.669732
75627765	chr5:75627765:A:G	7.63135e-13	24.2525	-1.15383
75627935	chr5:75627935:T:A	2.03858e-23	-9.12748e-10	-1.24719
75628107	chr5:75628107:C:T	2.44205e-24	-2.00637	-1.36282
75628622	chr5:75628622:A:C	1.56725e-21	3.09505	-6.68458e-10
75629065	chr5:75629065:A:G	5.47978e-13	23.922	-1.15455
75629263	chr5:75629263:C:T	1.97832e-23	-9.12748e-10	-1.27719
75629337	chr5:75629337:C:T	2.57293e-12	24.8775	-0.563458
75629370	chr5:75629370:G:T	2.3081e-23	-9.12748e-10	-1.12302
75629870	chr5:75629870:G:A	3.85501e-23	-9.12748e-10	-0.610068
75630034	chr5:75630034:C:G	2.20538e-23	-9.12748e-10	-1.16854
75630138	chr5:75630138:G:T	2.35015e-23	-9.12748e-10	-1.10496
75630324	chr5:75630324:A:G	4.0517e-24	-2.29124	-0.571648
75630953	chr5:75630953:A:G	2.70741e-16	16.4987	-1.34404
75631065	chr5:75631065:T:C	2.15527e-23	-9.12748e-10	-1.19153
75631214	chr5:75631214:G:A	7.2731e-23	-9.12748e-10	0.0247402
75631371	chr5:75631371:G:C	1.93499e-23	-9.12748e-10	-1.29934
75631587	chr5:75631587:G:A	1.82492e-23	-9.12748e-10	-1.3579
75631620	chr5:75631620:T:G	1.91152e-23	-9.12748e-10	-1.31154
75631662	chr5:75631662:C:T	1.8904e-23	-9.12748e-10	-1.32265
75631799	chr5:75631799:T:C	1.81337e-23	-9.12748e-10	-1.36425
75631934	chr5:75631934:C:T	1.84055e-23	-9.12748e-10	-1.34938
75632322	chr5:75632322:A:G	5.25375e-23	-9.12748e-10	-0.300499
75632451	chr5:75632451:A:G	4.56503e-23	-9.12748e-10	-0.441016
75632468	chr5:75632468:A:T	6.48821e-15	19.4999	-1.16863
75632716	chr5:75632716:C:T	3.16985e-22	2.76603	-1.2692
75632850	chr5:75632850:G:A	6.39579e-24	-1.04638	-1.36001
75632973	chr5:75632973:A:G	4.71942e-23	-9.12748e-10	-0.407757
75633058	chr5:75633058:G:T	3.13643e-15	18.7108	-1.10652
75633072	chr5:75633072:A:G	5.23304e-23	-9.12748e-10	-0.304451
75633147	chr5:75633147:C:T	1.84597e-23	-9.12748e-10	-1.34644
75633367	chr5:75633367:A:T	1.34345e-23	-0.338804	-1.3254
75633446	chr5:75633446:G:A	1.8616e-23	-9.12748e-10	-1.338
75633487	chr5:75633487:G:A	6.51962e-24	-1.62767	-0.759545
75633490	chr5:75633490:G:A	1.82966e-23	-9.12748e-10	-1.35531
75633822	chr5:75633822:G:A	3.20544e-14	20.9136	-0.984948
75634602	chr5:75634602:G:A	2.80601e-23	-9.12748e-10	-0.927677
75634939	chr5:75634939:T:C	2.46119e-23	-9.12748e-10	-1.0588
75635246	chr5:75635246:C:T	1.8601e-23	-9.12748e-10	-1.33881
75635361	chr5:75635361:T:A	1.82089e-23	-9.12748e-10	-1.36011
75635443	chr5:75635443:A:G	1.88367e-23	-9.12748e-10	-1.32622
75635508	chr5:75635508:G:T	1.08765e-14	20.0173	-1.16941
75635672	chr5:75635672:C:T	5.56064e-24	-2.29056	-0.255754
75635851	chr5:75635851:CCCAG:C	1.84978e-23	-9.12748e-10	-1.34437
75636247	chr5:75636247:T:C	2.20349e-24	-2.11291	-1.35908
75636274	chr5:75636274:G:T	1.07327e-14	20.1105	-1.27596
75636543	chr5:75636543:G:T	1.87923e-23	-9.12748e-10	-1.32858
75636927	chr5:75636927:T:C	1.27793e-21	2.89097	-6.68458e-10
75637335	chr5:75637335:G:A	1.82752e-23	-9.12748e-10	-1.35648
75637781	chr5:75637781:A:G	2.95129e-24	-1.82336	-1.35642
75637862	chr5:75637862:C:T	2.32913e-24	-2.0593	-1.35723
75637987	chr5:75637987:G:C	2.13838e-24	-2.14053	-1.36145
75638184	chr5:75638184:A:T	3.49153e-07	37.4861	-1.35388
75638190	chr5:75638190:T:C	4.33405e-23	-9.12748e-10	-0.492939
75638388	chr5:75638388:T:G	1.19304e-14	20.2884	-1.34806
75638447	chr5:75638447:T:C	2.79443e-24	-1.99347	-1.24093
75638516	chr5:75638516:A:T	2.21614e-24	-2.10955	-1.35671
75638538	chr5:75638538:A:G	2.25098e-24	-2.08994	-1.36072
75638625	chr5:75638625:A:G	2.22074e-24	-2.1038	-1.36038
75638834	chr5:75638834:T:G	2.797e-24	-1.98456	-1.24892
75639244	chr5:75639244:G:T	1.01373e-14	20.1184	-1.34098
75639347	chr5:75639347:C:T	1.81373e-23	-9.12748e-10	-1.36405
75639466	chr5:75639466:G:A	3.03312e-23	-9.12748e-10	-0.849851
75639766	chr5:75639766:A:G	6.22973e-23	-9.12748e-10	-0.130109
75639854	chr5:75639854:T:C	1.93762e-23	-9.12748e-10	-1.29798
75640000	chr5:75640000:A:G	3.99267e-17	14.5961	-1.35552
75640074	chr5:75640074:C:T	2.42869e-24	-2.17661	-1.19806
75640178	chr5:75640178:G:A	6.26272e-17	15.0274	-1.33667
75640204	chr5:75640204:C:T	3.15939e-24	-1.997	-1.11465
75640207	chr5:75640207:T:C	7.13227e-23	-9.12748e-10	0.00518676
75640247	chr5:75640247:G:A	1.88706e-23	-9.12748e-10	-1.32442
75640505	chr5:75640505:G:A	1.98946e-23	-9.12748e-10	-1.27158
75640571	chr5:75640571:G:A	2.07296e-23	-9.12748e-10	-1.23046
75640785	chr5:75640785:C:G	1.8995e-23	-9.12748e-10	-1.31785
75641265	chr5:75641265:C:CAAAG	2.02181e-23	-9.12748e-10	-1.25545
75641413	chr5:75641413:A:G	2.54355e-24	-2.07059	-1.25788
75641600	chr5:75641600:C:T	2.00334e-23	-9.12748e-10	-1.26463
75641710	chr5:75641710:T:C	2.01632e-23	-9.12748e-10	-1.25817
75641832	chr5:75641832:A:C	1.8206e-23	-9.12748e-10	-1.36028
75641899	chr5:75641899:G:A	2.59797e-24	-2.07299	-1.23431
75642253	chr5:75642253:C:A	2.547e-24	-2.0677	-1.25941
75644972	chr5:75644972:A:C	2.00313e-23	-1.26473	-6.68458e-10
75648173	chr5:75648173:G:A	1.67043e-14	20.6123	-1.33541
75648208	chr5:75648208:T:C	4.44278e-23	-9.12748e-10	-0.468163
75648299	chr5:75648299:A:G	3.87641e-23	-9.12748e-10	-0.604533
75648371	chr5:75648371:C:T	1.84013e-23	-9.12748e-10	-1.34961
75648376	chr5:75648376:C:T	2.06565e-23	-9.12748e-10	-1.234
75648547	chr5:75648547:T:G	3.3523e-24	-1.82632	-1.22606
75649012	chr5:75649012:C:T	2.5585e-24	-2.1031	-1.2195
75649043	chr5:75649043:A:G	1.19131e-14	20.2045	-1.26562
75649078	chr5:75649078:C:T	3.59618e-23	-9.12748e-10	-0.679571
75649115	chr5:75649115:A:G	3.72176e-24	-2.31887	-0.628966
75649283	chr5:75649283:G:C	6.02267e-17	14.9849	-1.3333
75649334	chr5:75649334:GA:G	1.23827e-23	-1.74573	-6.68458e-10
75649344	chr5:75649344:A:G	1.83117e-23	-9.12748e-10	-1.35449
75649531	chr5:75649531:C:T	1.84234e-23	-9.12748e-10	-1.34841
75649542	chr5:75649542:G:A	1.96689e-23	-9.12748e-10	-1.28299
75649551	chr5:75649551:G:A	7.31628e-22	2.33324	-6.68458e-10
75649720	chr5:75649720:T:G	2.97895e-24	-2.14218	-1.02828
75649752	chr5:75649752:G:C	2.38603e-23	-9.12748e-10	-1.08981
75649800	chr5:75649800:T:C	7.7536e-23	-9.12748e-10	0.0887144
75649975	chr5:75649975:A:T	1.81829e-23	-9.12748e-10	-1.36155
75650035	chr5:75650035:T:C	1.9606e-23	-9.12748e-10	-1.28619
75650199	chr5:75650199:G:T	1.70172e-22	0.874784	-6.68458e-10
75650425	chr5:75650425:A:G	2.58555e-24	-2.08824	-1.22385
75650532	chr5:75650532:A:T	1.81677e-23	-9.12748e-10	-1.36238
75650568	chr5:75650568:C:T	4.9636e-23	-9.12748e-10	-0.357311
75650630	chr5:75650630:G:A	2.27479e-24	-2.21306	-1.22708
75650693	chr5:75650693:G:A	7.1734e-24	-2.29165	-6.68458e-10
75650741	chr5:75650741:C:T	1.81657e-23	-9.12748e-10	-1.36249
75651052	chr5:75651052:A:C	2.59998e-24	-2.08942	-1.2171
75651147	chr5:75651147:A:T	4.89015e-23	-9.12748e-10	-0.372219
75651364	chr5:75651364:A:G	1.81961e-23	-9.12748e-10	-1.36082
75651610	chr5:75651610:T:G	3.20611e-24	-1.87425	-1.22272
75651862	chr5:75651862:G:A	2.87518e-24	-2.10786	-1.09805
75652158	chr5:75652158:T:A	1.82391e-23	-9.12748e-10	-1.35846
75652420	chr5:75652420:G:A	3.58821e-23	-9.12748e-10	-0.681788
75652650	chr5:75652650:G:A	2.2712e-23	-9.12748e-10	-1.13913
75652713	chr5:75652713:G:A	3.36137e-24	-1.82071	-1.22897
75652782	chr5:75652782:G:A	2.02573e-23	-9.12748e-10	-1.25351
75652809	chr5:75652809:C:G	1.87365e-23	-9.12748e-10	-1.33155
75653120	chr5:75653120:C:T	2.73367e-24	-2.16875	-1.08763
75653218	chr5:75653218:T:C	1.81761e-23	-9.12748e-10	-1.36192
75653494	chr5:75653494:C:T	1.81357e-23	-9.12748e-10	-1.36414
75653552	chr5:75653552:G:A	1.81847e-23	-9.12748e-10	-1.36144
75653650	chr5:75653650:C:A	2.22267e-23	-9.12748e-10	-1.16073
75653705	chr5:75653705:T:C	3.49278e-24	-1.85837	-1.15296
75654034	chr5:75654034:T:C	2.02165e-23	-9.12748e-10	-1.25553
75654042	chr5:75654042:G:T	3.26918e-23	-9.12748e-10	-0.774904
75654190	chr5:75654190:G:A	2.09423e-23	-9.12748e-10	-1.22026
75654387	chr5:75654387:T:G	2.16414e-23	-9.12748e-10	-1.18742
75654594	chr5:75654594:C:T	1.97069e-23	-9.12748e-10	-1.28106
75654757	chr5:75654757:C:G	8.55671e-24	-2.11531	-6.68458e-10
75655160	chr5:75655160:G:A	1.90892e-23	-9.12748e-10	-1.31291
75655922	chr5:75655922:C:T	6.85069e-24	-2.30364	-0.034041
75656076	chr5:75656076:G:A	1.9727e-22	2.3746	-1.35206
75656085	chr5:75656085:C:G	1.81512e-23	-9.12748e-10	-1.36329
75656762	chr5:75656762:A:AT	3.35625e-21	3.85655	-6.68458e-10
75657138	chr5:75657138:A:G	1.81512e-23	-9.12748e-10	-1.36329
75657176	chr5:75657176:G:A	3.371e-23	-9.12748e-10	-0.744232
75657416	chr5:75657416:CTCT:C	1.81512e-23	-9.12748e-10	-1.36329
75657645	chr5:75657645:A:G	7.02761e-24	-2.31218	-6.68458e-10
75657679	chr5:75657679:C:T	1.39218e-09	31.8979	-1.29027
75658132	chr5:75658132:G:C	3.371e-23	-9.12748e-10	-0.744232
75658200	chr5:75658200:GA:G	8.93308e-22	3.07962	-0.546715
75658541	chr5:75658541:T:C	7.89443e-24	-2.19587	-6.68458e-10
75658554	chr5:75658554:G:A	7.05217e-24	-2.27961	-0.0290831
75658808	chr5:75658808:A:T	6.99778e-10	30.6186	-0.698864
75659539	chr5:75659539:G:A	3.18617e-23	-9.12748e-10	-0.800623
75659620	chr5:75659620:C:T	2.18375e-23	-9.12748e-10	-1.1784
75659724	chr5:75659724:T:C	2.14429e-23	-9.12748e-10	-1.19664
75660016	chr5:75660016:G:A	6.86875e-10	31.0747	-1.17357
75660227	chr5:75660227:T:C	1.83361e-23	-9.12748e-10	-1.35316
75660692	chr5:75660692:C:T	2.24186e-09	32.315	-1.23093
75660770	chr5:75660770:G:C	4.86464e-23	-9.12748e-10	-0.377449
75660888	chr5:75660888:G:A	5.22704e-23	-9.12748e-10	-0.305598
75661258	chr5:75661258:A:G	2.19698e-23	-9.12748e-10	-1.17236
75661296	chr5:75661296:C:T	3.39576e-17	14.2252	-1.14663
75661448	chr5:75661448:G:A	4.15041e-24	-2.19421	-0.644606
75661489	chr5:75661489:A:G	2.18052e-23	-9.12748e-10	-1.17988
75661570	chr5:75661570:T:A	2.75413e-23	-9.12748e-10	-0.946342
75661573	chr5:75661573:T:C	4.8946e-24	-2.25402	-0.419875
75661789	chr5:75661789:C:T	4.34181e-24	-2.26498	-0.528757
75661977	chr5:75661977:A:C	1.82247e-23	-9.12748e-10	-1.35925
75661994	chr5:75661994:A:C	3.67631e-24	-2.30433	-0.655785
75662358	chr5:75662358:G:A	2.05004e-23	-9.12748e-10	-1.24158
75662458	chr5:75662458:T:A	4.83632e-24	-2.28123	-0.404644
75662471	chr5:75662471:G:T	4.18243e-24	-2.29137	-0.539766
75662609	chr5:75662609:T:C	5.271e-23	-9.12748e-10	-0.297221
75662650	chr5:75662650:A:G	8.80938e-24	-2.08621	-6.68458e-10
75662717	chr5:75662717:A:G	4.67123e-24	-2.28066	-0.439944
75662995	chr5:75662995:C:T	1.94166e-23	-9.12748e-10	-1.2959
75663123	chr5:75663123:C:G	1.99302e-23	-9.12748e-10	-1.26979
75663395	chr5:75663395:A:G	2.14765e-23	-9.12748e-10	-1.19507
75663653	chr5:75663653:T:C	2.8512e-23	-9.12748e-10	-0.911702
75664408	chr5:75664408:A:G	2.05242e-23	-9.12748e-10	-1.24042
75664533	chr5:75664533:A:G	1.95123e-23	-9.12748e-10	-1.29098
75665281	chr5:75665281:A:G	6.56943e-23	-9.12748e-10	-0.077015
75665512	chr5:75665512:TCTTA:T	2.21399e-22	0.821274	0.316664
75665788	chr5:75665788:GTTC:G	2.02182e-23	-9.12748e-10	-1.25544
75666027	chr5:75666027:C:T	2.38087e-23	-9.12748e-10	-1.09198
75666417	chr5:75666417:A:G	2.907e-23	-0.662753	-0.229567
75666585	chr5:75666585:C:T	7.32987e-24	-2.27007	-6.68458e-10
75666689	chr5:75666689:G:A	1.87239e-23	-9.12748e-10	-1.33223
75666737	chr5:75666737:A:G	7.03259e-24	-2.31147	-6.68458e-10
75667079	chr5:75667079:G:A	1.81347e-23	-9.12748e-10	-1.3642
75667087	chr5:75667087:C:G	2.1477e-23	-9.12748e-10	-1.19505
75667312	chr5:75667312:A:G	7.91764e-22	2.41224	-6.68458e-10
75667452	chr5:75667452:G:C	2.26599e-11	27.7175	-1.22786
75667464	chr5:75667464:A:G	1.65198e-22	2.10635	-1.26123
75667775	chr5:75667775:T:C	2.8583e-23	-0.699551	-0.209664
75668185	chr5:75668185:A:G	2.6356e-23	-9.12748e-10	-0.990333
75668303	chr5:75668303:C:T	7.28109e-14	21.7572	-1.00813
75668402	chr5:75668402:AG:A	2.05004e-23	-9.12748e-10	-1.24158
75668494	chr5:75668494:A:G	5.65541e-23	0.669364	-0.896193
75668757	chr5:75668757:A:G	8.0728e-14	21.762	-0.909696
75669297	chr5:75669297:G:A	1.79385e-11	27.0716	-0.815657
75669555	chr5:75669555:G:T	2.03079e-23	-9.12748e-10	-1.25102
75669729	chr5:75669729:A:G	1.1673e-11	26.8157	-0.989429
75670152	chr5:75670152:T:A	2.65432e-22	2.47787	-1.15854
75670421	chr5:75670421:C:T	1.92235e-23	-9.12748e-10	-1.30589
75670537	chr5:75670537:G:T	2.76795e-22	2.51364	-1.15239
75671339	chr5:75671339:C:A	1.12149e-23	-0.763615	-1.08117
75671374	chr5:75671374:G:C	1.28362e-22	1.5847	-0.991879
75671883	chr5:75671883:C:A	1.47228e-11	26.8293	-0.770958
75672173	chr5:75672173:C:T	1.95036e-23	-9.12748e-10	-1.29143
75672228	chr5:75672228:A:G	7.1648e-24	-2.29285	-6.68458e-10
75673428	chr5:75673428:C:T	2.77351e-23	-0.0801721	-0.859156
75673590	chr5:75673590:G:A	9.36176e-24	-0.76939	-1.256
75673616	chr5:75673616:CTGT:C	1.34015e-23	-0.577583	-1.08908
75673680	chr5:75673680:G:A	8.90245e-24	-2.0757	-6.68458e-10
75673758	chr5:75673758:AGCCTG:A	9.25825e-24	-0.777469	-1.25904
75673770	chr5:75673770:A:G	9.07544e-24	-0.777915	-1.27854
75673904	chr5:75673904:G:A	1.95496e-23	-9.12748e-10	-1.28907
75674199	chr5:75674199:T:C	1.36362e-22	1.60003	-0.946746
75674731	chr5:75674731:T:G	2.50452e-23	-0.94657	-0.0947745
75675150	chr5:75675150:C:G	1.40721e-22	1.69349	-1.00873
75675193	chr5:75675193:T:C	6.57254e-22	3.05405	-0.828003
75675342	chr5:75675342:T:C	2.44523e-23	-0.864441	-0.20086
75675549	chr5:75675549:A:G	1.31327e-22	1.59494	-0.979272
75675655	chr5:75675655:T:C	4.09912e-23	-0.54867	-6.68458e-10
75676021	chr5:75676021:A:G	1.58163e-10	29.6351	-1.20248
75676165	chr5:75676165:C:G	3.3622e-22	2.59375	-1.03801
75676682	chr5:75676682:G:T	3.16008e-22	2.61513	-1.12139
75676767	chr5:75676767:C:T	4.52584e-23	0.755028	-1.20467
75676821	chr5:75676821:T:C	3.61402e-22	2.67869	-1.05073
75676829	chr5:75676829:A:AAG	2.11367e-23	0.152812	-1.36383
75676924	chr5:75676924:A:G	2.45878e-23	0.294583	-1.35436
75676941	chr5:75676941:C:A	2.43663e-23	-0.805217	-0.263609
75677052	chr5:75677052:G:A	2.33698e-23	0.246692	-1.35727
75677674	chr5:75677674:A:G	1.81394e-23	-9.12748e-10	-1.36394
75678318	chr5:75678318:C:T	3.24394e-23	0.548413	-1.33107
75678328	chr5:75678328:C:T	8.11559e-23	-9.12748e-10	0.134345
75678506	chr5:75678506:T:C	2.35336e-23	0.221584	-1.32518
75678715	chr5:75678715:T:C	2.27435e-23	0.187756	-1.3255
75678812	chr5:75678812:T:C	2.06992e-23	-9.12748e-10	-1.23193
75679205	chr5:75679205:T:C	1.749e-23	-0.420645	-0.979752
75679443	chr5:75679443:C:T	1.06331e-14	19.8362	-1.01097
75679519	chr5:75679519:A:T	3.13481e-23	0.543339	-1.36021
75679877	chr5:75679877:T:G	1.94253e-23	-9.12748e-10	-1.29545
75680087	chr5:75680087:A:G	2.3118e-14	20.6192	-1.01739
75680280	chr5:75680280:G:A	2.61277e-23	-1.85684	0.857807
75680404	chr5:75680404:G:A	9.68512e-23	1.14149	-0.830342
75680989	chr5:75680989:A:G	2.13599e-23	-9.12748e-10	-1.20051
75681060	chr5:75681060:C:A	6.78063e-23	-9.12748e-10	-0.0453718
75681324	chr5:75681324:A:G	3.53313e-16	16.6282	-1.20737
75681632	chr5:75681632:A:T	1.11374e-16	15.476	-1.20965
75681836	chr5:75681836:T:C	1.20149e-16	15.7015	-1.35932
75682519	chr5:75682519:T:TTC	1.82786e-23	-9.12748e-10	-1.3563
75682688	chr5:75682688:T:C	8.21346e-24	-2.15625	-6.68458e-10
75682724	chr5:75682724:C:G	1.83793e-23	-9.12748e-10	-1.3508
75682897	chr5:75682897:A:G	7.46713e-23	-9.12748e-10	0.0510681
75683032	chr5:75683032:G:A	3.3277e-16	16.5709	-1.21001
75683137	chr5:75683137:A:G	2.46414e-23	-9.12748e-10	-1.0576
75683335	chr5:75683335:A:G	1.88091e-23	-9.12748e-10	-1.32769
75683806	chr5:75683806:C:T	2.6644e-16	16.3744	-1.23572
75684041	chr5:75684041:G:C	5.76144e-18	12.6389	-1.33425
75684097	chr5:75684097:C:G	1.85911e-23	-9.12748e-10	-1.33935
75684194	chr5:75684194:A:G	8.16898e-18	13.0003	-1.34652
75684385	chr5:75684385:G:A	2.34155e-16	16.2483	-1.23885
75684427	chr5:75684427:A:G	2.90429e-23	-0.101043	-0.79221
75684449	chr5:75684449:T:TC	4.78576e-16	16.9247	-1.20038
75684615	chr5:75684615:G:A	4.69786e-23	0.413646	-0.825981
75684747	chr5:75684747:A:G	8.59772e-18	13.05	-1.34506
75685067	chr5:75685067:C:T	4.8887e-23	0.465334	-0.83785
75685278	chr5:75685278:C:T	1.02312e-23	-1.93659	-6.68458e-10
75685497	chr5:75685497:A:T	8.81253e-18	13.04	-1.31039
75686382	chr5:75686382:T:C	1.21904e-13	22.5035	-1.23903
75686842	chr5:75686842:G:A	7.02174e-24	-2.31302	-6.68458e-10
75687033	chr5:75687033:AAC:A	1.96394e-23	-9.12748e-10	-1.28449
75687112	chr5:75687112:C:T	1.9986e-23	-9.12748e-10	-1.267
75687155	chr5:75687155:T:C	2.51411e-16	16.2913	-1.21074
75687192	chr5:75687192:G:A	2.6029e-16	16.3361	-1.22083
75687241	chr5:75687241:A:G	8.14392e-18	12.9963	-1.34553
75687256	chr5:75687256:T:G	1.24459e-22	0.636971	-0.075021
75687736	chr5:75687736:G:A	1.08036e-23	-1.88215	-6.68458e-10
75688263	chr5:75688263:G:A	2.00408e-23	-9.12748e-10	-1.26426
75688444	chr5:75688444:C:T	2.61178e-16	16.3379	-1.21921
75688737	chr5:75688737:A:G	1.85902e-23	-9.12748e-10	-1.33939
75688794	chr5:75688794:G:A	2.2324e-23	-0.251265	-0.9051
75688863	chr5:75688863:C:T	1.82144e-23	-9.12748e-10	-1.35981
75689918	chr5:75689918:C:T	1.8742e-23	-9.12748e-10	-1.33126
75689959	chr5:75689959:C:T	2.85147e-23	-0.79367	-0.117938
75690042	chr5:75690042:T:C	2.9662e-16	16.4839	-1.23797
75690220	chr5:75690220:A:G	9.20123e-18	13.097	-1.32413
75690656	chr5:75690656:T:C	2.9982e-14	21.1606	-1.29875
75690751	chr5:75690751:G:A	3.46132e-16	16.693	-1.29268
75690877	chr5:75690877:A:G	3.36867e-23	-0.720038	-0.0248857
75691152	chr5:75691152:G:A	2.04036e-23	-9.12748e-10	-1.24631
75692151	chr5:75692151:T:A	2.03286e-23	-9.12748e-10	-1.25
75692166	chr5:75692166:T:A	2.16246e-23	-0.274142	-0.914056
75692511	chr5:75692511:C:T	1.13273e-17	13.2539	-1.27324
75692544	chr5:75692544:A:G	4.64293e-18	12.409	-1.32014
75693081	chr5:75693081:TTAA:T	2.37413e-23	-9.12748e-10	-1.09481
75693161	chr5:75693161:CAT:C	3.58774e-23	0.241645	-0.923566
75694126	chr5:75694126:T:C	2.00095e-23	-9.12748e-10	-1.26582
75694352	chr5:75694352:A:T	3.0485e-23	-0.745569	-0.0992226
75694954	chr5:75694954:A:C	4.56888e-23	0.473146	-0.913321
75695341	chr5:75695341:A:C	9.79892e-24	-1.97976	-6.68458e-10
75695618	chr5:75695618:G:A	3.63137e-16	16.6752	-1.22693
75695761	chr5:75695761:T:C	9.78179e-24	-0.643687	-1.33782
75695770	chr5:75695770:C:T	1.9986e-23	-9.12748e-10	-1.267
75695853	chr5:75695853:A:G	3.67687e-16	16.6682	-1.2075
75695904	chr5:75695904:T:C	3.65012e-16	16.6721	-1.21868
75696024	chr5:75696024:A:C	1.31311e-13	22.5992	-1.26038
75696238	chr5:75696238:G:A	3.84391e-16	16.7325	-1.22734
75696265	chr5:75696265:C:A	3.09747e-23	-0.76702	-0.0618362
75696328	chr5:75696328:A:G	1.97671e-23	-9.12748e-10	-1.27801
75696337	chr5:75696337:T:C	3.23173e-23	-0.724588	-0.0618362
75696418	chr5:75696418:C:T	3.43976e-16	16.6148	-1.22073
75696420	chr5:75696420:T:A	9.72215e-18	13.1656	-1.33773
75696449	chr5:75696449:G:C	4.50391e-23	-9.12748e-10	-0.454498
75696701	chr5:75696701:C:A	1.90852e-23	-9.12748e-10	-1.31312
75696756	chr5:75696756:C:T	1.82749e-23	-9.12748e-10	-1.3565
75697159	chr5:75697159:T:C	2.95428e-16	16.4798	-1.2379
75697291	chr5:75697291:A:G	3.61834e-16	16.6498	-1.20512
75697313	chr5:75697313:C:T	4.15778e-16	16.8373	-1.25363
75697521	chr5:75697521:C:T	1.95423e-23	-9.12748e-10	-1.28945
75697580	chr5:75697580:G:A	8.28659e-22	2.45778	-6.68458e-10
75697663	chr5:75697663:T:C	3.03292e-16	16.5007	-1.2325
75697740	chr5:75697740:G:A	7.83986e-23	-9.12748e-10	0.0997784
75698032	chr5:75698032:T:C	6.75301e-23	1.11752	-1.16697
75698429	chr5:75698429:A:C	2.337e-23	-0.223851	-0.886722
75698468	chr5:75698468:C:T	1.82144e-23	-9.12748e-10	-1.35981
75698498	chr5:75698498:A:G	2.31613e-23	-9.12748e-10	-1.11954
75698530	chr5:75698530:A:T	3.57781e-16	16.7007	-1.26733
75698536	chr5:75698536:C:T	3.64482e-16	16.7276	-1.27561
75698798	chr5:75698798:G:C	1.37934e-16	15.8433	-1.36308
75698926	chr5:75698926:A:G	3.86755e-16	16.7725	-1.26125
75699063	chr5:75699063:G:A	3.53055e-16	16.6723	-1.25223
75699088	chr5:75699088:T:C	2.41534e-14	20.8431	-1.19747
75699247	chr5:75699247:C:T	2.08834e-23	-9.12748e-10	-1.22307
75699712	chr5:75699712:G:A	6.2919e-18	12.7268	-1.33403
75699816	chr5:75699816:AC:A	1.85606e-23	-9.12748e-10	-1.34099
75700184	chr5:75700184:C:T	3.80046e-23	0.151503	-0.775824
75700470	chr5:75700470:A:C	7.97279e-23	-9.12748e-10	0.116593
75700726	chr5:75700726:A:C	2.65652e-23	-9.12748e-10	-0.982426
75700914	chr5:75700914:T:C	1.83909e-23	-9.12748e-10	-1.35017
75701016	chr5:75701016:T:C	5.98677e-24	-2.22792	-0.244551
75701216	chr5:75701216:C:T	7.37173e-23	-9.12748e-10	0.03821
75701475	chr5:75701475:A:G	1.82995e-23	-9.12748e-10	-1.35516
75701701	chr5:75701701:C:T	1.87024e-23	-9.12748e-10	-1.33337
75701911	chr5:75701911:T:C	1.98658e-16	16.0885	-1.24348
75701931	chr5:75701931:T:C	1.95314e-14	20.7513	-1.31802
75702016	chr5:75702016:A:G	1.87104e-23	-9.12748e-10	-1.33295
75702170	chr5:75702170:A:G	2.35767e-16	16.2617	-1.2454
75702601	chr5:75702601:G:A	8.45593e-18	12.9578	-1.26946
75702773	chr5:75702773:G:A	2.20334e-23	-0.42182	-0.747647
75703067	chr5:75703067:C:T	4.18252e-17	14.5668	-1.27985
75703285	chr5:75703285:T:C	2.09298e-23	-9.12748e-10	-1.22085
75703573	chr5:75703573:C:G	1.82577e-23	-9.12748e-10	-1.35744
75703739	chr5:75703739:G:T	5.96266e-18	12.6854	-1.34635
75703751	chr5:75703751:G:A	1.31878e-13	22.6404	-1.29729
75704110	chr5:75704110:G:A	2.46628e-23	-0.91844	-0.138292
75704967	chr5:75704967:G:A	5.78359e-18	12.6549	-1.34635
75704981	chr5:75704981:C:T	2.11189e-23	-9.12748e-10	-1.21186
75705200	chr5:75705200:C:A	2.19017e-18	11.5336	-1.19612
75705211	chr5:75705211:A:T	3.00825e-23	-0.826123	-0.0319599
75705218	chr5:75705218:T:A	2.97891e-18	11.8252	-1.18021
75705427	chr5:75705427:T:C	8.69222e-18	13.0354	-1.31947
75705496	chr5:75705496:C:T	9.76285e-18	13.1001	-1.26805
75705607	chr5:75705607:A:G	6.80249e-17	15.1375	-1.36416
75705757	chr5:75705757:A:G	2.41526e-23	0.20599	-1.28363
75705765	chr5:75705765:T:A	2.15409e-23	-9.12748e-10	-1.19208
75705891	chr5:75705891:A:G	1.88196e-23	-9.12748e-10	-1.32713
75706810	chr5:75706810:G:C	2.30741e-18	11.5828	-1.19323
75707020	chr5:75707020:C:T	6.38479e-18	12.7645	-1.35706
75707070	chr5:75707070:G:T	2.78224e-18	11.7778	-1.20102
75707134	chr5:75707134:T:C	7.90741e-22	2.41094	-6.68458e-10
75707231	chr5:75707231:A:G	2.44584e-14	20.9637	-1.30547
75707384	chr5:75707384:C:CT	6.41952e-24	-1.06225	-1.34043
75707588	chr5:75707588:A:C	5.47357e-18	12.6103	-1.35694
75707624	chr5:75707624:A:T	2.74851e-23	-0.890204	-0.0581803
75707626	chr5:75707626:A:T	2.67499e-23	-0.906751	-0.0687459
75707627	chr5:75707627:T:TC	2.79825e-23	-0.86592	-0.0645279
75707644	chr5:75707644:T:C	2.78475e-23	-0.873677	-0.0616066
75707853	chr5:75707853:T:C	8.4865e-15	19.9621	-1.36237
75708053	chr5:75708053:T:C	5.13205e-18	12.5479	-1.35889
75708282	chr5:75708282:A:G	6.19288e-18	12.7363	-1.35939
75708350	chr5:75708350:G:A	8.29771e-18	13.0047	-1.3352
75709781	chr5:75709781:G:T	2.19954e-23	-9.12748e-10	-1.17119
75709790	chr5:75709790:T:C	1.82562e-23	-9.12748e-10	-1.35752
75709969	chr5:75709969:T:C	2.36641e-23	-9.12748e-10	-1.09807
75710074	chr5:75710074:A:G	5.60011e-18	12.6226	-1.34635
75710288	chr5:75710288:T:A	1.19976e-16	15.704	-1.36325
75710331	chr5:75710331:T:C	7.93826e-18	12.9598	-1.33466
75710559	chr5:75710559:A:G	5.32054e-18	12.5686	-1.34354
75710828	chr5:75710828:C:T	1.85717e-23	-9.12748e-10	-1.34039
75710858	chr5:75710858:T:C	2.34309e-23	-9.12748e-10	-1.10797
75710986	chr5:75710986:T:C	2.34138e-23	-9.12748e-10	-1.1087
75711581	chr5:75711581:T:A	7.86242e-23	0.458257	-0.355605
75711632	chr5:75711632:A:C	9.41106e-23	0.643502	-0.361059
75711731	chr5:75711731:A:G	8.02165e-18	12.9998	-1.3642
75711753	chr5:75711753:A:C	8.90332e-18	13.1041	-1.3642
75711776	chr5:75711776:G:A	1.10754e-17	13.3199	-1.36172
75712107	chr5:75712107:G:A	2.10005e-23	-9.12748e-10	-1.21748
75712323	chr5:75712323:A:G	7.07073e-24	-0.976363	-1.3297
75712368	chr5:75712368:T:C	5.73951e-17	14.9677	-1.36423
75713133	chr5:75713133:C:T	1.09492e-17	13.3052	-1.35843
75713259	chr5:75713259:A:ACTTT	1.10096e-23	-1.44588	-0.417378
75713473	chr5:75713473:T:C	2.49479e-23	0.300402	-1.34564
75713486	chr5:75713486:A:T	1.11287e-23	-1.43512	-0.417378
75713814	chr5:75713814:G:A	1.86312e-23	-9.12748e-10	-1.33719
75714177	chr5:75714177:T:C	2.38209e-14	20.969	-1.33716
75714255	chr5:75714255:G:T	9.53871e-23	0.637927	-0.34201
75714694	chr5:75714694:C:T	6.18903e-24	-2.12929	-0.30996
75715028	chr5:75715028:C:T	7.68453e-23	-9.12748e-10	0.0797668
75715067	chr5:75715067:CT:C	7.77817e-23	-9.12748e-10	0.0918793
75715301	chr5:75715301:C:T	1.44294e-22	0.709826	-6.68458e-10
75715476	chr5:75715476:TGA:T	8.89887e-24	-1.02567	-1.05044
75715724	chr5:75715724:C:A	8.15185e-24	-2.16378	-6.68458e-10
75715948	chr5:75715948:G:A	1.87803e-23	-9.12748e-10	-1.32922
75715989	chr5:75715989:G:A	4.14585e-23	-9.12748e-10	-0.537334
75716003	chr5:75716003:T:C	7.0047e-24	-2.31545	-6.68458e-10
75716484	chr5:75716484:C:A	4.92332e-22	1.93713	-6.68458e-10
75716999	chr5:75716999:C:A	2.22619e-23	-9.12748e-10	-1.15915
75717209	chr5:75717209:G:A	1.81526e-23	-9.12748e-10	-1.36321
75717211	chr5:75717211:G:A	8.21268e-23	0.570521	-0.424284
75717253	chr5:75717253:A:G	6.73411e-23	-9.12748e-10	-0.0522563
75717411	chr5:75717411:G:A	5.25055e-23	-0.301109	-6.68458e-10
75717743	chr5:75717743:T:A	2.25523e-23	-9.12748e-10	-1.14619
75717864	chr5:75717864:T:C	2.00552e-23	-9.12748e-10	-1.26354
75718246	chr5:75718246:G:C	2.00547e-23	-9.12748e-10	-1.26356
75718248	chr5:75718248:G:A	2.15085e-23	-9.12748e-10	-1.19358
75718708	chr5:75718708:A:G	1.32416e-23	-1.67867	-6.68458e-10
75718920	chr5:75718920:A:C	1.85473e-23	-9.12748e-10	-1.34171
75719173	chr5:75719173:A:G	4.99415e-23	-9.12748e-10	-0.351176
75719767	chr5:75719767:A:G	1.5505e-23	-1.1417	-0.379165
75719873	chr5:75719873:G:A	7.85762e-17	15.0283	-1.1107
75720264	chr5:75720264:A:G	2.2044e-23	-9.12748e-10	-1.16898
75720479	chr5:75720479:G:T	1.19633e-23	-0.782119	-0.998062
75720769	chr5:75720769:G:T	6.0347e-18	12.6868	-1.33577
75721017	chr5:75721017:G:A	1.83653e-23	-9.12748e-10	-1.35156
75721043	chr5:75721043:G:C	1.45113e-23	-1.19022	-0.396879
75721118	chr5:75721118:A:G	3.52283e-23	0.531447	-1.23162
75721164	chr5:75721164:A:G	1.60724e-23	-1.13089	-0.35403
75721494	chr5:75721494:G:A	5.33839e-23	-0.284518	-6.68458e-10
75721606	chr5:75721606:T:G	2.20339e-23	-9.12748e-10	-1.16944
75721608	chr5:75721608:C:T	6.66912e-18	12.804	-1.35307
75721809	chr5:75721809:C:T	4.54147e-23	-0.446193	-6.68458e-10
75721887	chr5:75721887:A:G	5.43067e-23	-9.12748e-10	-0.267379
75722360	chr5:75722360:T:C	2.20369e-23	-9.12748e-10	-1.16931
75722373	chr5:75722373:G:A	6.11647e-18	12.7121	-1.34766
75722475	chr5:75722475:T:G	2.06584e-23	-9.12748e-10	-1.23391
75722957	chr5:75722957:T:A	1.00214e-17	11.8582	-6.68458e-10
75723045	chr5:75723045:A:G	1.86538e-23	-9.12748e-10	-1.33598
75723762	chr5:75723762:T:G	1.95804e-23	-9.12748e-10	-1.2875
75723931	chr5:75723931:C:A	3.87169e-23	-0.605752	-6.68458e-10
75724700	chr5:75724700:A:G	8.62116e-23	-9.12748e-10	0.194778
75724752	chr5:75724752:A:T	2.54366e-23	-9.12748e-10	-1.02584
75724986	chr5:75724986:A:G	1.82897e-23	-9.12748e-10	-1.35569
75725305	chr5:75725305:G:A	2.47542e-23	-9.12748e-10	-1.05303
75725352	chr5:75725352:G:A	3.50019e-24	-2.30619	-0.703016
75725521	chr5:75725521:C:T	3.65885e-23	-9.12748e-10	-0.662295
75725887	chr5:75725887:C:A	3.81442e-22	-9.12748e-10	1.68193
75725932	chr5:75725932:T:A	5.68444e-23	-0.22171	-6.68458e-10
75726405	chr5:75726405:G:A	2.05651e-23	-9.12748e-10	-1.23843
75726669	chr5:75726669:A:G	1.94978e-23	-9.12748e-10	-1.29172
75726869	chr5:75726869:C:T	1.21313e-18	10.9744	-1.22772
75726918	chr5:75726918:T:C	2.45153e-23	-9.12748e-10	-1.06273
75727164	chr5:75727164:T:C	1.87198e-23	-9.12748e-10	-1.33244
75727633	chr5:75727633:C:CAAACT	2.655e-18	11.7408	-1.21092
75727744	chr5:75727744:ATT:A	2.35358e-23	-9.12748e-10	-1.1035
75727751	chr5:75727751:C:T	2.43471e-23	-9.12748e-10	-1.06961
75727955	chr5:75727955:C:G	1.91377e-23	-9.12748e-10	-1.31037
75728056	chr5:75728056:C:T	1.0794e-23	-1.84662	-0.0364136
75728241	chr5:75728241:A:G	3.38342e-17	14.4212	-1.34624
75728249	chr5:75728249:C:T	2.52519e-23	-1.03312	-6.68458e-10
75728420	chr5:75728420:G:A	1.04445e-23	-1.86105	-0.0549025
75728424	chr5:75728424:T:C	2.14561e-23	-9.12748e-10	-1.19602
75728565	chr5:75728565:C:T	7.67873e-23	-9.12748e-10	0.0790122
75729155	chr5:75729155:A:T	1.91411e-23	-9.12748e-10	-1.31019
75729174	chr5:75729174:C:A	1.09252e-23	-1.82867	-0.0422871
75729185	chr5:75729185:C:T	1.82189e-23	-9.12748e-10	-1.35957
75729389	chr5:75729389:T:G	2.39176e-23	-9.12748e-10	-1.08741
75729620	chr5:75729620:A:G	7.72014e-23	-9.12748e-10	0.0843902
75730557	chr5:75730557:C:T	2.56046e-23	-9.12748e-10	-1.01925
75730740	chr5:75730740:G:A	1.64559e-23	-1.46134	-6.68458e-10
75731188	chr5:75731188:A:G	3.28376e-24	-2.27968	-0.793353
75731232	chr5:75731232:T:C	2.25264e-23	-9.12748e-10	-1.14734
75731310	chr5:75731310:A:C	2.55125e-23	-9.12748e-10	-1.02286
75731330	chr5:75731330:A:G	3.44233e-24	-2.27872	-0.747157
75731787	chr5:75731787:A:G	7.68572e-23	-9.12748e-10	0.0799214
75731826	chr5:75731826:C:T	7.67813e-23	-9.12748e-10	0.0789337
75731861	chr5:75731861:C:T	1.9963e-23	-9.12748e-10	-1.26815
75731937	chr5:75731937:T:C	2.69835e-23	-9.12748e-10	-0.966802
75732044	chr5:75732044:C:A	2.8382e-23	-9.12748e-10	-0.916271
75732664	chr5:75732664:C:G	6.99405e-18	12.5402	-1.04164
75732682	chr5:75732682:T:C	2.38031e-23	-9.12748e-10	-1.09221
75732691	chr5:75732691:G:A	5.91758e-18	12.3149	-0.983469
75732902	chr5:75732902:G:A	1.16493e-23	-2.31522	0.508437
75733220	chr5:75733220:CT:C	1.81697e-23	-9.12748e-10	-1.36227
75733959	chr5:75733959:T:C	6.02009e-19	10.3466	-1.30059
75734209	chr5:75734209:G:A	8.50039e-19	10.677	-1.28596
75734326	chr5:75734326:G:A	8.95231e-24	-1.94736	-0.12276
75734370	chr5:75734370:G:A	3.60702e-23	-9.12748e-10	-0.676561
75734765	chr5:75734765:TAA:T	1.84848e-23	-9.12748e-10	-1.34508
75735200	chr5:75735200:T:G	9.58056e-23	-9.12748e-10	0.300293
75735502	chr5:75735502:T:G	2.00331e-23	-9.12748e-10	-1.26464
75735516	chr5:75735516:G:A	1.81971e-23	-9.12748e-10	-1.36076
75735581	chr5:75735581:T:A	9.25219e-24	-1.85579	-0.181374
75735673	chr5:75735673:A:G	2.6456e-23	-9.12748e-10	-0.986544
75736061	chr5:75736061:C:T	5.4351e-22	-9.12748e-10	2.03602
75736733	chr5:75736733:T:C	1.92195e-23	-9.12748e-10	-1.3061
75737207	chr5:75737207:G:A	1.86668e-23	-9.12748e-10	-1.33528
75737403	chr5:75737403:G:A	2.28805e-23	-9.12748e-10	-1.13174
75737492	chr5:75737492:A:T	1.83129e-23	-9.12748e-10	-1.35442
75737896	chr5:75737896:A:G	1.99509e-23	-9.12748e-10	-1.26875
75737937	chr5:75737937:T:A	5.13934e-18	12.5475	-1.35713
75737958	chr5:75737958:A:G	1.9272e-22	-9.12748e-10	0.99921
75739053	chr5:75739053:C:T	2.11067e-23	-9.12748e-10	-1.21244
75739086	chr5:75739086:C:T	1.86364e-23	-9.12748e-10	-1.33691
75739402	chr5:75739402:C:T	1.95037e-23	-9.12748e-10	-1.29142
75739436	chr5:75739436:C:T	2.07233e-23	-9.12748e-10	-1.23077
75739544	chr5:75739544:C:G	2.09386e-23	-9.12748e-10	-1.22043
75739577	chr5:75739577:C:T	7.11844e-23	0.00324672	-6.68458e-10
75739771	chr5:75739771:C:A	8.74388e-23	-9.12748e-10	0.208911
75740734	chr5:75740734:C:T	2.05744e-23	-9.12748e-10	-1.23798
75740770	chr5:75740770:A:T	1.88462e-23	-9.12748e-10	-1.32572
75741261	chr5:75741261:A:G	7.69464e-16	17.3666	-1.16741
75741470	chr5:75741470:C:G	9.85687e-16	17.6643	-1.2175
75741567	chr5:75741567:C:T	2.7064e-22	1.59489	-0.256126
75741936	chr5:75741936:T:A	1.39981e-18	10.9742	-1.08441
75742162	chr5:75742162:T:C	1.2785e-23	-1.60895	-0.104806
75742250	chr5:75742250:C:G	1.96291e-24	-2.22741	-1.36019
75742396	chr5:75742396:G:C	2.40935e-24	-2.07667	-1.306
75742442	chr5:75742442:G:A	3.32586e-16	16.6953	-1.33493
75742606	chr5:75742606:T:G	4.99854e-16	17.131	-1.36325
75742839	chr5:75742839:A:G	9.46837e-24	-0.948672	-1.0654
75742893	chr5:75742893:C:G	1.16423e-16	15.5587	-1.24797
75742937	chr5:75742937:C:CT	1.98556e-24	-2.23093	-1.34519
75743007	chr5:75743007:C:T	8.01005e-23	0.121254	-6.68458e-10
75743022	chr5:75743022:C:T	2.76214e-23	-9.12748e-10	-0.943435
75743076	chr5:75743076:T:A	1.3678e-16	15.1745	-0.702607
75743327	chr5:75743327:C:T	2.21038e-23	-9.12748e-10	-1.16628
75743413	chr5:75743413:G:C	1.8863e-23	-9.12748e-10	-1.32483
75744159	chr5:75744159:C:CT	1.19661e-22	-9.12748e-10	0.522637
75744268	chr5:75744268:C:T	1.88476e-23	-9.12748e-10	-1.32564
75744492	chr5:75744492:T:C	1.30831e-22	0.611881	-6.68458e-10
75744737	chr5:75744737:A:G	7.37509e-24	-2.26392	-6.68458e-10
75745537	chr5:75745537:T:G	3.7037e-23	0.346786	-0.996896
75745548	chr5:75745548:A:T	1.8823e-23	-9.12748e-10	-1.32695
75745670	chr5:75745670:G:A	9.2977e-23	0.270325	-6.68458e-10
75745736	chr5:75745736:T:C	3.95145e-23	0.399305	-0.984664
75746100	chr5:75746100:A:G	7.0122e-24	-2.31438	-6.68458e-10
75746121	chr5:75746121:A:G	1.10502e-22	1.80356	-1.36055
75746287	chr5:75746287:C:A	1.87313e-23	-9.12748e-10	-1.33183
75746447	chr5:75746447:G:A	3.45738e-23	-9.12748e-10	-0.71893
75746450	chr5:75746450:C:T	5.13775e-23	-9.12748e-10	-0.322827
75746532	chr5:75746532:G:A	1.8139e-23	-9.12748e-10	-1.36397
75746538	chr5:75746538:G:A	1.85342e-23	-9.12748e-10	-1.34241
75746842	chr5:75746842:A:G	3.38587e-23	0.38085	-1.12068
75746943	chr5:75746943:G:A	1.87182e-23	-9.12748e-10	-1.33253
75746988	chr5:75746988:T:G	1.8715e-23	-9.12748e-10	-1.3327
75747088	chr5:75747088:G:A	1.74511e-19	8.79492	-0.987198
75747126	chr5:75747126:G:A	1.88603e-23	-9.12748e-10	-1.32497
75747214	chr5:75747214:G:T	1.8168e-23	-9.12748e-10	-1.36236
75747780	chr5:75747780:G:A	3.37966e-24	-1.69281	-1.35144
75748812	chr5:75748812:G:A	5.16106e-23	-9.12748e-10	-0.318299
75748860	chr5:75748860:A:C	1.58908e-22	2.15774	-1.35144
75748873	chr5:75748873:A:G	1.90519e-23	-9.12748e-10	-1.31486
75748924	chr5:75748924:C:T	2.8514e-23	0.333903	-1.24554
75749022	chr5:75749022:C:T	1.3451e-22	2.00136	-1.36175
75749105	chr5:75749105:C:T	1.8509e-23	-9.12748e-10	-1.34377
75749134	chr5:75749134:A:G	1.88633e-23	-9.12748e-10	-1.32481
75749149	chr5:75749149:C:T	1.83557e-23	-9.12748e-10	-1.35209
75749358	chr5:75749358:A:G	1.1688e-22	-9.12748e-10	0.499123
75749409	chr5:75749409:T:C	1.7634e-22	1.91094	-1.00055
75749694	chr5:75749694:T:C	1.90149e-23	-9.12748e-10	-1.3168
75749817	chr5:75749817:G:T	2.31301e-23	-9.12748e-10	-1.12089
75749850	chr5:75749850:G:A	3.15112e-22	2.59969	-1.10878
75750070	chr5:75750070:C:T	1.83227e-23	-9.12748e-10	-1.35389
75750118	chr5:75750118:C:T	3.33321e-24	-1.71426	-1.34383
75750530	chr5:75750530:CA:C	3.22353e-23	-9.12748e-10	-0.788966
75750534	chr5:75750534:G:T	2.16579e-23	-1.18666	-6.68458e-10
75750829	chr5:75750829:A:G	1.88253e-23	-9.12748e-10	-1.32682
75751137	chr5:75751137:A:G	4.97845e-22	2.69715	-0.748893
75751156	chr5:75751156:A:G	1.89881e-23	-9.12748e-10	-1.31821
75751277	chr5:75751277:A:G	7.54185e-24	-2.24156	-6.68458e-10
75751333	chr5:75751333:G:A	7.0917e-24	-2.3031	-6.68458e-10
75751469	chr5:75751469:G:A	1.89171e-23	-9.12748e-10	-1.32196
75751498	chr5:75751498:C:A	1.81913e-23	-9.12748e-10	-1.36108
75751999	chr5:75751999:G:C	9.36409e-23	-9.12748e-10	0.27744
75752070	chr5:75752070:C:T	1.11923e-22	1.81965	-1.36387
75752389	chr5:75752389:A:G	1.97304e-23	-9.12748e-10	-1.27987
75752546	chr5:75752546:G:T	2.13189e-23	-9.12748e-10	-1.20243
75752935	chr5:75752935:C:T	2.31791e-23	-9.12748e-10	-1.11878
75753160	chr5:75753160:G:A	2.51594e-23	-9.12748e-10	-1.03679
75753164	chr5:75753164:C:A	1.82071e-23	-9.12748e-10	-1.36021
75753171	chr5:75753171:T:C	1.22732e-22	-9.12748e-10	0.547974
75753428	chr5:75753428:C:A	4.98163e-23	-9.12748e-10	-0.353686
75753594	chr5:75753594:G:C	9.5644e-23	-9.12748e-10	0.298606
75753694	chr5:75753694:G:A	3.5792e-23	-9.12748e-10	-0.684304
75753880	chr5:75753880:A:G	1.5978e-22	1.65012	-0.83835
75755475	chr5:75755475:A:G	2.06499e-23	-9.12748e-10	-1.23432
75755604	chr5:75755604:T:C	3.08436e-24	-1.7966	-1.33909
75755859	chr5:75755859:C:T	1.71957e-23	-0.316001	-1.10137
75756088	chr5:75756088:T:G	2.06542e-23	-9.12748e-10	-1.23411
75756259	chr5:75756259:C:G	3.11033e-24	-1.78128	-1.34602
75756312	chr5:75756312:C:T	2.09292e-23	-9.12748e-10	-1.22088
75756349	chr5:75756349:A:G	2.01346e-23	-9.12748e-10	-1.25959
75757037	chr5:75757037:G:T	2.01809e-23	-9.12748e-10	-1.25729
75757040	chr5:75757040:T:C	3.15823e-24	-1.77635	-1.33567
75757657	chr5:75757657:G:A	4.11808e-23	0.498464	-1.04252
75757840	chr5:75757840:G:A	1.84034e-23	-9.12748e-10	-1.34949
75757928	chr5:75757928:A:G	1.84686e-23	-9.12748e-10	-1.34595
75758016	chr5:75758016:C:A	1.87151e-23	-9.12748e-10	-1.3327
75758180	chr5:75758180:CAT:C	1.10293e-22	0.441115	-6.68458e-10
75758191	chr5:75758191:A:G	1.85038e-23	-9.12748e-10	-1.34405
75758498	chr5:75758498:C:T	1.91124e-23	-9.12748e-10	-1.31169
75758597	chr5:75758597:C:T	1.97569e-23	-9.12748e-10	-1.27853
75758782	chr5:75758782:C:T	2.25413e-23	-9.12748e-10	-1.14668
75759029	chr5:75759029:T:C	7.37551e-23	-9.12748e-10	0.0387233
75759487	chr5:75759487:T:C	3.47061e-23	-9.12748e-10	-0.715111
75760224	chr5:75760224:C:T	5.73546e-23	-9.12748e-10	-0.212774
75760601	chr5:75760601:G:A	7.73023e-23	-9.12748e-10	0.0856968
75760670	chr5:75760670:C:T	4.07002e-23	0.603787	-1.15958
75760746	chr5:75760746:C:T	2.24977e-22	-9.12748e-10	1.15397
75760832	chr5:75760832:C:T	1.71151e-22	1.752	-0.871483
75760833	chr5:75760833:C:G	1.79707e-22	1.7945	-0.865198
75760835	chr5:75760835:GTC:G	2.58321e-23	-9.12748e-10	-1.01041
75760935	chr5:75760935:A:G	1.88295e-23	-9.12748e-10	-1.3266
75761146	chr5:75761146:T:G	3.13578e-22	-9.12748e-10	1.48602
75761605	chr5:75761605:A:C	3.81776e-23	-9.12748e-10	-0.619778
75761708	chr5:75761708:G:C	3.66354e-22	2.39461	-0.753035
75761712	chr5:75761712:G:A	1.23148e-23	-1.75123	-6.68458e-10
75761781	chr5:75761781:T:C	3.12433e-22	-9.12748e-10	1.48236
75761872	chr5:75761872:T:C	2.34746e-23	-9.12748e-10	-1.10611
75761970	chr5:75761970:G:A	3.12433e-22	-9.12748e-10	1.48236
75762165	chr5:75762165:C:A	3.11356e-22	-9.12748e-10	1.47891
75762173	chr5:75762173:A:G	2.41401e-23	-9.12748e-10	-1.07815
75762651	chr5:75762651:TATC:T	1.85037e-23	-9.12748e-10	-1.34406
75762672	chr5:75762672:T:A	3.16771e-22	-9.12748e-10	1.49615
75762754	chr5:75762754:C:T	2.86832e-23	0.170817	-1.07653
75762755	chr5:75762755:G:A	1.83409e-23	-9.12748e-10	-1.35289
75763047	chr5:75763047:T:A	3.47625e-23	-9.12748e-10	-0.71349
75763356	chr5:75763356:A:T	3.48195e-23	-9.12748e-10	-0.71185
75763360	chr5:75763360:A:G	1.00978e-22	0.352873	-6.68458e-10
75763832	chr5:75763832:G:A	3.4765e-23	-9.12748e-10	-0.713415
75764091	chr5:75764091:C:T	3.15327e-22	-9.12748e-10	1.49158
75764109	chr5:75764109:T:C	4.01778e-23	-9.12748e-10	-0.568712
75764112	chr5:75764112:A:G	9.69465e-24	-1.99045	-6.68458e-10
75764204	chr5:75764204:G:A	3.12842e-22	-9.12748e-10	1.48367
75764656	chr5:75764656:A:G	1.83661e-23	-9.12748e-10	-1.35152
75764812	chr5:75764812:A:G	3.12433e-22	-9.12748e-10	1.48236
75765056	chr5:75765056:C:G	2.01597e-22	-9.12748e-10	1.04424
75765082	chr5:75765082:C:G	2.0018e-22	-9.12748e-10	1.03719
75765164	chr5:75765164:G:A	2.01649e-22	-9.12748e-10	1.0445
75765319	chr5:75765319:A:G	3.30454e-23	0.554529	-1.31867
75765485	chr5:75765485:G:A	2.7078e-22	-9.12748e-10	1.33928
75765640	chr5:75765640:A:G	3.11892e-22	-9.12748e-10	1.48063
75766164	chr5:75766164:C:T	5.56029e-23	0.139884	-0.383676
75766295	chr5:75766295:T:A	2.56951e-23	-9.12748e-10	-1.01573
75766302	chr5:75766302:A:G	2.30177e-23	0.235771	-1.36153
75766451	chr5:75766451:T:C	3.12433e-22	-9.12748e-10	1.48236
75766518	chr5:75766518:A:G	2.00296e-23	-9.12748e-10	-1.26482
75766625	chr5:75766625:G:A	1.60973e-22	1.74339	-0.924184
75766738	chr5:75766738:G:T	3.40496e-22	-9.12748e-10	1.56838
75766849	chr5:75766849:CAGTACT:C	3.12433e-22	-9.12748e-10	1.48236
75766918	chr5:75766918:G:C	2.26091e-23	0.219647	-1.36332
75766958	chr5:75766958:G:A	1.82998e-23	-9.12748e-10	-1.35514
75766975	chr5:75766975:G:A	8.11957e-24	-2.16775	-6.68458e-10
75767313	chr5:75767313:T:C	7.25003e-23	-9.12748e-10	0.0215632
75767323	chr5:75767323:T:G	3.44778e-23	0.165241	-0.886953
75767716	chr5:75767716:CTTCTT:C	1.83225e-23	-9.12748e-10	-1.3539
75767860	chr5:75767860:TTC:T	3.11488e-22	-9.12748e-10	1.47933
75767866	chr5:75767866:C:T	1.18104e-22	-9.12748e-10	0.509539
75767867	chr5:75767867:G:A	2.99107e-22	-9.12748e-10	1.43877
75767961	chr5:75767961:G:A	2.22544e-22	-9.12748e-10	1.1431
75767991	chr5:75767991:G:A	3.4765e-23	-9.12748e-10	-0.713415
75768006	chr5:75768006:T:C	3.11383e-22	-9.12748e-10	1.479
75768039	chr5:75768039:G:A	2.42126e-23	-9.12748e-10	-1.07516
75768063	chr5:75768063:T:C	2.07503e-23	-9.12748e-10	-1.22947
75768463	chr5:75768463:C:A	3.12945e-22	-9.12748e-10	1.484
75768493	chr5:75768493:T:G	2.05542e-23	-0.240977	-0.997983
75768748	chr5:75768748:C:G	1.98381e-23	-9.12748e-10	-1.27442
75768942	chr5:75768942:T:G	3.31176e-23	0.523312	-1.28528
75768949	chr5:75768949:G:A	3.12094e-22	-9.12748e-10	1.48128
75769208	chr5:75769208:A:G	2.76113e-23	-9.12748e-10	-0.943803
75769553	chr5:75769553:A:T	2.63231e-22	-9.12748e-10	1.311
75769626	chr5:75769626:T:C	7.68374e-23	-9.12748e-10	0.0796639
75769811	chr5:75769811:T:C	3.25319e-22	-9.12748e-10	1.52278
75769927	chr5:75769927:C:T	1.81393e-23	-9.12748e-10	-1.36395
75770093	chr5:75770093:G:A	2.0064e-23	-9.12748e-10	-1.2631
75770379	chr5:75770379:C:T	3.44829e-23	0.384711	-1.10627
75770490	chr5:75770490:G:C	2.978e-23	-9.12748e-10	-0.868192
75770504	chr5:75770504:C:T	4.5967e-22	-9.12748e-10	1.86848
75770659	chr5:75770659:C:T	7.98961e-23	-9.12748e-10	0.1187
75770868	chr5:75770868:A:G	3.76769e-22	1.66961	-6.68458e-10
75771261	chr5:75771261:A:C	2.27211e-23	0.18903	-1.32776
75771347	chr5:75771347:TTGTC:T	1.20443e-22	-9.12748e-10	0.529149
75771672	chr5:75771672:T:C	1.81792e-23	-9.12748e-10	-1.36175
75771681	chr5:75771681:A:G	8.07333e-23	-9.12748e-10	0.129124
75771833	chr5:75771833:C:T	1.65118e-23	-0.293178	-1.16478
75771861	chr5:75771861:C:T	1.82602e-23	-9.12748e-10	-1.35731
75772157	chr5:75772157:G:A	2.85486e-23	-9.12748e-10	-0.91042
75772327	chr5:75772327:G:T	4.37346e-23	0.621142	-1.10503
75772334	chr5:75772334:G:A	9.07806e-23	-9.12748e-10	0.246418
75772459	chr5:75772459:C:T	3.31849e-23	-0.00702437	-0.752908
75772793	chr5:75772793:C:A	3.12534e-23	0.0265739	-0.846472
75772854	chr5:75772854:C:T	1.98638e-23	-9.12748e-10	-1.27313
75772914	chr5:75772914:T:C	2.76555e-22	-9.12748e-10	1.36038
75772942	chr5:75772942:G:A	3.76045e-22	-9.12748e-10	1.66768
75772954	chr5:75772954:G:A	9.68108e-23	-9.12748e-10	0.310731
75773182	chr5:75773182:A:T	1.65247e-22	1.76001	-0.914595
75773281	chr5:75773281:G:A	1.17123e-22	-9.12748e-10	0.501197
75773402	chr5:75773402:G:A	3.12566e-22	-9.12748e-10	1.48279
75773712	chr5:75773712:G:A	3.55408e-23	-9.12748e-10	-0.691347
75773750	chr5:75773750:A:G	2.34145e-22	-9.12748e-10	1.19391
75773910	chr5:75773910:G:A	4.09831e-23	-9.12748e-10	-0.548868
75773931	chr5:75773931:C:A	3.54129e-23	-9.12748e-10	-0.694951
75774103	chr5:75774103:C:T	2.753e-23	-9.12748e-10	-0.946751
75774311	chr5:75774311:C:T	4.78938e-22	-9.12748e-10	1.90954
75774367	chr5:75774367:C:A	2.52515e-23	-9.12748e-10	-1.03314
75774437	chr5:75774437:G:A	2.64466e-23	-9.12748e-10	-0.986901
75774617	chr5:75774617:T:A	2.08172e-23	-9.12748e-10	-1.22625
75774621	chr5:75774621:G:T	2.09854e-23	-9.12748e-10	-1.2182
75774698	chr5:75774698:G:T	1.83054e-22	-9.12748e-10	0.947752
75774751	chr5:75774751:T:C	3.7981e-23	-9.12748e-10	-0.624942
75774968	chr5:75774968:G:A	3.12433e-22	-9.12748e-10	1.48236
75774990	chr5:75774990:G:GC	1.49318e-22	-9.12748e-10	0.744049
75774995	chr5:75774995:G:A	3.12433e-22	-9.12748e-10	1.48236
75775596	chr5:75775596:T:C	1.75174e-22	0.903752	-6.68458e-10
75775735	chr5:75775735:T:G	1.97346e-23	-9.12748e-10	-1.27965
75775815	chr5:75775815:A:G	3.1048e-22	-9.12748e-10	1.47609
75775891	chr5:75775891:A:G	3.12433e-22	-9.12748e-10	1.48236
75776010	chr5:75776010:C:T	3.46463e-23	-9.12748e-10	-0.716836
75776100	chr5:75776100:C:T	2.93897e-23	-9.12748e-10	-0.881383
75776118	chr5:75776118:CAGCTCACTGAA:C	7.68998e-23	-9.12748e-10	0.0804758
75776168	chr5:75776168:C:T	3.539e-22	-9.12748e-10	1.60699
75776188	chr5:75776188:T:A	1.06062e-22	0.401997	-6.68458e-10
75776522	chr5:75776522:A:G	1.52645e-22	-9.12748e-10	0.766086
75776668	chr5:75776668:C:T	2.15019e-23	-9.12748e-10	-1.19389
75776812	chr5:75776812:A:T	1.84943e-23	-9.12748e-10	-1.34456
75776968	chr5:75776968:G:GAA	3.23254e-22	-9.12748e-10	1.51641
75777123	chr5:75777123:C:G	7.16601e-23	-9.12748e-10	0.00990688
75777502	chr5:75777502:G:A	2.55263e-23	-9.12748e-10	-1.02232
75777531	chr5:75777531:C:T	3.2147e-22	-9.12748e-10	1.51088
75777589	chr5:75777589:GAAAATA:G	2.99529e-23	-9.12748e-10	-0.862402
75777614	chr5:75777614:A:T	2.38687e-23	-9.12748e-10	-1.08946
75777658	chr5:75777658:T:C	3.2147e-22	-9.12748e-10	1.51088
75777723	chr5:75777723:T:A	1.20067e-21	-9.12748e-10	2.82861
75777869	chr5:75777869:A:G	1.35336e-22	0.877567	-0.231832
75777953	chr5:75777953:C:A	1.97589e-23	-9.12748e-10	-1.27843
75778008	chr5:75778008:A:G	2.74976e-23	-9.12748e-10	-0.94793
75778294	chr5:75778294:C:G	3.2147e-22	-9.12748e-10	1.51088
75778357	chr5:75778357:C:T	2.31943e-22	-9.12748e-10	1.18446
75778530	chr5:75778530:T:C	3.80471e-23	-9.12748e-10	-0.623202
75778579	chr5:75778579:T:C	3.2147e-22	-9.12748e-10	1.51088
75778611	chr5:75778611:G:A	1.88317e-23	-9.12748e-10	-1.32649
75778667	chr5:75778667:A:AT	3.53861e-23	-9.12748e-10	-0.695708
75778713	chr5:75778713:T:C	3.04172e-22	-9.12748e-10	1.45557
75779078	chr5:75779078:ATAT:A	3.49058e-23	0.615356	-1.32473
75779502	chr5:75779502:T:C	3.20972e-22	-9.12748e-10	1.50933
75779598	chr5:75779598:C:T	4.2199e-23	-9.12748e-10	-0.519631
75779660	chr5:75779660:T:C	3.2147e-22	-9.12748e-10	1.51088
75779727	chr5:75779727:T:C	5.31562e-23	-9.12748e-10	-0.288793
75779776	chr5:75779776:A:C	1.02027e-22	0.363206	-6.68458e-10
75779952	chr5:75779952:T:C	2.89949e-24	-2.13198	-1.06551
75780221	chr5:75780221:A:G	8.73103e-23	-9.12748e-10	0.207441
75780262	chr5:75780262:TTTTTTTTCTTTTC:T	2.10614e-24	-2.20411	-1.31306
75780562	chr5:75780562:G:A	4.58655e-23	-9.12748e-10	-0.436314
75780876	chr5:75780876:T:C	1.94244e-23	-0.0435869	-1.25191
75780922	chr5:75780922:C:CT	7.12013e-23	-9.12748e-10	0.00348302
75781087	chr5:75781087:A:G	7.20304e-24	-1.37753	-0.909997
75781377	chr5:75781377:C:A	8.13011e-23	1.46612	-1.32999
75781401	chr5:75781401:A:G	2.89463e-23	-0.896585	-6.68458e-10
75781742	chr5:75781742:T:A	5.97249e-23	-9.12748e-10	-0.172278
75781818	chr5:75781818:G:T	6.14237e-23	-9.12748e-10	-0.144231
75781951	chr5:75781951:A:G	2.56366e-22	-9.12748e-10	1.28458
75781966	chr5:75781966:T:A	5.95473e-23	-9.12748e-10	-0.175257
75782035	chr5:75782035:A:G	6.05646e-23	-9.12748e-10	-0.158316
75782093	chr5:75782093:A:G	6.02435e-23	-9.12748e-10	-0.163632
75782243	chr5:75782243:G:A	2.85958e-23	-0.908767	-6.68458e-10
75782287	chr5:75782287:G:T	1.53358e-22	-9.12748e-10	0.770747
75782622	chr5:75782622:A:G	4.3167e-23	-9.12748e-10	-0.49695
75782634	chr5:75782634:G:A	1.81338e-23	-9.12748e-10	-1.36425
75782715	chr5:75782715:G:A	6.21033e-23	-9.12748e-10	-0.133229
75782875	chr5:75782875:C:T	2.54261e-23	0.314878	-1.34113
75782931	chr5:75782931:G:A	6.14811e-23	-9.12748e-10	-0.143297
75783419	chr5:75783419:C:T	2.01034e-23	-9.12748e-10	-1.26114
75783457	chr5:75783457:T:C	8.88604e-23	1.57288	-1.34784
75783474	chr5:75783474:T:G	1.90775e-23	-9.12748e-10	-1.31352
75783663	chr5:75783663:T:C	2.02257e-23	-9.12748e-10	-1.25508
75783734	chr5:75783734:A:G	2.35252e-23	-9.12748e-10	-1.10396
75784179	chr5:75784179:A:G	2.35604e-23	-9.12748e-10	-1.10246
75784340	chr5:75784340:C:T	6.74386e-21	4.55436	-6.68458e-10
75784691	chr5:75784691:A:G	2.11058e-23	-9.12748e-10	-1.21248
75784702	chr5:75784702:G:A	1.10261e-23	-0.645916	-1.21585
75784884	chr5:75784884:C:T	3.52696e-23	-0.699007	-6.68458e-10
75785095	chr5:75785095:G:T	1.76157e-23	-0.0641497	-1.32909
75785137	chr5:75785137:T:C	2.84262e-24	-1.89904	-1.31826
75785306	chr5:75785306:C:T	1.28407e-22	-9.12748e-10	0.593177
75785349	chr5:75785349:T:C	6.39154e-23	-9.12748e-10	-0.104467
75785354	chr5:75785354:G:T	1.81383e-23	-9.12748e-10	-1.364
75785501	chr5:75785501:G:C	2.18568e-23	-1.17751	-6.68458e-10
75785515	chr5:75785515:C:T	2.78586e-24	-1.9076	-1.32987
75785717	chr5:75785717:AAAG:A	2.29832e-22	-9.12748e-10	1.17532
75786042	chr5:75786042:CAT:C	1.6604e-23	-0.293579	-1.1588
75786100	chr5:75786100:T:A	2.33824e-23	-9.12748e-10	-1.11004
75786187	chr5:75786187:T:C	1.91869e-22	-9.12748e-10	0.994784
75786453	chr5:75786453:T:C	1.81503e-23	-9.12748e-10	-1.36334
75786969	chr5:75786969:G:C	4.59021e-23	-9.12748e-10	-0.435517
75787040	chr5:75787040:A:T	8.99038e-24	-0.705849	-1.36002
75787117	chr5:75787117:G:A	2.25873e-23	-9.12748e-10	-1.14464
75787338	chr5:75787338:T:C	2.45181e-23	0.0136175	-1.07624
75787538	chr5:75787538:T:C	2.13525e-23	0.0980434	-1.2989
75787649	chr5:75787649:C:A	2.71604e-23	-9.12748e-10	-0.960266
75787728	chr5:75787728:A:T	2.22648e-23	0.139934	-1.29896
75787770	chr5:75787770:G:A	2.63532e-23	0.0453103	-1.03575
75787937	chr5:75787937:G:T	5.74464e-23	-9.12748e-10	-0.211176
75788624	chr5:75788624:A:G	1.8691e-23	-9.12748e-10	-1.33399
75788634	chr5:75788634:T:C	2.7113e-24	-1.90761	-1.35699
75788861	chr5:75788861:T:A	8.02329e-22	-9.12748e-10	2.42549
75788957	chr5:75788957:T:C	4.906e-23	0.0825373	-0.451521
75788962	chr5:75788962:A:G	5.78129e-23	-9.12748e-10	-0.204816
75788969	chr5:75788969:C:T	1.86834e-23	-9.12748e-10	-1.33439
75788970	chr5:75788970:A:G	2.72048e-22	1.82239	-0.47844
75789274	chr5:75789274:C:T	1.91485e-23	-9.12748e-10	-1.3098
75789583	chr5:75789583:G:A	2.53392e-23	0.0272658	-1.05694
75789852	chr5:75789852:A:C	2.35204e-23	-9.12748e-10	-1.10416
75790639	chr5:75790639:G:A	1.23152e-22	-9.12748e-10	0.55139
75790674	chr5:75790674:G:A	5.84642e-23	-9.12748e-10	-0.193612
75790792	chr5:75790792:T:A	1.81339e-23	-9.12748e-10	-1.36425
75790868	chr5:75790868:A:G	2.4194e-23	-0.0159045	-1.06002
75791170	chr5:75791170:G:A	1.93426e-23	-9.12748e-10	-1.29972
75791335	chr5:75791335:A:G	2.20613e-23	0.132934	-1.30114
75791455	chr5:75791455:G:C	2.23188e-23	0.137668	-1.29427
75791463	chr5:75791463:A:T	2.20488e-23	0.12716	-1.29593
75791506	chr5:75791506:T:C	1.95557e-23	-9.12748e-10	-1.28876
75791510	chr5:75791510:G:C	2.18803e-23	-9.12748e-10	-1.17644
75791733	chr5:75791733:A:G	2.50337e-23	0.00912853	-1.05093
75791784	chr5:75791784:C:T	1.75528e-22	-9.12748e-10	0.905772
75792628	chr5:75792628:C:T	2.31452e-23	-0.0229273	-1.09731
75792809	chr5:75792809:C:T	1.99566e-23	-9.12748e-10	-1.26847
75792938	chr5:75792938:A:G	4.3901e-23	0.0243564	-0.504448
75792940	chr5:75792940:A:G	1.00047e-22	1.65775	-1.31414
75792946	chr5:75792946:T:G	1.94859e-23	-9.12748e-10	-1.29234
75792957	chr5:75792957:T:C	2.29215e-23	0.157216	-1.28717
75793025	chr5:75793025:C:T	1.99461e-23	-9.12748e-10	-1.26899
75793490	chr5:75793490:T:G	1.9611e-23	-9.12748e-10	-1.28593
75793504	chr5:75793504:A:G	4.96076e-23	-9.12748e-10	-0.357883
75793779	chr5:75793779:T:C	2.66777e-23	-9.12748e-10	-0.9782
75793889	chr5:75793889:G:T	1.89683e-23	0.0293998	-1.34866
75793939	chr5:75793939:A:G	4.50601e-23	-9.12748e-10	-0.454031
75794064	chr5:75794064:T:C	1.95723e-23	-9.12748e-10	-1.28791
75794182	chr5:75794182:G:T	2.18244e-23	-9.12748e-10	-1.179
75794294	chr5:75794294:T:G	1.97526e-23	-9.12748e-10	-1.27874
75794382	chr5:75794382:T:C	2.23553e-23	-9.12748e-10	-1.15496
75794416	chr5:75794416:G:T	1.90835e-22	-9.12748e-10	0.989382
75794662	chr5:75794662:A:T	2.2383e-22	-9.12748e-10	1.14886
75794821	chr5:75794821:A:T	4.86464e-22	-9.12748e-10	1.92514
75794876	chr5:75794876:T:C	5.12042e-23	-9.12748e-10	-0.326206
75795046	chr5:75795046:T:G	3.88429e-24	-1.76891	-1.13618
75795050	chr5:75795050:T:A	2.93001e-23	-9.12748e-10	-0.884436
75795102	chr5:75795102:C:G	1.7478e-22	-9.12748e-10	0.9015
75795109	chr5:75795109:T:G	2.81501e-24	-1.86875	-1.35831
75795241	chr5:75795241:T:C	2.22814e-23	-0.104675	-1.0536
75795288	chr5:75795288:A:G	2.41747e-23	-0.0210078	-1.05571
75795404	chr5:75795404:T:C	1.11062e-23	-0.503357	-1.35117
75795405	chr5:75795405:G:A	5.81589e-23	-9.12748e-10	-0.198848
75795488	chr5:75795488:A:C	2.36195e-23	-0.0503887	-1.04957
75795568	chr5:75795568:C:A	2.5811e-23	0.0885994	-1.09982
75795723	chr5:75795723:T:C	2.74795e-22	-9.12748e-10	1.354
75795802	chr5:75795802:G:T	2.31416e-23	-9.12748e-10	-1.1204
75795807	chr5:75795807:G:A	1.85148e-22	-9.12748e-10	0.959128
75796186	chr5:75796186:G:A	2.18462e-23	-9.12748e-10	-1.178
75796244	chr5:75796244:A:T	2.85569e-23	-9.12748e-10	-0.910131
75796313	chr5:75796313:G:A	7.07156e-24	-1.47266	-0.833287
75796378	chr5:75796378:G:A	3.25e-23	-9.12748e-10	-0.780786
75796423	chr5:75796423:T:C	2.0302e-23	-9.12748e-10	-1.25131
75796461	chr5:75796461:T:C	3.82549e-23	-9.12748e-10	-0.617756
75796463	chr5:75796463:G:T	3.49486e-23	-9.12748e-10	-0.708149
75796520	chr5:75796520:T:C	2.72513e-22	-9.12748e-10	1.34566
75796527	chr5:75796527:C:A	8.14212e-24	-0.801021	-1.36396
75796542	chr5:75796542:C:T	2.40459e-23	-0.0344141	-1.04765
75796718	chr5:75796718:A:C	2.00805e-23	-9.12748e-10	-1.26228
75796839	chr5:75796839:T:C	2.60096e-22	-9.12748e-10	1.29902
75797010	chr5:75797010:C:T	2.8057e-23	0.424184	-1.35197
75797059	chr5:75797059:T:C	2.50891e-23	0.0176626	-1.05726
75797099	chr5:75797099:ATG:A	3.26654e-23	-9.12748e-10	-0.77571
75797394	chr5:75797394:A:C	2.26172e-23	-9.12748e-10	-1.14331
75797967	chr5:75797967:C:A	2.61921e-23	0.0450203	-1.04159
75798015	chr5:75798015:G:A	2.18244e-23	-9.12748e-10	-1.179
75798328	chr5:75798328:C:T	3.8794e-23	-9.12748e-10	-0.603762
75798417	chr5:75798417:A:C	3.00813e-23	-0.356571	-0.501552
75798616	chr5:75798616:G:A	3.25e-23	-9.12748e-10	-0.780786
75798661	chr5:75798661:T:G	8.72828e-24	-0.732584	-1.36288
75798717	chr5:75798717:A:G	8.77615e-24	-0.727048	-1.36294
75798729	chr5:75798729:A:C	1.94251e-23	-9.12748e-10	-1.29546
75798737	chr5:75798737:A:C	2.19661e-23	-9.12748e-10	-1.17253
75798827	chr5:75798827:C:T	1.34579e-22	-9.12748e-10	0.640121
75798914	chr5:75798914:T:C	2.66717e-23	-9.12748e-10	-0.978426
75799025	chr5:75799025:A:G	9.87537e-23	1.65206	-1.32146
75799159	chr5:75799159:G:T	2.46272e-23	0.00702069	-1.0652
75799371	chr5:75799371:G:T	5.45849e-23	-9.12748e-10	-0.26227
75799399	chr5:75799399:C:G	2.72513e-22	-9.12748e-10	1.34566
75799599	chr5:75799599:G:A	2.32026e-23	-9.12748e-10	-1.11776
75799872	chr5:75799872:C:T	1.94523e-23	-9.12748e-10	-1.29406
75799982	chr5:75799982:C:T	2.04931e-23	-9.12748e-10	-1.24194
75800087	chr5:75800087:C:T	2.44467e-23	-0.00186288	-1.06367
75800141	chr5:75800141:T:C	8.98944e-24	-0.702855	-1.36312
75800378	chr5:75800378:A:G	2.91209e-23	-9.12748e-10	-0.890573
75800402	chr5:75800402:G:A	2.83654e-24	-1.86067	-1.35878
75800462	chr5:75800462:A:G	1.90997e-22	-9.12748e-10	0.99023
75800539	chr5:75800539:T:A	2.33121e-23	-0.0345874	-1.07847
75800543	chr5:75800543:C:T	1.89242e-23	-9.12748e-10	-1.32159
75800657	chr5:75800657:G:T	2.72513e-22	-9.12748e-10	1.34566
75800734	chr5:75800734:G:T	2.45099e-23	0.00818782	-1.07114
75800744	chr5:75800744:A:G	2.35124e-23	-0.021717	-1.08278
75800794	chr5:75800794:C:T	2.72513e-22	-9.12748e-10	1.34566
75800868	chr5:75800868:A:T	1.05243e-23	-0.568967	-1.33938
75801164	chr5:75801164:A:G	3.06514e-23	-9.12748e-10	-0.839351
75801300	chr5:75801300:T:A	8.47985e-24	-0.760773	-1.36356
75801509	chr5:75801509:C:T	1.82315e-22	-9.12748e-10	0.943707
75801515	chr5:75801515:C:T	2.69825e-23	-9.12748e-10	-0.96684
75801560	chr5:75801560:C:T	1.40952e-22	1.98468	-1.29829
75801700	chr5:75801700:C:T	2.45242e-23	0.00891148	-1.07128
75801790	chr5:75801790:A:G	2.72985e-23	-9.12748e-10	-0.955195
75802037	chr5:75802037:AT:A	6.38212e-23	-0.105942	-6.68458e-10
75802243	chr5:75802243:C:T	2.27383e-23	0.154929	-1.29291
75802251	chr5:75802251:T:C	2.53187e-23	0.0505289	-1.08101
75802296	chr5:75802296:T:G	2.24031e-23	-0.0557874	-1.09704
75802328	chr5:75802328:G:A	2.32996e-23	-0.0252349	-1.08835
75802331	chr5:75802331:C:T	1.93663e-23	-9.12748e-10	-1.29849
75802460	chr5:75802460:C:T	4.49997e-23	-9.12748e-10	-0.455372
75802546	chr5:75802546:G:A	1.08954e-23	-0.531441	-1.34224
75802548	chr5:75802548:A:G	2.73231e-22	-9.12748e-10	1.34829
75802561	chr5:75802561:G:A	2.47541e-23	0.0195071	-1.07255
75802703	chr5:75802703:C:A	2.31057e-22	1.18064	-6.68458e-10
75802930	chr5:75802930:GAA:G	5.66931e-23	-9.12748e-10	-0.224375
75802951	chr5:75802951:C:T	2.47813e-23	0.201076	-1.25302
75803051	chr5:75803051:T:C	2.45333e-23	0.0112238	-1.07322
75803212	chr5:75803212:T:C	2.4706e-23	0.00884417	-1.06383
75803227	chr5:75803227:C:T	2.72513e-22	-9.12748e-10	1.34566
75803390	chr5:75803390:C:T	2.55548e-23	0.0551428	-1.07635
75803698	chr5:75803698:A:G	2.39638e-23	-0.00349734	-1.08199
75803721	chr5:75803721:G:C	2.18244e-23	-9.12748e-10	-1.179
75803785	chr5:75803785:A:G	2.43821e-24	-2.0189	-1.35186
75803809	chr5:75803809:G:T	7.53257e-24	-1.47425	-0.768543
75803989	chr5:75803989:T:C	2.39492e-23	0.00776452	-1.09386
75804031	chr5:75804031:T:G	3.87068e-23	-9.12748e-10	-0.606011
75804091	chr5:75804091:T:C	5.29052e-23	-9.12748e-10	-0.293525
75804240	chr5:75804240:G:A	3.71047e-24	-1.7921	-1.15877
75804316	chr5:75804316:T:C	5.13242e-23	-9.12748e-10	-0.323864
75804524	chr5:75804524:A:G	6.07764e-23	-9.12748e-10	-0.154826
75804612	chr5:75804612:A:G	2.00292e-23	-0.129675	-1.13516
75804621	chr5:75804621:A:C	2.54541e-23	-9.12748e-10	-1.02515
75804655	chr5:75804655:A:C	1.97528e-22	-9.12748e-10	1.02385
75804854	chr5:75804854:T:C	2.16926e-23	-0.243912	-0.941144
75804925	chr5:75804925:T:A	2.23898e-22	-9.12748e-10	1.14916
75805091	chr5:75805091:T:C	1.64396e-23	-0.435619	-1.02672
75805111	chr5:75805111:C:T	4.12707e-23	-9.12748e-10	-0.541875
75805515	chr5:75805515:T:C	8.7647e-24	-0.935792	-1.1555
75805516	chr5:75805516:C:T	9.08711e-24	-0.935977	-1.11919
75805561	chr5:75805561:G:A	2.61377e-23	-9.12748e-10	-0.998647
75805584	chr5:75805584:T:C	8.2844e-24	-1.1185	-1.02916
75805966	chr5:75805966:G:C	6.80277e-23	-9.12748e-10	-0.0421128
75806025	chr5:75806025:A:G	2.66591e-23	-9.12748e-10	-0.978896
75806094	chr5:75806094:G:A	2.67912e-23	-9.12748e-10	-0.973953
75806205	chr5:75806205:T:C	1.86854e-23	-9.12748e-10	-1.33429
75806212	chr5:75806212:C:T	8.40262e-24	-0.884692	-1.24879
75806275	chr5:75806275:A:G	4.42028e-24	-1.41472	-1.36111
75806444	chr5:75806444:T:C	4.52194e-24	-1.39478	-1.3583
75806472	chr5:75806472:A:G	2.19171e-23	-9.12748e-10	-1.17476
75806606	chr5:75806606:C:T	6.15085e-24	-1.28535	-1.16009
75806710	chr5:75806710:C:T	2.35282e-23	-9.12748e-10	-1.10383
75806738	chr5:75806738:A:G	7.92759e-24	-1.07183	-1.11984
75806760	chr5:75806760:G:A	2.95112e-22	-9.12748e-10	1.42533
75806791	chr5:75806791:G:A	6.53352e-23	-9.12748e-10	-0.0824972
75806830	chr5:75806830:A:G	7.8964e-24	-0.91114	-1.28448
75806918	chr5:75806918:A:G	1.848e-22	-9.12748e-10	0.957249
75807202	chr5:75807202:T:C	4.52482e-24	-1.38933	-1.36312
75807214	chr5:75807214:T:C	8.46732e-24	-1.29378	-0.832029
75807328	chr5:75807328:C:T	2.55658e-23	-9.12748e-10	-1.02077
75807356	chr5:75807356:G:A	5.06237e-23	-9.12748e-10	-0.337608
75807525	chr5:75807525:A:C	3.31692e-23	0.489665	-1.25007
75807781	chr5:75807781:G:A	2.42434e-23	-9.12748e-10	-1.07388
75807984	chr5:75807984:A:G	4.47059e-24	-1.40684	-1.35767
75807999	chr5:75807999:G:C	7.46945e-23	-9.12748e-10	0.0513793
75808011	chr5:75808011:G:T	7.1712e-24	-1.11864	-1.17331
75808276	chr5:75808276:G:A	5.74023e-24	-1.18405	-1.33048
75808366	chr5:75808366:G:T	3.29908e-23	-9.12748e-10	-0.7658
75808423	chr5:75808423:G:A	7.30364e-23	-9.12748e-10	0.0289309
75808445	chr5:75808445:A:C	1.08261e-22	-9.12748e-10	0.422522
75808637	chr5:75808637:T:C	2.95112e-22	-9.12748e-10	1.42533
75808787	chr5:75808787:T:C	2.29965e-22	-9.12748e-10	1.1759
75808877	chr5:75808877:G:A	2.68234e-23	-9.12748e-10	-0.972754
75808940	chr5:75808940:G:A	2.29706e-22	-9.12748e-10	1.17477
75808942	chr5:75808942:C:T	6.46356e-23	-9.12748e-10	-0.0932622
75809112	chr5:75809112:A:G	3.2705e-23	-9.12748e-10	-0.774498
75809181	chr5:75809181:C:T	7.65073e-22	-9.12748e-10	2.37794
75809725	chr5:75809725:T:C	8.0954e-23	-9.12748e-10	0.131853
75809835	chr5:75809835:C:T	2.17947e-23	-9.12748e-10	-1.18036
75809839	chr5:75809839:G:A	1.81337e-23	-9.12748e-10	-1.36425
75809878	chr5:75809878:C:T	9.8135e-23	0.324317	-6.68458e-10
75809935	chr5:75809935:G:A	1.11444e-22	-9.12748e-10	0.451496
75810007	chr5:75810007:A:G	7.03632e-24	-1.12933	-1.18162
75810064	chr5:75810064:C:T	1.45649e-23	-1.58342	-6.68458e-10
75810072	chr5:75810072:T:C	4.39898e-24	-1.41705	-1.3636
75810084	chr5:75810084:A:C	7.02272e-23	-9.12748e-10	-0.0102922
75810119	chr5:75810119:T:C	2.9211e-22	-9.12748e-10	1.4151
75810188	chr5:75810188:A:C	1.1602e-23	-1.06667	-0.744181
75810213	chr5:75810213:A:G	3.49253e-23	-9.12748e-10	-0.708817
75810313	chr5:75810313:G:A	2.96303e-23	-9.12748e-10	-0.873229
75810561	chr5:75810561:G:A	3.30686e-23	0.544819	-1.30826
75810802	chr5:75810802:G:A	2.95697e-23	-9.12748e-10	-0.875277
75811010	chr5:75811010:A:G	2.03479e-22	1.05353	-6.68458e-10
75811380	chr5:75811380:A:G	2.92448e-23	-9.12748e-10	-0.886325
75811406	chr5:75811406:C:T	3.44648e-23	-9.12748e-10	-0.722089
75811576	chr5:75811576:T:C	2.96981e-22	-9.12748e-10	1.43164
75811621	chr5:75811621:T:G	2.08571e-22	-9.12748e-10	1.07825
75811630	chr5:75811630:T:C	3.10612e-23	-9.12748e-10	-0.826069
75811948	chr5:75811948:T:C	2.54885e-23	-9.12748e-10	-1.0238
75811969	chr5:75811969:G:C	2.13848e-23	-9.12748e-10	-1.19934
75812015	chr5:75812015:G:T	2.10813e-23	-9.12748e-10	-1.21364
75812086	chr5:75812086:C:T	8.23864e-23	-9.12748e-10	0.149393
75812340	chr5:75812340:T:C	2.94748e-23	-9.12748e-10	-0.878492
75812479	chr5:75812479:A:G	2.96303e-23	-9.12748e-10	-0.873229
75812484	chr5:75812484:T:C	7.94822e-23	-9.12748e-10	0.113506
75812570	chr5:75812570:C:T	2.93941e-23	-9.12748e-10	-0.881232
75812639	chr5:75812639:G:A	2.66165e-24	-1.98556	-1.29753
75812647	chr5:75812647:A:G	2.9701e-23	-9.12748e-10	-0.870846
75812742	chr5:75812742:T:A	2.9892e-22	-9.12748e-10	1.43815
75812789	chr5:75812789:G:C	2.10022e-23	-9.12748e-10	-1.2174
75812820	chr5:75812820:G:T	1.98472e-23	-9.12748e-10	-1.27397
75812909	chr5:75812909:C:T	9.84984e-24	-0.774011	-1.20056
75812947	chr5:75812947:T:C	6.9242e-23	-9.12748e-10	-0.0244197
75813113	chr5:75813113:C:A	6.95482e-24	-1.14324	-1.17935
75813150	chr5:75813150:C:T	1.8329e-23	-9.12748e-10	-1.35354
75813242	chr5:75813242:C:T	3.18385e-23	-9.12748e-10	-0.80135
75813361	chr5:75813361:C:T	2.89697e-23	-9.12748e-10	-0.895777
75813490	chr5:75813490:C:T	8.91577e-24	-0.773519	-1.30069
75813599	chr5:75813599:T:C	2.85817e-23	-9.12748e-10	-0.90926
75813837	chr5:75813837:C:G	2.36498e-22	-9.12748e-10	1.20391
75813924	chr5:75813924:T:A	6.54144e-24	-1.20877	-1.17511
75813955	chr5:75813955:G:A	2.94957e-22	-9.12748e-10	1.4248
75814191	chr5:75814191:C:G	2.96303e-23	-9.12748e-10	-0.873229
75814347	chr5:75814347:G:A	2.39088e-22	-9.12748e-10	1.2148
75814567	chr5:75814567:T:A	2.96303e-23	-9.12748e-10	-0.873229
75814677	chr5:75814677:TGCAACCCAAAGGGCCG:T	8.89404e-24	-0.766449	-1.3102
75814712	chr5:75814712:C:T	8.13278e-24	-0.951592	-1.21453
75814787	chr5:75814787:G:A	4.61225e-23	-9.12748e-10	-0.430726
75814866	chr5:75814866:G:A	2.01332e-23	-9.12748e-10	-1.25966
75815358	chr5:75815358:C:T	1.19991e-23	-1.06031	-0.716892
75815444	chr5:75815444:A:T	1.84729e-23	-9.12748e-10	-1.34572
75815540	chr5:75815540:A:G	2.98819e-23	-9.12748e-10	-0.864776
75815572	chr5:75815572:T:C	4.31665e-24	-1.4353	-1.36425
75815768	chr5:75815768:C:G	3.20082e-23	-9.12748e-10	-0.796035
75816053	chr5:75816053:C:G	2.51151e-23	-9.12748e-10	-1.03856
75816138	chr5:75816138:C:T	2.08236e-23	-9.12748e-10	-1.22594
75816140	chr5:75816140:T:C	1.62377e-23	-1.50849	0.0338022
75816256	chr5:75816256:T:C	2.89424e-23	-9.12748e-10	-0.896718
75816545	chr5:75816545:C:T	2.51151e-23	-9.12748e-10	-1.03856
75816609	chr5:75816609:C:T	7.16247e-23	-9.12748e-10	0.00941281
75816630	chr5:75816630:C:T	5.20547e-23	-9.12748e-10	-0.309733
75816787	chr5:75816787:A:C	2.57368e-23	-9.12748e-10	-1.01411
75816843	chr5:75816843:C:T	6.97561e-24	-2.31961	-6.68458e-10
75816893	chr5:75816893:A:G	3.6832e-23	-9.12748e-10	-0.65566
75816970	chr5:75816970:A:G	2.51143e-23	-9.12748e-10	-1.03859
75817256	chr5:75817256:T:A	1.15768e-22	-9.12748e-10	0.489561
75817572	chr5:75817572:G:A	1.83468e-23	-9.12748e-10	-1.35257
75817611	chr5:75817611:G:A	1.8486e-23	-9.12748e-10	-1.34501
75817651	chr5:75817651:C:T	6.58607e-24	-1.19914	-1.17793
75817661	chr5:75817661:A:C	2.98274e-23	-9.12748e-10	-0.866598
75817772	chr5:75817772:C:T	1.81946e-23	-9.12748e-10	-1.3609
75817854	chr5:75817854:G:T	7.43332e-24	-1.00245	-1.2536
75818069	chr5:75818069:A:G	4.1835e-24	-1.46667	-1.36421
75818137	chr5:75818137:C:T	2.68412e-23	-9.12748e-10	-0.972089
75818244	chr5:75818244:G:A	2.58063e-23	-9.12748e-10	-1.01141
75818263	chr5:75818263:C:T	6.71322e-24	-1.18164	-1.17631
75818302	chr5:75818302:C:T	7.4857e-24	-2.24903	-6.68458e-10
75818340	chr5:75818340:C:T	2.79309e-23	-9.12748e-10	-0.932292
75818407	chr5:75818407:G:T	5.89998e-24	-1.61772	-0.86936
75818484	chr5:75818484:G:A	7.00478e-23	-9.12748e-10	-0.012849
75818552	chr5:75818552:A:C	2.93007e-22	-9.12748e-10	1.41817
75818775	chr5:75818775:T:C	1.59991e-21	-9.12748e-10	3.11567
75818812	chr5:75818812:T:C	1.87611e-23	-9.12748e-10	-1.33024
75818939	chr5:75818939:G:T	6.439e-24	-1.53476	-0.864897
75819009	chr5:75819009:T:C	2.32314e-23	-9.12748e-10	-1.11652
75819175	chr5:75819175:A:G	1.81354e-23	-9.12748e-10	-1.36416
75819310	chr5:75819310:C:T	1.62922e-22	0.831244	-6.68458e-10
75819552	chr5:75819552:T:A	2.58532e-22	-9.12748e-10	1.29299
75819667	chr5:75819667:G:A	2.25042e-23	-9.12748e-10	-1.14833
75819736	chr5:75819736:A:G	1.99029e-23	-9.12748e-10	-1.27116
75819884	chr5:75819884:A:G	3.6038e-23	-9.12748e-10	-0.677454
75819976	chr5:75819976:C:T	2.27832e-23	-9.12748e-10	-1.136
75820103	chr5:75820103:A:G	2.60649e-23	-9.12748e-10	-1.00144
75820138	chr5:75820138:C:T	2.2998e-23	-9.12748e-10	-1.12662
75820287	chr5:75820287:C:A	1.07989e-22	-9.12748e-10	0.420006
75820291	chr5:75820291:C:G	2.23005e-23	-9.12748e-10	-1.15742
75820374	chr5:75820374:A:G	2.60649e-23	-9.12748e-10	-1.00144
75820413	chr5:75820413:T:A	2.73198e-23	-9.12748e-10	-0.954416
75820515	chr5:75820515:C:T	2.56763e-23	-9.12748e-10	-1.01646
75820552	chr5:75820552:T:G	2.34422e-23	-9.12748e-10	-1.10749
75821604	chr5:75821604:T:G	3.20626e-23	-9.12748e-10	-0.794336
75821759	chr5:75821759:A:C	4.74995e-24	-1.55227	-1.15162
75821802	chr5:75821802:G:A	6.6225e-24	-1.52867	-0.842882
75821816	chr5:75821816:G:T	3.42197e-24	-1.66988	-1.36193
75821851	chr5:75821851:A:C	2.72917e-23	-9.12748e-10	-0.955447
75822231	chr5:75822231:A:G	2.60805e-23	-9.12748e-10	-1.00084
75822372	chr5:75822372:C:T	3.8335e-24	-1.90069	-1.01756
75822450	chr5:75822450:G:A	7.1402e-24	-2.29629	-6.68458e-10
75822524	chr5:75822524:C:T	5.59096e-24	-1.21524	-1.32564
75822651	chr5:75822651:A:G	7.43287e-24	-1.49789	-0.758225
75822703	chr5:75822703:C:T	4.3854e-24	-1.6298	-1.15395
75823060	chr5:75823060:G:C	4.61416e-24	-1.57792	-1.15498
75823542	chr5:75823542:A:G	2.38823e-23	-9.12748e-10	-1.08889
75823746	chr5:75823746:C:T	4.6037e-24	-1.56189	-1.17328
75823803	chr5:75823803:T:C	1.88493e-23	-9.12748e-10	-1.32555
75824022	chr5:75824022:C:T	1.81765e-23	-9.12748e-10	-1.3619
75824331	chr5:75824331:A:G	4.94158e-24	-1.54377	-1.12057
75824332	chr5:75824332:C:T	2.32504e-23	-9.12748e-10	-1.11571
75824564	chr5:75824564:G:A	3.68039e-23	-9.12748e-10	-0.656423
75824637	chr5:75824637:A:G	2.2413e-23	-9.12748e-10	-1.15239
75824664	chr5:75824664:A:G	1.0372e-22	1.70814	-1.32847
75824856	chr5:75824856:C:G	5.85968e-24	-1.69251	-0.801419
75824890	chr5:75824890:C:T	2.7466e-23	-9.12748e-10	-0.94908
75825119	chr5:75825119:CTG:C	2.18188e-22	-9.12748e-10	1.12333
75825435	chr5:75825435:T:C	3.88023e-23	-9.12748e-10	-0.603547
75825594	chr5:75825594:A:G	1.07644e-22	-9.12748e-10	0.416798
75825636	chr5:75825636:G:A	2.65132e-23	-9.12748e-10	-0.984384
75825889	chr5:75825889:A:T	2.99425e-24	-1.83163	-1.33371
75826139	chr5:75826139:T:C	3.43229e-24	-1.77864	-1.25016
75826147	chr5:75826147:C:T	1.1152e-22	-9.12748e-10	0.452179
75826538	chr5:75826538:T:C	4.53668e-24	-1.51811	-1.23172
75826666	chr5:75826666:G:A	5.44357e-24	-1.20645	-1.36114
75826990	chr5:75826990:C:T	6.52775e-24	-1.12162	-1.26435
75827239	chr5:75827239:A:G	6.60391e-24	-1.10937	-1.26499
75827331	chr5:75827331:G:A	7.89418e-23	-9.12748e-10	0.106684
75827496	chr5:75827496:A:G	1.82226e-23	-9.12748e-10	-1.35936
75827825	chr5:75827825:A:T	1.72011e-22	2.23846	-1.35293
75827875	chr5:75827875:C:G	8.70023e-23	-9.12748e-10	0.203907
75828075	chr5:75828075:T:C	2.92692e-23	-9.12748e-10	-0.885493
75828098	chr5:75828098:C:A	5.81531e-23	-9.12748e-10	-0.198949
75828582	chr5:75828582:C:T	2.24551e-22	-9.12748e-10	1.15207
75828586	chr5:75828586:T:C	2.01339e-23	-9.12748e-10	-1.25962
75828679	chr5:75828679:C:T	2.25651e-23	-9.12748e-10	-1.14562
75828719	chr5:75828719:A:G	2.15676e-23	-9.12748e-10	-1.19083
75828743	chr5:75828743:A:G	1.93917e-23	-9.12748e-10	-1.29718
75828814	chr5:75828814:A:G	4.03016e-22	3.09998	-1.36303
75828914	chr5:75828914:G:C	2.21778e-23	-9.12748e-10	-1.16293
75829020	chr5:75829020:T:C	2.59517e-22	2.53646	-1.23966
75829100	chr5:75829100:T:C	2.28247e-22	2.47937	-1.31097
75829198	chr5:75829198:G:C	2.23225e-23	-9.12748e-10	-1.15643
75829300	chr5:75829300:C:G	1.52812e-23	-1.53541	-6.68458e-10
75829441	chr5:75829441:G:A	1.88602e-23	-9.12748e-10	-1.32497
75829948	chr5:75829948:A:G	1.81796e-24	-2.30517	-1.35915
75830387	chr5:75830387:C:G	7.96925e-23	1.47991	-1.36376
75830400	chr5:75830400:T:C	8.04128e-23	-9.12748e-10	0.125147
75830493	chr5:75830493:C:T	2.01135e-23	-9.12748e-10	-1.26063
75830583	chr5:75830583:C:G	2.03251e-23	-9.12748e-10	-1.25017
75830818	chr5:75830818:C:T	2.17132e-22	-9.12748e-10	1.11848
75831197	chr5:75831197:C:G	2.36099e-22	-9.12748e-10	1.20222
75831480	chr5:75831480:T:A	1.89571e-23	-9.12748e-10	-1.31985
75831817	chr5:75831817:C:T	8.04128e-23	-9.12748e-10	0.125147
75831896	chr5:75831896:A:T	1.96545e-23	-9.12748e-10	-1.28372
75831951	chr5:75831951:G:A	1.23357e-22	1.19985	-0.646798
75832072	chr5:75832072:A:G	1.8164e-24	-2.31227	-1.3529
75832189	chr5:75832189:C:T	1.9891e-23	-9.12748e-10	-1.27176
75832347	chr5:75832347:G:T	5.90041e-23	1.17973	-1.36415
75832358	chr5:75832358:G:C	1.85311e-24	-2.31273	-1.33244
75832405	chr5:75832405:A:G	1.0671e-22	1.49151	-1.08342
75832523	chr5:75832523:T:G	2.0069e-24	-2.3168	-1.24863
75832615	chr5:75832615:G:T	2.79721e-23	-9.12748e-10	-0.930819
75832621	chr5:75832621:C:T	1.04446e-22	1.45909	-1.07245
75832707	chr5:75832707:A:T	3.4126e-23	-9.12748e-10	-0.731969
75832784	chr5:75832784:G:A	1.02664e-22	1.43755	-1.06812
75832805	chr5:75832805:T:C	1.97479e-23	-9.12748e-10	-1.27898
75832902	chr5:75832902:G:A	3.08655e-23	-9.12748e-10	-0.832388
75833021	chr5:75833021:G:T	2.01664e-23	-9.12748e-10	-1.25801
75833068	chr5:75833068:A:G	5.4162e-23	0.955403	-1.22545
75833122	chr5:75833122:G:A	5.95891e-23	1.18368	-1.35824
75833194	chr5:75833194:A:G	8.35866e-23	1.23407	-1.07021
75833372	chr5:75833372:GACC:G	7.99949e-23	1.191	-1.07106
75833510	chr5:75833510:A:G	9.82355e-23	1.07734	-0.751996
75833528	chr5:75833528:G:C	8.55879e-23	1.26148	-1.07396
75833601	chr5:75833601:CTA:C	5.20928e-23	0.916717	-1.22572
75833815	chr5:75833815:G:A	1.95899e-23	-9.12748e-10	-1.28701
75833911	chr5:75833911:G:T	3.12428e-23	-9.12748e-10	-0.820238
75834052	chr5:75834052:A:G	2.09904e-24	-2.29773	-1.22281
75834161	chr5:75834161:G:A	3.7907e-22	2.5902	-0.914509
75834170	chr5:75834170:A:G	2.67515e-23	-9.12748e-10	-0.975437
75834223	chr5:75834223:G:A	7.80128e-23	1.18997	-1.09513
75834699	chr5:75834699:T:C	4.81608e-23	0.84883	-1.23631
75834707	chr5:75834707:CTTAAAA:C	1.81375e-23	-9.12748e-10	-1.36405
75835543	chr5:75835543:G:A	4.56808e-23	-9.12748e-10	-0.440349
75835593	chr5:75835593:T:C	3.74576e-24	-2.31253	-0.628877
75836225	chr5:75836225:A:G	4.41938e-23	0.776706	-1.25015
75836237	chr5:75836237:T:C	1.12719e-22	1.20025	-0.737379
75836275	chr5:75836275:A:G	1.8421e-23	-9.12748e-10	-1.34854
75836345	chr5:75836345:A:G	2.00282e-23	-9.12748e-10	-1.26489
75836721	chr5:75836721:T:G	1.12228e-22	1.6144	-1.1559
75836729	chr5:75836729:G:A	2.42879e-23	-9.12748e-10	-1.07205
75836761	chr5:75836761:G:A	2.47461e-22	-9.12748e-10	1.24922
75836904	chr5:75836904:C:A	2.74818e-23	-9.12748e-10	-0.948505
75837080	chr5:75837080:T:G	3.5197e-23	-9.12748e-10	-0.701066
75837188	chr5:75837188:C:T	8.23486e-23	1.42482	-1.27588
75837274	chr5:75837274:A:T	5.93943e-23	1.12537	-1.3032
75837528	chr5:75837528:T:C	2.02582e-23	-9.12748e-10	-1.25347
75837555	chr5:75837555:C:T	1.91334e-23	-9.12748e-10	-1.31059
75837775	chr5:75837775:G:A	4.41714e-23	0.824059	-1.29801
75838061	chr5:75838061:G:A	3.76136e-23	0.666571	-1.30123
75838868	chr5:75838868:A:T	1.94675e-24	-2.31074	-1.28513
75839093	chr5:75839093:T:C	2.03129e-23	-9.12748e-10	-1.25077
75839097	chr5:75839097:A:G	2.04322e-23	-9.12748e-10	-1.24491
75839331	chr5:75839331:G:A	5.59677e-23	0.874914	-1.11217
75839417	chr5:75839417:T:C	3.77286e-22	-9.12748e-10	1.67097
75839554	chr5:75839554:G:A	2.05091e-23	-9.12748e-10	-1.24116
75839722	chr5:75839722:C:CT	2.16356e-21	3.28781	0.129676
75839972	chr5:75839972:A:T	1.03303e-22	1.63691	-1.26127
75839977	chr5:75839977:A:T	1.04952e-22	1.67243	-1.28096
75839982	chr5:75839982:T:A	9.034e-24	-2.06103	-6.68458e-10
75840250	chr5:75840250:T:C	1.05095e-22	1.52252	-1.12969
75840272	chr5:75840272:G:C	1.82455e-23	-9.12748e-10	-1.35811
75840368	chr5:75840368:A:G	1.89327e-23	-9.12748e-10	-1.32114
75840426	chr5:75840426:A:G	1.99017e-21	3.32177	0.012179
75840443	chr5:75840443:C:T	1.89987e-23	-9.12748e-10	-1.31766
75840611	chr5:75840611:C:G	1.83445e-24	-2.29985	-1.35543
75840680	chr5:75840680:T:G	2.0165e-21	3.35374	-0.00664671
75840799	chr5:75840799:C:T	1.31123e-22	1.93932	-1.32521
75840805	chr5:75840805:C:T	3.12985e-23	-9.12748e-10	-0.818457
75840808	chr5:75840808:C:T	2.25037e-23	-9.12748e-10	-1.14835
75841117	chr5:75841117:T:C	4.76653e-23	0.765364	-1.16319
75841639	chr5:75841639:T:C	3.03867e-23	-9.12748e-10	-0.848022
75841716	chr5:75841716:C:T	3.11216e-22	-9.12748e-10	1.47846
75841717	chr5:75841717:G:A	3.46096e-23	-9.12748e-10	-0.717896
75841848	chr5:75841848:T:C	1.96166e-24	-2.31548	-1.27276
75841858	chr5:75841858:T:A	3.05424e-23	-9.12748e-10	-0.84291
75841992	chr5:75841992:G:T	1.81353e-23	-9.12748e-10	-1.36417
75842168	chr5:75842168:A:G	1.98902e-23	-9.12748e-10	-1.2718
75842412	chr5:75842412:A:G	2.12428e-23	-9.12748e-10	-1.20601
75842661	chr5:75842661:A:G	1.03578e-22	1.28837	-0.910072
75842792	chr5:75842792:T:C	3.20637e-22	-9.12748e-10	1.50828
75843182	chr5:75843182:C:T	4.20949e-23	-9.12748e-10	-0.5221
75843213	chr5:75843213:C:G	3.19868e-22	-9.12748e-10	1.50588
75843410	chr5:75843410:C:T	5.17521e-23	0.815767	-1.13133
75843432	chr5:75843432:G:A	1.98898e-23	-9.12748e-10	-1.27182
75843549	chr5:75843549:A:T	1.07365e-22	1.34755	-0.933352
75843584	chr5:75843584:G:T	8.48843e-23	-9.12748e-10	0.179261
75843774	chr5:75843774:G:A	2.0481e-23	-9.12748e-10	-1.24253
75843874	chr5:75843874:C:T	1.58564e-21	-9.12748e-10	3.10671
75844021	chr5:75844021:A:G	4.29499e-23	-9.12748e-10	-0.501992
75844174	chr5:75844174:G:A	1.41255e-21	2.96474	0.0263847
75844302	chr5:75844302:C:T	5.21605e-23	0.812585	-1.12029
75844306	chr5:75844306:C:T	4.15638e-23	-9.12748e-10	-0.534798
75844700	chr5:75844700:C:T	1.81366e-24	-2.31791	-1.34877
75844905	chr5:75844905:A:G	1.60969e-22	1.41458	-0.595394
75844910	chr5:75844910:C:T	3.27879e-23	-9.12748e-10	-0.771969
75845320	chr5:75845320:A:G	2.51671e-23	-9.12748e-10	-1.03649
75845364	chr5:75845364:A:T	3.27635e-23	-9.12748e-10	-0.772711
75845596	chr5:75845596:T:A	6.32472e-23	0.946446	-1.06142
75845862	chr5:75845862:A:G	1.8456e-23	-9.12748e-10	-1.34664
75846019	chr5:75846019:T:G	2.66708e-23	-9.12748e-10	-0.978458
75846148	chr5:75846148:G:A	2.12246e-23	-9.12748e-10	-1.20687
75846367	chr5:75846367:A:G	7.05087e-24	-2.30888	-6.68458e-10
75846778	chr5:75846778:C:T	3.50071e-23	0.623915	-1.33039
75846962	chr5:75846962:T:C	1.44851e-23	-1.58891	-6.68458e-10
75847164	chr5:75847164:C:T	4.16792e-23	-9.12748e-10	-0.532026
75847183	chr5:75847183:C:A	1.89315e-23	-9.12748e-10	-1.3212
75847527	chr5:75847527:C:T	2.07984e-23	-9.12748e-10	-1.22715
75847799	chr5:75847799:A:C	1.11647e-20	6.28916	-1.23067
75847888	chr5:75847888:A:G	2.12136e-23	0.0734531	-1.28084
75848031	chr5:75848031:T:C	1.9011e-22	0.3632	0.622374
75848389	chr5:75848389:A:C	1.81355e-23	-9.12748e-10	-1.36416
75848456	chr5:75848456:G:A	3.34201e-23	-9.12748e-10	-0.75287
75848688	chr5:75848688:T:C	1.96681e-23	-9.12748e-10	-1.28303
75848700	chr5:75848700:G:T	2.37775e-23	-0.000723959	-1.09256
75848744	chr5:75848744:G:A	2.483e-23	-9.12748e-10	-1.04997
75849285	chr5:75849285:A:C	2.1353e-23	0.0800625	-1.2809
75849299	chr5:75849299:G:A	1.93884e-23	-9.12748e-10	-1.29735
75849692	chr5:75849692:A:G	4.37793e-23	-9.12748e-10	-0.482867
75849766	chr5:75849766:G:T	4.46669e-23	-9.12748e-10	-0.462795
75850164	chr5:75850164:A:C	1.81811e-23	-9.12748e-10	-1.36164
75850222	chr5:75850222:C:A	2.68299e-23	-9.12748e-10	-0.97251
75850274	chr5:75850274:G:A	4.23706e-23	-9.12748e-10	-0.515573
75850303	chr5:75850303:C:T	4.03424e-23	-9.12748e-10	-0.564624
75850353	chr5:75850353:T:G	6.21164e-23	-9.12748e-10	-0.133018
75850557	chr5:75850557:G:A	4.14262e-23	-9.12748e-10	-0.538115
75850790	chr5:75850790:T:C	8.48563e-23	-9.12748e-10	0.178931
75850805	chr5:75850805:A:G	2.21736e-23	-9.12748e-10	-1.16312
75850910	chr5:75850910:C:T	4.40096e-23	-9.12748e-10	-0.477619
75850916	chr5:75850916:T:C	5.06733e-24	-1.28252	-1.35669
75851168	chr5:75851168:A:G	2.24515e-23	-9.12748e-10	-1.15067
75851338	chr5:75851338:TAC:T	1.94448e-23	-9.12748e-10	-1.29445
75851421	chr5:75851421:G:A	2.03637e-23	-9.12748e-10	-1.24828
75851485	chr5:75851485:A:G	1.52551e-21	-9.12748e-10	3.06806
75851591	chr5:75851591:TC:T	2.48647e-23	-9.12748e-10	-1.04858
75851663	chr5:75851663:C:T	1.91298e-23	-9.12748e-10	-1.31078
75851775	chr5:75851775:C:T	2.14043e-23	-9.12748e-10	-1.19844
75852030	chr5:75852030:G:C	1.00472e-23	-0.59698	-1.35775
75852155	chr5:75852155:G:A	1.45515e-20	-9.12748e-10	5.32342
75852256	chr5:75852256:A:G	2.22266e-23	-9.12748e-10	-1.16074
75852284	chr5:75852284:G:A	4.83192e-23	-0.384199	-6.68458e-10
75852288	chr5:75852288:A:G	2.03157e-23	-9.12748e-10	-1.25063
75852437	chr5:75852437:G:A	1.87148e-23	-9.12748e-10	-1.33272
75852661	chr5:75852661:T:TA	5.82491e-23	-9.12748e-10	-0.197299
75852697	chr5:75852697:G:A	9.45921e-24	-1.12216	-0.892877
75852781	chr5:75852781:A:G	2.30072e-24	-2.31205	-1.11676
75853024	chr5:75853024:A:G	2.48126e-23	-9.12748e-10	-1.05068
75853035	chr5:75853035:A:C	1.0632e-22	-9.12748e-10	0.404422
75853155	chr5:75853155:A:G	1.8625e-24	-2.31602	-1.32409
75853196	chr5:75853196:G:A	2.23249e-23	-9.12748e-10	-1.15633
75853835	chr5:75853835:T:C	2.61274e-23	-9.12748e-10	-0.999042
75853853	chr5:75853853:T:A	5.6796e-23	-9.12748e-10	-0.222562
75853901	chr5:75853901:C:T	9.3441e-23	-9.12748e-10	0.275303
75853902	chr5:75853902:T:C	1.86591e-24	-2.31367	-1.32461
75853982	chr5:75853982:T:C	2.00548e-23	-9.12748e-10	-1.26356
75854200	chr5:75854200:A:G	6.51068e-24	-1.85703	-0.531557
75854471	chr5:75854471:A:T	2.42299e-23	-9.12748e-10	-1.07444
75854740	chr5:75854740:C:A	5.67813e-24	-1.76476	-0.760649
75854755	chr5:75854755:C:T	2.12418e-24	-2.1502	-1.35845
75855116	chr5:75855116:A:T	1.96703e-23	-9.12748e-10	-1.28292
75855257	chr5:75855257:A:AT	1.92909e-22	-9.12748e-10	1.00019
75855389	chr5:75855389:T:C	8.60648e-23	-9.12748e-10	0.193073
75855953	chr5:75855953:C:T	5.35912e-23	-0.280643	-6.68458e-10
75855990	chr5:75855990:A:G	3.03857e-22	-9.12748e-10	1.45453
75856402	chr5:75856402:A:G	2.60276e-23	-9.12748e-10	-1.00287
75856464	chr5:75856464:G:C	1.4418e-23	-0.316145	-1.27741
75856680	chr5:75856680:A:G	8.47273e-23	-9.12748e-10	0.177411
75856808	chr5:75856808:C:T	8.05835e-24	-2.17532	-6.68458e-10
75856921	chr5:75856921:T:C	2.50103e-24	-2.24332	-1.10201
75857116	chr5:75857116:C:A	3.56981e-22	-9.12748e-10	1.61565
75857143	chr5:75857143:G:C	2.69853e-23	-9.12748e-10	-0.966736
75857294	chr5:75857294:G:A	2.04483e-23	-9.12748e-10	-1.24413
75857483	chr5:75857483:C:G	2.00548e-23	-9.12748e-10	-1.26356
75857492	chr5:75857492:T:G	1.98873e-23	-9.12748e-10	-1.27195
75857562	chr5:75857562:C:T	7.35466e-23	-9.12748e-10	0.0358922
75857673	chr5:75857673:C:T	2.01972e-23	-9.12748e-10	-1.25648
75857803	chr5:75857803:A:G	3.65063e-22	-9.12748e-10	1.63804
75857882	chr5:75857882:G:T	2.42299e-23	-9.12748e-10	-1.07444
75857977	chr5:75857977:A:T	2.04621e-23	-9.12748e-10	-1.24345
75858105	chr5:75858105:TTGTC:T	2.86103e-23	-9.12748e-10	-0.908261
75858113	chr5:75858113:T:C	2.17435e-24	-2.12555	-1.35974
75858305	chr5:75858305:A:G	8.90534e-23	0.227209	-6.68458e-10
75858389	chr5:75858389:A:T	5.82421e-23	-9.12748e-10	-0.19742
75858574	chr5:75858574:T:G	2.43413e-23	-9.12748e-10	-1.06985
75858692	chr5:75858692:A:T	6.72678e-23	0.76408	-0.817426
75858731	chr5:75858731:C:T	1.84205e-24	-2.3079	-1.34325
75858915	chr5:75858915:T:A	3.37212e-22	-9.12748e-10	1.55868
75859314	chr5:75859314:G:A	2.12232e-24	-2.14959	-1.35993
75859454	chr5:75859454:T:G	2.5898e-23	-9.12748e-10	-1.00786
75859600	chr5:75859600:C:T	6.36712e-23	0.866626	-0.974921
75859722	chr5:75859722:C:T	1.82329e-24	-2.31572	-1.34567
75859779	chr5:75859779:A:G	4.04563e-22	-9.12748e-10	1.74078
75859787	chr5:75859787:A:G	2.12396e-24	-2.14873	-1.36002
75859988	chr5:75859988:G:A	2.34868e-23	-9.12748e-10	-1.10559
75859997	chr5:75859997:G:T	1.83585e-23	-9.12748e-10	-1.35194
75860177	chr5:75860177:A:T	2.43029e-23	-9.12748e-10	-1.07143
75860268	chr5:75860268:G:A	2.03382e-23	-9.12748e-10	-1.24953
75860309	chr5:75860309:ACC:A	2.11932e-23	-9.12748e-10	-1.20835
75860310	chr5:75860310:C:T	1.445e-21	3.77882	-0.764985
75860475	chr5:75860475:G:A	2.11755e-23	-1.20918	-6.68458e-10
75860544	chr5:75860544:G:A	2.17585e-23	-9.12748e-10	-1.18202
75860935	chr5:75860935:T:C	6.30604e-23	0.829264	-0.947198
75861213	chr5:75861213:T:C	2.17311e-23	-9.12748e-10	-1.18328
75861258	chr5:75861258:A:G	1.83678e-24	-2.3105	-1.34351
75861401	chr5:75861401:A:G	2.71381e-24	-2.0251	-1.23858
75861627	chr5:75861627:G:GAATACC	1.83169e-24	-2.29915	-1.35764
75861670	chr5:75861670:A:G	1.99605e-23	-9.12748e-10	-1.26827
75861762	chr5:75861762:C:T	1.99243e-23	-9.12748e-10	-1.27009
75861950	chr5:75861950:G:A	6.71593e-23	0.865113	-0.920073
75862181	chr5:75862181:T:C	5.65705e-23	-9.12748e-10	-0.22654
75862296	chr5:75862296:G:T	1.97038e-23	-9.12748e-10	-1.28121
75862302	chr5:75862302:A:G	1.96379e-22	-9.12748e-10	1.01802
75862482	chr5:75862482:G:T	2.34584e-23	-9.12748e-10	-1.1068
75862603	chr5:75862603:G:A	2.13876e-23	-9.12748e-10	-1.19921
75862669	chr5:75862669:G:A	1.81337e-23	-9.12748e-10	-1.36425
75862912	chr5:75862912:C:G	3.20768e-23	0.567778	-1.36167
75862945	chr5:75862945:G:A	2.22001e-23	-9.12748e-10	-1.16193
75863061	chr5:75863061:T:C	1.66184e-23	-0.0872787	-1.36424
75863122	chr5:75863122:T:C	2.27531e-23	-9.12748e-10	-1.13733
75863222	chr5:75863222:A:G	2.64755e-23	0.187471	-1.17328
75863449	chr5:75863449:A:C	1.76439e-21	-9.12748e-10	3.21353
75863593	chr5:75863593:A:G	1.10826e-23	-1.85665	-6.68458e-10
75863677	chr5:75863677:C:G	1.79244e-21	-9.12748e-10	3.22931
75863741	chr5:75863741:G:A	2.47026e-23	0.180998	-1.23612
75863950	chr5:75863950:G:A	2.06979e-23	-9.12748e-10	-1.232
75864094	chr5:75864094:A:G	1.54472e-23	-0.169229	-1.35537
75864191	chr5:75864191:C:T	2.03556e-23	-9.12748e-10	-1.24867
75864196	chr5:75864196:C:A	2.63556e-24	-1.9431	-1.34983
75864363	chr5:75864363:A:G	2.94347e-23	-9.12748e-10	-0.879853
75864396	chr5:75864396:C:T	2.16315e-23	-9.12748e-10	-1.18788
75864422	chr5:75864422:C:T	5.82264e-23	-9.12748e-10	-0.197689
75864641	chr5:75864641:C:T	1.63594e-23	-0.106775	-1.36045
75864759	chr5:75864759:T:A	1.87107e-24	-2.29778	-1.33774
75864877	chr5:75864877:T:G	2.21753e-23	-9.12748e-10	-1.16305
75864925	chr5:75864925:AGAC:A	2.20361e-23	0.191727	-1.36107
75865384	chr5:75865384:C:T	1.8453e-23	-9.12748e-10	-1.3468
75865466	chr5:75865466:A:G	2.52026e-24	-2.00054	-1.33713
75865490	chr5:75865490:C:T	7.02902e-24	-2.31198	-6.68458e-10
75865550	chr5:75865550:G:A	8.84501e-21	6.14853	-1.32295
75865565	chr5:75865565:T:G	1.20774e-22	-9.12748e-10	0.53189
75865578	chr5:75865578:G:A	2.40159e-23	0.278991	-1.3623
75865602	chr5:75865602:G:A	1.98187e-23	-9.12748e-10	-1.2754
75865785	chr5:75865785:G:T	1.86201e-23	-9.12748e-10	-1.33779
75865946	chr5:75865946:C:A	6.93737e-23	0.878328	-0.900847
75866024	chr5:75866024:A:C	1.8302e-23	-9.12748e-10	-1.35502
75866125	chr5:75866125:A:G	1.3436e-23	-0.301267	-1.36282
75866275	chr5:75866275:AT:A	1.80866e-24	-2.3083	-1.36115
75866433	chr5:75866433:G:T	1.34484e-23	-0.299337	-1.36383
75866439	chr5:75866439:A:G	1.61002e-23	-0.144505	-1.33869
75866464	chr5:75866464:A:G	2.44145e-23	-0.360373	-0.706477
75866496	chr5:75866496:A:G	3.04812e-24	-1.86303	-1.28448
75866551	chr5:75866551:G:T	2.44826e-23	-9.12748e-10	-1.06407
75866761	chr5:75866761:TA:T	1.94925e-23	-9.12748e-10	-1.292
75866764	chr5:75866764:G:A	2.66973e-23	-9.12748e-10	-0.977464
75866934	chr5:75866934:C:T	7.12862e-23	0.912978	-0.908303
75867041	chr5:75867041:C:T	3.33034e-22	0.275477	1.27074
75867137	chr5:75867137:C:T	1.40859e-23	-0.253643	-1.36321
75867196	chr5:75867196:T:C	1.36863e-23	-0.28278	-1.36286
75867271	chr5:75867271:A:G	1.50461e-23	-0.190325	-1.36058
75867346	chr5:75867346:T:C	1.38022e-23	-0.273592	-1.36361
75867869	chr5:75867869:T:C	1.16193e-23	-0.656522	-1.15284
75868091	chr5:75868091:A:G	1.56944e-21	-9.12748e-10	3.09645
75868154	chr5:75868154:T:C	2.09557e-23	-9.12748e-10	-1.21962
75868474	chr5:75868474:G:A	1.90797e-23	-9.12748e-10	-1.3134
75868695	chr5:75868695:A:G	7.34335e-23	-9.12748e-10	0.0343533
75868736	chr5:75868736:G:A	1.89674e-23	-9.12748e-10	-1.31931
75868819	chr5:75868819:C:A	8.51001e-24	-0.806961	-1.31382
75868846	chr5:75868846:T:C	1.92949e-23	-9.12748e-10	-1.30219
75868901	chr5:75868901:G:A	1.30318e-22	-9.12748e-10	0.607948
75869066	chr5:75869066:T:C	1.04125e-23	-0.560642	-1.35837
75869147	chr5:75869147:T:C	1.17836e-23	-0.436714	-1.3586
75869501	chr5:75869501:C:T	1.91115e-23	-9.12748e-10	-1.31174
75869623	chr5:75869623:C:T	1.40163e-23	-0.808794	-0.813014
75869732	chr5:75869732:A:G	5.99442e-23	-9.12748e-10	-0.168614
75869758	chr5:75869758:C:T	4.64668e-23	-9.12748e-10	-0.423289
75869803	chr5:75869803:A:G	7.35918e-22	3.52137	-1.18228
75869822	chr5:75869822:G:A	1.44953e-22	1.55804	-0.843662
75869935	chr5:75869935:A:G	7.16842e-22	3.49877	-1.18595
75870016	chr5:75870016:A:G	7.61738e-22	3.54161	-1.16804
75870483	chr5:75870483:T:A	8.63833e-21	6.0823	-1.28036
75870485	chr5:75870485:A:T	7.363e-22	3.53931	-1.1997
75870486	chr5:75870486:A:T	1.86998e-23	-9.12748e-10	-1.33351
75870635	chr5:75870635:A:G	7.53226e-22	3.53353	-1.17119
75870645	chr5:75870645:A:G	2.67953e-23	-9.12748e-10	-0.9738
75870726	chr5:75870726:T:G	1.85174e-23	-9.12748e-10	-1.34332
75870812	chr5:75870812:G:A	1.34471e-20	6.51388	-1.26939
75870844	chr5:75870844:C:A	1.87788e-23	-9.12748e-10	-1.3293
75870913	chr5:75870913:C:T	9.43987e-22	3.7677	-1.17962
75871402	chr5:75871402:T:A	7.29407e-22	3.51167	-1.18147
75871451	chr5:75871451:T:C	7.85849e-22	3.56828	-1.16355
75871537	chr5:75871537:C:G	2.08479e-23	-9.12748e-10	-1.22477
75871869	chr5:75871869:T:A	2.51333e-23	-2.13393	1.09609
75871926	chr5:75871926:G:A	3.82915e-23	-9.12748e-10	-0.616801
75872100	chr5:75872100:T:G	8.71797e-23	-9.12748e-10	0.205945
75872103	chr5:75872103:A:G	4.27572e-23	-9.12748e-10	-0.506491
75872108	chr5:75872108:G:A	1.51575e-21	3.95067	-0.889031
75872220	chr5:75872220:A:G	1.07192e-22	-9.12748e-10	0.412592
75872269	chr5:75872269:A:T	6.98728e-22	3.46168	-1.17445
75872454	chr5:75872454:T:C	2.18826e-23	-9.12748e-10	-1.17634
75872563	chr5:75872563:G:C	7.40567e-21	3.36972	1.27825
75872580	chr5:75872580:T:C	7.90921e-21	6.03574	-1.32198
75872672	chr5:75872672:AATG:A	5.31982e-23	-9.12748e-10	-0.288003
75873104	chr5:75873104:A:G	2.6272e-23	-9.12748e-10	-0.993525
75873248	chr5:75873248:G:A	9.16262e-22	3.76081	-1.20254
75873308	chr5:75873308:G:A	8.69501e-23	0.948676	-0.745369
75873391	chr5:75873391:CTAAT:C	5.66382e-23	0.734693	-0.960037
75873439	chr5:75873439:T:C	8.22498e-22	3.62222	-1.1719
75873500	chr5:75873500:T:A	7.71355e-21	3.34599	1.34272
75873614	chr5:75873614:T:C	7.02938e-23	-9.12748e-10	-0.00934421
75873663	chr5:75873663:G:A	1.93002e-23	-9.12748e-10	-1.30191
75873672	chr5:75873672:C:T	9.67147e-21	6.21836	-1.30345
75873673	chr5:75873673:G:A	5.99442e-23	-9.12748e-10	-0.168614
75873677	chr5:75873677:G:C	8.07845e-22	3.58618	-1.15384
75873709	chr5:75873709:T:C	8.28053e-24	-2.14812	-6.68458e-10
75874081	chr5:75874081:A:G	2.80191e-23	-9.12748e-10	-0.929142
75874379	chr5:75874379:A:G	1.9877e-24	-2.2108	-1.36425
75874514	chr5:75874514:C:G	2.80338e-23	-9.12748e-10	-0.928615
75874721	chr5:75874721:A:G	1.94158e-23	-9.12748e-10	-1.29594
75874931	chr5:75874931:T:C	1.71342e-21	-9.12748e-10	3.18422
75875003	chr5:75875003:T:C	1.27891e-21	4.06612	-1.17438
75875022	chr5:75875022:C:G	3.74637e-23	-9.12748e-10	-0.638656
75875249	chr5:75875249:C:A	2.80191e-23	-9.12748e-10	-0.929142
75875268	chr5:75875268:A:G	1.01036e-21	3.81024	-1.15421
75875378	chr5:75875378:G:A	1.11075e-20	3.61736	1.43599
75875412	chr5:75875412:C:T	6.99999e-23	0.912626	-0.92616
75875414	chr5:75875414:A:C	1.72145e-21	-9.12748e-10	3.1889
75875508	chr5:75875508:T:G	9.37586e-22	3.73176	-1.15048
75875708	chr5:75875708:G:A	2.91674e-23	-9.12748e-10	-0.888977
75876297	chr5:75876297:C:G	1.90865e-23	-9.12748e-10	-1.31305
75876374	chr5:75876374:C:G	1.92589e-23	-9.12748e-10	-1.30405
75876412	chr5:75876412:C:A	4.70732e-23	-9.12748e-10	-0.410324
75876458	chr5:75876458:G:A	9.42685e-22	3.73337	-1.14666
75876508	chr5:75876508:T:C	9.06318e-21	6.19338	-1.34343
75876521	chr5:75876521:CAT:C	5.8501e-23	-9.12748e-10	-0.192984
75876536	chr5:75876536:G:A	9.12037e-22	3.70217	-1.14852
75876621	chr5:75876621:G:A	8.59695e-22	3.65805	-1.1635
75876643	chr5:75876643:T:C	3.86949e-23	-9.12748e-10	-0.606319
75876976	chr5:75876976:A:G	2.20276e-23	-9.12748e-10	-1.16973
75877056	chr5:75877056:T:C	8.12453e-21	3.34522	1.39539
75877057	chr5:75877057:T:G	2.92234e-23	-9.12748e-10	-0.887057
75877270	chr5:75877270:A:T	2.31039e-21	4.26956	-0.786416
75877328	chr5:75877328:A:G	2.00605e-24	-2.20179	-1.36407
75877393	chr5:75877393:C:A	8.97684e-22	3.68784	-1.15005
75877546	chr5:75877546:C:T	9.08425e-21	3.44446	1.40781
75877611	chr5:75877611:AAT:A	2.47974e-23	-9.12748e-10	-1.05129
75877621	chr5:75877621:A:G	1.99647e-21	4.14531	-0.808205
75877650	chr5:75877650:A:C	9.43685e-22	3.72676	-1.139
75877795	chr5:75877795:G:T	1.57517e-21	-9.12748e-10	3.10009
75877862	chr5:75877862:T:G	2.33631e-21	4.29795	-0.803654
75878077	chr5:75878077:C:A	8.92063e-22	3.68906	-1.15755
75878110	chr5:75878110:A:G	3.44943e-22	-9.12748e-10	1.58135
75878213	chr5:75878213:A:G	1.81465e-23	-9.12748e-10	-1.36355
75878383	chr5:75878383:A:G	7.35119e-23	-9.12748e-10	0.0354194
75878497	chr5:75878497:G:T	2.62324e-23	-9.12748e-10	-0.995034
75878565	chr5:75878565:C:T	9.19605e-22	3.71869	-1.15677
75878572	chr5:75878572:T:C	5.24211e-23	-9.12748e-10	-0.302719
75878635	chr5:75878635:C:T	1.87865e-23	-9.12748e-10	-1.32889
75878729	chr5:75878729:C:T	1.8754e-23	-9.12748e-10	-1.33062
75878754	chr5:75878754:T:G	2.40648e-21	-9.12748e-10	3.52389
75878772	chr5:75878772:C:T	7.12587e-23	-9.12748e-10	0.00428912
75878773	chr5:75878773:G:A	7.69656e-22	3.57248	-1.18856
75878782	chr5:75878782:T:C	1.91157e-24	-2.31052	-1.30358
75878868	chr5:75878868:T:A	2.54801e-23	-9.12748e-10	-1.02413
75878994	chr5:75878994:T:C	1.93335e-23	-9.12748e-10	-1.30019
75879003	chr5:75879003:G:A	1.00913e-21	3.85038	-1.19557
75879037	chr5:75879037:A:G	1.04111e-21	3.87474	-1.18872
75879050	chr5:75879050:T:G	1.93335e-23	-9.12748e-10	-1.30019
75879063	chr5:75879063:A:G	9.61281e-22	3.79943	-1.19319
75879074	chr5:75879074:C:T	1.05289e-21	3.86832	-1.17105
75879151	chr5:75879151:C:T	2.38234e-24	-2.15477	-1.23917
75879225	chr5:75879225:C:T	4.32526e-23	-9.12748e-10	-0.494969
75879231	chr5:75879231:C:T	1.81444e-23	-9.12748e-10	-1.36367
75879258	chr5:75879258:G:T	4.08309e-22	-9.12748e-10	1.75
75879457	chr5:75879457:T:C	8.75027e-22	2.0922	0.42003
75879466	chr5:75879466:T:TGC	2.13372e-23	-9.12748e-10	-1.20157
75879532	chr5:75879532:C:T	1.9135e-23	-9.12748e-10	-1.31051
75879667	chr5:75879667:T:C	9.24157e-22	3.75406	-1.18721
75879754	chr5:75879754:C:T	7.06151e-24	-2.30737	-6.68458e-10
75879969	chr5:75879969:C:G	9.99905e-21	6.22867	-1.28045
75880065	chr5:75880065:G:A	1.72726e-21	-9.12748e-10	3.19226
75880221	chr5:75880221:C:A	2.23671e-23	-9.12748e-10	-1.15443
75880252	chr5:75880252:A:G	5.27042e-23	-9.12748e-10	-0.297332
75880260	chr5:75880260:A:C	9.49198e-22	2.07301	0.520576
75880284	chr5:75880284:C:T	1.86342e-23	-9.12748e-10	-1.33703
75880304	chr5:75880304:C:CT	9.82781e-22	3.81296	-1.18461
75880356	chr5:75880356:A:G	2.93031e-23	-9.12748e-10	-0.884335
75881023	chr5:75881023:G:C	2.58213e-23	-9.12748e-10	-1.01083
75881115	chr5:75881115:C:G	3.63474e-21	4.15979	-0.22352
75881418	chr5:75881418:A:G	2.51579e-23	-9.12748e-10	-1.03686
75881472	chr5:75881472:T:C	9.33812e-22	3.73616	-1.15892
75881710	chr5:75881710:G:A	1.02028e-23	-1.93936	-6.68458e-10
75881778	chr5:75881778:A:G	1.84988e-23	-9.12748e-10	-1.34432
75881982	chr5:75881982:G:A	1.38517e-20	3.98375	1.29039
75882151	chr5:75882151:C:T	2.44099e-21	3.53813	-6.68458e-10
75882190	chr5:75882190:T:C	6.53844e-22	3.45659	-1.23575
75882192	chr5:75882192:T:C	1.77298e-23	-0.633715	-0.753065
75882375	chr5:75882375:C:T	2.97318e-22	2.29418	-0.861403
75882480	chr5:75882480:T:C	3.04808e-23	-9.12748e-10	-0.844931
75882522	chr5:75882522:A:G	1.60505e-21	-9.12748e-10	3.11888
75882526	chr5:75882526:A:G	7.49604e-23	0.852948	-0.798016
75882592	chr5:75882592:A:G	5.53414e-23	-9.12748e-10	-0.248506
75882672	chr5:75882672:G:A	3.88325e-23	-9.12748e-10	-0.602769
75882680	chr5:75882680:GA:G	1.83688e-23	-9.12748e-10	-1.35137
75882755	chr5:75882755:T:C	1.82867e-23	-9.12748e-10	-1.35585
75883522	chr5:75883522:T:C	7.06628e-22	-9.12748e-10	2.29848
75883807	chr5:75883807:T:A	1.11901e-20	6.33764	-1.27688
75883932	chr5:75883932:A:G	1.89635e-23	-9.12748e-10	-1.31951
75883959	chr5:75883959:C:T	9.21581e-22	3.74835	-1.18429
75883989	chr5:75883989:C:T	1.06859e-21	3.90299	-1.19093
75884048	chr5:75884048:G:A	3.46672e-22	-9.12748e-10	1.58635
75884139	chr5:75884139:T:C	1.74442e-21	-9.12748e-10	3.20215
75884344	chr5:75884344:T:C	1.11764e-21	2.15727	0.59968
75884388	chr5:75884388:A:G	1.30192e-20	6.4926	-1.28045
75884652	chr5:75884652:A:C	2.85966e-24	-1.91669	-1.29464
75884805	chr5:75884805:TTAA:T	1.24803e-20	6.4493	-1.27942
75885184	chr5:75885184:C:T	3.37462e-22	-9.12748e-10	1.55943
75885185	chr5:75885185:C:G	6.18911e-21	5.02876	-0.560243
75885403	chr5:75885403:G:A	7.39702e-21	5.02893	-0.38212
75885502	chr5:75885502:C:A	2.57109e-23	-9.12748e-10	-1.01511
75885572	chr5:75885572:G:A	2.57249e-23	-9.12748e-10	-1.01457
75885796	chr5:75885796:C:G	1.06304e-20	6.28936	-1.27991
75885866	chr5:75885866:T:C	3.81511e-23	-9.12748e-10	-0.620474
75885923	chr5:75885923:A:G	5.35385e-22	2.3268	-0.305844
75886148	chr5:75886148:T:A	1.97309e-23	-9.12748e-10	-1.27984
75886327	chr5:75886327:C:T	1.84687e-23	-9.12748e-10	-1.34595
75886373	chr5:75886373:C:T	7.35119e-23	-9.12748e-10	0.0354194
75886395	chr5:75886395:C:T	5.98048e-23	-9.12748e-10	-0.170942
75886624	chr5:75886624:G:A	3.61778e-21	3.98233	-0.0507365
75886730	chr5:75886730:G:A	2.80191e-23	-9.12748e-10	-0.929142
75886756	chr5:75886756:G:A	2.49464e-23	-9.12748e-10	-1.0453
75887153	chr5:75887153:T:C	7.87934e-21	4.87802	-0.168048
75887256	chr5:75887256:C:T	1.81559e-23	-9.12748e-10	-1.36303
75887291	chr5:75887291:A:G	2.2757e-23	-9.12748e-10	-1.13716
75887381	chr5:75887381:C:T	5.34036e-23	-9.12748e-10	-0.284149
75887643	chr5:75887643:T:C	1.84268e-23	-9.12748e-10	-1.34822
75887753	chr5:75887753:AAAAC:A	2.46493e-23	-9.12748e-10	-1.05728
75887791	chr5:75887791:G:A	4.48955e-21	4.97734	-0.82986
75887816	chr5:75887816:T:C	8.30212e-23	0.917034	-0.759966
75887875	chr5:75887875:T:C	4.19011e-22	2.02038	-0.244509
75888008	chr5:75888008:A:G	1.05614e-22	-9.12748e-10	0.397762
75888055	chr5:75888055:G:A	7.15274e-23	0.93763	-0.929577
75888057	chr5:75888057:C:A	1.85329e-23	-9.12748e-10	-1.34248
75888067	chr5:75888067:T:C	7.099e-23	-9.12748e-10	0.000511324
75888214	chr5:75888214:T:A	5.98048e-23	-9.12748e-10	-0.170942
75888220	chr5:75888220:G:A	1.88219e-23	-9.12748e-10	-1.32701
75888281	chr5:75888281:A:G	2.8688e-23	-9.12748e-10	-0.90555
75888391	chr5:75888391:G:A	1.9793e-21	4.04577	-0.717294
75888417	chr5:75888417:A:C	2.47978e-23	-9.12748e-10	-1.05127
75888428	chr5:75888428:C:T	1.8306e-23	-9.12748e-10	-1.3548
75888444	chr5:75888444:A:T	1.83033e-23	-9.12748e-10	-1.35494
75888549	chr5:75888549:C:T	1.82828e-23	-9.12748e-10	-1.35607
75888595	chr5:75888595:A:G	1.82101e-23	-0.549358	-0.810693
75889465	chr5:75889465:G:T	2.66533e-22	1.78292	-0.459454
75889652	chr5:75889652:G:A	2.35663e-22	-9.12748e-10	1.20038
75889769	chr5:75889769:A:G	4.05804e-23	-9.12748e-10	-0.558743
75890554	chr5:75890554:T:G	9.0919e-22	3.29969	-0.749167
75890639	chr5:75890639:T:C	5.34819e-24	-1.51789	-1.06738
75890915	chr5:75890915:G:T	6.66432e-23	-9.12748e-10	-0.0626745
75890948	chr5:75890948:T:C	1.9548e-23	-9.12748e-10	-1.28916
75891071	chr5:75891071:T:C	5.39066e-24	-1.51772	-1.05964
75891376	chr5:75891376:C:T	1.12988e-22	1.22728	-0.762028
75891459	chr5:75891459:G:C	2.69186e-23	-9.12748e-10	-0.969209
75891468	chr5:75891468:A:T	3.55204e-20	7.15221	-0.936372
75891563	chr5:75891563:C:T	1.33472e-22	-9.12748e-10	0.631862
75891729	chr5:75891729:A:T	5.76672e-24	-1.51666	-0.993263
75891792	chr5:75891792:A:G	2.69186e-23	-9.12748e-10	-0.969209
75892142	chr5:75892142:C:A	1.9401e-23	-9.12748e-10	-1.2967
75892288	chr5:75892288:C:T	3.51299e-23	-9.12748e-10	-0.702976
75892452	chr5:75892452:G:T	3.68947e-23	-9.12748e-10	-0.653959
75892456	chr5:75892456:T:C	1.92653e-21	3.66562	-0.364176
75892516	chr5:75892516:C:T	2.01923e-23	-9.12748e-10	-1.25672
75892586	chr5:75892586:C:T	2.00354e-23	-9.12748e-10	-1.26453
75892782	chr5:75892782:C:T	2.09547e-23	-9.12748e-10	-1.21966
75892794	chr5:75892794:T:C	2.33342e-23	-9.12748e-10	-1.11211
75892816	chr5:75892816:A:G	1.94215e-23	-9.12748e-10	-1.29565
75892824	chr5:75892824:T:C	1.45326e-20	6.65539	-1.33327
75892856	chr5:75892856:G:A	2.01442e-23	-9.12748e-10	-1.25911
75893083	chr5:75893083:T:C	1.83845e-23	-9.12748e-10	-1.35052
75893448	chr5:75893448:A:T	9.97423e-23	-9.12748e-10	0.340562
75893449	chr5:75893449:C:T	1.32399e-20	6.54542	-1.31646
75893677	chr5:75893677:T:C	5.4272e-23	-9.12748e-10	-0.26802
75894024	chr5:75894024:A:G	1.8982e-23	-9.12748e-10	-1.31854
75894082	chr5:75894082:A:G	2.37337e-23	-9.12748e-10	-1.09513
75894203	chr5:75894203:G:A	1.82965e-23	-9.12748e-10	-1.35532
75894307	chr5:75894307:T:C	2.01531e-23	-9.12748e-10	-1.25867
75894698	chr5:75894698:G:C	5.70998e-23	-9.12748e-10	-0.217226
75894946	chr5:75894946:C:T	2.95221e-24	-2.16472	-1.01476
75894947	chr5:75894947:G:A	3.53016e-21	5.25046	-1.34339
75895018	chr5:75895018:A:G	2.00941e-23	-9.12748e-10	-1.2616
75895072	chr5:75895072:C:T	2.01067e-23	-9.12748e-10	-1.26098
75895146	chr5:75895146:A:G	1.29437e-21	3.69115	-0.7874
75895625	chr5:75895625:A:G	3.46686e-22	2.87039	-1.284
75895634	chr5:75895634:G:C	1.91042e-23	-9.12748e-10	-1.31212
75895724	chr5:75895724:T:G	2.0157e-23	-9.12748e-10	-1.25848
75895771	chr5:75895771:T:A	2.62881e-23	-9.12748e-10	-0.992913
75896000	chr5:75896000:T:C	2.6938e-23	-9.12748e-10	-0.968488
75896030	chr5:75896030:A:C	2.51793e-23	-9.12748e-10	-1.03601
75896361	chr5:75896361:A:G	2.00957e-23	-9.12748e-10	-1.26152
75896461	chr5:75896461:CATT:C	4.57237e-22	2.78501	-0.921836
75896620	chr5:75896620:ATCCC:A	1.81394e-23	-9.12748e-10	-1.36394
75896639	chr5:75896639:T:C	1.90622e-23	-9.12748e-10	-1.31432
75896934	chr5:75896934:A:C	1.98533e-23	-9.12748e-10	-1.27366
75896999	chr5:75896999:T:G	1.89629e-23	-9.12748e-10	-1.31954
75897172	chr5:75897172:G:A	2.05583e-24	-2.18379	-1.35756
75897202	chr5:75897202:G:A	2.05192e-23	-9.12748e-10	-1.24067
75897276	chr5:75897276:T:C	1.82213e-23	-9.12748e-10	-1.35944
75897389	chr5:75897389:G:A	2.84515e-23	-9.12748e-10	-0.913825
75898192	chr5:75898192:A:C	2.02518e-23	-9.12748e-10	-1.25378
75898199	chr5:75898199:G:A	8.32267e-22	3.56722	-1.10509
75898387	chr5:75898387:T:C	2.99129e-22	-9.12748e-10	1.43885
75898800	chr5:75898800:G:A	2.60437e-23	-9.12748e-10	-1.00225
75898815	chr5:75898815:A:G	3.32636e-24	-1.70794	-1.35221
75898955	chr5:75898955:T:C	3.97673e-23	-9.12748e-10	-0.578983
75899135	chr5:75899135:T:C	1.89667e-23	-9.12748e-10	-1.31934
75899183	chr5:75899183:C:T	2.24251e-23	-9.12748e-10	-1.15185
75899649	chr5:75899649:T:C	1.90593e-23	-9.12748e-10	-1.31447
75899744	chr5:75899744:G:A	2.59026e-23	-9.12748e-10	-1.00768
75899789	chr5:75899789:C:A	2.0258e-23	-9.12748e-10	-1.25348
75899813	chr5:75899813:G:T	2.84776e-24	-2.08691	-1.12859
75899816	chr5:75899816:T:C	7.66833e-21	5.31544	-0.632618
75900118	chr5:75900118:C:T	2.61012e-24	-2.16325	-1.13938
75900119	chr5:75900119:A:G	2.66316e-24	-2.1307	-1.15182
75900174	chr5:75900174:G:A	1.94883e-23	-9.12748e-10	-1.29221
75900177	chr5:75900177:T:G	8.81619e-24	-2.08544	-6.68458e-10
75900180	chr5:75900180:A:G	1.96693e-23	-9.12748e-10	-1.28297
75900207	chr5:75900207:G:T	1.98203e-23	-9.12748e-10	-1.27532
75900269	chr5:75900269:A:T	1.95133e-23	-9.12748e-10	-1.29093
75900334	chr5:75900334:G:A	2.31549e-23	-9.12748e-10	-1.11982
75900341	chr5:75900341:A:G	1.91532e-23	-9.12748e-10	-1.30956
75900372	chr5:75900372:A:T	7.65783e-24	-2.2263	-6.68458e-10
75900406	chr5:75900406:G:C	1.95214e-24	-2.28545	-1.30765
75900521	chr5:75900521:C:T	3.04891e-21	5.12457	-1.36406
75900577	chr5:75900577:A:G	1.9292e-23	-9.12748e-10	-1.30234
75900625	chr5:75900625:G:A	2.47539e-23	-9.12748e-10	-1.05304
75900653	chr5:75900653:G:A	8.18203e-24	-2.16009	-6.68458e-10
75900674	chr5:75900674:C:T	1.95142e-23	-9.12748e-10	-1.29088
75901433	chr5:75901433:C:T	2.75862e-23	-9.12748e-10	-0.94471
75901462	chr5:75901462:G:C	2.89963e-23	-0.89486	-6.68458e-10
75901666	chr5:75901666:C:G	1.89677e-23	-9.12748e-10	-1.31929
75901693	chr5:75901693:G:T	5.42256e-23	-9.12748e-10	-0.268875
75901702	chr5:75901702:A:G	2.05216e-23	-9.12748e-10	-1.24055
75901796	chr5:75901796:G:A	2.30481e-23	-9.12748e-10	-1.12444
75901814	chr5:75901814:T:C	1.94883e-23	-9.12748e-10	-1.29221
75901869	chr5:75901869:C:T	3.59781e-22	2.42138	-0.797913
75902050	chr5:75902050:C:A	1.21605e-22	-9.12748e-10	0.538749
75902103	chr5:75902103:T:C	2.64322e-24	-2.13508	-1.15495
75902104	chr5:75902104:G:A	2.71514e-23	-9.12748e-10	-0.960598
75902139	chr5:75902139:G:A	6.59807e-23	-9.12748e-10	-0.0726658
75902157	chr5:75902157:G:A	2.19199e-23	-9.12748e-10	-1.17463
75902188	chr5:75902188:G:A	1.97896e-23	-9.12748e-10	-1.27687
75902206	chr5:75902206:G:A	5.42256e-23	-9.12748e-10	-0.268875
75902230	chr5:75902230:G:T	1.95513e-23	-9.12748e-10	-1.28898
75902256	chr5:75902256:C:T	1.94728e-23	-9.12748e-10	-1.29301
75902559	chr5:75902559:G:A	2.41412e-24	-2.1038	-1.27689
75902581	chr5:75902581:A:G	5.41054e-23	-9.12748e-10	-0.271094
75902625	chr5:75902625:A:G	2.52759e-23	-9.12748e-10	-1.03218
75902636	chr5:75902636:A:C	9.65667e-24	-1.99438	-6.68458e-10
75902787	chr5:75902787:G:A	2.52864e-23	-9.12748e-10	-1.03176
75902799	chr5:75902799:G:A	1.8946e-22	-9.12748e-10	0.98215
75902994	chr5:75902994:T:C	2.44518e-23	-9.12748e-10	-1.06532
75903297	chr5:75903297:G:A	2.66426e-23	-9.12748e-10	-0.979516
75903308	chr5:75903308:T:G	1.92802e-23	-9.12748e-10	-1.30295
75903370	chr5:75903370:T:G	1.85867e-23	-9.12748e-10	-1.33958
75903379	chr5:75903379:A:T	5.28474e-23	0.632538	-0.927157
75903466	chr5:75903466:C:T	2.70089e-23	-9.12748e-10	-0.965861
75903731	chr5:75903731:G:T	2.0386e-23	-9.12748e-10	-1.24718
75903926	chr5:75903926:C:T	1.98499e-24	-2.28118	-1.29524
75904240	chr5:75904240:G:A	5.4206e-21	5.10762	-0.77169
75904290	chr5:75904290:G:A	1.93669e-23	-9.12748e-10	-1.29846
75904291	chr5:75904291:C:T	2.14585e-23	-9.12748e-10	-1.19591
75904350	chr5:75904350:C:T	1.91227e-23	-9.12748e-10	-1.31115
75904463	chr5:75904463:T:C	1.88496e-23	-9.12748e-10	-1.32554
75904847	chr5:75904847:A:T	2.85156e-23	-9.12748e-10	-0.911577
75904983	chr5:75904983:G:T	1.81895e-23	-9.12748e-10	-1.36118
75905036	chr5:75905036:G:A	2.03013e-23	-9.12748e-10	-1.25134
75905059	chr5:75905059:A:G	2.80262e-24	-2.15395	-1.07753
75905209	chr5:75905209:CA:C	1.88986e-23	-9.12748e-10	-1.32294
75905417	chr5:75905417:T:C	1.94724e-23	-9.12748e-10	-1.29303
75905442	chr5:75905442:G:GA	1.94883e-23	-9.12748e-10	-1.29221
75905543	chr5:75905543:T:G	1.9453e-23	-9.12748e-10	-1.29402
75905713	chr5:75905713:C:A	1.86341e-23	-9.12748e-10	-1.33703
75905800	chr5:75905800:A:G	1.88986e-23	-9.12748e-10	-1.32294
75905991	chr5:75905991:CAT:C	1.81658e-23	-9.12748e-10	-1.36249
75906262	chr5:75906262:G:A	8.08525e-24	-2.17199	-6.68458e-10
75906425	chr5:75906425:C:T	1.97685e-23	-9.12748e-10	-1.27794
75906474	chr5:75906474:C:G	1.11095e-22	-9.12748e-10	0.448362
75906670	chr5:75906670:C:T	2.25057e-23	-9.12748e-10	-1.14826
75906776	chr5:75906776:A:T	1.94543e-23	-9.12748e-10	-1.29396
75906828	chr5:75906828:C:A	1.94959e-23	-9.12748e-10	-1.29182
75906859	chr5:75906859:A:G	2.25678e-23	-9.12748e-10	-1.1455
75906902	chr5:75906902:G:A	2.99129e-22	-9.12748e-10	1.43885
75906981	chr5:75906981:T:C	1.9467e-23	-9.12748e-10	-1.2933
75906986	chr5:75906986:T:A	3.55041e-22	2.77931	-1.16911
75907268	chr5:75907268:G:C	1.81348e-23	-9.12748e-10	-1.36419
75907295	chr5:75907295:A:T	2.8199e-23	-9.12748e-10	-0.92274
75907407	chr5:75907407:T:G	1.95013e-23	-9.12748e-10	-1.29154
75907461	chr5:75907461:G:A	1.94883e-23	-9.12748e-10	-1.29221
75907533	chr5:75907533:A:G	1.88935e-23	-9.12748e-10	-1.32321
75907664	chr5:75907664:G:C	3.52186e-23	-0.700452	-6.68458e-10
75907754	chr5:75907754:C:T	2.8412e-23	-9.12748e-10	-0.915216
75907875	chr5:75907875:C:T	2.3611e-23	-9.12748e-10	-1.10031
75908142	chr5:75908142:A:G	1.94896e-23	-9.12748e-10	-1.29215
75908178	chr5:75908178:T:C	1.94883e-23	-9.12748e-10	-1.29221
75908303	chr5:75908303:C:T	1.94883e-23	-9.12748e-10	-1.29221
75908384	chr5:75908384:G:A	1.94883e-23	-9.12748e-10	-1.29221
75908896	chr5:75908896:T:C	1.88437e-23	-9.12748e-10	-1.32585
75909173	chr5:75909173:C:T	1.84899e-23	-9.12748e-10	-1.3448
75909242	chr5:75909242:T:C	1.95743e-23	-9.12748e-10	-1.28781
75909382	chr5:75909382:C:T	3.19789e-24	-2.14911	-0.950427
75909477	chr5:75909477:C:T	2.64858e-23	-9.12748e-10	-0.985417
75909628	chr5:75909628:A:G	2.75525e-23	-9.12748e-10	-0.945935
75909764	chr5:75909764:C:T	2.61532e-23	-9.12748e-10	-0.998057
75909892	chr5:75909892:C:T	2.98966e-24	-2.16288	-1.00398
75910001	chr5:75910001:T:C	1.86478e-23	-9.12748e-10	-1.3363
75910051	chr5:75910051:A:G	2.75525e-23	-9.12748e-10	-0.945935
75910241	chr5:75910241:C:T	2.28361e-24	-2.28509	-1.15118
75910272	chr5:75910272:T:TA	2.97214e-24	-2.16292	-1.00982
75910384	chr5:75910384:CCACT:C	4.05711e-23	-0.558971	-6.68458e-10
75910487	chr5:75910487:T:C	2.96886e-24	-2.16252	-1.01133
75910503	chr5:75910503:G:A	6.59891e-23	-9.12748e-10	-0.0725385
75910656	chr5:75910656:ATGCC:A	1.90249e-23	-9.12748e-10	-1.31628
75910661	chr5:75910661:AAGAAGAAAGACGAG:A	1.90605e-23	-9.12748e-10	-1.31441
75910859	chr5:75910859:T:C	3.03024e-24	-2.16237	-0.991018
75910906	chr5:75910906:C:T	2.98984e-24	-2.16369	-1.00312
75911007	chr5:75911007:C:G	1.87858e-23	-9.12748e-10	-1.32892
75911231	chr5:75911231:G:A	2.96888e-23	-9.12748e-10	-0.871257
75911726	chr5:75911726:A:G	3.04237e-24	-2.16592	-0.98347
75911734	chr5:75911734:G:C	2.97059e-24	-2.17015	-1.00312
75911803	chr5:75911803:G:C	3.08886e-24	-2.16315	-0.971081
75911950	chr5:75911950:A:G	2.61915e-23	-9.12748e-10	-0.996593
75911958	chr5:75911958:C:A	4.28861e-21	5.45346	-1.35177
75912077	chr5:75912077:A:G	2.92288e-24	-2.16167	-1.02779
75912080	chr5:75912080:T:C	1.91532e-23	-9.12748e-10	-1.30956
75912216	chr5:75912216:C:T	2.99233e-24	-2.16304	-1.00294
75912306	chr5:75912306:C:T	1.84697e-24	-2.28542	-1.36306
75912398	chr5:75912398:C:T	1.91527e-23	-9.12748e-10	-1.30959
75912433	chr5:75912433:C:T	1.88141e-23	-9.12748e-10	-1.32742
75912732	chr5:75912732:T:C	2.78006e-23	-9.12748e-10	-0.936971
75912749	chr5:75912749:A:C	3.00502e-24	-2.16301	-0.99873
75912871	chr5:75912871:G:A	2.99111e-24	-2.16327	-1.00312
75912972	chr5:75912972:G:A	2.96443e-24	-2.17439	-1.00096
75912973	chr5:75912973:T:C	2.99192e-24	-2.16299	-1.00312
75913134	chr5:75913134:A:G	2.63266e-23	-9.12748e-10	-0.991447
75913346	chr5:75913346:C:T	1.84738e-23	-9.12748e-10	-1.34568
75913445	chr5:75913445:A:C	2.64858e-23	-9.12748e-10	-0.985417
75913862	chr5:75913862:T:A	3.11956e-23	-9.12748e-10	-0.821749
75913918	chr5:75913918:A:T	1.36092e-20	5.25647	-6.68458e-10
75914232	chr5:75914232:C:T	1.99493e-24	-2.28094	-1.29048
75914430	chr5:75914430:T:C	4.72666e-21	5.55699	-1.35805
75914456	chr5:75914456:GTGGGAACAGAAGTAAT:G	2.87416e-23	-9.12748e-10	-0.903683
75914475	chr5:75914475:GTTGTGT:G	2.70738e-23	-9.12748e-10	-0.963461
75915085	chr5:75915085:A:G	4.14548e-23	-9.12748e-10	-0.537423
75915232	chr5:75915232:A:G	2.27637e-23	-9.12748e-10	-1.13686
75915257	chr5:75915257:G:T	3.40245e-23	-9.12748e-10	-0.734946
75915556	chr5:75915556:A:G	1.92067e-23	-9.12748e-10	-1.30677
75915632	chr5:75915632:C:T	1.84619e-23	-9.12748e-10	-1.34632
75915825	chr5:75915825:T:C	4.36802e-23	-9.12748e-10	-0.485133
75915835	chr5:75915835:T:C	2.78243e-23	-9.12748e-10	-0.936118
75916086	chr5:75916086:A:G	4.29239e-23	-9.12748e-10	-0.502599
75916096	chr5:75916096:T:C	1.87254e-23	-9.12748e-10	-1.33214
75916119	chr5:75916119:C:G	4.47319e-23	-9.12748e-10	-0.46134
75916582	chr5:75916582:G:C	1.08739e-22	1.43443	-1.00751
75916797	chr5:75916797:GC:G	2.22603e-23	0.0656357	-1.22486
75916866	chr5:75916866:G:T	1.43117e-22	-9.12748e-10	0.701633
75916983	chr5:75916983:G:A	1.42924e-23	-0.254844	-1.34745
75917329	chr5:75917329:T:G	5.91794e-23	-9.12748e-10	-0.181454
75917722	chr5:75917722:A:T	5.05801e-23	-9.12748e-10	-0.338469
75917935	chr5:75917935:A:C	1.82643e-23	-9.12748e-10	-1.35708
75918033	chr5:75918033:A:G	1.85864e-23	-9.12748e-10	-1.3396
75918046	chr5:75918046:G:A	3.69264e-23	-9.12748e-10	-0.653101
75918288	chr5:75918288:G:A	1.85861e-23	-9.12748e-10	-1.33961
75918302	chr5:75918302:T:G	2.16796e-23	-9.12748e-10	-1.18566
75918463	chr5:75918463:G:A	1.87806e-23	-9.12748e-10	-1.3292
75918556	chr5:75918556:C:T	1.8459e-23	-9.12748e-10	-1.34648
75918574	chr5:75918574:C:T	1.5829e-23	-0.681499	-0.818687
75919049	chr5:75919049:A:G	1.38378e-23	-1.63462	-6.68458e-10
75919186	chr5:75919186:G:A	1.95441e-23	-9.12748e-10	-1.28935
75919284	chr5:75919284:G:A	3.21105e-21	4.56431	-0.75199
75919367	chr5:75919367:A:G	3.21513e-23	-9.12748e-10	-0.791573
75919495	chr5:75919495:G:T	3.32813e-22	2.81094	-1.26539
75919521	chr5:75919521:A:G	1.8221e-23	-9.12748e-10	-1.35945
75920145	chr5:75920145:G:A	3.71074e-23	-1.43952	0.791314
75920178	chr5:75920178:G:A	2.67865e-23	-0.974129	-6.68458e-10
75920727	chr5:75920727:G:A	2.28982e-23	-9.12748e-10	-1.13097
75920951	chr5:75920951:G:A	7.04256e-24	-2.31006	-6.68458e-10
75921422	chr5:75921422:G:A	1.88737e-23	-9.12748e-10	-1.32426
75921454	chr5:75921454:C:T	2.51568e-23	-2.28315	1.24625
75921656	chr5:75921656:G:C	2.83717e-23	-9.12748e-10	-0.916635
75921687	chr5:75921687:T:C	1.85969e-23	-9.12748e-10	-1.33903
75922598	chr5:75922598:C:T	8.50624e-23	1.49836	-1.317
75922724	chr5:75922724:C:T	2.93637e-23	-9.12748e-10	-0.882268
75923017	chr5:75923017:G:A	4.31791e-23	-9.12748e-10	-0.496671
75923158	chr5:75923158:A:G	2.15709e-22	1.1119	-6.68458e-10
75923165	chr5:75923165:A:G	2.90525e-22	2.41474	-1.00508
75923542	chr5:75923542:C:T	3.7277e-24	-2.31825	-0.627986
75923672	chr5:75923672:G:A	2.24197e-23	-9.12748e-10	-1.15209
75923953	chr5:75923953:C:T	7.39783e-23	1.3816	-1.33986
75924065	chr5:75924065:T:C	1.85467e-23	-9.12748e-10	-1.34174
75924100	chr5:75924100:T:C	1.8662e-23	-9.12748e-10	-1.33554
75924642	chr5:75924642:A:G	6.98587e-24	-2.31814	-6.68458e-10
75924799	chr5:75924799:AAAAAT:A	1.99208e-22	-9.12748e-10	1.03232
75924812	chr5:75924812:G:GA	5.0166e-24	-1.52109	-1.12818
75925054	chr5:75925054:T:TAAG	1.84706e-23	-9.12748e-10	-1.34585
75925070	chr5:75925070:T:C	6.00995e-24	-1.49833	-0.970277
75925072	chr5:75925072:A:G	5.87156e-24	-1.52163	-0.970277
75925108	chr5:75925108:C:T	3.50889e-24	-2.07766	-0.929063
75925258	chr5:75925258:A:T	1.92444e-23	-9.12748e-10	-1.30481
75925442	chr5:75925442:G:A	7.78598e-24	-1.48674	-0.722962
75926282	chr5:75926282:G:T	1.87636e-23	-9.12748e-10	-1.33011
75926336	chr5:75926336:A:G	1.83579e-23	-0.751484	-0.600484
75926473	chr5:75926473:G:A	4.40213e-24	-2.26737	-0.512571
75927126	chr5:75927126:T:G	3.37676e-23	-9.12748e-10	-0.742527
75927168	chr5:75927168:G:T	5.74526e-24	-1.58479	-0.928863
75927570	chr5:75927570:T:G	2.64151e-23	-9.12748e-10	-0.988093
75927788	chr5:75927788:A:G	4.86178e-23	-9.12748e-10	-0.378037
75927854	chr5:75927854:T:A	3.1395e-22	-9.12748e-10	1.48721
75928240	chr5:75928240:A:G	4.0103e-24	-1.96901	-0.904149
75928615	chr5:75928615:C:T	1.82601e-23	-9.12748e-10	-1.35731
75928713	chr5:75928713:C:T	1.62354e-21	2.71392	0.416423
75928888	chr5:75928888:G:T	2.06847e-23	-9.12748e-10	-1.23263
75928955	chr5:75928955:T:A	1.81438e-23	-9.12748e-10	-1.3637
75929042	chr5:75929042:A:T	1.22339e-21	2.90625	-0.0588913
75929266	chr5:75929266:C:T	2.65958e-23	-9.12748e-10	-0.981273
75929607	chr5:75929607:T:C	3.51394e-23	-9.12748e-10	-0.702703
75929640	chr5:75929640:T:C	1.81376e-23	-9.12748e-10	-1.36404
75929659	chr5:75929659:A:G	1.52768e-22	-9.12748e-10	0.766891
75929775	chr5:75929775:T:C	1.62389e-21	3.25763	-0.127079
75930093	chr5:75930093:T:C	1.05648e-22	1.10957	-0.711485
75930185	chr5:75930185:C:T	1.53836e-22	-9.12748e-10	0.77386
75930237	chr5:75930237:C:T	1.9723e-23	-9.12748e-10	-1.28024
75930656	chr5:75930656:G:A	2.53284e-23	-9.12748e-10	-1.0301
75930726	chr5:75930726:T:C	3.39474e-24	-2.1606	-0.879202
75930848	chr5:75930848:G:A	2.27323e-24	-2.08124	-1.35959
75930925	chr5:75930925:G:A	3.00367e-24	-2.31905	-0.843146
75931017	chr5:75931017:C:T	1.09841e-23	-2.31011	0.444526
75931370	chr5:75931370:C:T	2.10177e-23	-9.12748e-10	-1.21666
75931942	chr5:75931942:A:G	1.65712e-22	0.578072	0.270155
75932006	chr5:75932006:G:A	4.72116e-23	-9.12748e-10	-0.407388
75932139	chr5:75932139:A:G	1.85871e-23	-9.12748e-10	-1.33956
75932319	chr5:75932319:C:T	4.35768e-23	-9.12748e-10	-0.487504
75932392	chr5:75932392:G:C	1.81993e-23	-9.12748e-10	-1.36064
75933180	chr5:75933180:C:A	2.48362e-23	-9.12748e-10	-1.04973
75933312	chr5:75933312:A:G	3.09983e-23	0.302198	-1.13029
75933400	chr5:75933400:C:A	4.06536e-23	0.247494	-0.804435
75933611	chr5:75933611:G:A	3.4307e-23	0.122642	-0.849319
75933789	chr5:75933789:T:C	3.33392e-23	0.239195	-0.994487
75933829	chr5:75933829:A:C	3.99225e-23	0.261413	-0.8365
75933876	chr5:75933876:G:A	3.8212e-23	0.217307	-0.836184
75934146	chr5:75934146:T:C	3.68177e-24	-2.31848	-0.640157
75934702	chr5:75934702:C:T	1.6195e-23	-0.299964	-1.17736
75934734	chr5:75934734:A:T	1.08077e-21	-9.12748e-10	2.7234
75934813	chr5:75934813:G:A	1.81992e-23	-9.12748e-10	-1.36065
75934822	chr5:75934822:G:A	3.46672e-24	-2.30006	-0.718759
75934828	chr5:75934828:G:A	1.81734e-23	-9.12748e-10	-1.36207
75934884	chr5:75934884:A:T	3.25424e-23	0.427322	-1.2068
75935152	chr5:75935152:A:G	6.66424e-22	-9.12748e-10	2.2399
75935355	chr5:75935355:G:A	6.56877e-22	-9.12748e-10	2.22547
75935672	chr5:75935672:G:A	2.87906e-23	0.426816	-1.32879
75935711	chr5:75935711:G:A	4.44285e-23	0.39536	-0.863506
75935768	chr5:75935768:G:A	1.86326e-23	-9.12748e-10	-1.33711
75935776	chr5:75935776:C:T	2.85363e-23	-9.12748e-10	-0.910852
75935811	chr5:75935811:G:A	1.14523e-23	-0.95482	-0.869017
75935856	chr5:75935856:A:G	2.24777e-23	-9.12748e-10	-1.1495
75935881	chr5:75935881:A:G	2.85893e-23	-9.12748e-10	-0.908995
75935930	chr5:75935930:T:C	2.8389e-23	-9.12748e-10	-0.916025
75936115	chr5:75936115:T:C	2.43968e-23	-9.12748e-10	-1.06757
75936316	chr5:75936316:G:A	3.80884e-21	3.98305	-6.68458e-10
75936505	chr5:75936505:C:T	8.89461e-22	-9.12748e-10	2.52859
75936564	chr5:75936564:A:G	3.14894e-23	0.209721	-1.0221
75936600	chr5:75936600:C:T	1.45599e-23	-1.58376	-6.68458e-10
75936971	chr5:75936971:A:G	9.44737e-24	-2.01629	-6.68458e-10
75937580	chr5:75937580:A:G	2.59995e-23	0.164131	-1.16808
75937895	chr5:75937895:T:C	1.8746e-23	-9.12748e-10	-1.33105
75938012	chr5:75938012:A:G	7.65356e-22	-9.12748e-10	2.37831
75938106	chr5:75938106:C:T	2.09348e-23	-9.12748e-10	-1.22062
75938166	chr5:75938166:T:C	2.65622e-24	-1.93038	-1.35474
75938282	chr5:75938282:A:G	3.1723e-23	0.312131	-1.11712
75938706	chr5:75938706:C:T	7.24147e-24	-2.11251	-0.169694
75938858	chr5:75938858:T:C	2.33664e-24	-2.0754	-1.33791
75938880	chr5:75938880:T:C	4.38552e-23	0.703769	-1.1849
75938899	chr5:75938899:A:T	2.33714e-23	-9.12748e-10	-1.11052
75938902	chr5:75938902:G:A	1.83821e-23	-9.12748e-10	-1.35065
75939056	chr5:75939056:C:G	2.58434e-23	-0.0634553	-0.946518
75939246	chr5:75939246:C:T	1.82422e-23	-9.12748e-10	-1.35829
75939387	chr5:75939387:T:C	2.4995e-23	0.0504752	-1.09383
75939505	chr5:75939505:G:A	2.36231e-23	-0.385815	-0.713987
75939719	chr5:75939719:T:C	2.69665e-23	0.284862	-1.2523
75940123	chr5:75940123:T:C	1.95201e-23	-9.12748e-10	-1.29058
75940357	chr5:75940357:A:G	8.99826e-24	-2.065	-6.68458e-10
75940735	chr5:75940735:G:A	1.43371e-23	-0.29949	-1.29968
75940762	chr5:75940762:A:G	6.97385e-24	-2.31986	-6.68458e-10
75940902	chr5:75940902:A:G	2.05441e-23	-9.12748e-10	-1.23945
75941063	chr5:75941063:C:T	1.95983e-24	-2.3197	-1.26947
75941320	chr5:75941320:C:T	2.20221e-23	-9.12748e-10	-1.16998
75941413	chr5:75941413:A:G	1.92065e-23	-9.12748e-10	-1.30678
75941446	chr5:75941446:G:A	2.47162e-22	-9.12748e-10	1.24802
75941653	chr5:75941653:T:C	2.37068e-23	0.0915669	-1.18783
75942169	chr5:75942169:C:T	1.83793e-23	-9.12748e-10	-1.3508
75942361	chr5:75942361:T:A	2.32416e-22	-9.12748e-10	1.1865
75942487	chr5:75942487:A:G	1.86721e-24	-2.29826	-1.33932
75942674	chr5:75942674:T:C	2.44722e-23	-9.12748e-10	-1.06449
75942809	chr5:75942809:AG:A	1.82951e-23	-9.12748e-10	-1.35539
75943203	chr5:75943203:T:A	3.67605e-23	-9.12748e-10	-0.657605
75943214	chr5:75943214:G:A	8.3053e-24	-2.14513	-6.68458e-10
75943579	chr5:75943579:C:G	2.61857e-23	-9.12748e-10	-0.996814
75943693	chr5:75943693:A:G	1.83479e-23	-0.791927	-0.560585
75943866	chr5:75943866:T:G	1.8169e-23	-9.12748e-10	-1.36231
75944072	chr5:75944072:C:T	7.08447e-23	-9.12748e-10	-0.00153679
75944291	chr5:75944291:T:C	4.95503e-24	-1.29739	-1.36423
75944396	chr5:75944396:A:G	4.64787e-23	-9.12748e-10	-0.423034
75944430	chr5:75944430:A:T	7.82879e-23	-9.12748e-10	0.0983651
75944893	chr5:75944893:A:C	1.72862e-22	-9.12748e-10	0.890466
75944908	chr5:75944908:T:C	4.86832e-23	-9.12748e-10	-0.376693
75945115	chr5:75945115:A:G	1.53325e-22	-9.12748e-10	0.770532
75945457	chr5:75945457:G:A	1.84294e-23	-9.12748e-10	-1.34808
75945558	chr5:75945558:A:G	1.8443e-23	-9.12748e-10	-1.34734
75946350	chr5:75946350:C:T	3.54285e-23	-9.12748e-10	-0.69451
75946371	chr5:75946371:A:G	3.04376e-23	-9.12748e-10	-0.84635
75946527	chr5:75946527:T:G	1.74821e-22	-9.12748e-10	0.901737
75946567	chr5:75946567:A:G	1.96478e-24	-2.22244	-1.36421
75946570	chr5:75946570:G:A	1.03398e-23	-2.12325	0.197224
75946632	chr5:75946632:G:A	5.4899e-23	-1.5186	1.26207
75947154	chr5:75947154:A:G	1.77631e-22	-9.12748e-10	0.917681
75947286	chr5:75947286:C:G	1.73288e-22	-9.12748e-10	0.892927
75947448	chr5:75947448:G:A	1.34652e-22	-9.12748e-10	0.640669
75947536	chr5:75947536:G:A	4.64573e-24	-2.05132	-0.674759
75947587	chr5:75947587:T:A	1.76336e-22	-9.12748e-10	0.910365
75947610	chr5:75947610:G:A	1.71632e-22	-9.12748e-10	0.883326
75948015	chr5:75948015:G:A	2.9673e-23	-9.12748e-10	-0.871791
75948097	chr5:75948097:A:G	1.81769e-23	-9.12748e-10	-1.36188
75948139	chr5:75948139:T:G	2.2087e-23	-9.12748e-10	-1.16704
75948342	chr5:75948342:C:T	2.84578e-24	-2.30993	-0.906257
75948482	chr5:75948482:A:T	1.05263e-23	-1.73411	-0.17404
75948580	chr5:75948580:G:A	1.83411e-23	-9.12748e-10	-1.35288
75948600	chr5:75948600:T:C	1.83423e-23	-9.12748e-10	-1.35282
75948613	chr5:75948613:G:A	2.44529e-24	-2.30764	-1.06022
75948709	chr5:75948709:T:A	2.06471e-24	-2.31226	-1.22478
75948893	chr5:75948893:T:C	2.46768e-24	-2.27525	-1.0835
75949101	chr5:75949101:C:A	1.36184e-23	-0.773031	-0.877576
75949381	chr5:75949381:A:G	2.13324e-23	-9.12748e-10	-1.2018
75949385	chr5:75949385:TAACAGTAGACTA:T	7.30692e-24	-1.92987	-0.343333
75949506	chr5:75949506:A:G	3.03763e-24	-1.79249	-1.35846
75949558	chr5:75949558:G:A	1.40023e-23	-2.00269	0.379886
75949561	chr5:75949561:G:A	1.96958e-24	-2.27736	-1.30685
75950019	chr5:75950019:A:C	8.1334e-24	-1.56556	-0.60049
75950025	chr5:75950025:A:G	8.18289e-24	-1.56325	-0.596731
75950427	chr5:75950427:C:T	1.66826e-23	-1.5187	0.0710437
75950661	chr5:75950661:C:T	2.51974e-23	-9.12748e-10	-1.03529
75951289	chr5:75951289:C:G	1.95887e-24	-2.29171	-1.29795
75951532	chr5:75951532:C:T	2.68906e-24	-2.31893	-0.95391
75951772	chr5:75951772:C:G	2.75527e-24	-2.31259	-0.935922
75951852	chr5:75951852:G:A	7.91861e-23	1.09795	-0.988174
75951934	chr5:75951934:G:A	1.81898e-23	-9.12748e-10	-1.36117
75951962	chr5:75951962:T:G	1.90871e-23	-9.12748e-10	-1.31302
75952140	chr5:75952140:G:A	1.9869e-24	-2.21555	-1.3599
75952522	chr5:75952522:C:A	1.79098e-24	-2.31933	-1.35993
75952529	chr5:75952529:G:A	1.96236e-24	-2.22438	-1.3635
75952782	chr5:75952782:G:C	1.79506e-24	-2.3198	-1.35719
75952949	chr5:75952949:T:C	2.32351e-23	-9.12748e-10	-1.11636
75952994	chr5:75952994:C:T	1.96708e-23	-9.12748e-10	-1.28289
75953209	chr5:75953209:G:T	2.55488e-23	-9.12748e-10	-1.02144
75953276	chr5:75953276:C:A	1.982e-24	-2.21634	-1.36158
75953297	chr5:75953297:A:G	2.01555e-24	-2.1982	-1.36294
75953328	chr5:75953328:G:T	4.08115e-24	-1.78376	-1.07188
75953674	chr5:75953674:C:T	2.01805e-24	-2.19817	-1.36173
75953903	chr5:75953903:C:A	2.39169e-23	-9.12748e-10	-1.08744
75953960	chr5:75953960:T:C	1.83902e-23	-9.12748e-10	-1.35021
75953974	chr5:75953974:G:C	2.40178e-23	-9.12748e-10	-1.08323
75954284	chr5:75954284:G:T	1.01114e-23	-0.953634	-0.994733
75954393	chr5:75954393:C:T	3.14948e-23	-9.12748e-10	-0.812205
75954435	chr5:75954435:C:T	1.00286e-23	-0.968676	-0.987907
75954527	chr5:75954527:A:T	3.03339e-24	-1.82261	-1.32974
75954824	chr5:75954824:A:G	7.57178e-24	-2.2376	-6.68458e-10
75955126	chr5:75955126:A:G	2.19774e-24	-2.2501	-1.22449
75955210	chr5:75955210:G:T	4.80598e-23	-0.389581	-6.68458e-10
75955240	chr5:75955240:G:A	2.48402e-24	-2.23651	-1.11564
75955331	chr5:75955331:T:A	6.31117e-24	-2.11393	-0.305775
75955340	chr5:75955340:A:G	2.65303e-23	-9.12748e-10	-0.98374
75955390	chr5:75955390:C:T	3.05623e-24	-2.19737	-0.94748
75955417	chr5:75955417:C:T	1.08522e-23	-1.87766	-6.68458e-10
75955429	chr5:75955429:A:T	3.74751e-24	-2.17906	-0.761877
75955530	chr5:75955530:C:A	2.56806e-24	-2.21414	-1.10473
75955564	chr5:75955564:G:A	5.65786e-24	-1.16489	-1.36409
75955802	chr5:75955802:C:T	2.33494e-24	-2.25227	-1.16177
75956117	chr5:75956117:T:C	1.138e-23	-1.16394	-0.666231
75956119	chr5:75956119:C:T	1.04177e-23	-1.16596	-0.752567
75956503	chr5:75956503:A:T	1.10307e-22	-9.12748e-10	0.441238
75957134	chr5:75957134:C:T	4.70232e-24	-2.30556	-0.40841
75957354	chr5:75957354:A:G	2.1053e-23	-9.12748e-10	-1.21498
75957440	chr5:75957440:C:T	8.42954e-24	-1.11804	-1.01224
75957486	chr5:75957486:C:T	8.98142e-24	-1.08249	-0.984377
75957525	chr5:75957525:G:A	3.28493e-24	-2.0839	-0.988785
75957967	chr5:75957967:A:G	2.78852e-23	-9.12748e-10	-0.933932
75957973	chr5:75957973:G:A	8.47676e-24	-2.1247	-6.68458e-10
75958035	chr5:75958035:G:T	2.76748e-23	-9.12748e-10	-0.941504
75958325	chr5:75958325:C:T	3.39381e-24	-1.7313	-1.30877
75958332	chr5:75958332:G:C	2.16457e-23	-9.12748e-10	-1.18722
75958491	chr5:75958491:C:T	8.98756e-24	-1.08503	-0.981152
75958741	chr5:75958741:T:C	6.2177e-24	-2.24354	-0.19109
75959096	chr5:75959096:T:C	2.26506e-23	-9.12748e-10	-1.14184
75959118	chr5:75959118:G:A	3.24448e-24	-2.22175	-0.863322
75959381	chr5:75959381:C:T	3.06249e-24	-1.86668	-1.27612
75959468	chr5:75959468:A:G	7.58239e-23	0.943896	-0.877509
75959744	chr5:75959744:T:C	1.11171e-22	-9.12748e-10	0.449039
75959807	chr5:75959807:C:T	1.81478e-23	-9.12748e-10	-1.36348
75959911	chr5:75959911:C:T	4.69289e-24	-2.27559	-0.440392
75959920	chr5:75959920:T:C	4.42501e-24	-1.72319	-1.05157
75960153	chr5:75960153:G:T	1.10319e-22	-9.12748e-10	0.441348
75960165	chr5:75960165:A:G	2.42945e-24	-2.02339	-1.35097
75960268	chr5:75960268:G:A	1.56978e-23	-1.02784	-0.480663
75960347	chr5:75960347:A:G	2.57258e-23	-9.12748e-10	-1.01453
75960618	chr5:75960618:C:T	1.27864e-22	-9.12748e-10	0.58894
75961183	chr5:75961183:G:T	8.25738e-23	-9.12748e-10	0.151664
75961237	chr5:75961237:C:T	2.20189e-23	-9.12748e-10	-1.17013
75961381	chr5:75961381:A:G	2.06195e-24	-2.17812	-1.36026
75961621	chr5:75961621:TTC:T	9.41241e-24	-1.15026	-0.869737
75961834	chr5:75961834:T:C	8.72103e-24	-1.10421	-0.992079
75961927	chr5:75961927:A:G	2.29823e-23	-9.12748e-10	-1.1273
75962175	chr5:75962175:T:C	2.84282e-23	-9.12748e-10	-0.914647
75962235	chr5:75962235:C:T	1.82977e-23	-9.12748e-10	-1.35525
75962414	chr5:75962414:C:T	3.50765e-23	-9.12748e-10	-0.704495
75962621	chr5:75962621:A:T	2.54666e-23	-9.12748e-10	-1.02466
75963077	chr5:75963077:A:G	1.97048e-24	-2.22306	-1.3607
75963124	chr5:75963124:C:G	1.91053e-24	-2.25416	-1.36049
75963218	chr5:75963218:T:A	3.95475e-24	-2.1788	-0.708307
75963257	chr5:75963257:T:C	1.12296e-23	-0.819729	-1.02374
75963334	chr5:75963334:G:T	1.89339e-23	-9.12748e-10	-1.32107
75963463	chr5:75963463:A:T	2.32498e-23	-9.12748e-10	-1.11573
75963489	chr5:75963489:C:T	2.27151e-23	-9.12748e-10	-1.139
75964104	chr5:75964104:T:C	1.88657e-23	-9.12748e-10	-1.32468
75964159	chr5:75964159:C:T	1.42994e-23	-1.06236	-0.539455
75964298	chr5:75964298:G:A	2.087e-23	-9.12748e-10	-1.22372
75964485	chr5:75964485:A:G	3.29632e-24	-2.15911	-0.910109
75964687	chr5:75964687:T:C	3.98823e-24	-1.79429	-1.08439
75964937	chr5:75964937:A:G	7.26403e-23	-9.12748e-10	0.0234924
75965111	chr5:75965111:G:C	7.07076e-24	-1.74682	-0.559239
75965234	chr5:75965234:C:G	2.72227e-23	-9.12748e-10	-0.957977
75965486	chr5:75965486:C:T	1.98626e-23	-9.12748e-10	-1.27319
75965498	chr5:75965498:ACACT:A	7.26403e-23	-9.12748e-10	0.0234924
75966075	chr5:75966075:G:A	1.89163e-23	-9.12748e-10	-1.322
75966335	chr5:75966335:T:C	2.47598e-23	-9.12748e-10	-1.0528
75966838	chr5:75966838:T:G	3.50765e-23	-9.12748e-10	-0.704495
75966891	chr5:75966891:A:C	2.75905e-23	-9.12748e-10	-0.944557
75966914	chr5:75966914:T:G	9.66228e-23	-9.12748e-10	0.308787
75966920	chr5:75966920:A:G	1.84067e-23	-9.12748e-10	-1.34931
75967027	chr5:75967027:A:AT	1.99486e-23	-9.12748e-10	-1.26887
75967183	chr5:75967183:A:T	1.98839e-23	-9.12748e-10	-1.27212
75967239	chr5:75967239:C:T	1.49855e-23	-1.06257	-0.492374
75967342	chr5:75967342:T:C	4.49362e-24	-1.46267	-1.2967
75967358	chr5:75967358:C:T	5.86979e-24	-2.14218	-0.350024
75967442	chr5:75967442:C:T	2.31032e-23	-9.12748e-10	-1.12205
75967519	chr5:75967519:T:A	1.47684e-23	-1.07957	-0.48997
75967615	chr5:75967615:G:A	1.82711e-23	-9.12748e-10	-1.35671
75967666	chr5:75967666:T:G	2.25688e-23	-9.12748e-10	-1.14546
75967794	chr5:75967794:G:A	4.55912e-23	-0.442312	-6.68458e-10
75967922	chr5:75967922:A:C	9.64315e-23	-9.12748e-10	0.306805
75968005	chr5:75968005:TG:T	9.6515e-23	-9.12748e-10	0.307671
75968038	chr5:75968038:C:T	3.83443e-23	-9.12748e-10	-0.615421
75968246	chr5:75968246:G:A	2.74102e-23	-9.12748e-10	-0.951111
75968322	chr5:75968322:C:T	2.12755e-24	-2.17502	-1.33204
75968440	chr5:75968440:T:C	1.63907e-23	-1.12225	-0.343063
75968659	chr5:75968659:A:G	2.39929e-23	-9.12748e-10	-1.08427
75968688	chr5:75968688:A:C	1.63655e-23	-0.303093	-1.16376
75968750	chr5:75968750:T:C	3.20471e-23	-9.12748e-10	-0.794821
75968855	chr5:75968855:C:T	9.65313e-23	-9.12748e-10	0.30784
75968899	chr5:75968899:GA:G	2.35588e-23	-9.12748e-10	-1.10253
75969079	chr5:75969079:C:T	9.67606e-23	-9.12748e-10	0.310212
75969489	chr5:75969489:A:C	1.00717e-22	-9.12748e-10	0.350287
75969515	chr5:75969515:A:G	1.9652e-24	-2.22868	-1.35776
75970019	chr5:75970019:T:C	3.13829e-23	-9.12748e-10	-0.815763
75970137	chr5:75970137:T:C	8.90419e-23	-9.12748e-10	0.22708
75970159	chr5:75970159:G:C	2.41631e-23	-9.12748e-10	-1.0772
75970247	chr5:75970247:A:C	2.43034e-23	-9.12748e-10	-1.07141
75970366	chr5:75970366:A:C	2.30664e-23	-9.12748e-10	-1.12365
75970510	chr5:75970510:G:A	1.3338e-23	-1.1076	-0.563804
75970797	chr5:75970797:A:G	7.28062e-24	-2.27681	-6.68458e-10
75970855	chr5:75970855:G:A	3.04748e-23	-9.12748e-10	-0.845128
75970864	chr5:75970864:A:G	2.25956e-23	-9.12748e-10	-1.14427
75970879	chr5:75970879:A:T	1.82872e-23	-9.12748e-10	-1.35583
75971127	chr5:75971127:C:T	7.87087e-23	-9.12748e-10	0.103726
75971497	chr5:75971497:G:T	2.26931e-23	-9.12748e-10	-1.13997
75971546	chr5:75971546:G:A	6.9037e-24	-1.28838	-1.04159
75971562	chr5:75971562:G:A	1.06569e-23	-1.24945	-0.646369
75971607	chr5:75971607:C:G	2.42661e-23	-9.12748e-10	-1.07295
75971635	chr5:75971635:T:C	2.11083e-23	-9.12748e-10	-1.21236
75971717	chr5:75971717:G:A	2.07386e-23	-9.12748e-10	-1.23003
75971828	chr5:75971828:G:T	1.4086e-23	-2.17017	0.553323
75972020	chr5:75972020:C:T	8.62585e-23	-9.12748e-10	0.195321
75972141	chr5:75972141:G:A	2.10538e-23	-9.12748e-10	-1.21494
75972312	chr5:75972312:C:A	1.97441e-23	-9.12748e-10	-1.27917
75972519	chr5:75972519:A:G	2.52345e-24	-2.27789	-1.05851
75972633	chr5:75972633:T:C	1.86685e-23	-9.12748e-10	-1.33519
75972722	chr5:75972722:C:G	4.14043e-24	-2.0549	-0.786332
75972749	chr5:75972749:C:A	7.89515e-23	-9.12748e-10	0.106807
75972770	chr5:75972770:A:G	7.88279e-24	-1.42651	-0.770835
75973011	chr5:75973011:T:A	2.75763e-23	-9.12748e-10	-0.945071
75973353	chr5:75973353:A:G	1.83716e-23	-9.12748e-10	-1.35122
75973580	chr5:75973580:G:A	1.88107e-23	-9.12748e-10	-1.3276
75973729	chr5:75973729:CTT:C	3.7442e-23	-9.12748e-10	-0.639234
75973909	chr5:75973909:A:G	1.27774e-23	-1.21183	-0.502521
75973922	chr5:75973922:A:C	4.0452e-24	-2.25134	-0.613157
75974636	chr5:75974636:C:A	2.44015e-24	-2.27817	-1.09179
75974697	chr5:75974697:C:T	1.4692e-23	-1.12689	-0.447836
75974771	chr5:75974771:G:A	3.1312e-23	-9.12748e-10	-0.818026
75974815	chr5:75974815:G:A	2.44544e-24	-2.27243	-1.09538
75974848	chr5:75974848:A:G	2.99748e-23	-9.12748e-10	-0.861672
75975284	chr5:75975284:T:C	5.1306e-23	0.444267	-0.768486
75975365	chr5:75975365:A:G	2.06923e-23	-9.12748e-10	-1.23227
75975431	chr5:75975431:A:G	9.0757e-24	-2.05643	-6.68458e-10
75975722	chr5:75975722:T:C	3.00679e-23	-9.12748e-10	-0.85857
75975909	chr5:75975909:A:G	2.32768e-23	-9.12748e-10	-1.11457
75976786	chr5:75976786:C:T	1.17303e-23	-1.79986	-6.68458e-10
75977028	chr5:75977028:G:A	1.82351e-23	-9.12748e-10	-1.35868
75977265	chr5:75977265:A:T	3.20797e-23	-9.12748e-10	-0.793802
75977449	chr5:75977449:C:T	1.91107e-23	-1.05071	-0.261066
75977462	chr5:75977462:C:T	3.18688e-23	-9.12748e-10	-0.800401
75978258	chr5:75978258:C:G	1.06905e-22	-9.12748e-10	0.409914
75978823	chr5:75978823:A:G	1.28095e-23	-1.21445	-0.497394
75978837	chr5:75978837:G:C	1.90031e-23	-9.12748e-10	-1.31742
75978887	chr5:75978887:C:G	1.43914e-23	-1.11066	-0.484739
75979012	chr5:75979012:G:A	2.60525e-23	-9.12748e-10	-1.00192
75979061	chr5:75979061:G:A	1.54849e-23	-1.04202	-0.480147
75979065	chr5:75979065:A:G	9.50793e-24	-0.793901	-1.216
75979317	chr5:75979317:G:A	2.43599e-23	-9.12748e-10	-1.06909
75979343	chr5:75979343:A:G	2.38445e-23	-9.12748e-10	-1.09048
75979439	chr5:75979439:C:T	8.46356e-23	0.948528	-0.772201
75979475	chr5:75979475:G:C	1.95474e-23	-9.12748e-10	-1.28918
75979686	chr5:75979686:G:A	1.92142e-23	-1.15102	-0.15536
75979848	chr5:75979848:G:T	1.92717e-23	-9.12748e-10	-1.30339
75979977	chr5:75979977:T:G	1.55298e-23	-1.02899	-0.490274
75979986	chr5:75979986:A:AT	1.94184e-23	-9.12748e-10	-1.29581
75980004	chr5:75980004:C:T	3.91968e-23	-9.12748e-10	-0.593434
75980087	chr5:75980087:A:G	3.99788e-24	-1.98446	-0.891805
75980376	chr5:75980376:T:C	8.84965e-24	-1.50456	-0.57709
75980468	chr5:75980468:A:C	8.64207e-23	-9.12748e-10	0.197199
75980539	chr5:75980539:G:A	2.2185e-23	-9.12748e-10	-1.16261
75980616	chr5:75980616:G:T	2.6092e-24	-2.09808	-1.2049
75980751	chr5:75980751:C:T	1.81498e-23	-9.12748e-10	-1.36337
75980800	chr5:75980800:C:G	1.06905e-22	-9.12748e-10	0.409914
75980961	chr5:75980961:G:T	1.98325e-23	-9.12748e-10	-1.2747
75981010	chr5:75981010:C:A	2.63575e-24	-2.087	-1.20586
75981133	chr5:75981133:A:C	2.83757e-23	-9.12748e-10	-0.916493
75981305	chr5:75981305:T:C	2.30283e-23	-9.12748e-10	-1.12531
75981419	chr5:75981419:A:G	1.62439e-23	-0.353427	-1.12088
75981458	chr5:75981458:C:A	2.48355e-23	-9.12748e-10	-1.04975
75981966	chr5:75981966:A:G	1.28296e-23	-1.12429	-0.585984
75981974	chr5:75981974:C:G	2.03837e-23	-9.12748e-10	-1.24729
75982142	chr5:75982142:A:G	2.69281e-24	-2.12933	-1.14211
75982289	chr5:75982289:A:G	4.55037e-24	-2.30125	-0.445571
75982815	chr5:75982815:G:A	3.34064e-23	-9.12748e-10	-0.753281
75983372	chr5:75983372:T:C	3.75152e-24	-1.79364	-1.14623
75983428	chr5:75983428:C:T	1.89785e-23	-9.12748e-10	-1.31872
75983465	chr5:75983465:G:A	1.91639e-23	-9.12748e-10	-1.309
75983679	chr5:75983679:C:T	6.35966e-24	-1.47267	-0.939381
75983696	chr5:75983696:G:T	4.19374e-23	-9.12748e-10	-0.525849
75985064	chr5:75985064:C:G	2.8314e-23	-9.12748e-10	-0.918672
75985472	chr5:75985472:G:A	2.40729e-24	-2.02039	-1.36313
75985583	chr5:75985583:C:T	2.16377e-24	-2.23611	-1.25407
75985631	chr5:75985631:G:A	5.37464e-24	-1.59824	-0.982094
75985729	chr5:75985729:G:A	3.76506e-24	-1.63176	-1.3045
75985841	chr5:75985841:G:A	1.87363e-23	-9.12748e-10	-1.33156
75985883	chr5:75985883:G:T	1.83749e-23	-9.12748e-10	-1.35104
75986078	chr5:75986078:A:G	6.81869e-22	-9.12748e-10	2.26281
75986187	chr5:75986187:C:T	2.30228e-23	0.179334	-1.30488
75986484	chr5:75986484:A:G	1.73768e-23	-0.146918	-1.25997
75986601	chr5:75986601:A:G	1.98721e-23	-9.12748e-10	-1.27271
75986609	chr5:75986609:C:T	6.38589e-24	-1.66485	-0.743086
75986944	chr5:75986944:T:C	1.51898e-23	-0.220098	-1.32131
75987194	chr5:75987194:G:A	1.93051e-23	-9.12748e-10	-1.30166
75987207	chr5:75987207:T:C	2.18182e-24	-2.25786	-1.22401
75987319	chr5:75987319:T:C	1.4261e-23	-0.320227	-1.28427
75987368	chr5:75987368:A:G	1.0642e-20	5.01054	-6.68458e-10
75987409	chr5:75987409:T:G	2.12615e-24	-2.26529	-1.24242
75987417	chr5:75987417:A:G	1.9304e-23	-1.27757	-0.0241385
75987724	chr5:75987724:A:T	2.69131e-24	-1.98742	-1.28458
75987834	chr5:75987834:T:C	1.87468e-23	-9.12748e-10	-1.331
75988125	chr5:75988125:A:G	2.75957e-23	-9.12748e-10	-0.944366
75988775	chr5:75988775:T:A	2.80292e-24	-1.94927	-1.28209
75988961	chr5:75988961:A:C	2.18649e-23	-9.12748e-10	-1.17715
75988977	chr5:75988977:A:G	3.37373e-24	-2.26792	-0.778091
75989051	chr5:75989051:G:A	1.87433e-23	-9.12748e-10	-1.33119
75989184	chr5:75989184:A:G	6.11684e-24	-1.11081	-1.34017
75989479	chr5:75989479:C:T	1.87433e-23	-9.12748e-10	-1.33119
75989525	chr5:75989525:G:A	3.28966e-24	-1.72862	-1.34262
75989997	chr5:75989997:A:G	5.47286e-23	-9.12748e-10	-0.259642
75990102	chr5:75990102:T:C	1.81676e-23	-9.12748e-10	-1.36239
75990322	chr5:75990322:T:C	1.54059e-23	-0.209349	-1.31793
75990360	chr5:75990360:T:A	3.35077e-24	-1.71128	-1.34156
75990598	chr5:75990598:A:T	2.42635e-23	-9.12748e-10	-1.07306
75990694	chr5:75990694:T:C	3.20888e-23	-9.12748e-10	-0.793519
75990781	chr5:75990781:A:G	2.82026e-23	-9.12748e-10	-0.922613
75990933	chr5:75990933:A:G	6.8153e-24	-1.0021	-1.34076
75991211	chr5:75991211:T:C	1.35815e-23	-1.65332	-6.68458e-10
75992751	chr5:75992751:TAAAC:T	3.34752e-24	-1.69016	-1.36365
75993034	chr5:75993034:C:T	1.83978e-23	-9.12748e-10	-1.3498
75993061	chr5:75993061:T:G	3.91607e-23	-9.12748e-10	-0.594353
75993116	chr5:75993116:AG:A	1.83107e-23	-9.12748e-10	-1.35454
75993396	chr5:75993396:G:A	1.4321e-23	-0.246101	-1.3542
75993437	chr5:75993437:C:T	6.34254e-23	-1.44937	1.33721
75993453	chr5:75993453:G:A	1.92084e-23	-9.12748e-10	-1.30668
75993641	chr5:75993641:G:T	1.02692e-23	-1.6779	-0.254973
75993901	chr5:75993901:A:G	1.81799e-23	-9.12748e-10	-1.36171
75994339	chr5:75994339:G:A	1.63853e-23	-0.394964	-1.07068
75994632	chr5:75994632:C:A	3.67479e-24	-2.27471	-0.685822
75994677	chr5:75994677:T:A	1.85568e-24	-2.31911	-1.32467
75995416	chr5:75995416:T:C	2.1512e-23	-9.12748e-10	-1.19342
75995491	chr5:75995491:G:A	2.09909e-23	-9.12748e-10	-1.21794
75995554	chr5:75995554:C:T	2.25645e-24	-2.15852	-1.28972
75995619	chr5:75995619:A:G	1.81442e-23	-9.12748e-10	-1.36368
75995639	chr5:75995639:T:C	3.10668e-24	-1.7656	-1.36287
75995677	chr5:75995677:G:A	7.93777e-24	-1.36559	-0.824801
75995678	chr5:75995678:A:C	7.8063e-24	-1.38079	-0.826302
75995829	chr5:75995829:G:A	7.58423e-24	-1.39814	-0.837814
75995841	chr5:75995841:A:G	7.24757e-24	-1.42075	-0.860616
75995972	chr5:75995972:A:G	4.3568e-24	-2.26919	-0.5211
75995992	chr5:75995992:A:G	2.10199e-24	-2.29961	-1.21954
75996310	chr5:75996310:T:C	1.64429e-23	-1.65263	0.190501
75996422	chr5:75996422:C:T	9.37628e-24	-1.65224	-0.371604
75996466	chr5:75996466:G:A	1.737e-23	-1.61725	0.209966
75996494	chr5:75996494:A:C	1.04596e-23	-0.670616	-1.2439
75997153	chr5:75997153:C:T	7.76348e-24	-1.61188	-0.600713
75997297	chr5:75997297:C:A	2.31825e-24	-2.24549	-1.17572
75997304	chr5:75997304:A:G	2.65987e-23	-9.12748e-10	-0.981167
75997626	chr5:75997626:A:C	7.57478e-24	-1.1613	-1.07591
75997784	chr5:75997784:A:G	7.41616e-23	-9.12748e-10	0.0442196
75997859	chr5:75997859:A:G	8.74714e-24	-1.25271	-0.840589
75997871	chr5:75997871:T:G	1.0496e-23	-1.25603	-0.655002
75997953	chr5:75997953:A:G	1.82735e-23	-9.12748e-10	-1.35658
75997976	chr5:75997976:TGTG:T	1.91473e-24	-2.3113	-1.30115
75997981	chr5:75997981:T:C	9.00392e-24	-1.35947	-0.704893
75998002	chr5:75998002:T:C	4.0407e-23	-9.12748e-10	-0.563026
75998332	chr5:75998332:A:G	1.08337e-23	-1.22793	-0.651437
75998404	chr5:75998404:C:T	7.41616e-23	-9.12748e-10	0.0442196
75998521	chr5:75998521:T:C	1.15986e-23	-1.19517	-0.615981
75998723	chr5:75998723:C:T	1.10122e-23	-1.22634	-0.636678
75998802	chr5:75998802:C:G	1.14134e-23	-1.22572	-0.601513
75998810	chr5:75998810:T:C	1.21492e-23	-1.22617	-0.538594
75998954	chr5:75998954:G:A	3.04702e-23	-0.845278	-6.68458e-10
75998958	chr5:75998958:G:A	1.12496e-23	-1.23554	-0.606147
75999082	chr5:75999082:A:G	1.13958e-23	-1.23197	-0.596816
75999145	chr5:75999145:A:G	1.97481e-23	-9.12748e-10	-1.27897
75999245	chr5:75999245:C:G	1.00111e-22	-9.12748e-10	0.344249
75999514	chr5:75999514:C:T	2.35493e-24	-2.19772	-1.20779
75999702	chr5:75999702:A:G	1.91772e-24	-2.31582	-1.29507
75999828	chr5:75999828:G:C	8.75505e-24	-1.15728	-0.935121
76000102	chr5:76000102:T:C	5.34199e-24	-2.17335	-0.413079
76000269	chr5:76000269:T:C	1.82143e-23	-9.12748e-10	-1.35982
76000285	chr5:76000285:A:G	8.52842e-24	-2.11862	-6.68458e-10
76000311	chr5:76000311:G:A	6.87865e-23	-9.12748e-10	-0.0310205
76000359	chr5:76000359:G:C	3.20656e-23	-9.12748e-10	-0.794244
76000538	chr5:76000538:A:C	8.42976e-24	-1.18933	-0.940931
76000701	chr5:76000701:T:C	8.11162e-24	-1.2099	-0.958826
76000821	chr5:76000821:A:G	1.81693e-23	-9.12748e-10	-1.36229
76000901	chr5:76000901:A:T	4.61556e-23	-0.430008	-6.68458e-10
76001321	chr5:76001321:C:T	1.9084e-24	-2.31353	-1.30223
76001453	chr5:76001453:T:A	2.08817e-23	-9.12748e-10	-1.22316
76001484	chr5:76001484:C:T	2.0283e-23	-2.15318	0.900938
76002178	chr5:76002178:A:G	2.32673e-22	1.18761	-6.68458e-10
76002606	chr5:76002606:T:G	1.8189e-23	-9.12748e-10	-1.36121
76002668	chr5:76002668:C:A	2.04695e-24	-2.18664	-1.35904
76002876	chr5:76002876:A:T	2.73978e-23	-0.623305	-0.328258
76002887	chr5:76002887:A:G	1.60621e-23	-1.10717	-0.378393
76003069	chr5:76003069:G:T	1.58619e-23	-1.12171	-0.376398
76003210	chr5:76003210:G:T	1.72458e-23	-1.16724	-0.247214
76003213	chr5:76003213:A:G	3.02721e-24	-1.89245	-1.26194
76003534	chr5:76003534:T:C	2.19738e-23	-9.12748e-10	-1.17218
76003899	chr5:76003899:G:A	2.15321e-23	-9.12748e-10	-1.19248
76003988	chr5:76003988:G:T	3.21187e-23	-9.12748e-10	-0.79259
76004200	chr5:76004200:C:T	2.34957e-24	-2.23626	-1.17154
76004306	chr5:76004306:C:A	9.86315e-24	-2.07693	0.103707
76004378	chr5:76004378:T:G	4.94741e-24	-1.97623	-0.686931
76004399	chr5:76004399:A:G	1.81973e-23	-1.16292	-0.197833
76004418	chr5:76004418:C:A	5.22652e-23	-9.12748e-10	-0.305696
76004437	chr5:76004437:G:C	7.22555e-23	-9.12748e-10	0.0181805
76004646	chr5:76004646:C:T	3.63675e-23	-0.310065	-0.358287
76004817	chr5:76004817:C:T	7.09756e-24	-1.42303	-0.879246
76005127	chr5:76005127:G:A	2.08326e-24	-2.16936	-1.35873
76005416	chr5:76005416:A:C	1.04476e-23	-1.22226	-0.693399
76005486	chr5:76005486:T:C	1.10972e-23	-1.14166	-0.713675
76005528	chr5:76005528:A:G	1.09034e-23	-1.15308	-0.719875
76005784	chr5:76005784:T:C	1.08724e-23	-1.17652	-0.699282
76006117	chr5:76006117:G:C	2.34805e-24	-2.09715	-1.31129
76006186	chr5:76006186:A:G	2.93233e-24	-2.28832	-0.897909
76006417	chr5:76006417:T:C	4.36395e-24	-1.63661	-1.15204
76006482	chr5:76006482:T:C	4.26132e-24	-1.68808	-1.12437
76006804	chr5:76006804:T:C	5.92564e-24	-1.64499	-0.837753
76006867	chr5:76006867:C:G	5.20019e-24	-1.87364	-0.739689
76006883	chr5:76006883:T:C	3.38452e-23	-9.12748e-10	-0.740229
76007312	chr5:76007312:G:A	1.85408e-23	-9.12748e-10	-1.34205
76007416	chr5:76007416:A:G	6.09897e-23	-0.121526	-0.0297956
76007466	chr5:76007466:G:C	4.4842e-24	-1.50366	-1.25781
76007489	chr5:76007489:T:C	3.67181e-23	-0.60709	-0.0516679
76007596	chr5:76007596:G:A	4.257e-24	-2.11228	-0.701179
76007999	chr5:76007999:A:C	1.88869e-24	-2.27312	-1.35303
76008556	chr5:76008556:A:G	1.82092e-23	-9.12748e-10	-1.3601
76008647	chr5:76008647:C:A	2.00192e-23	-9.12748e-10	-1.26534
76008667	chr5:76008667:G:A	2.37315e-24	-2.0943	-1.30351
76008986	chr5:76008986:C:A	3.06733e-23	-9.12748e-10	-0.838634
76009225	chr5:76009225:C:T	1.89506e-23	-9.12748e-10	-1.32019
76009272	chr5:76009272:T:C	3.36671e-24	-2.0466	-1.00149
76009279	chr5:76009279:G:A	3.32404e-24	-2.02313	-1.03772
76009336	chr5:76009336:A:G	4.98608e-24	-1.62121	-1.03417
76009430	chr5:76009430:A:G	2.3861e-23	-9.12748e-10	-1.08978
76009576	chr5:76009576:A:G	8.894e-24	-1.05543	-1.02122
76009648	chr5:76009648:T:C	1.98921e-24	-2.30806	-1.26623
76009749	chr5:76009749:C:T	2.62894e-24	-2.03808	-1.25737
76009788	chr5:76009788:A:G	2.00331e-23	-9.12748e-10	-1.26464
76009851	chr5:76009851:T:G	2.32015e-23	-9.12748e-10	-1.11781
76009867	chr5:76009867:G:A	3.76566e-24	-1.70027	-1.23584
76009968	chr5:76009968:T:A	3.01384e-23	-0.856229	-6.68458e-10
76010000	chr5:76010000:T:G	2.07048e-23	-9.12748e-10	-1.23166
76010003	chr5:76010003:T:G	1.2435e-23	-0.434488	-1.30702
76010146	chr5:76010146:T:A	4.90197e-24	-1.95171	-0.720679
76010222	chr5:76010222:T:C	3.58797e-24	-1.712	-1.27245
76010272	chr5:76010272:T:A	2.03188e-23	-9.12748e-10	-1.25048
76010842	chr5:76010842:TAGAA:T	7.02602e-24	-2.31241	-6.68458e-10
76010891	chr5:76010891:T:C	4.84817e-23	-9.12748e-10	-0.380842
76010991	chr5:76010991:G:C	2.00518e-24	-2.3136	-1.25269
76011031	chr5:76011031:C:T	2.35937e-24	-2.10183	-1.3018
76011148	chr5:76011148:G:A	5.90411e-24	-1.76384	-0.722542
76011517	chr5:76011517:T:C	1.8177e-24	-2.31828	-1.34617
76011885	chr5:76011885:T:A	2.18808e-23	-9.12748e-10	-1.17642
76011915	chr5:76011915:C:T	2.31859e-24	-2.05784	-1.36323
76012066	chr5:76012066:T:C	2.76961e-24	-2.03883	-1.20449
76012446	chr5:76012446:C:T	6.1075e-23	-9.12748e-10	-0.149924
76012539	chr5:76012539:C:T	1.90345e-23	-9.12748e-10	-1.31578
76012646	chr5:76012646:T:C	2.60897e-24	-1.95064	-1.35244
76013310	chr5:76013310:G:A	5.62084e-24	-1.40295	-1.1326
76013926	chr5:76013926:T:G	2.08443e-23	-9.12748e-10	-1.22495
76014395	chr5:76014395:G:A	1.98326e-23	-9.12748e-10	-1.2747
76014560	chr5:76014560:T:C	2.78585e-23	-9.12748e-10	-0.934888
76015636	chr5:76015636:A:G	2.00213e-23	-9.12748e-10	-1.26523
76015942	chr5:76015942:A:G	2.32575e-24	-2.14067	-1.27732
76016392	chr5:76016392:A:G	2.90393e-24	-2.31622	-0.879741
76016664	chr5:76016664:A:G	2.57971e-24	-2.18748	-1.12687
76017197	chr5:76017197:A:G	1.83834e-23	-9.12748e-10	-1.35058
76017206	chr5:76017206:C:G	2.5092e-23	-9.12748e-10	-1.03948
76017352	chr5:76017352:T:C	1.95463e-23	-9.12748e-10	-1.28924
76017896	chr5:76017896:A:G	6.51749e-24	-2.23537	-0.152172
76017908	chr5:76017908:G:C	7.36347e-23	0.0370892	-6.68458e-10
76018027	chr5:76018027:C:G	2.40389e-23	-9.12748e-10	-1.08235
76018389	chr5:76018389:A:G	2.44552e-23	-9.12748e-10	-1.06519
76018396	chr5:76018396:A:G	1.87735e-23	-9.12748e-10	-1.32958
76018528	chr5:76018528:A:G	1.97677e-23	-9.12748e-10	-1.27798
76018711	chr5:76018711:G:A	3.33274e-24	-2.19135	-0.866879
76018795	chr5:76018795:A:G	1.81995e-23	-9.12748e-10	-1.36063
76019195	chr5:76019195:G:A	8.3863e-24	-2.17625	0.0408184
76019502	chr5:76019502:C:T	3.10302e-24	-2.18684	-0.942812
76019559	chr5:76019559:C:G	2.10841e-23	-9.12748e-10	-1.21351
76019607	chr5:76019607:C:G	2.22734e-23	-9.12748e-10	-1.15864
76019820	chr5:76019820:C:T	9.54984e-24	-1.40348	-0.602027
76020145	chr5:76020145:C:A	2.07065e-23	-9.12748e-10	-1.23158
76020227	chr5:76020227:G:A	2.07311e-23	-9.12748e-10	-1.23039
76020725	chr5:76020725:G:A	1.98921e-23	-9.12748e-10	-1.2717
76020870	chr5:76020870:A:C	2.38199e-23	-9.12748e-10	-1.09151
76020934	chr5:76020934:A:T	6.53967e-23	-9.12748e-10	-0.081555
76021071	chr5:76021071:T:A	1.83136e-23	-9.12748e-10	-1.35438
76021149	chr5:76021149:A:T	2.14101e-23	-9.12748e-10	-1.19817
76021348	chr5:76021348:A:G	1.85279e-23	-9.12748e-10	-1.34275
76022358	chr5:76022358:G:A	3.77029e-24	-1.57933	-1.35555
76022615	chr5:76022615:T:G	2.31073e-23	-1.12188	-6.68458e-10
76023643	chr5:76023643:A:AATGTGTGTGTGTATATATACATATATATGT	7.83285e-24	-2.2037	-6.68458e-10
76024181	chr5:76024181:CA:C	1.51127e-23	-1.00851	-0.537985
76024209	chr5:76024209:A:G	2.25109e-24	-2.12879	-1.32182
76024586	chr5:76024586:A:G	1.81339e-23	-9.12748e-10	-1.36424
76024684	chr5:76024684:C:T	1.82404e-23	-9.12748e-10	-1.35839
76024866	chr5:76024866:T:C	1.99071e-23	-9.12748e-10	-1.27095
76025010	chr5:76025010:C:T	1.81365e-23	-9.12748e-10	-1.3641
76025104	chr5:76025104:T:C	2.17575e-23	0.139475	-1.32155
76025152	chr5:76025152:C:T	2.16151e-23	-9.12748e-10	-1.18863
76025234	chr5:76025234:G:A	6.80851e-23	-9.12748e-10	-0.0412689
76026123	chr5:76026123:A:G	3.90922e-23	-9.12748e-10	-0.596104
76026668	chr5:76026668:C:T	1.94975e-23	-0.866657	-0.425083
76026817	chr5:76026817:A:G	2.79826e-23	-9.12748e-10	-0.930443
76027140	chr5:76027140:C:A	8.98145e-24	-1.34286	-0.724003
76027161	chr5:76027161:G:A	2.1988e-24	-2.15493	-1.31919
76027315	chr5:76027315:G:C	1.81635e-23	-9.12748e-10	-1.36262
76027482	chr5:76027482:C:T	2.29362e-24	-2.15406	-1.27783
76027563	chr5:76027563:C:T	1.97875e-23	0.0698575	-1.34683
76027944	chr5:76027944:G:T	2.03141e-24	-2.22439	-1.3289
76028033	chr5:76028033:G:A	1.81143e-23	-0.0182898	-1.34704
76028034	chr5:76028034:C:T	1.7951e-23	-0.0273834	-1.347
76028104	chr5:76028104:T:C	4.39196e-23	-9.12748e-10	-0.479666
76028175	chr5:76028175:A:G	1.86653e-23	-9.12748e-10	-1.33536
76029167	chr5:76029167:T:C	4.53417e-23	-0.698818	0.251017
76029451	chr5:76029451:TCATTGAATAGA:T	2.0247e-23	-9.12748e-10	-1.25402
76029454	chr5:76029454:T:C	1.1162e-23	-1.91404	0.0645285
76029582	chr5:76029582:T:A	6.75783e-24	-1.46545	-0.885872
76029806	chr5:76029806:C:T	1.83058e-23	-9.12748e-10	-1.35481
76029846	chr5:76029846:T:C	1.81548e-23	-9.12748e-10	-1.36309
76031014	chr5:76031014:A:C	7.3632e-24	-2.26553	-6.68458e-10
76031208	chr5:76031208:C:T	1.7835e-23	-1.38086	-6.68458e-10
76031469	chr5:76031469:G:A	9.73764e-24	-1.89705	-0.0889764
76031503	chr5:76031503:G:T	1.96591e-23	0.0448428	-1.32833
76031649	chr5:76031649:G:C	1.64717e-23	-1.46038	-6.68458e-10
76031712	chr5:76031712:C:A	1.67125e-22	-9.12748e-10	0.856716
76031736	chr5:76031736:C:T	2.89672e-24	-1.8871	-1.31135
76032171	chr5:76032171:T:A	5.60941e-23	-9.12748e-10	-0.234996
76032239	chr5:76032239:GATAA:G	3.86602e-24	-1.89255	-1.01725
76032591	chr5:76032591:G:A	3.06674e-24	-2.06495	-1.07647
76032866	chr5:76032866:G:T	1.82281e-23	-9.12748e-10	-1.35906
76032970	chr5:76032970:T:A	1.17126e-23	-1.80136	-6.68458e-10
76033030	chr5:76033030:C:A	3.38302e-23	-9.12748e-10	-0.740672
76033103	chr5:76033103:T:C	1.82597e-23	-9.12748e-10	-1.35733
76033147	chr5:76033147:G:A	2.29588e-23	-9.12748e-10	-1.12832
76033219	chr5:76033219:T:A	1.84586e-23	-9.12748e-10	-1.3465
76033260	chr5:76033260:C:T	1.82618e-23	-9.12748e-10	-1.35722
76033275	chr5:76033275:G:T	5.98762e-24	-1.9981	-0.474237
76033324	chr5:76033324:T:C	9.39998e-24	-2.02132	-6.68458e-10
76033329	chr5:76033329:A:G	4.49139e-24	-1.92251	-0.837359
76033332	chr5:76033332:T:C	3.42001e-23	-9.12748e-10	-0.729799
76033429	chr5:76033429:G:A	1.89482e-23	-9.12748e-10	-1.32032
76033431	chr5:76033431:G:C	1.08808e-23	-1.87503	-6.68458e-10
76033489	chr5:76033489:A:G	1.88227e-23	-0.00325193	-1.32371
76033758	chr5:76033758:C:A	2.08368e-23	-9.12748e-10	-1.22531
76033802	chr5:76033802:G:A	5.32235e-23	-9.12748e-10	-0.287528
76033840	chr5:76033840:G:A	1.13106e-23	-1.85439	0.0180955
76033972	chr5:76033972:T:C	4.39967e-23	-9.12748e-10	-0.477913
76034030	chr5:76034030:C:T	1.09254e-21	-9.12748e-10	2.73424
76034044	chr5:76034044:CTGTT:C	1.07637e-23	-1.88024	-0.00561206
76034110	chr5:76034110:C:A	2.29231e-24	-2.13596	-1.29651
76034156	chr5:76034156:A:G	2.18805e-23	-9.12748e-10	-1.17643
76034186	chr5:76034186:A:G	8.2428e-24	-2.2196	0.0669115
76034201	chr5:76034201:C:A	2.12442e-23	-1.20594	-6.68458e-10
76034260	chr5:76034260:C:T	9.82079e-24	-1.95418	-0.0233463
76034277	chr5:76034277:A:C	1.81783e-23	-9.12748e-10	-1.3618
76034310	chr5:76034310:C:T	1.2833e-23	-1.71001	-6.68458e-10
76034328	chr5:76034328:G:C	9.75179e-24	-1.91047	-0.0741013
76034497	chr5:76034497:T:C	1.0986e-23	-1.93091	0.0655037
76034557	chr5:76034557:A:T	9.7981e-24	-1.95153	-0.0283077
76034643	chr5:76034643:T:C	7.55733e-24	-0.875466	-1.36404
76034766	chr5:76034766:A:G	1.90086e-23	-9.12748e-10	-1.31714
76034801	chr5:76034801:T:A	8.98734e-23	-9.12748e-10	0.236375
76035142	chr5:76035142:T:C	2.11308e-23	-9.12748e-10	-1.2113
76035326	chr5:76035326:C:A	1.48496e-22	-9.12748e-10	0.73853
76035393	chr5:76035393:G:A	2.28149e-24	-2.12376	-1.31343
76036045	chr5:76036045:T:C	1.81344e-23	-9.12748e-10	-1.36422
76036300	chr5:76036300:G:A	1.22791e-23	-1.84768	0.0935503
76036365	chr5:76036365:T:G	1.02479e-23	-1.93496	-6.68458e-10
76036406	chr5:76036406:T:C	2.29911e-24	-2.10404	-1.32546
76036651	chr5:76036651:A:G	1.83534e-24	-2.2936	-1.36119
76036783	chr5:76036783:T:C	2.43644e-23	0.192351	-1.26126
76036907	chr5:76036907:C:T	2.02039e-23	-9.12748e-10	-1.25615
76036910	chr5:76036910:A:G	2.09431e-23	-9.12748e-10	-1.22022
76036953	chr5:76036953:C:T	2.38369e-24	-2.11671	-1.27667
76037110	chr5:76037110:A:C	1.82553e-23	-9.12748e-10	-1.35757
76037206	chr5:76037206:C:T	3.93855e-23	-0.855789	0.26716
76037384	chr5:76037384:C:T	2.33473e-23	-9.12748e-10	-1.11155
76037431	chr5:76037431:A:G	2.37874e-24	-2.16037	-1.23508
76037699	chr5:76037699:G:C	1.95233e-23	-9.12748e-10	-1.29042
76038161	chr5:76038161:G:C	2.02303e-23	-9.12748e-10	-1.25485
76038489	chr5:76038489:G:A	1.31162e-23	-1.71735	0.0291699
76038788	chr5:76038788:C:T	1.95402e-23	-9.12748e-10	-1.28955
76039180	chr5:76039180:G:A	1.33973e-21	-9.12748e-10	2.93819
76039318	chr5:76039318:G:A	3.34421e-23	-9.12748e-10	-0.752213
76039540	chr5:76039540:G:A	6.35093e-22	-9.12748e-10	2.19174
76039543	chr5:76039543:G:A	1.84466e-23	-9.12748e-10	-1.34715
76039612	chr5:76039612:C:T	1.85211e-23	-9.12748e-10	-1.34312
76040044	chr5:76040044:C:T	2.29639e-24	-2.19426	-1.23643
76040639	chr5:76040639:C:T	1.17814e-23	-1.81796	0.0224558
76040651	chr5:76040651:C:T	1.70601e-23	-0.0648996	-1.36038
76040916	chr5:76040916:G:A	2.19863e-23	-9.12748e-10	-1.17161
76041319	chr5:76041319:C:T	2.1051e-22	-9.12748e-10	1.08751
76041706	chr5:76041706:C:T	7.43591e-24	-2.25571	-6.68458e-10
76041769	chr5:76041769:C:A	1.80972e-23	-0.0924054	-1.27386
76041911	chr5:76041911:G:A	6.51887e-24	-2.0557	-0.331629
76041977	chr5:76041977:G:A	2.11548e-23	-9.12748e-10	-1.21016
76042069	chr5:76042069:C:G	2.40612e-23	-9.12748e-10	-1.08143
76042422	chr5:76042422:T:A	2.40073e-23	-9.12748e-10	-1.08367
76042845	chr5:76042845:G:C	2.2323e-24	-2.12929	-1.3297
76042951	chr5:76042951:T:C	1.81546e-23	-9.12748e-10	-1.3631
76043314	chr5:76043314:T:G	7.14732e-23	-9.12748e-10	0.00729453
76043599	chr5:76043599:A:G	3.07086e-23	-9.12748e-10	-0.837486
76043865	chr5:76043865:A:C	1.16942e-23	-1.80293	-6.68458e-10
76043874	chr5:76043874:C:T	1.74686e-23	-0.149956	-1.25167
76044152	chr5:76044152:C:T	1.59627e-23	-0.13733	-1.35445
76044251	chr5:76044251:T:C	2.20476e-24	-2.2012	-1.27021
76044280	chr5:76044280:T:C	2.20374e-24	-2.20186	-1.27001
76044299	chr5:76044299:T:C	1.49272e-23	-0.225731	-1.33311
76044481	chr5:76044481:G:A	6.86382e-22	-9.12748e-10	2.26941
76044964	chr5:76044964:T:G	1.36655e-23	-1.86348	0.216332
76045127	chr5:76045127:G:A	1.20258e-23	-1.77497	-6.68458e-10
76045248	chr5:76045248:C:T	1.12221e-23	-1.84414	-6.68458e-10
76045276	chr5:76045276:CT:C	2.04408e-23	-9.12748e-10	-1.2445
76045778	chr5:76045778:C:T	2.30982e-24	-2.10529	-1.31957
76045816	chr5:76045816:G:T	2.01297e-23	-9.12748e-10	-1.25983
76046198	chr5:76046198:G:C	4.40314e-23	-0.106801	-0.370323
76047291	chr5:76047291:A:G	1.65026e-22	0.844079	-6.68458e-10
76047548	chr5:76047548:A:G	4.20371e-24	-1.6467	-1.17936
76047689	chr5:76047689:G:GA	6.50952e-24	-1.54688	-0.841887
76047826	chr5:76047826:C:T	1.84487e-23	-9.12748e-10	-1.34704
76047852	chr5:76047852:G:A	3.78612e-23	-9.12748e-10	-0.6281
76047966	chr5:76047966:T:C	2.02657e-22	-9.12748e-10	1.04949
76048015	chr5:76048015:A:G	9.05743e-23	-9.12748e-10	0.244143
76048475	chr5:76048475:A:G	3.28678e-23	-9.12748e-10	-0.769533
76048578	chr5:76048578:G:A	6.85464e-24	-2.08077	-0.25633
76048831	chr5:76048831:G:T	8.99974e-24	-1.89367	-0.171165
76048864	chr5:76048864:A:G	5.95576e-23	-9.12748e-10	-0.175084
76049186	chr5:76049186:A:C	2.1164e-23	-9.12748e-10	-1.20973
76049214	chr5:76049214:A:G	6.54401e-24	-2.03902	-0.344462
76049492	chr5:76049492:A:G	1.58704e-23	-1.49757	-6.68458e-10
76049611	chr5:76049611:T:C	3.42029e-24	-1.67402	-1.35828
76050085	chr5:76050085:C:T	6.72404e-24	-2.04352	-0.312814
76050120	chr5:76050120:T:C	2.38224e-24	-2.07212	-1.32187
76050277	chr5:76050277:T:C	6.61075e-24	-2.02729	-0.346042
76050579	chr5:76050579:TCTCTCTCTCTTTCA:T	5.98283e-23	-9.12748e-10	-0.170548
76050630	chr5:76050630:T:TA	1.69086e-22	-9.12748e-10	0.86838
76051988	chr5:76051988:A:T	4.97728e-24	-1.83901	-0.818136
76052000	chr5:76052000:T:C	2.90271e-23	-9.12748e-10	-0.893799
76052429	chr5:76052429:A:C	1.84103e-23	-9.12748e-10	-1.34911
76052526	chr5:76052526:A:G	1.82487e-23	-9.12748e-10	-1.35793
76052532	chr5:76052532:G:C	7.82637e-23	-0.16891	0.266966
76052647	chr5:76052647:A:G	6.06455e-23	-9.12748e-10	-0.156981
76052780	chr5:76052780:C:A	1.86264e-23	-9.12748e-10	-1.33745
76052916	chr5:76052916:G:A	6.89553e-24	-2.05982	-0.271335
76053255	chr5:76053255:T:C	7.88009e-24	-1.96164	-0.236049
76053372	chr5:76053372:C:CATCAGACCAAATATCAGAT	4.4378e-24	-1.85738	-0.914488
76053421	chr5:76053421:A:G	2.00719e-23	-9.12748e-10	-1.26271
76053590	chr5:76053590:A:C	8.43055e-23	-9.12748e-10	0.17242
76053619	chr5:76053619:G:A	2.45717e-22	-9.12748e-10	1.24215
76053650	chr5:76053650:T:C	8.19873e-23	-9.12748e-10	0.144537
76054152	chr5:76054152:C:G	2.14453e-23	-9.12748e-10	-1.19652
76054202	chr5:76054202:T:A	1.16532e-23	-1.80645	-6.68458e-10
76054455	chr5:76054455:T:C	1.85229e-23	-9.12748e-10	-1.34302
76054463	chr5:76054463:T:C	1.17044e-23	-1.80206	-6.68458e-10
76054468	chr5:76054468:C:G	1.47049e-23	-1.57385	-6.68458e-10
76054838	chr5:76054838:GTTGT:G	4.5168e-24	-2.20066	-0.553566
76055050	chr5:76055050:G:A	1.82384e-23	-9.12748e-10	-1.3585
76055359	chr5:76055359:G:T	2.54995e-24	-2.01647	-1.30948
76055389	chr5:76055389:T:G	3.57033e-23	-9.12748e-10	-0.686785
76056827	chr5:76056827:T:C	8.11076e-23	-9.12748e-10	0.13375
76057031	chr5:76057031:G:T	5.20423e-23	-9.12748e-10	-0.309971
76057125	chr5:76057125:T:G	7.75916e-24	-1.98487	-0.228283
76057177	chr5:76057177:G:C	1.85551e-23	-9.12748e-10	-1.34128
76057343	chr5:76057343:A:AG	2.68044e-23	-9.12748e-10	-0.973463
76057389	chr5:76057389:C:A	2.32322e-24	-2.08813	-1.33094
76057441	chr5:76057441:G:A	7.92107e-24	-2.05081	-0.141686
76057747	chr5:76057747:T:C	2.36879e-23	-9.12748e-10	-1.09706
76057765	chr5:76057765:T:C	1.55461e-23	-1.51822	-6.68458e-10
76057832	chr5:76057832:A:C	2.43475e-24	-2.05315	-1.31903
76057957	chr5:76057957:G:A	2.59537e-23	-9.12748e-10	-1.00571
76057975	chr5:76057975:G:A	3.08565e-23	-9.12748e-10	-0.832681
76058123	chr5:76058123:C:T	1.8134e-23	-9.12748e-10	-1.36424
76058354	chr5:76058354:C:A	2.64034e-22	-9.12748e-10	1.31405
76058394	chr5:76058394:A:G	2.62392e-23	-9.12748e-10	-0.994772
76058735	chr5:76058735:A:G	1.81591e-23	-9.12748e-10	-1.36285
76059341	chr5:76059341:C:T	5.07014e-23	-9.12748e-10	-0.336075
76059350	chr5:76059350:A:G	2.08082e-23	-9.12748e-10	-1.22668
76059934	chr5:76059934:A:C	2.12635e-23	-9.12748e-10	-1.20504
76060079	chr5:76060079:G:A	1.98626e-23	-9.12748e-10	-1.27319
76060351	chr5:76060351:A:G	6.27163e-24	-1.45807	-0.967921
76061045	chr5:76061045:A:T	2.96845e-23	-9.12748e-10	-0.871401
76062004	chr5:76062004:A:G	1.23972e-22	-9.12748e-10	0.558031
76062238	chr5:76062238:G:A	2.82247e-22	-9.12748e-10	1.38075
76062303	chr5:76062303:T:C	2.2765e-23	-1.1368	-6.68458e-10
76062642	chr5:76062642:G:GA	1.8489e-23	-9.12748e-10	-1.34485
76062941	chr5:76062941:T:C	2.21882e-23	-9.12748e-10	-1.16247
76063275	chr5:76063275:T:C	2.14362e-23	-9.12748e-10	-1.19695
76063314	chr5:76063314:G:A	2.15708e-23	-9.12748e-10	-1.19069
76063728	chr5:76063728:T:G	1.84749e-23	-9.12748e-10	-1.34561
76063754	chr5:76063754:A:G	9.62343e-24	-1.63396	-0.363867
76064063	chr5:76064063:C:T	2.07774e-23	-9.12748e-10	-1.22816
76064076	chr5:76064076:G:A	1.06255e-23	-1.58963	-0.309149
76064284	chr5:76064284:A:G	4.74566e-24	-1.7883	-0.916495
76064348	chr5:76064348:C:T	8.162e-24	-2.16254	-6.68458e-10
76064409	chr5:76064409:A:C	1.43515e-23	-1.59817	-6.68458e-10
76064548	chr5:76064548:G:A	6.29396e-24	-2.09038	-0.332055
76064844	chr5:76064844:A:G	2.3099e-22	-9.12748e-10	1.18035
76064998	chr5:76064998:T:C	3.97694e-23	-9.12748e-10	-0.578929
76065303	chr5:76065303:T:C	4.35496e-23	-9.12748e-10	-0.488127
76065631	chr5:76065631:T:C	2.07979e-23	-9.12748e-10	-1.22718
76066664	chr5:76066664:T:C	5.05392e-24	-1.75154	-0.890328
76066736	chr5:76066736:A:G	9.34436e-23	-9.12748e-10	0.275331
76066966	chr5:76066966:G:A	2.78204e-24	-1.87642	-1.36243
76067415	chr5:76067415:GCAGT:G	1.17308e-23	-0.517042	-1.28277
76067935	chr5:76067935:T:C	1.87914e-23	-9.12748e-10	-1.32863
76068037	chr5:76068037:C:T	2.63999e-24	-2.0841	-1.20715
76068298	chr5:76068298:G:A	1.42413e-23	-0.347487	-1.25839
76068438	chr5:76068438:A:G	4.52251e-24	-1.71592	-1.03704
76068683	chr5:76068683:A:T	5.73928e-24	-2.08533	-0.429365
76068752	chr5:76068752:A:C	1.15073e-22	0.483539	-6.68458e-10
76068795	chr5:76068795:G:A	3.22623e-23	-9.12748e-10	-0.788128
76069737	chr5:76069737:G:T	1.99132e-23	-9.12748e-10	-1.27064
76069877	chr5:76069877:C:CA	8.66241e-24	-1.97735	-0.12568
76069974	chr5:76069974:C:T	5.95926e-24	-1.96784	-0.509237
76071053	chr5:76071053:G:A	2.33199e-23	-9.12748e-10	-1.11272
76071091	chr5:76071091:C:T	2.90326e-23	-2.2958	1.40219
76071565	chr5:76071565:C:T	1.03048e-23	-1.92942	-6.68458e-10
76072835	chr5:76072835:T:C	9.04417e-23	-9.12748e-10	0.242678
76072896	chr5:76072896:T:C	3.4485e-23	-9.12748e-10	-0.721502
76073737	chr5:76073737:A:G	7.88995e-24	-1.96248	-0.233962
76073888	chr5:76073888:A:T	2.61903e-24	-1.93601	-1.36321
76074285	chr5:76074285:C:T	8.16366e-24	-2.16233	-6.68458e-10
76074346	chr5:76074346:A:T	1.81406e-23	-9.12748e-10	-1.36388
76074417	chr5:76074417:C:A	2.1204e-22	-9.12748e-10	1.09475
76074440	chr5:76074440:T:C	2.4787e-23	-9.12748e-10	-1.05171
76074483	chr5:76074483:T:G	4.80996e-24	-1.90268	-0.788657
76074594	chr5:76074594:C:A	2.95926e-23	-9.12748e-10	-0.874503
76074772	chr5:76074772:A:C	7.77787e-24	-1.96463	-0.246111
76074912	chr5:76074912:T:C	1.5348e-23	-0.271142	-1.2599
76075341	chr5:76075341:T:A	3.46466e-23	-2.31297	1.59614
76075380	chr5:76075380:G:T	1.43274e-23	-1.54862	-0.051236
76075880	chr5:76075880:T:C	6.97799e-24	-2.31927	-6.68458e-10
76076744	chr5:76076744:G:C	6.31448e-24	-2.04605	-0.373129
76076937	chr5:76076937:C:T	7.04535e-24	-2.30966	-6.68458e-10
76076953	chr5:76076953:G:A	2.06047e-23	-9.12748e-10	-1.23651
76077095	chr5:76077095:A:T	3.81073e-23	-9.12748e-10	-0.621621
76077895	chr5:76077895:G:A	7.57932e-24	-2.2366	-6.68458e-10
76078042	chr5:76078042:G:C	7.32117e-24	-2.00303	-0.268223
76078294	chr5:76078294:A:G	2.08255e-23	-9.12748e-10	-1.22585
76078340	chr5:76078340:G:C	1.18579e-23	-1.78903	-6.68458e-10
76078497	chr5:76078497:T:C	3.48672e-23	-2.31038	1.5999
76078658	chr5:76078658:G:A	1.83322e-23	-9.12748e-10	-1.35337
76078866	chr5:76078866:A:G	8.7325e-23	-9.12748e-10	0.207609
76079024	chr5:76079024:G:A	3.12044e-23	-9.12748e-10	-0.821468
76079051	chr5:76079051:G:A	2.9992e-23	-2.31305	1.45196
76079374	chr5:76079374:CAT:C	2.53187e-23	-2.30621	1.27573
76079554	chr5:76079554:G:A	2.02586e-23	-9.12748e-10	-1.25345
76079583	chr5:76079583:T:C	1.50974e-22	-9.12748e-10	0.755081
76080233	chr5:76080233:G:A	1.9374e-23	-9.12748e-10	-1.29809
76080375	chr5:76080375:A:G	3.79578e-23	-9.12748e-10	-0.625552
76080403	chr5:76080403:C:T	2.20262e-23	-9.12748e-10	-1.1698
76080426	chr5:76080426:G:A	5.50656e-23	-9.12748e-10	-0.253503
76080481	chr5:76080481:C:T	2.0149e-23	-9.12748e-10	-1.25887
76080602	chr5:76080602:T:A	1.88546e-23	-9.12748e-10	-1.32527
76081533	chr5:76081533:A:G	5.85702e-23	-1.7389	1.5471
76081726	chr5:76081726:G:T	1.0264e-23	-2.10381	0.170426
76082735	chr5:76082735:G:C	1.16521e-23	-2.24626	0.439717
76082944	chr5:76082944:G:A	3.36756e-24	-1.68479	-1.36305
76083331	chr5:76083331:CG:C	3.15819e-23	-9.12748e-10	-0.809442
76083335	chr5:76083335:A:G	3.66985e-22	2.40673	-0.763433
76083489	chr5:76083489:C:A	1.81621e-23	-0.00777759	-1.35491
76083496	chr5:76083496:G:C	3.87415e-24	-1.8967	-1.01101
76083535	chr5:76083535:G:A	2.10198e-23	-9.12748e-10	-1.21656
76084279	chr5:76084279:G:A	1.05931e-23	-1.90182	-6.68458e-10
76084362	chr5:76084362:T:C	2.61813e-23	-9.12748e-10	-0.99698
76084419	chr5:76084419:C:A	2.462e-23	0.183761	-1.24223
76084718	chr5:76084718:C:T	2.14737e-23	-9.12748e-10	-1.1952
76084778	chr5:76084778:C:G	1.98341e-23	-9.12748e-10	-1.27463
76084790	chr5:76084790:C:T	6.97444e-24	-2.31978	-6.68458e-10
76085978	chr5:76085978:C:A	4.64319e-24	-1.91032	-0.816303
76086068	chr5:76086068:C:A	4.74898e-24	-1.85802	-0.846074
76086134	chr5:76086134:C:T	6.98244e-24	-2.31863	-6.68458e-10
76086152	chr5:76086152:C:T	1.8583e-23	-9.12748e-10	-1.33978
76086481	chr5:76086481:C:T	2.36732e-23	-9.12748e-10	-1.09768
76086587	chr5:76086587:A:G	4.41675e-22	-9.12748e-10	1.82855
76086647	chr5:76086647:G:A	2.91461e-23	-9.12748e-10	-0.889705
76086650	chr5:76086650:T:C	9.79603e-23	-9.12748e-10	0.322535
76086850	chr5:76086850:A:T	1.90981e-23	-9.12748e-10	-1.31244
76087591	chr5:76087591:T:C	1.72058e-22	-9.12748e-10	0.885804
76087917	chr5:76087917:T:C	6.41323e-23	-9.12748e-10	-0.101079
76088419	chr5:76088419:G:A	3.17541e-24	-1.74277	-1.36382
76088427	chr5:76088427:A:G	8.1249e-24	-2.04985	-0.11724
76088617	chr5:76088617:C:T	4.21846e-24	-1.97949	-0.843069
76089253	chr5:76089253:C:T	7.72974e-24	-2.21695	-6.68458e-10
76090181	chr5:76090181:A:G	1.36788e-23	-1.64618	-6.68458e-10
76091088	chr5:76091088:G:A	1.1982e-22	-9.12748e-10	0.523962
76091489	chr5:76091489:G:A	9.13553e-24	-2.04986	-6.68458e-10
76091698	chr5:76091698:T:G	9.55949e-23	0.250776	0.0473163
76091765	chr5:76091765:G:C	1.38671e-22	-9.12748e-10	0.670079
76092093	chr5:76092093:C:T	1.19665e-23	-1.77992	-6.68458e-10
76092487	chr5:76092487:T:C	5.17878e-22	-9.12748e-10	1.98771
76092592	chr5:76092592:A:G	2.09672e-23	-1.21907	-6.68458e-10
76092769	chr5:76092769:C:T	1.16648e-23	-0.505181	-1.30027
76093009	chr5:76093009:C:T	2.66761e-24	-2.14574	-1.1351
76093759	chr5:76093759:T:G	2.7515e-23	-9.12748e-10	-0.947297
76093831	chr5:76093831:T:C	1.8966e-22	-9.12748e-10	0.983204
76094015	chr5:76094015:A:C	1.00717e-23	-0.593535	-1.35876
76094760	chr5:76094760:A:G	3.71415e-23	-9.12748e-10	-0.647293
76094780	chr5:76094780:A:G	1.83097e-23	-9.12748e-10	-1.3546
76095768	chr5:76095768:G:T	5.93547e-22	-9.12748e-10	2.12409
76096173	chr5:76096173:G:A	2.13579e-23	-9.12748e-10	-1.20061
76096225	chr5:76096225:T:C	8.64741e-24	-2.02919	-0.0755775
76096519	chr5:76096519:T:C	6.89585e-23	-0.171483	0.14296
76096546	chr5:76096546:G:C	1.02946e-23	-2.22069	0.290279
76096767	chr5:76096767:C:T	6.24932e-23	-0.163479	0.0365097
76096957	chr5:76096957:G:A	5.27245e-23	-0.300976	0.00402891
76097297	chr5:76097297:T:C	1.40138e-23	-2.01286	0.390872
76097392	chr5:76097392:G:A	9.62897e-24	-2.04358	0.0463252
76097429	chr5:76097429:C:T	1.37527e-23	-2.03941	0.398612
76097465	chr5:76097465:G:C	2.53821e-24	-2.13151	-1.19906
76097793	chr5:76097793:C:T	1.34144e-23	-0.302641	-1.36305
76097813	chr5:76097813:G:C	1.34935e-23	-0.295567	-1.36425
76099076	chr5:76099076:T:C	7.87433e-24	-2.19842	-6.68458e-10
76099900	chr5:76099900:T:C	1.16038e-23	-0.470951	-1.33975
76099991	chr5:76099991:G:A	2.7238e-24	-2.09813	-1.16187
76100372	chr5:76100372:A:G	3.0656e-23	-9.12748e-10	-0.839198
76100411	chr5:76100411:A:G	1.60452e-23	-2.08053	0.593909
76100902	chr5:76100902:T:C	1.21126e-23	-1.63905	-0.128733
76100948	chr5:76100948:C:T	2.82258e-23	-9.12748e-10	-0.921791
76100983	chr5:76100983:T:C	1.82212e-23	-9.12748e-10	-1.35944
76101027	chr5:76101027:A:G	1.8136e-23	-9.12748e-10	-1.36413
76101085	chr5:76101085:GA:G	2.50701e-24	-2.07607	-1.26687
76101931	chr5:76101931:A:G	1.85851e-23	-9.12748e-10	-1.33967
76102038	chr5:76102038:C:A	2.02134e-23	-9.12748e-10	-1.25568
76102695	chr5:76102695:A:G	2.19321e-23	-1.17408	-6.68458e-10
76102734	chr5:76102734:C:G	2.9571e-23	-9.12748e-10	-0.875235
76102766	chr5:76102766:A:G	7.13486e-24	-1.54052	-0.756516
76102802	chr5:76102802:C:T	3.32193e-23	-9.12748e-10	-0.758897
76102803	chr5:76102803:G:A	1.84357e-23	-9.12748e-10	-1.34774
76103578	chr5:76103578:G:T	3.62017e-23	-9.12748e-10	-0.672922
76103673	chr5:76103673:C:T	8.69313e-24	-2.09949	-6.68458e-10
76103912	chr5:76103912:A:G	7.42472e-23	-9.12748e-10	0.0453725
76104058	chr5:76104058:A:T	1.84914e-23	-2.31588	0.971163
76104120	chr5:76104120:G:A	2.60878e-23	-9.12748e-10	-1.00056
76104122	chr5:76104122:G:T	1.81696e-23	-9.12748e-10	-1.36228
76104196	chr5:76104196:G:A	3.92196e-23	-0.212455	-0.380396
76104642	chr5:76104642:C:G	7.64892e-24	-1.18522	-1.04224
76104684	chr5:76104684:C:T	3.08568e-23	-9.12748e-10	-0.83267
76105702	chr5:76105702:C:T	1.17791e-23	-0.482445	-1.31326
76105912	chr5:76105912:A:G	1.73072e-23	-2.30826	0.89736
76106210	chr5:76106210:G:A	9.38806e-24	-2.02259	-6.68458e-10
76106485	chr5:76106485:C:T	2.76913e-23	-9.12748e-10	-0.940908
76106775	chr5:76106775:A:G	2.68241e-23	-9.12748e-10	-0.972725
76107017	chr5:76107017:A:G	1.52471e-23	-2.04498	0.507336
76107115	chr5:76107115:A:G	1.21211e-23	-0.403522	-1.36356
76107566	chr5:76107566:A:G	7.64384e-23	-0.112862	0.187319
76107628	chr5:76107628:C:T	2.57825e-23	-9.12748e-10	-1.01233
76108312	chr5:76108312:A:C	7.0531e-23	-0.134697	0.128722
76108625	chr5:76108625:G:A	1.81466e-23	-9.12748e-10	-1.36354
76108930	chr5:76108930:G:A	1.37073e-23	-0.333489	-1.31061
76109212	chr5:76109212:A:G	3.8744e-24	-1.54482	-1.36282
76109267	chr5:76109267:TGCAAAGG:T	5.9366e-22	-9.12748e-10	2.12428
76109432	chr5:76109432:A:G	3.36282e-23	-9.12748e-10	-0.746663
76109830	chr5:76109830:A:T	3.13206e-23	-9.12748e-10	-0.817752
76110268	chr5:76110268:A:T	2.75395e-24	-1.97785	-1.27114
76110520	chr5:76110520:C:T	1.12899e-23	-0.487894	-1.35022
76110545	chr5:76110545:G:A	1.03022e-23	-1.92967	-6.68458e-10
76110882	chr5:76110882:A:G	4.09009e-23	-9.12748e-10	-0.550876
76111201	chr5:76111201:A:G	1.93861e-23	-9.12748e-10	-1.29747
76111299	chr5:76111299:T:C	3.43533e-24	-1.67762	-1.35029
76111355	chr5:76111355:T:C	2.94256e-23	-9.12748e-10	-0.880163
76111556	chr5:76111556:T:C	1.42338e-23	-0.44545	-1.16096
76111606	chr5:76111606:G:A	3.47763e-23	-9.12748e-10	-0.71309
76111726	chr5:76111726:C:T	3.31222e-24	-2.03895	-1.02546
76111766	chr5:76111766:T:G	3.23956e-23	-9.12748e-10	-0.784006
76111842	chr5:76111842:A:G	1.69455e-23	-0.767231	-0.664793
76112410	chr5:76112410:T:C	8.93995e-24	-2.00213	-0.0693687
76112924	chr5:76112924:G:T	1.81451e-23	-9.12748e-10	-1.36363
76113030	chr5:76113030:T:C	4.20219e-23	-0.523836	-6.68458e-10
76113083	chr5:76113083:C:T	5.39504e-24	-2.31986	-0.256692
76113750	chr5:76113750:G:A	7.89141e-23	0.106332	-6.68458e-10
76113993	chr5:76113993:G:A	4.53922e-24	-2.27786	-0.471407
76114075	chr5:76114075:C:T	3.16309e-23	-9.12748e-10	-0.807892
76114170	chr5:76114170:A:G	4.43465e-24	-2.25438	-0.518197
76114541	chr5:76114541:C:T	3.45921e-23	-9.12748e-10	-0.718403
76114686	chr5:76114686:G:A	1.04708e-23	-0.568017	-1.34542
76114690	chr5:76114690:A:G	1.90617e-23	-9.12748e-10	-1.31434
76114806	chr5:76114806:C:A	3.94622e-24	-1.71845	-1.17082
76114886	chr5:76114886:C:A	1.90617e-23	-9.12748e-10	-1.31434
76115073	chr5:76115073:A:G	7.63335e-24	-1.2929	-0.936599
76115097	chr5:76115097:T:C	2.38268e-23	-9.12748e-10	-1.09121
76115171	chr5:76115171:G:A	3.75701e-23	-9.12748e-10	-0.635819
76115265	chr5:76115265:C:T	2.95918e-22	-9.12748e-10	1.42806
76115610	chr5:76115610:G:A	3.78487e-23	-9.12748e-10	-0.62843
76116304	chr5:76116304:G:A	1.07078e-23	-0.645616	-1.24544
76116593	chr5:76116593:C:T	1.06623e-23	-0.745529	-1.14978
76116828	chr5:76116828:G:A	3.79869e-23	-9.12748e-10	-0.624787
76117038	chr5:76117038:T:C	3.4281e-23	-9.12748e-10	-0.727435
76117068	chr5:76117068:C:T	3.0485e-23	-9.12748e-10	-0.844794
76117087	chr5:76117087:C:G	3.10276e-23	-9.12748e-10	-0.82715
76117179	chr5:76117179:A:C	3.34059e-23	-9.12748e-10	-0.753295
76117212	chr5:76117212:A:G	2.44146e-23	-1.06685	-6.68458e-10
76117400	chr5:76117400:C:T	1.9305e-23	-9.12748e-10	-1.30166
76117461	chr5:76117461:A:G	3.28179e-23	-9.12748e-10	-0.771053
76117825	chr5:76117825:G:T	3.59993e-23	-9.12748e-10	-0.678527
76118096	chr5:76118096:C:G	1.81898e-23	-9.12748e-10	-1.36117
76118125	chr5:76118125:C:T	3.34653e-23	-9.12748e-10	-0.751519
76118613	chr5:76118613:G:A	3.21646e-23	-9.12748e-10	-0.791162
76118682	chr5:76118682:AT:A	3.12568e-23	-9.12748e-10	-0.819792
76118797	chr5:76118797:T:C	3.22366e-23	-9.12748e-10	-0.788924
76119115	chr5:76119115:C:T	3.28024e-23	-9.12748e-10	-0.771526
76119156	chr5:76119156:T:C	3.32803e-23	-9.12748e-10	-0.757061
76119167	chr5:76119167:T:C	3.41595e-23	-9.12748e-10	-0.730985
76119373	chr5:76119373:GA:G	2.21403e-23	-9.12748e-10	-1.16463
76119392	chr5:76119392:A:G	3.34779e-23	-9.12748e-10	-0.751141
76119493	chr5:76119493:T:C	1.63562e-23	-0.104912	-1.36251
76119553	chr5:76119553:A:G	1.82022e-23	-9.12748e-10	-1.36049
76119566	chr5:76119566:C:T	3.28208e-23	-9.12748e-10	-0.770964
76119584	chr5:76119584:T:G	3.18978e-23	-9.12748e-10	-0.799489
76120013	chr5:76120013:T:G	1.29853e-23	-0.735803	-0.962404
76120167	chr5:76120167:T:C	1.9191e-23	-9.12748e-10	-1.30759
76120170	chr5:76120170:C:G	3.43868e-23	-9.12748e-10	-0.724354
76120408	chr5:76120408:G:A	9.52953e-24	-0.693514	-1.31412
76120455	chr5:76120455:A:G	1.30704e-23	-0.8082	-0.883476
76120465	chr5:76120465:C:T	1.82228e-23	-9.12748e-10	-1.35935
76120945	chr5:76120945:T:C	8.82151e-23	-9.12748e-10	0.217751
76120946	chr5:76120946:A:G	1.03028e-22	-9.12748e-10	0.372971
76121309	chr5:76121309:C:T	1.82114e-23	-9.12748e-10	-1.35998
76121311	chr5:76121311:C:T	1.81373e-23	-9.12748e-10	-1.36406
76121348	chr5:76121348:C:G	1.15413e-23	-0.807719	-1.00838
76121389	chr5:76121389:A:T	3.37566e-23	-9.12748e-10	-0.742852
76121396	chr5:76121396:G:T	1.81515e-23	-9.12748e-10	-1.36327
76121509	chr5:76121509:G:A	7.96096e-24	-2.18748	-6.68458e-10
76121581	chr5:76121581:A:C	1.81412e-23	-9.12748e-10	-1.36384
76121591	chr5:76121591:A:T	4.26005e-23	-9.12748e-10	-0.51016
76121845	chr5:76121845:G:A	3.4106e-23	-9.12748e-10	-0.732554
76121850	chr5:76121850:A:G	7.70704e-24	-0.894065	-1.32583
76121945	chr5:76121945:A:G	3.50153e-23	-0.706242	-6.68458e-10
76122084	chr5:76122084:A:C	6.13916e-24	-1.42426	-1.02308
76122615	chr5:76122615:G:C	3.79215e-23	-9.12748e-10	-0.626508
76122617	chr5:76122617:C:A	7.36748e-24	-2.16024	-0.104714
76122636	chr5:76122636:C:T	3.58126e-23	-9.12748e-10	-0.683726
76122726	chr5:76122726:G:T	1.14319e-23	-1.82562	-6.68458e-10
76122812	chr5:76122812:A:T	1.30125e-23	-1.69612	-6.68458e-10
76123063	chr5:76123063:G:T	1.8245e-23	-9.12748e-10	-1.35813
76123337	chr5:76123337:A:C	2.46117e-23	-9.12748e-10	-1.05881
76123408	chr5:76123408:A:G	4.09742e-23	-9.12748e-10	-0.549085
76123442	chr5:76123442:C:G	2.99183e-23	-0.863557	-6.68458e-10
76123478	chr5:76123478:A:G	4.69315e-23	-9.12748e-10	-0.413337
76123643	chr5:76123643:T:A	2.66971e-23	-9.12748e-10	-0.977471
76123756	chr5:76123756:G:A	1.90823e-23	-9.12748e-10	-1.31327
76123960	chr5:76123960:T:G	4.04367e-23	-9.12748e-10	-0.562291
76124208	chr5:76124208:C:A	2.27855e-23	-1.1359	-6.68458e-10
76124337	chr5:76124337:T:G	3.69775e-23	-9.12748e-10	-0.651717
76124413	chr5:76124413:A:G	2.78342e-23	-9.12748e-10	-0.935761
76124501	chr5:76124501:G:T	3.75276e-23	-9.12748e-10	-0.636952
76124568	chr5:76124568:A:G	3.94434e-23	-9.12748e-10	-0.58716
76124916	chr5:76124916:A:C	1.81478e-23	-9.12748e-10	-1.36348
76124928	chr5:76124928:T:C	1.81827e-23	-9.12748e-10	-1.36155
76124939	chr5:76124939:A:G	4.11075e-23	-9.12748e-10	-0.545837
76125055	chr5:76125055:T:C	1.95067e-23	-9.12748e-10	-1.29127
76125246	chr5:76125246:A:C	8.47335e-23	-9.12748e-10	0.177483
76125333	chr5:76125333:T:A	7.12117e-24	-2.29896	-6.68458e-10
76125747	chr5:76125747:G:A	3.67293e-23	-9.12748e-10	-0.658452
76125789	chr5:76125789:G:A	6.01793e-23	-9.12748e-10	-0.164699
76125797	chr5:76125797:C:T	7.00876e-24	-2.27162	-0.0432431
76126160	chr5:76126160:G:A	4.52028e-24	-2.31286	-0.440593
76126242	chr5:76126242:A:G	9.59386e-24	-2.0009	-6.68458e-10
76126294	chr5:76126294:C:A	2.50686e-23	-9.12748e-10	-1.04041
76126720	chr5:76126720:G:A	8.97594e-23	-9.12748e-10	0.235106
76127136	chr5:76127136:A:C	3.91397e-24	-2.12322	-0.774253
76127204	chr5:76127204:G:A	4.51818e-23	-9.12748e-10	-0.451333
76127255	chr5:76127255:T:C	4.06749e-24	-2.1226	-0.736405
76127353	chr5:76127353:C:T	8.44039e-24	-2.129	-6.68458e-10
76127626	chr5:76127626:G:C	1.81482e-23	-9.12748e-10	-1.36345
76127666	chr5:76127666:C:T	1.83332e-23	-9.12748e-10	-1.35331
76127725	chr5:76127725:G:A	2.76466e-24	-2.30863	-0.936483
76127787	chr5:76127787:T:A	7.88121e-24	-1.6552	-0.542343
76127790	chr5:76127790:G:A	2.47818e-23	-9.12748e-10	-1.05192
76127860	chr5:76127860:C:T	6.63248e-24	-1.75933	-0.610714
76127988	chr5:76127988:C:G	4.10329e-24	-2.23925	-0.610984
76128058	chr5:76128058:A:G	3.5569e-23	-9.12748e-10	-0.690554
76128324	chr5:76128324:C:G	1.8167e-23	-9.12748e-10	-1.36242
76128485	chr5:76128485:G:A	7.34485e-24	-2.26803	-6.68458e-10
76128676	chr5:76128676:A:G	3.81351e-24	-2.22367	-0.699807
76128868	chr5:76128868:C:T	3.23419e-24	-2.27064	-0.817607
76128894	chr5:76128894:G:C	3.00659e-23	-9.12748e-10	-0.858634
76128905	chr5:76128905:A:T	1.85883e-23	-9.12748e-10	-1.33949
76129218	chr5:76129218:T:C	1.80739e-23	-1.36756	-6.68458e-10
76130020	chr5:76130020:C:G	1.89869e-23	-9.12748e-10	-1.31828
76130523	chr5:76130523:T:C	2.8113e-23	-9.12748e-10	-0.925796
76131301	chr5:76131301:T:A	3.38061e-23	-9.12748e-10	-0.741386
76131602	chr5:76131602:A:G	1.9516e-23	-9.12748e-10	-1.29079
76131693	chr5:76131693:C:T	2.26812e-24	-2.31315	-1.12993
76132110	chr5:76132110:G:A	1.7911e-24	-2.31654	-1.36266
76132245	chr5:76132245:C:T	5.86066e-23	-9.12748e-10	-0.19118
76132890	chr5:76132890:A:T	1.47942e-23	-0.897361	-0.670433
76133190	chr5:76133190:C:T	2.66623e-24	-2.06428	-1.21708
76133299	chr5:76133299:A:G	1.92039e-23	-9.12748e-10	-1.30691
76133449	chr5:76133449:T:C	2.33801e-24	-2.1527	-1.26003
76133487	chr5:76133487:C:A	4.03116e-24	-1.73408	-1.13389
76133778	chr5:76133778:A:G	9.00714e-24	-1.63768	-0.426326
76134067	chr5:76134067:T:C	8.7262e-24	-2.27516	0.179463
76134157	chr5:76134157:A:G	3.09423e-24	-1.80404	-1.32845
76134334	chr5:76134334:G:T	2.22396e-23	-9.12748e-10	-1.16016
76134473	chr5:76134473:T:G	3.66713e-23	-9.12748e-10	-0.660033
76134522	chr5:76134522:T:C	2.06644e-23	-9.12748e-10	-1.23361
76134639	chr5:76134639:T:C	2.04402e-23	-9.12748e-10	-1.24452
76134849	chr5:76134849:A:G	1.81639e-23	-9.12748e-10	-1.36259
76134872	chr5:76134872:G:A	1.83392e-23	-9.12748e-10	-1.35299
76135339	chr5:76135339:A:G	3.34443e-23	-9.12748e-10	-0.752147
76135589	chr5:76135589:T:C	2.59507e-23	-9.12748e-10	-1.00583
76135614	chr5:76135614:A:G	7.89718e-23	0.31711	-0.210047
76135781	chr5:76135781:T:C	1.98476e-23	-9.12748e-10	-1.27394
76135791	chr5:76135791:C:T	2.09611e-23	-9.12748e-10	-1.21936
76135874	chr5:76135874:G:A	2.19288e-24	-2.11926	-1.35755
76136478	chr5:76136478:T:G	1.30151e-22	1.9606	-1.35393
76136624	chr5:76136624:C:T	5.95337e-23	1.07139	-1.24688
76136880	chr5:76136880:T:G	2.11789e-23	-9.12748e-10	-1.20902
76137415	chr5:76137415:A:T	2.19059e-24	-2.14049	-1.33737
76137678	chr5:76137678:G:A	1.43407e-22	2.05725	-1.35358
76137813	chr5:76137813:C:T	4.51848e-23	-9.12748e-10	-0.451266
76138049	chr5:76138049:G:A	1.81531e-23	-9.12748e-10	-1.36319
76138114	chr5:76138114:C:T	1.27411e-22	1.94901	-1.36362
76138149	chr5:76138149:T:C	1.30978e-22	1.97527	-1.36227
76138261	chr5:76138261:T:C	1.17057e-22	1.81195	-1.31131
76138302	chr5:76138302:C:T	4.42484e-24	-1.41445	-1.36034
76138303	chr5:76138303:G:A	2.08323e-23	-9.12748e-10	-1.22552
76138505	chr5:76138505:A:C	1.29318e-22	1.96263	-1.36238
76138961	chr5:76138961:C:A	1.26437e-22	1.94144	-1.36373
76139012	chr5:76139012:A:G	2.26472e-24	-2.08372	-1.36086
76139043	chr5:76139043:C:T	1.10086e-22	1.7993	-1.36006
76139240	chr5:76139240:CT:C	3.05664e-23	-9.12748e-10	-0.842125
76139293	chr5:76139293:G:A	1.8889e-23	-9.12748e-10	-1.32345
76139449	chr5:76139449:T:A	1.26696e-22	1.94321	-1.36345
76139488	chr5:76139488:G:A	3.82806e-23	-9.12748e-10	-0.617085
76139543	chr5:76139543:G:A	1.34378e-22	2.0016	-1.36298
76139735	chr5:76139735:A:G	1.98231e-23	-9.12748e-10	-1.27518
76140147	chr5:76140147:A:G	1.9109e-23	-9.12748e-10	-1.31187
76140564	chr5:76140564:A:G	2.29019e-24	-2.07219	-1.3612
76140693	chr5:76140693:CT:C	3.95397e-23	-9.12748e-10	-0.584723
76140882	chr5:76140882:C:T	1.81458e-23	-9.12748e-10	-1.36359
76140886	chr5:76140886:G:C	3.68024e-24	-1.60306	-1.35599
76141036	chr5:76141036:C:T	2.19734e-24	-2.25396	-1.22082
76141114	chr5:76141114:A:G	2.2363e-24	-2.09771	-1.3595
76141221	chr5:76141221:A:G	9.83785e-23	1.59015	-1.26335
76141378	chr5:76141378:C:G	2.15874e-24	-2.13254	-1.35996
76141502	chr5:76141502:A:G	7.43599e-24	-2.2557	-6.68458e-10
76141588	chr5:76141588:C:T	2.21716e-24	-2.10414	-1.36166
76141635	chr5:76141635:C:G	1.87505e-23	-9.12748e-10	-1.33081
76141649	chr5:76141649:C:A	2.10696e-23	-9.12748e-10	-1.2142
76141779	chr5:76141779:A:G	2.16929e-24	-2.12614	-1.36149
76142101	chr5:76142101:C:T	2.26125e-24	-2.08831	-1.3578
76142331	chr5:76142331:A:G	2.24358e-24	-2.0919	-1.36206
76142415	chr5:76142415:G:A	2.24044e-24	-2.09316	-1.36219
76142432	chr5:76142432:G:A	1.99911e-23	-9.12748e-10	-1.26674
76142512	chr5:76142512:G:A	1.82945e-23	-9.12748e-10	-1.35542
76142527	chr5:76142527:A:G	1.84022e-23	-9.12748e-10	-1.34956
76142599	chr5:76142599:C:T	2.21602e-24	-2.11138	-1.35493
76142713	chr5:76142713:A:T	2.24137e-24	-2.09144	-1.36351
76143080	chr5:76143080:A:T	8.37107e-24	-2.13725	-6.68458e-10
76143088	chr5:76143088:G:A	2.23874e-24	-2.09484	-1.36128
76143185	chr5:76143185:C:T	7.61802e-24	-2.23151	-6.68458e-10
76143375	chr5:76143375:A:G	2.05564e-24	-2.20018	-1.34126
76143397	chr5:76143397:C:A	2.03026e-24	-2.19099	-1.36287
76143656	chr5:76143656:G:T	1.867e-23	-9.12748e-10	-1.33511
76144071	chr5:76144071:G:A	2.46572e-23	-9.12748e-10	-1.05696
76144113	chr5:76144113:A:G	7.2644e-24	-2.27904	-6.68458e-10
76144146	chr5:76144146:T:C	1.82037e-23	-9.12748e-10	-1.3604
76144157	chr5:76144157:A:T	1.94126e-24	-2.26588	-1.33281
76144274	chr5:76144274:GTGAAGC:G	1.92302e-24	-2.27531	-1.33282
76144305	chr5:76144305:C:G	1.9295e-24	-2.2699	-1.33487
76144523	chr5:76144523:C:T	1.81374e-23	-9.12748e-10	-1.36405
76144530	chr5:76144530:A:C	2.90501e-24	-1.96228	-1.23332
76144600	chr5:76144600:C:T	1.35983e-23	-1.65208	-6.68458e-10
76144728	chr5:76144728:T:C	1.67066e-22	2.20651	-1.35015
76145097	chr5:76145097:A:G	1.83024e-23	-9.12748e-10	-1.35499
76145402	chr5:76145402:A:C	1.89782e-24	-2.31224	-1.30908
76145462	chr5:76145462:C:G	1.95241e-23	-9.12748e-10	-1.29038
76146250	chr5:76146250:A:G	2.87409e-24	-1.90408	-1.30221
76146506	chr5:76146506:T:C	1.41096e-23	-0.269868	-1.34531
76147046	chr5:76147046:T:A	1.8386e-22	2.16584	-1.21369
76147354	chr5:76147354:C:T	8.04154e-24	-2.17741	-6.68458e-10
76147403	chr5:76147403:T:C	1.36885e-23	-0.31994	-1.32553
76147661	chr5:76147661:T:C	1.83624e-23	-9.12748e-10	-1.35172
76147663	chr5:76147663:A:G	1.83624e-23	-9.12748e-10	-1.35172
76147742	chr5:76147742:G:A	5.69076e-23	-0.220598	-6.68458e-10
76147761	chr5:76147761:A:ATT	1.87719e-23	-9.12748e-10	-1.32967
76147812	chr5:76147812:G:T	9.95645e-24	-0.642331	-1.32148
76147857	chr5:76147857:C:T	1.41144e-23	-0.27929	-1.33555
76147891	chr5:76147891:T:A	1.42259e-23	-0.279951	-1.32701
76147905	chr5:76147905:C:G	1.42039e-23	-0.277318	-1.33119
76147981	chr5:76147981:T:C	6.28703e-23	-0.120953	-6.68458e-10
76148623	chr5:76148623:A:T	1.03672e-23	-0.603263	-1.32012
76148685	chr5:76148685:C:A	8.26863e-24	-0.832934	-1.31663
76148735	chr5:76148735:G:A	7.23646e-24	-2.2829	-6.68458e-10
76148826	chr5:76148826:A:T	4.70501e-23	-9.12748e-10	-0.410815
76148858	chr5:76148858:A:G	1.51731e-23	-0.230799	-1.3117
76149128	chr5:76149128:TG:T	1.82128e-23	-9.12748e-10	-1.3599
76149130	chr5:76149130:C:A	1.82128e-23	-9.12748e-10	-1.3599
76149256	chr5:76149256:G:A	7.97586e-24	-2.18561	-6.68458e-10
76149275	chr5:76149275:T:C	1.81636e-23	-9.12748e-10	-1.36261
76149427	chr5:76149427:A:G	2.3138e-23	-9.12748e-10	-1.12055
76149468	chr5:76149468:T:C	1.94024e-23	-9.12748e-10	-1.29663
76149599	chr5:76149599:T:C	2.22489e-23	0.140317	-1.30005
76149600	chr5:76149600:T:C	1.6758e-23	-0.0789173	-1.36423
76149696	chr5:76149696:C:T	2.40724e-23	0.227361	-1.30832
76149698	chr5:76149698:C:T	1.47388e-23	-0.211974	-1.35957
76150100	chr5:76150100:C:T	2.48402e-23	0.292881	-1.34244
76150260	chr5:76150260:T:C	2.8813e-23	0.453328	-1.35453
76150405	chr5:76150405:C:T	1.8371e-23	-9.12748e-10	-1.35125
76150454	chr5:76150454:G:A	1.85042e-23	-9.12748e-10	-1.34403
76150472	chr5:76150472:A:G	2.57342e-23	0.335384	-1.34959
76150846	chr5:76150846:T:C	2.64332e-23	0.36299	-1.3504
76150863	chr5:76150863:C:T	3.63519e-23	0.683816	-1.3526
76151014	chr5:76151014:T:C	2.55776e-23	0.325984	-1.34629
76151061	chr5:76151061:C:T	2.50708e-23	-9.12748e-10	-1.04032
76151298	chr5:76151298:C:A	2.6419e-23	0.355977	-1.34392
76151343	chr5:76151343:T:C	7.4605e-24	-2.2524	-6.68458e-10
76151407	chr5:76151407:A:C	1.80709e-23	-0.00369349	-1.36403
76151436	chr5:76151436:G:T	4.38155e-23	-9.12748e-10	-0.482039
76151519	chr5:76151519:T:G	2.50725e-23	-9.12748e-10	-1.04026
76151640	chr5:76151640:G:A	1.82483e-23	-9.12748e-10	-1.35796
76151689	chr5:76151689:C:T	8.20589e-23	-9.12748e-10	0.14541
76151813	chr5:76151813:GCCA:G	2.55476e-23	0.325439	-1.34692
76152006	chr5:76152006:C:A	2.34969e-23	-9.12748e-10	-1.10516
76152369	chr5:76152369:C:A	2.29145e-22	2.50322	-1.3309
76152858	chr5:76152858:A:G	1.93603e-23	-9.12748e-10	-1.2988
76152906	chr5:76152906:T:C	5.01159e-24	-1.32303	-1.32724
76152907	chr5:76152907:G:A	3.98995e-24	-1.56247	-1.31578
76153020	chr5:76153020:A:G	5.05535e-24	-1.29357	-1.34801
76153436	chr5:76153436:T:C	1.88131e-23	-9.12748e-10	-1.32747
76153736	chr5:76153736:G:C	2.09e-24	-2.16353	-1.36134
76153778	chr5:76153778:G:T	2.40876e-23	-9.12748e-10	-1.08033
76153810	chr5:76153810:A:G	7.18701e-24	-0.930983	-1.35877
76153885	chr5:76153885:G:A	2.0656e-24	-2.17682	-1.35978
76153908	chr5:76153908:T:A	2.29198e-22	2.39833	-1.22577
76153989	chr5:76153989:C:G	1.87179e-23	-9.12748e-10	-1.33255
76154030	chr5:76154030:G:A	1.87822e-23	-9.12748e-10	-1.32912
76154302	chr5:76154302:A:G	4.59589e-24	-1.38153	-1.35533
76154548	chr5:76154548:A:G	2.69847e-24	-2.05672	-1.21262
76154687	chr5:76154687:G:A	4.82768e-24	-1.3237	-1.36396
76155130	chr5:76155130:T:A	1.88862e-23	-9.12748e-10	-1.3236
76155164	chr5:76155164:T:C	5.34927e-24	-1.22992	-1.35514
76155251	chr5:76155251:G:A	1.85144e-23	-9.12748e-10	-1.34348
76155565	chr5:76155565:C:A	1.85549e-23	-9.12748e-10	-1.34129
76156224	chr5:76156224:G:T	1.87547e-23	-9.12748e-10	-1.33059
76156410	chr5:76156410:C:T	3.38493e-22	2.85786	-1.29538
76156606	chr5:76156606:T:A	5.0697e-24	-1.4724	-1.16634
76156612	chr5:76156612:A:G	4.64709e-24	-1.36402	-1.36176
76156674	chr5:76156674:G:A	3.90619e-23	-9.12748e-10	-0.596879
76156818	chr5:76156818:CAAAAG:C	2.01839e-23	-9.12748e-10	-1.25714
76157455	chr5:76157455:A:C	1.01587e-23	-1.9437	-6.68458e-10
76157508	chr5:76157508:G:A	3.70387e-24	-2.22987	-0.722783
76157695	chr5:76157695:A:G	4.74876e-24	-1.55167	-1.15247
76157798	chr5:76157798:A:G	4.71756e-24	-1.57624	-1.1345
76158198	chr5:76158198:A:T	7.70873e-24	-0.859258	-1.36042
76158273	chr5:76158273:G:A	2.39782e-23	-9.12748e-10	-1.08488
76158319	chr5:76158319:A:G	1.99706e-23	-9.12748e-10	-1.26776
76158722	chr5:76158722:A:G	4.75715e-24	-1.49988	-1.2025
76158911	chr5:76158911:G:A	5.0392e-24	-1.45125	-1.19352
76158925	chr5:76158925:C:T	1.54474e-22	2.12465	-1.34665
76159426	chr5:76159426:C:T	1.89696e-23	0.0430268	-1.36222
76159484	chr5:76159484:A:G	4.49736e-24	-1.50238	-1.25615
76159825	chr5:76159825:A:G	8.36599e-24	-0.823619	-1.31423
76159921	chr5:76159921:T:C	4.22409e-23	-0.518638	-6.68458e-10
76159929	chr5:76159929:C:T	4.97131e-23	-9.12748e-10	-0.355758
76160114	chr5:76160114:G:A	7.30909e-24	-0.927108	-1.3458
76160128	chr5:76160128:T:C	2.38959e-24	-2.05972	-1.33119
76160195	chr5:76160195:A:G	2.66275e-24	-1.98454	-1.29813
76160586	chr5:76160586:C:T	2.05032e-22	2.31366	-1.25252
76160988	chr5:76160988:A:C	2.20451e-23	-9.12748e-10	-1.16894
76161137	chr5:76161137:T:C	2.38454e-23	-9.12748e-10	-1.09044
76161141	chr5:76161141:T:C	9.20435e-24	-2.04235	-6.68458e-10
76161387	chr5:76161387:T:C	7.81504e-24	-0.884756	-1.32122
76161445	chr5:76161445:G:T	3.09296e-23	-9.12748e-10	-0.830312
76162137	chr5:76162137:A:G	2.17147e-23	-9.12748e-10	-1.18404
76162246	chr5:76162246:C:G	2.02246e-23	-9.12748e-10	-1.25513
76162267	chr5:76162267:G:C	1.97616e-24	-2.21828	-1.36259
76162472	chr5:76162472:C:T	2.05456e-22	2.40104	-1.33783
76162576	chr5:76162576:C:T	7.63976e-24	-0.887458	-1.3412
76162777	chr5:76162777:T:C	1.85889e-23	-9.12748e-10	-1.33947
76162794	chr5:76162794:T:C	1.81856e-23	-9.12748e-10	-1.3614
76163060	chr5:76163060:C:T	8.98211e-24	-0.821477	-1.24532
76163181	chr5:76163181:CA:C	2.62675e-23	-9.12748e-10	-0.993695
76163235	chr5:76163235:C:A	1.90803e-22	2.26088	-1.27167
76164131	chr5:76164131:G:A	1.97552e-22	2.27287	-1.24889
76164335	chr5:76164335:A:C	2.97992e-23	-9.12748e-10	-0.867545
76165014	chr5:76165014:AC:A	1.87962e-24	-2.29892	-1.33204
76165143	chr5:76165143:T:C	1.70065e-22	2.13963	-1.26548
76165278	chr5:76165278:T:C	1.83321e-22	2.20511	-1.2559
76165758	chr5:76165758:G:T	2.86472e-24	-1.91468	-1.29487
76165862	chr5:76165862:A:G	1.98938e-22	2.26001	-1.22904
76165942	chr5:76165942:A:G	1.21089e-23	-0.430495	-1.33759
76165951	chr5:76165951:G:C	2.91827e-24	-1.90471	-1.28633
76166142	chr5:76166142:G:T	1.83405e-23	-9.12748e-10	-1.35291
76166145	chr5:76166145:C:T	3.39385e-24	-2.23332	-0.806738
76166269	chr5:76166269:C:T	8.29617e-24	-0.791653	-1.35458
76166403	chr5:76166403:T:A	1.82425e-23	-9.12748e-10	-1.35827
76166693	chr5:76166693:G:T	3.75753e-24	-1.73366	-1.20461
76166782	chr5:76166782:A:G	4.04291e-24	-1.67935	-1.18571
76166797	chr5:76166797:T:C	3.97794e-24	-1.56612	-1.31514
76167232	chr5:76167232:T:G	2.0266e-23	-9.12748e-10	-1.25308
76167517	chr5:76167517:T:G	4.80696e-24	-1.58789	-1.10407
76167675	chr5:76167675:G:T	3.8756e-24	-1.73411	-1.17321
76167890	chr5:76167890:C:G	1.96748e-23	-9.12748e-10	-1.28269
76168107	chr5:76168107:T:C	1.81823e-23	-9.12748e-10	-1.36158
76168183	chr5:76168183:A:G	1.84916e-23	-9.12748e-10	-1.34471
76168352	chr5:76168352:G:A	2.02354e-23	-9.12748e-10	-1.25459
76168520	chr5:76168520:A:G	1.98875e-23	-9.12748e-10	-1.27193
76168605	chr5:76168605:G:A	1.02583e-23	-0.598278	-1.33567
76168618	chr5:76168618:C:T	3.17219e-23	-9.12748e-10	-0.80502
76169100	chr5:76169100:G:A	3.23699e-22	2.80852	-1.29073
76169451	chr5:76169451:G:T	1.96795e-23	-9.12748e-10	-1.28245
76169511	chr5:76169511:A:G	4.2535e-22	3.09348	-1.30259
76169665	chr5:76169665:T:G	2.96161e-23	-9.12748e-10	-0.87371
76169947	chr5:76169947:G:A	3.31381e-22	2.84001	-1.29876
76170005	chr5:76170005:T:C	2.13628e-22	2.35632	-1.25411
76170012	chr5:76170012:T:C	3.31252e-22	2.84193	-1.30107
76170029	chr5:76170029:G:A	2.95669e-24	-2.20265	-0.975312
76170138	chr5:76170138:C:T	2.08943e-24	-2.20629	-1.31884
76170572	chr5:76170572:G:A	2.51147e-24	-2.31953	-1.02163
76173020	chr5:76173020:G:A	2.77428e-23	-9.12748e-10	-0.939053
76173285	chr5:76173285:A:C	2.28272e-23	-9.12748e-10	-1.13407
76173971	chr5:76173971:G:A	7.11094e-23	0.00219171	-6.68458e-10
76173982	chr5:76173982:T:TC	7.20219e-24	-2.28764	-6.68458e-10
76173984	chr5:76173984:A:G	7.19211e-24	-2.28904	-6.68458e-10
76174060	chr5:76174060:C:T	3.2057e-22	2.73189	-1.22382
76174064	chr5:76174064:A:G	7.75486e-24	-2.21371	-6.68458e-10
76174236	chr5:76174236:G:A	1.99861e-23	-9.12748e-10	-1.26699
76174240	chr5:76174240:T:C	1.98174e-23	-9.12748e-10	-1.27547
76174261	chr5:76174261:T:C	1.39524e-23	-0.658752	-0.967627
76174827	chr5:76174827:G:A	2.45376e-23	-9.12748e-10	-1.06182
76174991	chr5:76174991:T:G	1.49036e-23	-0.707254	-0.853171
76175429	chr5:76175429:G:A	4.49633e-22	3.21055	-1.36415
76175457	chr5:76175457:G:C	4.73541e-22	3.26219	-1.36398
76175466	chr5:76175466:A:G	2.18771e-24	-2.20629	-1.27288
76175592	chr5:76175592:T:C	1.83967e-23	-9.12748e-10	-1.34986
76175668	chr5:76175668:A:G	1.00645e-23	-0.722071	-1.23094
76175892	chr5:76175892:C:T	1.03279e-23	-0.716198	-1.21098
76176208	chr5:76176208:C:T	6.91528e-24	-1.29499	-1.03331
76176319	chr5:76176319:G:A	3.95864e-22	3.01623	-1.29718
76176379	chr5:76176379:C:T	2.26352e-24	-2.1021	-1.34301
76176576	chr5:76176576:T:C	2.23542e-24	-2.21585	-1.24175
76177020	chr5:76177020:C:A	2.20906e-24	-2.21395	-1.25551
76177091	chr5:76177091:G:A	1.00698e-23	-0.725205	-1.22728
76177136	chr5:76177136:A:G	9.92702e-24	-0.737836	-1.22893
76177194	chr5:76177194:TTAATATATACAAA:T	1.16146e-23	-0.784021	-1.02574
76177232	chr5:76177232:G:A	1.57138e-23	-0.709177	-0.798311
76177346	chr5:76177346:G:A	2.19908e-24	-2.21596	-1.25803
76177364	chr5:76177364:C:T	1.84537e-23	-9.12748e-10	-1.34676
76177442	chr5:76177442:G:A	2.62899e-23	-9.12748e-10	-0.992843
76177492	chr5:76177492:A:G	1.18694e-23	-0.558087	-1.22998
76177576	chr5:76177576:G:A	2.41651e-23	-9.12748e-10	-1.07712
76177733	chr5:76177733:C:A	1.18186e-23	-0.567595	-1.22476
76178433	chr5:76178433:G:A	1.24354e-23	-0.523579	-1.2179
76178625	chr5:76178625:T:C	1.12573e-23	-0.623105	-1.2179
76178928	chr5:76178928:C:T	3.47144e-22	2.92852	-1.34081
76178955	chr5:76178955:C:T	1.16563e-23	-0.58405	-1.22213
76179096	chr5:76179096:C:T	1.21235e-23	-0.545218	-1.22166
76179177	chr5:76179177:C:G	1.1704e-23	-0.584191	-1.2179
76179197	chr5:76179197:T:C	1.15357e-23	-0.592153	-1.22443
76179433	chr5:76179433:T:C	2.04651e-24	-2.24844	-1.29745
76179643	chr5:76179643:A:G	2.44055e-23	-9.12748e-10	-1.06722
76180043	chr5:76180043:G:C	2.53338e-24	-2.26871	-1.06377
76180261	chr5:76180261:G:A	3.00091e-22	-9.12748e-10	1.44206
76180281	chr5:76180281:G:A	1.18555e-23	-0.567111	-1.22213
76180283	chr5:76180283:G:A	1.92689e-23	-9.12748e-10	-1.30353
76180341	chr5:76180341:T:C	1.17684e-23	-0.5741	-1.22251
76180397	chr5:76180397:T:C	2.56171e-23	-1.01877	-6.68458e-10
76180673	chr5:76180673:C:T	1.21956e-23	-0.538822	-1.22213
76180902	chr5:76180902:C:T	1.32462e-23	-0.491742	-1.18658
76180941	chr5:76180941:A:G	3.81761e-23	-9.12748e-10	-0.619817
76181174	chr5:76181174:A:G	2.48106e-23	-9.12748e-10	-1.05076
76181376	chr5:76181376:T:C	1.22422e-23	-0.578774	-1.17836
76181390	chr5:76181390:T:C	1.29215e-23	-0.531081	-1.17206
76181635	chr5:76181635:C:T	3.52254e-23	-9.12748e-10	-0.700261
76181729	chr5:76181729:G:A	3.39538e-23	-9.12748e-10	-0.737026
76181838	chr5:76181838:A:G	3.06113e-24	-1.9973	-1.14594
76182022	chr5:76182022:G:A	2.4405e-23	-9.12748e-10	-1.06724
76182079	chr5:76182079:T:G	4.51458e-22	3.14796	-1.2975
76182391	chr5:76182391:T:A	3.47433e-24	-1.9544	-1.06222
76182817	chr5:76182817:G:A	3.5695e-23	-9.12748e-10	-0.687015
76182920	chr5:76182920:T:A	6.8721e-23	-9.12748e-10	-0.0319721
76183250	chr5:76183250:C:G	1.97727e-23	-9.12748e-10	-1.27773
76183324	chr5:76183324:T:C	3.38698e-24	-1.86416	-1.17793
76183425	chr5:76183425:C:A	2.68367e-24	-2.26879	-1.00605
76183735	chr5:76183735:G:A	3.17839e-24	-1.99026	-1.11539
76183961	chr5:76183961:G:A	3.22435e-24	-1.97076	-1.12054
76184548	chr5:76184548:G:A	7.27319e-24	-2.27783	-6.68458e-10
76184579	chr5:76184579:A:G	3.41106e-24	-1.90112	-1.13389
76184678	chr5:76184678:G:C	2.94337e-24	-1.9723	-1.21017
76184728	chr5:76184728:T:C	3.21687e-24	-1.95951	-1.13411
76184750	chr5:76184750:G:A	3.27924e-24	-1.94053	-1.13389
76184759	chr5:76184759:A:G	3.29549e-24	-1.93558	-1.13389
76184958	chr5:76184958:T:C	3.25448e-24	-1.94716	-1.13484
76185020	chr5:76185020:A:C	3.30394e-24	-1.93281	-1.13411
76185124	chr5:76185124:A:T	7.26256e-24	-1.00821	-1.27108
76185136	chr5:76185136:G:T	7.55223e-24	-0.97223	-1.26795
76185305	chr5:76185305:A:G	3.47107e-24	-1.93549	-1.08207
76185571	chr5:76185571:T:A	2.98654e-24	-1.82401	-1.3439
76185702	chr5:76185702:G:A	7.4524e-24	-0.890095	-1.3634
76185748	chr5:76185748:A:G	2.69839e-23	-9.12748e-10	-0.966786
76185960	chr5:76185960:A:G	1.83324e-23	-9.12748e-10	-1.35336
76186053	chr5:76186053:C:T	3.74877e-23	-9.12748e-10	-0.638015
76186254	chr5:76186254:G:A	3.70761e-23	-9.12748e-10	-0.649054
76186283	chr5:76186283:G:A	7.49929e-24	-0.955423	-1.2918
76186295	chr5:76186295:T:C	7.86463e-22	3.74616	-1.34064
76186463	chr5:76186463:A:G	3.14743e-24	-1.97318	-1.14226
76186687	chr5:76186687:A:G	3.14899e-24	-1.97269	-1.14226
76186729	chr5:76186729:C:G	1.25044e-23	-1.73595	-6.68458e-10
76187077	chr5:76187077:G:A	7.88755e-24	-0.91432	-1.28242
76188097	chr5:76188097:G:A	2.28615e-23	-9.12748e-10	-1.13257
76188216	chr5:76188216:A:G	4.92019e-22	3.21772	-1.28123
76188318	chr5:76188318:A:C	3.96568e-23	-9.12748e-10	-0.581764
76188456	chr5:76188456:G:A	4.86255e-22	3.22023	-1.29553
76189028	chr5:76189028:A:G	2.73567e-23	0.35062	-1.30368
76189420	chr5:76189420:C:T	4.62016e-22	3.20029	-1.32672
76189535	chr5:76189535:G:A	1.82019e-23	-9.12748e-10	-1.3605
76189580	chr5:76189580:A:G	1.83955e-23	-9.12748e-10	-1.34992
76189757	chr5:76189757:G:A	4.3913e-22	3.14333	-1.32056
76189834	chr5:76189834:C:T	3.79855e-23	-9.12748e-10	-0.624824
76190030	chr5:76190030:A:G	3.98848e-22	3.0569	-1.33035
76190079	chr5:76190079:A:G	4.16523e-22	3.0762	-1.30628
76190189	chr5:76190189:T:C	1.92248e-23	-9.12748e-10	-1.30582
76190588	chr5:76190588:T:C	3.06688e-22	2.78422	-1.32042
76190589	chr5:76190589:G:A	3.71442e-22	2.85596	-1.20059
76190749	chr5:76190749:T:G	5.9719e-23	-9.12748e-10	-0.172378
76190784	chr5:76190784:A:G	2.23993e-23	-9.12748e-10	-1.153
76190804	chr5:76190804:C:T	1.60499e-22	2.15055	-1.33428
76190968	chr5:76190968:C:T	8.9619e-23	1.42295	-1.1894
76191045	chr5:76191045:G:T	7.10584e-24	-2.30111	-6.68458e-10
76191056	chr5:76191056:T:C	2.9645e-24	-1.83935	-1.33597
76191084	chr5:76191084:G:A	5.22563e-23	-9.12748e-10	-0.305866
76191088	chr5:76191088:C:T	3.92025e-22	-9.12748e-10	1.7093
76191090	chr5:76191090:G:A	3.74595e-23	-0.049266	-0.589501
76191140	chr5:76191140:G:A	6.53385e-23	-9.12748e-10	-0.0824467
76191151	chr5:76191151:C:T	1.82415e-23	-9.12748e-10	-1.35833
76192255	chr5:76192255:G:A	3.57549e-24	-2.06108	-0.926847
76192570	chr5:76192570:C:T	4.48748e-24	-1.65824	-1.10249
76192829	chr5:76192829:A:AT	2.78895e-23	-9.12748e-10	-0.933778
76193134	chr5:76193134:A:G	2.19921e-24	-2.12049	-1.35344
76193155	chr5:76193155:A:T	8.8753e-24	-2.07876	-6.68458e-10
76193359	chr5:76193359:T:A	2.91979e-23	-9.12748e-10	-0.887931
76193470	chr5:76193470:A:G	1.11443e-23	-1.8511	-6.68458e-10
76194166	chr5:76194166:C:G	3.38491e-23	0.15966	-0.899776
76194755	chr5:76194755:T:G	1.47659e-22	-9.12748e-10	0.732881
76195226	chr5:76195226:G:A	5.10095e-24	-1.77389	-0.858712
76195848	chr5:76195848:A:G	2.05674e-23	-9.12748e-10	-1.23832
76196182	chr5:76196182:T:C	2.78895e-23	-9.12748e-10	-0.933778
76196714	chr5:76196714:G:A	2.28813e-22	2.53476	-1.36388
76196877	chr5:76196877:C:T	3.50557e-23	0.227205	-0.932295
76197481	chr5:76197481:T:C	2.62802e-23	-9.12748e-10	-0.993211
76197587	chr5:76197587:C:T	5.51778e-23	-9.12748e-10	-0.251467
76197588	chr5:76197588:G:A	4.19132e-23	-9.12748e-10	-0.526426
76197969	chr5:76197969:G:A	5.90337e-23	0.885597	-1.06952
76198204	chr5:76198204:T:G	7.41586e-23	1.01968	-0.975503
76198298	chr5:76198298:A:G	1.26345e-23	-1.7256	-6.68458e-10
76198509	chr5:76198509:G:A	7.4314e-23	0.99448	-0.948208
76198940	chr5:76198940:T:C	9.24961e-23	1.38998	-1.12484
76198992	chr5:76198992:T:C	7.05131e-24	-1.94897	-0.359841
76199079	chr5:76199079:A:G	1.81372e-23	-9.12748e-10	-1.36406
76199171	chr5:76199171:A:C	1.50548e-23	-0.566542	-0.983787
76199212	chr5:76199212:T:G	2.78741e-23	-9.12748e-10	-0.934328
76199329	chr5:76199329:T:C	2.61262e-22	2.31629	-1.0128
76199524	chr5:76199524:C:T	8.84779e-24	-0.874399	-1.20746
76199527	chr5:76199527:A:T	5.79918e-22	2.10086	-6.68458e-10
76200024	chr5:76200024:T:A	9.62191e-24	-0.890421	-1.10756
76200076	chr5:76200076:C:T	1.91759e-23	-9.12748e-10	-1.30837
76200501	chr5:76200501:T:C	5.14715e-24	-1.41823	-1.20536
76200661	chr5:76200661:A:G	1.94142e-24	-2.23721	-1.3614
76200689	chr5:76200689:G:T	2.39563e-23	-9.12748e-10	-1.0858
76201072	chr5:76201072:T:C	3.04365e-23	-9.12748e-10	-0.846386
76201278	chr5:76201278:C:T	1.95238e-24	-2.29414	-1.29884
76201318	chr5:76201318:G:T	3.08341e-24	-1.87006	-1.26593
76202252	chr5:76202252:C:T	8.20838e-24	-2.15687	-6.68458e-10
76202370	chr5:76202370:G:T	7.05831e-22	3.47591	-1.17856
76203836	chr5:76203836:G:A	1.84287e-23	-9.12748e-10	-1.34812
76204265	chr5:76204265:G:A	1.58826e-23	-1.49681	-6.68458e-10
76204648	chr5:76204648:A:G	7.57441e-22	2.36792	-6.68458e-10
76204864	chr5:76204864:T:C	6.06118e-23	-9.12748e-10	-0.157538
76204951	chr5:76204951:A:C	2.03735e-23	-9.12748e-10	-1.24779
76205766	chr5:76205766:CA:C	1.86067e-23	-9.12748e-10	-1.3385
76205828	chr5:76205828:G:A	1.87213e-23	-9.12748e-10	-1.33237
76206175	chr5:76206175:G:A	9.02349e-24	-2.0622	-6.68458e-10
76206297	chr5:76206297:C:T	4.88084e-23	-9.12748e-10	-0.374125
76206518	chr5:76206518:C:T	1.84152e-23	-9.12748e-10	-1.34885
76206585	chr5:76206585:G:C	8.4973e-24	-0.981811	-1.14047
76206670	chr5:76206670:G:A	1.36034e-23	-1.6517	-6.68458e-10
76207030	chr5:76207030:C:A	4.41123e-24	-1.77297	-1.0049
76207421	chr5:76207421:G:A	1.76438e-23	-0.0741395	-1.3175
76207480	chr5:76207480:G:A	1.82477e-23	-9.12748e-10	-1.35799
76208253	chr5:76208253:G:T	2.38487e-23	-9.12748e-10	-1.0903
76208418	chr5:76208418:C:T	6.39139e-22	3.41624	-1.21814
76209020	chr5:76209020:C:T	3.12427e-22	1.48234	-6.68458e-10
76210122	chr5:76210122:G:A	2.00365e-24	-2.22544	-1.34162
76210125	chr5:76210125:G:A	8.17025e-24	-2.16153	-6.68458e-10
76210128	chr5:76210128:C:A	2.35433e-23	-9.12748e-10	-1.10319
76210283	chr5:76210283:G:A	4.12614e-23	-9.12748e-10	-0.542101
76210446	chr5:76210446:C:G	2.55456e-23	-9.12748e-10	-1.02156
76210613	chr5:76210613:T:A	1.86113e-23	-9.12748e-10	-1.33826
76210697	chr5:76210697:G:C	5.34083e-24	-2.313	-0.273648
76210825	chr5:76210825:C:T	1.79454e-24	-2.31976	-1.35752
76210860	chr5:76210860:G:A	3.6707e-23	-9.12748e-10	-0.659061
76212107	chr5:76212107:TTTAA:T	3.17113e-24	-1.7496	-1.35834
76212141	chr5:76212141:A:G	5.56552e-22	3.10311	-1.04337
76212494	chr5:76212494:A:T	3.49784e-24	-1.82212	-1.18776
76212725	chr5:76212725:G:A	1.83337e-24	-2.293	-1.36287
76212952	chr5:76212952:T:G	3.948e-23	-9.12748e-10	-0.586233
76213026	chr5:76213026:C:T	2.01989e-24	-2.3197	-1.23928
76213048	chr5:76213048:G:A	2.42966e-23	-9.12748e-10	-1.07169
76213162	chr5:76213162:T:C	2.09751e-23	-9.12748e-10	-1.21869
76213408	chr5:76213408:T:C	2.36841e-24	-2.03557	-1.36423
76213618	chr5:76213618:C:T	1.25582e-23	-0.601463	-1.13019
76213904	chr5:76213904:C:G	1.22547e-23	-1.75612	-6.68458e-10
76213937	chr5:76213937:A:G	5.0237e-23	-9.12748e-10	-0.345277
76214013	chr5:76214013:G:A	1.8181e-23	-9.12748e-10	-1.36165
76215380	chr5:76215380:C:T	7.20051e-24	-2.28788	-6.68458e-10
76215383	chr5:76215383:A:G	1.92561e-23	-9.12748e-10	-1.3042
76215668	chr5:76215668:C:T	2.45864e-23	-1.05983	-6.68458e-10
76215879	chr5:76215879:G:A	1.79814e-24	-2.3195	-1.35577
76216104	chr5:76216104:T:C	2.996e-23	-9.12748e-10	-0.862163
76216236	chr5:76216236:G:A	2.31713e-23	-9.12748e-10	-1.11911
76216367	chr5:76216367:G:C	2.94225e-23	-9.12748e-10	-0.880268
76216908	chr5:76216908:T:C	9.2101e-24	-2.04173	-6.68458e-10
76217146	chr5:76217146:G:T	1.37724e-23	-0.290068	-1.34929
76217285	chr5:76217285:C:T	2.70414e-23	-9.12748e-10	-0.964657
76217477	chr5:76217477:C:T	1.03093e-23	-1.92898	-6.68458e-10
76217570	chr5:76217570:C:T	8.09153e-24	-0.816493	-1.35472
76217850	chr5:76217850:C:T	2.76632e-24	-2.31292	-0.931585
76217927	chr5:76217927:A:G	2.72813e-23	-9.12748e-10	-0.955825
76217998	chr5:76217998:C:T	1.84611e-23	-9.12748e-10	-1.34636
76218212	chr5:76218212:A:G	4.08349e-22	2.13415	-0.384053
76218240	chr5:76218240:C:T	2.41433e-24	-2.23419	-1.14642
76218588	chr5:76218588:T:C	7.92164e-24	-1.10982	-1.08261
76218636	chr5:76218636:G:C	2.47798e-23	-9.12748e-10	-1.052
76219161	chr5:76219161:C:T	3.94518e-24	-2.27825	-0.61128
76219303	chr5:76219303:C:T	2.04851e-23	-9.12748e-10	-1.24233
76219355	chr5:76219355:T:C	1.20315e-23	-1.7745	-6.68458e-10
76219679	chr5:76219679:C:T	1.15203e-23	-0.958344	-0.859573
76219768	chr5:76219768:C:T	3.14417e-23	-9.12748e-10	-0.813891
76219911	chr5:76219911:C:A	2.06222e-23	-9.12748e-10	-1.23566
76219994	chr5:76219994:G:A	6.23502e-23	-9.12748e-10	-0.12926
76220094	chr5:76220094:T:C	1.04298e-23	-0.957193	-0.960166
76220133	chr5:76220133:A:G	7.6628e-24	-0.957604	-1.26805
76220391	chr5:76220391:G:A	1.83366e-24	-2.29309	-1.36262
76220707	chr5:76220707:A:T	2.7404e-24	-2.13786	-1.11606
76220782	chr5:76220782:C:T	1.82257e-23	-9.12748e-10	-1.35919
76221215	chr5:76221215:G:A	3.46425e-24	-1.97477	-1.04476
76221231	chr5:76221231:G:A	1.85667e-23	-9.12748e-10	-1.34066
76221472	chr5:76221472:G:A	6.81061e-24	-1.08105	-1.26249
76221590	chr5:76221590:C:G	2.57616e-24	-2.19	-1.12573
76221738	chr5:76221738:G:T	2.4236e-24	-2.26996	-1.10682
76222073	chr5:76222073:G:A	3.62416e-23	-9.12748e-10	-0.671819
76222183	chr5:76222183:A:G	2.46983e-24	-2.08059	-1.27728
76222386	chr5:76222386:A:G	3.18371e-23	-9.12748e-10	-0.801397
76222592	chr5:76222592:A:T	1.82257e-23	-9.12748e-10	-1.35919
76222604	chr5:76222604:T:C	3.89998e-23	-1.67498	1.07651
76222641	chr5:76222641:T:C	2.42695e-24	-2.07712	-1.29827
76222760	chr5:76222760:T:A	2.46625e-23	-1.05674	-6.68458e-10
76222921	chr5:76222921:T:G	2.96937e-24	-2.09374	-1.07994
76222943	chr5:76222943:G:A	2.17701e-24	-2.15522	-1.32885
76223025	chr5:76223025:T:C	2.84603e-24	-2.09689	-1.11921
76223059	chr5:76223059:C:T	2.40696e-23	-9.12748e-10	-1.08108
76223147	chr5:76223147:A:G	3.19285e-24	-2.06211	-1.039
76223187	chr5:76223187:A:G	1.00708e-23	-1.95239	-6.68458e-10
76223278	chr5:76223278:A:C	4.50986e-23	-9.12748e-10	-0.453175
76223331	chr5:76223331:A:G	2.68663e-23	-0.916564	-0.0545907
76223533	chr5:76223533:G:A	2.54782e-23	-9.12748e-10	-1.02421
76223696	chr5:76223696:A:G	7.34241e-24	-2.26836	-6.68458e-10
76224062	chr5:76224062:G:C	6.24563e-23	-9.12748e-10	-0.12756
76224153	chr5:76224153:G:A	2.53724e-23	-9.12748e-10	-1.02837
76224185	chr5:76224185:T:G	1.99975e-24	-2.3097	-1.25931
76225103	chr5:76225103:T:G	2.37713e-24	-2.31554	-1.0806
76225393	chr5:76225393:A:C	9.49697e-24	-1.96079	-0.0502667
76225775	chr5:76225775:A:G	2.83811e-24	-1.99644	-1.22245
76225894	chr5:76225894:T:G	2.6683e-23	-9.12748e-10	-0.978
76225985	chr5:76225985:G:C	4.81285e-24	-1.8539	-0.836837
76226072	chr5:76226072:C:G	2.64344e-24	-2.31516	-0.974791
76226286	chr5:76226286:T:A	4.25233e-23	-9.12748e-10	-0.511975
76226718	chr5:76226718:G:A	2.61717e-23	-9.12748e-10	-0.997349
76226784	chr5:76226784:C:T	4.96877e-23	-9.12748e-10	-0.356269
76226794	chr5:76226794:G:A	1.81846e-23	-9.12748e-10	-1.36145
76226963	chr5:76226963:G:A	2.01005e-24	-2.31532	-1.24855
76227134	chr5:76227134:G:A	3.69469e-24	-2.21245	-0.742679
76227136	chr5:76227136:G:A	4.18722e-24	-2.14587	-0.684116
76227166	chr5:76227166:CAGATA:C	2.3928e-24	-2.14656	-1.24301
76227274	chr5:76227274:C:A	6.73886e-23	-9.12748e-10	-0.0515509
76227954	chr5:76227954:A:G	1.43268e-23	-2.13571	0.535813
76228410	chr5:76228410:A:G	4.22234e-24	-1.80241	-1.01923
76228719	chr5:76228719:A:G	4.68254e-24	-1.82516	-0.893023
76228749	chr5:76228749:G:A	4.34194e-24	-1.89321	-0.900492
76228773	chr5:76228773:C:A	3.26889e-24	-1.73692	-1.34066
76228787	chr5:76228787:G:A	1.7291e-23	-1.41184	-6.68458e-10
76228788	chr5:76228788:CATTAAT:C	4.34039e-24	-1.88826	-0.905805
76228830	chr5:76228830:G:A	3.89993e-23	0.568123	-1.16661
76228901	chr5:76228901:T:C	4.41912e-24	-1.89758	-0.878504
76229062	chr5:76229062:A:C	4.84004e-24	-1.81978	-0.865326
76229217	chr5:76229217:T:C	4.61805e-24	-1.86113	-0.870923
76229316	chr5:76229316:T:C	8.36663e-24	-0.774167	-1.36361
76229385	chr5:76229385:T:C	8.75776e-23	-9.12748e-10	0.210497
76229571	chr5:76229571:T:C	3.43214e-24	-2.31081	-0.71803
76229589	chr5:76229589:T:C	2.50258e-24	-2.31349	-1.03122
76229795	chr5:76229795:T:C	3.10814e-23	-1.98597	1.16055
76229961	chr5:76229961:G:A	4.74992e-24	-2.31456	-0.389334
76230076	chr5:76230076:G:T	1.97306e-23	-0.14983	-1.13003
76230083	chr5:76230083:C:G	1.81899e-23	-0.234285	-1.12688
76230101	chr5:76230101:C:T	1.80097e-23	-0.232357	-1.13876
76230108	chr5:76230108:G:C	1.80588e-23	-0.234537	-1.13386
76230146	chr5:76230146:G:T	2.56726e-24	-2.19125	-1.12794
76230237	chr5:76230237:C:T	1.97162e-23	-9.12748e-10	-1.28059
76230308	chr5:76230308:A:G	1.90738e-23	-0.231979	-1.08173
76230320	chr5:76230320:A:AC	1.89324e-23	-0.22671	-1.09444
76230353	chr5:76230353:A:G	2.03485e-23	-0.179926	-1.06909
76230371	chr5:76230371:A:G	1.76418e-23	-0.29731	-1.09444
76230499	chr5:76230499:A:G	1.80612e-23	-0.272479	-1.09578
76230501	chr5:76230501:G:A	1.86876e-23	-0.238381	-1.09578
76230524	chr5:76230524:C:A	1.94526e-23	-0.199602	-1.09444
76230535	chr5:76230535:G:A	1.91947e-23	-0.212948	-1.09444
76230615	chr5:76230615:A:ACC	2.05616e-23	-0.183857	-1.05474
76230696	chr5:76230696:G:A	1.94881e-23	-0.22175	-1.07047
76230757	chr5:76230757:G:C	2.25773e-24	-2.22115	-1.22651
76230772	chr5:76230772:G:A	2.15518e-23	-0.178279	-1.01329
76230872	chr5:76230872:A:G	1.85361e-23	-0.236364	-1.10594
76230953	chr5:76230953:T:G	1.82517e-23	-0.237971	-1.1198
76231106	chr5:76231106:AT:A	1.92714e-23	-0.249958	-1.05345
76231158	chr5:76231158:C:A	2.01566e-23	-9.12748e-10	-1.25849
76231377	chr5:76231377:T:C	2.08656e-23	-0.187587	-1.03634
76231395	chr5:76231395:A:G	5.12239e-24	-2.30933	-0.319081
76232009	chr5:76232009:T:C	7.56474e-24	-2.23853	-6.68458e-10
76234339	chr5:76234339:C:T	2.14759e-23	-0.161806	-1.03329
76234443	chr5:76234443:C:T	2.16219e-23	-0.14997	-1.03835
76234465	chr5:76234465:TTCCGGAGTTTTTAC:T	2.11698e-23	-0.176458	-1.03299
76234501	chr5:76234501:A:G	2.30105e-24	-2.24033	-1.18833
76234623	chr5:76234623:C:G	2.0114e-23	-9.12748e-10	-1.26061
76234764	chr5:76234764:C:T	2.21608e-23	-0.128519	-1.03519
76234804	chr5:76234804:G:C	9.50361e-24	-2.01036	-6.68458e-10
76235216	chr5:76235216:G:A	1.79734e-23	-0.165487	-1.20765
76235274	chr5:76235274:A:G	3.50023e-24	-2.30698	-0.702223
76235279	chr5:76235279:G:A	2.07376e-23	-0.200943	-1.02914
76235325	chr5:76235325:G:A	1.81377e-23	-9.12748e-10	-1.36404
76235479	chr5:76235479:G:A	2.30979e-23	-0.0964833	-1.0258
76235607	chr5:76235607:G:A	2.2175e-23	-0.13517	-1.02789
76235714	chr5:76235714:A:G	1.02655e-22	0.36935	-6.68458e-10
76235741	chr5:76235741:T:C	2.25467e-23	-0.129495	-1.01694
76235784	chr5:76235784:T:C	1.98041e-23	-9.12748e-10	-1.27614
76235799	chr5:76235799:CACTT:C	9.20473e-23	0.136869	0.123407
76235826	chr5:76235826:C:T	6.85299e-24	-2.30264	-0.0346974
76235913	chr5:76235913:C:T	2.2915e-23	-0.0888513	-1.04139
76235993	chr5:76235993:A:G	2.18742e-23	-0.126106	-1.05061
76236049	chr5:76236049:A:G	2.2637e-23	-0.118258	-1.02418
76236097	chr5:76236097:C:T	2.21815e-23	-0.133728	-1.02904
76236117	chr5:76236117:A:G	2.22887e-23	-0.130055	-1.02789
76236157	chr5:76236157:A:T	2.02551e-23	-9.12748e-10	-1.25362
76236198	chr5:76236198:G:C	2.24879e-23	-0.131405	-1.01765
76236373	chr5:76236373:G:T	2.04534e-23	-9.12748e-10	-1.24388
76236377	chr5:76236377:G:A	8.07864e-24	-2.01375	-0.159059
76236410	chr5:76236410:G:A	2.26458e-23	-0.131953	-1.0101
76236416	chr5:76236416:T:G	7.60745e-24	-2.02194	-0.210958
76236439	chr5:76236439:A:G	2.22859e-23	-0.129028	-1.02904
76236537	chr5:76236537:G:T	2.40684e-23	-0.0651574	-1.01597
76236563	chr5:76236563:A:AG	2.13174e-23	-0.197585	-1.00492
76236722	chr5:76236722:T:C	1.99622e-23	-0.196489	-1.0717
76236895	chr5:76236895:C:A	1.99188e-23	-0.202398	-1.06796
76236998	chr5:76236998:C:T	1.83208e-23	-9.12748e-10	-1.35399
76237043	chr5:76237043:C:T	1.8174e-23	-9.12748e-10	-1.36203
76237149	chr5:76237149:A:G	5.8762e-23	0.0403948	-0.228927
76237395	chr5:76237395:G:A	2.01714e-23	-9.12748e-10	-1.25776
76237443	chr5:76237443:G:A	2.04192e-23	-0.180826	-1.06473
76237565	chr5:76237565:T:C	2.19252e-24	-2.24605	-1.23093
76237648	chr5:76237648:T:C	2.22901e-24	-2.22788	-1.23259
76238154	chr5:76238154:T:C	1.99447e-23	-0.183827	-1.08524
76238204	chr5:76238204:A:G	2.02655e-23	-0.183578	-1.06953
76238320	chr5:76238320:A:G	1.83042e-23	-0.145888	-1.20901
76238336	chr5:76238336:T:C	2.87661e-23	-9.12748e-10	-0.90283
76238453	chr5:76238453:G:A	2.1022e-23	-0.182661	-1.0338
76238470	chr5:76238470:T:C	5.56274e-24	-2.29899	-0.246942
76238559	chr5:76238559:G:A	2.15491e-23	-9.12748e-10	-1.1917
76238745	chr5:76238745:T:G	2.41536e-24	-2.22489	-1.15529
76239494	chr5:76239494:C:T	8.4963e-23	0.851986	-0.671798
76239601	chr5:76239601:T:A	2.43215e-23	-0.0493441	-1.02132
76239922	chr5:76239922:A:G	2.35731e-23	-9.12748e-10	-1.10192
76240533	chr5:76240533:T:G	2.02889e-23	-9.12748e-10	-1.25196
76240654	chr5:76240654:C:T	4.57571e-23	-0.0411133	-0.397567
76241081	chr5:76241081:C:T	3.39401e-24	-2.26593	-0.774084
76241163	chr5:76241163:T:G	2.20694e-23	0.0501926	-1.21803
76241713	chr5:76241713:C:T	2.41843e-23	-9.12748e-10	-1.07633
76241853	chr5:76241853:T:C	3.54581e-23	-9.12748e-10	-0.693675
76242112	chr5:76242112:G:C	4.95364e-24	-2.30965	-0.352253
76242479	chr5:76242479:C:T	1.81367e-23	-9.12748e-10	-1.36409
76242635	chr5:76242635:A:G	3.0817e-24	-2.18434	-0.952201
76242836	chr5:76242836:T:C	3.98329e-23	-0.54458	-0.0327537
76242864	chr5:76242864:A:C	3.72046e-23	-0.591755	-0.0538411
76242953	chr5:76242953:G:A	2.14743e-23	-9.12748e-10	-1.19517
76243120	chr5:76243120:C:T	2.20294e-23	-9.12748e-10	-1.16965
76243224	chr5:76243224:G:A	1.86032e-23	-9.12748e-10	-1.33869
76243449	chr5:76243449:C:T	3.10975e-24	-2.30345	-0.824041
76243485	chr5:76243485:G:C	2.99064e-24	-2.30652	-0.860017
76243804	chr5:76243804:C:A	2.03347e-23	-9.12748e-10	-1.2497
76243975	chr5:76243975:C:T	6.0033e-24	-2.30517	-0.164543
76244068	chr5:76244068:C:G	4.92624e-23	0.234983	-0.59985
76244185	chr5:76244185:A:G	2.08744e-23	-9.12748e-10	-1.2235
76244202	chr5:76244202:G:A	3.07354e-24	-2.29331	-0.84589
76244256	chr5:76244256:T:C	9.41839e-23	-9.12748e-10	0.283222
76244290	chr5:76244290:T:C	5.46158e-24	-2.05042	-0.513865
76244373	chr5:76244373:A:G	1.70768e-23	-0.172958	-1.25135
76245016	chr5:76245016:T:C	3.50345e-24	-2.28313	-0.725151
76245345	chr5:76245345:G:A	2.13303e-23	-9.12748e-10	-1.2019
76245358	chr5:76245358:G:T	5.77492e-23	-1.55486	1.34894
76245851	chr5:76245851:A:C	9.40856e-23	-9.12748e-10	0.282178
76245986	chr5:76245986:G:A	2.53055e-23	-1.85311	0.822106
76246795	chr5:76246795:C:T	7.44117e-23	0.0475857	-6.68458e-10
76246865	chr5:76246865:T:A	2.15013e-23	-9.12748e-10	-1.19392
76247110	chr5:76247110:T:C	2.06282e-23	-9.12748e-10	-1.23537
76247602	chr5:76247602:A:G	2.06194e-23	-9.12748e-10	-1.2358
76247641	chr5:76247641:G:T	2.04275e-23	-9.12748e-10	-1.24514
76247928	chr5:76247928:G:A	7.72828e-24	-2.21714	-6.68458e-10
76248104	chr5:76248104:T:C	2.31955e-24	-2.29164	-1.12901
76248210	chr5:76248210:G:A	6.98376e-23	-1.13871	1.12286
76248258	chr5:76248258:T:C	4.30673e-24	-2.28709	-0.514759
76248420	chr5:76248420:A:G	1.81361e-23	-9.12748e-10	-1.36413
76248620	chr5:76248620:G:C	2.64728e-23	-9.12748e-10	-0.985911
76248657	chr5:76248657:C:T	2.12585e-23	-0.976154	-0.229115
76248713	chr5:76248713:A:G	1.64385e-23	-2.15197	0.689564
76248930	chr5:76248930:T:A	3.01875e-23	-9.12748e-10	-0.854598
76249210	chr5:76249210:A:G	1.05391e-22	-1.60919	2.00484
76249451	chr5:76249451:A:T	2.01407e-23	-9.12748e-10	-1.25928
76250124	chr5:76250124:GA:G	2.51498e-23	-9.12748e-10	-1.03718
76250194	chr5:76250194:G:A	2.08116e-23	-9.12748e-10	-1.22652
76250456	chr5:76250456:G:A	6.89768e-24	-2.06764	-0.263208
76250702	chr5:76250702:G:A	2.51667e-23	-9.12748e-10	-1.03651
76251388	chr5:76251388:T:A	2.71065e-24	-1.96722	-1.29762
76251541	chr5:76251541:A:T	2.05657e-23	-9.12748e-10	-1.2384
76252351	chr5:76252351:C:T	1.23847e-22	-1.51635	2.07337
76252369	chr5:76252369:G:A	8.47236e-23	-9.12748e-10	0.177367
76252402	chr5:76252402:G:A	4.09532e-24	-1.53106	-1.32113
76252421	chr5:76252421:C:T	6.16799e-24	-1.66742	-0.775233
76252476	chr5:76252476:C:G	1.86897e-23	-9.12748e-10	-1.33405
76252618	chr5:76252618:A:G	6.97548e-24	-2.31963	-6.68458e-10
76253047	chr5:76253047:G:C	3.56775e-24	-1.71263	-1.27746
76253143	chr5:76253143:TA:T	9.83009e-23	-9.12748e-10	0.326006
76253377	chr5:76253377:G:A	1.91208e-23	-2.05395	0.742697
76253516	chr5:76253516:T:C	3.93306e-23	-9.12748e-10	-0.590025
76253575	chr5:76253575:A:G	9.83009e-23	-9.12748e-10	0.326006
76253586	chr5:76253586:G:T	6.53238e-24	-2.28251	-0.102749
76253593	chr5:76253593:C:T	1.49251e-23	-2.01046	0.451469
76253650	chr5:76253650:A:G	7.2942e-23	-1.90201	1.92965
76253682	chr5:76253682:C:T	1.46769e-23	-1.9929	0.417141
76254259	chr5:76254259:G:T	2.31431e-24	-2.07542	-1.3475
76254390	chr5:76254390:G:A	2.28244e-24	-2.28054	-1.15624
76254412	chr5:76254412:C:T	1.29662e-23	-0.407178	-1.2925
76254445	chr5:76254445:C:G	2.25882e-23	-9.12748e-10	-1.1446
76255141	chr5:76255141:C:T	2.46995e-23	-9.12748e-10	-1.05524
76255384	chr5:76255384:C:T	4.49985e-23	-1.5749	1.1195
76255490	chr5:76255490:A:G	2.79635e-23	-1.92912	0.997997
76255914	chr5:76255914:C:G	1.99352e-23	-0.994785	-0.274757
76256107	chr5:76256107:G:A	5.15295e-23	0.145274	-0.465147
76256222	chr5:76256222:C:T	5.44486e-24	-2.31626	-0.251091
76256733	chr5:76256733:T:C	6.40824e-23	-9.12748e-10	-0.101857
76256760	chr5:76256760:C:T	4.76749e-23	-0.575599	0.177977
76256920	chr5:76256920:G:A	2.91211e-23	-9.12748e-10	-0.890563
76257051	chr5:76257051:C:T	1.93227e-23	-9.12748e-10	-1.30075
76257143	chr5:76257143:C:T	2.21262e-23	-9.12748e-10	-1.16526
76257180	chr5:76257180:A:T	2.01743e-23	-9.12748e-10	-1.25762
76257915	chr5:76257915:TG:T	1.18759e-23	-1.54847	-0.239042
76257965	chr5:76257965:A:G	1.19453e-23	-2.30524	0.523555
76257983	chr5:76257983:A:T	2.56551e-24	-2.25374	-1.06613
76259328	chr5:76259328:C:T	1.12226e-23	-1.57697	-0.267125
76259329	chr5:76259329:G:A	2.31215e-24	-2.09344	-1.33041
76259609	chr5:76259609:C:A	1.93881e-24	-2.30128	-1.29868
76260017	chr5:76260017:G:T	8.46614e-24	-1.96919	-0.156766
76260234	chr5:76260234:A:G	3.38895e-23	-9.12748e-10	-0.738921
76260670	chr5:76260670:G:T	2.00366e-24	-2.26218	-1.30487
76260841	chr5:76260841:T:C	2.34445e-23	-9.12748e-10	-1.10739
76260958	chr5:76260958:GT:G	1.90689e-24	-2.30124	-1.31532
76261410	chr5:76261410:T:C	7.43998e-24	-2.25516	-6.68458e-10
76261474	chr5:76261474:T:A	2.88371e-24	-2.20543	-0.997524
76261507	chr5:76261507:CCTTGT:C	2.06315e-23	-9.12748e-10	-1.23521
76261598	chr5:76261598:T:C	1.87285e-24	-2.30013	-1.33444
76261622	chr5:76261622:T:C	8.90103e-24	-1.95555	-0.120309
76261687	chr5:76261687:A:G	2.17866e-23	-9.12748e-10	-1.18073
76262093	chr5:76262093:A:G	3.29852e-24	-2.21543	-0.853127
76262355	chr5:76262355:G:A	2.18363e-24	-2.16022	-1.32082
76262385	chr5:76262385:C:T	1.94608e-24	-2.25738	-1.33883
76262537	chr5:76262537:G:A	1.81568e-23	-9.12748e-10	-1.36298
76262561	chr5:76262561:G:A	2.35716e-23	-9.12748e-10	-1.10199
76262784	chr5:76262784:T:G	2.95807e-24	-2.11919	-1.05831
76262801	chr5:76262801:TGTTGTGATTTCC:T	2.3323e-23	-9.12748e-10	-1.11259
76262849	chr5:76262849:A:T	6.23383e-24	-2.31653	-0.115508
76263046	chr5:76263046:C:T	1.92728e-24	-2.30326	-1.30266
76263268	chr5:76263268:T:C	1.09389e-22	-9.12748e-10	0.432887
76263504	chr5:76263504:T:C	1.81543e-23	-9.12748e-10	-1.36312
76263846	chr5:76263846:C:A	3.52943e-23	-9.12748e-10	-0.698305
76264018	chr5:76264018:G:A	1.81133e-24	-2.30445	-1.36351
76264105	chr5:76264105:C:A	8.84851e-24	-2.27244	0.190658
76264549	chr5:76264549:T:G	3.52568e-23	-9.12748e-10	-0.69937
76264659	chr5:76264659:T:C	1.88132e-24	-2.29841	-1.33165
76264723	chr5:76264723:G:A	1.90446e-24	-2.2938	-1.32403
76264858	chr5:76264858:T:G	1.81558e-23	-9.12748e-10	-1.36304
76264947	chr5:76264947:G:A	2.94147e-24	-2.30053	-0.882588
76265041	chr5:76265041:C:G	2.07542e-24	-2.28742	-1.24444
76265116	chr5:76265116:T:C	3.78219e-23	-9.12748e-10	-0.629138
76265906	chr5:76265906:A:G	7.55218e-24	-2.30548	0.0652922
76266086	chr5:76266086:A:C	9.2031e-24	-2.29566	0.253171
76266127	chr5:76266127:ACAAATATGGCCAGTGGCC:A	4.27658e-24	-2.31321	-0.495659
76266272	chr5:76266272:A:G	2.78778e-23	-9.12748e-10	-0.934198
76266304	chr5:76266304:A:T	4.91624e-24	-2.31702	-0.352462
76266472	chr5:76266472:T:C	1.95498e-23	-9.12748e-10	-1.28906
76266569	chr5:76266569:T:C	4.94946e-24	-2.31679	-0.345962
76266580	chr5:76266580:G:A	2.72742e-24	-2.29698	-0.96169
76266762	chr5:76266762:T:A	3.1314e-24	-2.13748	-0.983068
76266973	chr5:76266973:C:T	4.02661e-24	-2.29726	-0.571838
76267248	chr5:76267248:T:C	4.92705e-24	-2.3198	-0.347482
76267588	chr5:76267588:T:C	9.86684e-24	-1.87474	-0.0981075
76267781	chr5:76267781:G:A	2.34467e-24	-2.31772	-1.09216
76268005	chr5:76268005:A:C	1.01768e-23	-1.87256	-0.0693601
76268425	chr5:76268425:A:C	2.33163e-23	-9.12748e-10	-1.11288
76268473	chr5:76268473:A:C	1.81405e-23	-9.12748e-10	-1.36388
76268482	chr5:76268482:G:A	2.56765e-24	-2.05975	-1.25928
76268524	chr5:76268524:G:A	7.04695e-24	-2.30943	-6.68458e-10
76268612	chr5:76268612:A:G	2.00527e-24	-2.31925	-1.247
76268675	chr5:76268675:T:C	2.18749e-24	-2.11514	-1.36413
76268962	chr5:76268962:G:A	9.32583e-24	-2.02924	-6.68458e-10
76269154	chr5:76269154:TATAAG:T	2.14627e-23	-9.12748e-10	-1.19571
76269487	chr5:76269487:C:T	4.76994e-24	-2.28755	-0.412141
76269534	chr5:76269534:T:A	1.28497e-23	-2.31816	0.609451
76269538	chr5:76269538:T:C	3.0087e-24	-2.11375	-1.04677
76269569	chr5:76269569:G:A	2.04963e-23	-9.12748e-10	-1.24179
76269575	chr5:76269575:G:T	2.35888e-23	-9.12748e-10	-1.10126
76269805	chr5:76269805:G:A	2.19265e-23	-9.12748e-10	-1.17433
76270028	chr5:76270028:A:G	1.89839e-24	-2.31925	-1.30177
76270359	chr5:76270359:G:A	1.81355e-23	-9.12748e-10	-1.36416
76270623	chr5:76270623:T:C	1.8636e-24	-2.31979	-1.31973
76270681	chr5:76270681:C:T	1.05731e-23	-1.67892	-0.224789
76270778	chr5:76270778:T:A	2.007e-23	-9.12748e-10	-1.2628
76270792	chr5:76270792:A:G	2.59135e-23	-9.12748e-10	-1.00726
76270984	chr5:76270984:A:G	4.44388e-24	-2.02027	-0.750234
76271061	chr5:76271061:G:A	1.15051e-23	-1.81924	-6.68458e-10
76271337	chr5:76271337:T:A	2.28032e-23	-9.12748e-10	-1.13513
76271821	chr5:76271821:G:A	2.20007e-23	-9.12748e-10	-1.17095
76271906	chr5:76271906:T:C	1.81345e-23	-9.12748e-10	-1.36421
76272173	chr5:76272173:G:A	6.39372e-23	-2.31569	2.21156
76272228	chr5:76272228:A:G	2.63765e-23	0.181239	-1.17079
76272327	chr5:76272327:A:AT	3.13165e-23	-9.12748e-10	-0.817882
76272354	chr5:76272354:T:C	4.20401e-23	0.02778	-0.551184
76272612	chr5:76272612:T:G	3.6817e-23	-9.12748e-10	-0.656068
76272971	chr5:76272971:T:C	1.87506e-23	-9.12748e-10	-1.3308
76273019	chr5:76273019:C:A	5.6655e-24	-2.0986	-0.429037
76273181	chr5:76273181:A:G	3.52308e-24	-2.14124	-0.861454
76273677	chr5:76273677:A:G	7.84538e-24	-2.11604	-0.0860651
76273799	chr5:76273799:C:T	1.88833e-23	-9.12748e-10	-1.32375
76273901	chr5:76273901:C:T	2.26784e-23	-9.12748e-10	-1.14061
76274018	chr5:76274018:A:T	5.472e-24	-2.26005	-0.302334
76274019	chr5:76274019:A:C	5.52802e-24	-2.25959	-0.292613
76275223	chr5:76275223:C:A	4.58213e-24	-2.28721	-0.452657
76275284	chr5:76275284:A:G	4.69198e-24	-2.27267	-0.443502
76275419	chr5:76275419:A:G	3.95e-24	-2.29088	-0.597435
76275423	chr5:76275423:C:A	4.39654e-24	-2.29549	-0.485723
76275528	chr5:76275528:T:C	4.74201e-24	-2.2785	-0.427064
76275548	chr5:76275548:C:G	7.63319e-24	-2.22952	-6.68458e-10
76275686	chr5:76275686:C:T	4.90288e-24	-2.29527	-0.376938
76275739	chr5:76275739:T:G	2.03222e-24	-2.28616	-1.26674
76275741	chr5:76275741:A:T	2.3611e-23	-9.12748e-10	-1.10031
76276185	chr5:76276185:T:C	1.91706e-23	-9.12748e-10	-1.30865
76276207	chr5:76276207:T:G	4.81289e-24	-2.28232	-0.408413
76276548	chr5:76276548:G:A	1.84221e-23	-9.12748e-10	-1.34848
76276693	chr5:76276693:A:G	6.99501e-24	-2.31683	-6.68458e-10
76277131	chr5:76277131:G:A	4.3074e-24	-2.3179	-0.48379
76277203	chr5:76277203:AAGCTAAACATG:A	8.2951e-24	-2.14636	-6.68458e-10
76277509	chr5:76277509:C:T	3.82538e-23	-9.12748e-10	-0.617785
76277939	chr5:76277939:G:C	2.99689e-23	-9.12748e-10	-0.861867
76278088	chr5:76278088:A:T	3.0645e-23	-9.12748e-10	-0.839558
76278370	chr5:76278370:G:A	2.65768e-23	-9.12748e-10	-0.981987
76278617	chr5:76278617:G:C	1.86241e-23	-9.12748e-10	-1.33757
76278731	chr5:76278731:G:A	4.33817e-23	-9.12748e-10	-0.491989
76279030	chr5:76279030:A:G	7.18338e-24	-2.19148	-0.0987791
76279311	chr5:76279311:A:T	1.87487e-23	-9.12748e-10	-1.3309
76279618	chr5:76279618:G:A	4.6449e-23	-9.12748e-10	-0.423673
76279636	chr5:76279636:A:G	1.9654e-23	-9.12748e-10	-1.28375
76279695	chr5:76279695:C:A	2.00372e-23	-9.12748e-10	-1.26444
76280163	chr5:76280163:T:C	2.02074e-23	-9.12748e-10	-1.25598
76280180	chr5:76280180:T:G	3.8362e-23	-9.12748e-10	-0.61496
76280488	chr5:76280488:C:T	6.76646e-24	-2.26074	-0.0893119
76280630	chr5:76280630:G:C	5.92735e-24	-2.2461	-0.236353
76280697	chr5:76280697:C:T	3.96813e-24	-2.23932	-0.644408
76280891	chr5:76280891:A:G	2.52454e-24	-2.25612	-1.07985
76280904	chr5:76280904:T:C	4.84941e-24	-2.28524	-0.397927
76281318	chr5:76281318:C:T	2.64881e-24	-2.27218	-1.01574
76281472	chr5:76281472:C:A	2.78388e-24	-2.28627	-0.951917
76281738	chr5:76281738:T:C	5.43084e-24	-2.2999	-0.270039
76281851	chr5:76281851:T:C	1.166e-23	-1.80586	-6.68458e-10
76281891	chr5:76281891:A:G	7.62765e-24	-2.30095	0.0707072
76281994	chr5:76281994:A:G	4.0937e-24	-2.26105	-0.591524
76282411	chr5:76282411:T:C	1.18017e-23	-1.79379	-6.68458e-10
76282641	chr5:76282641:G:T	1.15745e-23	-1.81322	-6.68458e-10
76283181	chr5:76283181:T:C	5.31312e-24	-2.28197	-0.309882
76283262	chr5:76283262:A:G	1.35244e-23	-1.65753	-6.68458e-10
76283678	chr5:76283678:A:C	9.30339e-24	-2.03165	-6.68458e-10
76283693	chr5:76283693:A:G	4.54055e-24	-2.27937	-0.469606
76283879	chr5:76283879:A:G	2.03085e-23	-9.12748e-10	-1.25099
76283893	chr5:76283893:G:T	1.87125e-23	-9.12748e-10	-1.33284
76283937	chr5:76283937:G:A	4.17137e-24	-2.28214	-0.551642
76284121	chr5:76284121:T:C	2.63245e-24	-2.2854	-1.00872
76284137	chr5:76284137:G:T	2.29489e-23	-9.12748e-10	-1.12876
76284464	chr5:76284464:C:T	1.99888e-23	-9.12748e-10	-1.26686
76284541	chr5:76284541:G:A	4.93949e-23	-9.12748e-10	-0.36218
76284584	chr5:76284584:C:A	2.66434e-24	-2.27708	-1.00499
76285460	chr5:76285460:A:G	5.95772e-23	-9.12748e-10	-0.174754
76286642	chr5:76286642:T:C	3.0709e-24	-1.80203	-1.33803
76286875	chr5:76286875:C:G	7.98822e-24	-2.1661	-0.0179543
76287178	chr5:76287178:T:C	4.10797e-23	-9.12748e-10	-0.546514
76287578	chr5:76287578:A:G	8.2157e-23	-9.12748e-10	0.146605
76288598	chr5:76288598:A:G	3.04622e-24	-2.28554	-0.86259
76289512	chr5:76289512:G:C	4.67251e-23	-9.12748e-10	-0.417745
76289680	chr5:76289680:T:G	2.67257e-23	-9.12748e-10	-0.9764
76290360	chr5:76290360:G:A	4.73769e-23	-9.12748e-10	-0.403892
76290636	chr5:76290636:A:G	1.82366e-23	-9.12748e-10	-1.35859
76290667	chr5:76290667:TC:T	1.20568e-23	-1.7724	-6.68458e-10
76290691	chr5:76290691:C:T	2.02284e-23	-9.12748e-10	-1.25494
76291507	chr5:76291507:C:T	4.99586e-23	-9.12748e-10	-0.350832
76291613	chr5:76291613:A:C	2.58891e-23	-9.12748e-10	-1.00821
76291895	chr5:76291895:A:T	1.66643e-23	-1.44876	-6.68458e-10
76292682	chr5:76292682:T:C	5.60609e-24	-1.96126	-0.576917
76293903	chr5:76293903:G:A	1.02502e-22	-9.12748e-10	0.36785
76294273	chr5:76294273:T:C	1.87195e-23	-9.12748e-10	-1.33246
76294388	chr5:76294388:G:A	2.63657e-23	-9.12748e-10	-0.989964
76294458	chr5:76294458:T:C	1.55436e-23	-2.31929	0.800912
76294463	chr5:76294463:G:A	3.95496e-23	-9.12748e-10	-0.584471
76294548	chr5:76294548:C:T	2.03162e-23	-1.25061	-6.68458e-10
76295499	chr5:76295499:G:A	2.17483e-24	-2.31611	-1.16896
76296161	chr5:76296161:G:C	2.79844e-24	-2.16953	-1.06344
76296733	chr5:76296733:C:T	2.26499e-23	-9.12748e-10	-1.14187
76296965	chr5:76296965:AACTG:A	1.82239e-23	-9.12748e-10	-1.35929
76297886	chr5:76297886:G:A	1.05185e-23	-1.90889	-6.68458e-10
76297956	chr5:76297956:G:A	1.81986e-23	-9.12748e-10	-1.36068
76298535	chr5:76298535:A:G	1.28541e-23	-2.31955	0.611183
76298632	chr5:76298632:A:T	6.71951e-24	-2.30395	-0.0530594
76298918	chr5:76298918:G:A	2.61057e-24	-2.29322	-1.00924
76298956	chr5:76298956:C:T	1.82708e-23	-9.12748e-10	-1.35672
76299573	chr5:76299573:C:A	2.39513e-23	-9.12748e-10	-1.08601
76300276	chr5:76300276:A:G	2.33368e-23	-9.12748e-10	-1.112
76301061	chr5:76301061:G:A	2.5447e-23	-9.12748e-10	-1.02543
76301574	chr5:76301574:G:T	1.16021e-23	-1.81084	-6.68458e-10
76301669	chr5:76301669:A:G	2.17387e-24	-2.28264	-1.20287
76302531	chr5:76302531:A:G	2.34596e-23	-9.12748e-10	-1.10675
76302562	chr5:76302562:G:A	2.59593e-23	-9.12748e-10	-1.0055
76303281	chr5:76303281:T:C	2.45166e-23	-9.12748e-10	-1.06268
76303351	chr5:76303351:G:C	2.12142e-24	-2.29614	-1.2138
76303649	chr5:76303649:A:G	1.91549e-23	-9.12748e-10	-1.30947
76303754	chr5:76303754:T:G	2.28586e-23	-9.12748e-10	-1.1327
76304326	chr5:76304326:A:G	2.32857e-24	-2.26894	-1.14783
76305104	chr5:76305104:G:T	1.97832e-23	-2.31539	1.03819
76305146	chr5:76305146:G:T	4.07121e-23	-9.12748e-10	-0.555503
76305162	chr5:76305162:T:C	2.33756e-23	-9.12748e-10	-1.11034
76305356	chr5:76305356:A:G	6.57795e-24	-2.21218	-0.166123
76306354	chr5:76306354:C:A	3.25603e-24	-1.71971	-1.36181
76306566	chr5:76306566:C:A	2.62037e-24	-2.0446	-1.25411
76306724	chr5:76306724:A:G	2.66499e-24	-2.03623	-1.24559
76306878	chr5:76306878:A:C	2.62287e-24	-2.01594	-1.28182
76307055	chr5:76307055:G:GT	1.60337e-23	-1.48734	-6.68458e-10
76307391	chr5:76307391:G:A	2.88445e-24	-2.04294	-1.15975
76307437	chr5:76307437:G:A	7.00281e-24	-2.31572	-6.68458e-10
76307470	chr5:76307470:TC:T	2.82168e-24	-2.04446	-1.18023
76307484	chr5:76307484:G:C	3.94333e-23	-9.12748e-10	-0.587418
76307608	chr5:76307608:A:G	4.27779e-23	-9.12748e-10	-0.506006
76307950	chr5:76307950:C:T	5.18075e-23	-9.12748e-10	-0.314492
76307962	chr5:76307962:T:G	4.20201e-24	-1.48855	-1.33792
76308061	chr5:76308061:C:A	3.47065e-24	-2.10882	-0.908869
76308665	chr5:76308665:G:A	1.92441e-23	-9.12748e-10	-1.30482
76308676	chr5:76308676:T:TGAGA	3.12827e-24	-2.24621	-0.875334
76309042	chr5:76309042:T:A	2.77869e-24	-2.2993	-0.940745
76309090	chr5:76309090:A:G	3.73776e-24	-1.58104	-1.3625
76309197	chr5:76309197:C:T	3.38369e-24	-2.03411	-1.00895
76309327	chr5:76309327:A:G	3.75628e-24	-1.94153	-0.997067
76309357	chr5:76309357:T:G	3.36669e-24	-1.99871	-1.04938
76309375	chr5:76309375:C:T	2.45849e-23	-9.12748e-10	-1.0599
76310065	chr5:76310065:T:G	3.32067e-24	-2.02373	-1.03813
76310533	chr5:76310533:G:C	1.81404e-23	-9.12748e-10	-1.36389
76310883	chr5:76310883:T:C	2.03295e-24	-2.18829	-1.36425
76311062	chr5:76311062:C:T	1.83657e-23	-9.12748e-10	-1.35154
76311283	chr5:76311283:G:A	2.05049e-23	-9.12748e-10	-1.24136
76311460	chr5:76311460:A:G	4.09124e-24	-1.49004	-1.36314
76311760	chr5:76311760:C:A	7.33487e-23	-9.12748e-10	0.0331968
76311779	chr5:76311779:G:A	1.82235e-23	-9.12748e-10	-1.35931
76311794	chr5:76311794:C:T	2.21168e-23	-1.16569	-6.68458e-10
76311910	chr5:76311910:C:T	2.04356e-23	-9.12748e-10	-1.24475
76312159	chr5:76312159:C:T	2.89674e-24	-1.97897	-1.21947
76313168	chr5:76313168:T:C	1.78471e-24	-2.31874	-1.36403
76313342	chr5:76313342:C:T	2.98598e-24	-1.88613	-1.28196
76313408	chr5:76313408:T:C	1.90914e-23	-9.12748e-10	-1.31279
76313861	chr5:76313861:T:C	2.51591e-24	-2.06777	-1.27162
76314249	chr5:76314249:G:A	2.34942e-24	-2.04562	-1.36224
76315483	chr5:76315483:A:T	2.29749e-24	-2.06611	-1.3641
76315529	chr5:76315529:A:G	2.7386e-24	-2.05513	-1.19945
76315772	chr5:76315772:C:T	2.30621e-24	-2.06227	-1.36415
76315961	chr5:76315961:C:T	1.84934e-23	-9.12748e-10	-1.34462
76316087	chr5:76316087:A:G	2.82078e-24	-2.00776	-1.21726
76316180	chr5:76316180:C:T	2.89653e-24	-2.00821	-1.1903
76316387	chr5:76316387:A:G	3.2171e-23	-9.12748e-10	-0.790962
76316413	chr5:76316413:T:C	2.92528e-24	-1.97686	-1.21177
76316437	chr5:76316437:T:C	2.83837e-24	-2.00553	-1.21327
76316507	chr5:76316507:T:G	2.76056e-24	-2.03333	-1.21327
76317386	chr5:76317386:T:C	2.52831e-23	-9.12748e-10	-1.03189
76317514	chr5:76317514:C:T	1.88396e-23	-9.12748e-10	-1.32607
76317745	chr5:76317745:C:T	3.26161e-23	-9.12748e-10	-0.777222
76317997	chr5:76317997:C:CA	3.07096e-23	-9.12748e-10	-0.837451
76318077	chr5:76318077:ATTT:A	2.70861e-24	-2.03686	-1.22873
76318161	chr5:76318161:G:A	2.82644e-23	-9.12748e-10	-0.920426
76318216	chr5:76318216:G:A	3.24901e-23	-9.12748e-10	-0.781093
76318830	chr5:76318830:AGAAG:A	2.92404e-23	-9.12748e-10	-0.886476
76318912	chr5:76318912:C:T	1.59926e-23	-1.4899	-6.68458e-10
76319034	chr5:76319034:A:G	2.70873e-24	-2.06029	-1.20525
76319079	chr5:76319079:A:C	1.97663e-23	-9.12748e-10	-1.27805
76319216	chr5:76319216:C:G	2.85387e-23	-9.12748e-10	-0.910766
76319281	chr5:76319281:C:T	1.81576e-23	-9.12748e-10	-1.36294
76319451	chr5:76319451:C:T	3.66466e-23	-9.12748e-10	-0.660708
76319509	chr5:76319509:G:A	2.82124e-23	-9.12748e-10	-0.922265
76319719	chr5:76319719:G:A	2.81532e-23	-9.12748e-10	-0.924365
76319837	chr5:76319837:T:C	2.82124e-23	-9.12748e-10	-0.922265
76320134	chr5:76320134:A:G	2.74698e-24	-2.17821	-1.07332
76320147	chr5:76320147:G:A	1.82119e-23	-9.12748e-10	-1.35995
76320974	chr5:76320974:C:A	1.90009e-24	-2.3047	-1.31543
76322064	chr5:76322064:A:C	2.62776e-24	-2.05538	-1.24052
76322109	chr5:76322109:T:C	5.64159e-24	-1.16769	-1.36417
76322208	chr5:76322208:C:T	8.06812e-24	-0.862678	-1.31143
76322480	chr5:76322480:C:A	2.51862e-23	-1.03573	-6.68458e-10
76322738	chr5:76322738:C:G	1.85886e-24	-2.30104	-1.34102
76322871	chr5:76322871:T:C	5.19917e-23	-9.12748e-10	-0.310943
76323339	chr5:76323339:C:T	1.8487e-23	-9.12748e-10	-1.34496
76323581	chr5:76323581:A:G	1.96681e-24	-2.30866	-1.27696
76323642	chr5:76323642:C:T	2.4252e-24	-2.11809	-1.25802
76323804	chr5:76323804:G:A	2.18407e-24	-2.13681	-1.34403
76324261	chr5:76324261:G:T	1.84679e-23	-9.12748e-10	-1.34599
76324484	chr5:76324484:T:A	1.84285e-23	-9.12748e-10	-1.34813
76324949	chr5:76324949:G:C	1.81675e-23	-9.12748e-10	-1.3624
76325754	chr5:76325754:T:G	2.57749e-23	-9.12748e-10	-1.01263
76326254	chr5:76326254:A:T	2.26721e-23	-9.12748e-10	-1.14089
76326730	chr5:76326730:C:G	3.62278e-23	-9.12748e-10	-0.672202
76326989	chr5:76326989:C:A	1.95431e-24	-2.2432	-1.34878
76327028	chr5:76327028:TA:T	3.53373e-23	-9.12748e-10	-0.697089
76327045	chr5:76327045:G:A	4.42505e-24	-1.59358	-1.18116
76327476	chr5:76327476:G:A	2.57445e-23	-9.12748e-10	-1.01381
76327800	chr5:76327800:C:G	8.491e-24	-1.05167	-1.07135
76327864	chr5:76327864:A:G	3.47557e-24	-2.19241	-0.823855
76327950	chr5:76327950:A:G	2.72e-24	-1.96777	-1.29363
76328117	chr5:76328117:T:C	1.81981e-23	-9.12748e-10	-1.36071
76328589	chr5:76328589:A:G	7.12071e-24	-2.29902	-6.68458e-10
76328689	chr5:76328689:A:G	2.38192e-24	-2.04544	-1.34868
76329449	chr5:76329449:T:C	2.0503e-24	-2.31243	-1.23161
76329652	chr5:76329652:G:A	1.81452e-23	-9.12748e-10	-1.36362
76329914	chr5:76329914:CAAA:C	7.76313e-24	-1.26562	-0.947027
76329926	chr5:76329926:G:T	2.1733e-23	-9.12748e-10	-1.18319
76330127	chr5:76330127:G:A	4.92654e-24	-1.47518	-1.19221
76330523	chr5:76330523:C:G	1.11598e-22	1.7144	-1.26153
76330545	chr5:76330545:G:A	2.27774e-24	-2.07473	-1.36411
76330652	chr5:76330652:A:T	3.61891e-24	-2.29541	-0.680448
76330898	chr5:76330898:T:C	3.14224e-24	-2.18461	-0.932486
76331109	chr5:76331109:T:G	2.00329e-23	-0.444409	-0.820245
76331351	chr5:76331351:G:A	2.2505e-24	-2.08726	-1.36361
76331434	chr5:76331434:G:C	1.92968e-23	-9.12748e-10	-1.30209
76331735	chr5:76331735:C:T	8.68007e-24	-0.86955	-1.23145
76331758	chr5:76331758:G:A	9.6583e-24	-1.99421	-6.68458e-10
76331945	chr5:76331945:G:C	9.14146e-24	-0.819712	-1.2295
76332044	chr5:76332044:G:A	9.13077e-24	-0.817759	-1.23262
76332081	chr5:76332081:C:G	4.03867e-24	-1.78486	-1.08125
76332164	chr5:76332164:T:C	9.20179e-24	-0.817699	-1.22493
76332281	chr5:76332281:G:A	9.02359e-24	-0.857272	-1.20491
76332348	chr5:76332348:G:C	1.85097e-23	-9.12748e-10	-1.34373
76332362	chr5:76332362:A:C	2.08282e-24	-2.16462	-1.36368
76332382	chr5:76332382:T:C	1.84959e-23	-9.12748e-10	-1.34448
76332588	chr5:76332588:A:G	3.33829e-24	-1.94615	-1.11042
76332668	chr5:76332668:G:C	2.04871e-23	-9.12748e-10	-1.24223
76333273	chr5:76333273:T:TC	1.84914e-23	-9.12748e-10	-1.34472
76333391	chr5:76333391:A:C	1.86398e-23	-9.12748e-10	-1.33673
76333733	chr5:76333733:C:T	3.96139e-23	-0.582847	-6.68458e-10
76333993	chr5:76333993:T:C	1.96581e-23	-9.12748e-10	-1.28354
76334021	chr5:76334021:T:A	1.99273e-23	-9.12748e-10	-1.26994
76334347	chr5:76334347:A:AAC	2.33657e-24	-2.26656	-1.14678
76334362	chr5:76334362:C:T	1.87423e-23	-9.12748e-10	-1.33124
76334363	chr5:76334363:A:G	2.27203e-24	-2.1569	-1.28445
76334374	chr5:76334374:A:G	1.94431e-23	-9.12748e-10	-1.29454
76334391	chr5:76334391:C:T	2.50412e-23	-9.12748e-10	-1.04151
76335067	chr5:76335067:G:A	2.25991e-23	-9.12748e-10	-1.14412
76335384	chr5:76335384:A:C	7.62787e-24	-2.23022	-6.68458e-10
76335474	chr5:76335474:G:T	2.52807e-23	-0.439568	-0.592419
76335508	chr5:76335508:A:G	2.36522e-23	-9.12748e-10	-1.09857
76335897	chr5:76335897:T:C	4.97816e-23	-0.354382	-6.68458e-10
76335980	chr5:76335980:A:G	1.07377e-22	-9.12748e-10	0.414316
76336200	chr5:76336200:T:C	1.95755e-23	-9.12748e-10	-1.28775
76336920	chr5:76336920:G:A	4.05087e-24	-2.29699	-0.566103
76337522	chr5:76337522:A:G	2.35038e-24	-2.07336	-1.33409
76337586	chr5:76337586:G:A	5.45131e-23	-0.263586	-6.68458e-10
76337690	chr5:76337690:C:A	5.73871e-24	-1.17926	-1.33554
76337858	chr5:76337858:T:C	1.54236e-23	-1.52613	-6.68458e-10
76338003	chr5:76338003:G:A	6.93141e-23	-9.12748e-10	-0.0233792
76338042	chr5:76338042:G:A	1.02291e-23	-0.640457	-1.29633
76338234	chr5:76338234:A:C	1.81395e-23	-9.12748e-10	-1.36393
76338442	chr5:76338442:G:C	7.57723e-24	-2.23688	-6.68458e-10
76338623	chr5:76338623:A:G	1.98443e-23	-9.12748e-10	-1.27411
76338717	chr5:76338717:A:G	1.81948e-23	-9.12748e-10	-1.36089
76338988	chr5:76338988:G:GCACACCTCACAGCCC	1.81947e-23	-9.12748e-10	-1.3609
76339450	chr5:76339450:C:T	1.83184e-23	-9.12748e-10	-1.35412
76339452	chr5:76339452:C:T	1.81519e-23	-9.12748e-10	-1.36325
76339651	chr5:76339651:T:C	8.4081e-23	-9.12748e-10	0.169753
76339670	chr5:76339670:TGCCACTGCACTCCA:T	4.12645e-23	-1.27689	0.734868
76339695	chr5:76339695:C:A	2.15311e-23	-9.12748e-10	-1.19253
76339700	chr5:76339700:T:C	2.1572e-23	-9.12748e-10	-1.19063
76339796	chr5:76339796:T:A	3.9493e-23	-1.26572	0.679815
76339886	chr5:76339886:G:A	2.88266e-22	-9.12748e-10	1.40186
76339988	chr5:76339988:C:T	8.35717e-23	-0.762629	0.926307
76340054	chr5:76340054:A:G	2.16906e-23	-0.87888	-0.306271
76340181	chr5:76340181:G:A	7.0917e-24	-2.30892	0.00581373
76340427	chr5:76340427:G:A	5.38322e-24	-1.94795	-0.63079
76340439	chr5:76340439:T:C	1.17852e-23	-2.06305	0.267862
76340583	chr5:76340583:T:C	8.83215e-24	-2.30368	0.220051
76341013	chr5:76341013:T:C	1.37945e-23	-2.31049	0.67274
76341114	chr5:76341114:A:G	6.35505e-24	-2.29914	-0.113634
76341220	chr5:76341220:C:T	5.38871e-24	-2.27194	-0.30578
76341412	chr5:76341412:G:A	1.89874e-23	-9.12748e-10	-1.31825
76341674	chr5:76341674:G:A	2.08665e-23	-9.12748e-10	-1.22388
76341737	chr5:76341737:C:T	1.05479e-23	-1.20297	-0.703134
76342271	chr5:76342271:C:T	1.83837e-23	-9.12748e-10	-1.35056
76342278	chr5:76342278:T:C	1.93449e-24	-2.24775	-1.35443
76342844	chr5:76342844:T:A	1.89589e-23	-9.12748e-10	-1.31976
76343328	chr5:76343328:G:T	9.94667e-24	-2.28255	0.317756
76343366	chr5:76343366:A:G	2.54344e-23	-9.12748e-10	-1.02593
76343957	chr5:76343957:G:T	1.2199e-23	-1.057	-0.703675
76344018	chr5:76344018:CAAAT:C	7.80046e-24	-0.993922	-1.21392
76344029	chr5:76344029:C:T	2.87656e-24	-2.31944	-0.885996
76344296	chr5:76344296:C:T	2.71589e-24	-2.2507	-1.01221
76344300	chr5:76344300:T:C	2.19144e-23	-9.12748e-10	-1.17489
76344475	chr5:76344475:A:G	2.7226e-24	-2.27445	-0.98599
76344703	chr5:76344703:C:G	1.86149e-24	-2.31781	-1.32284
76344966	chr5:76344966:G:A	2.64481e-23	-9.12748e-10	-0.986844
76344996	chr5:76344996:C:T	8.93175e-24	-1.13401	-0.938401
76345138	chr5:76345138:A:G	2.74451e-24	-2.31947	-0.932958
76345614	chr5:76345614:G:T	3.86385e-23	-9.12748e-10	-0.607778
76345655	chr5:76345655:T:C	2.74405e-24	-2.31522	-0.937375
76345990	chr5:76345990:G:A	7.05675e-24	-1.15149	-1.15655
76346386	chr5:76346386:T:C	9.46087e-22	-9.12748e-10	2.59031
76346563	chr5:76346563:C:T	5.54006e-24	-1.34317	-1.20686
76346622	chr5:76346622:T:A	6.95615e-24	-1.2918	-1.0306
76346626	chr5:76346626:G:A	2.27516e-23	-9.12748e-10	-1.13739
76346661	chr5:76346661:C:T	6.78872e-24	-1.3145	-1.03226
76346711	chr5:76346711:A:G	7.03299e-24	-2.31142	-6.68458e-10
76346936	chr5:76346936:T:C	4.69431e-23	-9.12748e-10	-0.413091
76346946	chr5:76346946:A:G	5.4311e-24	-1.664	-0.905886
76347212	chr5:76347212:A:G	1.02442e-23	-2.12605	0.190735
76347676	chr5:76347676:A:G	2.86523e-24	-1.84565	-1.36373
76347738	chr5:76347738:C:T	3.28634e-23	-9.12748e-10	-0.769668
76348412	chr5:76348412:A:G	6.96519e-23	-9.12748e-10	-0.0185181
76348900	chr5:76348900:TGAGGCAGAGAACAGCTTGAACCCAG:T	2.46846e-23	-9.12748e-10	-1.05585
76349249	chr5:76349249:C:T	1.96449e-23	-9.12748e-10	-1.28421
76349383	chr5:76349383:C:T	2.16247e-23	-9.12748e-10	-1.18819
76350173	chr5:76350173:C:T	6.18257e-24	-1.29765	-1.14265
76350481	chr5:76350481:C:T	3.0779e-23	-9.12748e-10	-0.835194
76350541	chr5:76350541:G:T	2.40661e-23	-9.12748e-10	-1.08122
76350880	chr5:76350880:G:A	5.39828e-24	-1.26493	-1.31102
76350946	chr5:76350946:G:A	1.81416e-23	-9.12748e-10	-1.36382
76351178	chr5:76351178:A:G	1.9936e-23	-9.12748e-10	-1.2695
76351242	chr5:76351242:T:C	2.4976e-23	-9.12748e-10	-1.04411
76351287	chr5:76351287:A:AC	2.08302e-23	-9.12748e-10	-1.22562
76351805	chr5:76351805:G:A	2.43804e-24	-2.21736	-1.15347
76351925	chr5:76351925:A:G	1.15469e-23	-1.07664	-0.738962
76351939	chr5:76351939:G:A	1.84896e-23	-9.12748e-10	-1.34482
76351967	chr5:76351967:T:C	7.01069e-24	-1.05692	-1.25768
76352170	chr5:76352170:G:A	2.61152e-24	-2.19223	-1.10986
76352374	chr5:76352374:T:G	6.98108e-24	-0.975525	-1.3433
76352617	chr5:76352617:G:A	7.49674e-24	-1.12371	-1.12385
76352767	chr5:76352767:G:A	5.57306e-24	-1.25726	-1.28683
76353021	chr5:76353021:T:C	6.17785e-24	-1.23295	-1.20811
76353238	chr5:76353238:C:T	1.23318e-23	-1.74985	-6.68458e-10
76353991	chr5:76353991:GCTCA:G	1.82465e-23	-9.12748e-10	-1.35806
76354028	chr5:76354028:G:C	3.24405e-23	-9.12748e-10	-0.782621
76354475	chr5:76354475:C:T	2.51986e-23	-9.12748e-10	-1.03524
76354599	chr5:76354599:G:A	7.48538e-24	-2.24908	-6.68458e-10
76354693	chr5:76354693:G:A	2.46157e-23	-1.05864	-6.68458e-10
76354821	chr5:76354821:G:A	2.31495e-23	-0.230917	-0.889139
76354822	chr5:76354822:GA:G	2.20213e-23	-0.170698	-0.99932
76355524	chr5:76355524:G:T	1.29131e-23	-0.628871	-1.07491
76355668	chr5:76355668:T:A	1.29816e-23	-2.30771	0.609214
76355961	chr5:76355961:A:G	2.60586e-23	-0.342012	-0.659666
76356173	chr5:76356173:A:T	7.46697e-24	-2.13649	-0.115046
76356222	chr5:76356222:G:A	1.85577e-23	-9.12748e-10	-1.34114
76357137	chr5:76357137:AC:A	1.81349e-23	-9.12748e-10	-1.36419
76357180	chr5:76357180:C:A	8.00161e-24	-2.18238	-6.68458e-10
76357477	chr5:76357477:A:G	1.39245e-23	-0.594141	-1.03424
76357692	chr5:76357692:A:C	1.26267e-23	-0.694121	-1.03209
76357724	chr5:76357724:A:G	8.34619e-24	-2.26414	0.123917
76358184	chr5:76358184:C:G	1.92549e-23	-0.270831	-1.03343
76358268	chr5:76358268:C:T	3.23328e-23	-9.12748e-10	-0.785945
76358278	chr5:76358278:C:T	7.2393e-24	-2.2825	-6.68458e-10
76358439	chr5:76358439:T:C	4.47883e-23	-9.12748e-10	-0.460079
76358553	chr5:76358553:G:A	4.01947e-23	-0.568292	-6.68458e-10
76358567	chr5:76358567:C:T	2.27655e-24	-2.27645	-1.16292
76358706	chr5:76358706:A:G	1.84074e-24	-2.29022	-1.36164
76358856	chr5:76358856:A:G	2.03956e-23	-9.12748e-10	-1.24671
76358891	chr5:76358891:CTG:C	2.69519e-24	-2.31821	-0.952353
76358977	chr5:76358977:T:C	2.56816e-23	-9.12748e-10	-1.01625
76358978	chr5:76358978:C:A	4.7892e-24	-2.12484	-0.570829
76359066	chr5:76359066:T:G	5.04391e-23	-0.341261	-6.68458e-10
76359231	chr5:76359231:T:C	3.73547e-24	-1.66463	-1.27953
76359453	chr5:76359453:G:C	7.52341e-24	-2.24401	-6.68458e-10
76359454	chr5:76359454:G:T	2.21052e-24	-2.14484	-1.32396
76359617	chr5:76359617:A:C	6.97525e-24	-2.31966	-6.68458e-10
76359757	chr5:76359757:C:T	2.30344e-23	-9.12748e-10	-1.12504
76361273	chr5:76361273:A:G	4.09325e-23	-9.12748e-10	-0.550103
76361340	chr5:76361340:C:T	2.49599e-24	-2.00788	-1.33946
76361710	chr5:76361710:C:T	2.49952e-23	-9.12748e-10	-1.04334
76361764	chr5:76361764:T:C	1.90304e-23	-9.12748e-10	-1.31599
76361897	chr5:76361897:C:T	3.493e-24	-2.11053	-0.90074
76362003	chr5:76362003:G:A	3.00094e-24	-2.11421	-1.04889
76362736	chr5:76362736:T:C	1.00211e-23	-1.95733	-6.68458e-10
76362874	chr5:76362874:C:G	7.4741e-24	-2.25058	-6.68458e-10
76363446	chr5:76363446:T:A	3.04883e-23	-0.844685	-6.68458e-10
76363548	chr5:76363548:G:A	4.55034e-24	-2.13157	-0.615252
76364132	chr5:76364132:C:T	2.62757e-23	-9.12748e-10	-0.993384
76364270	chr5:76364270:A:G	1.8308e-23	-9.12748e-10	-1.35469
76364732	chr5:76364732:G:A	4.09659e-23	-9.12748e-10	-0.549286
76364771	chr5:76364771:T:C	2.80559e-23	-9.12748e-10	-0.927829
76364904	chr5:76364904:T:C	1.82973e-23	-9.12748e-10	-1.35527
76364972	chr5:76364972:G:A	4.82946e-24	-2.06331	-0.623979
76365311	chr5:76365311:T:C	1.81391e-23	-9.12748e-10	-1.36396
76366371	chr5:76366371:T:G	1.97701e-23	-9.12748e-10	-1.27786
76366787	chr5:76366787:T:G	3.84578e-24	-2.12547	-0.789583
76367355	chr5:76367355:C:T	1.87916e-23	-9.12748e-10	-1.32862
76367649	chr5:76367649:T:C	1.81337e-23	-9.12748e-10	-1.36425
76367791	chr5:76367791:C:A	2.12322e-24	-2.17358	-1.33551
76367826	chr5:76367826:G:C	3.14311e-23	-0.814229	-6.68458e-10
76367953	chr5:76367953:T:C	1.81348e-23	-9.12748e-10	-1.36419
76367972	chr5:76367972:C:G	6.0652e-24	-2.16683	-0.292634
76368003	chr5:76368003:T:G	2.03051e-23	-9.12748e-10	-1.25116
76368516	chr5:76368516:C:G	8.10868e-24	-0.836278	-1.33281
76368804	chr5:76368804:C:A	4.0689e-23	-9.12748e-10	-0.556069
76369032	chr5:76369032:C:T	1.81434e-23	-9.12748e-10	-1.36372
76369486	chr5:76369486:A:G	1.86654e-23	-9.12748e-10	-1.33536
76369663	chr5:76369663:G:A	2.30524e-23	-9.12748e-10	-1.12426
76370124	chr5:76370124:A:G	1.82789e-23	-9.12748e-10	-1.35628
76370306	chr5:76370306:T:C	2.29608e-23	-9.12748e-10	-1.12824
76370626	chr5:76370626:C:CAG	1.83188e-23	-9.12748e-10	-1.3541
76370708	chr5:76370708:TCTCGTGC:T	1.9222e-23	-9.12748e-10	-1.30597
76370783	chr5:76370783:T:G	1.82032e-23	-9.12748e-10	-1.36043
76370863	chr5:76370863:A:T	1.81865e-23	-9.12748e-10	-1.36135
76370888	chr5:76370888:C:T	1.03085e-22	-9.12748e-10	0.373522
76371055	chr5:76371055:G:A	4.40049e-24	-2.31016	-0.470148
76371130	chr5:76371130:C:T	2.39079e-24	-2.03648	-1.35392
76371262	chr5:76371262:G:A	2.01782e-23	-9.12748e-10	-1.25742
76371426	chr5:76371426:G:A	1.81653e-23	-9.12748e-10	-1.36251
76371432	chr5:76371432:G:A	2.20662e-23	-9.12748e-10	-1.16798
76371488	chr5:76371488:G:A	2.41838e-23	-9.12748e-10	-1.07634
76371580	chr5:76371580:A:G	1.81561e-23	-9.12748e-10	-1.36302
76371747	chr5:76371747:T:C	4.0658e-23	-9.12748e-10	-0.556832
76371764	chr5:76371764:G:A	1.81853e-23	-9.12748e-10	-1.36141
76371947	chr5:76371947:A:AAG	1.90752e-23	-9.12748e-10	-1.31364
76372066	chr5:76372066:G:T	2.05758e-23	-9.12748e-10	-1.23791
76372663	chr5:76372663:T:C	2.51812e-23	-9.12748e-10	-1.03593
76372733	chr5:76372733:C:T	2.32285e-24	-2.07316	-1.34608
76373047	chr5:76373047:G:C	3.43662e-24	-2.2738	-0.753744
76373070	chr5:76373070:C:T	1.89745e-23	-9.12748e-10	-1.31893
76373269	chr5:76373269:A:G	1.91937e-23	-2.31826	1.01082
76373294	chr5:76373294:C:T	2.71436e-24	-2.0672	-1.19627
76373305	chr5:76373305:A:G	2.62706e-24	-2.10571	-1.19045
76373366	chr5:76373366:G:A	2.95324e-24	-2.00889	-1.17023
76373380	chr5:76373380:C:T	2.18738e-24	-2.17801	-1.30131
76373424	chr5:76373424:A:G	2.35252e-24	-2.21242	-1.19412
76373448	chr5:76373448:G:A	2.68225e-24	-2.0626	-1.21278
76373461	chr5:76373461:T:C	2.30407e-24	-2.18895	-1.2384
76373643	chr5:76373643:A:G	2.75333e-24	-2.07623	-1.17299
76373717	chr5:76373717:A:G	2.57675e-24	-2.0238	-1.29169
76373835	chr5:76373835:G:T	1.48386e-22	-9.12748e-10	0.737789
76373942	chr5:76373942:A:G	2.0292e-23	-1.2518	-6.68458e-10
76374053	chr5:76374053:G:A	2.84869e-24	-2.01171	-1.20346
76374562	chr5:76374562:T:C	3.55771e-23	-9.12748e-10	-0.690325
76374699	chr5:76374699:A:G	4.26034e-23	-9.12748e-10	-0.510094
76374883	chr5:76374883:A:AT	1.90246e-23	-9.12748e-10	-1.31629
76375057	chr5:76375057:A:G	2.2129e-23	-9.12748e-10	-1.16514
76375168	chr5:76375168:A:G	1.02116e-23	-1.9385	-6.68458e-10
76375260	chr5:76375260:C:T	4.27729e-23	-9.12748e-10	-0.506122
76375439	chr5:76375439:G:T	2.29786e-23	-9.12748e-10	-1.12747
76375480	chr5:76375480:T:C	4.8491e-23	-9.12748e-10	-0.380649
76375518	chr5:76375518:CTGGG:C	3.26357e-24	-1.84503	-1.23417
76375597	chr5:76375597:C:T	2.97876e-24	-1.97664	-1.19388
76375839	chr5:76375839:C:T	1.98101e-23	-9.12748e-10	-1.27584
76375923	chr5:76375923:C:T	2.96234e-24	-1.98697	-1.18907
76375996	chr5:76375996:C:T	4.06284e-23	-9.12748e-10	-0.557559
76376077	chr5:76376077:C:A	2.30522e-24	-2.09212	-1.33473
76376642	chr5:76376642:C:T	3.94033e-23	-9.12748e-10	-0.588177
76376659	chr5:76376659:T:C	2.86237e-24	-1.99008	-1.22029
76376693	chr5:76376693:G:A	2.91016e-23	-9.12748e-10	-0.891234
76377249	chr5:76377249:A:G	3.0191e-24	-1.98226	-1.17481
76377443	chr5:76377443:TTC:T	1.81414e-23	-9.12748e-10	-1.36383
76377782	chr5:76377782:A:G	1.81342e-23	-9.12748e-10	-1.36423
76378256	chr5:76378256:T:C	2.02936e-24	-2.22766	-1.32665
76378567	chr5:76378567:G:A	2.89221e-24	-1.90132	-1.29868
76378685	chr5:76378685:G:A	4.42508e-24	-2.11613	-0.658612
76378733	chr5:76378733:C:T	2.39906e-24	-2.02397	-1.36298
76378856	chr5:76378856:A:G	2.13312e-24	-2.14842	-1.35602
76378940	chr5:76378940:C:T	2.30349e-23	-9.12748e-10	-1.12502
76379045	chr5:76379045:AC:A	6.59312e-24	-1.35887	-1.01713
76379272	chr5:76379272:T:G	2.32576e-23	-9.12748e-10	-1.1154
76379353	chr5:76379353:A:G	3.30764e-24	-1.75458	-1.31121
76379872	chr5:76379872:T:C	6.13882e-24	-1.08318	-1.36422
76379950	chr5:76379950:T:G	1.8134e-23	-9.12748e-10	-1.36424
76380448	chr5:76380448:G:A	7.12531e-24	-2.29837	-6.68458e-10
76380652	chr5:76380652:C:T	7.5574e-24	-2.2395	-6.68458e-10
76380833	chr5:76380833:C:T	3.80174e-24	-1.80434	-1.12223
76382006	chr5:76382006:C:T	3.57287e-23	-9.12748e-10	-0.686074
76382059	chr5:76382059:C:T	1.84468e-23	-9.12748e-10	-1.34713
76382242	chr5:76382242:T:C	3.0005e-24	-2.11536	-1.04789
76382367	chr5:76382367:C:T	2.54874e-23	-9.12748e-10	-1.02384
76382868	chr5:76382868:G:A	3.36224e-24	-2.2909	-0.758518
76383380	chr5:76383380:C:T	1.81417e-23	-9.12748e-10	-1.36381
76383739	chr5:76383739:C:A	2.09635e-23	-9.12748e-10	-1.21925
76384263	chr5:76384263:G:C	2.18356e-24	-2.13185	-1.34922
76384920	chr5:76384920:G:A	2.17355e-24	-2.12167	-1.364
76384974	chr5:76384974:A:G	3.03797e-24	-1.92943	-1.22141
76385087	chr5:76385087:C:T	1.17325e-23	-1.79966	-6.68458e-10
76387210	chr5:76387210:A:G	4.38711e-23	-9.12748e-10	-0.480773
76387883	chr5:76387883:T:C	1.93697e-23	-2.31509	1.01677
76388335	chr5:76388335:A:G	6.24707e-24	-1.07289	-1.35703
76388517	chr5:76388517:G:GAAC	6.32831e-24	-1.06756	-1.34944
76389500	chr5:76389500:G:A	1.23345e-23	-1.74963	-6.68458e-10
76389505	chr5:76389505:C:T	2.62228e-23	-9.12748e-10	-0.995397
76389579	chr5:76389579:A:T	2.64097e-24	-2.03216	-1.25872
76389636	chr5:76389636:G:C	1.97437e-24	-2.21755	-1.36423
76390160	chr5:76390160:T:C	6.98169e-24	-2.31874	-6.68458e-10
76391329	chr5:76391329:G:A	2.42339e-24	-2.18434	-1.19253
76392435	chr5:76392435:A:G	2.67179e-24	-1.91952	-1.35976
76393516	chr5:76393516:T:A	3.44937e-23	-9.12748e-10	-0.721252
76393699	chr5:76393699:G:A	1.81475e-23	-9.12748e-10	-1.3635
76393892	chr5:76393892:G:A	3.56361e-24	-2.00394	-0.987317
76394357	chr5:76394357:A:G	2.46875e-24	-2.31587	-1.04244
76394373	chr5:76394373:A:G	3.09106e-24	-2.29812	-0.835391
76394377	chr5:76394377:A:G	1.32318e-22	-9.12748e-10	0.623183
76394392	chr5:76394392:G:A	1.81529e-23	-9.12748e-10	-1.3632
76394423	chr5:76394423:A:C	1.99543e-22	-9.12748e-10	1.034
76394450	chr5:76394450:T:C	4.48866e-24	-2.25676	-0.503715
76394505	chr5:76394505:C:T	1.68365e-23	-1.511	0.0725211
76394645	chr5:76394645:G:A	3.22033e-23	-9.12748e-10	-0.78996
76394757	chr5:76394757:C:G	4.52472e-23	-9.12748e-10	-0.449887
76395142	chr5:76395142:G:A	1.94131e-24	-2.24605	-1.35262
76395195	chr5:76395195:A:G	3.60558e-24	-2.17904	-0.800503
76395261	chr5:76395261:T:C	4.01704e-23	-9.12748e-10	-0.568896
76395362	chr5:76395362:C:T	1.93916e-23	-9.12748e-10	-1.29719
76395671	chr5:76395671:A:C	7.28244e-24	-2.27656	-6.68458e-10
76395781	chr5:76395781:A:G	2.59736e-24	-2.0271	-1.28044
76395812	chr5:76395812:AG:A	2.37862e-24	-2.30925	-1.08625
76395860	chr5:76395860:A:T	1.05959e-23	-1.90156	-6.68458e-10
76395941	chr5:76395941:C:T	2.61827e-24	-2.10852	-1.19099
76396335	chr5:76396335:A:G	3.06808e-24	-1.79127	-1.34971
76396474	chr5:76396474:T:C	1.89023e-23	-9.12748e-10	-1.32274
76396661	chr5:76396661:T:C	1.00216e-23	-1.95729	-6.68458e-10
76396802	chr5:76396802:T:C	1.81586e-23	-9.12748e-10	-1.36288
76397020	chr5:76397020:G:A	2.90114e-24	-2.27247	-0.924456
76397151	chr5:76397151:T:C	1.89813e-24	-2.28245	-1.33871
76397298	chr5:76397298:TA:T	1.06884e-22	-9.12748e-10	0.409719
76397328	chr5:76397328:G:A	1.91536e-24	-2.24789	-1.36423
76397410	chr5:76397410:T:G	2.1228e-23	-9.12748e-10	-1.2067
76397415	chr5:76397415:G:A	1.9689e-23	-9.12748e-10	-1.28197
76397961	chr5:76397961:G:C	4.99472e-23	-9.12748e-10	-0.35106
76398015	chr5:76398015:A:G	1.79301e-24	-2.31818	-1.35995
76398079	chr5:76398079:C:T	1.74033e-23	-0.100134	-1.30523
76398195	chr5:76398195:C:T	1.89315e-23	-1.3212	-6.68458e-10
76398284	chr5:76398284:A:T	2.33804e-24	-2.29114	-1.12158
76398522	chr5:76398522:C:T	2.11735e-23	-9.12748e-10	-1.20928
76398767	chr5:76398767:T:A	1.31421e-23	-0.324224	-1.36198
76398806	chr5:76398806:G:A	2.99552e-23	-9.12748e-10	-0.862324
76400221	chr5:76400221:TCGATG:T	1.82587e-23	-9.12748e-10	-1.35739
76400342	chr5:76400342:A:G	1.81911e-23	-9.12748e-10	-1.3611
76400558	chr5:76400558:C:T	2.48559e-24	-2.01518	-1.33634
76400832	chr5:76400832:A:G	1.71185e-23	-0.076894	-1.34497
76400837	chr5:76400837:C:T	1.38873e-23	-0.470211	-1.16084
76401016	chr5:76401016:T:C	3.54533e-23	-9.12748e-10	-0.69381
76401464	chr5:76401464:A:G	4.54562e-23	-9.12748e-10	-0.445279
76401776	chr5:76401776:C:T	2.16879e-23	-9.12748e-10	-1.18527
76401860	chr5:76401860:C:T	1.93189e-23	-9.12748e-10	-1.30094
76402240	chr5:76402240:A:G	3.13307e-23	-9.12748e-10	-0.81743
76402466	chr5:76402466:T:C	2.51506e-24	-2.21311	-1.12662
76402936	chr5:76402936:G:T	1.52681e-23	-0.213796	-1.32246
76403334	chr5:76403334:A:G	3.50991e-23	-9.12748e-10	-0.703853
76403369	chr5:76403369:C:T	4.36573e-24	-2.11179	-0.676449
76403426	chr5:76403426:T:C	6.1536e-23	-2.20071	2.05831
76403606	chr5:76403606:C:T	1.85622e-23	-9.12748e-10	-1.3409
76403705	chr5:76403705:A:G	1.90002e-23	-9.12748e-10	-1.31758
76403774	chr5:76403774:T:C	9.01121e-24	-2.11667	0.0531129
76403855	chr5:76403855:G:A	4.03928e-24	-2.28115	-0.584812
76403898	chr5:76403898:A:G	1.83777e-23	-9.12748e-10	-1.35089
76404142	chr5:76404142:A:G	7.25239e-24	-2.2807	-6.68458e-10
76404226	chr5:76404226:C:G	1.89921e-23	-9.12748e-10	-1.31801
76404573	chr5:76404573:G:A	7.50384e-24	-2.24661	-6.68458e-10
76404778	chr5:76404778:T:C	1.81994e-23	-9.12748e-10	-1.36064
76404929	chr5:76404929:CA:C	2.01237e-23	-9.12748e-10	-1.26013
76405134	chr5:76405134:G:A	1.84855e-23	-9.12748e-10	-1.34504
76405519	chr5:76405519:A:G	1.83173e-23	-0.187323	-1.16686
76405926	chr5:76405926:C:G	1.81338e-23	-9.12748e-10	-1.36425
76406475	chr5:76406475:T:C	2.64606e-23	-9.12748e-10	-0.986372
76406883	chr5:76406883:A:C	3.1681e-24	-2.31417	-0.79472
76406991	chr5:76406991:T:A	7.55627e-24	-2.23965	-6.68458e-10
76407031	chr5:76407031:T:G	4.63441e-23	-9.12748e-10	-0.425933
76407114	chr5:76407114:G:A	1.16811e-23	-0.526103	-1.27796
76407222	chr5:76407222:T:C	1.58492e-23	-0.419819	-1.07909
76407307	chr5:76407307:T:A	3.39086e-23	-9.12748e-10	-0.73836
76407432	chr5:76407432:G:A	1.99989e-23	0.0439084	-1.31026
76407474	chr5:76407474:A:G	1.84227e-23	-9.12748e-10	-1.34844
76407716	chr5:76407716:G:T	1.84228e-23	-9.12748e-10	-1.34844
76407722	chr5:76407722:C:G	1.83101e-23	-9.12748e-10	-1.35457
76408127	chr5:76408127:T:C	1.12415e-23	-0.514312	-1.32811
76408260	chr5:76408260:G:A	1.15746e-23	-0.492096	-1.32112
76408374	chr5:76408374:G:A	1.90609e-23	-0.00751775	-1.30687
76408432	chr5:76408432:A:G	5.82388e-24	-1.14675	-1.35331
76408465	chr5:76408465:G:A	1.87929e-23	-9.12748e-10	-1.32855
76409306	chr5:76409306:A:G	6.19649e-24	-1.07554	-1.36251
76409792	chr5:76409792:T:C	9.08126e-24	-0.691561	-1.36425
76410070	chr5:76410070:C:T	8.30686e-24	-0.780718	-1.36423
76410302	chr5:76410302:A:G	7.63769e-24	-2.22893	-6.68458e-10
76410428	chr5:76410428:TTTCA:T	1.82801e-23	-9.12748e-10	-1.35621
76411092	chr5:76411092:A:G	3.35733e-24	-2.31518	-0.735701
76411114	chr5:76411114:T:C	1.00258e-23	-0.626279	-1.33058
76411531	chr5:76411531:C:T	1.9241e-23	-9.12748e-10	-1.30498
76411740	chr5:76411740:A:G	1.81359e-23	-9.12748e-10	-1.36413
76411751	chr5:76411751:T:C	9.23349e-24	-0.674952	-1.36424
76411754	chr5:76411754:C:T	7.72028e-24	-2.21818	-6.68458e-10
76412185	chr5:76412185:T:G	9.51836e-24	-0.644584	-1.36422
76412252	chr5:76412252:A:G	1.8577e-23	-9.12748e-10	-1.3401
76412617	chr5:76412617:C:T	8.50186e-24	-0.757788	-1.36396
76413420	chr5:76413420:C:T	2.57183e-23	-1.01483	-6.68458e-10
76413588	chr5:76413588:G:A	8.08366e-24	-0.807931	-1.36425
76413620	chr5:76413620:TGG:T	1.13257e-23	-0.473116	-1.36184
76414071	chr5:76414071:G:A	2.70914e-23	-9.12748e-10	-0.962813
76414248	chr5:76414248:C:T	1.15156e-23	-1.81833	-6.68458e-10
76414546	chr5:76414546:T:C	2.10788e-24	-2.19613	-1.32022
76414597	chr5:76414597:G:C	1.89226e-24	-2.2606	-1.36366
76414635	chr5:76414635:C:T	3.29931e-24	-2.09619	-0.972123
76414647	chr5:76414647:T:C	2.06833e-24	-2.20233	-1.33295
76415405	chr5:76415405:T:G	1.83223e-24	-2.29228	-1.36421
76415566	chr5:76415566:T:C	1.88683e-23	-9.12748e-10	-1.32454
76415598	chr5:76415598:A:T	1.89623e-24	-2.30469	-1.31747
76415806	chr5:76415806:A:G	1.94733e-23	-9.12748e-10	-1.29298
76415885	chr5:76415885:C:A	1.85364e-24	-2.30302	-1.34186
76415977	chr5:76415977:A:G	1.98491e-23	-9.12748e-10	-1.27387
76415978	chr5:76415978:G:A	2.00629e-23	-9.12748e-10	-1.26315
76416170	chr5:76416170:A:G	2.14672e-23	-9.12748e-10	-1.1955
76416278	chr5:76416278:C:T	2.49671e-24	-1.98339	-1.36366
76416494	chr5:76416494:C:G	2.15528e-23	-9.12748e-10	-1.19152
76416609	chr5:76416609:T:C	2.10381e-23	-9.12748e-10	-1.21569
76416791	chr5:76416791:C:G	5.60319e-24	-1.20758	-1.33111
76417006	chr5:76417006:T:A	1.95276e-24	-2.2798	-1.31299
76417093	chr5:76417093:G:A	1.07939e-22	-9.12748e-10	0.419542
76417605	chr5:76417605:CAG:C	3.52181e-23	-9.12748e-10	-0.700467
76417831	chr5:76417831:C:T	8.82136e-24	-0.738891	-1.34596
76417866	chr5:76417866:A:G	1.32744e-23	-0.325744	-1.35044
76418366	chr5:76418366:G:A	9.08286e-24	-2.3161	0.260459
76418425	chr5:76418425:C:T	2.05048e-24	-2.18499	-1.35897
76419242	chr5:76419242:A:G	2.06766e-23	-9.12748e-10	-1.23302
76419361	chr5:76419361:T:G	2.66068e-24	-1.95647	-1.32698
76419476	chr5:76419476:G:A	5.20176e-24	-1.2489	-1.36413
76420327	chr5:76420327:G:A	1.98353e-24	-2.25916	-1.31799
76420420	chr5:76420420:G:A	1.37031e-23	-0.299924	-1.34448
76420714	chr5:76420714:A:G	1.4909e-23	-0.207947	-1.35212
76420801	chr5:76420801:A:G	1.42312e-23	-0.253473	-1.35312
76422279	chr5:76422279:G:A	1.63983e-23	-2.30187	0.837024
76422666	chr5:76422666:T:C	1.42472e-23	-0.252506	-1.35296
76422704	chr5:76422704:G:A	1.38645e-23	-0.279606	-1.35309
76422764	chr5:76422764:C:T	3.77199e-23	-9.12748e-10	-0.631841
76422822	chr5:76422822:A:G	2.35476e-23	-9.12748e-10	-1.103
76422842	chr5:76422842:G:T	1.65283e-23	-0.15539	-1.30156
76422869	chr5:76422869:C:T	4.14188e-23	-9.12748e-10	-0.538292
76423003	chr5:76423003:C:T	2.07275e-24	-2.18246	-1.3507
76423293	chr5:76423293:C:T	3.48367e-23	-9.12748e-10	-0.711356
76423318	chr5:76423318:C:T	5.90086e-24	-2.24453	-0.2424
76423601	chr5:76423601:A:G	1.49734e-23	-0.214821	-1.34093
76423963	chr5:76423963:G:A	1.21837e-23	-0.404175	-1.35775
76424021	chr5:76424021:G:A	1.25498e-23	-0.384308	-1.34801
76424181	chr5:76424181:T:C	1.173e-23	-0.441301	-1.35857
76424254	chr5:76424254:T:C	1.02437e-23	-1.93537	-6.68458e-10
76424719	chr5:76424719:T:C	1.25553e-23	-0.374526	-1.35736
76424824	chr5:76424824:G:A	1.23169e-23	-0.392866	-1.35819
76425137	chr5:76425137:T:A	2.0291e-23	-9.12748e-10	-1.25185
76425357	chr5:76425357:A:C	1.93314e-23	-9.12748e-10	-1.3003
76425524	chr5:76425524:G:A	1.22238e-23	-0.396723	-1.36192
76426368	chr5:76426368:G:A	1.15649e-23	-0.451906	-1.36215
76426695	chr5:76426695:G:A	2.14527e-24	-2.13453	-1.36423
76426844	chr5:76426844:T:C	1.17913e-23	-0.430416	-1.36425
76427028	chr5:76427028:CA:C	7.98628e-24	-0.834647	-1.34966
76428046	chr5:76428046:T:TG	2.27779e-23	-9.12748e-10	-1.13624
76428498	chr5:76428498:C:T	3.23793e-24	-2.31823	-0.768864
76428698	chr5:76428698:G:T	1.83265e-24	-2.29994	-1.35632
76428713	chr5:76428713:C:G	1.98928e-24	-2.22031	-1.35395
76428971	chr5:76428971:C:T	2.03604e-23	-9.12748e-10	-1.24843
76429037	chr5:76429037:C:A	4.45533e-23	-9.12748e-10	-0.46534
76429160	chr5:76429160:G:T	1.89686e-24	-2.25944	-1.36239
76429225	chr5:76429225:A:G	2.58594e-23	-9.12748e-10	-1.00935
76429303	chr5:76429303:T:G	9.95089e-24	-0.600133	-1.36423
76429429	chr5:76429429:A:G	1.80642e-24	-2.30744	-1.36324
76429433	chr5:76429433:G:A	4.63676e-24	-2.22815	-0.499865
76429440	chr5:76429440:T:C	5.39842e-23	-9.12748e-10	-0.273337
76429444	chr5:76429444:T:C	4.96632e-23	-9.12748e-10	-0.356763
76429468	chr5:76429468:G:A	5.48054e-23	-9.12748e-10	-0.258238
76429612	chr5:76429612:A:G	3.40431e-23	-9.12748e-10	-0.734401
76429625	chr5:76429625:T:TA	8.3589e-24	-2.1387	-6.68458e-10
76430851	chr5:76430851:C:T	2.23739e-23	-9.12748e-10	-1.15413
76430852	chr5:76430852:G:A	2.32583e-23	-9.12748e-10	-1.11536
76430933	chr5:76430933:T:A	1.81095e-24	-2.31182	-1.35636
76431322	chr5:76431322:A:G	2.64432e-23	-9.12748e-10	-0.987028
76431611	chr5:76431611:T:G	2.51726e-23	-1.03627	-6.68458e-10
76431668	chr5:76431668:T:C	1.87384e-24	-2.26989	-1.36415
76431684	chr5:76431684:G:A	2.44821e-23	-9.12748e-10	-1.06409
76431906	chr5:76431906:G:A	6.08903e-24	-1.11653	-1.339
76431992	chr5:76431992:A:G	1.89387e-23	-9.12748e-10	-1.32082
76432046	chr5:76432046:T:C	1.08332e-23	-0.521805	-1.35761
76432507	chr5:76432507:G:C	1.88728e-24	-2.26735	-1.35954
76432728	chr5:76432728:T:C	8.26142e-24	-2.15043	-6.68458e-10
76432927	chr5:76432927:T:C	1.89114e-24	-2.29089	-1.33396
76433360	chr5:76433360:C:G	1.81241e-24	-2.30763	-1.35974
76433511	chr5:76433511:A:G	1.90317e-24	-2.31793	-1.30058
76433709	chr5:76433709:A:G	1.94606e-24	-2.2676	-1.32862
76434082	chr5:76434082:C:T	2.12596e-24	-2.20949	-1.29831
76434218	chr5:76434218:G:A	1.06231e-23	-1.899	-6.68458e-10
76434540	chr5:76434540:A:G	1.85802e-24	-2.31802	-1.3245
76434630	chr5:76434630:A:G	2.21103e-23	-9.12748e-10	-1.16599
76435034	chr5:76435034:T:C	1.79511e-24	-2.3128	-1.36415
76435042	chr5:76435042:T:C	3.10746e-23	-9.12748e-10	-0.825638
76435180	chr5:76435180:T:C	2.01879e-23	-9.12748e-10	-1.25694
76435457	chr5:76435457:T:C	1.84155e-24	-2.31959	-1.33183
76436660	chr5:76436660:A:G	2.62337e-23	-9.12748e-10	-0.994981
76436679	chr5:76436679:T:C	1.88091e-24	-2.26672	-1.36355
76436687	chr5:76436687:T:C	3.1459e-23	-9.12748e-10	-0.813342
76437082	chr5:76437082:T:G	1.90251e-24	-2.31887	-1.29998
76437113	chr5:76437113:G:A	5.32341e-23	-9.12748e-10	-0.287327
76437295	chr5:76437295:T:G	1.91425e-24	-2.31981	-1.29289
76437328	chr5:76437328:T:C	1.90173e-24	-2.31983	-1.29944
76437333	chr5:76437333:G:A	1.97574e-23	-9.12748e-10	-1.2785
76437938	chr5:76437938:G:A	2.40379e-24	-2.15405	-1.23093
76438129	chr5:76438129:C:T	2.0482e-23	-9.12748e-10	-1.24248
76438131	chr5:76438131:A:C	1.98795e-24	-2.31346	-1.26146
76438602	chr5:76438602:C:T	1.96107e-24	-2.31834	-1.27019
76438603	chr5:76438603:C:T	8.76758e-24	-2.09097	-6.68458e-10
76438941	chr5:76438941:GT:G	1.94114e-24	-2.31405	-1.2847
76438951	chr5:76438951:G:A	1.93679e-24	-2.31568	-1.28532
76439036	chr5:76439036:A:G	7.1423e-24	-2.29599	-6.68458e-10
76439690	chr5:76439690:A:G	3.33255e-23	-9.12748e-10	-0.755705
76440126	chr5:76440126:A:G	3.37015e-23	-9.12748e-10	-0.744485
76440523	chr5:76440523:A:G	1.85714e-23	-9.12748e-10	-1.3404
76440815	chr5:76440815:T:C	1.83491e-23	-9.12748e-10	-1.35245
76441083	chr5:76441083:A:G	3.26564e-23	-9.12748e-10	-0.775988
76441864	chr5:76441864:G:A	3.27188e-23	-9.12748e-10	-0.774078
76442081	chr5:76442081:T:A	1.78376e-24	-2.31919	-1.36412
76442182	chr5:76442182:G:A	3.57175e-23	-9.12748e-10	-0.686387
76442291	chr5:76442291:T:C	1.54964e-23	-0.184683	-1.33674
76443004	chr5:76443004:A:T	1.813e-24	-2.31926	-1.34779
76443316	chr5:76443316:A:G	7.02918e-24	-2.31196	-6.68458e-10
76443506	chr5:76443506:G:A	2.34797e-24	-2.13967	-1.2688
76444281	chr5:76444281:A:G	2.17811e-23	-9.12748e-10	-1.18099
76444374	chr5:76444374:C:T	1.3219e-23	-0.319194	-1.36118
76444963	chr5:76444963:A:G	8.86212e-24	-2.08024	-6.68458e-10
76445069	chr5:76445069:A:C	3.36878e-23	-9.12748e-10	-0.744892
76445381	chr5:76445381:T:G	2.03809e-23	-9.12748e-10	-1.24743
76445417	chr5:76445417:A:G	1.88233e-24	-2.31586	-1.31365
76445653	chr5:76445653:T:C	3.29617e-23	-9.12748e-10	-0.766682
76445684	chr5:76445684:C:T	1.12494e-23	-1.84171	-6.68458e-10
76445957	chr5:76445957:G:A	3.3087e-23	-9.12748e-10	-0.762888
76446091	chr5:76446091:C:T	2.40846e-23	-9.12748e-10	-1.08045
76446914	chr5:76446914:G:A	3.28082e-23	-9.12748e-10	-0.77135
76447013	chr5:76447013:C:T	3.28082e-23	-9.12748e-10	-0.77135
76447370	chr5:76447370:A:G	3.05953e-23	-9.12748e-10	-0.841181
76447397	chr5:76447397:C:T	2.03825e-23	-9.12748e-10	-1.24735
76447398	chr5:76447398:A:G	1.842e-24	-2.30363	-1.34755
76448417	chr5:76448417:C:A	3.91212e-23	-9.12748e-10	-0.595364
76449231	chr5:76449231:G:A	3.57653e-23	-9.12748e-10	-0.68505
76450169	chr5:76450169:T:G	3.41998e-23	-9.12748e-10	-0.729807
76450305	chr5:76450305:G:A	3.47005e-23	-9.12748e-10	-0.715272
76450735	chr5:76450735:G:T	1.83122e-23	-0.130277	-1.22418
76450928	chr5:76450928:G:T	1.92677e-23	-1.68035	0.376759
76450988	chr5:76450988:A:G	2.52193e-24	-2.31716	-1.01984
76451063	chr5:76451063:A:C	1.93602e-23	-9.12748e-10	-1.29881
76451267	chr5:76451267:C:T	4.9179e-23	-9.12748e-10	-0.36656
76451289	chr5:76451289:T:G	2.18224e-23	-9.12748e-10	-1.17909
76451298	chr5:76451298:T:C	1.84284e-23	-9.12748e-10	-1.34813
76451311	chr5:76451311:A:C	4.34549e-23	-9.12748e-10	-0.490305
76451428	chr5:76451428:C:T	2.08555e-23	-9.12748e-10	-1.22441
76451717	chr5:76451717:T:A	2.09428e-24	-2.21625	-1.30657
76451804	chr5:76451804:G:A	6.99816e-24	-2.31638	-6.68458e-10
76452116	chr5:76452116:G:A	2.99244e-23	-9.12748e-10	-0.863353
76452396	chr5:76452396:C:G	1.56505e-23	-0.383883	-1.12764
76453002	chr5:76453002:C:T	1.82569e-23	-1.35748	-6.68458e-10
76453748	chr5:76453748:A:G	6.42791e-23	-9.12748e-10	-0.098793
76454129	chr5:76454129:C:G	2.73766e-24	-2.12432	-1.1306
76454372	chr5:76454372:C:T	4.83253e-24	-2.22308	-0.463573
76454686	chr5:76454686:CT:C	1.03378e-23	-1.73512	-0.191098
76454881	chr5:76454881:A:G	1.05475e-23	-1.76989	-0.136247
76455140	chr5:76455140:C:T	1.07708e-23	-0.94989	-0.935298
76455439	chr5:76455439:G:A	7.70698e-24	-1.37575	-0.844146
76455636	chr5:76455636:C:T	1.97537e-24	-2.21967	-1.3616
76456063	chr5:76456063:T:C	1.83169e-23	-9.12748e-10	-1.3542
76456149	chr5:76456149:T:C	1.09551e-23	-1.79125	-0.0769697
76456693	chr5:76456693:G:A	7.28349e-24	-1.791	-0.485416
76456892	chr5:76456892:G:A	1.29092e-23	-1.70409	-6.68458e-10
76457022	chr5:76457022:C:A	6.48629e-24	-1.88868	-0.503657
76457499	chr5:76457499:G:T	6.21659e-24	-1.90858	-0.526224
76457706	chr5:76457706:G:A	1.8591e-23	-9.12748e-10	-1.33935
76457815	chr5:76457815:A:G	2.03297e-23	-9.12748e-10	-1.24994
76457874	chr5:76457874:G:A	1.0916e-23	-1.69015	-0.181646
76458426	chr5:76458426:T:A	4.64857e-24	-1.9492	-0.776264
76458549	chr5:76458549:C:A	2.46001e-23	-9.12748e-10	-1.05928
76458625	chr5:76458625:A:G	3.89023e-24	-1.6996	-1.20395
76458653	chr5:76458653:A:G	7.96194e-23	-9.12748e-10	0.11523
76458724	chr5:76458724:T:C	3.85569e-24	-2.0898	-0.822672
76458767	chr5:76458767:A:G	7.82201e-23	-9.12748e-10	0.0974994
76458888	chr5:76458888:A:G	1.99255e-23	-9.12748e-10	-1.27002
76459314	chr5:76459314:G:A	7.08478e-24	-2.30408	-6.68458e-10
76459724	chr5:76459724:C:T	3.3832e-24	-1.69823	-1.34497
76459730	chr5:76459730:C:G	2.13838e-23	-9.12748e-10	-1.1994
76459821	chr5:76459821:A:T	2.0236e-23	-9.12748e-10	-1.25456
76460027	chr5:76460027:G:A	1.81508e-23	-9.12748e-10	-1.36331
76460084	chr5:76460084:T:C	1.89693e-23	-9.12748e-10	-1.3192
76460197	chr5:76460197:G:A	1.68328e-22	-9.12748e-10	0.863886
76460377	chr5:76460377:A:G	7.29776e-24	-2.27446	-6.68458e-10
76460456	chr5:76460456:G:C	1.93658e-23	-9.12748e-10	-1.29852
76460520	chr5:76460520:G:A	1.81348e-23	-9.12748e-10	-1.36419
76460535	chr5:76460535:G:A	9.55175e-24	-2.0053	-6.68458e-10
76460554	chr5:76460554:GT:G	4.6979e-24	-2.02217	-0.692744
76460569	chr5:76460569:C:T	1.99432e-23	-9.12748e-10	-1.26914
76461129	chr5:76461129:C:A	1.97537e-23	-9.12748e-10	-1.27869
76461165	chr5:76461165:G:A	2.29072e-23	-2.23768	1.1071
76461731	chr5:76461731:C:T	5.61441e-24	-1.31469	-1.222
76461749	chr5:76461749:G:A	4.68746e-23	-9.12748e-10	-0.414552
76461935	chr5:76461935:C:T	1.81356e-23	-9.12748e-10	-1.36415
76462048	chr5:76462048:A:T	2.23971e-23	-9.12748e-10	-1.1531
76462316	chr5:76462316:T:C	6.58659e-24	-2.06298	-0.314007
76462580	chr5:76462580:G:A	2.78697e-23	-9.12748e-10	-0.934488
76462627	chr5:76462627:G:C	3.58557e-23	-9.12748e-10	-0.682526
76463247	chr5:76463247:T:C	6.56744e-24	-2.06759	-0.312314
76463296	chr5:76463296:G:A	2.73003e-24	-2.24175	-1.01596
76463307	chr5:76463307:G:A	1.88078e-23	-9.12748e-10	-1.32776
76463310	chr5:76463310:A:G	4.8723e-24	-2.1436	-0.534857
76464379	chr5:76464379:T:C	3.6495e-24	-2.23429	-0.733146
76464405	chr5:76464405:G:A	1.8387e-23	-9.12748e-10	-1.35038
76464553	chr5:76464553:G:A	1.91303e-23	-9.12748e-10	-1.31075
76464658	chr5:76464658:A:G	7.96971e-24	-1.07716	-1.10922
76464666	chr5:76464666:T:A	4.47972e-24	-1.97969	-0.782781
76464733	chr5:76464733:G:A	6.36183e-24	-2.12876	-0.282954
76464798	chr5:76464798:G:A	1.89862e-23	-9.12748e-10	-1.31832
76465344	chr5:76465344:G:A	5.0786e-24	-2.22143	-0.415566
76465651	chr5:76465651:A:G	3.72601e-24	-2.20338	-0.743309
76465751	chr5:76465751:A:G	1.35265e-23	-1.54839	-0.108988
76465897	chr5:76465897:A:G	3.83558e-24	-2.0968	-0.820904
76466098	chr5:76466098:G:A	5.86078e-24	-2.11756	-0.376184
76466259	chr5:76466259:C:T	2.02182e-23	-9.12748e-10	-1.25544
76466631	chr5:76466631:C:G	5.39653e-24	-2.08028	-0.495992
76466972	chr5:76466972:C:T	5.86632e-24	-2.08671	-0.406086
76467067	chr5:76467067:A:G	2.03785e-23	-9.12748e-10	-1.24755
76467137	chr5:76467137:A:G	1.89843e-23	-9.12748e-10	-1.31842
76467847	chr5:76467847:T:C	6.38415e-24	-2.06711	-0.3411
76467924	chr5:76467924:AG:A	2.02679e-23	-9.12748e-10	-1.25299
76468535	chr5:76468535:G:A	2.31163e-23	-9.12748e-10	-1.12149
76468899	chr5:76468899:TC:T	1.90828e-23	-9.12748e-10	-1.31324
76468915	chr5:76468915:C:T	1.87852e-23	-9.12748e-10	-1.32896
76469095	chr5:76469095:G:A	3.18176e-23	-9.12748e-10	-0.802009
76469464	chr5:76469464:G:A	2.44334e-24	-2.29617	-1.07249
76469950	chr5:76469950:G:A	4.24474e-23	-9.12748e-10	-0.513763
76470176	chr5:76470176:T:G	6.87449e-24	-1.19325	-1.14096
76470612	chr5:76470612:T:C	2.87953e-24	-2.2846	-0.919801
76471305	chr5:76471305:T:C	1.17868e-23	-2.15102	0.355975
76471443	chr5:76471443:G:T	5.96324e-24	-1.1481	-1.32831
76471510	chr5:76471510:A:G	3.96952e-24	-2.14913	-0.734255
76471517	chr5:76471517:G:A	3.76691e-23	-9.12748e-10	-0.633188
76471524	chr5:76471524:A:T	5.83823e-24	-2.07289	-0.424713
76472017	chr5:76472017:C:T	5.29331e-24	-1.23258	-1.36301
76472178	chr5:76472178:C:T	1.81474e-23	-9.12748e-10	-1.3635
76472186	chr5:76472186:C:G	7.72319e-24	-2.07347	-0.144334
76472187	chr5:76472187:T:A	7.38059e-24	-2.12878	-0.134392
76472203	chr5:76472203:C:T	3.79037e-23	-9.12748e-10	-0.626978
76472216	chr5:76472216:C:T	1.93529e-23	-9.12748e-10	-1.29919
76472429	chr5:76472429:T:C	2.36847e-23	-9.12748e-10	-1.0972
76472484	chr5:76472484:G:A	7.404e-24	-2.10383	-0.156178
76472499	chr5:76472499:G:A	2.01115e-23	-9.12748e-10	-1.26074
76472547	chr5:76472547:A:G	4.95849e-24	-1.30296	-1.35796
76472750	chr5:76472750:C:T	2.97542e-24	-2.19112	-0.980522
76472893	chr5:76472893:T:C	7.25202e-24	-2.28075	-6.68458e-10
76472914	chr5:76472914:A:G	7.80557e-24	-2.10692	-0.100269
76473228	chr5:76473228:G:T	1.81442e-23	-9.12748e-10	-1.36368
76473231	chr5:76473231:A:T	2.16587e-23	-9.12748e-10	-1.18662
76473299	chr5:76473299:A:AAT	1.71032e-23	-0.740221	-0.682542
76473433	chr5:76473433:T:C	6.89246e-24	-1.11993	-1.21167
76473592	chr5:76473592:T:C	2.08936e-23	-9.12748e-10	-1.22258
76473743	chr5:76473743:C:T	5.53485e-24	-1.43404	-1.11692
76475210	chr5:76475210:G:T	2.90429e-24	-2.14864	-1.04719
76475357	chr5:76475357:G:A	7.93384e-23	-9.12748e-10	0.111694
76475397	chr5:76475397:G:C	7.1532e-24	-2.29447	-6.68458e-10
76476065	chr5:76476065:G:A	4.53035e-23	-9.12748e-10	-0.448644
76476907	chr5:76476907:T:A	7.98575e-24	-1.50367	-0.680696
76478291	chr5:76478291:C:T	6.67746e-24	-1.68611	-0.677183
76478462	chr5:76478462:G:A	1.85744e-23	-9.12748e-10	-1.34024
76478789	chr5:76478789:G:A	4.61232e-23	-9.12748e-10	-0.430712
76479028	chr5:76479028:G:A	7.91535e-23	-9.12748e-10	0.109361
76479175	chr5:76479175:G:A	2.2805e-23	-1.72411	0.58906
76479235	chr5:76479235:A:G	7.02157e-24	-2.31304	-6.68458e-10
76479714	chr5:76479714:A:T	4.22195e-23	-9.12748e-10	-0.519145
76480041	chr5:76480041:TG:T	1.57596e-23	-2.31821	0.813627
76480271	chr5:76480271:A:G	2.58875e-23	-9.12748e-10	-1.00827
76480323	chr5:76480323:A:G	1.92672e-23	-9.12748e-10	-1.30362
76480400	chr5:76480400:A:C	3.82924e-23	-9.12748e-10	-0.616777
76480587	chr5:76480587:T:C	4.60334e-23	-9.12748e-10	-0.432659
76480667	chr5:76480667:T:C	4.23863e-23	-9.12748e-10	-0.515203
76480837	chr5:76480837:C:T	2.57532e-23	-9.12748e-10	-1.01347
76481033	chr5:76481033:C:A	2.73957e-23	-9.12748e-10	-0.951642
76481046	chr5:76481046:A:G	2.68112e-23	-9.12748e-10	-0.973207
76481287	chr5:76481287:G:T	3.41021e-23	-2.27474	1.54207
76481309	chr5:76481309:G:A	2.70426e-23	-9.12748e-10	-0.964613
76481651	chr5:76481651:A:C	3.72981e-23	-9.12748e-10	-0.643085
76481816	chr5:76481816:C:A	2.57859e-23	-9.12748e-10	-1.0122
76482351	chr5:76482351:G:A	4.02668e-23	-2.24037	1.67387
76482817	chr5:76482817:C:A	1.7981e-23	-0.353402	-1.01931
76482895	chr5:76482895:A:G	9.04738e-24	-2.05955	-6.68458e-10
76483057	chr5:76483057:C:T	3.17055e-23	-9.12748e-10	-0.805537
76483163	chr5:76483163:T:C	2.55916e-23	-9.12748e-10	-1.01976
76483199	chr5:76483199:A:G	1.68708e-22	-9.12748e-10	0.866141
76483382	chr5:76483382:G:C	3.9349e-23	-9.12748e-10	-0.589556
76483626	chr5:76483626:G:A	1.81343e-23	-9.12748e-10	-1.36422
76483646	chr5:76483646:A:G	2.87461e-24	-1.98466	-1.22144
76483715	chr5:76483715:T:C	7.55991e-24	-2.23917	-6.68458e-10
76483956	chr5:76483956:AT:A	2.63061e-23	-9.12748e-10	-0.992226
76484009	chr5:76484009:GACTTC:G	1.86678e-23	-9.12748e-10	-1.33523
76484298	chr5:76484298:A:C	1.83854e-23	-9.12748e-10	-1.35047
76484706	chr5:76484706:A:G	7.15892e-23	-9.12748e-10	0.00891705
76484739	chr5:76484739:C:T	2.84037e-24	-1.92514	-1.29296
76485465	chr5:76485465:T:C	4.18519e-24	-2.31788	-0.512592
76486081	chr5:76486081:A:G	1.84998e-23	-9.12748e-10	-1.34427
76486169	chr5:76486169:A:G	4.04953e-24	-2.28697	-0.576457
76486247	chr5:76486247:T:C	1.98062e-23	-9.12748e-10	-1.27603
76486263	chr5:76486263:T:C	5.11331e-23	-9.12748e-10	-0.327596
76487055	chr5:76487055:T:A	1.24262e-22	1.25483	-0.694463
76488061	chr5:76488061:T:C	1.66549e-23	-2.24354	0.794218
76488356	chr5:76488356:A:G	3.38342e-23	-9.12748e-10	-0.740555
76488843	chr5:76488843:C:T	5.57682e-23	-9.12748e-10	-0.240824
76489281	chr5:76489281:C:T	2.13862e-23	-2.20098	1.0017
76489286	chr5:76489286:G:T	3.34131e-23	-9.12748e-10	-0.753078
76489471	chr5:76489471:T:C	1.62837e-23	-2.25249	0.780621
76489710	chr5:76489710:A:G	2.02707e-24	-2.22152	-1.33391
76489993	chr5:76489993:A:G	1.01994e-23	-2.2917	0.352002
76490325	chr5:76490325:G:C	2.5494e-24	-2.13584	-1.19033
76490475	chr5:76490475:T:TC	8.83503e-24	-0.806349	-1.27695
76490524	chr5:76490524:G:A	3.61117e-23	-9.12748e-10	-0.675411
76490579	chr5:76490579:T:C	2.15865e-24	-2.26685	-1.2257
76490835	chr5:76490835:A:G	7.13828e-24	-2.29656	-6.68458e-10
76491031	chr5:76491031:A:G	2.63086e-22	-9.12748e-10	1.31045
76491110	chr5:76491110:C:T	1.92858e-24	-2.24184	-1.3634
76491139	chr5:76491139:T:C	3.33741e-23	-9.12748e-10	-0.754247
76491192	chr5:76491192:C:T	7.81598e-24	-2.20586	-6.68458e-10
76491321	chr5:76491321:C:T	7.23702e-24	-2.28282	-6.68458e-10
76491347	chr5:76491347:G:A	2.38412e-24	-2.10061	-1.29258
76491685	chr5:76491685:G:A	2.47529e-23	-9.12748e-10	-1.05309
76491738	chr5:76491738:C:T	2.45641e-23	-9.12748e-10	-1.06074
76491747	chr5:76491747:A:G	2.33899e-23	-9.12748e-10	-1.10972
76491819	chr5:76491819:C:T	1.53148e-22	-9.12748e-10	0.769377
76491961	chr5:76491961:T:G	2.42159e-24	-2.07809	-1.29951
76492311	chr5:76492311:C:T	4.3272e-23	-9.12748e-10	-0.494522
76492584	chr5:76492584:G:A	1.15451e-23	-1.81577	-6.68458e-10
76492925	chr5:76492925:T:C	1.8143e-23	-9.12748e-10	-1.36374
76492947	chr5:76492947:T:C	1.0523e-22	-9.12748e-10	0.394119
76493234	chr5:76493234:A:G	2.31605e-24	-2.06268	-1.35948
76493330	chr5:76493330:A:G	6.53261e-23	-9.12748e-10	-0.0826353
76493609	chr5:76493609:A:G	7.92714e-24	-2.17678	-0.0149574
76493614	chr5:76493614:T:C	1.90949e-23	-9.12748e-10	-1.31261
76493871	chr5:76493871:C:T	1.81817e-23	-9.12748e-10	-1.36161
76494051	chr5:76494051:G:A	2.43477e-23	-9.12748e-10	-1.06959
76494055	chr5:76494055:T:C	2.36833e-23	-9.12748e-10	-1.09726
76494289	chr5:76494289:C:T	2.50774e-22	-9.12748e-10	1.26253
76495345	chr5:76495345:T:C	2.04897e-23	-9.12748e-10	-1.2421
76495467	chr5:76495467:C:T	3.08666e-23	-9.12748e-10	-0.832354
76495951	chr5:76495951:G:A	2.15589e-23	-9.12748e-10	-1.19124
76496141	chr5:76496141:G:A	4.08003e-23	-9.12748e-10	-0.553337
76497069	chr5:76497069:C:G	1.87829e-23	-9.12748e-10	-1.32908
76497456	chr5:76497456:TTA:T	8.93018e-23	-9.12748e-10	0.229994
76498022	chr5:76498022:C:A	2.13146e-23	-9.12748e-10	-1.20263
76498308	chr5:76498308:T:C	1.9415e-23	-9.12748e-10	-1.29598
76498650	chr5:76498650:C:T	1.90022e-23	-9.12748e-10	-1.31747
76498688	chr5:76498688:A:G	1.20642e-22	-9.12748e-10	0.530799
76498923	chr5:76498923:G:T	2.09201e-23	-9.12748e-10	-1.22132
76499321	chr5:76499321:C:T	1.82771e-23	-9.12748e-10	-1.35638
76499582	chr5:76499582:A:G	9.44295e-24	-1.35134	-0.665419
76500028	chr5:76500028:A:G	1.83176e-23	-9.12748e-10	-1.35417
76500068	chr5:76500068:A:G	1.95303e-23	-9.12748e-10	-1.29006
76500967	chr5:76500967:A:C	2.38603e-23	-9.12748e-10	-1.08981
76501042	chr5:76501042:G:A	2.07702e-23	-9.12748e-10	-1.22851
76501331	chr5:76501331:A:G	1.94504e-23	-9.12748e-10	-1.29416
76501843	chr5:76501843:A:G	2.62962e-23	-9.12748e-10	-0.992605
76502509	chr5:76502509:A:G	6.68969e-23	-9.12748e-10	-0.0588753
76502809	chr5:76502809:T:C	2.47676e-23	-9.12748e-10	-1.05249
76502825	chr5:76502825:T:C	1.89495e-23	-9.12748e-10	-1.32025
76503041	chr5:76503041:C:T	1.10883e-23	-1.85614	-6.68458e-10
76504124	chr5:76504124:A:G	1.86565e-23	-9.12748e-10	-1.33583
76504179	chr5:76504179:C:T	2.75466e-23	-9.12748e-10	-0.946148
76504565	chr5:76504565:C:T	7.47255e-24	-2.04876	-0.202027
76505039	chr5:76505039:T:A	3.04534e-24	-1.92179	-1.22662
76505214	chr5:76505214:A:G	2.82249e-23	-0.921824	-6.68458e-10
76505217	chr5:76505217:T:C	1.07527e-22	-9.12748e-10	0.415715
76505512	chr5:76505512:G:A	1.82942e-24	-2.31931	-1.33872
76505811	chr5:76505811:T:G	2.98935e-24	-1.96077	-1.2062
76505939	chr5:76505939:G:A	2.07494e-23	-9.12748e-10	-1.22951
76505959	chr5:76505959:T:C	1.86485e-23	-9.12748e-10	-1.33626
76506020	chr5:76506020:G:A	3.13377e-24	-1.90213	-1.21766
76506384	chr5:76506384:G:A	1.85322e-23	-9.12748e-10	-1.34252
76506533	chr5:76506533:A:G	4.06597e-23	-9.12748e-10	-0.556789
76506599	chr5:76506599:T:C	4.55954e-23	-9.12748e-10	-0.44222
76506715	chr5:76506715:A:G	1.83099e-23	-9.12748e-10	-1.35458
76507177	chr5:76507177:A:G	1.85455e-24	-2.30693	-1.33746
76507208	chr5:76507208:C:T	6.45549e-23	-9.12748e-10	-0.0945116
76507246	chr5:76507246:A:G	1.95525e-24	-2.26048	-1.33103
76507416	chr5:76507416:ATATT:A	1.85675e-24	-2.29	-1.3532
76507459	chr5:76507459:A:G	7.00211e-24	-2.26636	-0.0494582
76507494	chr5:76507494:G:A	1.85261e-24	-2.29269	-1.35274
76507567	chr5:76507567:G:A	4.31668e-23	-9.12748e-10	-0.496956
76507574	chr5:76507574:G:T	3.80777e-23	-9.12748e-10	-0.6224
76507800	chr5:76507800:A:G	4.88197e-23	-9.12748e-10	-0.373894
76507879	chr5:76507879:C:T	7.21031e-24	-2.28652	-6.68458e-10
76507967	chr5:76507967:C:T	1.88023e-24	-2.31833	-1.3123
76507970	chr5:76507970:C:T	1.94722e-24	-2.23966	-1.35596
76507978	chr5:76507978:G:A	2.00279e-24	-2.29122	-1.27627
76508562	chr5:76508562:A:G	2.21084e-24	-2.19352	-1.27514
76508597	chr5:76508597:C:T	4.92176e-23	-9.12748e-10	-0.365776
76508669	chr5:76508669:C:T	4.16483e-24	-1.4762	-1.35915
76509067	chr5:76509067:A:G	1.96644e-24	-2.31767	-1.26813
76509280	chr5:76509280:G:A	3.78617e-24	-1.88939	-1.04128
76509293	chr5:76509293:A:G	2.57612e-23	-9.12748e-10	-1.01316
76509343	chr5:76509343:T:A	2.61797e-24	-2.10319	-1.19644
76509453	chr5:76509453:G:T	3.03152e-23	-9.12748e-10	-0.850377
76509547	chr5:76509547:A:G	2.57096e-23	-0.548384	-0.46678
76509820	chr5:76509820:C:T	2.24813e-24	-2.12902	-1.32291
76510427	chr5:76510427:A:G	1.81547e-23	-9.12748e-10	-1.3631
76510505	chr5:76510505:C:T	3.38354e-23	-9.12748e-10	-0.740521
76510586	chr5:76510586:A:G	5.35135e-23	-9.12748e-10	-0.282094
76510600	chr5:76510600:C:T	2.19329e-24	-2.17899	-1.29763
76510741	chr5:76510741:T:C	2.44047e-23	-9.12748e-10	-1.06725
76511011	chr5:76511011:G:A	1.94422e-23	-9.12748e-10	-1.29458
76511157	chr5:76511157:T:A	3.54787e-24	-1.63546	-1.36022
76511239	chr5:76511239:G:A	1.06541e-23	-0.540839	-1.35525
76511371	chr5:76511371:G:A	1.88044e-23	-9.12748e-10	-1.32794
76511931	chr5:76511931:C:T	2.7685e-22	-9.12748e-10	1.36145
76512003	chr5:76512003:T:G	3.6883e-24	-1.76444	-1.19243
76512208	chr5:76512208:CA:C	2.13804e-23	-9.12748e-10	-1.19955
76512280	chr5:76512280:G:A	1.89012e-23	-9.12748e-10	-1.3228
76512625	chr5:76512625:A:G	1.99705e-23	-9.12748e-10	-1.26777
76513003	chr5:76513003:T:C	2.79136e-24	-1.98492	-1.25058
76513135	chr5:76513135:C:G	3.40487e-23	-0.734237	-6.68458e-10
76513408	chr5:76513408:T:G	2.55119e-24	-1.97227	-1.3532
76513461	chr5:76513461:T:C	2.63507e-24	-2.2767	-1.01642
76513462	chr5:76513462:G:A	2.43139e-24	-2.01648	-1.35708
76513669	chr5:76513669:CAG:C	3.49677e-23	-9.12748e-10	-0.707603
76513944	chr5:76513944:C:T	9.39598e-24	-0.664804	-1.35694
76514418	chr5:76514418:T:G	2.00874e-24	-2.31297	-1.25156
76514709	chr5:76514709:T:G	1.8353e-23	-9.12748e-10	-1.35223
76514783	chr5:76514783:C:T	2.45089e-22	-9.12748e-10	1.23959
76514801	chr5:76514801:G:C	2.60174e-24	-1.94438	-1.36147
76515013	chr5:76515013:G:A	2.3537e-24	-2.04525	-1.36079
76516246	chr5:76516246:A:G	1.82317e-23	-9.12748e-10	-1.35887
76516327	chr5:76516327:A:G	1.88324e-23	-9.12748e-10	-1.32645
76516487	chr5:76516487:A:T	9.24188e-24	-2.03828	-6.68458e-10
76516622	chr5:76516622:G:A	1.96244e-23	-9.12748e-10	-1.28525
76516706	chr5:76516706:A:G	1.92016e-23	-9.12748e-10	-1.30703
76516727	chr5:76516727:C:T	9.08062e-24	-2.05588	-6.68458e-10
76516856	chr5:76516856:C:T	2.90741e-24	-1.8477	-1.34707
76517103	chr5:76517103:T:G	1.19511e-22	-9.12748e-10	0.521382
76517986	chr5:76517986:T:G	2.41982e-23	-1.07575	-6.68458e-10
76518051	chr5:76518051:G:A	2.02885e-23	-9.12748e-10	-1.25197
76518070	chr5:76518070:T:C	3.94476e-24	-1.75802	-1.13162
76518213	chr5:76518213:C:T	4.89285e-24	-1.74965	-0.924604
76518424	chr5:76518424:G:A	2.04946e-24	-2.26612	-1.27833
76518430	chr5:76518430:C:T	4.1399e-23	-9.12748e-10	-0.538771
76518613	chr5:76518613:G:A	1.3082e-22	-9.12748e-10	0.611798
76518629	chr5:76518629:G:A	1.27938e-22	-9.12748e-10	0.589515
76519003	chr5:76519003:T:G	2.16971e-23	-9.12748e-10	-1.18485
76519049	chr5:76519049:T:G	1.22839e-23	-1.69971	-0.0540268
76519247	chr5:76519247:C:T	1.97297e-23	-9.12748e-10	-1.2799
76519251	chr5:76519251:G:A	2.06115e-23	-9.12748e-10	-1.23618
76519346	chr5:76519346:G:A	1.3163e-22	-9.12748e-10	0.617965
76519379	chr5:76519379:A:G	3.11885e-24	-1.7605	-1.36407
76520035	chr5:76520035:A:G	1.8246e-23	-9.12748e-10	-1.35808
76520046	chr5:76520046:A:G	7.14349e-24	-2.29583	-6.68458e-10
76520090	chr5:76520090:A:G	1.87114e-23	-9.12748e-10	-1.33289
76520155	chr5:76520155:A:G	1.81966e-23	-9.12748e-10	-1.36079
76520209	chr5:76520209:G:C	9.69126e-23	-9.12748e-10	0.311782
76520457	chr5:76520457:C:T	4.93248e-24	-1.68817	-0.978014
76520522	chr5:76520522:T:C	1.28277e-22	-9.12748e-10	0.592167
76520818	chr5:76520818:C:T	2.61418e-24	-2.2278	-1.07328
76520824	chr5:76520824:C:T	2.43679e-24	-2.01128	-1.36006
76520868	chr5:76520868:C:T	4.12162e-24	-1.99229	-0.85349
76520909	chr5:76520909:A:G	1.23199e-22	-9.12748e-10	0.551774
76521442	chr5:76521442:G:A	2.58645e-23	-9.12748e-10	-1.00916
76521671	chr5:76521671:G:A	1.25259e-22	-9.12748e-10	0.568359
76521672	chr5:76521672:T:G	1.24756e-22	-9.12748e-10	0.56433
76522048	chr5:76522048:A:G	7.67335e-24	-2.22427	-6.68458e-10
76522292	chr5:76522292:C:T	4.44408e-24	-1.7367	-1.03376
76522434	chr5:76522434:C:T	1.81385e-23	-9.12748e-10	-1.36399
76522539	chr5:76522539:G:A	1.83178e-23	-9.12748e-10	-1.35415
76522798	chr5:76522798:A:C	4.81557e-23	-9.12748e-10	-0.387588
76522959	chr5:76522959:C:T	2.4012e-24	-2.02447	-1.36159
76522985	chr5:76522985:A:G	2.7341e-23	-9.12748e-10	-0.95364
76523385	chr5:76523385:C:G	2.43001e-23	-9.12748e-10	-1.07155
76523511	chr5:76523511:G:A	4.04603e-24	-1.54379	-1.3205
76523603	chr5:76523603:A:G	1.84356e-23	-9.12748e-10	-1.34774
76523641	chr5:76523641:A:G	1.89788e-23	-9.12748e-10	-1.3187
76524550	chr5:76524550:A:G	1.89794e-23	-9.12748e-10	-1.31867
76524632	chr5:76524632:G:C	1.88931e-23	-9.12748e-10	-1.32323
76524828	chr5:76524828:G:A	2.54087e-24	-2.27062	-1.0589
76525173	chr5:76525173:G:A	3.33187e-24	-1.69804	-1.36045
76525310	chr5:76525310:A:G	4.25636e-23	-9.12748e-10	-0.511029
76525903	chr5:76525903:A:G	5.35911e-24	-1.37215	-1.21108
76525905	chr5:76525905:G:T	2.20822e-24	-2.14529	-1.32455
76525992	chr5:76525992:T:C	1.09619e-22	-9.12748e-10	0.434988
76526649	chr5:76526649:C:T	1.88146e-24	-2.31752	-1.31246
76527001	chr5:76527001:A:G	2.87095e-23	-9.12748e-10	-0.9048
76527382	chr5:76527382:G:A	2.02392e-23	-9.12748e-10	-1.2544
76528140	chr5:76528140:C:T	1.20689e-23	-0.767318	-1.00408
76528729	chr5:76528729:C:T	1.86974e-23	-9.12748e-10	-1.33364
76528939	chr5:76528939:A:G	1.97496e-23	-9.12748e-10	-1.2789
76529218	chr5:76529218:AATGATGTACAT:A	1.82328e-23	-9.12748e-10	-1.35881
76529359	chr5:76529359:G:C	1.99896e-23	-9.12748e-10	-1.26682
76529534	chr5:76529534:G:A	2.1119e-23	-9.12748e-10	-1.21186
76529735	chr5:76529735:T:C	3.08548e-23	-9.12748e-10	-0.832735
76529742	chr5:76529742:A:G	9.72503e-24	-0.821581	-1.16574
76529861	chr5:76529861:G:A	4.56607e-23	-9.12748e-10	-0.440789
76530329	chr5:76530329:C:T	1.831e-24	-2.29305	-1.36412
76530398	chr5:76530398:G:A	2.04004e-23	-9.12748e-10	-1.24647
76530509	chr5:76530509:T:C	2.30153e-23	-9.12748e-10	-1.12587
76530581	chr5:76530581:T:G	6.66037e-23	-9.12748e-10	-0.063268
76531534	chr5:76531534:G:A	1.94564e-23	-9.12748e-10	-1.29385
76531646	chr5:76531646:G:A	7.51846e-24	-0.904876	-1.33979
76531683	chr5:76531683:T:G	1.78942e-24	-2.31817	-1.36197
76531851	chr5:76531851:C:A	9.53036e-24	-0.982199	-1.02535
76532223	chr5:76532223:G:A	3.28544e-21	3.83523	-6.68458e-10
76532792	chr5:76532792:A:C	1.83229e-24	-2.29671	-1.35975
76533034	chr5:76533034:G:C	9.65625e-24	-0.808084	-1.18634
76533539	chr5:76533539:TA:T	2.28491e-24	-2.07266	-1.36304
76533740	chr5:76533740:G:A	2.16121e-24	-2.13	-1.36136
76533844	chr5:76533844:A:G	2.12785e-24	-2.14577	-1.36115
76533880	chr5:76533880:A:G	4.64476e-23	-9.12748e-10	-0.423702
76533901	chr5:76533901:C:T	3.39536e-23	-9.12748e-10	-0.737032
76533934	chr5:76533934:C:T	1.48104e-23	-1.98849	0.421789
76533960	chr5:76533960:G:A	1.81667e-23	-9.12748e-10	-1.36244
76534384	chr5:76534384:A:G	7.54962e-24	-2.24053	-6.68458e-10
76534732	chr5:76534732:T:C	4.59292e-23	-9.12748e-10	-0.434927
76534860	chr5:76534860:C:A	3.14199e-23	-9.12748e-10	-0.814587
76534915	chr5:76534915:G:T	3.5738e-23	-9.12748e-10	-0.685813
76535042	chr5:76535042:A:G	2.63035e-24	-1.93076	-1.36415
76535212	chr5:76535212:T:C	2.87064e-24	-1.8456	-1.36189
76535308	chr5:76535308:A:T	1.8631e-23	-9.12748e-10	-1.3372
76535327	chr5:76535327:A:G	4.22027e-23	-9.12748e-10	-0.519544
76535969	chr5:76535969:TAGG:T	3.7725e-23	-9.12748e-10	-0.631704
76536629	chr5:76536629:C:A	3.1718e-23	-9.12748e-10	-0.805142
76536914	chr5:76536914:A:G	1.82331e-23	-9.12748e-10	-1.35879
76537591	chr5:76537591:A:G	2.96244e-24	-1.85472	-1.3213
76538241	chr5:76538241:A:C	5.71063e-23	-9.12748e-10	-0.217113
76538289	chr5:76538289:G:A	2.1175e-23	-9.12748e-10	-1.20921
76538448	chr5:76538448:A:G	1.86545e-23	-9.12748e-10	-1.33594
76538521	chr5:76538521:G:A	8.56432e-24	-2.11442	-6.68458e-10
76538623	chr5:76538623:T:C	3.05824e-24	-1.92549	-1.2187
76538981	chr5:76538981:ACT:A	7.02807e-24	-2.31212	-6.68458e-10
76539017	chr5:76539017:C:T	1.8149e-23	-9.12748e-10	-1.36341
76539335	chr5:76539335:C:T	2.34972e-23	-9.12748e-10	-1.10515
76539518	chr5:76539518:C:T	1.81512e-23	-9.12748e-10	-1.36329
76539730	chr5:76539730:T:C	1.83901e-23	-9.12748e-10	-1.35021
76539769	chr5:76539769:G:A	1.8149e-23	-9.12748e-10	-1.36341
76540095	chr5:76540095:T:G	3.29897e-23	-9.12748e-10	-0.765833
76540207	chr5:76540207:A:G	3.09966e-24	-1.82955	-1.30118
76540325	chr5:76540325:A:T	1.93325e-23	-9.12748e-10	-1.30024
76540543	chr5:76540543:C:T	1.8149e-23	-9.12748e-10	-1.36341
76540699	chr5:76540699:A:G	3.31688e-24	-1.78322	-1.27978
76540730	chr5:76540730:G:A	6.26898e-24	-1.08917	-1.33725
76540922	chr5:76540922:T:C	1.89882e-23	-9.12748e-10	-1.31821
76541067	chr5:76541067:A:G	1.32272e-22	-9.12748e-10	0.622834
76541206	chr5:76541206:CT:C	2.67506e-23	-9.12748e-10	-0.975471
76541373	chr5:76541373:G:A	2.18668e-23	-9.12748e-10	-1.17706
76541448	chr5:76541448:G:A	2.06882e-23	-9.12748e-10	-1.23246
76541472	chr5:76541472:T:A	5.63026e-24	-1.22452	-1.30935
76541851	chr5:76541851:C:T	3.20589e-23	-9.12748e-10	-0.794454
76541908	chr5:76541908:T:A	2.14874e-23	-9.12748e-10	-1.19456
76542009	chr5:76542009:C:T	2.51372e-24	-2.05788	-1.28238
76542164	chr5:76542164:T:C	1.81348e-23	-9.12748e-10	-1.3642
76542736	chr5:76542736:C:T	1.82448e-23	-9.12748e-10	-1.35815
76543299	chr5:76543299:A:G	3.55841e-24	-1.62862	-1.3641
76543340	chr5:76543340:C:T	5.96742e-24	-1.11215	-1.36356
76543760	chr5:76543760:C:T	2.16151e-23	-9.12748e-10	-1.18864
76543807	chr5:76543807:C:T	1.91254e-23	-9.12748e-10	-1.31101
76543837	chr5:76543837:G:A	2.11163e-23	-9.12748e-10	-1.21198
76543847	chr5:76543847:G:A	5.44839e-23	-9.12748e-10	-0.264122
76544214	chr5:76544214:T:C	4.60259e-24	-2.00209	-0.733316
76544302	chr5:76544302:C:T	2.13026e-23	-9.12748e-10	-1.2032
76544400	chr5:76544400:C:T	7.88763e-24	-0.874169	-1.32256
76544459	chr5:76544459:A:G	2.12683e-23	-9.12748e-10	-1.20481
76544609	chr5:76544609:A:G	3.23772e-23	-9.12748e-10	-0.784573
76544757	chr5:76544757:T:C	2.78956e-24	-2.1782	-1.05794
76544851	chr5:76544851:C:T	3.4469e-24	-2.16112	-0.863435
76545035	chr5:76545035:A:G	3.45144e-24	-2.13	-0.893238
76545255	chr5:76545255:G:T	7.32823e-24	-2.27029	-6.68458e-10
76545328	chr5:76545328:C:A	4.07548e-24	-2.17027	-0.686768
76545362	chr5:76545362:A:G	3.32088e-24	-1.84836	-1.21344
76545901	chr5:76545901:C:G	1.92287e-24	-2.29952	-1.30869
76545955	chr5:76545955:A:T	1.93447e-23	-9.12748e-10	-1.29961
76546063	chr5:76546063:T:C	3.04187e-24	-1.91171	-1.23784
76546223	chr5:76546223:G:T	6.99566e-24	-2.31674	-6.68458e-10
76546456	chr5:76546456:A:C	3.13772e-24	-1.90965	-1.20888
76546476	chr5:76546476:T:A	3.02604e-23	-9.12748e-10	-0.852188
76546510	chr5:76546510:C:T	2.82126e-24	-1.96456	-1.26028
76546669	chr5:76546669:G:A	2.39407e-24	-2.0998	-1.28923
76546838	chr5:76546838:T:C	5.30916e-23	-9.12748e-10	-0.290009
76546903	chr5:76546903:C:T	1.87966e-23	-9.12748e-10	-1.32835
76547100	chr5:76547100:T:C	4.61507e-23	-9.12748e-10	-0.430116
76547146	chr5:76547146:A:G	3.70694e-24	-2.21596	-0.735857
76547618	chr5:76547618:T:TA	4.70436e-23	-9.12748e-10	-0.410953
76547752	chr5:76547752:G:A	5.27627e-24	-2.13745	-0.461355
76547916	chr5:76547916:A:G	2.56822e-23	-9.12748e-10	-1.01623
76547973	chr5:76547973:T:C	1.83988e-23	-9.12748e-10	-1.34974
76548658	chr5:76548658:A:G	4.64267e-23	-9.12748e-10	-0.424153
76548720	chr5:76548720:A:G	1.81343e-23	-9.12748e-10	-1.36422
76548774	chr5:76548774:GC:G	1.84408e-23	-9.12748e-10	-1.34746
76548861	chr5:76548861:C:T	4.65276e-23	-9.12748e-10	-0.421981
76549015	chr5:76549015:T:C	1.86592e-23	-9.12748e-10	-1.33569
76549025	chr5:76549025:C:CAAAT	4.65276e-23	-9.12748e-10	-0.421981
76549236	chr5:76549236:A:AGACTCAGAT	1.8474e-23	-9.12748e-10	-1.34566
76549302	chr5:76549302:T:C	7.56024e-23	-9.12748e-10	0.063461
76549383	chr5:76549383:A:G	2.83412e-24	-2.005	-1.2153
76549654	chr5:76549654:G:A	2.5101e-23	-9.12748e-10	-1.03912
76549684	chr5:76549684:C:T	2.22741e-23	-9.12748e-10	-1.1586
76550080	chr5:76550080:G:C	1.844e-23	-9.12748e-10	-1.34751
76550499	chr5:76550499:T:G	1.84449e-23	-9.12748e-10	-1.34724
76551313	chr5:76551313:T:C	4.61659e-24	-1.56828	-1.16409
76551345	chr5:76551345:G:A	1.9822e-23	-9.12748e-10	-1.27524
76551373	chr5:76551373:GGGCGGCCGGGCAGAGGGGCTCCTCACATCCCAGATGATGGGCGGCCAGGCAGAGACACTCCTCACTTCCCAGACAGGGT:G	1.94837e-23	-9.12748e-10	-1.29245
76551382	chr5:76551382:G:A	1.84105e-23	-9.12748e-10	-1.34911
76551434	chr5:76551434:C:T	3.51175e-24	-2.29292	-0.712991
76551512	chr5:76551512:G:GCC	4.10926e-24	-2.0946	-0.754186
76551541	chr5:76551541:T:C	3.00075e-23	-9.12748e-10	-0.86058
76551590	chr5:76551590:C:T	1.81474e-23	-9.12748e-10	-1.3635
76551726	chr5:76551726:T:C	5.08392e-24	-1.53575	-1.1002
76552093	chr5:76552093:G:A	3.36862e-23	-9.12748e-10	-0.744938
76552251	chr5:76552251:C:A	3.53873e-23	-9.12748e-10	-0.695673
76552568	chr5:76552568:T:C	7.96172e-24	-0.839972	-1.34741
76552902	chr5:76552902:A:T	2.03106e-24	-2.31912	-1.23435
76553035	chr5:76553035:A:G	5.49487e-24	-1.58385	-0.974364
76553259	chr5:76553259:T:G	5.4713e-24	-1.63472	-0.927791
76553326	chr5:76553326:T:A	2.288e-24	-2.20035	-1.234
76553485	chr5:76553485:A:T	3.73189e-23	-9.12748e-10	-0.642528
76553742	chr5:76553742:A:T	4.79393e-24	-1.53668	-1.158
76554000	chr5:76554000:A:G	1.91946e-24	-2.25529	-1.3547
76554412	chr5:76554412:T:C	1.81424e-23	-9.12748e-10	-1.36377
76554476	chr5:76554476:A:G	1.82004e-23	-9.12748e-10	-1.36058
76554536	chr5:76554536:A:C	4.15324e-24	-2.04785	-0.790291
76554614	chr5:76554614:G:T	2.30887e-23	-9.12748e-10	-1.12268
76555129	chr5:76555129:G:A	2.84606e-23	-9.12748e-10	-0.913506
76555187	chr5:76555187:G:A	1.85731e-23	-9.12748e-10	-1.34031
76555801	chr5:76555801:A:G	1.81633e-23	-9.12748e-10	-1.36262
76555965	chr5:76555965:A:C	3.47703e-24	-2.14184	-0.87401
76556243	chr5:76556243:G:C	1.9464e-23	-9.12748e-10	-1.29346
76556285	chr5:76556285:G:A	9.07053e-24	-0.715173	-1.34182
76556307	chr5:76556307:G:C	1.81507e-23	-9.12748e-10	-1.36332
76556502	chr5:76556502:C:T	5.28048e-23	-9.12748e-10	-0.295424
76556659	chr5:76556659:G:A	2.0181e-23	-9.12748e-10	-1.25729
76557089	chr5:76557089:T:A	1.81424e-23	-9.12748e-10	-1.36377
76557099	chr5:76557099:C:G	1.8646e-23	-9.12748e-10	-1.33639
76557142	chr5:76557142:A:G	7.77352e-23	-9.12748e-10	0.091281
76557845	chr5:76557845:C:T	1.87486e-23	-9.12748e-10	-1.33091
76557908	chr5:76557908:G:A	3.45563e-24	-2.20492	-0.817106
76558225	chr5:76558225:C:A	7.38626e-24	-1.03791	-1.2245
76558244	chr5:76558244:A:G	1.82471e-23	-9.12748e-10	-1.35802
76558510	chr5:76558510:C:G	1.85625e-23	-9.12748e-10	-1.34089
76558528	chr5:76558528:G:A	5.82356e-23	-9.12748e-10	-0.19753
76558687	chr5:76558687:G:T	7.02118e-24	-0.950616	-1.36248
76558688	chr5:76558688:T:C	2.98307e-23	-9.12748e-10	-0.866489
76558755	chr5:76558755:T:A	1.8658e-23	-9.12748e-10	-1.33575
76558923	chr5:76558923:C:T	1.91895e-23	-9.12748e-10	-1.30766
76558931	chr5:76558931:C:T	2.20652e-23	-9.12748e-10	-1.16803
76559034	chr5:76559034:G:A	1.84241e-23	-9.12748e-10	-1.34837
76559062	chr5:76559062:G:A	1.00824e-23	-1.95123	-6.68458e-10
76559084	chr5:76559084:T:G	5.91464e-24	-1.31075	-1.17384
76559129	chr5:76559129:C:T	2.13333e-24	-2.19811	-1.30623
76559273	chr5:76559273:G:A	1.84939e-23	-9.12748e-10	-1.34459
76559277	chr5:76559277:T:C	1.91277e-23	-9.12748e-10	-1.31089
76559278	chr5:76559278:C:T	1.13964e-22	0.473854	-6.68458e-10
76559393	chr5:76559393:C:T	6.0465e-24	-1.09836	-1.36418
76559405	chr5:76559405:A:G	5.55302e-24	-1.37327	-1.17442
76559434	chr5:76559434:G:A	3.06248e-24	-2.25403	-0.888767
76559763	chr5:76559763:C:T	2.04394e-23	-1.24456	-6.68458e-10
76559902	chr5:76559902:G:A	7.78514e-23	-9.12748e-10	0.0927749
76560311	chr5:76560311:C:G	3.84688e-23	-9.12748e-10	-0.612179
76560367	chr5:76560367:A:T	5.18429e-24	-2.12576	-0.490634
76560411	chr5:76560411:C:T	5.37497e-24	-2.20792	-0.372356
76560529	chr5:76560529:C:T	5.322e-24	-2.2326	-0.357573
76560630	chr5:76560630:T:G	4.52773e-24	-1.53976	-1.21204
76561309	chr5:76561309:T:C	7.42861e-24	-2.25669	-6.68458e-10
76561491	chr5:76561491:C:T	7.95177e-24	-2.18863	-6.68458e-10
76562035	chr5:76562035:C:A	2.80485e-24	-2.03901	-1.19166
76562042	chr5:76562042:T:G	1.81893e-23	-9.12748e-10	-1.36119
76562160	chr5:76562160:C:T	8.82556e-23	-9.12748e-10	0.21821
76562268	chr5:76562268:G:A	1.85745e-23	-9.12748e-10	-1.34024
76562274	chr5:76562274:G:A	1.81939e-23	-9.12748e-10	-1.36094
76562343	chr5:76562343:C:T	1.94123e-23	-9.12748e-10	-1.29612
76562390	chr5:76562390:C:T	2.78439e-24	-2.04024	-1.19776
76562953	chr5:76562953:C:A	1.94315e-23	-9.12748e-10	-1.29513
76563267	chr5:76563267:A:G	3.76407e-24	-1.91766	-1.01887
76563297	chr5:76563297:G:A	4.3953e-24	-1.65744	-1.12406
76563341	chr5:76563341:A:G	4.21489e-24	-1.82308	-1.00032
76563355	chr5:76563355:C:T	1.55127e-23	-1.52037	-6.68458e-10
76563908	chr5:76563908:A:G	4.84949e-24	-1.59418	-1.08897
76563937	chr5:76563937:C:T	1.87804e-23	-9.12748e-10	-1.32921
76563978	chr5:76563978:G:C	2.69496e-23	-9.12748e-10	-0.968057
76564148	chr5:76564148:T:C	3.52543e-24	-1.80239	-1.19964
76564198	chr5:76564198:A:G	1.81419e-23	-9.12748e-10	-1.3638
76564298	chr5:76564298:T:C	1.81468e-23	-9.12748e-10	-1.36353
76564325	chr5:76564325:G:A	1.81476e-23	-9.12748e-10	-1.36349
76564396	chr5:76564396:C:T	1.81486e-23	-9.12748e-10	-1.36344
76564397	chr5:76564397:A:G	1.81374e-23	-9.12748e-10	-1.36405
76564530	chr5:76564530:T:C	1.81439e-23	-9.12748e-10	-1.36369
76564669	chr5:76564669:G:T	7.34928e-24	-2.26743	-6.68458e-10
76564870	chr5:76564870:A:G	7.62157e-24	-1.35441	-0.876638
76565087	chr5:76565087:C:T	7.18386e-24	-2.29019	-6.68458e-10
76565236	chr5:76565236:A:G	1.82934e-23	-9.12748e-10	-1.35548
76566054	chr5:76566054:A:G	1.76753e-23	-1.38986	-6.68458e-10
76566452	chr5:76566452:G:A	1.81348e-23	-9.12748e-10	-1.3642
76566627	chr5:76566627:T:C	9.08594e-23	-9.12748e-10	0.247285
76566853	chr5:76566853:G:A	1.81407e-23	-9.12748e-10	-1.36387
76567251	chr5:76567251:G:A	1.9508e-23	-9.12748e-10	-1.2912
76567315	chr5:76567315:A:G	2.00268e-23	-9.12748e-10	-1.26496
76567319	chr5:76567319:C:T	4.49969e-24	-1.45939	-1.29863
76567335	chr5:76567335:G:A	2.60152e-24	-1.97203	-1.3339
76567574	chr5:76567574:A:G	8.14201e-23	-9.12748e-10	0.137595
76567794	chr5:76567794:A:G	4.09463e-24	-1.74284	-1.10951
76568162	chr5:76568162:C:T	2.98558e-24	-1.94462	-1.22362
76568319	chr5:76568319:C:T	2.91493e-24	-1.96678	-1.2254
76568895	chr5:76568895:G:A	1.91926e-24	-2.31606	-1.29403
76569772	chr5:76569772:T:C	2.547e-23	-9.12748e-10	-1.02453
76570366	chr5:76570366:T:A	2.23967e-23	-9.12748e-10	-1.15311
76570615	chr5:76570615:C:T	1.8134e-23	-9.12748e-10	-1.36424
76570761	chr5:76570761:A:T	1.94319e-23	-9.12748e-10	-1.29511
76571385	chr5:76571385:C:T	3.59828e-24	-1.67064	-1.31093
76571558	chr5:76571558:T:A	1.81609e-23	-9.12748e-10	-1.36276
76571572	chr5:76571572:T:A	7.34753e-24	-2.26766	-6.68458e-10
76572052	chr5:76572052:T:C	9.56513e-24	-2.0039	-6.68458e-10
76572341	chr5:76572341:G:A	1.18765e-23	-2.13424	0.346782
76572509	chr5:76572509:A:G	2.10901e-23	-9.12748e-10	-1.21322
76572658	chr5:76572658:G:A	2.28231e-23	-9.12748e-10	-1.13425
76573056	chr5:76573056:G:A	1.90589e-23	-9.12748e-10	-1.31449
76573079	chr5:76573079:G:C	4.22693e-24	-1.46191	-1.35864
76573403	chr5:76573403:G:A	3.53231e-24	-1.82799	-1.17208
76573577	chr5:76573577:C:T	1.87226e-23	-9.12748e-10	-1.33229
76573614	chr5:76573614:T:C	2.68988e-23	-9.12748e-10	-0.969947
76573632	chr5:76573632:G:A	2.76204e-24	-2.20527	-1.04079
76574022	chr5:76574022:TA:T	2.03242e-23	-9.12748e-10	-1.25022
76574031	chr5:76574031:T:C	8.34856e-23	-9.12748e-10	0.162647
76574435	chr5:76574435:C:T	2.90137e-24	-1.95842	-1.23843
76574439	chr5:76574439:G:A	1.05457e-22	-9.12748e-10	0.396272
76574545	chr5:76574545:G:A	2.98318e-24	-1.92931	-1.23973
76575158	chr5:76575158:T:C	8.15487e-23	-9.12748e-10	0.139173
76575199	chr5:76575199:G:A	3.34293e-24	-1.92831	-1.12687
76575259	chr5:76575259:A:G	2.02919e-23	-9.12748e-10	-1.25181
76575454	chr5:76575454:G:T	4.3129e-24	-2.00245	-0.797971
76575525	chr5:76575525:A:G	2.79591e-24	-2.17702	-1.05685
76576623	chr5:76576623:T:C	4.15313e-24	-1.52435	-1.31382
76576781	chr5:76576781:G:A	1.36065e-22	0.651102	-6.68458e-10
76577223	chr5:76577223:T:G	3.86352e-24	-1.90079	-1.00966
76577224	chr5:76577224:T:TATGATATCA	3.89733e-24	-1.89208	-1.00966
76577305	chr5:76577305:T:G	1.90093e-23	-9.12748e-10	-1.3171
76577657	chr5:76577657:G:A	1.81467e-23	-9.12748e-10	-1.36354
76577744	chr5:76577744:A:G	3.47974e-24	-1.65082	-1.36425
76578040	chr5:76578040:G:A	1.83278e-23	-9.12748e-10	-1.35361
76578165	chr5:76578165:A:G	8.35784e-23	-9.12748e-10	0.163758
76578405	chr5:76578405:C:T	3.82885e-23	-0.616877	-6.68458e-10
76578406	chr5:76578406:G:A	1.86183e-23	-9.12748e-10	-1.33788
76578792	chr5:76578792:G:A	4.44225e-24	-1.95674	-0.814129
76578830	chr5:76578830:T:C	2.64776e-24	-2.25833	-1.02999
76579047	chr5:76579047:G:A	2.68765e-24	-1.98458	-1.28878
76579280	chr5:76579280:G:A	1.83302e-23	-9.12748e-10	-1.35348
76579479	chr5:76579479:C:T	4.00396e-24	-1.76347	-1.11127
76579554	chr5:76579554:A:G	3.41194e-24	-1.67174	-1.363
76579690	chr5:76579690:T:A	1.90116e-23	-9.12748e-10	-1.31698
76579804	chr5:76579804:T:C	2.01183e-24	-2.31667	-1.24631
76580159	chr5:76580159:A:C	2.02399e-24	-2.31345	-1.2435
76580207	chr5:76580207:C:T	7.50675e-24	-2.24622	-6.68458e-10
76580301	chr5:76580301:G:A	7.14925e-24	-2.29502	-6.68458e-10
76580388	chr5:76580388:G:A	2.74036e-23	-9.12748e-10	-0.951354
76580682	chr5:76580682:A:G	1.85715e-23	-9.12748e-10	-1.3404
76580742	chr5:76580742:G:A	1.18539e-23	-1.78937	-6.68458e-10
76581112	chr5:76581112:G:A	2.32182e-23	-9.12748e-10	-1.11709
76581149	chr5:76581149:T:C	2.01536e-23	-9.12748e-10	-1.25864
76581368	chr5:76581368:C:G	1.22407e-23	-1.75726	-6.68458e-10
76581561	chr5:76581561:G:T	9.18859e-23	-9.12748e-10	0.25852
76581586	chr5:76581586:T:A	4.87217e-23	-9.12748e-10	-0.375903
76581864	chr5:76581864:T:C	2.27498e-23	-9.12748e-10	-1.13747
76581926	chr5:76581926:A:G	1.98262e-23	-9.12748e-10	-1.27502
76582317	chr5:76582317:T:A	7.21704e-23	-9.12748e-10	0.0170028
76582380	chr5:76582380:A:T	2.03469e-23	-9.12748e-10	-1.2491
76582402	chr5:76582402:C:T	2.3007e-23	-9.12748e-10	-1.12623
76582608	chr5:76582608:C:T	1.89806e-23	-9.12748e-10	-1.31861
76582819	chr5:76582819:T:C	2.39341e-24	-2.18727	-1.20204
76582833	chr5:76582833:T:C	3.12324e-24	-2.10645	-1.01671
76582885	chr5:76582885:T:C	1.81639e-23	-9.12748e-10	-1.36259
76583112	chr5:76583112:C:T	1.88713e-23	-9.12748e-10	-1.32439
76583169	chr5:76583169:G:A	3.11935e-24	-1.77625	-1.34815
76583344	chr5:76583344:A:G	4.7575e-24	-1.58579	-1.11652
76583562	chr5:76583562:A:G	2.82361e-23	-0.921428	-6.68458e-10
76583728	chr5:76583728:A:G	3.19213e-24	-1.7602	-1.34114
76583788	chr5:76583788:T:C	2.4107e-23	-9.12748e-10	-1.07952
76583954	chr5:76583954:C:T	1.88632e-23	-9.12748e-10	-1.32481
76583998	chr5:76583998:T:C	5.54729e-23	-9.12748e-10	-0.246132
76584225	chr5:76584225:A:G	2.23737e-23	-9.12748e-10	-1.15414
76584499	chr5:76584499:T:G	3.76201e-24	-1.66483	-1.27225
76584567	chr5:76584567:AGCAGAACTATATG:A	3.23405e-24	-1.93416	-1.15413
76584985	chr5:76584985:A:G	5.46336e-24	-1.60886	-0.955101
76585760	chr5:76585760:T:C	6.2599e-24	-1.47348	-0.954386
76585799	chr5:76585799:C:T	2.44318e-23	-9.12748e-10	-1.06614
76586170	chr5:76586170:A:G	1.32223e-23	-1.68012	-6.68458e-10
76586192	chr5:76586192:G:A	3.42597e-24	-2.08989	-0.940757
76586613	chr5:76586613:T:TA	1.21217e-23	-1.76703	-6.68458e-10
76586651	chr5:76586651:G:A	1.88227e-23	-9.12748e-10	-1.32696
76586672	chr5:76586672:G:A	1.81585e-23	-9.12748e-10	-1.36289
76586688	chr5:76586688:G:C	3.93378e-24	-2.09277	-0.79966
76586690	chr5:76586690:TA:T	3.96923e-24	-2.08379	-0.79966
76586919	chr5:76586919:G:A	7.53834e-23	-9.12748e-10	0.0605596
76587009	chr5:76587009:A:G	3.14685e-22	1.48954	-6.68458e-10
76587100	chr5:76587100:A:G	7.57477e-24	-2.2372	-6.68458e-10
76587124	chr5:76587124:G:A	1.81519e-23	-9.12748e-10	-1.36325
76587317	chr5:76587317:T:A	1.9671e-23	-9.12748e-10	-1.28288
76587491	chr5:76587491:C:T	3.05055e-23	-9.12748e-10	-0.844122
76587738	chr5:76587738:T:C	2.48796e-23	-9.12748e-10	-1.04798
76587902	chr5:76587902:C:T	1.96701e-23	-9.12748e-10	-1.28293
76588388	chr5:76588388:T:C	3.0339e-24	-1.78796	-1.36422
76588630	chr5:76588630:A:G	2.30815e-24	-2.11547	-1.31011
76588909	chr5:76588909:G:A	3.96705e-24	-1.54738	-1.33662
76589125	chr5:76589125:A:AAC	1.80942e-24	-2.30956	-1.35946
76589886	chr5:76589886:GA:G	4.05741e-24	-2.0567	-0.804783
76590239	chr5:76590239:T:C	1.91044e-23	-9.12748e-10	-1.31211
76590290	chr5:76590290:A:G	3.04239e-22	-9.12748e-10	1.45579
76590324	chr5:76590324:T:C	3.37269e-24	-1.91449	-1.13183
76590385	chr5:76590385:C:T	2.18438e-23	-9.12748e-10	-1.17811
76590602	chr5:76590602:G:C	1.81693e-23	-9.12748e-10	-1.36229
76590806	chr5:76590806:T:G	5.14948e-24	-1.71074	-0.912396
76590900	chr5:76590900:G:A	1.1158e-23	-1.84987	-6.68458e-10
76590924	chr5:76590924:GAAAATA:G	4.39733e-24	-1.87949	-0.901538
76591389	chr5:76591389:C:G	1.89488e-23	-9.12748e-10	-1.32029
76591467	chr5:76591467:T:G	2.09378e-23	-9.12748e-10	-1.22047
76591709	chr5:76591709:T:G	2.33812e-23	-9.12748e-10	-1.1101
76591833	chr5:76591833:T:C	1.98164e-24	-2.2895	-1.2886
76592147	chr5:76592147:C:T	3.71835e-24	-1.91246	-1.03629
76592207	chr5:76592207:C:G	1.8138e-23	-9.12748e-10	-1.36402
76592259	chr5:76592259:CT:C	2.02762e-23	-9.12748e-10	-1.25258
76592269	chr5:76592269:C:T	2.18747e-23	-9.12748e-10	-1.1767
76592540	chr5:76592540:C:T	1.91246e-23	-9.12748e-10	-1.31105
76593128	chr5:76593128:C:T	1.91277e-23	-9.12748e-10	-1.31089
76593181	chr5:76593181:A:G	4.41952e-24	-1.84604	-0.929958
76593348	chr5:76593348:GTTGT:G	2.10073e-23	0.0236966	-1.24086
76593843	chr5:76593843:T:A	7.47703e-24	-2.25019	-6.68458e-10
76593877	chr5:76593877:C:T	3.72398e-24	-1.80191	-1.14533
76594105	chr5:76594105:T:C	1.85404e-23	-9.12748e-10	-1.34208
76594414	chr5:76594414:G:A	5.537e-24	-1.22276	-1.32781
76594466	chr5:76594466:G:A	7.58453e-23	-9.12748e-10	0.0666689
76594705	chr5:76594705:A:G	3.20505e-24	-1.96608	-1.13122
76594839	chr5:76594839:A:G	2.63243e-23	-0.991537	-6.68458e-10
76594919	chr5:76594919:T:C	4.50851e-24	-1.72613	-1.02993
76594930	chr5:76594930:C:T	7.86775e-24	-2.19926	-6.68458e-10
76595178	chr5:76595178:A:C	1.20368e-23	-0.507751	-1.26631
76595545	chr5:76595545:G:A	1.86571e-23	-9.12748e-10	-1.3358
76595576	chr5:76595576:AAGAG:A	6.55302e-24	-1.02029	-1.36181
76595593	chr5:76595593:T:C	2.00157e-23	-9.12748e-10	-1.26551
76595668	chr5:76595668:G:A	2.005e-23	-9.12748e-10	-1.2638
76595734	chr5:76595734:C:T	9.96474e-24	-0.641182	-1.32179
76595870	chr5:76595870:T:C	3.19315e-24	-1.90166	-1.19936
76596082	chr5:76596082:T:C	2.56301e-23	-9.12748e-10	-1.01826
76596193	chr5:76596193:A:C	2.11452e-23	-9.12748e-10	-1.21062
76596207	chr5:76596207:C:G	2.00546e-23	-9.12748e-10	-1.26357
76596211	chr5:76596211:G:A	2.09344e-23	-9.12748e-10	-1.22063
76596238	chr5:76596238:A:G	6.45226e-23	-9.12748e-10	-0.0950125
76596320	chr5:76596320:C:G	4.60556e-23	-0.432178	-6.68458e-10
76596535	chr5:76596535:A:T	2.11734e-23	-9.12748e-10	-1.20928
76596643	chr5:76596643:G:C	5.87576e-23	-9.12748e-10	-0.188608
76596924	chr5:76596924:C:T	9.10096e-24	-0.732801	-1.32085
76597111	chr5:76597111:G:A	2.94256e-23	-9.12748e-10	-0.880162
76597239	chr5:76597239:T:C	1.92406e-23	-9.12748e-10	-1.30501
76597308	chr5:76597308:T:C	2.2805e-23	-9.12748e-10	-1.13505
76597728	chr5:76597728:T:TG	3.20345e-24	-2.05181	-1.04599
76597948	chr5:76597948:G:A	2.24522e-23	-9.12748e-10	-1.15064
76598034	chr5:76598034:T:A	2.24248e-23	-9.12748e-10	-1.15186
76598093	chr5:76598093:G:A	2.24664e-23	-9.12748e-10	-1.15001
76598454	chr5:76598454:T:C	5.38416e-24	-1.24185	-1.33672
76599038	chr5:76599038:C:T	5.11002e-24	-1.925	-0.705827
76599204	chr5:76599204:C:T	1.84723e-23	-9.12748e-10	-1.34576
76599313	chr5:76599313:C:T	3.99696e-24	-1.54151	-1.33498
76599427	chr5:76599427:A:G	5.41637e-24	-1.81985	-0.752757
76599454	chr5:76599454:T:C	5.19268e-24	-1.90501	-0.709771
76599667	chr5:76599667:T:A	5.41952e-24	-1.88146	-0.690559
76599808	chr5:76599808:G:A	5.21919e-24	-1.89034	-0.719345
76599848	chr5:76599848:G:A	3.07265e-24	-1.92399	-1.2155
76600026	chr5:76600026:T:C	5.60988e-24	-1.85296	-0.684535
76600086	chr5:76600086:T:A	5.29379e-24	-1.88381	-0.711685
76600770	chr5:76600770:G:A	1.86593e-23	-9.12748e-10	-1.33569
76601204	chr5:76601204:C:T	5.6387e-23	-9.12748e-10	-0.229789
76601205	chr5:76601205:G:A	2.09062e-23	-9.12748e-10	-1.22198
76601283	chr5:76601283:C:T	5.4063e-24	-1.87626	-0.698203
76601508	chr5:76601508:T:C	2.67045e-23	-9.12748e-10	-0.977195
76601534	chr5:76601534:G:A	2.18811e-23	-9.12748e-10	-1.17641
76601630	chr5:76601630:G:A	2.34028e-24	-2.30392	-1.10784
76601775	chr5:76601775:C:A	9.26416e-24	-0.67419	-1.36168
76601839	chr5:76601839:G:A	2.19824e-23	-9.12748e-10	-1.17178
76601946	chr5:76601946:T:C	2.75537e-23	-9.12748e-10	-0.94589
76602072	chr5:76602072:C:T	2.43313e-24	-2.00868	-1.36416
76602294	chr5:76602294:G:A	2.994e-23	-9.12748e-10	-0.862831
76602371	chr5:76602371:C:T	9.50127e-24	-0.759796	-1.25081
76602400	chr5:76602400:T:C	3.41665e-24	-1.84362	-1.18975
76602685	chr5:76602685:C:T	1.85467e-23	-9.12748e-10	-1.34173
76603061	chr5:76603061:G:A	2.38519e-23	-9.12748e-10	-1.09016
76603127	chr5:76603127:C:T	2.75537e-23	-9.12748e-10	-0.94589
76603389	chr5:76603389:A:T	2.67967e-24	-1.92516	-1.35118
76603626	chr5:76603626:T:C	1.81399e-23	-9.12748e-10	-1.36391
76603739	chr5:76603739:C:T	1.23828e-23	-1.74572	-6.68458e-10
76603862	chr5:76603862:G:A	1.2079e-23	-1.77056	-6.68458e-10
76603887	chr5:76603887:C:T	3.35235e-24	-1.82624	-1.22612
76603980	chr5:76603980:T:A	5.2713e-24	-1.30503	-1.29472
76604078	chr5:76604078:A:C	4.60184e-24	-1.92628	-0.809295
76604240	chr5:76604240:C:T	7.15778e-24	-2.29383	-6.68458e-10
76604884	chr5:76604884:C:T	4.96417e-24	-1.29909	-1.36069
76604957	chr5:76604957:T:C	8.01886e-24	-1.00117	-1.17906
76605181	chr5:76605181:T:C	6.43518e-23	-9.12748e-10	-0.0976632
76605265	chr5:76605265:T:C	2.40064e-23	-9.12748e-10	-1.08371
76606530	chr5:76606530:C:T	8.67564e-24	-0.745272	-1.35624
76606708	chr5:76606708:G:A	5.19141e-24	-1.71289	-0.902135
76606891	chr5:76606891:G:A	4.35264e-24	-1.72118	-1.07006
76606895	chr5:76606895:T:C	1.82601e-23	-9.12748e-10	-1.35731
76606945	chr5:76606945:C:T	5.90424e-24	-1.17154	-1.31482
76607486	chr5:76607486:A:G	4.60753e-24	-1.61482	-1.11951
76607542	chr5:76607542:A:G	2.00312e-23	-9.12748e-10	-1.26473
76607747	chr5:76607747:GGCTTCT:G	1.87943e-23	-9.12748e-10	-1.32847
76607767	chr5:76607767:A:G	7.70527e-24	-2.22012	-6.68458e-10
76608290	chr5:76608290:A:G	2.51604e-23	-9.12748e-10	-1.03676
76608455	chr5:76608455:C:T	6.63641e-24	-1.63473	-0.734729
76608475	chr5:76608475:C:T	6.3773e-24	-1.9312	-0.47808
76608599	chr5:76608599:G:A	7.19142e-24	-1.04404	-1.2451
76608613	chr5:76608613:T:C	1.81516e-23	-9.12748e-10	-1.36327
76608839	chr5:76608839:G:A	4.90198e-24	-1.69314	-0.979243
76608986	chr5:76608986:C:G	3.08393e-24	-1.79093	-1.34489
76609495	chr5:76609495:A:G	1.82077e-23	-9.12748e-10	-1.36019
76609512	chr5:76609512:C:T	4.99485e-24	-1.73003	-0.923588
76609672	chr5:76609672:T:G	3.80648e-24	-1.67089	-1.25444
76610206	chr5:76610206:C:T	1.84092e-23	-9.12748e-10	-1.34918
76610245	chr5:76610245:A:G	7.72682e-24	-1.56124	-0.656094
76610466	chr5:76610466:G:T	2.78711e-23	-9.12748e-10	-0.934439
76610517	chr5:76610517:A:G	8.28455e-24	-1.1042	-1.04343
76610536	chr5:76610536:C:G	6.96341e-24	-1.58119	-0.740166
76610608	chr5:76610608:A:G	3.0384e-23	-9.12748e-10	-0.848112
76610643	chr5:76610643:A:T	2.11265e-23	-9.12748e-10	-1.2115
76610875	chr5:76610875:C:T	4.86334e-24	-1.76691	-0.913395
76611026	chr5:76611026:T:C	3.55443e-24	-1.83563	-1.1582
76611132	chr5:76611132:T:C	1.88471e-23	-9.12748e-10	-1.32567
76611240	chr5:76611240:A:G	1.82485e-24	-2.29678	-1.36375
76611358	chr5:76611358:G:A	3.63968e-23	-9.12748e-10	-0.667546
76611362	chr5:76611362:A:T	3.63303e-23	-9.12748e-10	-0.669374
76611746	chr5:76611746:C:T	4.18919e-24	-1.52493	-1.30459
76612077	chr5:76612077:T:C	2.57514e-24	-2.26184	-1.05429
76612194	chr5:76612194:A:G	2.57393e-23	-9.12748e-10	-1.01401
76612204	chr5:76612204:C:T	1.94823e-23	-9.12748e-10	-1.29252
76612281	chr5:76612281:G:A	2.21743e-24	-2.29775	-1.16792
76612449	chr5:76612449:C:T	5.03717e-24	-1.88977	-0.755408
76612467	chr5:76612467:C:T	5.09617e-24	-2.12274	-0.510803
76612836	chr5:76612836:A:G	1.94109e-23	-9.12748e-10	-1.29619
76613046	chr5:76613046:A:G	2.8075e-22	-9.12748e-10	1.37544
76613157	chr5:76613157:C:T	2.03953e-24	-2.21464	-1.33467
76613369	chr5:76613369:C:T	2.33516e-24	-2.27007	-1.14387
76613459	chr5:76613459:T:C	1.26543e-23	-1.1592	-0.564834
76613513	chr5:76613513:T:A	2.67174e-24	-1.94676	-1.33254
76613569	chr5:76613569:T:C	1.88202e-23	-1.10974	-0.21735
76613677	chr5:76613677:C:T	3.31721e-24	-1.83621	-1.2267
76613881	chr5:76613881:C:T	2.54689e-23	-9.12748e-10	-1.02457
76613898	chr5:76613898:T:G	2.59004e-24	-1.99144	-1.31891
76614235	chr5:76614235:C:T	2.19755e-24	-2.16255	-1.31214
76614321	chr5:76614321:G:A	1.90543e-24	-2.30521	-1.31211
76614658	chr5:76614658:C:T	2.8522e-24	-1.85243	-1.36151
76614759	chr5:76614759:ATTTTGATTCCTAGAAGTTTCCAGT:A	4.55627e-24	-1.83135	-0.91417
76614881	chr5:76614881:G:C	2.39038e-24	-2.3005	-1.09008
76615161	chr5:76615161:A:G	4.23437e-24	-1.87959	-0.939205
76615204	chr5:76615204:G:T	1.86901e-23	-9.12748e-10	-1.33403
76615220	chr5:76615220:CTG:C	1.81367e-23	-9.12748e-10	-1.36409
76615574	chr5:76615574:T:C	3.66634e-24	-1.8039	-1.15893
76615639	chr5:76615639:A:C	4.76792e-24	-1.64312	-1.05699
76615890	chr5:76615890:G:T	3.99606e-24	-1.81458	-1.06214
76615905	chr5:76615905:AT:A	1.89382e-23	-9.12748e-10	-1.32085
76615910	chr5:76615910:A:T	2.58422e-24	-2.26816	-1.04445
76615945	chr5:76615945:C:T	3.92557e-23	-9.12748e-10	-0.591932
76616162	chr5:76616162:T:C	2.43572e-24	-2.0224	-1.34938
76616551	chr5:76616551:T:C	1.81473e-23	-9.12748e-10	-1.3635
76616615	chr5:76616615:G:A	7.02868e-24	-2.31203	-6.68458e-10
76616839	chr5:76616839:C:T	1.88607e-23	-9.12748e-10	-1.32495
76617018	chr5:76617018:A:G	2.31056e-24	-2.06551	-1.35903
76617167	chr5:76617167:C:G	1.87191e-23	-9.12748e-10	-1.33248
76617447	chr5:76617447:A:G	2.17816e-23	-9.12748e-10	-1.18096
76617959	chr5:76617959:T:C	5.01901e-24	-1.70941	-0.939388
76618134	chr5:76618134:G:A	1.81474e-23	-9.12748e-10	-1.3635
76618178	chr5:76618178:T:C	1.15803e-23	-1.81272	-6.68458e-10
76618655	chr5:76618655:G:GA	1.93346e-23	-9.12748e-10	-1.30013
76618904	chr5:76618904:C:T	3.41421e-24	-1.79322	-1.24086
76618927	chr5:76618927:A:G	2.06686e-23	-9.12748e-10	-1.23341
76619031	chr5:76619031:T:A	4.9987e-24	-1.7375	-0.915352
76619252	chr5:76619252:G:A	2.28552e-23	-9.12748e-10	-1.13285
76619305	chr5:76619305:C:T	1.07191e-23	-1.89	-6.68458e-10
76619717	chr5:76619717:A:G	4.97813e-24	-1.52258	-1.13439
76619764	chr5:76619764:C:T	8.01635e-23	-9.12748e-10	0.122041
76619788	chr5:76619788:G:T	1.48742e-22	-9.12748e-10	0.740187
76620428	chr5:76620428:AC:A	2.13545e-23	-9.12748e-10	-1.20076
76620609	chr5:76620609:G:A	4.15636e-24	-1.95511	-0.882278
76620649	chr5:76620649:A:G	1.98757e-23	-9.12748e-10	-1.27253
76620729	chr5:76620729:AG:A	3.98014e-23	-0.578124	-6.68458e-10
76620778	chr5:76620778:G:A	5.13873e-24	-1.73839	-0.886829
76621062	chr5:76621062:C:T	7.14216e-24	-2.29601	-6.68458e-10
76621208	chr5:76621208:C:T	1.9763e-23	-0.779126	-0.49909
76621808	chr5:76621808:A:G	1.82645e-24	-2.30863	-1.35102
76621895	chr5:76621895:G:A	2.17748e-24	-2.31938	-1.16448
76622175	chr5:76622175:G:A	3.22564e-23	-9.12748e-10	-0.78831
76622207	chr5:76622207:T:C	1.82326e-23	-9.12748e-10	-1.35881
76623336	chr5:76623336:T:C	1.00961e-22	-9.12748e-10	0.35271
76623396	chr5:76623396:A:G	1.97604e-23	-9.12748e-10	-1.27835
76623808	chr5:76623808:G:A	7.07342e-24	-1.10567	-1.20002
76623831	chr5:76623831:C:T	6.87631e-24	-1.13005	-1.20389
76623836	chr5:76623836:A:G	7.43957e-24	-1.11357	-1.14164
76623837	chr5:76623837:T:C	6.43308e-24	-2.12428	-0.276297
76623860	chr5:76623860:G:A	1.44589e-22	-9.12748e-10	0.711866
76623924	chr5:76623924:C:T	2.06279e-23	-0.392787	-0.842598
76624366	chr5:76624366:G:A	1.82922e-23	-9.12748e-10	-1.35555
76624512	chr5:76624512:A:AAT	1.85934e-23	-9.12748e-10	-1.33922
76625047	chr5:76625047:C:T	2.33062e-23	-9.12748e-10	-1.11331
76625137	chr5:76625137:C:T	2.03807e-23	-9.12748e-10	-1.24744
76625138	chr5:76625138:G:A	1.85508e-23	-9.12748e-10	-1.34151
76625147	chr5:76625147:A:G	2.21189e-23	-0.253024	-0.91257
76625387	chr5:76625387:G:A	1.85483e-23	-9.12748e-10	-1.34165
76625514	chr5:76625514:T:C	5.97351e-23	-9.12748e-10	-0.172108
76625597	chr5:76625597:C:T	9.95677e-24	-1.05394	-0.90983
76625868	chr5:76625868:A:G	1.86827e-23	-9.12748e-10	-1.33443
76625879	chr5:76625879:G:A	2.44523e-23	-9.12748e-10	-1.0653
76625900	chr5:76625900:CAT:C	1.88696e-23	-9.12748e-10	-1.32447
76626156	chr5:76626156:T:C	3.34699e-23	-0.128514	-0.622866
76626157	chr5:76626157:G:C	3.24293e-23	-0.143671	-0.639294
76626491	chr5:76626491:G:A	1.45533e-23	-1.58421	-6.68458e-10
76626615	chr5:76626615:T:C	1.85885e-23	-9.12748e-10	-1.33948
76626679	chr5:76626679:C:T	4.23638e-23	0.0736666	-0.589399
76626756	chr5:76626756:A:G	4.60331e-23	0.205427	-0.638095
76626757	chr5:76626757:T:C	4.68269e-23	0.197638	-0.613208
76626844	chr5:76626844:A:G	7.61678e-24	-0.8902	-1.34147
76626876	chr5:76626876:G:A	1.82505e-23	-9.12748e-10	-1.35784
76626940	chr5:76626940:G:A	1.85934e-23	-9.12748e-10	-1.33922
76627230	chr5:76627230:G:A	1.88297e-23	-9.12748e-10	-1.32659
76627460	chr5:76627460:C:T	9.0192e-23	-0.519662	0.759575
76627568	chr5:76627568:T:C	1.01414e-22	-0.50547	0.862655
76627634	chr5:76627634:G:A	1.08217e-22	-0.430123	0.852236
76627787	chr5:76627787:G:A	1.02049e-22	-0.38278	0.746207
76627859	chr5:76627859:A:G	2.37998e-23	-1.25194	0.159587
76627884	chr5:76627884:T:C	1.09258e-22	-0.373981	0.805669
76628017	chr5:76628017:T:C	3.74122e-24	-1.62668	-1.31594
76628037	chr5:76628037:G:A	5.12243e-24	-1.43168	-1.19672
76628038	chr5:76628038:T:A	2.56737e-23	-1.18361	0.167048
76628162	chr5:76628162:C:G	3.58666e-23	-0.68222	-6.68458e-10
76628174	chr5:76628174:T:A	2.78641e-23	-1.11324	0.178554
76628249	chr5:76628249:T:C	6.21032e-24	-1.13114	-1.30468
76628447	chr5:76628447:C:G	2.22162e-23	-9.12748e-10	-1.1612
76628644	chr5:76628644:G:T	5.65663e-23	-0.631656	0.405042
76628647	chr5:76628647:A:G	3.87467e-22	0.28287	1.41473
76629033	chr5:76629033:C:T	4.5892e-24	-1.73394	-1.00438
76629149	chr5:76629149:A:T	4.17833e-24	-1.7857	-1.04641
76629192	chr5:76629192:A:G	2.30209e-23	-0.665401	-0.460225
76629207	chr5:76629207:A:G	2.07385e-23	-9.12748e-10	-1.23004
76629220	chr5:76629220:C:A	1.85934e-23	-9.12748e-10	-1.33922
76629419	chr5:76629419:A:G	3.31988e-22	0.325499	1.21757
76629457	chr5:76629457:T:C	3.72227e-24	-1.8066	-1.14109
76630023	chr5:76630023:A:G	8.2778e-24	-2.14845	-6.68458e-10
76630084	chr5:76630084:C:T	2.51795e-23	-9.12748e-10	-1.036
76630091	chr5:76630091:G:A	5.93836e-24	-2.25514	-0.225454
76630301	chr5:76630301:A:G	5.39603e-24	-1.3883	-1.18806
76630453	chr5:76630453:C:T	5.61592e-24	-1.33598	-1.20044
76630532	chr5:76630532:C:T	1.93863e-23	-0.734363	-0.563099
76630542	chr5:76630542:G:A	1.85031e-23	-9.12748e-10	-1.34409
76630576	chr5:76630576:C:T	4.7266e-24	-1.70104	-1.00778
76630715	chr5:76630715:CT:C	3.83915e-24	-1.57428	-1.3425
76630987	chr5:76630987:G:A	4.2277e-23	-0.647919	0.130135
76631038	chr5:76631038:G:A	3.11387e-22	0.500735	0.978274
76631048	chr5:76631048:G:A	2.93336e-22	0.440155	0.979137
76631244	chr5:76631244:A:G	3.95411e-23	-0.689977	0.105289
76631363	chr5:76631363:C:T	3.22182e-22	0.510793	1.0023
76631397	chr5:76631397:T:G	3.28936e-22	0.465561	1.06828
76631449	chr5:76631449:T:C	2.63275e-22	0.471785	0.839385
76631485	chr5:76631485:A:G	1.85934e-23	-9.12748e-10	-1.33922
76631599	chr5:76631599:C:T	2.38843e-23	-9.12748e-10	-1.08881
76631684	chr5:76631684:A:G	3.50354e-22	0.614523	0.982393
76631781	chr5:76631781:C:T	4.00966e-23	-0.760995	0.19026
76631810	chr5:76631810:G:A	4.2796e-24	-1.50269	-1.30548
76632113	chr5:76632113:A:T	3.11737e-22	0.503992	0.97614
76632129	chr5:76632129:A:G	7.62933e-24	-1.05593	-1.1741
76632264	chr5:76632264:T:C	2.43188e-23	-9.12748e-10	-1.07078
76632448	chr5:76632448:T:C	1.28225e-22	-9.12748e-10	0.591757
76632627	chr5:76632627:T:C	2.00125e-24	-2.28238	-1.28588
76632862	chr5:76632862:T:C	5.81036e-24	-1.38363	-1.11875
76633272	chr5:76633272:G:A	1.85934e-23	-9.12748e-10	-1.33922
76633280	chr5:76633280:A:G	2.79951e-22	0.383307	0.98928
76633405	chr5:76633405:A:G	2.18199e-23	-9.12748e-10	-1.17921
76633458	chr5:76633458:AT:A	2.05669e-23	-9.12748e-10	-1.23834
76633461	chr5:76633461:T:C	3.57149e-22	0.541112	1.07501
76633524	chr5:76633524:G:A	5.99494e-24	-1.57949	-0.891621
76633613	chr5:76633613:T:C	2.36303e-23	-9.12748e-10	-1.0995
76633862	chr5:76633862:G:A	2.25014e-23	-9.12748e-10	-1.14845
76633940	chr5:76633940:AT:A	8.03385e-23	0.124221	-6.68458e-10
76634008	chr5:76634008:A:G	4.2422e-22	0.576797	1.21143
76634051	chr5:76634051:A:G	4.37487e-23	-0.68251	0.198944
76634097	chr5:76634097:T:G	2.90196e-23	-0.562466	-0.33159
76634607	chr5:76634607:A:G	2.05094e-23	-9.12748e-10	-1.24115
76634754	chr5:76634754:T:C	2.93921e-22	0.643427	0.777856
76634812	chr5:76634812:C:T	2.88882e-22	0.624796	0.779194
76634815	chr5:76634815:G:A	2.66582e-22	0.584068	0.739588
76634847	chr5:76634847:A:G	1.17979e-23	-1.49381	-0.300298
76635011	chr5:76635011:G:A	2.97723e-22	0.675994	0.758142
76635022	chr5:76635022:A:T	2.9548e-22	0.667758	0.758815
76635037	chr5:76635037:A:G	3.07688e-22	0.719562	0.747498
76635087	chr5:76635087:A:C	1.82008e-23	-9.12748e-10	-1.36056
76635235	chr5:76635235:G:A	2.28414e-23	-9.12748e-10	-1.13345
76635604	chr5:76635604:C:T	2.25047e-23	-9.12748e-10	-1.1483
76635788	chr5:76635788:C:CA	2.36571e-22	0.55117	0.653049
76636160	chr5:76636160:C:T	1.52762e-22	-1.2465	2.01336
76636177	chr5:76636177:A:G	1.15902e-22	-1.34411	1.83482
76636224	chr5:76636224:A:C	1.85934e-23	-9.12748e-10	-1.33922
76636557	chr5:76636557:A:G	6.14987e-23	-0.433148	0.290136
76637044	chr5:76637044:C:T	2.32998e-22	0.632447	0.556557
76637206	chr5:76637206:T:C	1.35879e-22	-9.12748e-10	0.649735
76637265	chr5:76637265:G:A	1.41032e-22	-9.12748e-10	0.686963
76637272	chr5:76637272:C:T	2.87328e-22	0.613901	0.784697
76637756	chr5:76637756:A:C	5.32778e-24	-1.35511	-1.23398
76637940	chr5:76637940:T:C	2.72415e-22	0.586362	0.758936
76638248	chr5:76638248:G:A	1.47837e-22	-9.12748e-10	0.734084
76638308	chr5:76638308:A:G	1.56403e-22	0.635958	0.154454
76638541	chr5:76638541:T:TAC	2.08187e-23	-9.12748e-10	-1.22617
76638907	chr5:76638907:A:G	1.83003e-23	-9.12748e-10	-1.35511
76639236	chr5:76639236:A:C	2.65374e-23	-9.12748e-10	-0.983473
76639263	chr5:76639263:G:A	3.31881e-23	-0.877287	0.117449
76639338	chr5:76639338:C:G	1.94654e-23	-9.12748e-10	-1.29339
76639362	chr5:76639362:G:A	2.89202e-23	-0.256211	-0.641276
76639471	chr5:76639471:A:G	1.81516e-23	-9.12748e-10	-1.36327
76639589	chr5:76639589:G:T	2.55206e-24	-1.9625	-1.36262
76639767	chr5:76639767:A:G	4.64893e-24	-2.31351	-0.411882
76639768	chr5:76639768:C:T	2.60504e-23	-0.373073	-0.628919
76639806	chr5:76639806:A:T	2.70818e-23	-0.963165	-6.68458e-10
76639917	chr5:76639917:T:A	2.71732e-23	-0.289134	-0.670662
76640308	chr5:76640308:G:A	1.84463e-23	-9.12748e-10	-1.34717
76640332	chr5:76640332:T:C	1.87156e-23	-9.12748e-10	-1.33267
76640439	chr5:76640439:G:T	2.93607e-23	-0.306121	-0.576249
76640555	chr5:76640555:C:G	2.65505e-23	-0.294855	-0.688123
76640765	chr5:76640765:A:G	2.07137e-23	-9.12748e-10	-1.23123
76640948	chr5:76640948:G:C	1.81509e-23	-9.12748e-10	-1.36331
76641119	chr5:76641119:G:A	2.74685e-23	-0.227672	-0.721316
76641218	chr5:76641218:T:C	3.52627e-23	-9.12748e-10	-0.699201
76641654	chr5:76641654:G:C	1.81337e-23	-9.12748e-10	-1.36425
76641699	chr5:76641699:T:G	2.24836e-23	-0.400314	-0.748929
76642291	chr5:76642291:C:T	1.86398e-23	-9.12748e-10	-1.33673
76642296	chr5:76642296:G:A	2.88979e-23	-9.12748e-10	-0.89826
76642358	chr5:76642358:G:T	1.80956e-23	-0.935087	-0.431271
76642402	chr5:76642402:G:A	2.2951e-24	-2.28702	-1.14423
76642421	chr5:76642421:C:T	1.82013e-24	-2.31472	-1.3484
76642688	chr5:76642688:C:T	1.86133e-23	-9.12748e-10	-1.33815
76642796	chr5:76642796:A:G	5.71169e-24	-1.7745	-0.745009
76643366	chr5:76643366:A:G	1.96259e-23	-0.432714	-0.852465
76643386	chr5:76643386:C:T	2.20671e-23	-0.37664	-0.791298
76643434	chr5:76643434:A:G	1.83718e-23	-0.507867	-0.843342
76643486	chr5:76643486:T:G	2.13423e-23	-0.410168	-0.79117
76643522	chr5:76643522:A:G	2.13796e-23	-0.408522	-0.79107
76643582	chr5:76643582:G:A	2.16993e-23	-0.424035	-0.760713
76643695	chr5:76643695:A:G	1.86387e-23	-9.12748e-10	-1.33679
76643730	chr5:76643730:G:A	2.35444e-23	-0.40064	-0.702501
76643964	chr5:76643964:A:G	2.00884e-23	-9.12748e-10	-1.26188
76643991	chr5:76643991:A:G	2.96232e-24	-2.24943	-0.926628
76644118	chr5:76644118:A:G	1.97205e-23	-0.462998	-0.817372
76644449	chr5:76644449:G:A	2.0127e-23	-0.422164	-0.837799
76644552	chr5:76644552:G:A	1.89877e-23	-0.522477	-0.795759
76644587	chr5:76644587:A:G	1.86428e-23	-9.12748e-10	-1.33657
76644638	chr5:76644638:A:G	1.94915e-23	-0.477972	-0.814077
76644667	chr5:76644667:A:G	1.88465e-23	-0.511849	-0.813853
76644814	chr5:76644814:G:T	1.12726e-22	-1.51318	1.97611
76645074	chr5:76645074:C:T	1.81456e-23	-9.12748e-10	-1.3636
76645075	chr5:76645075:T:C	1.85459e-23	-0.554671	-0.787106
76645092	chr5:76645092:A:G	1.93412e-23	-0.498737	-0.801054
76645095	chr5:76645095:C:T	2.18556e-23	-9.12748e-10	-1.17757
76645156	chr5:76645156:A:G	1.94972e-23	-0.535427	-0.756331
76645245	chr5:76645245:G:A	2.00561e-23	-0.476369	-0.787126
76645314	chr5:76645314:G:A	1.81327e-24	-2.30457	-1.36233
76645719	chr5:76645719:C:T	3.06666e-23	-9.12748e-10	-0.838853
76645757	chr5:76645757:T:A	2.35433e-23	-0.385449	-0.717737
76645936	chr5:76645936:G:A	8.97128e-24	-2.068	-6.68458e-10
76645937	chr5:76645937:A:G	1.93243e-23	-0.512327	-0.788339
76646168	chr5:76646168:G:C	3.28177e-23	-9.12748e-10	-0.771061
76646222	chr5:76646222:G:A	2.3871e-24	-2.31674	-1.07521
76646304	chr5:76646304:A:T	1.81859e-23	-9.12748e-10	-1.36138
76646535	chr5:76646535:G:A	1.8264e-23	-0.5128	-0.844296
76646673	chr5:76646673:G:T	1.96268e-23	-0.44224	-0.842893
76646800	chr5:76646800:C:A	1.8149e-23	-9.12748e-10	-1.36341
76646835	chr5:76646835:TAA:T	1.86387e-23	-9.12748e-10	-1.33679
76647111	chr5:76647111:G:A	2.09441e-23	-0.716965	-0.503204
76647145	chr5:76647145:G:A	4.38594e-23	-2.17399	1.69296
76647227	chr5:76647227:G:A	1.82022e-23	-9.12748e-10	-1.36049
76647291	chr5:76647291:T:C	2.06284e-23	-9.12748e-10	-1.23536
76647331	chr5:76647331:G:A	8.6592e-24	-2.31791	0.214501
76647400	chr5:76647400:G:A	1.84309e-23	-9.12748e-10	-1.348
76647432	chr5:76647432:T:C	6.15864e-24	-1.88482	-0.559355
76647462	chr5:76647462:A:G	1.82547e-23	-9.12748e-10	-1.3576
76647544	chr5:76647544:T:C	9.78955e-24	-0.669623	-1.31109
76647574	chr5:76647574:G:A	3.66959e-24	-1.70047	-1.26148
76647592	chr5:76647592:G:A	3.83051e-23	-9.12748e-10	-0.616445
76647628	chr5:76647628:C:T	3.25667e-24	-1.7338	-1.34752
76647724	chr5:76647724:T:C	5.34586e-24	-1.9299	-0.655801
76647726	chr5:76647726:G:A	5.32941e-24	-1.939	-0.649784
76647851	chr5:76647851:A:AC	9.03979e-24	-1.79071	-0.269677
76647887	chr5:76647887:A:G	1.06466e-23	-1.72284	-0.173951
76647966	chr5:76647966:G:A	1.84559e-23	-9.12748e-10	-1.34664
76648028	chr5:76648028:A:T	5.49239e-24	-1.80946	-0.749199
76648050	chr5:76648050:C:T	1.90403e-23	-9.12748e-10	-1.31547
76648093	chr5:76648093:G:T	4.85072e-24	-1.83921	-0.843689
76648193	chr5:76648193:C:T	5.56008e-24	-1.78062	-0.765795
76648451	chr5:76648451:A:G	5.04449e-24	-1.87758	-0.766151
76648553	chr5:76648553:G:A	1.82089e-23	-9.12748e-10	-1.36012
76648570	chr5:76648570:G:A	4.92173e-24	-1.90931	-0.75906
76648937	chr5:76648937:TTG:T	1.83494e-23	-9.12748e-10	-1.35243
76648958	chr5:76648958:G:A	2.42256e-24	-2.03814	-1.33906
76649168	chr5:76649168:A:G	2.72306e-24	-1.90438	-1.3559
76649241	chr5:76649241:T:G	4.41627e-24	-1.84579	-0.930938
76649411	chr5:76649411:A:G	3.81222e-23	-9.12748e-10	-0.621231
76649544	chr5:76649544:T:G	1.81434e-23	-9.12748e-10	-1.36372
76649568	chr5:76649568:T:A	5.21444e-24	-1.83485	-0.77575
76649651	chr5:76649651:G:A	5.14587e-24	-1.83266	-0.791178
76649823	chr5:76649823:G:A	9.76908e-22	-9.12748e-10	2.62237
76649893	chr5:76649893:C:T	1.81352e-23	-9.12748e-10	-1.36417
76649903	chr5:76649903:A:G	1.83549e-23	-9.12748e-10	-1.35213
76650147	chr5:76650147:G:A	1.81474e-23	-9.12748e-10	-1.3635
76650219	chr5:76650219:T:C	5.26053e-24	-1.82101	-0.78079
76650301	chr5:76650301:G:A	1.86231e-23	-9.12748e-10	-1.33763
76650313	chr5:76650313:A:G	3.22411e-24	-1.89298	-1.19839
76650347	chr5:76650347:A:C	1.83592e-23	-9.12748e-10	-1.3519
76650435	chr5:76650435:A:G	5.25449e-24	-1.8286	-0.774345
76650601	chr5:76650601:C:T	4.29689e-23	-0.501551	-6.68458e-10
76650670	chr5:76650670:C:T	5.20494e-24	-1.8751	-0.737322
76650676	chr5:76650676:G:T	2.87138e-24	-1.8516	-1.35563
76650718	chr5:76650718:G:A	4.77647e-24	-1.91607	-0.782254
76650809	chr5:76650809:T:C	2.28857e-23	-9.12748e-10	-1.13151
76650828	chr5:76650828:A:G	2.26587e-24	-2.26911	-1.17496
76651146	chr5:76651146:A:G	5.32448e-24	-1.82852	-0.761196
76651188	chr5:76651188:A:G	5.07659e-24	-1.83386	-0.803526
76651349	chr5:76651349:C:T	1.90465e-23	-9.12748e-10	-1.31515
76651431	chr5:76651431:A:T	5.20113e-24	-1.84917	-0.763979
76651644	chr5:76651644:A:G	8.03941e-24	-2.17767	-6.68458e-10
76651793	chr5:76651793:G:A	2.68944e-24	-1.94483	-1.32786
76651826	chr5:76651826:T:A	5.17082e-24	-1.84579	-0.773205
76651992	chr5:76651992:CCTTT:C	5.25334e-24	-1.88785	-0.715314
76652011	chr5:76652011:A:G	2.76705e-24	-1.88968	-1.35457
76652200	chr5:76652200:A:G	2.7164e-24	-1.90309	-1.35963
76652649	chr5:76652649:T:C	5.05109e-24	-1.85507	-0.787355
76652825	chr5:76652825:A:G	2.77993e-24	-1.88466	-1.35495
76652890	chr5:76652890:A:G	2.06996e-23	-9.12748e-10	-1.23191
76652924	chr5:76652924:G:T	1.82899e-23	-9.12748e-10	-1.35568
76652974	chr5:76652974:T:C	5.0517e-24	-1.85964	-0.78266
76653020	chr5:76653020:C:G	1.83592e-23	-9.12748e-10	-1.3519
76653023	chr5:76653023:G:C	4.95624e-24	-1.84156	-0.819822
76653218	chr5:76653218:C:A	4.15988e-24	-2.02069	-0.815847
76653352	chr5:76653352:T:A	1.82146e-23	-9.12748e-10	-1.3598
76653810	chr5:76653810:T:C	3.12311e-24	-1.76257	-1.36063
76653885	chr5:76653885:C:T	1.82516e-23	-9.12748e-10	-1.35777
76653980	chr5:76653980:T:A	3.3683e-24	-2.1886	-0.859023
76654047	chr5:76654047:G:A	3.52672e-23	-9.12748e-10	-0.699074
76654051	chr5:76654051:T:C	2.9415e-24	-1.82477	-1.35834
76654368	chr5:76654368:A:G	2.5834e-24	-2.24943	-1.06349
76654397	chr5:76654397:T:G	5.89222e-24	-2.03605	-0.45234
76654519	chr5:76654519:C:T	1.81551e-23	-9.12748e-10	-1.36308
76654558	chr5:76654558:A:G	2.32794e-24	-2.25984	-1.1572
76654630	chr5:76654630:A:C	2.26959e-24	-2.26516	-1.17727
76654715	chr5:76654715:G:A	6.44722e-22	-9.12748e-10	2.20679
76654882	chr5:76654882:G:A	1.98879e-24	-2.2855	-1.289
76655172	chr5:76655172:G:A	1.98962e-24	-2.27638	-1.2977
76655263	chr5:76655263:A:T	2.08397e-24	-2.16729	-1.36047
76655293	chr5:76655293:G:A	1.89901e-24	-2.28752	-1.33318
76655447	chr5:76655447:TTTTG:T	6.44722e-22	-9.12748e-10	2.20679
76655570	chr5:76655570:T:C	1.99141e-24	-2.27864	-1.29454
76655633	chr5:76655633:C:G	1.96172e-24	-2.28923	-1.29897
76655662	chr5:76655662:T:A	6.41508e-22	-9.12748e-10	2.20179
76655771	chr5:76655771:A:G	3.65022e-23	-9.12748e-10	-0.664654
76655777	chr5:76655777:T:G	1.91313e-24	-2.28392	-1.32937
76655911	chr5:76655911:G:A	2.5068e-24	-2.27392	-1.0691
76656154	chr5:76656154:C:T	6.44948e-22	-9.12748e-10	2.20714
76656186	chr5:76656186:G:A	1.98414e-24	-2.25851	-1.31833
76656246	chr5:76656246:G:A	2.49658e-24	-2.26799	-1.07912
76656319	chr5:76656319:C:G	1.8721e-24	-2.28741	-1.34756
76656403	chr5:76656403:A:G	3.92392e-23	-0.59235	-6.68458e-10
76656451	chr5:76656451:G:A	6.38217e-22	-9.12748e-10	2.19665
76656800	chr5:76656800:G:A	1.8279e-23	-9.12748e-10	-1.35628
76656940	chr5:76656940:C:A	1.97449e-24	-2.31956	-1.26216
76657088	chr5:76657088:G:A	5.27628e-24	-1.67818	-0.920631
76657267	chr5:76657267:C:T	2.36374e-24	-2.19657	-1.20521
76657553	chr5:76657553:T:C	6.05024e-24	-1.55075	-0.91118
76657632	chr5:76657632:T:A	1.13477e-23	-1.83301	-6.68458e-10
76658002	chr5:76658002:G:A	3.66696e-23	-9.12748e-10	-0.66008
76658059	chr5:76658059:GA:G	2.35415e-22	-9.12748e-10	1.19932
76658204	chr5:76658204:G:A	5.09898e-23	-1.87008	1.53967
76658397	chr5:76658397:T:C	4.05398e-24	-1.58627	-1.27606
76658712	chr5:76658712:C:T	5.85611e-24	-1.28998	-1.20456
76658743	chr5:76658743:CA:C	4.24875e-24	-1.52385	-1.29156
76658752	chr5:76658752:A:G	5.81308e-24	-1.30187	-1.20004
76659015	chr5:76659015:T:A	1.12855e-23	-0.481302	-1.35721
76659114	chr5:76659114:A:G	6.23294e-24	-1.28323	-1.14895
76659286	chr5:76659286:T:G	1.78342e-23	-1.38091	-6.68458e-10
76659805	chr5:76659805:C:T	3.36606e-23	-9.12748e-10	-0.745699
76659844	chr5:76659844:A:G	1.82142e-23	-9.12748e-10	-1.35983
76659889	chr5:76659889:G:A	4.25155e-24	-1.53218	-1.28256
76659934	chr5:76659934:A:G	3.46302e-23	-0.717302	-6.68458e-10
76660049	chr5:76660049:A:G	1.11641e-23	-0.543861	-1.30546
76660100	chr5:76660100:A:AGGTG	1.10507e-23	-0.543635	-1.3159
76660143	chr5:76660143:G:A	1.86461e-23	-9.12748e-10	-1.33639
76660397	chr5:76660397:T:G	5.72252e-24	-1.3995	-1.11812
76660644	chr5:76660644:T:G	5.13382e-24	-1.26192	-1.36425
76660733	chr5:76660733:C:T	1.07474e-23	-1.88736	-6.68458e-10
76660899	chr5:76660899:T:C	7.32358e-23	-1.8043	1.83596
76660951	chr5:76660951:A:G	4.76856e-23	-9.12748e-10	-0.397398
76661043	chr5:76661043:AAAG:A	1.86338e-23	-9.12748e-10	-1.33705
76661051	chr5:76661051:T:C	1.86703e-23	-9.12748e-10	-1.33509
76661233	chr5:76661233:T:TA	9.4506e-24	-1.00481	-1.01114
76661481	chr5:76661481:G:A	2.5566e-24	-1.97792	-1.34543
76661527	chr5:76661527:C:G	3.32147e-24	-2.24335	-0.818275
76661646	chr5:76661646:T:G	2.50532e-24	-2.0767	-1.26692
76661778	chr5:76661778:G:C	3.57675e-24	-1.63884	-1.34873
76661788	chr5:76661788:A:G	2.08933e-23	-9.12748e-10	-1.2226
76661799	chr5:76661799:G:A	3.59541e-24	-2.22215	-0.76022
76661801	chr5:76661801:C:T	2.39028e-23	-9.12748e-10	-1.08803
76661925	chr5:76661925:G:A	1.35832e-23	-1.65319	-6.68458e-10
76662029	chr5:76662029:G:A	1.47666e-23	-1.32959	-0.240063
76662154	chr5:76662154:A:G	3.06498e-23	-9.12748e-10	-0.8394
76663087	chr5:76663087:A:T	2.02013e-23	-9.12748e-10	-1.25628
76663238	chr5:76663238:G:A	1.52604e-23	-0.194186	-1.34258
76663463	chr5:76663463:C:T	4.21736e-23	-9.12748e-10	-0.520232
76663644	chr5:76663644:C:T	1.18829e-23	-1.84727	0.060341
76664296	chr5:76664296:A:G	2.28015e-24	-2.27284	-1.16494
76664333	chr5:76664333:G:A	3.79269e-24	-2.31924	-0.609711
76665000	chr5:76665000:G:C	2.06506e-24	-2.21442	-1.32245
76665040	chr5:76665040:T:C	2.92234e-23	-9.12748e-10	-0.887059
76665260	chr5:76665260:T:G	2.14818e-23	-9.12748e-10	-1.19482
76665329	chr5:76665329:A:G	2.22422e-24	-2.31877	-1.14385
76665352	chr5:76665352:C:A	2.12714e-23	-9.12748e-10	-1.20466
76666229	chr5:76666229:G:C	2.34635e-24	-2.05714	-1.35203
76666602	chr5:76666602:A:G	1.83468e-24	-2.31985	-1.33531
76666785	chr5:76666785:C:A	9.33034e-23	-9.12748e-10	0.27383
76666938	chr5:76666938:G:A	7.28592e-24	-2.27608	-6.68458e-10
76667385	chr5:76667385:T:C	4.49597e-24	-1.46237	-1.29647
76667533	chr5:76667533:G:C	1.96799e-23	-9.12748e-10	-1.28243
76667591	chr5:76667591:A:G	2.00415e-23	-9.12748e-10	-1.26422
76668105	chr5:76668105:A:G	4.2229e-24	-1.69295	-1.12855
76668319	chr5:76668319:G:A	2.02728e-23	-9.12748e-10	-1.25275
76668375	chr5:76668375:GAAT:G	5.25793e-24	-1.45357	-1.14872
76668451	chr5:76668451:T:C	2.0321e-23	-9.12748e-10	-1.25037
76668637	chr5:76668637:T:A	7.38987e-24	-1.99173	-0.270184
76668646	chr5:76668646:A:AT	1.34998e-22	-9.12748e-10	0.643232
76668682	chr5:76668682:C:T	8.36263e-24	-2.13825	-6.68458e-10
76668877	chr5:76668877:G:A	2.06536e-24	-2.31986	-1.21687
76669407	chr5:76669407:A:T	3.5153e-24	-2.31803	-0.686875
76669425	chr5:76669425:C:A	6.4101e-23	-9.12748e-10	-0.101567
76669483	chr5:76669483:T:G	2.04883e-23	-9.12748e-10	-1.24218
76669946	chr5:76669946:C:G	1.98246e-23	-9.12748e-10	-1.2751
76669969	chr5:76669969:C:T	6.47346e-23	-9.12748e-10	-0.0917324
76670063	chr5:76670063:A:T	3.70017e-23	-9.12748e-10	-0.651065
76670189	chr5:76670189:G:A	1.1516e-23	-1.81829	-6.68458e-10
76670281	chr5:76670281:A:G	1.95867e-24	-2.31761	-1.27215
76670286	chr5:76670286:C:T	2.92161e-23	-9.12748e-10	-0.887308
76670383	chr5:76670383:G:A	8.22926e-23	-9.12748e-10	0.148254
76670493	chr5:76670493:G:A	6.03637e-24	-2.00574	-0.458481
76670656	chr5:76670656:G:C	2.62246e-23	-9.12748e-10	-0.995328
76670661	chr5:76670661:A:G	2.06895e-24	-2.30916	-1.22583
76670893	chr5:76670893:G:A	7.73427e-23	-9.12748e-10	0.086219
76671175	chr5:76671175:C:T	2.01383e-23	-9.12748e-10	-1.2594
76671271	chr5:76671271:AAAG:A	3.1617e-23	-9.12748e-10	-0.808333
76671351	chr5:76671351:A:G	7.34939e-24	-2.26741	-6.68458e-10
76671407	chr5:76671407:A:G	2.5999e-24	-2.30936	-0.997198
76671543	chr5:76671543:G:A	5.61483e-24	-2.05435	-0.482265
76672274	chr5:76672274:C:T	2.25106e-24	-2.28629	-1.16434
76672693	chr5:76672693:G:A	2.15063e-24	-2.30501	-1.19126
76673051	chr5:76673051:A:G	1.96089e-23	-9.12748e-10	-1.28604
76673083	chr5:76673083:A:T	3.1113e-24	-1.9499	-1.17709
76673922	chr5:76673922:A:G	3.21995e-24	-1.83105	-1.26161
76673976	chr5:76673976:A:G	1.97097e-23	-9.12748e-10	-1.28092
76674226	chr5:76674226:A:T	2.02189e-23	-9.12748e-10	-1.25541
76674394	chr5:76674394:A:C	1.36265e-23	-2.24116	0.591145
76675224	chr5:76675224:T:C	1.93146e-23	-9.12748e-10	-1.30117
76675398	chr5:76675398:G:A	2.61698e-23	-9.12748e-10	-0.99742
76675432	chr5:76675432:G:A	7.16528e-24	-2.29278	-6.68458e-10
76675485	chr5:76675485:G:A	7.73427e-23	-9.12748e-10	0.086219
76675545	chr5:76675545:G:A	3.31426e-23	-9.12748e-10	-0.761208
76675657	chr5:76675657:C:T	7.51e-22	-9.12748e-10	2.35938
76675801	chr5:76675801:T:C	7.73427e-23	-9.12748e-10	0.086219
76675855	chr5:76675855:TCTC:T	2.28227e-24	-2.31978	-1.11707
76676006	chr5:76676006:T:G	2.00424e-24	-2.31382	-1.25294
76676081	chr5:76676081:A:T	1.22927e-23	-1.75302	-6.68458e-10
76676085	chr5:76676085:A:T	7.02348e-24	-2.31277	-6.68458e-10
76676339	chr5:76676339:T:C	1.9577e-24	-2.3197	-1.27056
76676407	chr5:76676407:C:G	4.21976e-23	-9.12748e-10	-0.519664
76677008	chr5:76677008:A:G	2.13145e-23	-9.12748e-10	-1.20264
76677126	chr5:76677126:C:T	2.00338e-24	-2.31953	-1.24766
76677445	chr5:76677445:C:T	1.87528e-23	-9.12748e-10	-1.33069
76677620	chr5:76677620:C:T	1.23079e-23	-2.31406	0.562275
76677684	chr5:76677684:T:C	1.89595e-23	-9.12748e-10	-1.31972
76678169	chr5:76678169:C:T	8.09598e-24	-2.17066	-6.68458e-10
76678294	chr5:76678294:C:T	2.41689e-24	-2.11405	-1.2655
76678376	chr5:76678376:C:T	2.54428e-23	-9.12748e-10	-1.02559
76678523	chr5:76678523:A:T	2.50425e-23	-9.12748e-10	-1.04145
76678650	chr5:76678650:A:G	3.42248e-22	-9.12748e-10	1.57351
76679121	chr5:76679121:T:C	1.92664e-23	-9.12748e-10	-1.30367
76679193	chr5:76679193:G:C	1.95122e-23	-9.12748e-10	-1.29099
76679676	chr5:76679676:G:C	1.16163e-22	-9.12748e-10	0.492969
76680158	chr5:76680158:A:G	1.82078e-23	-9.12748e-10	-1.36018
76681253	chr5:76681253:C:T	1.81516e-23	-9.12748e-10	-1.36327
76681529	chr5:76681529:AT:A	4.07672e-23	-9.12748e-10	-0.554149
76682864	chr5:76682864:G:T	8.51967e-23	-9.12748e-10	0.182935
76683497	chr5:76683497:TAAAG:T	2.56598e-23	-9.12748e-10	-1.0171
76684594	chr5:76684594:A:T	1.87528e-23	-9.12748e-10	-1.33069
76685103	chr5:76685103:C:A	4.77344e-23	-9.12748e-10	-0.396376
76685123	chr5:76685123:T:A	9.77666e-24	-2.03489	0.052861
76685317	chr5:76685317:A:G	4.37343e-23	-9.12748e-10	-0.483896
76685551	chr5:76685551:C:T	1.89098e-23	-9.12748e-10	-1.32235
76685663	chr5:76685663:A:G	2.78258e-23	-9.12748e-10	-0.936065
76685882	chr5:76685882:A:G	1.82093e-23	-9.12748e-10	-1.36009
76686299	chr5:76686299:T:G	7.21165e-24	-2.28633	-6.68458e-10
76686346	chr5:76686346:G:T	1.28788e-23	-1.47449	-0.231956
76686562	chr5:76686562:T:G	1.89098e-23	-9.12748e-10	-1.32235
76686789	chr5:76686789:G:A	2.01951e-23	-9.12748e-10	-1.25659
76686845	chr5:76686845:T:C	2.46494e-24	-2.26804	-1.09182
76687112	chr5:76687112:T:C	1.82547e-23	-9.12748e-10	-1.35761
76687346	chr5:76687346:G:T	2.13672e-24	-2.29659	-1.20617
76687637	chr5:76687637:A:G	3.24312e-24	-1.76994	-1.31555
76687886	chr5:76687886:C:T	2.64049e-24	-1.98742	-1.30364
76687908	chr5:76687908:G:A	1.82864e-23	-9.12748e-10	-1.35587
76689011	chr5:76689011:TTCTTAGGAA:T	3.621e-22	-9.12748e-10	1.62989
76689234	chr5:76689234:A:T	7.12328e-24	-2.29866	-6.68458e-10
76689699	chr5:76689699:G:C	2.45088e-23	-9.12748e-10	-1.063
76690141	chr5:76690141:G:A	2.03777e-24	-2.20693	-1.34325
76690478	chr5:76690478:T:C	5.25881e-23	-9.12748e-10	-0.299537
76690605	chr5:76690605:T:A	2.24089e-24	-2.09091	-1.36425
76690756	chr5:76690756:T:G	6.60092e-24	-1.02925	-1.34557
76690869	chr5:76690869:C:T	2.29402e-23	-9.12748e-10	-1.12914
76690896	chr5:76690896:C:T	2.03639e-23	-9.12748e-10	-1.24826
76690907	chr5:76690907:G:A	1.82521e-23	-9.12748e-10	-1.35775
76691291	chr5:76691291:T:C	2.01335e-24	-2.22263	-1.3396
76691978	chr5:76691978:A:C	1.14843e-23	-1.82105	-6.68458e-10
76692178	chr5:76692178:A:G	5.08722e-23	-9.12748e-10	-0.332711
76692497	chr5:76692497:T:G	2.12592e-24	-2.17651	-1.33131
76692557	chr5:76692557:C:T	1.86024e-23	-9.12748e-10	-1.33874
76692720	chr5:76692720:C:T	2.76044e-23	-9.12748e-10	-0.944052
76693512	chr5:76693512:T:C	1.84789e-23	-9.12748e-10	-1.3454
76694556	chr5:76694556:A:G	2.59859e-23	-9.12748e-10	-1.00447
76694701	chr5:76694701:G:A	7.50702e-24	-2.24619	-6.68458e-10
76696429	chr5:76696429:C:A	2.22853e-24	-2.2835	-1.17718
76696647	chr5:76696647:A:G	2.63147e-24	-2.25738	-1.03711
76697008	chr5:76697008:T:C	2.60688e-24	-2.24376	-1.06011
76697365	chr5:76697365:T:C	2.56412e-24	-2.23338	-1.08703
76697652	chr5:76697652:G:A	2.62327e-24	-2.23668	-1.06092
76697750	chr5:76697750:C:A	2.47251e-24	-2.23289	-1.12391
76697755	chr5:76697755:C:A	1.88008e-23	-9.12748e-10	-1.32813
76698267	chr5:76698267:G:A	7.75118e-24	-2.21418	-6.68458e-10
76698386	chr5:76698386:G:A	2.76406e-24	-2.07753	-1.1678
76698620	chr5:76698620:T:C	2.75858e-24	-2.20225	-1.04506
76698764	chr5:76698764:G:A	2.53386e-24	-2.22662	-1.10566
76698832	chr5:76698832:G:A	2.43451e-24	-2.22308	-1.14921
76698877	chr5:76698877:T:C	4.89053e-23	-9.12748e-10	-0.372142
76699029	chr5:76699029:T:C	2.61781e-24	-2.23307	-1.06662
76699435	chr5:76699435:T:C	2.69221e-24	-2.22589	-1.04577
76699458	chr5:76699458:G:A	2.41129e-23	-9.12748e-10	-1.07928
76700014	chr5:76700014:C:T	1.65115e-23	-1.20293	-0.255035
76700085	chr5:76700085:G:T	3.10407e-23	-9.12748e-10	-0.826728
76700226	chr5:76700226:G:A	2.59187e-24	-2.2387	-1.07095
76700360	chr5:76700360:C:T	2.42687e-24	-2.19248	-1.18294
76700427	chr5:76700427:G:A	2.62094e-24	-2.2363	-1.06219
76700441	chr5:76700441:G:A	2.63132e-24	-2.24029	-1.05425
76700578	chr5:76700578:T:C	7.07483e-24	-2.30548	-6.68458e-10
76700677	chr5:76700677:A:G	2.59494e-24	-2.24331	-1.06515
76700945	chr5:76700945:A:T	2.19218e-23	-9.12748e-10	-1.17454
76700988	chr5:76700988:C:T	6.55222e-23	-9.12748e-10	-0.0796389
76701012	chr5:76701012:C:T	2.65482e-24	-2.24217	-1.04348
76701040	chr5:76701040:A:G	5.6513e-24	-2.31182	-0.218326
76701084	chr5:76701084:G:A	8.8495e-24	-2.08167	-6.68458e-10
76701238	chr5:76701238:A:G	2.69481e-24	-2.2486	-1.0221
76701242	chr5:76701242:C:T	3.30052e-23	-9.12748e-10	-0.765361
76701244	chr5:76701244:C:T	2.35687e-24	-2.1951	-1.20959
76701388	chr5:76701388:A:G	3.46522e-24	-2.2905	-0.728749
76701853	chr5:76701853:A:T	2.49895e-24	-2.2607	-1.08545
76702006	chr5:76702006:G:T	2.50749e-24	-2.25424	-1.08851
76702052	chr5:76702052:G:A	3.99621e-23	-9.12748e-10	-0.574096
76702055	chr5:76702055:C:T	2.47685e-24	-2.24963	-1.10541
76702073	chr5:76702073:T:C	2.52893e-24	-2.25484	-1.07939
76702228	chr5:76702228:A:T	2.41129e-23	-9.12748e-10	-1.07928
76702271	chr5:76702271:A:G	2.4982e-24	-2.25978	-1.08668
76702803	chr5:76702803:GCAGT:G	3.20272e-24	-2.22677	-0.87126
76703357	chr5:76703357:C:T	3.85643e-24	-2.31919	-0.593093
76703582	chr5:76703582:G:A	3.2986e-24	-2.10955	-0.958981
76703696	chr5:76703696:G:A	3.17951e-24	-2.25722	-0.848079
76703739	chr5:76703739:G:T	3.12579e-24	-2.2333	-0.889039
76703851	chr5:76703851:A:G	3.13745e-24	-2.24402	-0.874593
76703933	chr5:76703933:T:C	3.13028e-24	-2.25753	-0.86338
76704152	chr5:76704152:T:C	3.1325e-24	-2.24488	-0.875319
76704383	chr5:76704383:AATAATTCC:A	3.11655e-24	-2.24866	-0.87664
76704417	chr5:76704417:T:C	3.28762e-24	-2.24404	-0.827825
76704629	chr5:76704629:T:C	3.13672e-24	-2.24156	-0.877286
76705048	chr5:76705048:A:G	3.10106e-24	-2.13665	-0.993631
76705069	chr5:76705069:T:G	3.40192e-24	-2.24139	-0.796294
76705112	chr5:76705112:C:T	3.34898e-24	-2.24234	-0.811035
76705333	chr5:76705333:G:A	2.40627e-24	-2.14704	-1.23691
76705381	chr5:76705381:T:A	3.31485e-24	-2.24993	-0.813687
76705857	chr5:76705857:C:T	5.71993e-23	-9.12748e-10	-0.215486
76706056	chr5:76706056:T:A	3.11992e-24	-2.05172	-1.0725
76706125	chr5:76706125:T:C	3.25124e-24	-2.24276	-0.840236
76706452	chr5:76706452:A:G	2.14956e-24	-2.13388	-1.36288
76706758	chr5:76706758:A:T	2.03159e-24	-2.20407	-1.34914
76706871	chr5:76706871:C:T	3.5116e-24	-2.24731	-0.758641
76707089	chr5:76707089:C:T	3.04653e-24	-1.7838	-1.36422
76707158	chr5:76707158:A:T	7.13323e-24	-2.29726	-6.68458e-10
76707182	chr5:76707182:T:C	1.92177e-23	-9.12748e-10	-1.3062
76707433	chr5:76707433:C:T	6.37345e-24	-1.65057	-0.759316
76707478	chr5:76707478:AT:A	1.82947e-23	-9.12748e-10	-1.35542
76707657	chr5:76707657:A:G	4.53604e-24	-1.48187	-1.2681
76708036	chr5:76708036:A:AT	4.76961e-23	-9.12748e-10	-0.397178
76708115	chr5:76708115:GTTAC:G	6.56429e-24	-1.61731	-0.763075
76708189	chr5:76708189:C:A	7.49312e-24	-1.44682	-0.801221
76708242	chr5:76708242:G:T	7.40434e-24	-1.64345	-0.616508
76708354	chr5:76708354:GT:G	7.23445e-24	-1.5859	-0.697275
76708421	chr5:76708421:A:G	6.93602e-24	-1.63165	-0.693644
76708503	chr5:76708503:T:C	5.845e-24	-1.66935	-0.827086
76708785	chr5:76708785:G:A	2.19861e-22	-9.12748e-10	1.13097
76708860	chr5:76708860:G:A	6.80797e-24	-1.67082	-0.673116
76709108	chr5:76709108:C:T	2.10211e-24	-2.22991	-1.28918
76709221	chr5:76709221:G:A	5.34629e-23	-9.12748e-10	-0.28304
76709496	chr5:76709496:C:T	3.13305e-24	-1.94965	-1.17037
76709831	chr5:76709831:T:C	2.10881e-23	-9.12748e-10	-1.21332
76710347	chr5:76710347:G:T	3.29203e-24	-1.97083	-1.09969
76710585	chr5:76710585:A:G	4.17307e-23	-0.530789	-6.68458e-10
76710586	chr5:76710586:T:C	4.10232e-22	-9.12748e-10	1.75469
76710604	chr5:76710604:T:C	1.81746e-24	-2.30716	-1.35743
76710617	chr5:76710617:G:A	7.84186e-24	-1.43862	-0.763928
76711462	chr5:76711462:G:A	3.76811e-22	-9.12748e-10	1.66972
76711917	chr5:76711917:C:T	1.8121e-24	-2.31523	-1.35231
76712463	chr5:76712463:G:A	3.28292e-23	-9.12748e-10	-0.77071
76712516	chr5:76712516:G:A	2.37238e-23	-1.53305	0.437501
76712536	chr5:76712536:C:T	2.48193e-22	-9.12748e-10	1.25218
76712857	chr5:76712857:G:A	1.83022e-24	-2.29431	-1.36328
76713238	chr5:76713238:T:C	3.29705e-24	-2.31422	-0.754783
76713463	chr5:76713463:G:A	1.81764e-23	-9.12748e-10	-1.3619
76713591	chr5:76713591:A:G	4.74946e-24	-2.3106	-0.393394
76713838	chr5:76713838:C:T	3.78001e-23	-9.12748e-10	-0.629715
76713901	chr5:76713901:A:G	2.05811e-24	-2.26154	-1.2787
76713968	chr5:76713968:C:T	3.80371e-23	-9.12748e-10	-0.623466
76714406	chr5:76714406:T:C	5.0223e-23	-0.220184	-0.12537
76714430	chr5:76714430:C:T	7.06177e-24	-2.30733	-6.68458e-10
76714524	chr5:76714524:G:A	1.84546e-24	-2.28522	-1.36408
76714552	chr5:76714552:A:C	3.0949e-23	-9.12748e-10	-0.829687
76714881	chr5:76714881:C:T	2.49658e-24	-2.3054	-1.04171
76715356	chr5:76715356:A:G	1.83148e-24	-2.30058	-1.35633
76715391	chr5:76715391:G:A	1.7911e-24	-2.31517	-1.36402
76715432	chr5:76715432:C:G	2.43288e-23	-9.12748e-10	-1.07036
76716163	chr5:76716163:G:A	3.83173e-23	-9.12748e-10	-0.616126
76716174	chr5:76716174:T:C	7.24261e-22	-9.12748e-10	2.32312
76716239	chr5:76716239:G:A	1.81827e-23	-9.12748e-10	-1.36156
76716920	chr5:76716920:C:T	3.01121e-24	-1.96773	-1.19195
76717018	chr5:76717018:G:A	1.78949e-24	-2.31893	-1.36117
76717088	chr5:76717088:C:T	1.34749e-23	-1.85126	0.190063
76717098	chr5:76717098:T:G	3.91904e-22	-9.12748e-10	1.70899
76717683	chr5:76717683:C:T	5.50212e-23	-9.12748e-10	-0.254309
76717741	chr5:76717741:G:A	3.57535e-23	-9.12748e-10	-0.685379
76718106	chr5:76718106:G:A	2.97572e-24	-2.04579	-1.12575
76718175	chr5:76718175:C:A	1.3687e-23	-1.98234	0.336764
76718265	chr5:76718265:A:T	2.5044e-23	-9.12748e-10	-1.04139
76718494	chr5:76718494:G:A	1.78253e-24	-2.31983	-1.36416
76718551	chr5:76718551:G:A	1.73422e-22	-9.12748e-10	0.893703
76719183	chr5:76719183:C:T	1.02048e-23	-1.93917	-6.68458e-10
76719286	chr5:76719286:G:T	1.09975e-23	-1.78694	-0.0774196
76719435	chr5:76719435:C:A	1.46409e-22	-9.12748e-10	0.724375
76719839	chr5:76719839:G:A	1.2275e-23	-1.73121	-0.0232568
76719866	chr5:76719866:C:A	1.81339e-23	-9.12748e-10	-1.36424
76719904	chr5:76719904:C:T	3.37763e-23	-9.12748e-10	-0.742269
76719907	chr5:76719907:A:G	5.62733e-23	-9.12748e-10	-0.231808
76720127	chr5:76720127:C:T	4.62973e-23	-9.12748e-10	-0.426943
76721150	chr5:76721150:G:A	1.79469e-24	-2.31616	-1.36104
76721922	chr5:76721922:A:G	1.89856e-23	-9.12748e-10	-1.31835
76722039	chr5:76722039:T:C	2.9953e-22	0.598839	0.841348
76722098	chr5:76722098:G:T	2.20362e-22	0.861048	0.272199
76722516	chr5:76722516:CT:C	4.20524e-24	-2.31452	-0.511179
76722807	chr5:76722807:C:T	7.70365e-23	-9.12748e-10	0.0822517
76723219	chr5:76723219:C:T	7.07509e-24	-2.30545	-6.68458e-10
76723264	chr5:76723264:T:G	2.25502e-23	-9.12748e-10	-1.14628
76723491	chr5:76723491:C:T	2.16719e-23	-2.24286	1.05685
76724076	chr5:76724076:G:A	2.28514e-23	-9.12748e-10	-1.13302
76724375	chr5:76724375:A:G	4.26672e-23	-9.12748e-10	-0.508598
76724867	chr5:76724867:T:C	2.99015e-23	-0.864117	-6.68458e-10
76724929	chr5:76724929:T:C	2.91652e-23	-9.12748e-10	-0.889051
76724983	chr5:76724983:T:C	7.68075e-23	-9.12748e-10	0.079275
76725242	chr5:76725242:T:C	2.26134e-23	-9.12748e-10	-1.14348
76725622	chr5:76725622:A:AT	5.2323e-24	-2.2661	-0.341072
76725646	chr5:76725646:G:A	2.28755e-23	-9.12748e-10	-1.13196
76725962	chr5:76725962:TGTCA:T	3.77867e-22	-9.12748e-10	1.67251
76726388	chr5:76726388:G:A	2.01527e-22	-9.12748e-10	1.0439
76726778	chr5:76726778:C:CA	8.45556e-23	-9.12748e-10	0.175381
76727284	chr5:76727284:G:C	2.27164e-23	-9.12748e-10	-1.13894
76727636	chr5:76727636:T:TATAG	9.11445e-23	-9.12748e-10	0.250419
76727669	chr5:76727669:A:G	8.20155e-24	-2.1577	-6.68458e-10
76728010	chr5:76728010:C:T	2.07064e-23	-9.12748e-10	-1.23159
76728402	chr5:76728402:A:G	5.14461e-23	-1.1512	0.829712
76728993	chr5:76728993:C:T	1.85604e-23	-9.12748e-10	-1.341
76728994	chr5:76728994:A:G	1.5324e-23	-2.30341	0.770801
76729419	chr5:76729419:C:T	1.98701e-21	1.38511	1.94725
76729785	chr5:76729785:A:G	4.87868e-19	8.83577	-6.68458e-10
76730023	chr5:76730023:T:C	2.65165e-23	-9.12748e-10	-0.984259
76730161	chr5:76730161:A:T	7.63896e-23	-9.12748e-10	0.0738196
76730754	chr5:76730754:A:G	2.81073e-23	-9.12748e-10	-0.926
76731207	chr5:76731207:A:G	3.52939e-20	5.34764	0.861799
76731378	chr5:76731378:G:A	7.84119e-23	-9.12748e-10	0.0999485
76731430	chr5:76731430:C:T	1.96165e-23	-9.12748e-10	-1.28566
76731716	chr5:76731716:G:A	1.83266e-23	-9.12748e-10	-1.35367
76731860	chr5:76731860:C:T	2.76909e-23	-9.12748e-10	-0.940922
76731998	chr5:76731998:A:C	5.09022e-24	-2.25927	-0.375436
76732299	chr5:76732299:A:T	9.72714e-24	-1.62479	-0.362312
76732963	chr5:76732963:G:A	3.22335e-23	-9.12748e-10	-0.789022
76733547	chr5:76733547:T:C	1.67942e-19	5.27731	2.49203
76734971	chr5:76734971:T:C	1.88341e-23	-2.15019	0.823835
76735029	chr5:76735029:A:G	4.96076e-23	-9.12748e-10	-0.357884
76735210	chr5:76735210:A:C	1.38079e-23	-2.29616	0.65938
76735343	chr5:76735343:A:G	2.44417e-23	-9.12748e-10	-1.06574
76735563	chr5:76735563:G:A	3.81011e-23	-9.12748e-10	-0.621783
76735873	chr5:76735873:A:G	1.86865e-23	-9.12748e-10	-1.33423
76736405	chr5:76736405:T:G	1.77795e-19	5.45351	2.37285
76736756	chr5:76736756:T:TA	1.82741e-23	-9.12748e-10	-1.35654
76736846	chr5:76736846:A:G	4.11478e-20	5.30075	1.06215
76736931	chr5:76736931:A:AG	2.31916e-23	-1.11824	-6.68458e-10
76737187	chr5:76737187:G:A	8.79197e-24	-1.46124	-0.626949
76737441	chr5:76737441:T:C	1.81443e-23	-9.12748e-10	-1.36367
76737477	chr5:76737477:T:A	4.0716e-24	-2.29197	-0.566024
76737686	chr5:76737686:A:T	1.26146e-23	-1.26765	-0.459528
76737851	chr5:76737851:G:A	1.81825e-22	-9.12748e-10	0.941018
76737923	chr5:76737923:T:C	5.45287e-24	-2.23211	-0.333776
76738017	chr5:76738017:A:G	1.53784e-23	-1.52907	-6.68458e-10
76738566	chr5:76738566:A:G	5.47664e-24	-2.25081	-0.310723
76738667	chr5:76738667:G:A	1.2879e-19	4.98362	2.52029
76738801	chr5:76738801:T:C	5.63429e-24	-2.29754	-0.235618
76738807	chr5:76738807:C:A	1.84805e-24	-2.31935	-1.32855
76738938	chr5:76738938:C:G	3.72291e-24	-2.29603	-0.651492
76739176	chr5:76739176:A:G	1.53127e-23	-2.26924	0.735894
76739242	chr5:76739242:G:A	4.26156e-24	-2.30951	-0.502885
76739854	chr5:76739854:A:G	7.67652e-24	-1.37878	-0.84508
76739986	chr5:76739986:G:A	1.4645e-23	-0.923988	-0.65394
76740034	chr5:76740034:G:A	6.42555e-24	-2.08769	-0.314057
76740623	chr5:76740623:G:T	2.98965e-23	-9.12748e-10	-0.864286
76740813	chr5:76740813:T:C	1.76315e-22	-2.31016	3.22041
76740982	chr5:76740982:C:T	3.04885e-23	-2.30616	1.46148
76741353	chr5:76741353:G:A	6.92682e-24	-0.993323	-1.3333
76741726	chr5:76741726:A:G	4.28785e-24	-2.09108	-0.715163
76741756	chr5:76741756:T:C	1.37618e-19	5.4719	2.09831
76741997	chr5:76741997:C:A	5.28398e-24	-2.31976	-0.277586
76742021	chr5:76742021:C:T	3.2263e-24	-2.08072	-1.00997
76742035	chr5:76742035:G:T	4.94886e-24	-2.31982	-0.343045
76742188	chr5:76742188:T:C	2.85696e-23	-9.12748e-10	-0.909684
76742349	chr5:76742349:T:C	1.62414e-22	-9.12748e-10	0.828121
76743060	chr5:76743060:G:A	1.73951e-23	-1.71122	0.305379
76743344	chr5:76743344:T:C	2.37167e-22	-9.12748e-10	1.20674
76743383	chr5:76743383:A:G	7.23631e-24	-2.28292	-6.68458e-10
76743752	chr5:76743752:A:T	3.89766e-23	-0.599065	-6.68458e-10
76744114	chr5:76744114:C:T	1.90054e-23	-9.12748e-10	-1.3173
76744116	chr5:76744116:G:C	3.45345e-24	-1.8793	-1.14336
76744249	chr5:76744249:T:C	1.93593e-23	-9.12748e-10	-1.29886
76744570	chr5:76744570:G:A	1.81881e-23	-9.12748e-10	-1.36126
76745067	chr5:76745067:T:A	1.13938e-19	5.61188	1.7695
76745162	chr5:76745162:C:T	1.43432e-23	-1.33528	-0.263476
76745451	chr5:76745451:G:A	2.35665e-23	-9.12748e-10	-1.1022
76745457	chr5:76745457:G:C	4.50275e-24	-1.59481	-1.16253
76745555	chr5:76745555:G:A	3.67279e-24	-1.64333	-1.31775
76745754	chr5:76745754:C:T	2.51811e-23	-9.12748e-10	-1.03593
76745883	chr5:76745883:C:T	4.25733e-24	-1.56735	-1.24603
76746085	chr5:76746085:C:A	3.79364e-24	-1.59285	-1.33585
76746418	chr5:76746418:C:T	1.4729e-23	-1.83133	0.259119
76746441	chr5:76746441:C:T	3.36867e-24	-1.69315	-1.35436
76746501	chr5:76746501:T:G	8.12404e-24	-2.1672	-6.68458e-10
76746951	chr5:76746951:T:C	1.76223e-23	-2.31459	0.92173
76746957	chr5:76746957:TA:T	1.82816e-23	-9.12748e-10	-1.35613
76746965	chr5:76746965:G:A	1.02283e-19	5.42889	1.84457
76747335	chr5:76747335:G:A	1.81619e-23	-9.12748e-10	-1.3627
76748395	chr5:76748395:T:C	9.72318e-24	-2.25687	0.269355
76748509	chr5:76748509:C:G	6.65386e-21	3.25065	1.29027
76748544	chr5:76748544:T:C	6.18793e-21	3.27923	1.18909
76748625	chr5:76748625:T:C	1.82816e-23	-9.12748e-10	-1.35613
76749124	chr5:76749124:C:T	6.7971e-23	-9.12748e-10	-0.0429462
76749235	chr5:76749235:G:A	2.04992e-23	-9.12748e-10	-1.24164
76749432	chr5:76749432:A:G	8.70782e-24	-0.742488	-1.35532
76749451	chr5:76749451:G:T	7.77497e-24	-1.8109	-0.400217
76749473	chr5:76749473:C:T	3.29965e-23	-9.12748e-10	-0.765627
76749560	chr5:76749560:C:T	2.34522e-23	-9.12748e-10	-1.10706
76750006	chr5:76750006:A:G	3.09582e-23	-0.676845	-0.152545
76750075	chr5:76750075:C:T	3.79338e-24	-2.28868	-0.640084
76750290	chr5:76750290:A:G	2.98514e-23	-0.685906	-0.179889
76750830	chr5:76750830:C:T	2.46066e-24	-2.31642	-1.04518
76751114	chr5:76751114:T:C	8.09055e-24	-2.17133	-6.68458e-10
76751380	chr5:76751380:TAAG:T	3.6513e-23	-9.12748e-10	-0.66436
76751671	chr5:76751671:G:T	1.98511e-23	-9.12748e-10	-1.27377
76751975	chr5:76751975:G:A	2.86332e-23	-9.12748e-10	-0.907462
76752066	chr5:76752066:G:A	2.45036e-24	-2.15096	-1.21483
76752337	chr5:76752337:T:C	6.57281e-24	-1.96277	-0.416313
76752589	chr5:76752589:C:T	2.55233e-24	-2.14986	-1.17516
76752671	chr5:76752671:C:T	2.43724e-23	-9.12748e-10	-1.06858
76752798	chr5:76752798:A:G	3.6234e-24	-2.2277	-0.746914
76752959	chr5:76752959:G:A	7.96814e-24	-0.856932	-1.32965
76753090	chr5:76753090:G:T	7.88292e-24	-2.06159	-0.135739
76753184	chr5:76753184:A:G	2.47051e-24	-2.15799	-1.19961
76754007	chr5:76754007:C:T	1.45364e-23	-2.23694	0.651569
76754064	chr5:76754064:A:C	2.63024e-23	-9.12748e-10	-0.992367
76754118	chr5:76754118:C:T	6.9793e-23	-9.12748e-10	-0.0164942
76754198	chr5:76754198:T:G	1.02739e-22	-0.20344	0.573607
76754293	chr5:76754293:T:C	6.32747e-24	-2.21671	-0.200421
76754627	chr5:76754627:G:C	1.04114e-23	-2.30691	0.387779
76754666	chr5:76754666:G:A	7.02738e-24	-1.54118	-0.771028
76755291	chr5:76755291:G:A	1.83629e-23	-9.12748e-10	-1.3517
76756251	chr5:76756251:C:T	3.24546e-24	-2.31912	-0.765655
76756253	chr5:76756253:G:C	1.17972e-23	-1.05739	-0.736777
76756538	chr5:76756538:T:C	4.67032e-24	-1.6031	-1.1177
76756667	chr5:76756667:G:A	2.12703e-23	-9.12748e-10	-1.20472
76756961	chr5:76756961:T:C	1.96931e-23	-9.12748e-10	-1.28176
76757057	chr5:76757057:G:A	1.06388e-20	4.18101	0.829231
76757069	chr5:76757069:G:A	6.33221e-23	-9.12748e-10	-0.113793
76757162	chr5:76757162:A:ATATACT	2.16998e-23	-9.12748e-10	-1.18472
76757195	chr5:76757195:T:A	7.94477e-24	-2.31966	0.130142
76757906	chr5:76757906:G:A	6.15207e-24	-1.63692	-0.808316
76758128	chr5:76758128:C:T	5.02663e-23	0.404761	-0.749454
76758168	chr5:76758168:C:T	5.07621e-24	-1.66361	-0.97385
76758169	chr5:76758169:G:A	2.37843e-24	-2.31618	-1.07941
76758480	chr5:76758480:G:A	1.50522e-20	4.87956	0.477698
76759339	chr5:76759339:G:A	2.21605e-23	-9.12748e-10	-1.16372
76759793	chr5:76759793:A:G	5.52345e-23	-9.12748e-10	-0.250439
76759897	chr5:76759897:C:T	1.92992e-23	-9.12748e-10	-1.30197
76759898	chr5:76759898:G:A	2.51416e-24	-2.30958	-1.0305
76759999	chr5:76759999:T:C	1.93709e-23	-9.12748e-10	-1.29826
76760052	chr5:76760052:C:T	7.48998e-23	-9.12748e-10	0.0541241
76760211	chr5:76760211:G:A	1.95326e-23	-9.12748e-10	-1.28994
76760229	chr5:76760229:C:T	1.82568e-23	-1.21345	-0.144035
76760650	chr5:76760650:C:G	7.17909e-24	-2.29085	-6.68458e-10
76760675	chr5:76760675:C:T	1.87325e-23	-9.12748e-10	-1.33177
76760761	chr5:76760761:G:A	1.93213e-23	-9.12748e-10	-1.30082
76760764	chr5:76760764:C:T	2.15484e-24	-2.31768	-1.17663
76761007	chr5:76761007:C:T	5.52345e-23	-9.12748e-10	-0.250439
76761123	chr5:76761123:C:A	4.56035e-24	-1.67723	-1.0674
76761254	chr5:76761254:T:C	8.02559e-24	-0.852085	-1.32731
76761514	chr5:76761514:A:G	3.22366e-24	-2.10489	-0.986619
76761716	chr5:76761716:C:G	1.3113e-23	-1.43022	-0.258206
76762684	chr5:76762684:C:T	1.10773e-23	-1.45506	-0.402073
76763230	chr5:76763230:G:A	2.86257e-23	-0.976967	0.0692447
76763375	chr5:76763375:G:A	1.84311e-23	-9.12748e-10	-1.34799
76763476	chr5:76763476:T:C	1.16776e-23	-1.45968	-0.344671
76763665	chr5:76763665:C:T	1.01344e-23	-1.48332	-0.462771
76764064	chr5:76764064:C:A	1.8459e-23	-9.12748e-10	-1.34647
76764105	chr5:76764105:A:T	2.18469e-23	-9.12748e-10	-1.17797
76764156	chr5:76764156:G:A	2.62961e-23	-0.479119	-0.513488
76764457	chr5:76764457:T:G	1.9156e-23	-9.12748e-10	-1.30941
76764536	chr5:76764536:T:G	1.91061e-23	-9.12748e-10	-1.31202
76764691	chr5:76764691:G:A	3.74953e-23	-2.31425	1.67644
76765051	chr5:76765051:T:C	2.57676e-23	-9.12748e-10	-1.01291
76765071	chr5:76765071:G:T	6.2048e-23	-9.12748e-10	-0.134119
76765274	chr5:76765274:G:C	8.36468e-24	-2.13801	-6.68458e-10
76765773	chr5:76765773:C:T	2.49758e-23	-9.12748e-10	-1.04412
76765813	chr5:76765813:C:T	7.01376e-24	-1.04954	-1.26461
76765923	chr5:76765923:A:G	1.14474e-23	-2.30622	0.481955
76766099	chr5:76766099:C:T	9.29686e-24	-1.30215	-0.730204
76766487	chr5:76766487:G:A	1.91955e-23	-9.12748e-10	-1.30735
76766609	chr5:76766609:C:T	1.82596e-23	-9.12748e-10	-1.35734
76766730	chr5:76766730:C:G	1.82539e-23	-9.12748e-10	-1.35765
76767096	chr5:76767096:A:G	1.8279e-23	-9.12748e-10	-1.35627
76767129	chr5:76767129:G:A	1.77405e-23	-1.80687	0.420692
76767513	chr5:76767513:G:T	3.79834e-23	-9.12748e-10	-0.624879
76767729	chr5:76767729:G:A	2.22685e-23	-9.12748e-10	-1.15885
76768191	chr5:76768191:A:AC	1.94476e-23	-9.12748e-10	-1.2943
76768391	chr5:76768391:C:T	5.85637e-24	-1.88223	-0.612271
76768495	chr5:76768495:G:A	2.12242e-23	-9.12748e-10	-1.20688
76768553	chr5:76768553:G:A	2.46306e-23	-9.12748e-10	-1.05804
76768765	chr5:76768765:A:C	1.93101e-23	-9.12748e-10	-1.3014
76769315	chr5:76769315:A:G	3.74608e-23	-2.30926	1.67053
76769577	chr5:76769577:C:T	7.58985e-23	-0.968484	1.03585
76769631	chr5:76769631:AG:A	1.18905e-23	-1.02433	-0.761959
76769698	chr5:76769698:C:G	1.89924e-23	-9.12748e-10	-1.31799
76769789	chr5:76769789:G:A	1.10628e-23	-0.494188	-1.36425
76769849	chr5:76769849:G:C	3.44891e-23	-2.31169	1.59031
76769973	chr5:76769973:C:T	2.1354e-23	-9.12748e-10	-1.20079
76769974	chr5:76769974:G:A	2.20453e-23	-9.12748e-10	-1.16893
76770301	chr5:76770301:A:G	2.00692e-23	-9.12748e-10	-1.26284
76770342	chr5:76770342:G:A	1.22546e-23	-0.392088	-1.36404
76770520	chr5:76770520:C:T	2.389e-23	-9.12748e-10	-1.08857
76770684	chr5:76770684:AT:A	8.58491e-23	-0.9765	1.16706
76770694	chr5:76770694:C:T	8.16089e-24	-2.16267	-6.68458e-10
76770709	chr5:76770709:A:G	2.58828e-23	-9.12748e-10	-1.00845
76770712	chr5:76770712:C:T	1.81344e-23	-9.12748e-10	-1.36422
76770975	chr5:76770975:G:A	1.81665e-23	-1.75076	0.388313
76771036	chr5:76771036:A:G	1.09844e-23	-0.501999	-1.36356
76771136	chr5:76771136:G:A	2.71415e-23	-2.30056	1.3396
76771247	chr5:76771247:C:A	1.25307e-23	-0.370359	-1.36349
76771344	chr5:76771344:T:C	3.35599e-23	-9.12748e-10	-0.748696
76771551	chr5:76771551:T:C	5.52942e-24	-2.30874	-0.243204
76771799	chr5:76771799:T:G	1.52624e-23	-2.31089	0.774258
76771860	chr5:76771860:T:TC	1.39143e-23	-2.31092	0.68181
76771903	chr5:76771903:G:A	7.57817e-23	-0.99599	1.06182
76771999	chr5:76771999:C:T	1.87651e-23	-9.12748e-10	-1.33003
76772537	chr5:76772537:G:A	2.16392e-23	-9.12748e-10	-1.18752
76772984	chr5:76772984:G:A	1.90552e-23	-9.12748e-10	-1.31469
76773322	chr5:76773322:T:C	2.03665e-23	-9.12748e-10	-1.24813
76773811	chr5:76773811:T:C	1.81944e-23	-9.12748e-10	-1.36091
76774196	chr5:76774196:G:A	1.81847e-23	-9.12748e-10	-1.36145
76774904	chr5:76774904:A:G	1.98036e-23	-9.12748e-10	-1.27616
76775184	chr5:76775184:G:A	1.9052e-23	-9.12748e-10	-1.31485
76775509	chr5:76775509:C:T	1.81347e-23	-9.12748e-10	-1.3642
76775704	chr5:76775704:G:A	1.81423e-23	-9.12748e-10	-1.36378
76775883	chr5:76775883:C:T	2.00756e-23	-9.12748e-10	-1.26252
76776310	chr5:76776310:C:T	2.62113e-23	-9.12748e-10	-0.995836
76776394	chr5:76776394:A:G	5.42939e-23	-9.12748e-10	-0.267616
76776502	chr5:76776502:A:G	2.0932e-23	-0.677872	-0.542877
76776510	chr5:76776510:A:G	1.81343e-23	-9.12748e-10	-1.36422
76776807	chr5:76776807:C:T	1.81369e-23	-9.12748e-10	-1.36408
76776910	chr5:76776910:G:A	2.23745e-23	-0.711308	-0.442796
76777044	chr5:76777044:C:T	1.82464e-23	-9.12748e-10	-1.35806
76777622	chr5:76777622:C:T	7.97331e-24	-2.18593	-6.68458e-10
76778744	chr5:76778744:G:A	2.32809e-23	-9.12748e-10	-1.11439
76778875	chr5:76778875:AAAGT:A	7.25318e-23	-9.12748e-10	0.0219977
76778894	chr5:76778894:G:T	5.72946e-23	-2.22292	2.0091
76779049	chr5:76779049:G:T	6.21501e-23	-9.12748e-10	-0.132475
76779316	chr5:76779316:C:T	1.82012e-23	-9.12748e-10	-1.36054
76779410	chr5:76779410:G:A	8.66436e-23	-9.12748e-10	0.199776
76779647	chr5:76779647:G:A	1.11049e-23	-1.85464	-6.68458e-10
76779949	chr5:76779949:A:G	1.00307e-23	-1.52995	-0.426428
76780384	chr5:76780384:G:A	1.81404e-23	-9.12748e-10	-1.36388
76780432	chr5:76780432:A:G	2.16438e-23	-9.12748e-10	-1.18731
76780468	chr5:76780468:T:C	1.14264e-23	-2.27177	0.445667
76780469	chr5:76780469:G:A	2.13273e-23	-9.12748e-10	-1.20204
```
