## Supplementary material for "Characterization of shared and ancestry-specific signals driving complex traits using multi-ancestry fine-mapping": susiex_nc2.cs80.cs

```
CS_ID	SNP	BP	REF_ALLELE	ALT_ALLELE	REF_FRQ	BETA	SE	-LOG10P	CS_PIP	OVRL_PIP
1	chr5:75330257:T:C	75330257	C,C	T,T	1,1	-inf,-inf	inf,inf	23.3283,1.88189	0.358655	0.358655
1	chr5:75341886:A:T	75341886	T,T	A,A	1,1	-inf,-inf	inf,inf	22.9845,2.09711	0.244237	0.244238
1	chr5:75328657:T:C	75328657	C,C	T,T	1,1	-inf,-inf	inf,inf	23.1666,1.87391	0.233959	0.233959
2	chr5:76729785:A:G	76729785	G,NA	A,NA	1,NA	inf,NA	inf,NA	5.67489,NA	0.427832	0.427832
2	chr5:76736405:T:G	76736405	G,G	T,T	1,1	inf,-inf	inf,inf	4.12263,2.32827	0.0879206	0.0879206
2	chr5:76733547:T:C	76733547	C,C	T,T	1,1	inf,-inf	inf,inf	4.04102,2.38934	0.0821647	0.0821647
2	chr5:76741756:T:C	76741756	C,C	T,T	1,1	inf,-inf	inf,inf	4.13114,2.18699	0.0642647	0.0642647
2	chr5:76738667:G:A	76738667	A,A	G,G	1,1	inf,-inf	inf,inf	3.90477,2.4038	0.0619206	0.0619206
2	chr5:76745067:T:A	76745067	A,A	T,T	1,1	inf,-inf	inf,inf	4.1959,2.01648	0.0551961	0.0551961
2	chr5:76746965:G:A	76746965	A,A	G,G	1,1	inf,-inf	inf,inf	4.11123,2.05554	0.0478897	0.0478897
```
