## Supplementary material for "Characterization of shared and ancestry-specific signals driving complex traits using multi-ancestry fine-mapping": susiex_nc2.cs80.snp

```
BP	SNP	PIP(CS1)	LogBF(CS1,Pop1)	LogBF(CS1,Pop2)	PIP(CS2)	LogBF(CS2,Pop1)	LogBF(CS2,Pop2)
74561730	chr5:74561730:G:A	2.96644e-24	-1.25099	-1.26852	1.87891e-06	-1.01139	-1.27764
74561913	chr5:74561913:A:C	1.14797e-23	-9.12748e-10	-1.1663	5.9206e-06	-9.12748e-10	-1.14128
74562309	chr5:74562309:G:A	5.42571e-24	-1.91573	-6.68458e-10	3.18913e-06	-1.75997	-6.68458e-10
74562573	chr5:74562573:A:G	1.53158e-23	-9.12748e-10	-0.877991	7.81923e-06	-9.12748e-10	-0.86313
74562639	chr5:74562639:T:G	5.31393e-24	-0.667696	-1.26885	3.54415e-06	-0.397642	-1.25678
74562957	chr5:74562957:TA:T	5.75318e-23	-9.12748e-10	0.445463	3.03736e-05	-9.12748e-10	0.493857
74562959	chr5:74562959:TTATTATTA:T	5.49661e-23	-9.12748e-10	0.39984	2.89871e-05	-9.12748e-10	0.447134
74563160	chr5:74563160:T:C	3.71611e-24	-2.2942	-6.68458e-10	1.97432e-06	-2.23949	-6.68458e-10
74563290	chr5:74563290:A:G	2.27525e-24	-1.42715	-1.35764	1.4096e-06	-1.2171	-1.35931
74563731	chr5:74563731:C:T	9.65666e-24	-9.12748e-10	-1.33923	4.83067e-06	-9.12748e-10	-1.34473
74563952	chr5:74563952:T:G	9.73413e-24	-9.12748e-10	-1.33124	4.89856e-06	-9.12748e-10	-1.33078
74564225	chr5:74564225:C:G	9.81478e-24	-9.12748e-10	-1.32299	4.98722e-06	-9.12748e-10	-1.31284
74564556	chr5:74564556:A:T	1.51761e-23	-9.12748e-10	-0.887154	7.64359e-06	-9.12748e-10	-0.885848
74564951	chr5:74564951:T:C	3.06949e-23	-9.12748e-10	-0.182778	1.5728e-05	-9.12748e-10	-0.164273
74565173	chr5:74565173:C:T	4.26814e-24	-2.1557	-6.68458e-10	2.25616e-06	-2.10605	-6.68458e-10
74565380	chr5:74565380:A:G	1.05207e-23	-9.12748e-10	-1.25354	5.37116e-06	-9.12748e-10	-1.23867
74565453	chr5:74565453:G:A	1.0461e-24	-2.24257	-1.31923	5.51806e-07	-2.21235	-1.30193
74565470	chr5:74565470:C:T	4.95963e-23	-9.12748e-10	0.297041	2.6326e-05	-9.12748e-10	0.35084
74565712	chr5:74565712:C:G	1.21346e-23	-9.12748e-10	-1.11081	6.13809e-06	-9.12748e-10	-1.1052
74565792	chr5:74565792:A:C	9.89613e-24	-9.12748e-10	-1.31473	5.0231e-06	-9.12748e-10	-1.30567
74565894	chr5:74565894:C:T	9.92763e-24	-9.12748e-10	-1.31155	5.04178e-06	-9.12748e-10	-1.30196
74566027	chr5:74566027:T:A	1.0302e-23	-9.12748e-10	-1.27454	5.27142e-06	-9.12748e-10	-1.25742
74566034	chr5:74566034:C:T	9.42578e-24	-9.12748e-10	-1.36343	4.7379e-06	-9.12748e-10	-1.36412
74566625	chr5:74566625:G:A	3.87111e-24	-2.25333	-6.68458e-10	1.97454e-06	-2.23938	-6.68458e-10
74566676	chr5:74566676:A:G	9.69586e-24	-9.12748e-10	-1.33518	4.91104e-06	-9.12748e-10	-1.32823
74566979	chr5:74566979:C:T	3.87618e-24	-2.3028	0.0507708	2.33069e-06	-2.30677	0.233215
74567254	chr5:74567254:G:T	2.84444e-24	-2.30867	-0.252838	1.44387e-06	-2.26822	-0.284168
74567257	chr5:74567257:A:G	2.93727e-23	-9.12748e-10	-0.226811	1.51433e-05	-9.12748e-10	-0.202159
74567316	chr5:74567316:T:C	9.83829e-24	-9.12748e-10	-1.32059	4.98435e-06	-9.12748e-10	-1.31341
74567601	chr5:74567601:A:G	4.36451e-22	-9.12748e-10	2.4718	0.000248411	-9.12748e-10	2.59537
74567644	chr5:74567644:C:T	6.08441e-22	-9.12748e-10	2.80402	0.000337935	-9.12748e-10	2.90314
74567958	chr5:74567958:T:TC	2.75732e-22	-9.12748e-10	2.01255	0.000157085	-9.12748e-10	2.13707
74568160	chr5:74568160:A:G	1.11171e-23	-9.12748e-10	-1.1984	5.91401e-06	-9.12748e-10	-1.14239
74568293	chr5:74568293:G:T	2.27544e-23	-9.12748e-10	-0.482118	1.22562e-05	-9.12748e-10	-0.413688
74568846	chr5:74568846:C:T	9.88425e-24	-9.12748e-10	-1.31593	5.01127e-06	-9.12748e-10	-1.30803
74569518	chr5:74569518:TA:T	9.94945e-24	-9.12748e-10	-1.30936	4.99329e-06	-9.12748e-10	-1.31162
74569537	chr5:74569537:G:A	3.97018e-23	-9.12748e-10	0.0745194	2.11956e-05	-9.12748e-10	0.134078
74569611	chr5:74569611:A:G	2.96707e-22	-9.12748e-10	2.08587	0.00016905	-9.12748e-10	2.21048
74569732	chr5:74569732:C:T	1.02135e-23	-9.12748e-10	-1.28316	5.20167e-06	-9.12748e-10	-1.27074
74569740	chr5:74569740:C:T	1.42839e-23	-9.12748e-10	-0.947743	7.51668e-06	-9.12748e-10	-0.902591
74569935	chr5:74569935:T:C	1.69067e-23	-9.12748e-10	-0.779164	8.36036e-06	-9.12748e-10	-0.796215
74570099	chr5:74570099:T:C	3.3277e-22	-9.12748e-10	2.20058	0.000193659	-9.12748e-10	2.34638
74570241	chr5:74570241:G:C	4.2891e-23	-9.12748e-10	0.151787	2.27755e-05	-9.12748e-10	0.20597
74571142	chr5:74571142:T:C	4.37534e-23	-9.12748e-10	0.171692	2.30223e-05	-9.12748e-10	0.216746
74571851	chr5:74571851:G:C	1.83318e-22	-9.12748e-10	1.60435	9.82841e-05	-9.12748e-10	1.66815
74571946	chr5:74571946:G:A	1.23334e-23	-1.09457	-6.68458e-10	6.57982e-06	-1.03571	-6.68458e-10
74572519	chr5:74572519:A:C	9.41923e-24	-9.12748e-10	-1.36412	4.73795e-06	-9.12748e-10	-1.36411
74572675	chr5:74572675:C:T	1.51498e-23	-9.12748e-10	-0.888891	7.97391e-06	-9.12748e-10	-0.843542
74573545	chr5:74573545:T:C	9.78395e-24	-9.12748e-10	-1.32613	4.98448e-06	-9.12748e-10	-1.31339
74573937	chr5:74573937:T:C	9.79367e-24	-9.12748e-10	-1.32514	4.92561e-06	-9.12748e-10	-1.32527
74574175	chr5:74574175:C:T	3.55146e-23	-9.12748e-10	-0.0369332	1.90187e-05	-9.12748e-10	0.0257061
74574284	chr5:74574284:C:T	7.93264e-23	-9.12748e-10	0.766695	4.13384e-05	-9.12748e-10	0.802074
74574453	chr5:74574453:C:T	9.70149e-24	-9.12748e-10	-1.3346	4.93858e-06	-9.12748e-10	-1.32264
74574489	chr5:74574489:T:A	2.44501e-22	-9.12748e-10	1.89235	0.000138734	-9.12748e-10	2.01285
74574522	chr5:74574522:G:A	7.31538e-23	-9.12748e-10	0.685688	3.8207e-05	-9.12748e-10	0.723303
74574666	chr5:74574666:C:T	6.92788e-23	-9.12748e-10	0.631264	3.60295e-05	-9.12748e-10	0.66462
74574728	chr5:74574728:G:A	9.82001e-24	-9.12748e-10	-1.32245	4.9778e-06	-9.12748e-10	-1.31473
74574894	chr5:74574894:CA:C	3.42363e-22	-9.12748e-10	2.229	0.000193929	-9.12748e-10	2.34778
74575209	chr5:74575209:C:T	6.01855e-23	-9.12748e-10	0.490555	3.13207e-05	-9.12748e-10	0.524563
74575339	chr5:74575339:GT:G	7.4396e-23	-9.12748e-10	0.702527	3.90286e-05	-9.12748e-10	0.744579
74575618	chr5:74575618:C:T	1.06875e-23	-9.12748e-10	-1.2378	5.48904e-06	-9.12748e-10	-1.21696
74575973	chr5:74575973:G:A	9.55262e-24	-9.12748e-10	-1.35006	4.83496e-06	-9.12748e-10	-1.34384
74576083	chr5:74576083:G:A	9.64159e-25	-2.28373	-1.35965	5.00318e-07	-2.24817	-1.36406
74576494	chr5:74576494:T:G	9.55325e-24	-9.12748e-10	-1.34999	4.81292e-06	-9.12748e-10	-1.34841
74576607	chr5:74576607:G:A	1.06925e-24	-2.28716	-1.25276	5.42651e-07	-2.25669	-1.27432
74577057	chr5:74577057:A:T	1.30937e-23	-9.12748e-10	-1.03474	6.97192e-06	-9.12748e-10	-0.977826
74577798	chr5:74577798:T:C	9.51994e-24	-9.12748e-10	-1.35349	4.76527e-06	-9.12748e-10	-1.35836
74577803	chr5:74577803:C:T	2.81052e-22	-9.12748e-10	2.03166	0.000148931	-9.12748e-10	2.08377
74578892	chr5:74578892:C:T	3.01682e-23	-9.12748e-10	-0.200086	1.59193e-05	-9.12748e-10	-0.152185
74578893	chr5:74578893:G:A	2.4053e-22	-9.12748e-10	1.87597	0.000127251	-9.12748e-10	1.92645
74578946	chr5:74578946:C:T	3.20706e-22	-9.12748e-10	2.16365	0.000177973	-9.12748e-10	2.26192
74579035	chr5:74579035:A:C	2.58724e-23	-9.12748e-10	-0.353701	1.32786e-05	-9.12748e-10	-0.333563
74579095	chr5:74579095:G:A	9.42288e-24	-9.12748e-10	-1.36374	4.75107e-06	-9.12748e-10	-1.36135
74579294	chr5:74579294:C:T	1.17048e-23	-9.12748e-10	-1.14688	5.85757e-06	-9.12748e-10	-1.15198
74579614	chr5:74579614:A:G	1.01567e-23	-9.12748e-10	-1.28874	4.97491e-06	-9.12748e-10	-1.31531
74579897	chr5:74579897:G:A	3.11596e-23	-9.12748e-10	-0.167755	1.65819e-05	-9.12748e-10	-0.111407
74580245	chr5:74580245:C:T	6.46478e-22	-9.12748e-10	2.86466	0.000358492	-9.12748e-10	2.96219
74581132	chr5:74581132:T:C	7.66318e-22	-9.12748e-10	3.03472	0.000426535	-9.12748e-10	3.13598
74581373	chr5:74581373:G:A	4.05698e-24	-2.20644	-6.68458e-10	2.29718e-06	-2.08803	-6.68458e-10
74581718	chr5:74581718:A:G	1.44366e-23	-9.12748e-10	-0.937111	7.43215e-06	-9.12748e-10	-0.913901
74582219	chr5:74582219:G:A	2.29612e-23	-9.12748e-10	-0.47307	1.20387e-05	-9.12748e-10	-0.431593
74582455	chr5:74582455:C:T	1.71638e-23	-9.12748e-10	-0.764075	9.33732e-06	-9.12748e-10	-0.685697
74582656	chr5:74582656:G:A	5.75438e-23	-9.12748e-10	0.445671	3.19174e-05	-9.12748e-10	0.543436
74582710	chr5:74582710:T:A	7.7788e-22	-9.12748e-10	3.0497	0.000432997	-9.12748e-10	3.15102
74582726	chr5:74582726:A:G	1.59422e-23	-9.12748e-10	-0.837904	8.37661e-06	-9.12748e-10	-0.794274
74583250	chr5:74583250:G:A	2.86329e-23	-9.12748e-10	-0.25232	1.47647e-05	-9.12748e-10	-0.227479
74583357	chr5:74583357:A:G	5.61669e-22	-9.12748e-10	2.72404	0.000305529	-9.12748e-10	2.80233
74583399	chr5:74583399:T:C	1.53661e-23	-9.12748e-10	-0.874711	7.89734e-06	-9.12748e-10	-0.853191
74583493	chr5:74583493:G:A	8.1254e-22	-9.12748e-10	3.09329	0.000448178	-9.12748e-10	3.18547
74583517	chr5:74583517:C:T	3.16589e-24	-1.10307	-1.35137	1.88698e-06	-0.924684	-1.36005
74583683	chr5:74583683:G:A	3.54841e-24	-1.91384	-0.426542	2.00548e-06	-1.91277	-0.311061
74584223	chr5:74584223:C:A	6.17609e-22	-9.12748e-10	2.81898	0.000337237	-9.12748e-10	2.90107
74584300	chr5:74584300:G:A	1.17513e-23	-9.12748e-10	-1.14291	6.00166e-06	-9.12748e-10	-1.12768
74584718	chr5:74584718:C:T	9.54667e-24	-9.12748e-10	-1.35068	4.84059e-06	-9.12748e-10	-1.34268
74584748	chr5:74584748:C:G	3.82712e-24	-1.05283	-1.21194	2.23857e-06	-0.926525	-1.18736
74584926	chr5:74584926:C:T	5.06373e-23	-9.12748e-10	0.317812	2.70439e-05	-9.12748e-10	0.377746
74585064	chr5:74585064:A:G	9.41183e-22	-9.12748e-10	3.24026	0.000525302	-9.12748e-10	3.34426
74585442	chr5:74585442:C:T	2.23391e-23	-1.25952	0.758984	1.06925e-05	-1.15827	0.608097
74585443	chr5:74585443:A:G	1.12308e-23	-9.12748e-10	-1.18822	5.7312e-06	-9.12748e-10	-1.17379
74585532	chr5:74585532:G:A	2.01668e-23	-9.12748e-10	-0.60284	1.0946e-05	-9.12748e-10	-0.526743
74585793	chr5:74585793:C:T	4.16282e-24	-1.43019	-0.750491	2.68983e-06	-1.28012	-0.65012
74586667	chr5:74586667:C:T	2.1527e-23	-9.12748e-10	-0.53757	1.18336e-05	-9.12748e-10	-0.448774
74586790	chr5:74586790:AG:A	2.63057e-23	-9.12748e-10	-0.337092	1.28801e-05	-9.12748e-10	-0.364036
74586881	chr5:74586881:T:C	2.1212e-23	-9.12748e-10	-0.552311	1.02606e-05	-9.12748e-10	-0.591402
74587254	chr5:74587254:G:A	3.5238e-24	-2.08119	-0.266146	1.94876e-06	-2.06865	-0.183878
74588062	chr5:74588062:A:G	1.33928e-24	-1.95302	-1.36172	6.69768e-07	-1.96327	-1.35727
74588091	chr5:74588091:G:GGAA	3.3218e-23	-9.12748e-10	-0.103783	1.76069e-05	-9.12748e-10	-0.0514261
74588326	chr5:74588326:TAA:T	8.35029e-24	-2.31025	0.825671	4.28197e-06	-2.29785	0.83255
74588808	chr5:74588808:A:G	3.23244e-23	-9.12748e-10	-0.131054	1.71373e-05	-9.12748e-10	-0.0784614
74588968	chr5:74588968:A:C	3.00306e-23	-9.12748e-10	-0.204661	1.59369e-05	-9.12748e-10	-0.151078
74589227	chr5:74589227:T:C	9.43233e-24	-9.12748e-10	-1.36273	4.74161e-06	-9.12748e-10	-1.36334
74589721	chr5:74589721:T:C	2.92671e-23	-9.12748e-10	-0.230411	1.54837e-05	-9.12748e-10	-0.179928
74590318	chr5:74590318:T:C	1.30325e-23	-9.12748e-10	-1.03943	6.70637e-06	-9.12748e-10	-1.01666
74590428	chr5:74590428:A:G	9.42072e-24	-9.12748e-10	-1.36396	4.73815e-06	-9.12748e-10	-1.36407
74590754	chr5:74590754:A:G	1.64605e-24	-1.84092	-1.26758	8.23901e-07	-1.86519	-1.24823
74590866	chr5:74590866:G:A	1.56576e-24	-1.89425	-1.26426	7.31528e-07	-1.93421	-1.29813
74590948	chr5:74590948:A:T	1.11783e-23	-9.12748e-10	-1.1929	5.6346e-06	-9.12748e-10	-1.19079
74591048	chr5:74591048:A:C	1.95571e-23	-9.12748e-10	-0.633537	1.00529e-05	-9.12748e-10	-0.611853
74591103	chr5:74591103:C:A	2.01393e-23	-0.604203	-6.68458e-10	1.38331e-05	-0.292656	-6.68458e-10
74591380	chr5:74591380:G:A	1.10302e-23	-9.12748e-10	-1.20624	5.65756e-06	-9.12748e-10	-1.18672
74591483	chr5:74591483:C:T	5.48433e-24	-1.08106	-0.823924	3.58432e-06	-0.890039	-0.753108
74591740	chr5:74591740:C:T	1.0933e-23	-9.12748e-10	-1.21509	5.62928e-06	-9.12748e-10	-1.19173
74592325	chr5:74592325:G:A	2.31173e-24	-2.2988	-0.470076	1.1671e-06	-2.28067	-0.484522
74592368	chr5:74592368:G:A	1.0173e-23	-9.12748e-10	-1.28714	5.26804e-06	-9.12748e-10	-1.25806
74592792	chr5:74592792:C:A	3.8288e-24	-0.992506	-1.27182	2.37146e-06	-0.813096	-1.24311
74593361	chr5:74593361:C:T	1.02666e-24	-2.26342	-1.31714	5.28107e-07	-2.21813	-1.34004
74593379	chr5:74593379:G:A	1.28302e-24	-2.17299	-1.18468	7.2491e-07	-2.09355	-1.14787
74593381	chr5:74593381:G:A	9.68733e-24	-9.12748e-10	-1.33606	4.88529e-06	-9.12748e-10	-1.33349
74593424	chr5:74593424:C:T	1.97649e-24	-1.66793	-1.25763	1.00356e-06	-1.70411	-1.21205
74593548	chr5:74593548:G:A	9.73193e-24	-9.12748e-10	-1.33146	4.90897e-06	-9.12748e-10	-1.32865
74593610	chr5:74593610:G:A	2.20284e-23	-9.12748e-10	-0.514542	1.08029e-05	-9.12748e-10	-0.539899
74593676	chr5:74593676:C:T	8.14801e-23	-9.12748e-10	0.793483	4.35683e-05	-9.12748e-10	0.854614
74594435	chr5:74594435:T:C	1.17263e-23	-9.12748e-10	-1.14504	5.97462e-06	-9.12748e-10	-1.1322
74594530	chr5:74594530:C:T	1.00737e-23	-9.12748e-10	-1.29694	5.27644e-06	-9.12748e-10	-1.25646
74594614	chr5:74594614:A:G	7.48314e-24	-1.59422	-6.68458e-10	3.548e-06	-1.65333	-6.68458e-10
74594647	chr5:74594647:T:C	9.7871e-24	-9.12748e-10	-1.32581	4.93711e-06	-9.12748e-10	-1.32294
74594739	chr5:74594739:G:T	6.08942e-24	-1.80032	-6.68458e-10	3.3395e-06	-1.71389	-6.68458e-10
74595515	chr5:74595515:G:A	9.51461e-24	-9.12748e-10	-1.35405	4.77956e-06	-9.12748e-10	-1.35537
74595898	chr5:74595898:T:G	8.98376e-23	-9.12748e-10	0.891127	4.83718e-05	-9.12748e-10	0.959201
74595899	chr5:74595899:C:T	9.23342e-23	-9.12748e-10	0.918538	4.9711e-05	-9.12748e-10	0.98651
74596156	chr5:74596156:G:A	6.83401e-22	-9.12748e-10	2.92021	0.000383518	-9.12748e-10	3.02967
74596160	chr5:74596160:C:T	6.34384e-23	-9.12748e-10	0.543194	3.4264e-05	-9.12748e-10	0.614378
74596161	chr5:74596161:G:A	3.48562e-24	-1.18496	-1.17327	1.54081e-06	-1.32527	-1.16214
74596288	chr5:74596288:C:T	7.36535e-23	-9.12748e-10	0.692496	3.92682e-05	-9.12748e-10	0.750698
74596323	chr5:74596323:G:A	8.19133e-23	-9.12748e-10	0.798786	4.39279e-05	-9.12748e-10	0.862834
74596804	chr5:74596804:G:A	8.78239e-23	-9.12748e-10	0.868458	4.72759e-05	-9.12748e-10	0.936285
74597446	chr5:74597446:C:T	1.0102e-23	-9.12748e-10	-1.29414	5.30266e-06	-9.12748e-10	-1.25151
74597840	chr5:74597840:A:G	2.55476e-23	-9.12748e-10	-0.366332	1.27654e-05	-9.12748e-10	-0.372981
74597866	chr5:74597866:A:G	3.06467e-24	-1.13392	-1.35302	1.7337e-06	-1.00723	-1.36222
74598020	chr5:74598020:C:G	4.37398e-23	-9.12748e-10	0.171383	2.40177e-05	-9.12748e-10	0.259074
74598088	chr5:74598088:G:A	1.00978e-24	-2.28672	-1.31043	5.41367e-07	-2.24197	-1.2914
74598484	chr5:74598484:A:T	9.67487e-24	-9.12748e-10	-1.33734	4.88084e-06	-9.12748e-10	-1.3344
74599104	chr5:74599104:A:C	8.0934e-23	-9.12748e-10	0.786758	4.38632e-05	-9.12748e-10	0.86136
74600044	chr5:74600044:G:A	7.82139e-23	-9.12748e-10	0.752571	4.23659e-05	-9.12748e-10	0.826627
74600408	chr5:74600408:G:A	1.07937e-23	-9.12748e-10	-1.22792	5.50218e-06	-9.12748e-10	-1.21457
74600429	chr5:74600429:G:A	5.29163e-22	-9.12748e-10	2.66442	0.000298107	-9.12748e-10	2.77774
74600529	chr5:74600529:C:CA	4.06897e-24	-0.87821	-1.32528	2.53009e-06	-0.682792	-1.30867
74600629	chr5:74600629:GA:G	8.15185e-23	-9.12748e-10	0.793955	4.42142e-05	-9.12748e-10	0.86933
74600944	chr5:74600944:T:C	1.11781e-23	-0.351689	-0.841228	7.72358e-06	-0.0922174	-0.783221
74600988	chr5:74600988:G:A	5.89542e-22	-9.12748e-10	2.77247	0.000330905	-9.12748e-10	2.88211
74601155	chr5:74601155:T:C	4.82545e-24	-0.831018	-1.20195	3.03446e-06	-0.638549	-1.17113
74601390	chr5:74601390:G:T	9.8432e-24	-9.12748e-10	-1.32009	4.96514e-06	-9.12748e-10	-1.31727
74601569	chr5:74601569:T:C	1.69028e-23	-9.12748e-10	-0.779396	8.4505e-06	-9.12748e-10	-0.785491
74601837	chr5:74601837:G:A	1.10377e-23	-9.12748e-10	-1.20556	5.62616e-06	-9.12748e-10	-1.19229
74602094	chr5:74602094:C:T	8.15185e-23	-9.12748e-10	0.793955	4.42142e-05	-9.12748e-10	0.86933
74602266	chr5:74602266:G:A	8.1588e-23	-9.12748e-10	0.794806	4.42707e-05	-9.12748e-10	0.870607
74602374	chr5:74602374:T:C	9.41977e-24	-9.12748e-10	-1.36407	4.74063e-06	-9.12748e-10	-1.36355
74602433	chr5:74602433:G:A	8.12901e-23	-9.12748e-10	0.791149	4.40882e-05	-9.12748e-10	0.866475
74602743	chr5:74602743:A:G	1.80163e-24	-2.26855	-0.749638	9.13352e-07	-2.24699	-0.763366
74602853	chr5:74602853:G:A	4.0201e-24	-0.878058	-1.33751	2.31186e-06	-0.762047	-1.31962
74602921	chr5:74602921:T:C	8.5469e-23	-9.12748e-10	0.841278	4.64103e-05	-9.12748e-10	0.917804
74603128	chr5:74603128:C:T	9.04415e-24	-1.40476	-6.68458e-10	3.67485e-06	-1.6182	-6.68458e-10
74603188	chr5:74603188:T:C	4.96087e-24	-0.72588	-1.27941	3.08504e-06	-0.501147	-1.29201
74603289	chr5:74603289:A:C	1.15278e-23	-9.12748e-10	-1.16212	5.88259e-06	-9.12748e-10	-1.14772
74603606	chr5:74603606:G:A	1.80885e-24	-2.28025	-0.733933	9.14242e-07	-2.26079	-0.748582
74603658	chr5:74603658:A:T	5.3229e-22	-9.12748e-10	2.67031	0.000299827	-9.12748e-10	2.78349
74603681	chr5:74603681:G:A	1.16012e-24	-2.09734	-1.36101	6.77592e-07	-1.94797	-1.36096
74603914	chr5:74603914:A:G	3.21951e-23	-9.12748e-10	-0.135063	1.70868e-05	-9.12748e-10	-0.0814101
74604001	chr5:74604001:CAT:C	9.96068e-24	-9.12748e-10	-1.30823	5.02519e-06	-9.12748e-10	-1.30525
74604243	chr5:74604243:G:C	4.82579e-22	-9.12748e-10	2.57227	0.000271254	-9.12748e-10	2.68334
74604929	chr5:74604929:T:C	3.53491e-23	-9.12748e-10	-0.0416043	1.88031e-05	-9.12748e-10	0.014304
74605096	chr5:74605096:C:T	2.24464e-22	-9.12748e-10	1.80684	0.000106212	-9.12748e-10	1.74572
74605133	chr5:74605133:C:T	4.72239e-22	-9.12748e-10	2.55061	0.000257424	-9.12748e-10	2.63101
74605311	chr5:74605311:G:A	1.81434e-24	-2.25274	-0.758413	9.30158e-07	-2.22652	-0.765594
74605822	chr5:74605822:C:T	5.24031e-22	-9.12748e-10	2.65468	0.000286585	-9.12748e-10	2.73832
74605835	chr5:74605835:C:A	7.81931e-23	-9.12748e-10	0.752306	4.23172e-05	-9.12748e-10	0.825476
74606140	chr5:74606140:T:C	8.9035e-23	-9.12748e-10	0.882153	4.7383e-05	-9.12748e-10	0.938546
74606153	chr5:74606153:A:G	8.90598e-23	-9.12748e-10	0.882432	4.74021e-05	-9.12748e-10	0.93895
74606167	chr5:74606167:G:A	9.52065e-24	-9.12748e-10	-1.35341	4.78987e-06	-9.12748e-10	-1.35321
74606197	chr5:74606197:G:A	1.51134e-23	-9.12748e-10	-0.891295	7.27866e-06	-9.12748e-10	-0.934769
74606580	chr5:74606580:C:T	5.55117e-24	-0.676915	-1.21595	3.48325e-06	-0.435567	-1.23618
74606585	chr5:74606585:G:A	3.14811e-23	-9.12748e-10	-0.157489	1.66856e-05	-9.12748e-10	-0.10517
74606667	chr5:74606667:G:A	9.13423e-23	-9.12748e-10	0.907738	4.86577e-05	-9.12748e-10	0.965094
74606693	chr5:74606693:A:G	1.04895e-23	-9.12748e-10	-1.2565	5.39105e-06	-9.12748e-10	-1.23498
74606722	chr5:74606722:T:A	1.13476e-23	-9.12748e-10	-1.17787	5.78418e-06	-9.12748e-10	-1.16459
74607302	chr5:74607302:G:T	9.41945e-24	-9.12748e-10	-1.3641	4.73794e-06	-9.12748e-10	-1.36411
74607353	chr5:74607353:A:G	7.5583e-23	-9.12748e-10	0.718356	4.08807e-05	-9.12748e-10	0.790942
74607462	chr5:74607462:A:G	8.82317e-23	-9.12748e-10	0.87309	4.69615e-05	-9.12748e-10	0.929611
74607964	chr5:74607964:C:CA	8.9035e-23	-9.12748e-10	0.882153	4.7383e-05	-9.12748e-10	0.938546
74607997	chr5:74607997:T:A	1.15481e-23	-9.12748e-10	-1.16035	5.88949e-06	-9.12748e-10	-1.14655
74608086	chr5:74608086:G:A	2.99038e-23	-9.12748e-10	-0.208891	1.5862e-05	-9.12748e-10	-0.15579
74608467	chr5:74608467:T:G	1.3802e-23	-9.12748e-10	-0.982065	7.04845e-06	-9.12748e-10	-0.966908
74608639	chr5:74608639:T:C	3.82195e-24	-2.26612	-6.68458e-10	1.91659e-06	-2.26917	-6.68458e-10
74608905	chr5:74608905:G:A	1.54406e-23	-9.12748e-10	-0.869878	7.68694e-06	-9.12748e-10	-0.880194
74608909	chr5:74608909:G:A	3.12031e-24	-1.69043	-0.778517	1.93694e-06	-1.50244	-0.756165
74609522	chr5:74609522:C:T	2.16293e-23	-9.12748e-10	-0.532826	1.01336e-05	-9.12748e-10	-0.603856
74609731	chr5:74609731:G:C	5.56238e-24	-0.922626	-0.968223	3.39705e-06	-0.694617	-1.00219
74610547	chr5:74610547:T:C	4.22717e-24	-0.958789	-1.20656	2.71962e-06	-0.74199	-1.17724
74610702	chr5:74610702:A:G	9.5359e-24	-9.12748e-10	-1.35181	4.81269e-06	-9.12748e-10	-1.34846
74610946	chr5:74610946:C:T	9.63691e-24	-9.12748e-10	-1.34128	4.84648e-06	-9.12748e-10	-1.34146
74611221	chr5:74611221:C:A	1.20339e-23	-9.12748e-10	-1.11915	6.15152e-06	-9.12748e-10	-1.10302
74611567	chr5:74611567:G:A	1.0152e-22	-9.12748e-10	1.01338	4.68112e-05	-9.12748e-10	0.926407
74612008	chr5:74612008:G:A	1.14125e-23	-0.00595554	-1.16621	7.76682e-06	0.263753	-1.13361
74612028	chr5:74612028:T:C	1.27197e-23	-9.12748e-10	-1.06373	6.34898e-06	-9.12748e-10	-1.07142
74612054	chr5:74612054:A:G	3.24827e-23	-9.12748e-10	-0.126167	1.71049e-05	-9.12748e-10	-0.080353
74612058	chr5:74612058:CAAA:C	1.71669e-24	-2.24355	-0.822925	8.79012e-07	-2.2203	-0.828373
74612103	chr5:74612103:G:GTTATT	3.78623e-23	-9.12748e-10	0.0270795	1.991e-05	-9.12748e-10	0.0715062
74612341	chr5:74612341:A:G	3.67857e-23	-9.12748e-10	-0.00176544	1.93732e-05	-9.12748e-10	0.0441727
74612415	chr5:74612415:G:A	1.27375e-23	-9.12748e-10	-1.06232	6.36019e-06	-9.12748e-10	-1.06966
74615014	chr5:74615014:G:C	2.94587e-24	-1.25201	-1.27446	1.53356e-06	-1.20871	-1.28342
74615168	chr5:74615168:G:T	1.10547e-23	-9.12748e-10	-1.20402	5.57354e-06	-9.12748e-10	-1.20169
74615362	chr5:74615362:G:A	3.92593e-24	-0.939777	-1.29949	1.99692e-06	-0.961935	-1.26617
74616308	chr5:74616308:A:G	1.72382e-23	-9.12748e-10	-0.759749	9.44633e-06	-9.12748e-10	-0.67409
74617057	chr5:74617057:T:A	3.44351e-23	-9.12748e-10	-0.0677999	1.81253e-05	-9.12748e-10	-0.0224071
74617377	chr5:74617377:G:T	1.09822e-23	-9.12748e-10	-1.2106	5.69606e-06	-9.12748e-10	-1.17994
74617496	chr5:74617496:T:C	1.04332e-23	-9.12748e-10	-1.26189	5.33169e-06	-9.12748e-10	-1.24605
74617566	chr5:74617566:C:T	1.02597e-23	-9.12748e-10	-1.27865	5.39827e-06	-9.12748e-10	-1.23364
74617863	chr5:74617863:A:G	1.35437e-23	-9.12748e-10	-1.00096	6.7442e-06	-9.12748e-10	-1.01103
74618438	chr5:74618438:C:T	4.96809e-23	-9.12748e-10	0.298744	2.78102e-05	-9.12748e-10	0.405686
74618639	chr5:74618639:G:A	4.01379e-24	-2.21714	-6.68458e-10	1.98546e-06	-2.23387	-6.68458e-10
74619385	chr5:74619385:C:T	9.6449e-24	-9.12748e-10	-1.34045	4.91305e-06	-9.12748e-10	-1.32782
74619811	chr5:74619811:A:G	1.34196e-23	-9.12748e-10	-1.01016	6.6952e-06	-9.12748e-10	-1.01833
74620281	chr5:74620281:T:C	1.34164e-23	-9.12748e-10	-1.0104	6.69352e-06	-9.12748e-10	-1.01858
74620386	chr5:74620386:A:G	3.59648e-22	-9.12748e-10	2.27825	0.000208253	-9.12748e-10	2.41904
74620780	chr5:74620780:G:A	9.97381e-24	-9.12748e-10	-1.30691	5.1968e-06	-9.12748e-10	-1.27167
74620888	chr5:74620888:G:C	1.02473e-23	-9.12748e-10	-1.27986	5.09157e-06	-9.12748e-10	-1.29213
74621032	chr5:74621032:C:T	9.47009e-24	-9.12748e-10	-1.35874	4.8068e-06	-9.12748e-10	-1.34969
74621304	chr5:74621304:C:T	5.60111e-24	-1.88391	-6.68458e-10	2.49757e-06	-2.0044	-6.68458e-10
74622008	chr5:74622008:G:A	4.92889e-24	-2.01176	-6.68458e-10	2.78624e-06	-1.89502	-6.68458e-10
74622114	chr5:74622114:T:C	2.04846e-23	-9.12748e-10	-0.587202	1.06563e-05	-9.12748e-10	-0.553563
74622327	chr5:74622327:A:G	1.02007e-23	-9.12748e-10	-1.28442	5.20997e-06	-9.12748e-10	-1.26914
74622352	chr5:74622352:C:T	5.32452e-23	-9.12748e-10	0.368032	2.89487e-05	-9.12748e-10	0.44581
74622791	chr5:74622791:A:G	2.9784e-24	-2.07779	-0.437698	1.5175e-06	-2.05476	-0.447892
74622952	chr5:74622952:C:T	9.51933e-24	-9.12748e-10	-1.35355	4.76527e-06	-9.12748e-10	-1.35836
74623623	chr5:74623623:C:T	1.21176e-24	-2.28572	-1.12908	5.99599e-07	-2.27082	-1.16039
74624145	chr5:74624145:A:G	5.24041e-22	-9.12748e-10	2.65469	0.000302062	-9.12748e-10	2.79092
74624152	chr5:74624152:G:A	2.31471e-24	-1.72147	-1.04612	1.5306e-06	-1.49552	-0.998537
74624616	chr5:74624616:A:AC	1.23163e-23	-9.12748e-10	-1.09595	6.20644e-06	-9.12748e-10	-1.09413
74625114	chr5:74625114:T:A	2.8398e-24	-1.51025	-1.05289	1.56287e-06	-1.43824	-1.03495
74625383	chr5:74625383:G:A	9.95913e-24	-9.12748e-10	-1.30839	5.11006e-06	-9.12748e-10	-1.2885
74625722	chr5:74625722:G:A	1.31235e-23	-9.12748e-10	-1.03248	6.74486e-06	-9.12748e-10	-1.01094
74625938	chr5:74625938:T:C	1.34212e-23	-9.12748e-10	-1.01004	6.95709e-06	-9.12748e-10	-0.979954
74625979	chr5:74625979:GTT:G	3.00023e-24	-1.85431	-0.653876	1.65432e-06	-1.7787	-0.637628
74626474	chr5:74626474:G:A	1.09372e-23	-9.12748e-10	-1.2147	5.36782e-06	-9.12748e-10	-1.23929
74627151	chr5:74627151:T:C	1.00231e-23	-9.12748e-10	-1.30198	5.00831e-06	-9.12748e-10	-1.30862
74627675	chr5:74627675:G:A	2.18661e-23	-9.12748e-10	-0.521938	1.14758e-05	-9.12748e-10	-0.479479
74627997	chr5:74627997:A:G	6.73847e-23	-9.12748e-10	0.603542	3.81742e-05	-9.12748e-10	0.722443
74628362	chr5:74628362:T:C	9.97802e-24	-9.12748e-10	-1.30649	5.03515e-06	-9.12748e-10	-1.30327
74628444	chr5:74628444:C:T	1.94578e-23	-0.638627	-6.68458e-10	5.87197e-06	-1.14953	-6.68458e-10
74629480	chr5:74629480:C:G	2.39747e-23	-9.12748e-10	-0.429876	1.22616e-05	-9.12748e-10	-0.413241
74629951	chr5:74629951:G:A	1.04586e-23	-9.12748e-10	-1.25945	5.24219e-06	-9.12748e-10	-1.26298
74629978	chr5:74629978:G:A	1.01753e-23	-9.12748e-10	-1.28691	5.10457e-06	-9.12748e-10	-1.28958
74630749	chr5:74630749:T:G	1.02819e-23	-9.12748e-10	-1.27649	5.17855e-06	-9.12748e-10	-1.27519
74631048	chr5:74631048:CA:C	2.37539e-24	-2.20943	-0.532286	1.19853e-06	-2.18019	-0.558433
74631300	chr5:74631300:C:T	2.39266e-23	-9.12748e-10	-0.431886	1.22365e-05	-9.12748e-10	-0.415296
74631455	chr5:74631455:C:T	2.52764e-23	-1.75651	1.3795	1.49749e-05	-1.7935	1.58016
74631711	chr5:74631711:TG:T	1.9965e-24	-2.20298	-0.712501	1.01682e-06	-2.17376	-0.729268
74631869	chr5:74631869:T:C	1.0688e-23	-9.12748e-10	-1.23776	5.37393e-06	-9.12748e-10	-1.23816
74631925	chr5:74631925:C:T	1.14058e-24	-2.17914	-1.2962	6.42988e-07	-2.09108	-1.27026
74631927	chr5:74631927:C:T	1.06667e-24	-2.22562	-1.31672	5.4855e-07	-2.17397	-1.34622
74631945	chr5:74631945:G:C	2.42039e-24	-2.21588	-0.507065	1.23578e-06	-2.18867	-0.519347
74632109	chr5:74632109:C:T	3.93102e-24	-2.23798	-6.68458e-10	1.94294e-06	-2.25551	-6.68458e-10
74632400	chr5:74632400:C:T	1.32466e-23	-9.12748e-10	-1.02313	6.66342e-06	-9.12748e-10	-1.02308
74632524	chr5:74632524:G:A	3.95175e-22	-9.12748e-10	2.37245	0.000229588	-9.12748e-10	2.51657
74632832	chr5:74632832:T:C	1.86092e-23	-9.12748e-10	-0.683217	9.90719e-06	-9.12748e-10	-0.626455
74633522	chr5:74633522:C:T	3.42549e-22	-9.12748e-10	2.22954	0.000193661	-9.12748e-10	2.34639
74633769	chr5:74633769:G:C	1.31703e-23	-9.12748e-10	-1.02891	7.26721e-06	-9.12748e-10	-0.936344
74633792	chr5:74633792:C:CCAGCTCCACCTCTTAA	4.87117e-22	-9.12748e-10	2.58163	0.000274418	-9.12748e-10	2.69494
74634016	chr5:74634016:T:C	1.97295e-24	-2.31101	-0.616337	9.34324e-07	-2.31777	-0.669881
74634597	chr5:74634597:C:T	3.12567e-22	-9.12748e-10	2.13794	0.000173562	-9.12748e-10	2.23682
74634600	chr5:74634600:T:G	4.01804e-24	-2.21608	-6.68458e-10	2.0018e-06	-2.22567	-6.68458e-10
74634617	chr5:74634617:C:T	4.32011e-24	-1.64075	-0.502845	2.21234e-06	-1.61311	-0.512556
74634881	chr5:74634881:G:A	3.33046e-22	-9.12748e-10	2.2014	0.000188277	-9.12748e-10	2.3182
74634926	chr5:74634926:C:T	5.04968e-24	-1.5533	-0.434256	2.59822e-06	-1.52064	-0.444252
74635421	chr5:74635421:T:C	4.60715e-24	-1.00163	-1.07764	2.70843e-06	-0.867307	-1.05604
74636490	chr5:74636490:T:C	6.78776e-24	-1.51074	-0.181011	3.42546e-06	-1.49894	-0.18954
74636635	chr5:74636635:A:G	2.4998e-22	-9.12748e-10	1.9145	0.000140899	-9.12748e-10	2.02833
74636654	chr5:74636654:G:T	1.13182e-23	-9.12748e-10	-1.18046	5.83496e-06	-9.12748e-10	-1.15585
74636709	chr5:74636709:T:G	1.56782e-24	-1.87427	-1.28292	7.97418e-07	-1.83271	-1.31338
74636938	chr5:74636938:A:C	2.62791e-24	-2.17426	-0.466424	1.3534e-06	-2.13973	-0.477363
74637349	chr5:74637349:A:C	1.9847e-24	-1.70309	-1.21831	1.22507e-06	-1.53084	-1.18588
74637590	chr5:74637590:C:T	1.54594e-23	-9.12748e-10	-0.86866	7.65374e-06	-9.12748e-10	-0.884522
74637618	chr5:74637618:G:A	1.54594e-23	-9.12748e-10	-0.86866	7.65374e-06	-9.12748e-10	-0.884522
74637753	chr5:74637753:T:C	7.51788e-24	-2.16316	0.573573	3.8616e-06	-2.15332	0.584682
74637803	chr5:74637803:G:C	3.5672e-24	-1.07368	-1.26142	2.02833e-06	-0.954925	-1.25758
74638399	chr5:74638399:A:G	6.49061e-24	-0.700467	-1.03605	3.69465e-06	-0.580348	-1.03248
74638417	chr5:74638417:T:G	1.3558e-23	-9.12748e-10	-0.999899	6.6992e-06	-9.12748e-10	-1.01773
74638428	chr5:74638428:G:T	6.94625e-24	-0.696522	-0.972152	3.95417e-06	-0.577163	-0.967782
74638449	chr5:74638449:A:G	2.5699e-24	-2.18641	-0.476601	1.32228e-06	-2.1536	-0.486763
74638930	chr5:74638930:A:T	1.31562e-23	-1.02998	-6.68458e-10	5.56406e-06	-1.20339	-6.68458e-10
74639101	chr5:74639101:C:T	3.54037e-24	-1.28017	-1.06248	2.21018e-06	-1.14369	-0.982955
74639380	chr5:74639380:A:G	9.67962e-24	-9.12748e-10	-1.33685	4.90781e-06	-9.12748e-10	-1.32889
74639581	chr5:74639581:T:C	6.57593e-24	-0.800224	-0.923236	3.79427e-06	-0.667974	-0.91825
74639733	chr5:74639733:CT:C	7.77344e-24	-1.73067	0.174507	4.02968e-06	-1.69618	0.17015
74640104	chr5:74640104:G:T	9.91596e-23	-9.12748e-10	0.989855	5.29288e-05	-9.12748e-10	1.04923
74641581	chr5:74641581:CCTT:C	2.4427e-22	-9.12748e-10	1.8914	0.000130331	-9.12748e-10	1.95036
74641625	chr5:74641625:A:G	1.2989e-23	-9.12748e-10	-1.04278	6.4223e-06	-9.12748e-10	-1.05994
74642029	chr5:74642029:A:T	1.50458e-24	-2.15576	-1.0426	7.77619e-07	-2.12812	-1.04311
74642044	chr5:74642044:G:A	1.05984e-23	-9.12748e-10	-1.24618	5.25079e-06	-9.12748e-10	-1.26134
74642328	chr5:74642328:T:C	1.11324e-23	-9.12748e-10	-1.19702	5.68501e-06	-9.12748e-10	-1.18188
74642443	chr5:74642443:G:C	3.13535e-22	-9.12748e-10	2.14104	0.000167876	-9.12748e-10	2.20351
74642539	chr5:74642539:G:A	2.4427e-22	-9.12748e-10	1.8914	0.000130331	-9.12748e-10	1.95036
74642627	chr5:74642627:G:A	1.61058e-23	-9.12748e-10	-0.827695	9.07364e-06	-9.12748e-10	-0.714343
74643000	chr5:74643000:G:A	6.11929e-22	-9.12748e-10	2.80974	0.000340821	-9.12748e-10	2.91164
74643178	chr5:74643178:C:T	2.34284e-22	-9.12748e-10	1.84966	0.000124241	-9.12748e-10	1.90251
74643275	chr5:74643275:G:A	1.11502e-23	-9.12748e-10	-1.19542	5.50827e-06	-9.12748e-10	-1.21347
74643309	chr5:74643309:C:T	9.48584e-24	-9.12748e-10	-1.35708	4.79762e-06	-9.12748e-10	-1.3516
74643394	chr5:74643394:C:T	1.05437e-23	-9.12748e-10	-1.25135	5.22446e-06	-9.12748e-10	-1.26637
74643440	chr5:74643440:T:C	1.55789e-24	-2.17537	-0.988171	7.99906e-07	-2.14925	-0.993725
74644144	chr5:74644144:G:A	1.53629e-22	-9.12748e-10	1.42767	8.12134e-05	-9.12748e-10	1.47736
74644474	chr5:74644474:A:T	1.0492e-24	-2.2578	-1.30104	5.56273e-07	-2.22267	-1.28354
74644605	chr5:74644605:A:T	3.59444e-24	-1.1113	-1.21619	2.00646e-06	-1.05296	-1.17039
74645101	chr5:74645101:G:A	1.08195e-23	-9.12748e-10	-1.22553	5.43573e-06	-9.12748e-10	-1.22672
74645170	chr5:74645170:A:AT	1.62448e-23	-1.22741	0.408303	8.05121e-06	-1.22098	0.387086
74645974	chr5:74645974:G:A	1.58519e-23	-9.12748e-10	-0.843588	7.96861e-06	-9.12748e-10	-0.844207
74646057	chr5:74646057:C:T	1.08691e-23	-9.12748e-10	-1.22095	5.44049e-06	-9.12748e-10	-1.22585
74646317	chr5:74646317:C:T	1.01718e-23	-9.12748e-10	-1.28725	5.09069e-06	-9.12748e-10	-1.2923
74646677	chr5:74646677:C:T	2.96449e-23	-2.22595	2.00836	1.36887e-05	-2.20697	1.90382
74646775	chr5:74646775:G:A	9.87532e-24	-9.12748e-10	-1.31684	4.92421e-06	-9.12748e-10	-1.32555
74646903	chr5:74646903:G:A	1.19265e-23	-2.1879	1.05979	5.60962e-06	-2.16582	0.970589
74647288	chr5:74647288:G:A	1.25206e-23	-9.12748e-10	-1.0795	6.35206e-06	-9.12748e-10	-1.07094
74647432	chr5:74647432:T:C	6.42302e-24	-2.27294	0.525954	2.99057e-06	-2.25536	0.431107
74647528	chr5:74647528:T:C	6.80077e-24	-2.2609	0.571063	3.15857e-06	-2.24204	0.472448
74647606	chr5:74647606:A:G	1.1362e-24	-2.16332	-1.31586	6.03657e-07	-2.08563	-1.33883
74648016	chr5:74648016:A:G	7.36447e-24	-2.1395	0.529293	3.46718e-06	-2.11694	0.440565
74648352	chr5:74648352:A:G	1.08428e-22	1.07921	-6.68458e-10	3.07763e-05	0.507027	-6.68458e-10
74648392	chr5:74648392:C:T	7.94996e-24	-2.19921	0.665497	3.70285e-06	-2.1809	0.570286
74648471	chr5:74648471:A:C	1.3122e-23	-0.317548	-0.715036	8.071e-06	-0.226281	-0.605157
74648553	chr5:74648553:C:CTAT	7.92674e-24	-2.21823	0.681593	3.69101e-06	-2.20088	0.587063
74648593	chr5:74648593:G:T	3.63239e-24	-2.31699	-6.68458e-10	1.82488e-06	-2.3182	-6.68458e-10
74648619	chr5:74648619:A:G	7.95149e-24	-2.21935	0.685835	3.69701e-06	-2.2021	0.589905
74648655	chr5:74648655:A:G	1.25406e-23	-9.12748e-10	-1.0779	6.36246e-06	-9.12748e-10	-1.0693
74648989	chr5:74648989:C:T	2.93624e-24	-1.55526	-0.974481	1.19159e-06	-1.79025	-0.954178
74649172	chr5:74649172:G:A	1.36704e-24	-2.22959	-1.06464	6.69964e-07	-2.20737	-1.11288
74649226	chr5:74649226:A:G	1.09131e-23	-9.12748e-10	-1.21692	5.61448e-06	-9.12748e-10	-1.19437
74649608	chr5:74649608:A:G	4.00287e-24	-2.1762	-0.0436603	1.89501e-06	-2.15619	-0.124301
74649770	chr5:74649770:C:T	3.59806e-23	-9.12748e-10	-0.0238971	1.85559e-05	-9.12748e-10	0.00107305
74649913	chr5:74649913:T:A	3.31589e-24	-2.19093	-0.217223	1.59491e-06	-2.16547	-0.287426
74650188	chr5:74650188:G:A	1.09219e-23	-9.12748e-10	-1.2161	5.41947e-06	-9.12748e-10	-1.22972
74650273	chr5:74650273:G:A	3.72972e-24	-0.933684	-1.35686	2.09837e-06	-0.834223	-1.34433
74650661	chr5:74650661:C:G	5.07261e-24	-2.23567	0.252651	2.40003e-06	-2.22979	0.185553
74650782	chr5:74650782:T:C	4.42317e-24	-2.23441	0.114386	2.02377e-06	-2.23883	0.0240706
74650791	chr5:74650791:T:G	1.08018e-23	-9.12748e-10	-1.22716	5.36804e-06	-9.12748e-10	-1.23925
74650874	chr5:74650874:T:C	9.59994e-24	-9.12748e-10	-1.34512	4.80071e-06	-9.12748e-10	-1.35095
74650876	chr5:74650876:G:A	9.65757e-24	-9.12748e-10	-1.33913	4.82989e-06	-9.12748e-10	-1.34489
74650889	chr5:74650889:G:A	9.71382e-24	-9.12748e-10	-1.33333	4.85359e-06	-9.12748e-10	-1.34
74651367	chr5:74651367:A:G	2.4617e-24	-2.28099	-0.425036	1.16343e-06	-2.28466	-0.483684
74651438	chr5:74651438:T:C	2.31971e-24	-2.30112	-0.464312	1.10526e-06	-2.30749	-0.512142
74651697	chr5:74651697:T:C	9.94374e-24	-9.12748e-10	-1.30993	4.99456e-06	-9.12748e-10	-1.31137
74651717	chr5:74651717:T:A	1.12738e-23	-9.12748e-10	-1.1844	5.79993e-06	-9.12748e-10	-1.16187
74651766	chr5:74651766:A:G	1.63083e-24	-2.02263	-1.09516	9.83157e-07	-1.87825	-1.05846
74651990	chr5:74651990:C:G	4.67991e-23	-9.12748e-10	0.238989	2.4441e-05	-9.12748e-10	0.276547
74652242	chr5:74652242:T:C	1.33952e-24	-1.99286	-1.3217	8.90816e-07	-1.76655	-1.26878
74652272	chr5:74652272:G:A	3.27754e-24	-2.21958	-0.2002	1.5554e-06	-2.26719	-0.21079
74652330	chr5:74652330:T:C	1.41313e-23	-9.12748e-10	-0.958481	7.13309e-06	-9.12748e-10	-0.954972
74652360	chr5:74652360:G:A	1.14596e-23	-9.12748e-10	-1.16804	5.71575e-06	-9.12748e-10	-1.17649
74652374	chr5:74652374:C:T	1.31886e-23	-9.12748e-10	-1.02752	6.3897e-06	-9.12748e-10	-1.06503
74652397	chr5:74652397:C:T	1.11823e-22	-9.12748e-10	1.11004	5.26288e-05	-9.12748e-10	1.04355
74652407	chr5:74652407:A:G	4.26114e-24	-2.15734	-6.68458e-10	2.18031e-06	-2.14025	-6.68458e-10
74652425	chr5:74652425:T:C	1.03848e-23	-9.12748e-10	-1.26653	5.31318e-06	-9.12748e-10	-1.24953
74652426	chr5:74652426:G:A	1.30018e-24	-2.1335	-1.21088	6.75048e-07	-2.0712	-1.24149
74652432	chr5:74652432:G:T	2.15478e-24	-1.9818	-0.857384	1.09725e-06	-1.98961	-0.837296
74652610	chr5:74652610:T:A	1.1243e-23	-9.12748e-10	-1.18713	5.94648e-06	-9.12748e-10	-1.13692
74652791	chr5:74652791:C:T	1.46015e-23	-9.12748e-10	-0.92575	7.76414e-06	-9.12748e-10	-0.870201
74653184	chr5:74653184:G:A	1.79148e-24	-2.30094	-0.722891	9.43721e-07	-2.23811	-0.739534
74653624	chr5:74653624:T:C	1.0716e-24	-2.18203	-1.3557	5.64727e-07	-2.13819	-1.35294
74653735	chr5:74653735:C:T	1.1988e-24	-2.14675	-1.2788	5.6065e-07	-2.23693	-1.26145
74653880	chr5:74653880:A:AT	1.02545e-23	-9.12748e-10	-1.27916	5.03511e-06	-9.12748e-10	-1.30328
74653936	chr5:74653936:T:C	1.30142e-23	-9.12748e-10	-1.04084	5.97936e-06	-9.12748e-10	-1.1314
74653999	chr5:74653999:A:G	2.3186e-24	-2.10244	-0.663478	1.1183e-06	-2.20568	-0.602221
74654035	chr5:74654035:G:A	1.46231e-24	-2.1742	-1.05265	6.5785e-07	-2.24313	-1.09536
74654051	chr5:74654051:G:A	1.33349e-24	-2.03042	-1.28866	6.06491e-07	-2.14862	-1.27116
74654218	chr5:74654218:T:TTTACA	1.05313e-24	-2.20289	-1.35223	5.53842e-07	-2.16159	-1.349
74654488	chr5:74654488:C:T	1.10654e-24	-2.22178	-1.28386	5.42965e-07	-2.27511	-1.25531
74654678	chr5:74654678:C:T	4.63294e-24	-1.11446	-0.959227	1.56196e-06	-1.5483	-0.925478
74654812	chr5:74654812:G:C	9.65931e-24	-9.12748e-10	-1.33895	4.79808e-06	-9.12748e-10	-1.3515
74654815	chr5:74654815:G:A	1.25592e-24	-2.11434	-1.26467	5.88483e-07	-2.21465	-1.23528
74654833	chr5:74654833:T:C	1.24833e-24	-2.11464	-1.27043	5.85149e-07	-2.2142	-1.24141
74654868	chr5:74654868:C:T	1.71443e-24	-1.97672	-1.09107	7.30212e-07	-2.09039	-1.14375
74655003	chr5:74655003:G:A	1.63524e-23	-9.12748e-10	-0.812499	7.8783e-06	-9.12748e-10	-0.855605
74655112	chr5:74655112:AG:A	1.5531e-24	-2.10326	-1.06336	6.65607e-07	-2.19799	-1.12878
74655408	chr5:74655408:A:C	1.67773e-24	-2.12485	-0.964582	7.15796e-07	-2.21337	-1.04071
74655642	chr5:74655642:C:A	1.82148e-24	-1.64351	-1.36371	7.57396e-07	-1.83528	-1.36231
74655796	chr5:74655796:A:G	1.22947e-24	-2.22938	-1.17091	6.16249e-07	-2.27915	-1.12467
74655908	chr5:74655908:A:G	1.06238e-24	-2.18228	-1.36408	5.57834e-07	-2.13991	-1.3635
74656593	chr5:74656593:G:C	9.42182e-24	-9.12748e-10	-1.36385	4.73927e-06	-9.12748e-10	-1.36383
74656940	chr5:74656940:A:G	1.14306e-24	-2.10905	-1.36412	5.2566e-07	-2.20186	-1.36095
74656979	chr5:74656979:G:C	1.05601e-24	-2.22927	-1.3231	4.92811e-07	-2.28526	-1.34209
74657002	chr5:74657002:T:C	9.73257e-24	-9.12748e-10	-1.3314	4.93556e-06	-9.12748e-10	-1.32325
74657737	chr5:74657737:T:G	9.51754e-24	-9.12748e-10	-1.35374	4.76821e-06	-9.12748e-10	-1.35775
74658344	chr5:74658344:G:A	1.65168e-23	-9.12748e-10	-0.8025	7.94633e-06	-9.12748e-10	-0.847006
74658927	chr5:74658927:T:C	9.75014e-25	-2.26809	-1.36409	4.70844e-07	-2.3103	-1.36265
74659261	chr5:74659261:C:T	1.13948e-23	-9.12748e-10	-1.17372	5.66673e-06	-9.12748e-10	-1.1851
74659463	chr5:74659463:C:G	1.05956e-23	-9.12748e-10	-1.24644	5.42953e-06	-9.12748e-10	-1.22786
74659507	chr5:74659507:A:T	1.08331e-23	-9.12748e-10	-1.22427	5.55295e-06	-9.12748e-10	-1.20539
74659555	chr5:74659555:T:G	1.06824e-23	-9.12748e-10	-1.23828	5.4777e-06	-9.12748e-10	-1.21903
74659947	chr5:74659947:G:A	3.88834e-24	-2.24889	-6.68458e-10	2.01122e-06	-2.22097	-6.68458e-10
74659948	chr5:74659948:G:A	1.11159e-24	-2.15906	-1.34202	5.21065e-07	-2.25141	-1.32019
74660064	chr5:74660064:C:CT	4.34262e-23	-0.436909	0.601096	2.28893e-05	-0.454626	0.66558
74660756	chr5:74660756:G:A	1.89666e-23	-9.12748e-10	-0.664195	9.70345e-06	-9.12748e-10	-0.647235
74661030	chr5:74661030:G:T	5.98688e-24	-1.20936	-0.607944	2.02031e-06	-1.53042	-0.686042
74661115	chr5:74661115:C:T	1.46389e-24	-1.86171	-1.36407	6.39376e-07	-2.00356	-1.36342
74661316	chr5:74661316:A:G	1.33311e-24	-2.15707	-1.1623	6.05308e-07	-2.2399	-1.18184
74661799	chr5:74661799:A:G	1.65213e-24	-2.30729	-0.797516	7.94709e-07	-2.31993	-0.829568
74661905	chr5:74661905:T:C	1.62988e-22	-9.12748e-10	1.4868	8.87344e-05	-9.12748e-10	1.56593
74661983	chr5:74661983:AC:A	3.62175e-24	-2.31992	-6.68458e-10	1.83384e-06	-2.3133	-6.68458e-10
74662141	chr5:74662141:G:A	1.62066e-24	-2.27886	-0.845183	7.83715e-07	-2.31345	-0.849981
74662381	chr5:74662381:G:C	9.59292e-25	-2.28503	-1.36341	4.79588e-07	-2.29077	-1.36377
74662420	chr5:74662420:T:C	9.87976e-25	-2.2879	-1.33107	4.92058e-07	-2.29472	-1.33416
74662508	chr5:74662508:CT:C	1.02013e-24	-2.31149	-1.27545	5.19839e-07	-2.31277	-1.26119
74662794	chr5:74662794:G:A	1.02025e-23	-9.12748e-10	-1.28424	5.07738e-06	-9.12748e-10	-1.29492
74662837	chr5:74662837:A:C	7.44456e-22	-9.12748e-10	3.00578	0.000368993	-9.12748e-10	2.99106
74662903	chr5:74662903:A:C	1.42018e-24	-1.92282	-1.33327	5.76966e-07	-2.11429	-1.3554
74663107	chr5:74663107:A:G	1.88653e-23	-9.12748e-10	-0.669554	9.78167e-06	-9.12748e-10	-0.639207
74663113	chr5:74663113:G:A	1.33341e-23	-1.01655	-6.68458e-10	5.4144e-06	-1.23065	-6.68458e-10
74663202	chr5:74663202:A:G	1.76774e-24	-1.67504	-1.36213	6.73697e-07	-1.9689	-1.34579
74663357	chr5:74663357:ATT:A	1.14929e-23	-9.12748e-10	-1.16515	5.53389e-06	-9.12748e-10	-1.20883
74663372	chr5:74663372:G:A	5.16043e-24	-1.96586	-6.68458e-10	2.57439e-06	-1.9741	-6.68458e-10
74663433	chr5:74663433:C:T	3.87727e-24	-2.16786	-0.083885	2.07296e-06	-2.14493	-0.045806
74663434	chr5:74663434:A:G	1.12531e-24	-2.3157	-1.17311	5.42476e-07	-2.31942	-1.2119
74663701	chr5:74663701:A:G	7.98707e-24	-1.65353	0.124473	4.63603e-06	-1.54763	0.161772
74663948	chr5:74663948:G:A	3.38476e-24	-1.39635	-0.991242	1.94094e-06	-1.2731	-0.983444
74664219	chr5:74664219:A:G	3.0374e-24	-1.49363	-1.00224	1.72838e-06	-1.37903	-0.993507
74664317	chr5:74664317:T:C	2.90778e-24	-1.50352	-1.03596	1.65535e-06	-1.38796	-1.02775
74664367	chr5:74664367:A:G	2.89982e-24	-1.53571	-1.00652	1.6805e-06	-1.42041	-0.980212
74664483	chr5:74664483:C:T	1.19566e-24	-2.17146	-1.25672	6.61873e-07	-2.04733	-1.28506
74664673	chr5:74664673:A:G	2.51169e-24	-1.46504	-1.22088	1.44596e-06	-1.34566	-1.20528
74664900	chr5:74664900:C:T	5.38036e-24	-1.58814	-0.335979	3.23601e-06	-1.47714	-0.26824
74664905	chr5:74664905:T:C	2.67972e-23	-9.12748e-10	-0.318578	1.3163e-05	-9.12748e-10	-0.34231
74665010	chr5:74665010:T:C	1.45046e-24	-2.10845	-1.12655	6.89126e-07	-2.18113	-1.11092
74665116	chr5:74665116:G:A	9.86996e-24	-9.12748e-10	-1.31738	5.03196e-06	-9.12748e-10	-1.30391
74665776	chr5:74665776:A:G	1.12992e-23	-9.12748e-10	-1.18214	5.73738e-06	-9.12748e-10	-1.17271
74665879	chr5:74665879:C:T	2.24907e-24	-1.57886	-1.2175	1.28177e-06	-1.47234	-1.19913
74666323	chr5:74666323:G:A	1.59078e-22	-9.12748e-10	1.46252	8.6437e-05	-9.12748e-10	1.5397
74666350	chr5:74666350:CA:C	2.19828e-24	-1.59855	-1.22065	1.25358e-06	-1.49022	-1.20349
74666435	chr5:74666435:G:T	1.43169e-23	-9.12748e-10	-0.945437	7.20427e-06	-9.12748e-10	-0.945043
74666624	chr5:74666624:G:A	9.55631e-24	-9.12748e-10	-1.34967	4.76136e-06	-9.12748e-10	-1.35918
74666681	chr5:74666681:C:T	1.06447e-24	-2.21807	-1.32632	5.96577e-07	-2.10759	-1.32868
74666748	chr5:74666748:A:T	1.12656e-23	-9.12748e-10	-1.18512	5.71424e-06	-9.12748e-10	-1.17676
74667010	chr5:74667010:A:G	3.86352e-24	-2.2553	-6.68458e-10	1.88593e-06	-2.2853	-6.68458e-10
74667130	chr5:74667130:A:G	3.16813e-24	-1.2085	-1.24523	1.8166e-06	-1.09063	-1.23212
74667169	chr5:74667169:C:T	1.25555e-23	-9.12748e-10	-1.07672	5.98218e-06	-9.12748e-10	-1.13093
74667186	chr5:74667186:A:G	1.02503e-24	-2.263	-1.31915	5.50765e-07	-2.17286	-1.34331
74667205	chr5:74667205:G:A	1.00417e-23	-9.12748e-10	-1.30013	4.95309e-06	-9.12748e-10	-1.31971
74667677	chr5:74667677:A:G	6.4484e-24	-1.23284	-0.510204	3.80923e-06	-1.11096	-0.471334
74667936	chr5:74667936:C:T	4.47555e-24	-2.10825	-6.68458e-10	2.07786e-06	-2.18838	-6.68458e-10
74667977	chr5:74667977:A:G	1.31789e-23	-9.12748e-10	-1.02826	6.65515e-06	-9.12748e-10	-1.02433
74668293	chr5:74668293:T:C	1.35e-24	-1.96441	-1.34237	6.24082e-07	-2.05649	-1.3347
74668294	chr5:74668294:G:A	1.26219e-24	-2.01061	-1.36342	5.8719e-07	-2.088	-1.36413
74668562	chr5:74668562:A:T	9.42919e-24	-9.12748e-10	-1.36307	4.74409e-06	-9.12748e-10	-1.36282
74668775	chr5:74668775:T:C	1.10957e-23	0.130257	-1.33057	4.41634e-06	-0.0857949	-1.34861
74668835	chr5:74668835:A:G	1.34995e-23	-1.47068	0.466462	8.27234e-06	-1.35525	0.548452
74669020	chr5:74669020:A:G	1.08733e-24	-2.19666	-1.32649	5.96865e-07	-2.09171	-1.34407
74669201	chr5:74669201:T:C	7.51727e-23	-9.12748e-10	0.712912	3.29506e-05	-9.12748e-10	0.575292
74669546	chr5:74669546:C:G	3.65027e-24	-2.25269	-0.0593817	2.6874e-06	-1.932	0.000861826
74669548	chr5:74669548:G:A	9.71087e-24	-9.12748e-10	-1.33363	4.82333e-06	-9.12748e-10	-1.34625
74669549	chr5:74669549:T:C	9.73294e-24	-9.12748e-10	-1.33136	4.83165e-06	-9.12748e-10	-1.34453
74669685	chr5:74669685:A:G	2.63423e-24	-2.27003	-0.368249	1.4331e-06	-2.17732	-0.382556
74669825	chr5:74669825:A:G	1.34547e-23	-9.12748e-10	-1.00755	6.38032e-06	-9.12748e-10	-1.0665
74670345	chr5:74670345:C:T	9.95958e-24	-9.12748e-10	-1.30834	4.99427e-06	-9.12748e-10	-1.31142
74670388	chr5:74670388:A:G	2.13192e-23	-9.12748e-10	-0.547268	9.78127e-06	-9.12748e-10	-0.639247
74670530	chr5:74670530:G:A	1.06433e-23	-9.12748e-10	-1.24195	5.73316e-06	-9.12748e-10	-1.17345
74670664	chr5:74670664:G:A	1.32827e-21	-9.12748e-10	3.58476	0.000629894	-9.12748e-10	3.52583
74670700	chr5:74670700:T:C	9.44076e-24	-9.12748e-10	-1.36184	4.76236e-06	-9.12748e-10	-1.35897
74670732	chr5:74670732:C:T	1.22826e-24	-2.30874	-1.09253	6.17789e-07	-2.28807	-1.11325
74670862	chr5:74670862:C:T	1.09795e-24	-2.15064	-1.36279	6.25799e-07	-2.02432	-1.36413
74670914	chr5:74670914:C:T	5.50781e-24	-1.90071	-6.68458e-10	2.20337e-06	-2.12973	-6.68458e-10
74671171	chr5:74671171:G:A	9.47632e-24	-9.12748e-10	-1.35808	4.82409e-06	-9.12748e-10	-1.34609
74671554	chr5:74671554:G:A	1.14623e-23	-9.12748e-10	-1.16781	6.0177e-06	-9.12748e-10	-1.12501
74671755	chr5:74671755:A:G	9.98149e-24	-9.12748e-10	-1.30614	4.84863e-06	-9.12748e-10	-1.34102
74672125	chr5:74672125:T:G	9.5073e-24	-9.12748e-10	-1.35482	4.8258e-06	-9.12748e-10	-1.34574
74672139	chr5:74672139:C:T	1.03062e-24	-2.21839	-1.35833	5.31684e-07	-2.20329	-1.34813
74672480	chr5:74672480:C:T	1.13336e-23	-9.12748e-10	-1.1791	5.59783e-06	-9.12748e-10	-1.19734
74672514	chr5:74672514:C:T	9.79523e-24	-9.12748e-10	-1.32498	5.01699e-06	-9.12748e-10	-1.30689
74672644	chr5:74672644:C:T	9.56285e-25	-2.31987	-1.3317	4.74248e-07	-2.31993	-1.34581
74672906	chr5:74672906:A:G	9.50463e-24	-9.12748e-10	-1.3551	4.7432e-06	-9.12748e-10	-1.363
74673233	chr5:74673233:A:C	1.34708e-24	-1.95116	-1.35778	6.18056e-07	-2.04543	-1.35546
74673338	chr5:74673338:G:A	2.0199e-23	-9.12748e-10	-0.601241	1.05375e-05	-9.12748e-10	-0.56478
74673828	chr5:74673828:A:G	8.65517e-24	-0.106053	-1.34267	2.27009e-06	-0.765328	-1.33457
74674166	chr5:74674166:A:T	9.45739e-24	-9.12748e-10	-1.36008	4.73995e-06	-9.12748e-10	-1.36369
74674991	chr5:74674991:A:C	3.71736e-24	-1.04033	-1.25354	1.49323e-06	-1.22462	-1.29415
74675282	chr5:74675282:A:G	1.07168e-24	-2.26665	-1.27101	5.70105e-07	-2.23182	-1.24983
74675732	chr5:74675732:G:C	4.04796e-23	-9.12748e-10	0.0939229	2.03419e-05	-9.12748e-10	0.0929654
74675952	chr5:74675952:A:G	3.85335e-24	-1.22016	-1.03778	1.86114e-06	-1.33809	-0.960437
74676027	chr5:74676027:A:C	9.42014e-24	-9.12748e-10	-1.36403	4.73948e-06	-9.12748e-10	-1.36379
74676043	chr5:74676043:G:T	9.49079e-24	-9.12748e-10	-1.35655	4.77986e-06	-9.12748e-10	-1.35531
74676618	chr5:74676618:T:C	6.86815e-24	-1.67998	-6.68458e-10	2.36853e-06	-2.05745	-6.68458e-10
74676632	chr5:74676632:G:A	1.64905e-24	-1.76861	-1.33807	6.68424e-07	-2.00469	-1.31786
74676638	chr5:74676638:T:C	4.10871e-24	-1.46278	-0.730989	1.65604e-06	-1.61488	-0.80041
74676698	chr5:74676698:G:A	1.4005e-23	-9.12748e-10	-0.967459	7.29885e-06	-9.12748e-10	-0.931999
74676714	chr5:74676714:T:C	2.93392e-24	-1.3151	-1.21544	1.28707e-06	-1.47076	-1.19659
74676764	chr5:74676764:A:G	1.8152e-23	-9.12748e-10	-0.708098	9.86968e-06	-9.12748e-10	-0.630249
74676909	chr5:74676909:C:T	1.7383e-24	-1.74189	-1.31208	7.0877e-07	-1.97948	-1.28446
74677100	chr5:74677100:T:C	4.12184e-24	-1.45356	-0.737017	1.66124e-06	-1.60656	-0.805593
74677166	chr5:74677166:T:C	3.6467e-24	-1.50347	-0.80958	1.48387e-06	-1.64988	-0.875177
74677184	chr5:74677184:G:A	1.83881e-23	-9.12748e-10	-0.695171	9.21336e-06	-9.12748e-10	-0.699062
74677826	chr5:74677826:C:A	3.68763e-24	-1.53374	-0.768147	1.50087e-06	-1.67764	-0.836034
74677958	chr5:74677958:T:C	1.28684e-23	-9.12748e-10	-1.0521	6.82831e-06	-9.12748e-10	-0.998639
74678000	chr5:74678000:C:T	8.38897e-24	-0.701379	-0.77858	2.6555e-06	-1.20244	-0.740644
74678140	chr5:74678140:T:C	1.07399e-23	-9.12748e-10	-1.23291	5.70561e-06	-9.12748e-10	-1.17827
74678159	chr5:74678159:A:G	1.99311e-23	-9.12748e-10	-0.614595	9.98164e-06	-9.12748e-10	-0.618969
74678349	chr5:74678349:A:G	3.95106e-24	-0.86886	-1.36403	8.58156e-07	-1.70859	-1.3641
74678450	chr5:74678450:A:G	3.6712e-24	-1.52804	-0.778315	1.49474e-06	-1.67204	-0.845722
74678662	chr5:74678662:C:T	1.66848e-24	-1.89367	-1.20129	6.43614e-07	-2.16695	-1.19342
74678739	chr5:74678739:A:G	3.43063e-24	-1.59676	-0.777368	1.40991e-06	-1.73115	-0.845047
74678743	chr5:74678743:A:T	3.35039e-24	-1.22679	-1.17101	1.57066e-06	-1.37705	-1.09118
74679006	chr5:74679006:A:G	1.09927e-23	-9.12748e-10	-1.20964	5.52706e-06	-9.12748e-10	-1.21006
74679266	chr5:74679266:A:G	9.41946e-24	-9.12748e-10	-1.3641	4.76014e-06	-9.12748e-10	-1.35944
74679269	chr5:74679269:G:A	2.47953e-24	-1.66986	-1.02895	1.12964e-06	-1.79143	-1.00639
74679315	chr5:74679315:G:A	2.901e-24	-1.59134	-0.950481	1.31336e-06	-1.72076	-0.926371
74679525	chr5:74679525:G:A	1.9963e-23	-9.12748e-10	-0.612998	9.99761e-06	-9.12748e-10	-0.61737
74679762	chr5:74679762:C:T	4.96557e-24	-0.662145	-1.3422	1.5387e-06	-1.14402	-1.34476
74680005	chr5:74680005:C:T	3.95633e-24	-0.867432	-1.36413	8.58059e-07	-1.70891	-1.36389
74680080	chr5:74680080:G:A	1.2393e-23	-9.12748e-10	-1.08975	6.33386e-06	-9.12748e-10	-1.07381
74680672	chr5:74680672:G:A	1.64307e-23	-9.12748e-10	-0.807723	8.5179e-06	-9.12748e-10	-0.777546
74681058	chr5:74681058:C:T	6.25113e-24	-0.612398	-1.16172	1.93248e-06	-1.12657	-1.13435
74681177	chr5:74681177:C:T	5.72981e-23	-9.12748e-10	0.441392	2.93072e-05	-9.12748e-10	0.458117
74681182	chr5:74681182:T:A	7.01464e-24	-1.65888	-6.68458e-10	3.10892e-06	-1.78544	-6.68458e-10
74681347	chr5:74681347:C:T	1.17549e-23	-9.12748e-10	-1.14261	6.08285e-06	-9.12748e-10	-1.11424
74681348	chr5:74681348:G:A	1.89059e-24	-1.62992	-1.34006	8.42215e-07	-1.7603	-1.33113
74681465	chr5:74681465:C:T	1.22451e-23	-9.12748e-10	-1.10175	6.2659e-06	-9.12748e-10	-1.08459
74681560	chr5:74681560:A:G	9.42556e-24	-9.12748e-10	-1.36345	4.75203e-06	-9.12748e-10	-1.36115
74681643	chr5:74681643:G:A	1.69709e-23	-9.12748e-10	-0.775378	9.55944e-06	-9.12748e-10	-0.662187
74681699	chr5:74681699:G:A	2.76624e-24	-1.29207	-1.29732	1.16433e-06	-1.48493	-1.28264
74681820	chr5:74681820:T:C	6.59873e-24	-0.959666	-0.760333	2.89844e-06	-1.20809	-0.647455
74682065	chr5:74682065:T:C	9.67414e-24	-9.12748e-10	-1.33742	5.00157e-06	-9.12748e-10	-1.30996
74682377	chr5:74682377:A:T	1.39167e-23	-9.12748e-10	-0.973788	6.40094e-06	-9.12748e-10	-1.06327
74682392	chr5:74682392:C:T	1.62987e-23	-9.12748e-10	-0.815791	7.51293e-06	-9.12748e-10	-0.903091
74682649	chr5:74682649:T:C	9.65151e-24	-9.12748e-10	-1.33976	4.984e-06	-9.12748e-10	-1.31348
74682814	chr5:74682814:G:C	3.26891e-23	-9.12748e-10	-0.119835	1.88904e-05	-9.12748e-10	0.0189369
74682876	chr5:74682876:G:A	1.56198e-24	-1.95443	-1.20649	7.67282e-07	-2.05616	-1.12846
74683305	chr5:74683305:T:C	1.38499e-24	-2.09866	-1.18252	6.92926e-07	-2.18409	-1.10246
74683317	chr5:74683317:T:G	9.53321e-24	-9.12748e-10	-1.35209	4.74296e-06	-9.12748e-10	-1.36305
74683403	chr5:74683403:A:G	1.01553e-23	-9.12748e-10	-1.28888	5.14981e-06	-9.12748e-10	-1.28076
74683643	chr5:74683643:T:G	9.72794e-24	-9.12748e-10	-1.33187	5.04022e-06	-9.12748e-10	-1.30227
74683934	chr5:74683934:C:A	4.2533e-24	-2.15918	-6.68458e-10	1.96495e-06	-2.24425	-6.68458e-10
74683970	chr5:74683970:G:A	1.31558e-23	-9.12748e-10	-1.03001	6.50776e-06	-9.12748e-10	-1.04672
74683982	chr5:74683982:A:G	1.63001e-24	-1.97644	-1.14185	8.08509e-07	-2.07994	-1.05234
74684240	chr5:74684240:C:T	1.56016e-24	-1.96174	-1.20034	7.654e-07	-2.06475	-1.12232
74684286	chr5:74684286:C:T	1.53772e-24	-1.96158	-1.21499	7.51907e-07	-2.06465	-1.14021
74684357	chr5:74684357:A:G	7.77604e-24	-0.698595	-0.857234	3.29825e-06	-0.974427	-0.751896
74684372	chr5:74684372:T:C	1.14239e-24	-2.2206	-1.25315	6.2818e-07	-2.21521	-1.16943
74684389	chr5:74684389:C:T	1.48754e-24	-1.99169	-1.21806	7.3231e-07	-2.08741	-1.14385
74684681	chr5:74684681:T:C	9.49709e-24	-9.12748e-10	-1.35589	4.756e-06	-9.12748e-10	-1.36031
74684821	chr5:74684821:G:A	2.99878e-23	-0.206084	-6.68458e-10	6.98079e-06	-0.976555	-6.68458e-10
74684879	chr5:74684879:T:G	1.48683e-24	-1.90839	-1.30184	7.07145e-07	-2.01816	-1.24807
74685086	chr5:74685086:G:A	1.36351e-23	-9.12748e-10	-0.99423	7.01636e-06	-9.12748e-10	-0.971473
74685138	chr5:74685138:GC:G	1.58873e-24	-1.87017	-1.27377	7.31936e-07	-1.99001	-1.24176
74685474	chr5:74685474:C:T	1.00404e-23	-1.30026	-6.68458e-10	4.25988e-06	-1.47048	-6.68458e-10
74685634	chr5:74685634:C:A	9.66942e-24	-9.12748e-10	-1.33791	4.771e-06	-9.12748e-10	-1.35716
74685837	chr5:74685837:G:A	1.24921e-24	-2.19715	-1.18722	7.11065e-07	-2.18984	-1.07087
74686133	chr5:74686133:G:GTCAGTGGT	5.99771e-24	-0.510306	-1.30519	2.22599e-06	-0.862824	-1.25669
74686500	chr5:74686500:C:A	1.27038e-24	-2.21964	-1.14791	7.1511e-07	-2.21198	-1.04306
74686524	chr5:74686524:C:A	1.25837e-24	-2.24935	-1.12771	7.04496e-07	-2.24446	-1.02553
74686550	chr5:74686550:C:T	1.03126e-23	-9.12748e-10	-1.27351	5.27874e-06	-9.12748e-10	-1.25603
74686751	chr5:74686751:T:C	3.62369e-24	-2.31938	-6.68458e-10	1.82171e-06	-2.31994	-6.68458e-10
74686964	chr5:74686964:G:A	1.24589e-24	-2.25809	-1.12894	6.96021e-07	-2.25482	-1.02728
74687140	chr5:74687140:T:C	1.06957e-24	-2.21324	-1.32638	5.63245e-07	-2.19957	-1.29419
74687907	chr5:74687907:G:T	1.17885e-23	-9.12748e-10	-1.13975	6.00733e-06	-9.12748e-10	-1.12674
74688353	chr5:74688353:A:T	9.80865e-24	-9.12748e-10	-1.32361	4.8548e-06	-9.12748e-10	-1.33975
74688363	chr5:74688363:G:A	1.42822e-24	-2.17306	-1.07739	8.14497e-07	-2.16564	-0.959257
74688421	chr5:74688421:A:G	1.44174e-24	-2.1802	-1.06082	8.26112e-07	-2.17153	-0.93921
74688439	chr5:74688439:G:A	1.09089e-24	-2.19148	-1.3284	5.73996e-07	-2.1778	-1.29705
74688589	chr5:74688589:C:T	1.06942e-24	-2.17836	-1.3614	4.80771e-07	-2.28995	-1.36213
74688635	chr5:74688635:A:G	1.42552e-24	-2.19935	-1.05299	8.25201e-07	-2.17889	-0.932958
74688785	chr5:74688785:C:T	1.47224e-24	-2.18716	-1.03294	8.67685e-07	-2.16193	-0.899716
74689088	chr5:74689088:A:G	1.41723e-24	-2.22303	-1.03514	8.31855e-07	-2.20181	-0.901999
74689296	chr5:74689296:C:T	1.3959e-24	-2.23592	-1.03741	8.1609e-07	-2.21844	-0.904511
74689390	chr5:74689390:A:G	1.22392e-24	-2.25797	-1.14685	6.72888e-07	-2.24004	-1.07585
74689709	chr5:74689709:T:C	9.456e-25	-2.29979	-1.36302	4.73169e-07	-2.30495	-1.36307
74690010	chr5:74690010:CT:C	9.3921e-25	-2.30549	-1.3641	4.7064e-07	-2.30927	-1.36411
74690085	chr5:74690085:A:G	1.27252e-24	-2.26493	-1.10095	7.32276e-07	-2.25087	-0.98044
74690364	chr5:74690364:T:C	1.32147e-24	-2.26176	-1.06638	7.66042e-07	-2.24792	-0.938312
74690375	chr5:74690375:C:T	1.30378e-24	-2.27113	-1.07048	7.51626e-07	-2.26099	-0.944247
74690381	chr5:74690381:G:A	1.32176e-24	-2.26756	-1.06035	7.66367e-07	-2.25436	-0.931455
74690471	chr5:74690471:GA:G	9.92591e-25	-2.26281	-1.3515	5.21449e-07	-2.24442	-1.32645
74690602	chr5:74690602:C:T	3.65386e-24	-2.31109	-6.68458e-10	1.85821e-06	-2.3001	-6.68458e-10
74690823	chr5:74690823:A:G	1.66769e-24	-1.73682	-1.35861	6.71152e-07	-1.95537	-1.3631
74691001	chr5:74691001:T:C	9.62635e-25	-2.29387	-1.35108	5.0103e-07	-2.28217	-1.32864
74691223	chr5:74691223:C:T	3.78464e-24	-0.915032	-1.36089	1.12206e-06	-1.45206	-1.35249
74691310	chr5:74691310:C:T	9.69354e-25	-2.28453	-1.35347	5.0464e-07	-2.27093	-1.3327
74691721	chr5:74691721:A:G	1.22983e-24	-2.29464	-1.10536	6.97338e-07	-2.28655	-0.993655
74691950	chr5:74691950:A:G	2.05906e-24	-1.57128	-1.31334	8.10277e-07	-1.78827	-1.34182
74692082	chr5:74692082:G:A	1.55433e-23	-9.12748e-10	-0.863244	8.38439e-06	-9.12748e-10	-0.793344
74692323	chr5:74692323:C:T	1.39017e-23	-9.12748e-10	-0.974861	7.22354e-06	-9.12748e-10	-0.942371
74692667	chr5:74692667:T:C	9.49272e-24	-9.12748e-10	-1.35635	4.86335e-06	-9.12748e-10	-1.33799
74692721	chr5:74692721:G:A	9.72038e-25	-2.28484	-1.35039	5.0715e-07	-2.27133	-1.32734
74693302	chr5:74693302:A:G	1.29212e-24	-2.28772	-1.06288	7.38806e-07	-2.27873	-0.943708
74693642	chr5:74693642:C:A	9.6923e-24	-9.12748e-10	-1.33554	4.9421e-06	-9.12748e-10	-1.32193
74693731	chr5:74693731:C:T	8.80697e-22	-9.12748e-10	3.17384	0.000388476	-9.12748e-10	3.04251
74693876	chr5:74693876:G:A	2.3416e-23	-9.12748e-10	-0.453458	1.28772e-05	-9.12748e-10	-0.364256
74693980	chr5:74693980:G:A	1.72001e-23	-9.12748e-10	-0.761959	9.33508e-06	-9.12748e-10	-0.685938
74694187	chr5:74694187:A:G	1.16336e-24	-2.29925	-1.15632	6.57864e-07	-2.292	-1.04647
74694959	chr5:74694959:A:G	4.95947e-24	-0.642514	-1.36306	1.32059e-06	-1.28356	-1.35808
74695180	chr5:74695180:G:A	9.64339e-24	-9.12748e-10	-1.3406	4.98549e-06	-9.12748e-10	-1.31318
74695418	chr5:74695418:T:G	1.93574e-23	-9.12748e-10	-0.6438	1.02579e-05	-9.12748e-10	-0.591664
74695898	chr5:74695898:G:A	9.51898e-24	-9.12748e-10	-1.35359	4.88484e-06	-9.12748e-10	-1.33358
74696204	chr5:74696204:A:C	4.68143e-23	0.239313	-6.68458e-10	7.65993e-06	-0.883714	-6.68458e-10
74696574	chr5:74696574:A:G	3.61395e-23	-9.12748e-10	-0.019489	2.10357e-05	-9.12748e-10	0.126502
74696784	chr5:74696784:G:A	1.04994e-24	-2.20062	-1.35753	5.26394e-07	-2.20493	-1.35649
74697056	chr5:74697056:A:G	6.05412e-24	-0.500148	-1.30599	2.21655e-06	-0.865394	-1.25837
74697387	chr5:74697387:C:T	1.99132e-23	-9.12748e-10	-0.615491	9.00762e-06	-9.12748e-10	-0.721646
74697594	chr5:74697594:C:T	4.68639e-23	0.240373	-6.68458e-10	9.99248e-06	-0.617884	-6.68458e-10
74697595	chr5:74697595:G:A	6.33166e-24	-0.453686	-1.30763	2.29979e-06	-0.826341	-1.26056
74697868	chr5:74697868:T:G	9.72235e-24	-9.12748e-10	-1.33245	5.04061e-06	-9.12748e-10	-1.30219
74698055	chr5:74698055:A:G	1.26558e-23	-9.12748e-10	-1.06876	6.56845e-06	-9.12748e-10	-1.03744
74698108	chr5:74698108:G:A	1.16558e-24	-2.2712	-1.18245	6.57324e-07	-2.2618	-1.07749
74698146	chr5:74698146:C:T	1.07864e-22	-9.12748e-10	1.074	5.18914e-05	-9.12748e-10	1.02944
74698218	chr5:74698218:C:T	1.00471e-23	-9.12748e-10	-1.2996	5.00939e-06	-9.12748e-10	-1.3084
74698395	chr5:74698395:TA:T	9.42356e-24	-9.12748e-10	-1.36366	4.77369e-06	-9.12748e-10	-1.3566
74698485	chr5:74698485:G:A	1.12635e-24	-2.2751	-1.21279	6.24909e-07	-2.27121	-1.11866
74698508	chr5:74698508:C:T	9.49521e-24	-9.12748e-10	-1.35609	4.81029e-06	-9.12748e-10	-1.34896
74698633	chr5:74698633:G:A	9.41147e-24	-1.36495	-6.68458e-10	4.64281e-06	-1.3844	-6.68458e-10
74698641	chr5:74698641:C:T	9.95198e-24	-0.389069	-0.920035	1.63338e-06	-1.47965	-0.949418
74698868	chr5:74698868:T:G	2.42075e-23	0.133031	-0.553244	3.31947e-06	-1.00439	-0.715525
74699516	chr5:74699516:T:C	9.49415e-24	-9.12748e-10	-1.3562	4.80433e-06	-9.12748e-10	-1.3502
74699552	chr5:74699552:G:A	1.07503e-23	-9.12748e-10	-1.23194	5.48729e-06	-9.12748e-10	-1.21728
74699794	chr5:74699794:A:G	3.6369e-22	2.71048	-0.42105	4.0708e-05	1.02615	-0.239444
74700285	chr5:74700285:G:T	1.11818e-23	-9.12748e-10	-1.19259	5.78725e-06	-9.12748e-10	-1.16406
74700582	chr5:74700582:G:C	1.86925e-24	-2.11227	-0.869064	8.43301e-07	-2.21506	-0.87509
74700723	chr5:74700723:T:C	9.60605e-24	-9.12748e-10	-1.34448	4.95953e-06	-9.12748e-10	-1.31841
74701120	chr5:74701120:C:T	1.02416e-23	-9.12748e-10	-1.28042	5.2353e-06	-9.12748e-10	-1.26429
74701699	chr5:74701699:A:T	1.88984e-24	-2.27857	-0.691809	1.02244e-06	-2.30392	-0.593612
74701904	chr5:74701904:G:C	1.62245e-23	-9.12748e-10	-0.820354	8.26578e-06	-9.12748e-10	-0.807593
74702078	chr5:74702078:T:C	8.36694e-23	0.819998	-6.68458e-10	6.03134e-05	1.17984	-6.68458e-10
74702239	chr5:74702239:T:C	1.04314e-24	-2.21095	-1.35368	5.36451e-07	-2.19625	-1.34624
74702325	chr5:74702325:G:A	1.4599e-24	-2.29456	-0.933956	7.72292e-07	-2.3132	-0.864911
74703077	chr5:74703077:T:G	4.30556e-23	-9.12748e-10	0.155617	2.41506e-05	-9.12748e-10	0.264593
74703149	chr5:74703149:C:T	1.70145e-24	-1.73671	-1.33869	7.15541e-07	-1.94051	-1.31392
74703380	chr5:74703380:T:C	5.97643e-24	-2.24161	0.422559	2.66457e-06	-2.25218	0.312505
74703401	chr5:74703401:C:T	3.68687e-24	-2.3021	-6.68458e-10	1.83277e-06	-2.31389	-6.68458e-10
74703614	chr5:74703614:C:T	1.19766e-24	-2.17116	-1.25534	6.30863e-07	-2.15821	-1.22217
74703616	chr5:74703616:A:T	1.19756e-24	-2.17125	-1.25534	6.31707e-07	-2.15687	-1.22217
74703817	chr5:74703817:G:A	3.7795e-23	-9.12748e-10	0.0252996	2.12849e-05	-9.12748e-10	0.138284
74703957	chr5:74703957:A:G	1.20253e-24	-2.16639	-1.25606	6.34193e-07	-2.15179	-1.22333
74703969	chr5:74703969:G:A	1.01785e-23	-9.12748e-10	-1.28659	5.20012e-06	-9.12748e-10	-1.27104
74704006	chr5:74704006:G:C	1.19557e-24	-2.15488	-1.27337	6.29628e-07	-2.13966	-1.24269
74704009	chr5:74704009:C:T	6.96082e-24	-1.66658	-6.68458e-10	2.17605e-06	-2.14221	-6.68458e-10
74704042	chr5:74704042:A:G	9.75129e-24	-9.12748e-10	-1.32948	4.95515e-06	-9.12748e-10	-1.31929
74704259	chr5:74704259:C:T	1.09452e-24	-2.15342	-1.36314	4.86559e-07	-2.28977	-1.35035
74704529	chr5:74704529:C:T	2.42576e-22	-9.12748e-10	1.88444	0.000107302	-9.12748e-10	1.75593
74704574	chr5:74704574:G:A	1.22304e-24	-2.2475	-1.15803	5.84951e-07	-2.25888	-1.19706
74704945	chr5:74704945:A:T	1.5189e-23	-9.12748e-10	-0.886306	7.72527e-06	-9.12748e-10	-0.875219
74705535	chr5:74705535:A:C	3.63296e-24	-2.31683	-6.68458e-10	1.88961e-06	-2.28334	-6.68458e-10
74705656	chr5:74705656:C:A	3.63748e-24	-2.31558	-6.68458e-10	1.84244e-06	-2.30863	-6.68458e-10
74705757	chr5:74705757:A:G	2.05631e-23	-9.12748e-10	-0.583376	1.03276e-05	-9.12748e-10	-0.584894
74705792	chr5:74705792:T:C	9.29281e-25	-2.31611	-1.36411	4.67732e-07	-2.31736	-1.36222
74705874	chr5:74705874:G:T	1.58732e-23	-9.12748e-10	-0.842243	8.04941e-06	-9.12748e-10	-0.834117
74706152	chr5:74706152:G:A	1.09391e-24	-2.17715	-1.33996	5.64868e-07	-2.16671	-1.32417
74706447	chr5:74706447:G:A	1.01189e-23	-9.12748e-10	-1.29247	5.25393e-06	-9.12748e-10	-1.26074
74706479	chr5:74706479:G:A	9.43051e-24	-9.12748e-10	-1.36293	4.73886e-06	-9.12748e-10	-1.36392
74706489	chr5:74706489:G:C	9.83331e-24	-9.12748e-10	-1.3211	5.00087e-06	-9.12748e-10	-1.3101
74706506	chr5:74706506:G:A	9.92688e-25	-2.31737	-1.29684	5.26942e-07	-2.31962	-1.24076
74706569	chr5:74706569:G:A	9.55016e-25	-2.31975	-1.33315	4.71165e-07	-2.31987	-1.35239
74706578	chr5:74706578:G:A	9.98741e-24	-9.12748e-10	-1.30555	5.08832e-06	-9.12748e-10	-1.29277
74706613	chr5:74706613:G:A	1.61582e-24	-2.31535	-0.811686	8.83937e-07	-2.30973	-0.733357
74706689	chr5:74706689:G:C	1.43504e-24	-2.29818	-0.947501	7.52437e-07	-2.31326	-0.890894
74706832	chr5:74706832:G:A	1.1499e-24	-2.29635	-1.17085	6.41002e-07	-2.30483	-1.0596
74707454	chr5:74707454:T:C	1.59466e-24	-2.31624	-0.823979	8.80979e-07	-2.30483	-0.741612
74707838	chr5:74707838:C:T	2.38881e-23	-9.12748e-10	-0.433494	1.40984e-05	-9.12748e-10	-0.273653
74707863	chr5:74707863:T:G	1.07467e-23	-9.12748e-10	-1.23228	5.65448e-06	-9.12748e-10	-1.18727
74708325	chr5:74708325:G:A	1.18228e-23	-9.12748e-10	-1.13684	6.1975e-06	-9.12748e-10	-1.09557
74708526	chr5:74708526:G:A	1.26053e-24	-2.13142	-1.24393	6.57037e-07	-2.05589	-1.28385
74708532	chr5:74708532:G:T	1.16001e-24	-2.11646	-1.34198	6.059e-07	-2.09425	-1.32651
74708689	chr5:74708689:CAAAG:C	9.98052e-24	-9.12748e-10	-1.30624	4.91433e-06	-9.12748e-10	-1.32756
74709002	chr5:74709002:C:T	9.50077e-24	-9.12748e-10	-1.3555	4.74716e-06	-9.12748e-10	-1.36217
74709153	chr5:74709153:C:T	2.04782e-24	-2.24947	-0.640634	1.19284e-06	-2.26043	-0.482947
74709481	chr5:74709481:T:G	1.29841e-23	-9.12748e-10	-1.04315	6.3762e-06	-9.12748e-10	-1.06714
74709533	chr5:74709533:G:T	1.02831e-22	1.02621	-6.68458e-10	1.34581e-05	-0.320133	-6.68458e-10
74709654	chr5:74709654:C:T	1.20253e-24	-2.10678	-1.31566	6.40631e-07	-2.02401	-1.341
74709862	chr5:74709862:G:T	1.47681e-23	-9.12748e-10	-0.914407	7.53434e-06	-9.12748e-10	-0.900246
74710038	chr5:74710038:A:G	1.14753e-23	-9.12748e-10	-1.16668	6.00172e-06	-9.12748e-10	-1.12767
74710122	chr5:74710122:C:G	1.02972e-24	-2.31337	-1.26422	5.52161e-07	-2.31631	-1.19733
74710136	chr5:74710136:C:T	9.46128e-25	-2.31724	-1.34502	4.82636e-07	-2.31565	-1.33256
74710298	chr5:74710298:A:G	1.38013e-24	-2.07906	-1.20564	7.39643e-07	-2.05635	-1.16495
74710319	chr5:74710319:C:A	1.01728e-24	-2.31623	-1.27352	5.44369e-07	-2.31831	-1.20953
74710341	chr5:74710341:G:T	1.63094e-24	-2.22025	-0.897476	8.70275e-07	-2.25584	-0.802824
74710420	chr5:74710420:G:A	1.52787e-24	-2.25038	-0.932621	7.18474e-07	-2.26012	-0.990225
74710518	chr5:74710518:T:C	1.4677e-23	-9.12748e-10	-0.920597	7.44129e-06	-9.12748e-10	-0.912672
74710524	chr5:74710524:T:G	1.47601e-23	-9.12748e-10	-0.914952	7.48489e-06	-9.12748e-10	-0.906831
74710636	chr5:74710636:C:T	1.26634e-24	-2.05167	-1.31907	6.81403e-07	-1.9602	-1.34312
74710788	chr5:74710788:T:C	1.23172e-24	-2.31767	-1.0808	6.4769e-07	-2.31976	-1.03431
74710860	chr5:74710860:C:G	1.49901e-23	-9.12748e-10	-0.899487	7.76473e-06	-9.12748e-10	-0.870124
74711739	chr5:74711739:A:G	3.23118e-23	-9.12748e-10	-0.131443	1.78591e-05	-9.12748e-10	-0.0372041
74711750	chr5:74711750:T:G	1.01759e-24	-2.31646	-1.27298	5.16986e-07	-2.31994	-1.25952
74711799	chr5:74711799:G:A	1.54171e-23	-9.12748e-10	-0.8714	7.81974e-06	-9.12748e-10	-0.863065
74712372	chr5:74712372:T:G	9.56925e-24	-9.12748e-10	-1.34832	4.91548e-06	-9.12748e-10	-1.32733
74712601	chr5:74712601:T:C	1.97875e-24	-2.24772	-0.676693	1.14995e-06	-2.25859	-0.52141
74712691	chr5:74712691:C:T	2.70236e-23	-9.12748e-10	-0.310164	1.31836e-05	-9.12748e-10	-0.340746
74712698	chr5:74712698:C:T	1.99094e-24	-2.24698	-0.671286	1.1575e-06	-2.25787	-0.515584
74712849	chr5:74712849:C:T	2.74107e-23	-9.12748e-10	-0.295943	1.34031e-05	-9.12748e-10	-0.324229
74713196	chr5:74713196:G:A	2.1558e-23	-9.12748e-10	-0.536127	1.0848e-05	-9.12748e-10	-0.535735
74713254	chr5:74713254:C:A	3.66478e-23	-9.12748e-10	-0.00552247	2.03938e-05	-9.12748e-10	0.0955167
74713374	chr5:74713374:T:G	4.20289e-24	-2.1711	-6.68458e-10	2.32011e-06	-2.0781	-6.68458e-10
74713502	chr5:74713502:A:G	9.10949e-23	-0.0521835	0.957209	1.59291e-05	-1.12516	0.973589
74713988	chr5:74713988:C:T	9.58946e-24	-9.12748e-10	-1.34621	4.77309e-06	-9.12748e-10	-1.35672
74714027	chr5:74714027:G:C	1.29507e-23	-9.12748e-10	-1.04572	6.36045e-06	-9.12748e-10	-1.06962
74714244	chr5:74714244:A:T	9.58946e-24	-9.12748e-10	-1.34621	4.77309e-06	-9.12748e-10	-1.35672
74714277	chr5:74714277:C:G	1.20903e-23	0.240421	-1.35489	1.85914e-06	-0.941804	-1.3578
74714794	chr5:74714794:G:A	9.58946e-24	-9.12748e-10	-1.34621	4.77309e-06	-9.12748e-10	-1.35672
74714934	chr5:74714934:C:T	2.42288e-23	-9.12748e-10	-0.419334	1.19044e-05	-9.12748e-10	-0.442812
74715459	chr5:74715459:CT:C	1.32032e-24	-2.07724	-1.25176	7.07324e-07	-2.04873	-1.21725
74715991	chr5:74715991:T:G	1.07222e-23	-9.12748e-10	-1.23456	5.63969e-06	-9.12748e-10	-1.18989
74716027	chr5:74716027:AAAAAAAAAAAAAAAT:A	1.40099e-23	-9.12748e-10	-0.96711	6.6691e-06	-9.12748e-10	-1.02223
74716033	chr5:74716033:AAAAAAAAAT:A	8.1737e-24	-1.50595	-6.68458e-10	2.88636e-06	-1.85972	-6.68458e-10
74716734	chr5:74716734:G:A	3.66681e-23	-9.12748e-10	-0.0049676	2.04077e-05	-9.12748e-10	0.0961978
74716762	chr5:74716762:T:A	9.44845e-24	-9.12748e-10	-1.36102	4.7411e-06	-9.12748e-10	-1.36345
74716915	chr5:74716915:C:T	6.09947e-24	-1.79867	-6.68458e-10	2.79578e-06	-1.8916	-6.68458e-10
74716918	chr5:74716918:G:A	1.2131e-23	-9.12748e-10	-1.11111	5.97947e-06	-9.12748e-10	-1.13138
74717414	chr5:74717414:C:T	1.17359e-23	-9.12748e-10	-1.14423	6.15202e-06	-9.12748e-10	-1.10294
74717428	chr5:74717428:C:G	3.36674e-24	-2.28023	-0.112706	1.5302e-06	-2.28698	-0.207343
74717786	chr5:74717786:A:G	1.45484e-24	-1.97886	-1.25313	5.34954e-07	-2.25521	-1.29008
74718812	chr5:74718812:A:G	9.54315e-24	-9.12748e-10	-1.35105	4.91061e-06	-9.12748e-10	-1.32832
74719200	chr5:74719200:T:C	5.1657e-24	-2.2497	0.284863	2.32187e-06	-2.25811	0.180765
74719409	chr5:74719409:A:T	1.26216e-24	-2.25446	-1.1196	6.03559e-07	-2.26299	-1.16164
74719525	chr5:74719525:A:C	1.2973e-24	-1.98313	-1.36347	5.32121e-07	-2.19886	-1.35175
74719622	chr5:74719622:C:T	3.65688e-23	-9.12748e-10	-0.00768101	2.03513e-05	-9.12748e-10	0.0934284
74719815	chr5:74719815:A:G	1.02003e-23	-9.12748e-10	-1.28446	5.20609e-06	-9.12748e-10	-1.26989
74720235	chr5:74720235:T:A	9.45307e-24	-9.12748e-10	-1.36054	4.82467e-06	-9.12748e-10	-1.34597
74721041	chr5:74721041:AATATCAATCTAAAATATCTTTATGAATG:A	1.12365e-23	-9.12748e-10	-1.18771	5.74135e-06	-9.12748e-10	-1.17202
74721052	chr5:74721052:A:C	1.29117e-22	1.25384	-6.68458e-10	1.60369e-05	-0.144823	-6.68458e-10
74721215	chr5:74721215:A:C	9.5879e-24	-9.12748e-10	-1.34637	4.77258e-06	-9.12748e-10	-1.35683
74721674	chr5:74721674:C:T	9.65083e-25	-2.31987	-1.32255	4.91462e-07	-2.31639	-1.3137
74721945	chr5:74721945:G:A	9.84402e-24	-9.12748e-10	-1.32001	4.87444e-06	-9.12748e-10	-1.33571
74721983	chr5:74721983:T:C	1.12705e-23	-9.12748e-10	-1.18468	5.88035e-06	-9.12748e-10	-1.1481
74723377	chr5:74723377:A:G	3.48564e-23	-9.12748e-10	-0.0556384	1.92905e-05	-9.12748e-10	0.0398954
74724204	chr5:74724204:C:T	1.04346e-24	-2.20021	-1.36413	5.38234e-07	-2.1782	-1.36098
74724410	chr5:74724410:G:A	1.03547e-23	0.0689281	-1.33836	1.68814e-06	-1.05264	-1.34345
74725234	chr5:74725234:CAA:C	3.83926e-23	-9.12748e-10	0.0409878	2.13651e-05	-9.12748e-10	0.142041
74725310	chr5:74725310:G:A	4.13539e-23	-9.12748e-10	0.115291	2.30728e-05	-9.12748e-10	0.218937
74725376	chr5:74725376:T:C	4.81308e-24	-2.03554	-6.68458e-10	2.37392e-06	-2.05517	-6.68458e-10
74725930	chr5:74725930:G:A	3.75814e-23	-9.12748e-10	0.0196328	2.0871e-05	-9.12748e-10	0.118643
74726021	chr5:74726021:TACTCAA:T	1.0576e-24	-2.29524	-1.25564	5.77007e-07	-2.30114	-1.16847
74726395	chr5:74726395:G:C	1.9448e-23	-0.639129	-6.68458e-10	9.66907e-06	-0.650784	-6.68458e-10
74726841	chr5:74726841:C:T	9.6789e-24	-9.12748e-10	-1.33693	5.0167e-06	-9.12748e-10	-1.30694
74727216	chr5:74727216:C:T	9.35582e-25	-2.31605	-1.35741	4.80013e-07	-2.31822	-1.33543
74728973	chr5:74728973:C:G	9.49086e-24	-9.12748e-10	-1.35655	4.75308e-06	-9.12748e-10	-1.36092
74729044	chr5:74729044:A:G	1.09593e-24	-2.31112	-1.20416	5.66039e-07	-2.31909	-1.16972
74729048	chr5:74729048:G:A	1.23237e-24	-2.09565	-1.30229	6.54759e-07	-2.06859	-1.27461
74729129	chr5:74729129:G:A	1.61723e-23	-9.12748e-10	-0.823578	7.91078e-06	-9.12748e-10	-0.85149
74729325	chr5:74729325:A:G	1.08292e-24	-2.31429	-1.21293	5.60076e-07	-2.31986	-1.17954
74729441	chr5:74729441:A:G	1.02926e-24	-2.30069	-1.27734	5.57199e-07	-2.30677	-1.19778
74729893	chr5:74729893:T:C	1.61674e-23	-9.12748e-10	-0.82388	7.90806e-06	-9.12748e-10	-0.851834
74730050	chr5:74730050:T:TGGTC	1.30323e-23	-9.12748e-10	-1.03945	6.40991e-06	-9.12748e-10	-1.06187
74730551	chr5:74730551:T:C	2.00944e-23	-9.12748e-10	-0.606436	9.87465e-06	-9.12748e-10	-0.629746
74730844	chr5:74730844:G:A	9.48817e-24	-9.12748e-10	-1.35683	4.74536e-06	-9.12748e-10	-1.36255
74730845	chr5:74730845:C:T	9.80406e-24	-9.12748e-10	-1.32408	4.95874e-06	-9.12748e-10	-1.31856
74731059	chr5:74731059:T:C	1.06123e-24	-2.29339	-1.25406	5.69986e-07	-2.27051	-1.21135
74731611	chr5:74731611:T:G	1.06892e-23	-9.12748e-10	-1.23765	5.44022e-06	-9.12748e-10	-1.2259
74731872	chr5:74731872:C:T	1.21579e-23	-9.12748e-10	-1.10889	5.99197e-06	-9.12748e-10	-1.1293
74732592	chr5:74732592:C:G	6.97604e-24	-1.66439	-6.68458e-10	3.90839e-06	-1.55659	-6.68458e-10
74732602	chr5:74732602:T:C	1.43983e-23	-9.12748e-10	-0.939768	7.6689e-06	-9.12748e-10	-0.882543
74733231	chr5:74733231:C:T	9.42071e-24	-9.12748e-10	-1.36397	4.74279e-06	-9.12748e-10	-1.36309
74733727	chr5:74733727:T:C	1.79759e-23	-9.12748e-10	-0.717846	9.61246e-06	-9.12748e-10	-0.656657
74733761	chr5:74733761:A:T	1.1209e-24	-2.25747	-1.23527	5.56942e-07	-2.24057	-1.26444
74734243	chr5:74734243:G:A	9.84717e-24	-9.12748e-10	-1.31969	4.9813e-06	-9.12748e-10	-1.31403
74734256	chr5:74734256:T:C	1.26329e-24	-2.10705	-1.26611	6.75467e-07	-2.0794	-1.23266
74734513	chr5:74734513:G:A	1.25172e-24	-2.06667	-1.31569	5.28282e-07	-2.22399	-1.33385
74734540	chr5:74734540:TC:T	1.70118e-23	-9.12748e-10	-0.77297	8.63388e-06	-9.12748e-10	-0.764022
74735316	chr5:74735316:T:C	9.70002e-24	-9.12748e-10	-1.33475	4.78966e-06	-9.12748e-10	-1.35326
74735700	chr5:74735700:G:A	1.16281e-24	-2.31798	-1.13805	6.06192e-07	-2.31954	-1.10074
74735871	chr5:74735871:T:C	4.3565e-23	-9.12748e-10	0.167377	2.44486e-05	-9.12748e-10	0.276855
74736191	chr5:74736191:A:T	1.33951e-23	-1.01199	-6.68458e-10	1.17478e-05	-0.456049	-6.68458e-10
74736291	chr5:74736291:G:A	1.11637e-24	-2.30491	-1.19189	5.73569e-07	-2.31633	-1.15927
74737043	chr5:74737043:C:T	1.39938e-23	-9.12748e-10	-0.968259	6.87114e-06	-9.12748e-10	-0.992386
74737072	chr5:74737072:T:C	1.07916e-24	-2.31396	-1.21673	5.57974e-07	-2.31977	-1.18338
74737484	chr5:74737484:T:C	1.50136e-24	-2.24871	-0.951794	7.08969e-07	-2.25631	-1.00735
74737833	chr5:74737833:A:G	4.38786e-24	-2.12803	-6.68458e-10	2.45597e-06	-2.02119	-6.68458e-10
74737876	chr5:74737876:G:A	1.1477e-24	-2.31328	-1.15583	5.94393e-07	-2.31958	-1.12035
74738119	chr5:74738119:C:T	1.17617e-24	-2.31971	-1.1249	6.65054e-07	-2.31989	-1.00771
74738420	chr5:74738420:G:A	1.27901e-24	-2.31416	-1.04663	6.68604e-07	-2.31979	-1.00249
74738750	chr5:74738750:T:C	1.51692e-23	-9.12748e-10	-0.887607	8.49915e-06	-9.12748e-10	-0.77975
74739155	chr5:74739155:T:TGC	1.61723e-23	-9.12748e-10	-0.823578	7.91078e-06	-9.12748e-10	-0.85149
74739160	chr5:74739160:A:C	1.10915e-24	-2.14908	-1.3542	5.98354e-07	-2.07006	-1.36323
74740067	chr5:74740067:T:C	9.4918e-24	-9.12748e-10	-1.35645	4.74914e-06	-9.12748e-10	-1.36175
74740204	chr5:74740204:G:T	2.62583e-23	-9.12748e-10	-0.338892	1.28424e-05	-9.12748e-10	-0.366965
74740330	chr5:74740330:C:T	1.35167e-23	-9.12748e-10	-1.00295	7.1344e-06	-9.12748e-10	-0.954789
74740423	chr5:74740423:A:G	9.66914e-24	-9.12748e-10	-1.33794	4.88426e-06	-9.12748e-10	-1.3337
74740948	chr5:74740948:A:T	9.42459e-24	-9.12748e-10	-1.36355	4.79088e-06	-9.12748e-10	-1.353
74740969	chr5:74740969:A:T	4.28957e-24	-1.86772	-0.282973	1.85607e-06	-2.17041	-0.130847
74741561	chr5:74741561:T:A	1.09715e-24	-2.31868	-1.19547	5.72318e-07	-2.31872	-1.15906
74741680	chr5:74741680:A:G	1.66433e-23	-9.12748e-10	-0.79487	8.44772e-06	-9.12748e-10	-0.78582
74742021	chr5:74742021:C:T	1.70084e-23	-9.12748e-10	-0.773169	8.63325e-06	-9.12748e-10	-0.764095
74742361	chr5:74742361:G:C	4.11199e-24	-2.19297	-6.68458e-10	2.26521e-06	-2.10205	-6.68458e-10
74743141	chr5:74743141:A:T	1.69445e-23	-9.12748e-10	-0.776932	8.59994e-06	-9.12748e-10	-0.767962
74743626	chr5:74743626:CCTT:C	4.36556e-23	-9.12748e-10	0.169455	2.45021e-05	-9.12748e-10	0.279043
74744024	chr5:74744024:T:C	9.66619e-24	-9.12748e-10	-1.33824	4.79501e-06	-9.12748e-10	-1.35214
74744183	chr5:74744183:TC:T	1.09337e-24	-2.31052	-1.2071	5.64513e-07	-2.31891	-1.1726
74744186	chr5:74744186:ATACAGCATGT:A	1.10427e-24	-2.31425	-1.19344	5.72166e-07	-2.31983	-1.15821
74744615	chr5:74744615:T:C	1.303e-23	-9.12748e-10	-1.03962	6.40874e-06	-9.12748e-10	-1.06205
74744782	chr5:74744782:T:C	4.30882e-23	-9.12748e-10	0.156372	2.38881e-05	-9.12748e-10	0.253663
74744927	chr5:74744927:A:G	4.35453e-23	-9.12748e-10	0.166926	2.44392e-05	-9.12748e-10	0.276471
74745057	chr5:74745057:G:A	2.06982e-24	-1.52052	-1.3589	8.14451e-07	-1.78041	-1.34455
74745299	chr5:74745299:T:C	2.02311e-24	-1.80514	-1.0971	6.23931e-07	-2.18607	-1.20537
74745481	chr5:74745481:A:G	1.29844e-23	-9.12748e-10	-1.04313	6.8614e-06	-9.12748e-10	-0.993805
74745504	chr5:74745504:C:G	1.11531e-24	-2.3038	-1.19394	5.74554e-07	-2.31579	-1.15809
74746624	chr5:74746624:T:C	4.78191e-23	-9.12748e-10	0.260549	2.68718e-05	-9.12748e-10	0.371362
74746961	chr5:74746961:T:C	9.72898e-24	-9.12748e-10	-1.33177	4.91672e-06	-9.12748e-10	-1.32707
74747958	chr5:74747958:C:T	1.29098e-23	-9.12748e-10	-1.04889	6.82616e-06	-9.12748e-10	-0.998954
74748109	chr5:74748109:C:T	2.32739e-24	-1.75844	-1.00369	7.42695e-07	-2.15835	-1.05883
74748780	chr5:74748780:G:A	1.00484e-24	-2.31881	-1.28323	5.16156e-07	-2.30944	-1.27162
74748784	chr5:74748784:G:A	1.09748e-24	-2.15471	-1.35915	5.7656e-07	-2.12156	-1.34883
74749319	chr5:74749319:A:G	7.79969e-24	-1.55279	-6.68458e-10	4.70192e-06	-1.37175	-6.68458e-10
74749731	chr5:74749731:C:T	9.72898e-24	-9.12748e-10	-1.33177	4.91672e-06	-9.12748e-10	-1.32707
74749756	chr5:74749756:T:C	9.72898e-24	-9.12748e-10	-1.33177	4.91672e-06	-9.12748e-10	-1.32707
74750398	chr5:74750398:C:A	5.00625e-24	-1.99619	-6.68458e-10	2.82365e-06	-1.88169	-6.68458e-10
74750639	chr5:74750639:C:T	1.03927e-24	-2.21309	-1.35527	5.43676e-07	-2.19021	-1.33891
74750831	chr5:74750831:A:G	1.13154e-24	-2.3091	-1.1742	5.83989e-07	-2.31855	-1.13904
74751611	chr5:74751611:G:A	9.79926e-25	-2.31944	-1.30772	5.01229e-07	-2.31191	-1.2985
74751867	chr5:74751867:C:T	1.03794e-24	-2.22582	-1.34381	5.43949e-07	-2.20289	-1.32573
74752138	chr5:74752138:T:G	1.18531e-24	-2.31096	-1.12591	6.14444e-07	-2.3191	-1.08766
74752424	chr5:74752424:C:T	9.73108e-24	-9.12748e-10	-1.33155	4.91759e-06	-9.12748e-10	-1.3269
74752662	chr5:74752662:C:A	1.98552e-22	-0.714202	2.39838	3.96308e-05	-1.69401	2.4539
74753015	chr5:74753015:A:G	9.42223e-24	-9.12748e-10	-1.3638	4.74135e-06	-9.12748e-10	-1.3634
74753371	chr5:74753371:G:A	4.11197e-24	-1.92381	-0.269166	1.82657e-06	-2.19897	-0.118305
74754384	chr5:74754384:G:T	9.59294e-25	-2.31545	-1.33298	5.00273e-07	-2.31755	-1.29476
74754446	chr5:74754446:G:A	1.16619e-24	-2.30867	-1.14446	6.05225e-07	-2.31817	-1.1037
74754615	chr5:74754615:G:A	9.70373e-24	-9.12748e-10	-1.33437	4.90313e-06	-9.12748e-10	-1.32984
74754927	chr5:74754927:C:T	1.12249e-24	-2.26768	-1.22365	5.57246e-07	-2.25063	-1.25383
74755020	chr5:74755020:C:T	4.3377e-23	-9.12748e-10	0.163053	2.43419e-05	-9.12748e-10	0.272484
74755302	chr5:74755302:T:C	1.70229e-23	-9.12748e-10	-0.772314	8.64342e-06	-9.12748e-10	-0.762918
74755407	chr5:74755407:T:A	1.10653e-24	-2.29861	-1.20703	6.13377e-07	-2.3037	-1.10479
74755604	chr5:74755604:C:T	9.44436e-24	-9.12748e-10	-1.36146	4.7822e-06	-9.12748e-10	-1.35482
74755760	chr5:74755760:T:A	5.43789e-24	-1.91349	-6.68458e-10	2.30792e-06	-2.08337	-6.68458e-10
74755932	chr5:74755932:C:T	4.32556e-23	-9.12748e-10	0.160252	2.42681e-05	-9.12748e-10	0.269446
74756031	chr5:74756031:C:T	1.28815e-24	-2.04773	-1.30594	7.34639e-07	-1.91753	-1.31056
74756595	chr5:74756595:G:A	4.26441e-24	-2.15657	-6.68458e-10	2.3671e-06	-2.05805	-6.68458e-10
74756670	chr5:74756670:T:TAC	2.50168e-24	-2.28313	-0.406784	1.15669e-06	-2.287	-0.487154
74756808	chr5:74756808:AG:A	2.62583e-23	-9.12748e-10	-0.338892	1.28424e-05	-9.12748e-10	-0.366965
74756844	chr5:74756844:T:C	1.70822e-23	-9.12748e-10	-0.76884	8.67216e-06	-9.12748e-10	-0.759599
74757774	chr5:74757774:G:A	1.07935e-24	-2.17563	-1.35489	5.80521e-07	-2.10023	-1.36332
74757919	chr5:74757919:T:C	3.9288e-23	-9.12748e-10	0.0640439	2.41709e-05	-9.12748e-10	0.265434
74757939	chr5:74757939:A:G	1.12226e-24	-2.30495	-1.18658	6.23739e-07	-2.30865	-1.08309
74758269	chr5:74758269:T:C	4.3512e-23	-9.12748e-10	0.16616	2.4416e-05	-9.12748e-10	0.275523
74758770	chr5:74758770:A:G	1.12627e-24	-2.31367	-1.1743	6.29845e-07	-2.31644	-1.06556
74759914	chr5:74759914:T:G	5.48097e-23	-9.12748e-10	0.396992	3.0755e-05	-9.12748e-10	0.506337
74760688	chr5:74760688:T:C	1.15337e-24	-2.25967	-1.20451	5.92829e-07	-2.26979	-1.17278
74760850	chr5:74760850:A:G	9.71581e-24	-9.12748e-10	-1.33312	4.89068e-06	-9.12748e-10	-1.33239
74761973	chr5:74761973:T:C	1.31936e-23	-9.12748e-10	-1.02714	6.49544e-06	-9.12748e-10	-1.04862
74762258	chr5:74762258:C:T	1.08226e-24	-2.30395	-1.22388	5.97359e-07	-2.30833	-1.12663
74762393	chr5:74762393:T:C	5.66845e-24	-1.87196	-6.68458e-10	3.23777e-06	-1.74483	-6.68458e-10
74762435	chr5:74762435:T:C	1.10534e-24	-2.29649	-1.21024	6.11815e-07	-2.30207	-1.10898
74762573	chr5:74762573:G:T	9.73372e-25	-2.31665	-1.31722	5.12011e-07	-2.30539	-1.28374
74762788	chr5:74762788:A:G	1.05681e-24	-2.29718	-1.25444	5.76957e-07	-2.30262	-1.16709
74763022	chr5:74763022:TTAAAG:T	1.13017e-24	-2.26435	-1.22016	5.62207e-07	-2.24633	-1.24928
74763266	chr5:74763266:T:C	3.40794e-24	-1.51763	-0.863143	1.44952e-06	-1.77379	-0.774695
74763269	chr5:74763269:A:G	1.17652e-23	-1.14173	-6.68458e-10	3.14591e-06	-1.77361	-6.68458e-10
74763550	chr5:74763550:G:C	1.6962e-23	-9.12748e-10	-0.7759	8.61094e-06	-9.12748e-10	-0.766683
74763883	chr5:74763883:T:C	1.14695e-24	-2.31066	-1.15911	5.9559e-07	-2.31885	-1.11907
74763990	chr5:74763990:GT:G	1.69511e-23	-9.12748e-10	-0.776542	8.59176e-06	-9.12748e-10	-0.768913
74764001	chr5:74764001:G:A	1.11418e-23	-9.12748e-10	-1.19617	5.89386e-06	-9.12748e-10	-1.14581
74764026	chr5:74764026:G:A	1.15686e-24	-2.30851	-1.15265	6.00526e-07	-2.31835	-1.11132
74764343	chr5:74764343:G:A	4.37315e-23	-9.12748e-10	0.171194	2.45451e-05	-9.12748e-10	0.280796
74764632	chr5:74764632:GTTA:G	9.75574e-24	-9.12748e-10	-1.32902	4.93232e-06	-9.12748e-10	-1.32391
74765175	chr5:74765175:CTTT:C	1.74821e-23	-9.12748e-10	-0.7457	8.87485e-06	-9.12748e-10	-0.736495
74765256	chr5:74765256:T:G	2.28381e-24	-1.44071	-1.34032	8.94483e-07	-1.71632	-1.3149
74765315	chr5:74765315:C:A	9.42276e-24	-9.12748e-10	-1.36375	4.75868e-06	-9.12748e-10	-1.35975
74765371	chr5:74765371:A:T	1.59348e-23	-0.838368	-6.68458e-10	5.67947e-06	-1.18286	-6.68458e-10
74765456	chr5:74765456:G:A	1.16332e-24	-2.30623	-1.14936	6.03036e-07	-2.31707	-1.10843
74766717	chr5:74766717:T:A	9.42096e-24	-9.12748e-10	-1.36394	4.7425e-06	-9.12748e-10	-1.36315
74766774	chr5:74766774:T:C	1.71017e-23	-9.12748e-10	-0.767696	9.11441e-06	-9.12748e-10	-0.70986
74767244	chr5:74767244:G:A	1.06509e-24	-2.18092	-1.3629	5.73597e-07	-2.1126	-1.36295
74767425	chr5:74767425:T:C	1.08294e-24	-2.31656	-1.21063	5.62138e-07	-2.31978	-1.17594
74767774	chr5:74767774:G:C	4.55821e-24	-2.08994	-6.68458e-10	2.61424e-06	-1.95874	-6.68458e-10
74767848	chr5:74767848:T:TA	4.36556e-23	-9.12748e-10	0.169455	2.45021e-05	-9.12748e-10	0.279043
74767953	chr5:74767953:G:A	9.42086e-24	-9.12748e-10	-1.36395	4.74261e-06	-9.12748e-10	-1.36313
74768324	chr5:74768324:G:A	4.82028e-24	-2.03404	-6.68458e-10	2.56213e-06	-1.97888	-6.68458e-10
74768489	chr5:74768489:T:C	1.08916e-24	-2.30947	-1.21201	6.02773e-07	-2.31372	-1.11221
74769047	chr5:74769047:G:A	1.37897e-23	-9.12748e-10	-0.982955	6.60964e-06	-9.12748e-10	-1.03119
74769182	chr5:74769182:G:A	1.54591e-23	-9.12748e-10	-0.868678	8.26328e-06	-9.12748e-10	-0.807895
74769352	chr5:74769352:A:G	1.10945e-23	-9.12748e-10	-1.20042	5.78495e-06	-9.12748e-10	-1.16446
74769996	chr5:74769996:A:G	1.07322e-24	-2.31171	-1.22451	5.53351e-07	-2.31925	-1.19223
74770128	chr5:74770128:C:G	1.0112e-24	-2.25068	-1.34505	5.2663e-07	-2.23394	-1.32704
74770466	chr5:74770466:C:T	4.34843e-23	-9.12748e-10	0.165525	2.44004e-05	-9.12748e-10	0.274881
74770561	chr5:74770561:A:G	4.28099e-24	-2.15269	-6.68458e-10	2.1211e-06	-2.16778	-6.68458e-10
74770886	chr5:74770886:C:T	1.07592e-23	-1.23111	-6.68458e-10	5.51187e-06	-1.21281	-6.68458e-10
74771152	chr5:74771152:C:T	1.00935e-23	-9.12748e-10	-1.29498	5.02863e-06	-9.12748e-10	-1.30457
74771902	chr5:74771902:G:A	2.03327e-24	-2.01031	-0.886926	9.56946e-07	-2.03663	-0.927097
74772017	chr5:74772017:CAA:C	1.10649e-23	-9.12748e-10	-1.2031	5.71226e-06	-9.12748e-10	-1.1771
74772232	chr5:74772232:C:T	9.53667e-24	-9.12748e-10	-1.35173	4.76972e-06	-9.12748e-10	-1.35743
74772285	chr5:74772285:C:T	1.39734e-23	-9.12748e-10	-0.969724	7.42752e-06	-9.12748e-10	-0.914524
74772414	chr5:74772414:C:T	1.00497e-23	-9.12748e-10	-1.29933	5.2111e-06	-9.12748e-10	-1.26892
74772949	chr5:74772949:C:T	9.91134e-25	-2.3173	-1.29848	5.09493e-07	-2.30562	-1.28843
74773100	chr5:74773100:G:A	9.41964e-24	-9.12748e-10	-1.36408	4.74473e-06	-9.12748e-10	-1.36268
74773429	chr5:74773429:G:A	4.57862e-23	-9.12748e-10	0.217106	2.64167e-05	-9.12748e-10	0.354281
74773510	chr5:74773510:C:T	1.71141e-23	-9.12748e-10	-0.766971	8.81332e-06	-9.12748e-10	-0.743452
74774038	chr5:74774038:A:G	1.28773e-24	-2.31815	-1.03585	7.41955e-07	-2.31952	-0.898667
74774148	chr5:74774148:C:A	1.29179e-23	-9.12748e-10	-1.04826	6.82337e-06	-9.12748e-10	-0.999363
74774228	chr5:74774228:T:A	1.17877e-24	-2.31917	-1.12324	6.17336e-07	-2.3198	-1.08226
74774309	chr5:74774309:T:G	1.30375e-24	-2.31847	-1.02317	6.84669e-07	-2.31994	-0.978594
74774432	chr5:74774432:C:T	1.34464e-24	-2.3161	-0.994647	7.88107e-07	-2.31812	-0.839716
74774570	chr5:74774570:C:T	1.85199e-23	-9.12748e-10	-0.688028	9.92737e-06	-9.12748e-10	-0.624421
74774667	chr5:74774667:A:G	1.04583e-24	-2.29736	-1.26471	5.18852e-07	-2.28617	-1.28968
74774670	chr5:74774670:A:G	1.10819e-23	-9.12748e-10	-1.20157	5.58262e-06	-9.12748e-10	-1.20006
74774734	chr5:74774734:CAT:C	3.62446e-24	-2.31917	-6.68458e-10	1.82237e-06	-2.31958	-6.68458e-10
74775312	chr5:74775312:G:A	1.26161e-23	-9.12748e-10	-1.0719	6.08545e-06	-9.12748e-10	-1.11382
74775579	chr5:74775579:C:T	1.00788e-23	-1.29644	-6.68458e-10	3.40508e-06	-1.69445	-6.68458e-10
74775812	chr5:74775812:C:T	3.81639e-23	-9.12748e-10	0.035015	2.19368e-05	-9.12748e-10	0.168447
74776070	chr5:74776070:G:A	1.00931e-23	-9.12748e-10	-1.29503	5.13919e-06	-9.12748e-10	-1.28282
74776174	chr5:74776174:A:C	1.531e-23	-9.12748e-10	-0.878368	7.50587e-06	-9.12748e-10	-0.904031
74777522	chr5:74777522:T:C	1.08003e-23	-9.12748e-10	-1.22731	5.58147e-06	-9.12748e-10	-1.20026
74777633	chr5:74777633:GATTA:G	3.86654e-24	-2.25452	-6.68458e-10	1.83172e-06	-2.31446	-6.68458e-10
74777717	chr5:74777717:G:A	1.24263e-24	-2.31641	-1.07324	7.13275e-07	-2.31792	-0.939684
74779528	chr5:74779528:ACAGAG:A	1.61385e-23	-9.12748e-10	-0.825669	7.8949e-06	-9.12748e-10	-0.853499
74779533	chr5:74779533:G:A	1.19193e-24	-2.10716	-1.32415	5.75034e-07	-2.18883	-1.28421
74780385	chr5:74780385:T:C	1.25356e-24	-2.27277	-1.10812	6.36861e-07	-2.29332	-1.0776
74780555	chr5:74780555:G:C	4.14572e-23	-9.12748e-10	0.117785	1.94334e-05	-9.12748e-10	0.047275
74781649	chr5:74781649:C:T	1.08673e-24	-2.31882	-1.20489	5.24767e-07	-2.317	-1.24751
74781942	chr5:74781942:C:T	1.07286e-23	-1.23396	-6.68458e-10	3.27365e-06	-1.73381	-6.68458e-10
74783469	chr5:74783469:G:T	1.32363e-24	-2.31688	-1.00961	7.72465e-07	-2.31832	-0.859561
74783904	chr5:74783904:G:A	3.22641e-23	-9.12748e-10	-0.132922	1.51306e-05	-9.12748e-10	-0.202997
74784171	chr5:74784171:G:A	3.83123e-23	-9.12748e-10	0.0388949	2.36079e-05	-9.12748e-10	0.241863
74784717	chr5:74784717:G:C	1.09288e-23	-9.12748e-10	-1.21547	5.46485e-06	-9.12748e-10	-1.22138
74785137	chr5:74785137:G:A	1.45117e-23	-9.12748e-10	-0.931918	7.53181e-06	-9.12748e-10	-0.900581
74785737	chr5:74785737:G:T	1.03838e-23	0.0699718	-1.3366	1.71747e-06	-1.03698	-1.34188
74785815	chr5:74785815:C:T	1.30947e-23	-9.12748e-10	-1.03467	6.92127e-06	-9.12748e-10	-0.985118
74785914	chr5:74785914:T:C	1.72419e-23	-9.12748e-10	-0.759536	9.72245e-06	-9.12748e-10	-0.645279
74786537	chr5:74786537:G:A	5.92108e-24	-1.82836	-6.68458e-10	3.4862e-06	-1.67091	-6.68458e-10
74786686	chr5:74786686:C:G	1.36387e-24	-2.26759	-1.02896	6.92012e-07	-2.29149	-0.996381
74786695	chr5:74786695:G:A	9.58637e-25	-2.31677	-1.33235	4.86607e-07	-2.31634	-1.32368
74786969	chr5:74786969:G:A	4.32473e-23	-9.12748e-10	0.160058	2.0204e-05	-9.12748e-10	0.0861651
74786979	chr5:74786979:G:A	1.69445e-23	-9.12748e-10	-0.776932	8.59994e-06	-9.12748e-10	-0.767962
74787286	chr5:74787286:A:G	1.39955e-24	-2.28711	-0.983621	7.16432e-07	-2.30556	-0.94763
74787496	chr5:74787496:C:T	1.29858e-23	-9.12748e-10	-1.04302	6.42707e-06	-9.12748e-10	-1.0592
74787892	chr5:74787892:G:A	1.25919e-24	-2.31564	-1.06077	7.25317e-07	-2.31768	-0.923185
74788232	chr5:74788232:G:A	1.91136e-24	-2.16907	-0.789987	9.71338e-07	-2.17555	-0.773248
74788474	chr5:74788474:G:A	9.84621e-24	-9.12748e-10	-1.31979	4.97913e-06	-9.12748e-10	-1.31446
74788562	chr5:74788562:G:A	1.64525e-23	-9.12748e-10	-0.806396	8.33971e-06	-9.12748e-10	-0.798688
74788992	chr5:74788992:G:A	9.4194e-24	-9.12748e-10	-1.3641	4.74557e-06	-9.12748e-10	-1.3625
74789085	chr5:74789085:A:G	9.58076e-25	-2.29555	-1.35416	4.89605e-07	-2.30189	-1.33198
74789164	chr5:74789164:C:T	1.34607e-24	-2.27411	-1.03558	6.85727e-07	-2.29486	-1.00214
74789404	chr5:74789404:C:T	5.21566e-24	-1.95521	-6.68458e-10	1.9668e-06	-2.24331	-6.68458e-10
74789620	chr5:74789620:G:A	1.30323e-23	-9.12748e-10	-1.03945	6.40991e-06	-9.12748e-10	-1.06187
74789678	chr5:74789678:A:G	1.20333e-23	-9.12748e-10	-1.1192	5.83354e-06	-9.12748e-10	-1.15609
74789758	chr5:74789758:G:C	1.10766e-23	-9.12748e-10	-1.20204	5.77475e-06	-9.12748e-10	-1.16622
74789782	chr5:74789782:TGGCA:T	1.73836e-23	-9.12748e-10	-0.751349	7.56117e-06	-9.12748e-10	-0.89669
74790116	chr5:74790116:T:C	9.90736e-24	-9.12748e-10	-1.3136	5.03946e-06	-9.12748e-10	-1.30242
74790364	chr5:74790364:G:T	3.95606e-24	-2.23163	-6.68458e-10	2.29994e-06	-2.08684	-6.68458e-10
74790545	chr5:74790545:C:A	1.40676e-24	-2.24804	-1.01754	7.12537e-07	-2.27427	-0.984368
74790763	chr5:74790763:G:A	1.95923e-24	-2.13468	-0.799645	9.96465e-07	-2.14065	-0.782604
74790997	chr5:74790997:G:A	1.39319e-23	-9.12748e-10	-0.972692	6.84495e-06	-9.12748e-10	-0.996206
74791035	chr5:74791035:T:C	4.14555e-24	-2.18484	-6.68458e-10	2.2944e-06	-2.08925	-6.68458e-10
74791057	chr5:74791057:C:T	1.4115e-24	-2.23771	-1.02451	7.13057e-07	-2.26643	-0.991477
74791077	chr5:74791077:G:A	9.40617e-25	-2.31829	-1.3498	4.84761e-07	-2.31687	-1.32695
74791121	chr5:74791121:C:T	9.06253e-23	0.899857	-6.68458e-10	1.21711e-05	-0.420652	-6.68458e-10
74791206	chr5:74791206:C:T	4.18081e-24	-2.17637	-6.68458e-10	2.31644e-06	-2.07969	-6.68458e-10
74791461	chr5:74791461:CAAT:C	1.44163e-23	-9.12748e-10	-0.938519	7.40693e-06	-9.12748e-10	-0.917301
74791540	chr5:74791540:G:A	9.44108e-25	-2.31522	-1.34917	4.96594e-07	-2.29323	-1.32647
74791885	chr5:74791885:T:C	3.6218e-24	-2.3199	-6.68458e-10	1.82672e-06	-2.31719	-6.68458e-10
74792949	chr5:74792949:A:G	1.30323e-23	-9.12748e-10	-1.03945	6.40991e-06	-9.12748e-10	-1.06187
74793123	chr5:74793123:G:A	3.22944e-23	-9.12748e-10	-0.131983	1.97052e-05	-9.12748e-10	0.0611652
74793519	chr5:74793519:G:A	1.30148e-23	-9.12748e-10	-1.04079	7.11647e-06	-9.12748e-10	-0.957304
74793620	chr5:74793620:A:G	1.09567e-24	-2.3126	-1.20291	6.09844e-07	-2.31529	-1.09898
74793779	chr5:74793779:G:A	1.30308e-23	-9.12748e-10	-1.03956	6.40933e-06	-9.12748e-10	-1.06196
74793952	chr5:74793952:G:A	1.22902e-23	-9.12748e-10	-1.09808	6.50654e-06	-9.12748e-10	-1.04691
74794237	chr5:74794237:T:A	1.69662e-23	-9.12748e-10	-0.775653	9.56629e-06	-9.12748e-10	-0.661471
74794414	chr5:74794414:C:T	1.0428e-23	-9.12748e-10	-1.26238	5.31489e-06	-9.12748e-10	-1.2492
74794511	chr5:74794511:G:T	1.38784e-24	-2.21877	-1.06035	6.95463e-07	-2.25346	-1.02944
74794768	chr5:74794768:A:G	9.50066e-25	-2.29872	-1.35937	4.82946e-07	-2.30516	-1.34241
74794812	chr5:74794812:C:G	1.73824e-23	-9.12748e-10	-0.751418	8.82948e-06	-9.12748e-10	-0.74162
74795224	chr5:74795224:C:T	4.36054e-23	-9.12748e-10	0.168306	2.44757e-05	-9.12748e-10	0.277963
74795253	chr5:74795253:C:T	3.64206e-24	-2.31433	-6.68458e-10	1.82745e-06	-2.3168	-6.68458e-10
74795432	chr5:74795432:T:C	1.12833e-23	-9.12748e-10	-1.18355	5.97254e-06	-9.12748e-10	-1.13254
74795649	chr5:74795649:C:A	1.20815e-24	-2.31624	-1.10154	6.88933e-07	-2.31831	-0.974019
74795784	chr5:74795784:C:T	1.86553e-24	-2.16464	-0.818687	9.49225e-07	-2.17162	-0.800208
74795792	chr5:74795792:T:C	1.87116e-24	-2.15917	-0.821153	9.51993e-07	-2.16622	-0.802696
74796420	chr5:74796420:TTC:T	1.36551e-24	-2.26521	-1.03014	6.93919e-07	-2.28795	-0.997168
74796475	chr5:74796475:G:A	1.51518e-23	-9.12748e-10	-0.888757	7.4276e-06	-9.12748e-10	-0.914514
74796582	chr5:74796582:T:A	5.12351e-24	-1.97304	-6.68458e-10	2.70749e-06	-1.9237	-6.68458e-10
74797184	chr5:74797184:T:C	1.32549e-23	-9.12748e-10	-1.02251	6.33245e-06	-9.12748e-10	-1.07403
74797208	chr5:74797208:CCT:C	7.94659e-24	-1.53413	-6.68458e-10	2.69024e-06	-1.93009	-6.68458e-10
74797229	chr5:74797229:T:C	6.30644e-24	-1.7653	-6.68458e-10	2.09731e-06	-2.17906	-6.68458e-10
74797388	chr5:74797388:G:A	1.67619e-23	-9.12748e-10	-0.787767	8.50837e-06	-9.12748e-10	-0.778666
74797434	chr5:74797434:C:T	4.71358e-24	-1.81519	-0.24124	2.02363e-06	-2.13461	-0.0802163
74797522	chr5:74797522:C:T	1.33192e-24	-2.26758	-1.05267	6.77505e-07	-2.28895	-1.0201
74797945	chr5:74797945:A:T	9.82892e-25	-2.26325	-1.36088	5.24982e-07	-2.21552	-1.34859
74797960	chr5:74797960:A:T	1.23803e-24	-2.27434	-1.11902	6.89385e-07	-2.28288	-1.00879
74799035	chr5:74799035:T:C	3.96997e-24	-2.22812	-6.68458e-10	2.15878e-06	-2.15017	-6.68458e-10
74799626	chr5:74799626:C:T	2.08638e-24	-1.56302	-1.30843	8.39537e-07	-1.82344	-1.27118
74799707	chr5:74799707:T:C	1.16078e-24	-2.10225	-1.35553	6.59107e-07	-1.97996	-1.35663
74799717	chr5:74799717:T:C	1.96885e-24	-1.97552	-0.953907	8.18905e-07	-2.20562	-0.913887
74799754	chr5:74799754:T:A	1.47027e-24	-2.26269	-0.958742	7.49476e-07	-2.28608	-0.922015
74799814	chr5:74799814:C:T	2.58204e-24	-1.48729	-1.171	1.05701e-06	-1.7607	-1.10357
74799893	chr5:74799893:G:T	1.54591e-23	-9.12748e-10	-0.868678	8.26328e-06	-9.12748e-10	-0.807895
74800458	chr5:74800458:T:C	2.06893e-24	-2.164	-0.715844	1.05336e-06	-2.17088	-0.696852
74800608	chr5:74800608:T:G	4.19353e-24	-2.15436	-0.0189778	2.59832e-06	-2.08776	0.122904
74801467	chr5:74801467:G:C	1.26792e-23	-1.06692	-6.68458e-10	5.50781e-06	-1.21355	-6.68458e-10
74801556	chr5:74801556:A:C	8.40671e-24	-0.73906	-0.738786	1.93767e-06	-1.43499	-0.823238
74801727	chr5:74801727:T:C	1.99212e-24	-2.15722	-0.760461	1.0156e-06	-2.16439	-0.73984
74802014	chr5:74802014:AGTG:A	9.65997e-25	-2.31874	-1.32273	4.94653e-07	-2.31071	-1.3129
74802696	chr5:74802696:A:G	9.71226e-24	-9.12748e-10	-1.33349	4.90699e-06	-9.12748e-10	-1.32906
74803381	chr5:74803381:G:A	1.75914e-23	-9.12748e-10	-0.739464	8.92209e-06	-9.12748e-10	-0.731186
74803530	chr5:74803530:G:C	9.41968e-24	-9.12748e-10	-1.36408	4.74463e-06	-9.12748e-10	-1.3627
74803809	chr5:74803809:C:T	9.51439e-25	-2.31686	-1.33979	4.87584e-07	-2.30587	-1.33213
74803932	chr5:74803932:T:C	1.76941e-23	-9.12748e-10	-0.733646	8.97846e-06	-9.12748e-10	-0.724889
74804018	chr5:74804018:T:C	1.44942e-23	-9.12748e-10	-0.933126	7.1129e-06	-9.12748e-10	-0.957807
74805619	chr5:74805619:C:T	9.62355e-25	-2.28667	-1.35858	5.15945e-07	-2.23812	-1.34335
74805658	chr5:74805658:G:A	9.42101e-24	-9.12748e-10	-1.36393	4.74252e-06	-9.12748e-10	-1.36315
74805752	chr5:74805752:A:C	1.0678e-23	-9.12748e-10	-1.23869	5.61095e-06	-9.12748e-10	-1.195
74806493	chr5:74806493:C:CA	1.17072e-24	-2.31812	-1.13113	6.66568e-07	-2.31913	-1.0062
74806591	chr5:74806591:T:C	2.75757e-23	-9.12748e-10	-0.289943	1.39795e-05	-9.12748e-10	-0.282123
74806960	chr5:74806960:A:AG	1.77382e-23	-9.12748e-10	-0.731156	9.0013e-06	-9.12748e-10	-0.722348
74807453	chr5:74807453:A:G	9.31486e-25	-2.31986	-1.35799	4.80373e-07	-2.31141	-1.3415
74808421	chr5:74808421:AT:A	1.01939e-24	-2.3198	-1.26787	5.00648e-07	-2.31091	-1.30066
74808426	chr5:74808426:C:G	1.02481e-24	-2.31979	-1.26258	5.00799e-07	-2.31492	-1.29635
74808577	chr5:74808577:CTG:C	4.81208e-24	-2.03575	-6.68458e-10	2.37097e-06	-2.05642	-6.68458e-10
74808742	chr5:74808742:G:C	1.30355e-23	-9.12748e-10	-1.0392	6.72554e-06	-9.12748e-10	-1.0138
74808777	chr5:74808777:C:CA	4.76132e-23	-9.12748e-10	0.256233	2.68297e-05	-9.12748e-10	0.369794
74808984	chr5:74808984:T:A	1.30543e-23	-9.12748e-10	-1.03776	6.42038e-06	-9.12748e-10	-1.06024
74809469	chr5:74809469:G:A	5.2307e-23	-9.12748e-10	0.350255	2.95052e-05	-9.12748e-10	0.46485
74809501	chr5:74809501:CAGG:C	9.67838e-24	-9.12748e-10	-1.33698	4.88944e-06	-9.12748e-10	-1.33264
74809512	chr5:74809512:C:T	2.52662e-24	-2.17056	-0.509433	1.28981e-06	-2.17657	-0.488645
74810415	chr5:74810415:A:G	4.36556e-23	-9.12748e-10	0.169455	2.45021e-05	-9.12748e-10	0.279043
74812021	chr5:74812021:T:C	1.29055e-24	-2.29105	-1.06076	6.59725e-07	-2.30707	-1.02858
74812255	chr5:74812255:C:T	1.74558e-23	-9.12748e-10	-0.747203	8.85763e-06	-9.12748e-10	-0.738437
74812565	chr5:74812565:C:A	1.29155e-23	-9.12748e-10	-1.04845	6.93679e-06	-9.12748e-10	-0.982877
74813247	chr5:74813247:A:T	1.01426e-23	-9.12748e-10	-1.29013	5.13046e-06	-9.12748e-10	-1.28452
74813249	chr5:74813249:A:T	1.03504e-23	-9.12748e-10	-1.26985	5.23918e-06	-9.12748e-10	-1.26355
74813289	chr5:74813289:A:C	9.75577e-24	-9.12748e-10	-1.32902	4.89583e-06	-9.12748e-10	-1.33133
74813507	chr5:74813507:G:A	4.41071e-24	-2.16214	0.0392988	2.6917e-06	-2.10602	0.176479
74813701	chr5:74813701:A:T	9.91235e-24	-9.12748e-10	-1.31309	4.85796e-06	-9.12748e-10	-1.3391
74813807	chr5:74813807:C:A	3.67991e-24	-2.30399	-6.68458e-10	2.06367e-06	-2.19523	-6.68458e-10
74814015	chr5:74814015:G:A	1.0056e-23	-2.28079	0.982086	6.15063e-06	-2.25712	1.15395
74814076	chr5:74814076:T:C	1.00694e-23	-9.12748e-10	-1.29737	5.12572e-06	-9.12748e-10	-1.28545
74814584	chr5:74814584:T:C	1.35556e-24	-2.27625	-1.02641	6.91916e-07	-2.29645	-0.99156
74815026	chr5:74815026:C:A	1.71172e-23	-9.12748e-10	-0.766793	8.69379e-06	-9.12748e-10	-0.757107
74815161	chr5:74815161:AATATACTTAGAT:A	1.8403e-22	-9.12748e-10	1.60822	8.02633e-05	-9.12748e-10	1.4656
74815228	chr5:74815228:T:G	1.0257e-24	-2.31989	-1.26161	5.33018e-07	-2.31647	-1.23244
74815576	chr5:74815576:C:T	4.57542e-24	-2.16597	0.079795	2.82525e-06	-2.09933	0.218209
74815697	chr5:74815697:A:T	5.62769e-24	-1.87918	-6.68458e-10	2.96144e-06	-1.83404	-6.68458e-10
74816147	chr5:74816147:T:C	1.2027e-24	-2.14102	-1.28129	6.797e-07	-2.02055	-1.28527
74816271	chr5:74816271:T:A	1.06273e-23	-9.12748e-10	-1.24345	5.5806e-06	-9.12748e-10	-1.20042
74816465	chr5:74816465:C:T	1.94051e-24	-2.1491	-0.794824	9.8928e-07	-2.15474	-0.775755
74817395	chr5:74817395:C:T	1.06705e-24	-2.31742	-1.22456	5.59569e-07	-2.31994	-1.18036
74817869	chr5:74817869:T:C	1.09186e-23	-9.12748e-10	-1.21641	5.75681e-06	-9.12748e-10	-1.16933
74818704	chr5:74818704:A:G	4.40185e-23	-9.12748e-10	0.177734	2.47128e-05	-9.12748e-10	0.287604
74818736	chr5:74818736:C:T	4.65135e-23	-9.12748e-10	0.232866	2.61765e-05	-9.12748e-10	0.345147
74818737	chr5:74818737:G:A	5.07501e-23	-9.12748e-10	0.320037	2.88816e-05	-9.12748e-10	0.443489
74818807	chr5:74818807:A:C	6.56796e-24	-1.72467	-6.68458e-10	2.97396e-06	-1.82982	-6.68458e-10
74818809	chr5:74818809:A:C	2.53756e-24	-1.50138	-1.1743	1.08989e-06	-1.70907	-1.12457
74818811	chr5:74818811:A:C	4.65862e-24	-2.06816	-6.68458e-10	1.98593e-06	-2.23363	-6.68458e-10
74818947	chr5:74818947:C:T	1.29741e-23	-9.12748e-10	-1.04392	6.96152e-06	-9.12748e-10	-0.979318
74818964	chr5:74818964:A:C	1.19076e-23	-9.12748e-10	-1.1297	6.1779e-06	-9.12748e-10	-1.09874
74819513	chr5:74819513:G:A	1.29772e-24	-1.98652	-1.35974	6.02751e-07	-2.08493	-1.34103
74820059	chr5:74820059:G:A	4.4805e-23	-9.12748e-10	0.195444	2.52123e-05	-9.12748e-10	0.307617
74820610	chr5:74820610:C:T	4.36556e-23	-9.12748e-10	0.169455	2.45021e-05	-9.12748e-10	0.279043
74820951	chr5:74820951:G:C	1.33875e-23	-9.12748e-10	-1.01255	6.9141e-06	-9.12748e-10	-0.986154
74821195	chr5:74821195:T:C	9.68827e-25	-2.30614	-1.33241	5.02874e-07	-2.2836	-1.32354
74821328	chr5:74821328:T:C	4.24171e-23	-9.12748e-10	0.140677	2.38141e-05	-9.12748e-10	0.250563
74821671	chr5:74821671:A:G	9.8413e-24	-9.12748e-10	-1.32029	5.00231e-06	-9.12748e-10	-1.30982
74821697	chr5:74821697:C:T	9.8413e-24	-9.12748e-10	-1.32029	5.00231e-06	-9.12748e-10	-1.30982
74822812	chr5:74822812:ACTC:A	1.39049e-23	-9.12748e-10	-0.974634	6.84874e-06	-9.12748e-10	-0.995652
74822970	chr5:74822970:T:C	1.63e-23	-9.12748e-10	-0.815712	8.26935e-06	-9.12748e-10	-0.807161
74823355	chr5:74823355:C:T	1.30185e-23	-9.12748e-10	-1.0405	6.40353e-06	-9.12748e-10	-1.06287
74823477	chr5:74823477:G:A	1.05284e-24	-2.31484	-1.24054	5.50111e-07	-2.31939	-1.19796
74823661	chr5:74823661:G:A	1.32971e-24	-2.24777	-1.07415	6.73247e-07	-2.2733	-1.04206
74823901	chr5:74823901:C:G	2.00603e-24	-2.25276	-0.657957	9.37169e-07	-2.30384	-0.680765
74824141	chr5:74824141:C:T	1.00664e-24	-2.26681	-1.33345	5.20205e-07	-2.27418	-1.29907
74824402	chr5:74824402:C:T	4.5633e-22	2.51634	-6.68458e-10	4.35246e-05	0.85361	-6.68458e-10
74824677	chr5:74824677:GCT:G	1.2664e-23	-9.12748e-10	-1.06811	6.78295e-06	-9.12748e-10	-1.0053
74825577	chr5:74825577:C:T	1.21876e-24	-2.09966	-1.30938	5.21803e-07	-2.24145	-1.32873
74825773	chr5:74825773:C:T	1.76851e-23	-9.12748e-10	-0.734151	9.42742e-06	-9.12748e-10	-0.676094
74825815	chr5:74825815:T:C	9.94764e-24	-9.12748e-10	-1.30954	4.98363e-06	-9.12748e-10	-1.31356
74825821	chr5:74825821:G:A	1.25378e-24	-2.06087	-1.31984	5.30393e-07	-2.21788	-1.33597
74826250	chr5:74826250:A:G	4.36556e-23	-9.12748e-10	0.169455	2.45021e-05	-9.12748e-10	0.279043
74826503	chr5:74826503:G:A	1.94821e-24	-2.3121	-0.62787	1.08728e-06	-2.31842	-0.51762
74826658	chr5:74826658:T:C	9.63528e-25	-2.31625	-1.32777	4.94778e-07	-2.30498	-1.31838
74827302	chr5:74827302:G:A	1.21893e-24	-2.31167	-1.09724	6.97444e-07	-2.31403	-0.966021
74827706	chr5:74827706:A:T	1.8162e-23	-9.12748e-10	-0.707544	9.22709e-06	-9.12748e-10	-0.697573
74827979	chr5:74827979:T:C	4.37891e-23	-9.12748e-10	0.172509	2.45768e-05	-9.12748e-10	0.282087
74828021	chr5:74828021:A:G	4.37334e-23	-9.12748e-10	0.171235	2.45477e-05	-9.12748e-10	0.280901
74828054	chr5:74828054:T:C	4.62834e-24	-2.07468	-6.68458e-10	2.68346e-06	-1.93261	-6.68458e-10
74828501	chr5:74828501:C:T	1.00654e-24	-2.27206	-1.32829	5.21982e-07	-2.27785	-1.29199
74828715	chr5:74828715:C:T	1.41891e-24	-2.24361	-1.01337	7.19174e-07	-2.27107	-0.978298
74828780	chr5:74828780:G:A	1.09481e-23	-9.12748e-10	-1.21371	5.52124e-06	-9.12748e-10	-1.21111
74829065	chr5:74829065:A:G	1.01469e-23	-9.12748e-10	-1.28971	5.34622e-06	-9.12748e-10	-1.24333
74829437	chr5:74829437:A:T	5.23272e-24	-2.00599	0.0540411	2.45684e-06	-2.15065	0.129809
74829475	chr5:74829475:A:T	1.21886e-24	-2.06473	-1.34423	7.0759e-07	-1.91952	-1.34609
74829680	chr5:74829680:T:C	1.33921e-24	-2.26344	-1.05136	6.80228e-07	-2.2868	-1.01824
74829684	chr5:74829684:A:C	1.84182e-23	-9.12748e-10	-0.693539	9.34804e-06	-9.12748e-10	-0.68455
74829825	chr5:74829825:T:C	1.35812e-24	-2.26623	-1.03454	6.91293e-07	-2.28884	-1.00007
74830517	chr5:74830517:A:G	1.83397e-23	-9.12748e-10	-0.697806	9.31364e-06	-9.12748e-10	-0.688236
74830539	chr5:74830539:A:C	1.03694e-23	-9.12748e-10	-1.26802	5.26689e-06	-9.12748e-10	-1.25828
74831138	chr5:74831138:GA:G	4.86951e-24	-2.02388	-6.68458e-10	2.39862e-06	-2.04482	-6.68458e-10
74831157	chr5:74831157:C:T	1.03444e-24	-2.2596	-1.31342	5.18895e-07	-2.28298	-1.29279
74832335	chr5:74832335:TCAGG:T	1.30016e-23	-9.12748e-10	-1.0418	6.39504e-06	-9.12748e-10	-1.06419
74832377	chr5:74832377:A:C	1.70232e-23	-9.12748e-10	-0.7723	8.34024e-06	-9.12748e-10	-0.798624
74832675	chr5:74832675:A:G	9.81014e-24	-1.32346	-6.68458e-10	3.02114e-06	-1.81408	-6.68458e-10
74833008	chr5:74833008:A:C	1.09131e-23	-9.12748e-10	-1.21691	5.63252e-06	-9.12748e-10	-1.19116
74833139	chr5:74833139:A:G	1.34804e-24	-2.26651	-1.04171	6.83417e-07	-2.29128	-1.00909
74833285	chr5:74833285:AAAC:A	1.97221e-24	-2.12874	-0.798986	1.00135e-06	-2.13645	-0.781914
74833292	chr5:74833292:A:G	3.78633e-23	-9.12748e-10	0.0271062	1.82958e-05	-9.12748e-10	-0.013047
74833966	chr5:74833966:G:C	9.41964e-24	-9.12748e-10	-1.36408	4.74473e-06	-9.12748e-10	-1.36268
74834295	chr5:74834295:C:T	3.56595e-23	-9.12748e-10	-0.0328592	1.9899e-05	-9.12748e-10	0.0709509
74834359	chr5:74834359:T:C	3.64202e-24	-2.31434	-6.68458e-10	1.8269e-06	-2.31709	-6.68458e-10
74834839	chr5:74834839:T:A	2.01408e-24	-2.11316	-0.793557	1.02313e-06	-2.12088	-0.775969
74834848	chr5:74834848:A:G	1.59916e-22	-9.12748e-10	1.46777	7.40247e-05	-9.12748e-10	1.38468
74835041	chr5:74835041:C:T	2.09117e-23	-9.12748e-10	-0.566566	1.0588e-05	-9.12748e-10	-0.559996
74835185	chr5:74835185:T:C	9.62293e-24	-1.34273	-6.68458e-10	3.25674e-06	-1.73899	-6.68458e-10
74835276	chr5:74835276:C:T	1.03061e-23	-9.12748e-10	-1.27414	5.25877e-06	-9.12748e-10	-1.25982
74835405	chr5:74835405:C:T	1.91852e-24	-2.16533	-0.789987	9.7504e-07	-2.17174	-0.773248
74836663	chr5:74836663:G:A	9.46509e-24	-9.12748e-10	-1.35927	4.79728e-06	-9.12748e-10	-1.35167
74836892	chr5:74836892:G:A	1.14006e-24	-2.19399	-1.2818	6.24204e-07	-2.08825	-1.30275
74837184	chr5:74837184:T:C	1.7801e-23	-9.12748e-10	-0.727619	9.03184e-06	-9.12748e-10	-0.718961
74837461	chr5:74837461:G:T	1.87355e-24	-2.17143	-0.807612	9.50576e-07	-2.17953	-0.790877
74837692	chr5:74837692:G:A	1.09161e-23	-9.12748e-10	-1.21663	5.75567e-06	-9.12748e-10	-1.16953
74838418	chr5:74838418:A:G	2.03289e-24	-2.15852	-0.738902	1.03646e-06	-2.1646	-0.719306
74838802	chr5:74838802:G:A	2.33441e-22	-0.753464	2.59952	4.61591e-05	-1.74562	2.658
74838829	chr5:74838829:C:T	9.58107e-25	-2.31682	-1.33285	4.91658e-07	-2.30622	-1.32347
74838917	chr5:74838917:T:C	9.85209e-25	-2.25795	-1.36383	5.12029e-07	-2.22503	-1.36407
74839413	chr5:74839413:C:A	4.34225e-23	-9.12748e-10	0.164102	2.0035e-05	-9.12748e-10	0.0777622
74839465	chr5:74839465:T:C	1.88066e-23	-9.12748e-10	-0.672666	1.06791e-05	-9.12748e-10	-0.551427
74839627	chr5:74839627:C:T	1.06532e-23	-9.12748e-10	-1.24101	5.36715e-06	-9.12748e-10	-1.23942
74840374	chr5:74840374:T:C	1.40989e-24	-2.29545	-0.967912	7.94209e-07	-2.27238	-0.877747
74840396	chr5:74840396:T:C	1.75156e-23	-9.12748e-10	-0.743787	8.89221e-06	-9.12748e-10	-0.734541
74840626	chr5:74840626:G:A	1.36487e-23	-9.12748e-10	-0.993229	7.14675e-06	-9.12748e-10	-0.953059
74841716	chr5:74841716:T:C	3.8769e-24	-2.25184	-6.68458e-10	1.91765e-06	-2.26862	-6.68458e-10
74841914	chr5:74841914:T:C	1.24099e-23	-9.12748e-10	-1.08838	6.14533e-06	-9.12748e-10	-1.10402
74842041	chr5:74842041:G:A	9.97064e-24	-9.12748e-10	-1.30723	5.07675e-06	-9.12748e-10	-1.29505
74843014	chr5:74843014:C:T	1.86773e-23	-9.12748e-10	-0.679569	9.48348e-06	-9.12748e-10	-0.670165
74843529	chr5:74843529:T:C	1.87753e-23	-9.12748e-10	-0.674332	9.5306e-06	-9.12748e-10	-0.665209
74843776	chr5:74843776:A:G	1.19247e-24	-2.3161	-1.11475	6.79618e-07	-2.31769	-0.988249
74844384	chr5:74844384:C:T	9.63256e-25	-2.31289	-1.33142	4.9619e-07	-2.29834	-1.32218
74844401	chr5:74844401:G:A	1.95529e-23	-9.12748e-10	-0.63375	1.03883e-05	-9.12748e-10	-0.579038
74844570	chr5:74844570:G:A	9.4985e-25	-2.31845	-1.33988	4.85437e-07	-2.31036	-1.33206
74844631	chr5:74844631:A:G	9.4862e-25	-2.31223	-1.34739	4.87843e-07	-2.29668	-1.3408
74844710	chr5:74844710:G:A	1.91679e-24	-2.14576	-0.810463	9.7324e-07	-2.15391	-0.792928
74845027	chr5:74845027:C:T	1.83852e-23	-9.12748e-10	-0.695332	9.33745e-06	-9.12748e-10	-0.685683
74845198	chr5:74845198:T:G	9.61182e-25	-2.31314	-1.33333	4.9473e-07	-2.29869	-1.32477
74845387	chr5:74845387:G:A	9.44951e-24	-9.12748e-10	-1.36091	4.73844e-06	-9.12748e-10	-1.36401
74845505	chr5:74845505:G:A	4.35762e-23	-9.12748e-10	0.167634	2.44551e-05	-9.12748e-10	0.27712
74845738	chr5:74845738:T:C	1.34588e-24	-2.01169	-1.29813	6.06288e-07	-2.12908	-1.29104
74845795	chr5:74845795:G:A	1.03608e-23	-9.12748e-10	-1.26885	5.26443e-06	-9.12748e-10	-1.25874
74846811	chr5:74846811:T:C	1.30775e-24	-2.26149	-1.07708	6.63006e-07	-2.28466	-1.04603
74846910	chr5:74846910:G:A	3.62218e-24	-2.3198	-6.68458e-10	1.93732e-06	-2.25841	-6.68458e-10
74847040	chr5:74847040:C:T	1.5751e-24	-1.80773	-1.34483	5.65627e-07	-2.13266	-1.35688
74847133	chr5:74847133:T:C	1.84905e-24	-2.18623	-0.80597	9.42437e-07	-2.19228	-0.786727
74847571	chr5:74847571:G:A	9.66792e-25	-2.31674	-1.32391	5.02507e-07	-2.30872	-1.29914
74847850	chr5:74847850:T:C	1.58365e-23	-9.12748e-10	-0.844561	8.25182e-06	-9.12748e-10	-0.809282
74847963	chr5:74847963:T:C	1.97177e-24	-2.16206	-0.765884	1.00665e-06	-2.1676	-0.745481
74848338	chr5:74848338:T:C	1.80666e-23	-9.12748e-10	-0.712809	9.17772e-06	-9.12748e-10	-0.702938
74848378	chr5:74848378:A:G	1.13645e-24	-2.26	-1.21896	5.68785e-07	-2.28466	-1.19931
74848616	chr5:74848616:T:C	1.75131e-23	-9.12748e-10	-0.743929	8.61677e-06	-9.12748e-10	-0.766007
74848744	chr5:74848744:T:G	1.90994e-24	-2.16857	-0.791233	9.76614e-07	-2.17312	-0.770257
74849479	chr5:74849479:T:C	3.62237e-24	-2.31975	-6.68458e-10	1.8302e-06	-2.31529	-6.68458e-10
74849573	chr5:74849573:T:G	4.36788e-23	-9.12748e-10	0.169988	2.45174e-05	-9.12748e-10	0.279665
74849753	chr5:74849753:A:G	1.25691e-24	-2.26178	-1.11644	6.32018e-07	-2.28423	-1.09432
74850980	chr5:74850980:G:A	1.71251e-23	-9.12748e-10	-0.766332	9.72796e-06	-9.12748e-10	-0.644713
74851048	chr5:74851048:TAAG:T	9.5359e-25	-2.3197	-1.3347	4.86511e-07	-2.31421	-1.326
74851237	chr5:74851237:T:TCCTC	1.86567e-24	-2.13927	-0.843979	9.47275e-07	-2.14709	-0.826789
74851739	chr5:74851739:C:T	1.67317e-22	-9.12748e-10	1.51301	7.32796e-05	-9.12748e-10	1.37457
74851859	chr5:74851859:C:T	2.51853e-23	-9.12748e-10	-0.380616	1.23648e-05	-9.12748e-10	-0.404861
74851945	chr5:74851945:G:A	1.30323e-23	-9.12748e-10	-1.03945	6.40991e-06	-9.12748e-10	-1.06187
74851969	chr5:74851969:G:A	9.442e-24	-9.12748e-10	-1.36171	4.73793e-06	-9.12748e-10	-1.36412
74852176	chr5:74852176:C:T	1.00933e-23	-9.12748e-10	-1.295	5.14579e-06	-9.12748e-10	-1.28154
74852403	chr5:74852403:G:A	1.12451e-24	-2.15004	-1.33949	6.35106e-07	-2.06258	-1.3111
74852426	chr5:74852426:T:C	1.40547e-24	-2.31986	-0.946649	7.47161e-07	-2.31651	-0.894681
74852477	chr5:74852477:G:C	1.52134e-23	-0.884701	-6.68458e-10	5.43566e-06	-1.22674	-6.68458e-10
74853547	chr5:74853547:G:C	1.89021e-24	-2.13387	-0.836311	9.58772e-07	-2.14116	-0.820655
74853653	chr5:74853653:T:C	9.77863e-25	-2.30913	-1.32014	5.058e-07	-2.29176	-1.30957
74853905	chr5:74853905:A:G	1.19385e-24	-2.30195	-1.12774	6.76316e-07	-2.30575	-1.00506
74854120	chr5:74854120:G:A	1.18449e-23	-9.12748e-10	-1.13497	6.0303e-06	-9.12748e-10	-1.12292
74854357	chr5:74854357:T:C	1.16972e-24	-2.31094	-1.13918	6.62595e-07	-2.31305	-1.01826
74854358	chr5:74854358:G:A	1.48135e-23	-9.12748e-10	-0.911339	7.27846e-06	-9.12748e-10	-0.934797
74854469	chr5:74854469:A:G	9.44939e-24	-9.12748e-10	-1.36093	4.73872e-06	-9.12748e-10	-1.36395
74854942	chr5:74854942:T:C	2.8187e-23	-9.12748e-10	-0.268016	1.29845e-05	-9.12748e-10	-0.35596
74855215	chr5:74855215:C:G	9.61104e-25	-2.29266	-1.35389	4.93103e-07	-2.29889	-1.32786
74855472	chr5:74855472:A:C	1.79204e-23	-9.12748e-10	-0.720936	9.10341e-06	-9.12748e-10	-0.711067
74855511	chr5:74855511:G:C	9.46176e-25	-2.31623	-1.34597	4.84514e-07	-2.30508	-1.33925
74856412	chr5:74856412:T:C	2.31559e-24	-1.48053	-1.28668	9.28913e-07	-1.75044	-1.24302
74857187	chr5:74857187:T:C	9.8153e-25	-2.26715	-1.35837	5.01361e-07	-2.27332	-1.33682
74857369	chr5:74857369:G:A	1.00685e-23	-9.12748e-10	-1.29746	4.98996e-06	-9.12748e-10	-1.31229
74857380	chr5:74857380:G:A	1.15352e-23	-9.12748e-10	-1.16147	5.75415e-06	-9.12748e-10	-1.1698
74857475	chr5:74857475:G:A	2.3635e-23	-9.12748e-10	-0.444145	1.18598e-05	-9.12748e-10	-0.446565
74857485	chr5:74857485:T:C	9.47702e-24	-9.12748e-10	-1.35801	4.81487e-06	-9.12748e-10	-1.34801
74857666	chr5:74857666:TCTGTATATCTTTAAAGGGTAAAAGAA:T	1.00665e-23	-9.12748e-10	-1.29766	5.10169e-06	-9.12748e-10	-1.29014
74857833	chr5:74857833:C:G	4.74124e-22	2.55459	-6.68458e-10	4.5398e-05	0.89575	-6.68458e-10
74858574	chr5:74858574:G:A	9.43583e-25	-2.31775	-1.3472	4.82192e-07	-2.30829	-1.34084
74858837	chr5:74858837:T:C	2.55084e-22	-9.12748e-10	1.93472	0.000111727	-9.12748e-10	1.79635
74858920	chr5:74858920:A:C	1.81685e-24	-2.15146	-0.858307	9.22471e-07	-2.15906	-0.841351
74858980	chr5:74858980:A:G	1.73766e-23	-9.12748e-10	-0.751751	8.81718e-06	-9.12748e-10	-0.743014
74859345	chr5:74859345:C:T	2.50571e-24	-1.99345	-0.694854	1.27088e-06	-2.00489	-0.67512
74859568	chr5:74859568:G:A	9.44368e-24	-9.12748e-10	-1.36153	4.73801e-06	-9.12748e-10	-1.3641
74859821	chr5:74859821:C:T	1.22883e-24	-2.30888	-1.09193	7.04663e-07	-2.31168	-0.958076
74859993	chr5:74859993:G:A	1.33193e-24	-2.26359	-1.05666	6.75004e-07	-2.28686	-1.0259
74860162	chr5:74860162:C:T	9.41974e-24	-9.12748e-10	-1.36407	4.74448e-06	-9.12748e-10	-1.36274
74860231	chr5:74860231:A:G	1.77834e-23	-9.12748e-10	-0.728608	9.03243e-06	-9.12748e-10	-0.718895
74860726	chr5:74860726:T:A	1.48947e-23	-9.12748e-10	-0.905873	7.31732e-06	-9.12748e-10	-0.929473
74860895	chr5:74860895:T:C	9.44609e-24	-9.12748e-10	-1.36127	4.78997e-06	-9.12748e-10	-1.35319
74860954	chr5:74860954:G:A	9.41919e-24	-9.12748e-10	-1.36413	4.74718e-06	-9.12748e-10	-1.36217
74860980	chr5:74860980:T:C	1.32428e-24	-2.24442	-1.08159	6.66857e-07	-2.27207	-1.05283
74861416	chr5:74861416:T:A	1.30228e-23	-9.12748e-10	-1.04017	6.40556e-06	-9.12748e-10	-1.06255
74861489	chr5:74861489:C:G	1.90153e-23	-9.12748e-10	-0.661633	9.67981e-06	-9.12748e-10	-0.649674
74861581	chr5:74861581:G:C	4.94682e-24	-2.00813	-6.68458e-10	2.45504e-06	-2.02157	-6.68458e-10
74861622	chr5:74861622:G:A	3.22833e-23	-9.12748e-10	-0.132325	1.79378e-05	-9.12748e-10	-0.0328086
74862003	chr5:74862003:CTG:C	1.34247e-23	-9.12748e-10	-1.00978	7.11243e-06	-9.12748e-10	-0.957872
74862515	chr5:74862515:C:G	1.82744e-24	-2.2097	-0.794258	9.31317e-07	-2.2151	-0.775776
74862541	chr5:74862541:G:A	9.50518e-24	-9.12748e-10	-1.35504	4.81015e-06	-9.12748e-10	-1.34899
74862790	chr5:74862790:A:T	6.8252e-24	-1.68625	-6.68458e-10	3.06967e-06	-1.79815	-6.68458e-10
74863043	chr5:74863043:A:G	1.61719e-24	-2.27892	-0.847266	9.2139e-07	-2.25405	-0.74754
74863046	chr5:74863046:G:A	1.80873e-23	-9.12748e-10	-0.711664	9.18849e-06	-9.12748e-10	-0.701765
74863312	chr5:74863312:C:T	1.04217e-24	-2.31947	-1.24611	5.43951e-07	-2.31921	-1.2094
74863332	chr5:74863332:T:C	9.61357e-25	-2.31368	-1.3326	4.94918e-07	-2.29901	-1.32407
74864126	chr5:74864126:T:C	1.51509e-24	-2.3086	-0.882797	7.84514e-07	-2.30775	-0.854653
74864294	chr5:74864294:G:A	3.73394e-23	-9.12748e-10	0.0131744	1.7488e-05	-9.12748e-10	-0.0582041
74864497	chr5:74864497:G:C	1.24553e-23	-9.12748e-10	-1.08473	6.74372e-06	-9.12748e-10	-1.0111
74864630	chr5:74864630:A:G	1.12221e-24	-2.31874	-1.17284	5.79684e-07	-2.31937	-1.14562
74864829	chr5:74864829:G:A	1.20921e-24	-2.29755	-1.11936	5.79414e-07	-2.30089	-1.16457
74866188	chr5:74866188:TG:T	9.45573e-24	-9.12748e-10	-1.36025	4.73882e-06	-9.12748e-10	-1.36393
74866899	chr5:74866899:A:G	3.85272e-24	-2.2581	-6.68458e-10	2.04415e-06	-2.20474	-6.68458e-10
74867334	chr5:74867334:T:C	1.26121e-24	-2.31813	-1.05668	7.39068e-07	-2.31862	-0.903466
74867485	chr5:74867485:G:C	4.21736e-23	-9.12748e-10	0.134918	2.0339e-05	-9.12748e-10	0.092822
74867864	chr5:74867864:G:C	9.49542e-24	-9.12748e-10	-1.35607	4.7459e-06	-9.12748e-10	-1.36244
74868132	chr5:74868132:G:A	9.49305e-24	-9.12748e-10	-1.35632	4.74515e-06	-9.12748e-10	-1.36259
74868142	chr5:74868142:G:A	1.11978e-23	-9.12748e-10	-1.19115	5.57632e-06	-9.12748e-10	-1.20119
74868214	chr5:74868214:C:A	9.6003e-24	-9.12748e-10	-1.34508	4.77531e-06	-9.12748e-10	-1.35626
74868615	chr5:74868615:T:C	9.43538e-24	-9.12748e-10	-1.36241	4.75871e-06	-9.12748e-10	-1.35974
74868701	chr5:74868701:G:C	9.45766e-25	-2.31893	-1.34371	4.82379e-07	-2.31205	-1.3367
74868793	chr5:74868793:T:C	9.57581e-24	-9.12748e-10	-1.34764	4.76682e-06	-9.12748e-10	-1.35804
74868884	chr5:74868884:C:A	1.44421e-23	-9.12748e-10	-0.936731	7.32781e-06	-9.12748e-10	-0.92804
74869681	chr5:74869681:T:C	9.4563e-24	-9.12748e-10	-1.3602	4.75179e-06	-9.12748e-10	-1.3612
74869785	chr5:74869785:T:A	1.10607e-23	-9.12748e-10	-1.20347	5.76836e-06	-9.12748e-10	-1.16733
74870027	chr5:74870027:A:G	1.12143e-24	-2.26183	-1.23044	6.04709e-07	-2.23182	-1.1909
74870140	chr5:74870140:G:A	4.58803e-24	-2.08343	-6.68458e-10	2.3838e-06	-2.05102	-6.68458e-10
74871013	chr5:74871013:A:G	1.57065e-23	-9.12748e-10	-0.852798	7.42609e-06	-9.12748e-10	-0.914717
74871291	chr5:74871291:C:G	1.07643e-23	-9.12748e-10	-1.23064	5.34525e-06	-9.12748e-10	-1.24351
74871589	chr5:74871589:G:T	1.25722e-23	-9.12748e-10	-1.07539	6.18589e-06	-9.12748e-10	-1.09745
74871595	chr5:74871595:C:T	1.03202e-23	-9.12748e-10	-1.27277	5.33239e-06	-9.12748e-10	-1.24592
74871768	chr5:74871768:T:C	6.1526e-23	-9.12748e-10	0.512584	2.80614e-05	-9.12748e-10	0.414678
74872122	chr5:74872122:G:A	9.57388e-25	-2.3106	-1.33983	4.93863e-07	-2.29395	-1.33127
74872135	chr5:74872135:T:C	1.05289e-23	-9.12748e-10	-1.25275	5.46152e-06	-9.12748e-10	-1.22199
74872470	chr5:74872470:A:T	4.2349e-24	-2.16352	-6.68458e-10	2.07767e-06	-2.18847	-6.68458e-10
74872491	chr5:74872491:G:A	9.44503e-24	-9.12748e-10	-1.36139	4.76755e-06	-9.12748e-10	-1.35788
74872623	chr5:74872623:A:G	9.36651e-25	-2.31993	-1.35239	4.71431e-07	-2.31057	-1.36113
74872654	chr5:74872654:T:C	1.03381e-24	-2.31994	-1.25368	5.6677e-07	-2.31968	-1.16784
74872655	chr5:74872655:G:A	9.48824e-24	-9.12748e-10	-1.35682	4.74411e-06	-9.12748e-10	-1.36281
74873220	chr5:74873220:C:T	1.10076e-24	-2.2356	-1.27527	6.63486e-07	-2.04377	-1.28619
74873502	chr5:74873502:A:T	1.00367e-23	-9.12748e-10	-1.30063	5.06687e-06	-9.12748e-10	-1.29699
74873839	chr5:74873839:C:T	9.57847e-24	-9.12748e-10	-1.34736	4.76613e-06	-9.12748e-10	-1.35818
74875169	chr5:74875169:A:G	2.73057e-23	-9.12748e-10	-0.299782	1.22464e-05	-9.12748e-10	-0.414481
74875211	chr5:74875211:A:T	1.87045e-24	-2.16782	-0.812871	9.38454e-07	-2.02863	-0.954607
74875300	chr5:74875300:G:T	9.51762e-24	-9.12748e-10	-1.35373	4.77745e-06	-9.12748e-10	-1.35581
74875573	chr5:74875573:C:T	2.13494e-24	-1.78748	-1.06096	1.30162e-06	-1.55415	-1.10195
74875603	chr5:74875603:A:C	9.48501e-24	-9.12748e-10	-1.35716	4.75685e-06	-9.12748e-10	-1.36013
74875668	chr5:74875668:C:T	2.3385e-23	-9.12748e-10	-0.454779	1.3073e-05	-9.12748e-10	-0.349166
74875986	chr5:74875986:AGCGGGCCTG:A	1.05997e-23	-9.12748e-10	-1.24605	5.36968e-06	-9.12748e-10	-1.23895
74876119	chr5:74876119:T:A	1.63427e-23	-9.12748e-10	-0.813097	7.2609e-06	-9.12748e-10	-0.937213
74876173	chr5:74876173:T:C	1.01224e-24	-2.25534	-1.33937	5.14328e-07	-2.27227	-1.31234
74876620	chr5:74876620:T:A	2.63107e-23	-9.12748e-10	-0.336899	1.17802e-05	-9.12748e-10	-0.453293
74876787	chr5:74876787:C:A	1.76441e-23	-9.12748e-10	-0.736474	7.77141e-06	-9.12748e-10	-0.869265
74876972	chr5:74876972:C:T	1.66151e-23	-0.796565	-6.68458e-10	4.48738e-06	-1.41845	-6.68458e-10
74877468	chr5:74877468:T:C	1.73804e-24	-1.93073	-1.12339	1.01764e-06	-1.74428	-1.15795
74877580	chr5:74877580:C:G	1.03426e-23	-9.12748e-10	-1.27061	5.16476e-06	-9.12748e-10	-1.27786
74878395	chr5:74878395:T:C	1.14912e-23	-9.12748e-10	-1.1653	5.94733e-06	-9.12748e-10	-1.13677
74879357	chr5:74879357:G:A	1.09773e-23	-9.12748e-10	-1.21105	5.54829e-06	-9.12748e-10	-1.20623
74880797	chr5:74880797:A:G	1.89925e-24	-2.01676	-0.948658	1.07386e-06	-1.85368	-0.994769
74881018	chr5:74881018:T:C	3.85576e-24	-1.45389	-0.803418	2.56901e-06	-1.20169	-0.77451
74882033	chr5:74882033:C:T	1.16163e-23	-9.12748e-10	-1.15447	5.99621e-06	-9.12748e-10	-1.12859
74882086	chr5:74882086:A:G	1.19725e-23	-9.12748e-10	-1.12426	6.17634e-06	-9.12748e-10	-1.09899
74882686	chr5:74882686:C:T	1.29228e-24	-1.99678	-1.35369	8.97773e-07	-1.6643	-1.36325
74882781	chr5:74882781:G:A	2.27818e-24	-2.24884	-0.534661	1.10487e-06	-2.25221	-0.567778
74882788	chr5:74882788:C:T	1.84799e-24	-1.76819	-1.22459	1.19258e-06	-1.49519	-1.24841
74882897	chr5:74882897:T:C	3.20182e-23	-9.12748e-10	-0.140571	1.30389e-05	-9.12748e-10	-0.351778
74883071	chr5:74883071:CT:C	9.78154e-24	-9.12748e-10	-1.32638	4.92854e-06	-9.12748e-10	-1.32467
74883095	chr5:74883095:A:AG	3.29794e-23	-9.12748e-10	-0.110992	1.82209e-05	-9.12748e-10	-0.0171492
74883214	chr5:74883214:G:A	1.29236e-24	-2.22162	-1.12878	5.88399e-07	-2.29332	-1.15675
74883505	chr5:74883505:T:C	1.25189e-24	-2.01843	-1.36379	8.78784e-07	-1.69738	-1.35155
74883561	chr5:74883561:G:A	3.30999e-23	-9.12748e-10	-0.107345	1.82899e-05	-9.12748e-10	-0.0133672
74883599	chr5:74883599:ATGT:A	1.11185e-23	-9.12748e-10	-1.19826	5.81459e-06	-9.12748e-10	-1.15935
74883712	chr5:74883712:T:C	1.20753e-24	-2.05426	-1.36404	8.36328e-07	-1.74898	-1.34947
74883943	chr5:74883943:G:A	1.61277e-22	-9.12748e-10	1.47625	7.24537e-05	-9.12748e-10	1.36323
74884040	chr5:74884040:A:G	1.58085e-23	-9.12748e-10	-0.846326	8.74042e-06	-9.12748e-10	-0.751758
74884150	chr5:74884150:A:G	2.33331e-24	-1.45288	-1.30671	1.63637e-06	-1.12296	-1.30428
74884152	chr5:74884152:C:T	1.16773e-23	-9.12748e-10	-1.14923	6.09789e-06	-9.12748e-10	-1.11177
74884154	chr5:74884154:G:A	9.86802e-24	-9.12748e-10	-1.31758	4.92419e-06	-9.12748e-10	-1.32556
74884890	chr5:74884890:C:T	1.29163e-23	-9.12748e-10	-1.04839	5.9659e-06	-9.12748e-10	-1.13366
74884915	chr5:74884915:G:A	1.28497e-24	-2.10581	-1.25033	5.63575e-07	-2.21297	-1.2802
74885100	chr5:74885100:G:A	1.9102e-22	-9.12748e-10	1.6455	8.53295e-05	-9.12748e-10	1.5268
74885144	chr5:74885144:C:T	3.62574e-24	-1.30956	-1.00926	2.66533e-06	-0.962149	-0.977239
74885326	chr5:74885326:A:C	4.39942e-24	-1.78321	-0.342195	1.71932e-06	-2.22035	-0.157432
74885332	chr5:74885332:C:T	1.46146e-23	-0.924856	-6.68458e-10	5.16258e-06	-1.27828	-6.68458e-10
74885815	chr5:74885815:G:A	3.26755e-23	-9.12748e-10	-0.120249	1.80407e-05	-9.12748e-10	-0.0270875
74886110	chr5:74886110:T:C	9.12998e-24	-0.648204	-0.747108	3.26955e-06	-1.07002	-0.665049
74886367	chr5:74886367:C:T	5.99986e-24	-0.956288	-0.858852	2.162e-06	-1.3493	-0.79938
74886533	chr5:74886533:G:A	1.03724e-23	-9.12748e-10	-1.26773	5.3472e-06	-9.12748e-10	-1.24314
74886768	chr5:74886768:T:C	1.68048e-24	-1.83787	-1.24993	1.05848e-06	-1.58958	-1.2733
74886814	chr5:74886814:A:G	1.55098e-24	-1.92263	-1.24536	9.52357e-07	-1.70056	-1.26797
74888186	chr5:74888186:A:C	4.22829e-24	-0.998948	-1.16613	1.65905e-06	-1.16793	-1.24554
74888264	chr5:74888264:A:G	3.11744e-23	-9.12748e-10	-0.16728	1.73443e-05	-9.12748e-10	-0.0664514
74888830	chr5:74888830:C:T	9.8921e-24	-9.12748e-10	-1.31514	5.08174e-06	-9.12748e-10	-1.29406
74888885	chr5:74888885:G:A	1.16812e-23	-9.12748e-10	-1.1489	5.93732e-06	-9.12748e-10	-1.13846
74889154	chr5:74889154:C:T	3.15863e-24	-1.54254	-0.9142	1.9606e-06	-1.23416	-1.01231
74889369	chr5:74889369:G:C	1.21458e-23	-9.12748e-10	-1.10989	5.65115e-06	-9.12748e-10	-1.18786
74890001	chr5:74890001:A:G	2.05164e-23	-9.12748e-10	-0.58565	9.57237e-06	-9.12748e-10	-0.660836
74890142	chr5:74890142:C:T	1.19535e-23	-9.12748e-10	-1.12585	5.55756e-06	-9.12748e-10	-1.20456
74890248	chr5:74890248:C:T	8.26016e-24	-0.231341	-1.26409	2.68051e-06	-0.698626	-1.23508
74890392	chr5:74890392:C:T	1.34396e-24	-1.95526	-1.356	5.42537e-07	-2.17407	-1.35715
74890586	chr5:74890586:T:C	6.30495e-24	-0.610187	-1.15535	2.42302e-06	-0.797187	-1.23751
74890622	chr5:74890622:T:C	8.43728e-24	-0.512182	-0.962034	3.64606e-06	-0.707666	-0.918402
74890720	chr5:74890720:TC:T	4.87011e-23	-1.32761	1.60644	1.39645e-05	-1.97838	1.69519
74890739	chr5:74890739:G:A	6.57937e-24	-0.543417	-1.17952	2.8153e-06	-0.727947	-1.1567
74890965	chr5:74890965:T:C	1.3708e-23	-9.12748e-10	-0.988897	7.02521e-06	-9.12748e-10	-0.970211
74891214	chr5:74891214:A:T	2.59985e-24	-1.29077	-1.36066	1.86249e-06	-0.935779	-1.36202
74891278	chr5:74891278:G:A	3.02642e-23	-9.12748e-10	-0.196912	1.67926e-05	-9.12748e-10	-0.0987809
74891442	chr5:74891442:T:G	1.64701e-23	-9.12748e-10	-0.80533	8.07639e-06	-9.12748e-10	-0.830772
74891450	chr5:74891450:TC:T	2.52738e-24	-1.32093	-1.35876	1.78424e-06	-0.980328	-1.36039
74892036	chr5:74892036:G:A	9.53173e-24	-9.12748e-10	-1.35225	4.87666e-06	-9.12748e-10	-1.33526
74892229	chr5:74892229:G:A	9.45558e-24	-9.12748e-10	-1.36027	4.74045e-06	-9.12748e-10	-1.36358
74892795	chr5:74892795:C:A	1.41225e-23	-9.12748e-10	-0.959108	6.73265e-06	-9.12748e-10	-1.01275
74892942	chr5:74892942:A:C	1.11743e-23	-9.12748e-10	-1.19326	5.56705e-06	-9.12748e-10	-1.20285
74893466	chr5:74893466:G:C	9.7159e-24	-9.12748e-10	-1.33311	5.0128e-06	-9.12748e-10	-1.30772
74893538	chr5:74893538:C:T	1.26841e-23	-9.12748e-10	-1.06653	6.71476e-06	-9.12748e-10	-1.01541
74893574	chr5:74893574:A:G	6.71086e-24	-1.49282	-0.210325	1.96985e-06	-2.07337	-0.168382
74893667	chr5:74893667:A:G	1.28975e-23	-9.12748e-10	-1.04984	5.93222e-06	-9.12748e-10	-1.13932
74894133	chr5:74894133:C:T	4.28343e-24	-1.34803	-0.804094	3.03386e-06	-1.02286	-0.787021
74894350	chr5:74894350:A:G	1.12071e-23	-9.12748e-10	-1.19033	5.84751e-06	-9.12748e-10	-1.1537
74894373	chr5:74894373:T:C	1.5033e-23	-9.12748e-10	-0.896629	7.47556e-06	-9.12748e-10	-0.908078
74894618	chr5:74894618:C:T	2.68772e-23	-9.12748e-10	-0.315597	1.48537e-05	-9.12748e-10	-0.221465
74895325	chr5:74895325:T:C	1.36694e-23	-9.12748e-10	-0.991717	7.35843e-06	-9.12748e-10	-0.92387
74895436	chr5:74895436:C:T	5.57185e-24	-1.88915	-6.68458e-10	2.38206e-06	-2.05175	-6.68458e-10
74895602	chr5:74895602:A:T	9.43189e-24	-9.12748e-10	-1.36278	4.74528e-06	-9.12748e-10	-1.36257
74895867	chr5:74895867:G:T	9.82661e-24	-9.12748e-10	-1.32178	5.07635e-06	-9.12748e-10	-1.29512
74896151	chr5:74896151:C:T	1.24041e-23	-9.12748e-10	-1.08885	6.53948e-06	-9.12748e-10	-1.04186
74896300	chr5:74896300:C:T	1.00367e-23	-9.12748e-10	-1.30063	4.9989e-06	-9.12748e-10	-1.3105
74896741	chr5:74896741:C:A	1.01352e-23	-9.12748e-10	-1.29086	5.07633e-06	-9.12748e-10	-1.29513
74896954	chr5:74896954:A:G	2.82789e-23	-9.12748e-10	-0.264759	1.56241e-05	-9.12748e-10	-0.170905
74897198	chr5:74897198:C:T	1.42454e-23	-9.12748e-10	-0.950439	7.28739e-06	-9.12748e-10	-0.93357
74897341	chr5:74897341:C:G	2.04002e-24	-1.72038	-1.17354	9.82541e-07	-1.79466	-1.14267
74897942	chr5:74897942:A:G	1.29796e-23	-9.12748e-10	-1.04349	5.95908e-06	-9.12748e-10	-1.1348
74897949	chr5:74897949:G:A	1.10816e-23	-9.12748e-10	-1.20159	5.22816e-06	-9.12748e-10	-1.26566
74898223	chr5:74898223:A:G	9.90423e-24	-9.12748e-10	-1.31391	5.12394e-06	-9.12748e-10	-1.28579
74898527	chr5:74898527:T:C	1.53008e-23	-9.12748e-10	-0.878969	7.25231e-06	-9.12748e-10	-0.938396
74898835	chr5:74898835:C:T	3.15182e-24	-1.41427	-1.04462	2.11209e-06	-1.08651	-1.08553
74899106	chr5:74899106:C:A	4.01182e-23	-1.59948	1.68444	1.31284e-05	-2.13391	1.78897
74899153	chr5:74899153:A:T	7.09884e-24	-0.282831	-1.36411	2.26818e-06	-0.737345	-1.36339
74899307	chr5:74899307:C:T	1.28217e-23	-9.12748e-10	-1.05574	6.26282e-06	-9.12748e-10	-1.08509
74899343	chr5:74899343:C:CA	5.64096e-24	-0.513205	-1.36362	1.84089e-06	-0.949046	-1.36042
74899348	chr5:74899348:T:C	1.02013e-23	-9.12748e-10	-1.28436	5.13383e-06	-9.12748e-10	-1.28386
74899395	chr5:74899395:A:C	2.83057e-23	-9.12748e-10	-0.263813	1.56404e-05	-9.12748e-10	-0.169857
74899441	chr5:74899441:G:A	3.11165e-24	-1.44186	-1.02986	2.07682e-06	-1.11645	-1.07242
74899812	chr5:74899812:G:A	9.53402e-24	-9.12748e-10	-1.35201	4.74585e-06	-9.12748e-10	-1.36244
74900004	chr5:74900004:T:A	1.28273e-23	-9.12748e-10	-1.0553	6.82046e-06	-9.12748e-10	-0.999789
74900042	chr5:74900042:C:T	1.57624e-23	-9.12748e-10	-0.84925	7.45254e-06	-9.12748e-10	-0.911161
74900062	chr5:74900062:G:A	9.19603e-24	-0.0802988	-1.30781	2.90695e-06	-0.565595	-1.28702
74901134	chr5:74901134:T:C	5.59707e-24	-0.52082	-1.36381	1.85339e-06	-0.94852	-1.35418
74902074	chr5:74902074:G:A	9.84176e-24	-9.12748e-10	-1.32024	4.94267e-06	-9.12748e-10	-1.32181
74902128	chr5:74902128:T:C	4.82691e-24	-0.669971	-1.3627	1.63322e-06	-1.07982	-1.34934
74902219	chr5:74902219:C:A	1.03487e-23	-9.12748e-10	-1.27002	5.3319e-06	-9.12748e-10	-1.24601
74902417	chr5:74902417:T:A	3.51513e-23	-0.0472152	-6.68458e-10	7.73144e-06	-0.874422	-6.68458e-10
74902431	chr5:74902431:G:A	1.27915e-23	-9.12748e-10	-1.05809	6.27872e-06	-9.12748e-10	-1.08255
74902449	chr5:74902449:A:G	1.36213e-23	-9.12748e-10	-0.995245	6.20738e-06	-9.12748e-10	-1.09398
74902547	chr5:74902547:A:G	2.88196e-23	-9.12748e-10	-0.245821	1.30243e-05	-9.12748e-10	-0.352901
74902684	chr5:74902684:C:T	1.50516e-23	-9.12748e-10	-0.895391	7.4843e-06	-9.12748e-10	-0.906909
74902786	chr5:74902786:A:G	5.74198e-24	-0.533238	-1.32583	1.91959e-06	-0.960354	-1.30725
74903821	chr5:74903821:T:G	9.55739e-24	-9.12748e-10	-1.34956	4.80577e-06	-9.12748e-10	-1.3499
74904597	chr5:74904597:G:A	1.11174e-23	-9.12748e-10	-1.19836	5.61584e-06	-9.12748e-10	-1.19413
74904892	chr5:74904892:G:A	1.65426e-23	-9.12748e-10	-0.800938	8.8547e-06	-9.12748e-10	-0.738768
74905410	chr5:74905410:T:C	2.7178e-24	-1.49876	-1.10829	1.10381e-06	-1.61692	-1.20403
74905515	chr5:74905515:T:G	3.77808e-24	-2.27766	-6.68458e-10	2.70896e-06	-1.92315	-6.68458e-10
74905622	chr5:74905622:G:C	2.81684e-23	-9.12748e-10	-0.268677	1.66952e-05	-9.12748e-10	-0.104594
74905656	chr5:74905656:C:T	1.3241e-23	-9.12748e-10	-1.02356	6.67455e-06	-9.12748e-10	-1.02142
74905892	chr5:74905892:A:G	3.05976e-23	-9.12748e-10	-0.185954	1.6952e-05	-9.12748e-10	-0.0893321
74906440	chr5:74906440:T:A	1.12337e-24	-2.31497	-1.17558	5.77716e-07	-2.2881	-1.18029
74906815	chr5:74906815:A:G	1.72484e-23	-9.12748e-10	-0.759157	9.62381e-06	-9.12748e-10	-0.655477
74907265	chr5:74907265:C:T	1.97008e-23	-9.12748e-10	-0.626219	1.05529e-05	-9.12748e-10	-0.56332
74907275	chr5:74907275:G:A	2.98752e-24	-1.62333	-0.889098	1.99171e-06	-1.30094	-0.929783
74907436	chr5:74907436:T:G	3.05763e-23	-9.12748e-10	-0.186651	1.69415e-05	-9.12748e-10	-0.0899487
74907476	chr5:74907476:T:C	4.39337e-24	-2.12678	-6.68458e-10	1.84982e-06	-2.30463	-6.68458e-10
74907729	chr5:74907729:A:G	1.38088e-24	-2.11174	-1.17242	5.51211e-07	-2.30478	-1.21058
74908118	chr5:74908118:G:A	9.93616e-24	-9.12748e-10	-1.3107	5.02271e-06	-9.12748e-10	-1.30575
74908308	chr5:74908308:A:T	1.04084e-23	-9.12748e-10	-1.26426	5.20856e-06	-9.12748e-10	-1.26941
74908925	chr5:74908925:A:G	1.94943e-23	-9.12748e-10	-0.636755	1.11657e-05	-9.12748e-10	-0.506874
74908940	chr5:74908940:A:T	1.92365e-23	-9.12748e-10	-0.650068	1.10026e-05	-9.12748e-10	-0.521587
74908941	chr5:74908941:T:A	1.92088e-23	-9.12748e-10	-0.651506	1.09871e-05	-9.12748e-10	-0.52299
74909139	chr5:74909139:A:G	1.02136e-23	-9.12748e-10	-1.28316	5.17017e-06	-9.12748e-10	-1.27681
74909225	chr5:74909225:G:C	1.45077e-23	-9.12748e-10	-0.932199	7.65487e-06	-9.12748e-10	-0.884374
74909488	chr5:74909488:T:A	1.04034e-23	-9.12748e-10	-1.26474	5.20627e-06	-9.12748e-10	-1.26985
74909872	chr5:74909872:T:C	3.65726e-24	-2.31016	-6.68458e-10	1.89453e-06	-2.28075	-6.68458e-10
74910119	chr5:74910119:C:A	1.85266e-23	-9.12748e-10	-0.687666	9.85982e-06	-9.12748e-10	-0.631249
74910552	chr5:74910552:C:T	2.11174e-23	-9.12748e-10	-0.556779	1.21897e-05	-9.12748e-10	-0.419124
74911057	chr5:74911057:C:T	2.80296e-23	-9.12748e-10	-0.273616	1.70918e-05	-9.12748e-10	-0.0811176
74911112	chr5:74911112:T:A	9.83342e-24	-9.12748e-10	-1.32109	5.01749e-06	-9.12748e-10	-1.30679
74911130	chr5:74911130:T:C	9.87117e-24	-9.12748e-10	-1.31726	5.03946e-06	-9.12748e-10	-1.30242
74911153	chr5:74911153:G:A	1.30722e-23	-9.12748e-10	-1.03639	7.16993e-06	-9.12748e-10	-0.949821
74911472	chr5:74911472:G:A	2.68521e-23	-9.12748e-10	-0.316531	1.63133e-05	-9.12748e-10	-0.127734
74911502	chr5:74911502:C:T	3.04447e-24	-1.62709	-0.866461	2.053e-06	-1.29067	-0.909748
74911609	chr5:74911609:C:T	1.06217e-23	-9.12748e-10	-1.24398	5.31712e-06	-9.12748e-10	-1.24879
74911628	chr5:74911628:A:G	2.07687e-23	-9.12748e-10	-0.573428	1.11591e-05	-9.12748e-10	-0.507462
74911839	chr5:74911839:C:G	1.90821e-23	-9.12748e-10	-0.658124	1.09011e-05	-9.12748e-10	-0.530852
74911920	chr5:74911920:T:C	2.67937e-23	-9.12748e-10	-0.318711	1.57578e-05	-9.12748e-10	-0.162381
74911934	chr5:74911934:C:T	1.19883e-24	-2.07339	-1.35214	7.03694e-07	-1.91417	-1.35696
74911967	chr5:74911967:A:G	1.7949e-23	-9.12748e-10	-0.719341	1.00289e-05	-9.12748e-10	-0.614245
74912293	chr5:74912293:T:C	1.76572e-23	-9.12748e-10	-0.73573	8.79908e-06	-9.12748e-10	-0.74507
74912571	chr5:74912571:G:A	9.71084e-24	-9.12748e-10	-1.33363	4.90237e-06	-9.12748e-10	-1.33
74912656	chr5:74912656:T:C	9.43106e-24	-9.12748e-10	-1.36287	4.74989e-06	-9.12748e-10	-1.36159
74912796	chr5:74912796:T:G	1.04928e-23	-9.12748e-10	-1.25619	5.41901e-06	-9.12748e-10	-1.2298
74913220	chr5:74913220:C:T	1.14085e-23	-9.12748e-10	-1.17252	5.95396e-06	-9.12748e-10	-1.13566
74913232	chr5:74913232:C:G	2.08994e-23	-9.12748e-10	-0.567156	1.14218e-05	-9.12748e-10	-0.484195
74913456	chr5:74913456:T:A	2.98023e-23	-9.12748e-10	-0.212292	1.75358e-05	-9.12748e-10	-0.0554727
74914165	chr5:74914165:A:C	1.7155e-23	-9.12748e-10	-0.764586	9.55535e-06	-9.12748e-10	-0.662615
74914169	chr5:74914169:C:T	9.49932e-24	-9.12748e-10	-1.35566	4.81108e-06	-9.12748e-10	-1.34879
74914489	chr5:74914489:T:A	9.96663e-23	0.994951	-6.68458e-10	2.55511e-05	0.320964	-6.68458e-10
74914571	chr5:74914571:G:C	2.60832e-23	-0.345586	-6.68458e-10	4.93625e-06	-1.32311	-6.68458e-10
74914699	chr5:74914699:T:A	1.14907e-23	-9.12748e-10	-1.16533	6.11836e-06	-9.12748e-10	-1.10842
74914701	chr5:74914701:T:A	1.48165e-23	-9.12748e-10	-0.911131	7.76924e-06	-9.12748e-10	-0.869544
74915133	chr5:74915133:G:T	9.87325e-24	-9.12748e-10	-1.31705	4.94111e-06	-9.12748e-10	-1.32213
74915161	chr5:74915161:A:G	2.79642e-24	-1.2294	-1.34914	1.13819e-06	-1.4479	-1.34237
74915302	chr5:74915302:G:T	3.05779e-23	-9.12748e-10	-0.186598	1.69409e-05	-9.12748e-10	-0.0899859
74915351	chr5:74915351:A:G	1.00153e-23	-9.12748e-10	-1.30276	5.00956e-06	-9.12748e-10	-1.30837
74916009	chr5:74916009:G:C	9.94469e-24	-9.12748e-10	-1.30984	4.98608e-06	-9.12748e-10	-1.31307
74916232	chr5:74916232:T:C	1.79835e-24	-2.124	-0.896009	7.14487e-07	-2.31127	-0.944638
74916458	chr5:74916458:G:A	1.00073e-23	-9.12748e-10	-1.30356	5.00767e-06	-9.12748e-10	-1.30875
74916527	chr5:74916527:G:A	5.11537e-24	-0.6105	-1.36413	1.40036e-06	-1.22098	-1.36201
74916586	chr5:74916586:G:A	1.00073e-23	-9.12748e-10	-1.30356	5.00767e-06	-9.12748e-10	-1.30875
74916588	chr5:74916588:A:T	1.00098e-23	-9.12748e-10	-1.30331	5.00891e-06	-9.12748e-10	-1.3085
74916600	chr5:74916600:C:G	1.25551e-23	-9.12748e-10	-1.07675	6.56914e-06	-9.12748e-10	-1.03733
74916930	chr5:74916930:A:G	1.4376e-24	-2.08629	-1.15761	5.61676e-07	-2.29991	-1.19664
74917103	chr5:74917103:C:T	2.38014e-24	-1.51375	-1.22597	1.64648e-06	-1.16068	-1.26039
74917317	chr5:74917317:T:C	1.66922e-23	-9.12748e-10	-0.791937	8.3404e-06	-9.12748e-10	-0.798605
74917478	chr5:74917478:C:T	3.04536e-24	-1.72888	-0.764381	2.00225e-06	-1.41636	-0.809088
74918685	chr5:74918685:C:T	1.62889e-23	-9.12748e-10	-0.816391	8.62957e-06	-9.12748e-10	-0.764521
74918935	chr5:74918935:C:T	9.83169e-24	-9.12748e-10	-1.32126	5.04257e-06	-9.12748e-10	-1.3018
74918980	chr5:74918980:A:C	2.44061e-24	-1.66471	-1.04991	1.05653e-06	-1.71457	-1.15016
74919479	chr5:74919479:G:A	6.09706e-24	-2.22557	0.426504	2.75819e-06	-2.31824	0.413099
74919921	chr5:74919921:A:G	4.35477e-23	-9.12748e-10	0.166981	2.05435e-05	-9.12748e-10	0.10283
74920113	chr5:74920113:T:C	5.13608e-24	-2.26994	0.299359	2.48738e-06	-2.30679	0.298303
74920515	chr5:74920515:A:G	9.53452e-24	-9.12748e-10	-1.35196	4.84589e-06	-9.12748e-10	-1.34159
74921479	chr5:74921479:C:G	1.13535e-23	-9.12748e-10	-1.17735	6.09518e-06	-9.12748e-10	-1.11222
74921501	chr5:74921501:G:A	2.86221e-23	-9.12748e-10	-0.252697	1.57248e-05	-9.12748e-10	-0.164479
74921506	chr5:74921506:A:T	1.13227e-23	-9.12748e-10	-1.18007	6.07638e-06	-9.12748e-10	-1.11531
74921513	chr5:74921513:C:T	9.8843e-24	-9.12748e-10	-1.31593	5.05904e-06	-9.12748e-10	-1.29854
74923307	chr5:74923307:C:T	8.1644e-24	-1.50709	-6.68458e-10	3.16305e-06	-1.76818	-6.68458e-10
74923310	chr5:74923310:C:A	4.45928e-24	-2.29761	0.185716	2.34994e-06	-2.24251	0.177185
74923531	chr5:74923531:G:A	1.00151e-23	-2.30746	1.00468	5.44338e-06	-2.25346	1.02815
74923714	chr5:74923714:G:A	4.69776e-24	-2.31433	0.254541	2.45738e-06	-2.27082	0.250198
74923752	chr5:74923752:G:T	1.64339e-23	-9.12748e-10	-0.807533	8.74233e-06	-9.12748e-10	-0.75154
74923969	chr5:74923969:G:C	2.56045e-24	-1.40413	-1.26256	1.83358e-06	-1.02453	-1.28892
74924349	chr5:74924349:G:A	9.5257e-24	-9.12748e-10	-1.35288	4.8466e-06	-9.12748e-10	-1.34144
74924430	chr5:74924430:C:T	1.12207e-23	-9.12748e-10	-1.18911	5.68976e-06	-9.12748e-10	-1.18105
74924570	chr5:74924570:G:A	1.39514e-23	-9.12748e-10	-0.971293	6.64117e-06	-9.12748e-10	-1.02643
74925013	chr5:74925013:T:C	1.23314e-24	-2.20632	-1.19099	6.52484e-07	-2.12451	-1.22217
74925480	chr5:74925480:T:G	1.03038e-23	-9.12748e-10	-1.27436	5.14531e-06	-9.12748e-10	-1.28163
74925489	chr5:74925489:G:T	1.42666e-23	-9.12748e-10	-0.948952	7.30419e-06	-9.12748e-10	-0.931268
74925654	chr5:74925654:T:C	9.77638e-24	-9.12748e-10	-1.32691	5.05116e-06	-9.12748e-10	-1.3001
74925746	chr5:74925746:C:T	1.83121e-24	-2.30325	-0.69865	9.64172e-07	-2.31958	-0.636617
74926060	chr5:74926060:A:T	1.40051e-23	-9.12748e-10	-0.967455	6.56453e-06	-9.12748e-10	-1.03804
74926276	chr5:74926276:C:T	1.43855e-24	-2.07481	-1.16843	8.26113e-07	-1.97008	-1.14066
74927277	chr5:74927277:GAGA:G	9.45981e-24	-9.12748e-10	-1.35982	4.76827e-06	-9.12748e-10	-1.35773
74927321	chr5:74927321:C:T	1.07624e-23	-9.12748e-10	-1.23082	5.25736e-06	-9.12748e-10	-1.26009
74927690	chr5:74927690:G:T	1.77801e-23	-9.12748e-10	-0.728798	9.30081e-06	-9.12748e-10	-0.689615
74928872	chr5:74928872:C:G	9.56611e-24	-9.12748e-10	-1.34865	4.82215e-06	-9.12748e-10	-1.3465
74929184	chr5:74929184:G:A	1.17348e-23	-9.12748e-10	-1.14431	6.05853e-06	-9.12748e-10	-1.11825
74929285	chr5:74929285:G:A	1.17444e-23	-9.12748e-10	-1.1435	6.06349e-06	-9.12748e-10	-1.11743
74929306	chr5:74929306:C:T	9.98605e-24	-9.12748e-10	-1.30569	5.17407e-06	-9.12748e-10	-1.27606
74929321	chr5:74929321:TTTA:T	1.3428e-23	-9.12748e-10	-1.00953	7.00292e-06	-9.12748e-10	-0.973389
74929563	chr5:74929563:G:T	1.10041e-23	-9.12748e-10	-1.20861	5.5484e-06	-9.12748e-10	-1.20621
74929713	chr5:74929713:C:T	9.6116e-24	-9.12748e-10	-1.34391	4.86971e-06	-9.12748e-10	-1.33668
74930387	chr5:74930387:G:A	2.64273e-24	-1.33811	-1.29695	1.47605e-06	-1.26457	-1.26578
74930680	chr5:74930680:C:T	9.44911e-24	-9.12748e-10	-1.36095	4.76876e-06	-9.12748e-10	-1.35763
74930988	chr5:74930988:A:C	1.22621e-24	-2.04803	-1.35493	9.86e-07	-1.58414	-1.34967
74931130	chr5:74931130:T:C	1.4321e-24	-1.92794	-1.31979	8.99177e-07	-1.72819	-1.2978
74931499	chr5:74931499:GC:G	1.35067e-24	-2.31921	-0.987061	7.75582e-07	-2.29468	-0.879174
74931610	chr5:74931610:C:G	1.79436e-24	-1.66653	-1.3557	1.17199e-06	-1.41212	-1.34889
74931678	chr5:74931678:C:T	1.03827e-24	-2.31858	-1.25074	5.61407e-07	-2.30986	-1.18716
74931919	chr5:74931919:A:G	9.50777e-25	-2.3198	-1.33755	4.76705e-07	-2.29966	-1.36092
74932005	chr5:74932005:T:A	1.19388e-23	-9.12748e-10	-1.12708	6.16815e-06	-9.12748e-10	-1.10032
74932052	chr5:74932052:A:G	1.04603e-23	-9.12748e-10	-1.25929	5.15548e-06	-9.12748e-10	-1.27966
74932119	chr5:74932119:C:T	1.15252e-23	-9.12748e-10	-1.16234	5.60367e-06	-9.12748e-10	-1.1963
74933862	chr5:74933862:T:C	2.25682e-23	-9.12748e-10	-0.490332	1.0309e-05	-9.12748e-10	-0.586696
74933873	chr5:74933873:C:T	6.86349e-24	-0.318041	-1.36262	3.7163e-06	-0.242882	-1.36411
74934107	chr5:74934107:T:C	1.10133e-23	-9.12748e-10	-1.20777	5.29194e-06	-9.12748e-10	-1.25353
74934693	chr5:74934693:A:G	9.81717e-24	-9.12748e-10	-1.32274	5.06742e-06	-9.12748e-10	-1.29689
74934718	chr5:74934718:T:C	1.51306e-23	-0.890155	-6.68458e-10	3.34957e-06	-1.71089	-6.68458e-10
74934759	chr5:74934759:C:A	1.03278e-24	-2.3196	-1.25502	5.44609e-07	-2.30299	-1.22441
74934934	chr5:74934934:T:C	9.51666e-24	-9.12748e-10	-1.35383	4.78342e-06	-9.12748e-10	-1.35456
74935136	chr5:74935136:T:C	9.98628e-24	-9.12748e-10	-1.30566	5.17762e-06	-9.12748e-10	-1.27537
74935288	chr5:74935288:T:C	9.41943e-24	-9.12748e-10	-1.3641	4.74795e-06	-9.12748e-10	-1.362
74935347	chr5:74935347:G:A	1.2351e-23	-9.12748e-10	-1.09314	6.24408e-06	-9.12748e-10	-1.08808
74935359	chr5:74935359:T:C	1.13021e-23	-9.12748e-10	-1.18189	5.72849e-06	-9.12748e-10	-1.17426
74935489	chr5:74935489:A:G	1.91503e-23	-9.12748e-10	-0.654556	9.62425e-06	-9.12748e-10	-0.655431
74935592	chr5:74935592:G:A	1.74692e-24	-2.31078	-0.738243	9.47028e-07	-2.30059	-0.673553
74935692	chr5:74935692:A:G	9.99548e-24	-9.12748e-10	-1.30474	5.18329e-06	-9.12748e-10	-1.27428
74935697	chr5:74935697:A:G	9.99146e-24	-9.12748e-10	-1.30515	5.18094e-06	-9.12748e-10	-1.27473
74935730	chr5:74935730:C:A	1.58763e-23	-9.12748e-10	-0.84205	8.13868e-06	-9.12748e-10	-0.823089
74935935	chr5:74935935:G:A	9.43858e-24	-9.12748e-10	-1.36207	4.76167e-06	-9.12748e-10	-1.35912
74936185	chr5:74936185:A:G	1.01871e-23	-9.12748e-10	-1.28575	5.30205e-06	-9.12748e-10	-1.25162
74936286	chr5:74936286:A:G	1.01564e-23	-9.12748e-10	-1.28877	5.2831e-06	-9.12748e-10	-1.2552
74936384	chr5:74936384:T:C	1.71095e-23	-9.12748e-10	-0.767243	8.59521e-06	-9.12748e-10	-0.768511
74936462	chr5:74936462:G:A	1.02126e-23	-9.12748e-10	-1.28325	5.32105e-06	-9.12748e-10	-1.24805
74936517	chr5:74936517:C:T	1.04114e-23	-9.12748e-10	-1.26398	5.44801e-06	-9.12748e-10	-1.22447
74936551	chr5:74936551:T:C	1.04489e-23	-9.12748e-10	-1.26038	5.46897e-06	-9.12748e-10	-1.22063
74936567	chr5:74936567:C:T	9.52664e-24	-9.12748e-10	-1.35278	4.78052e-06	-9.12748e-10	-1.35517
74936629	chr5:74936629:C:T	1.08354e-23	-9.12748e-10	-1.22406	5.70564e-06	-9.12748e-10	-1.17826
74936717	chr5:74936717:G:A	1.03353e-23	-9.12748e-10	-1.27131	5.39818e-06	-9.12748e-10	-1.23365
74936900	chr5:74936900:T:C	1.05825e-23	-9.12748e-10	-1.24768	5.55379e-06	-9.12748e-10	-1.20524
74937026	chr5:74937026:G:A	1.04168e-23	-9.12748e-10	-1.26346	5.45104e-06	-9.12748e-10	-1.22391
74937293	chr5:74937293:C:T	1.08432e-23	-9.12748e-10	-1.22334	5.48728e-06	-9.12748e-10	-1.21728
74937506	chr5:74937506:C:G	9.55481e-24	-9.12748e-10	-1.34983	4.77791e-06	-9.12748e-10	-1.35571
74937573	chr5:74937573:G:A	1.60269e-24	-1.87817	-1.25702	1.25343e-06	-1.52397	-1.16986
74938975	chr5:74938975:AAAACAAAAC:A	1.14321e-23	-9.12748e-10	-1.17045	5.39933e-06	-9.12748e-10	-1.23344
74939157	chr5:74939157:A:C	2.6921e-23	-9.12748e-10	-0.313969	1.32675e-05	-9.12748e-10	-0.3344
74939643	chr5:74939643:G:GA	1.0532e-23	-9.12748e-10	-1.25246	5.33029e-06	-9.12748e-10	-1.24631
74939849	chr5:74939849:A:G	1.04449e-24	-2.19922	-1.36412	7.5721e-07	-1.83486	-1.36297
74939972	chr5:74939972:CAT:C	2.2403e-23	-9.12748e-10	-0.497682	1.0229e-05	-9.12748e-10	-0.594489
74940005	chr5:74940005:TTA:T	9.4332e-24	-9.12748e-10	-1.36264	4.76304e-06	-9.12748e-10	-1.35883
74940250	chr5:74940250:A:G	9.57417e-24	-9.12748e-10	-1.34781	4.83428e-06	-9.12748e-10	-1.34398
74940624	chr5:74940624:T:C	1.98417e-24	-1.56017	-1.36151	1.25754e-06	-1.32655	-1.36401
74940727	chr5:74940727:A:C	1.12987e-23	-9.12748e-10	-1.18219	5.64195e-06	-9.12748e-10	-1.18949
74941548	chr5:74941548:T:A	4.58133e-24	-2.08489	-6.68458e-10	2.4672e-06	-2.01663	-6.68458e-10
74941631	chr5:74941631:AC:A	1.24629e-23	-9.12748e-10	-1.08412	6.27449e-06	-9.12748e-10	-1.08322
74942245	chr5:74942245:G:A	9.93446e-25	-2.25133	-1.36212	4.74479e-07	-2.30247	-1.36278
74942758	chr5:74942758:A:G	1.20711e-23	-9.12748e-10	-1.11606	5.80076e-06	-9.12748e-10	-1.16173
74943322	chr5:74943322:C:T	1.05889e-24	-2.24714	-1.30251	4.8013e-07	-2.31229	-1.34112
74943435	chr5:74943435:T:C	9.57084e-24	-9.12748e-10	-1.34816	4.80835e-06	-9.12748e-10	-1.34936
74943535	chr5:74943535:C:G	2.84625e-23	-9.12748e-10	-0.258289	1.26531e-05	-9.12748e-10	-0.381815
74943551	chr5:74943551:G:A	1.12472e-24	-2.19053	-1.2988	5.06083e-07	-2.26623	-1.33454
74943652	chr5:74943652:T:C	2.17311e-24	-1.61121	-1.2195	1.45238e-06	-1.34858	-1.19793
74943951	chr5:74943951:G:A	1.19109e-22	-9.12748e-10	1.17317	5.33124e-05	-9.12748e-10	1.05645
74943959	chr5:74943959:A:G	2.09962e-24	-2.28264	-0.582476	8.66732e-07	-2.31994	-0.7428
74944121	chr5:74944121:A:G	1.05127e-24	-2.29823	-1.25865	6.58402e-07	-2.10072	-1.23694
74944406	chr5:74944406:G:A	6.72697e-24	-1.70075	-6.68458e-10	2.28538e-06	-2.09318	-6.68458e-10
74944719	chr5:74944719:G:A	9.87735e-25	-2.25828	-1.36093	7.29999e-07	-1.87058	-1.36385
74944735	chr5:74944735:A:G	1.59715e-24	-2.30138	-0.837277	1.15643e-06	-2.04711	-0.727261
74944746	chr5:74944746:T:TA	1.3643e-23	-9.12748e-10	-0.993653	6.86362e-06	-9.12748e-10	-0.993482
74945047	chr5:74945047:A:G	9.59543e-24	-9.12748e-10	-1.34559	4.88522e-06	-9.12748e-10	-1.3335
74945323	chr5:74945323:G:C	3.649e-24	-2.31242	-6.68458e-10	2.43735e-06	-2.0288	-6.68458e-10
74946177	chr5:74946177:T:C	9.59812e-22	4.62347	-1.36361	5.81519e-07	-2.1001	-1.36172
74946184	chr5:74946184:G:A	1.42448e-23	-9.12748e-10	-0.950481	8.62966e-06	-9.12748e-10	-0.764512
74946586	chr5:74946586:A:T	9.59935e-24	-9.12748e-10	-1.34518	4.85486e-06	-9.12748e-10	-1.33974
74947027	chr5:74947027:A:G	1.88528e-24	-1.62887	-1.34392	5.37347e-07	-2.19137	-1.34946
74947059	chr5:74947059:T:G	3.57264e-24	-2.29629	-0.0372818	2.14233e-06	-2.05821	-0.0996085
74947295	chr5:74947295:A:C	5.66909e-24	-2.30565	0.433802	4.42063e-06	-2.01347	0.580031
74948436	chr5:74948436:T:C	2.60261e-24	-1.3686	-1.28176	6.71126e-07	-1.99376	-1.32476
74948466	chr5:74948466:G:A	9.64069e-24	-9.12748e-10	-1.34088	4.78677e-06	-9.12748e-10	-1.35386
74948618	chr5:74948618:G:T	1.41339e-23	-9.12748e-10	-0.958299	8.50434e-06	-9.12748e-10	-0.77914
74948622	chr5:74948622:C:T	1.41339e-23	-9.12748e-10	-0.958299	8.50434e-06	-9.12748e-10	-0.77914
74948952	chr5:74948952:G:T	1.29378e-23	-9.12748e-10	-1.04672	6.28637e-06	-9.12748e-10	-1.08133
74948982	chr5:74948982:A:T	9.53183e-24	-9.12748e-10	-1.35224	4.75879e-06	-9.12748e-10	-1.35972
74949377	chr5:74949377:T:C	2.7122e-21	4.29864	-6.68458e-10	2.88775e-05	0.443347	-6.68458e-10
74949484	chr5:74949484:C:T	2.86295e-19	10.0688	-1.11086	5.00297e-06	-0.0377861	-1.2719
74949687	chr5:74949687:A:T	1.32032e-24	-2.29995	-1.02906	6.8049e-07	-2.13269	-1.17197
74950237	chr5:74950237:T:G	1.70083e-23	-9.12748e-10	-0.773176	8.10756e-06	-9.12748e-10	-0.826919
74951195	chr5:74951195:G:T	9.43801e-24	-9.12748e-10	-1.36213	4.81054e-06	-9.12748e-10	-1.34891
74951373	chr5:74951373:G:T	2.07236e-23	-9.12748e-10	-0.575603	9.30915e-06	-9.12748e-10	-0.688719
74951821	chr5:74951821:G:A	9.46238e-24	-9.12748e-10	-1.35955	4.73868e-06	-9.12748e-10	-1.36396
74952283	chr5:74952283:C:A	1.00622e-23	-9.12748e-10	-1.29809	4.97425e-06	-9.12748e-10	-1.31544
74952357	chr5:74952357:T:C	1.2447e-24	-2.31926	-1.06872	7.80271e-07	-1.94633	-1.2215
74952531	chr5:74952531:G:A	9.4652e-24	-9.12748e-10	-1.35925	4.82505e-06	-9.12748e-10	-1.3459
74953448	chr5:74953448:C:CGG	1.03845e-23	-9.12748e-10	-1.26656	5.81175e-06	-9.12748e-10	-1.15983
74953536	chr5:74953536:C:T	9.61487e-24	-9.12748e-10	-1.34356	4.7379e-06	-9.12748e-10	-1.36412
74953788	chr5:74953788:G:A	1.55208e-24	-1.89918	-1.2681	5.68802e-07	-2.30884	-1.1751
74953838	chr5:74953838:T:C	1.79952e-24	-2.3192	-0.700154	9.05809e-07	-2.30109	-0.717558
74954082	chr5:74954082:T:G	6.51613e-24	-2.24669	0.514096	1.0783e-05	-1.37816	0.836416
74954635	chr5:74954635:G:T	9.5416e-24	-9.12748e-10	-1.35121	4.77878e-06	-9.12748e-10	-1.35553
74954795	chr5:74954795:C:A	9.49231e-24	-9.12748e-10	-1.35639	4.75149e-06	-9.12748e-10	-1.36126
74955566	chr5:74955566:A:T	1.38006e-24	-2.08909	-1.19565	8.97338e-07	-1.84379	-1.18425
74955678	chr5:74955678:A:G	2.41871e-23	-9.12748e-10	-0.421057	1.07401e-05	-9.12748e-10	-0.545729
74956195	chr5:74956195:C:T	2.67991e-23	-9.12748e-10	-0.318508	1.24725e-05	-9.12748e-10	-0.396187
74956551	chr5:74956551:C:T	1.39985e-24	-2.08464	-1.18587	8.99395e-07	-1.84974	-1.17601
74956598	chr5:74956598:GATA:G	9.70706e-24	-9.12748e-10	-1.33402	4.74101e-06	-9.12748e-10	-1.36347
74956702	chr5:74956702:T:C	9.50778e-24	-9.12748e-10	-1.35477	4.7497e-06	-9.12748e-10	-1.36164
74957476	chr5:74957476:T:C	1.09087e-24	-2.31923	-1.20067	5.78988e-07	-2.31456	-1.15163
74957723	chr5:74957723:G:A	3.70032e-24	-2.29846	-6.68458e-10	1.8329e-06	-2.31382	-6.68458e-10
74958039	chr5:74958039:G:T	1.41133e-24	-2.03038	-1.23196	7.82966e-07	-1.94	-1.22438
74958266	chr5:74958266:G:A	1.42991e-24	-2.0173	-1.23196	7.71451e-07	-1.95482	-1.22438
74958504	chr5:74958504:A:C	1.76056e-24	-2.31987	-0.72137	9.01689e-07	-2.28687	-0.736335
74958513	chr5:74958513:T:C	4.15498e-23	-9.12748e-10	0.120016	1.86323e-05	-9.12748e-10	0.00518023
74958677	chr5:74958677:A:C	4.02157e-24	-2.30121	0.0860024	2.91929e-06	-2.05092	0.20254
74958830	chr5:74958830:A:G	1.36097e-23	-9.12748e-10	-0.99609	7.111e-06	-9.12748e-10	-0.958073
74958836	chr5:74958836:T:C	1.35781e-23	-9.12748e-10	-0.99842	7.10531e-06	-9.12748e-10	-0.958873
74959245	chr5:74959245:A:C	1.26542e-22	1.2337	-6.68458e-10	4.68148e-06	-1.3761	-6.68458e-10
74959926	chr5:74959926:C:T	2.23803e-24	-1.78237	-1.01891	6.76192e-07	-2.22528	-1.08572
74960043	chr5:74960043:G:A	1.21184e-23	-9.12748e-10	-1.11215	6.95497e-06	-9.12748e-10	-0.98026
74960089	chr5:74960089:G:A	2.01705e-24	-1.86794	-1.03729	6.40722e-07	-2.26118	-1.10369
74960242	chr5:74960242:C:T	9.49176e-24	-9.12748e-10	-1.35645	4.75133e-06	-9.12748e-10	-1.36129
74960375	chr5:74960375:C:T	8.18649e-24	-1.50439	-6.68458e-10	3.28242e-06	-1.73114	-6.68458e-10
74960556	chr5:74960556:T:A	1.75924e-24	-1.87735	-1.16465	5.70389e-07	-2.2627	-1.21845
74960702	chr5:74960702:C:T	3.52032e-20	7.92359	-1.06158	4.52278e-06	-0.263856	-1.14673
74960768	chr5:74960768:T:C	1.1089e-24	-2.20355	-1.29996	5.77203e-07	-2.20095	-1.26833
74961093	chr5:74961093:G:A	9.41918e-24	-9.12748e-10	-1.36413	4.76475e-06	-9.12748e-10	-1.35847
74961415	chr5:74961415:C:T	6.271e-23	-9.12748e-10	0.531644	4.11896e-05	-9.12748e-10	0.798468
74961561	chr5:74961561:C:A	6.47205e-20	8.4265	-0.955543	6.12029e-06	-0.0382316	-1.06988
74961602	chr5:74961602:G:A	9.42145e-24	-9.12748e-10	-1.36389	4.74443e-06	-9.12748e-10	-1.36275
74961869	chr5:74961869:T:C	1.38605e-23	-9.12748e-10	-0.977835	8.64258e-06	-9.12748e-10	-0.763015
74962160	chr5:74962160:A:G	3.52267e-24	-1.9606	-0.387059	1.77364e-06	-2.25382	-0.0928643
74962263	chr5:74962263:A:G	1.66087e-22	-9.12748e-10	1.50563	6.23698e-05	-9.12748e-10	1.21336
74962360	chr5:74962360:AGGAGAT:A	3.40748e-24	-2.02594	-0.354967	1.90073e-06	-2.22429	-0.0531944
74962633	chr5:74962633:G:A	1.32967e-24	-2.04072	-1.28122	9.61955e-07	-1.80383	-1.15468
74962739	chr5:74962739:T:C	3.28414e-22	3.53134	-1.34394	4.7706e-07	-2.29855	-1.36128
74962876	chr5:74962876:A:G	3.73981e-24	-2.28784	-6.68458e-10	1.87243e-06	-2.29248	-6.68458e-10
74963058	chr5:74963058:A:G	2.92977e-24	-2.31807	-0.213888	1.82928e-06	-1.96748	-0.348311
74963836	chr5:74963836:A:T	4.53193e-24	-2.09573	-6.68458e-10	5.35421e-06	-1.24183	-6.68458e-10
74963874	chr5:74963874:G:A	7.35131e-20	8.603	-1.00466	6.31863e-06	0.0445583	-1.12077
74964200	chr5:74964200:A:G	1.1945e-24	-2.28502	-1.14413	5.64678e-07	-2.31071	-1.18051
74964713	chr5:74964713:T:C	1.10859e-23	-9.12748e-10	-1.2012	6.2572e-06	-9.12748e-10	-1.08598
74965594	chr5:74965594:CT:C	6.62155e-20	8.49649	-1.00269	6.08405e-06	-0.0125576	-1.10149
74966306	chr5:74966306:C:T	1.31962e-24	-2.06438	-1.26516	5.76849e-07	-2.27999	-1.1899
74966337	chr5:74966337:A:G	4.57261e-21	6.1845	-1.36354	6.87124e-07	-1.95561	-1.33935
74966452	chr5:74966452:T:C	4.74866e-24	-2.04901	-6.68458e-10	5.88999e-06	-1.14646	-6.68458e-10
74966519	chr5:74966519:A:T	9.8242e-24	-9.12748e-10	-1.32203	4.82906e-06	-9.12748e-10	-1.34506
74966825	chr5:74966825:G:A	9.28155e-23	2.19778	-1.27404	1.00772e-06	-1.57178	-1.34024
74966840	chr5:74966840:ACTAC:A	1.26709e-23	-1.20182	0.134246	4.8017e-06	-1.51021	0.159466
74967031	chr5:74967031:A:G	1.13829e-23	-9.12748e-10	-1.17476	5.54385e-06	-9.12748e-10	-1.20703
74967155	chr5:74967155:T:C	9.86659e-24	-1.12312	-0.194599	2.22809e-06	-2.24918	0.130607
74967551	chr5:74967551:A:AAATC	4.52649e-23	-9.12748e-10	0.205656	2.88625e-05	-9.12748e-10	0.442827
74967604	chr5:74967604:T:C	4.52649e-23	-9.12748e-10	0.205656	2.88625e-05	-9.12748e-10	0.442827
74967630	chr5:74967630:T:C	4.54574e-20	8.26364	-1.14598	4.623e-06	-0.105951	-1.28272
74968350	chr5:74968350:C:T	1.04974e-24	-2.3092	-1.24913	5.06044e-07	-2.31964	-1.2812
74968456	chr5:74968456:C:T	3.4889e-21	5.89846	-1.34799	6.28321e-07	-2.02426	-1.36016
74968482	chr5:74968482:G:A	1.00194e-23	-9.12748e-10	-1.30235	5.46377e-06	-9.12748e-10	-1.22158
74968519	chr5:74968519:T:A	7.62218e-20	8.61877	-0.984239	6.55308e-06	0.0462362	-1.08602
74968735	chr5:74968735:T:C	4.06273e-21	6.03434	-1.33161	7.25576e-07	-2.00124	-1.23926
74969135	chr5:74969135:G:A	3.26449e-23	-0.975854	0.854666	1.20501e-05	-1.30257	0.871934
74969205	chr5:74969205:G:A	1.00809e-23	-9.12748e-10	-1.29624	5.56299e-06	-9.12748e-10	-1.20358
74969695	chr5:74969695:C:T	9.3055e-22	4.31184	-1.08294	6.30508e-07	-2.21078	-1.17017
74970468	chr5:74970468:A:T	9.44891e-25	-2.31993	-1.34363	4.85266e-07	-2.3147	-1.32807
74970518	chr5:74970518:A:G	2.22863e-21	5.45615	-1.35388	8.37862e-07	-1.73906	-1.35756
74970665	chr5:74970665:C:G	9.45305e-24	-9.12748e-10	-1.36054	4.99018e-06	-9.12748e-10	-1.31224
74970906	chr5:74970906:T:C	3.10588e-23	-1.36126	1.19027	1.49312e-05	-1.64599	1.42972
74970963	chr5:74970963:T:C	6.31637e-24	-1.76373	-6.68458e-10	3.99522e-06	-1.53462	-6.68458e-10
74971309	chr5:74971309:G:A	1.16839e-22	1.0983	0.055625	3.91554e-06	-1.84793	0.293168
74971430	chr5:74971430:A:G	2.5401e-23	-9.12748e-10	-0.372089	1.64051e-05	-9.12748e-10	-0.122122
74972349	chr5:74972349:T:TG	1.14559e-23	-1.40033	0.231967	4.60152e-06	-2.14811	0.754781
74972502	chr5:74972502:G:A	3.8037e-24	-1.53528	-0.73562	1.20894e-06	-2.15736	-0.572613
74973478	chr5:74973478:G:A	9.49985e-24	-9.12748e-10	-1.3556	5.06993e-06	-9.12748e-10	-1.29639
74973737	chr5:74973737:A:T	2.1933e-21	5.41825	-1.33196	8.06268e-07	-1.771	-1.36405
74973899	chr5:74973899:C:A	9.50443e-25	-2.31936	-1.33834	4.87501e-07	-2.31731	-1.32087
74975200	chr5:74975200:C:T	9.64558e-25	-2.30231	-1.34065	4.72353e-07	-2.31794	-1.3518
74975466	chr5:74975466:A:G	2.59886e-23	-1.01491	0.665693	1.19507e-05	-1.34563	0.906702
74976495	chr5:74976495:C:T	9.57588e-24	-9.12748e-10	-1.34763	5.09379e-06	-9.12748e-10	-1.29169
74976778	chr5:74976778:G:T	3.82905e-20	8.11545	-1.16937	4.37823e-06	-0.205533	-1.23754
74976819	chr5:74976819:G:A	3.64782e-24	-2.31275	-6.68458e-10	2.07402e-06	-2.19023	-6.68458e-10
74977433	chr5:74977433:A:T	1.01744e-24	-2.29114	-1.29844	4.91842e-07	-2.31342	-1.3159
74977516	chr5:74977516:A:G	8.95485e-22	4.45531	-1.26482	5.52746e-07	-2.19833	-1.31424
74977603	chr5:74977603:C:T	9.42146e-24	-9.12748e-10	-1.36389	4.75731e-06	-9.12748e-10	-1.36003
74977666	chr5:74977666:C:A	9.58751e-23	0.95617	-6.68458e-10	4.38082e-06	-1.44248	-6.68458e-10
74977870	chr5:74977870:C:T	9.5449e-25	-2.31521	-1.33825	4.86069e-07	-2.31974	-1.32138
74978222	chr5:74978222:C:T	1.12941e-23	-9.12748e-10	-1.1826	5.5038e-06	-9.12748e-10	-1.21428
74978741	chr5:74978741:C:G	2.91766e-23	-9.12748e-10	-0.233508	1.39868e-05	-9.12748e-10	-0.281603
74978850	chr5:74978850:G:A	4.95544e-22	3.86823	-1.26945	5.20166e-07	-2.2813	-1.29203
74978893	chr5:74978893:A:T	6.95043e-24	-1.25301	-0.415064	1.83466e-06	-2.20471	-0.108151
74979453	chr5:74979453:A:G	4.23617e-23	0.52608	-0.386712	1.95569e-06	-2.31638	0.0674054
74979770	chr5:74979770:G:A	1.02468e-24	-2.29277	-1.28972	4.95109e-07	-2.31462	-1.30807
74979845	chr5:74979845:G:A	5.52591e-20	8.44703	-1.13412	5.32735e-06	-0.0532405	-1.19362
74980199	chr5:74980199:A:G	1.08785e-24	-2.2925	-1.23017	5.72222e-07	-2.22093	-1.25702
74980435	chr5:74980435:AATCCTG:A	9.77908e-24	-9.12748e-10	-1.32663	5.25037e-06	-9.12748e-10	-1.26142
74980580	chr5:74980580:T:A	1.7002e-23	-0.773546	-6.68458e-10	3.3678e-06	-1.70546	-6.68458e-10
74980733	chr5:74980733:C:A	1.11734e-23	-9.12748e-10	-1.19334	6.28188e-06	-9.12748e-10	-1.08205
74981084	chr5:74981084:G:C	1.91206e-22	2.89536	-1.24889	1.51043e-06	-1.25997	-1.24736
74981483	chr5:74981483:T:C	5.01799e-23	1.52513	-1.21639	2.899e-06	-0.662408	-1.19294
74981484	chr5:74981484:A:C	1.0068e-23	-9.12748e-10	-1.29751	5.20524e-06	-9.12748e-10	-1.27005
74981498	chr5:74981498:C:T	1.15858e-23	-9.12748e-10	-1.15709	6.66579e-06	-9.12748e-10	-1.02273
74981963	chr5:74981963:A:T	7.61012e-20	8.88404	-1.2511	5.8379e-06	0.139531	-1.29488
74983003	chr5:74983003:T:C	9.43374e-24	-9.12748e-10	-1.36258	4.80585e-06	-9.12748e-10	-1.34988
74984468	chr5:74984468:C:G	1.26029e-23	-9.12748e-10	-1.07295	5.90854e-06	-9.12748e-10	-1.14332
74984471	chr5:74984471:G:A	4.36571e-23	1.51838	-1.34889	2.93247e-06	-0.516613	-1.32726
74984949	chr5:74984949:G:A	1.69636e-23	-9.12748e-10	-0.775809	8.54888e-06	-9.12748e-10	-0.773916
74985098	chr5:74985098:G:A	9.44205e-24	-1.3617	-6.68458e-10	2.0626e-06	-2.19575	-6.68458e-10
74985168	chr5:74985168:G:A	3.87173e-24	-2.25317	-6.68458e-10	1.82171e-06	-2.31994	-6.68458e-10
74985456	chr5:74985456:T:C	3.47045e-23	0.982392	-1.0424	2.93049e-06	-0.953913	-0.890633
74985662	chr5:74985662:T:C	1.40184e-23	-9.12748e-10	-0.966508	8.35886e-06	-9.12748e-10	-0.796394
74985780	chr5:74985780:G:C	1.39239e-24	-2.30328	-0.972579	6.69221e-07	-2.31994	-1.00142
74985818	chr5:74985818:C:T	2.88017e-23	-1.29621	1.04977	7.30319e-06	-2.26622	1.33481
74985899	chr5:74985899:T:C	1.92589e-19	9.78055	-1.21911	8.76486e-06	0.528886	-1.27785
74985922	chr5:74985922:G:A	9.77007e-24	-9.12748e-10	-1.32755	5.2264e-06	-9.12748e-10	-1.26599
74985942	chr5:74985942:C:T	1.1713e-23	-9.12748e-10	-1.14618	6.7421e-06	-9.12748e-10	-1.01134
74985966	chr5:74985966:C:T	4.43577e-22	3.03295	-0.544955	4.15933e-06	-0.897707	-0.596656
74986197	chr5:74986197:A:T	1.26164e-24	-2.29249	-1.08198	6.0292e-07	-2.31863	-1.10706
74986596	chr5:74986596:T:C	1.11869e-23	-9.12748e-10	-1.19213	6.37904e-06	-9.12748e-10	-1.0667
74987140	chr5:74987140:G:A	1.4864e-23	-9.12748e-10	-0.907935	8.16002e-06	-9.12748e-10	-0.820469
74987376	chr5:74987376:T:C	1.34189e-24	-2.1074	-1.20539	5.54346e-07	-2.21345	-1.29624
74987733	chr5:74987733:G:A	3.51814e-24	-1.04275	-1.30619	1.1697e-06	-1.49951	-1.26346
74987748	chr5:74987748:T:C	1.14362e-23	-9.12748e-10	-1.17009	6.38062e-06	-9.12748e-10	-1.06645
74987851	chr5:74987851:C:T	4.39681e-24	-0.783913	-1.34208	5.27513e-07	-2.31979	-1.2395
74987903	chr5:74987903:A:G	2.34317e-23	-9.12748e-10	-0.452787	1.20147e-05	-9.12748e-10	-0.433583
74987979	chr5:74987979:T:C	1.49547e-23	-9.12748e-10	-0.901853	6.8273e-06	-9.12748e-10	-0.998788
74988042	chr5:74988042:C:T	1.18006e-23	-9.12748e-10	-1.13872	7.15592e-06	-9.12748e-10	-0.951776
74988149	chr5:74988149:G:A	9.88423e-24	-9.12748e-10	-1.31594	5.18429e-06	-9.12748e-10	-1.27408
74988634	chr5:74988634:A:G	3.93206e-24	-0.878174	-1.35954	5.03184e-07	-2.31739	-1.28913
74988684	chr5:74988684:C:T	1.02963e-23	-9.12748e-10	-1.27509	4.9012e-06	-9.12748e-10	-1.33024
74989238	chr5:74989238:C:T	2.71922e-24	-1.24998	-1.35655	4.71717e-07	-2.31285	-1.35825
74989393	chr5:74989393:G:A	7.63013e-20	8.70275	-1.06718	4.83219e-06	-0.0980598	-1.24636
74990009	chr5:74990009:G:A	5.72411e-24	-0.657877	-1.20431	4.93038e-07	-2.31777	-1.30912
74990301	chr5:74990301:C:T	9.66837e-24	-9.12748e-10	-1.33802	4.84432e-06	-9.12748e-10	-1.34191
74990488	chr5:74990488:G:T	9.45455e-24	-9.12748e-10	-1.36038	4.74007e-06	-9.12748e-10	-1.36366
74990557	chr5:74990557:T:C	3.84613e-24	-0.895907	-1.3639	4.90163e-07	-2.31643	-1.3163
74990603	chr5:74990603:T:C	3.87305e-22	3.38029	-1.02796	1.67939e-06	-1.41408	-0.987205
74990623	chr5:74990623:C:T	9.65107e-25	-2.29538	-1.34701	4.6798e-07	-2.31982	-1.35923
74990895	chr5:74990895:C:T	3.90515e-22	3.56887	-1.20828	1.42907e-06	-1.42019	-1.1425
74990909	chr5:74990909:A:G	3.26169e-24	-1.06788	-1.35675	5.14684e-07	-2.30286	-1.28105
74990931	chr5:74990931:A:T	9.75377e-24	-9.12748e-10	-1.32922	5.03535e-06	-9.12748e-10	-1.30323
74991030	chr5:74991030:T:C	2.69247e-24	-1.77651	-0.839904	1.14507e-06	-2.08581	-0.698435
74991500	chr5:74991500:A:G	4.12278e-22	3.61456	-1.19974	1.50361e-06	-1.33887	-1.17298
74991581	chr5:74991581:G:A	2.37283e-24	-1.37989	-1.3629	1.02369e-06	-1.53272	-1.36358
74991786	chr5:74991786:A:G	9.86128e-25	-2.26025	-1.3606	4.69789e-07	-2.31107	-1.36412
74991820	chr5:74991820:C:T	1.03092e-23	-9.12748e-10	-1.27384	5.60458e-06	-9.12748e-10	-1.19613
74991862	chr5:74991862:G:A	1.00141e-23	-9.12748e-10	-1.30289	5.07683e-06	-9.12748e-10	-1.29503
74991917	chr5:74991917:T:C	3.52199e-23	1.14252	-1.18778	2.1084e-06	-1.10966	-1.06413
74991988	chr5:74991988:C:T	4.20296e-23	1.39074	-1.25925	2.0582e-06	-1.07343	-1.12446
74992071	chr5:74992071:T:A	3.98728e-24	-0.859648	-1.36412	4.86711e-07	-2.31787	-1.32193
74992141	chr5:74992141:C:T	9.46764e-24	-9.12748e-10	-1.359	4.73824e-06	-9.12748e-10	-1.36405
74992874	chr5:74992874:C:A	4.62475e-23	1.48064	-1.25351	2.196e-06	-1.01726	-1.11582
74992898	chr5:74992898:C:T	1.0102e-23	-9.12748e-10	-1.29415	5.44915e-06	-9.12748e-10	-1.22426
74992942	chr5:74992942:C:T	3.88952e-22	3.39703	-1.04045	1.66925e-06	-1.40675	-1.00059
74993025	chr5:74993025:A:T	9.42675e-24	-9.12748e-10	-1.36332	4.75457e-06	-9.12748e-10	-1.36061
74993059	chr5:74993059:A:G	1.30135e-22	-9.12748e-10	1.2617	5.82153e-05	-9.12748e-10	1.14443
74993148	chr5:74993148:A:G	3.96945e-24	-0.864123	-1.36413	4.86022e-07	-2.31767	-1.32355
74993358	chr5:74993358:C:G	4.59873e-22	3.56136	-1.03728	1.78497e-06	-1.34327	-0.997048
74993451	chr5:74993451:T:C	8.57294e-20	8.86743	-1.11536	5.03667e-06	-0.0263234	-1.27665
74994251	chr5:74994251:A:T	3.06243e-24	-1.40964	-1.07803	7.11276e-07	-2.247	-1.01342
74994694	chr5:74994694:T:C	3.81673e-22	3.66826	-1.33058	1.35828e-06	-1.29502	-1.31848
74995127	chr5:74995127:G:C	1.37661e-22	2.28923	-0.971315	4.47998e-06	-0.593208	-0.826891
74995447	chr5:74995447:G:A	9.48069e-24	-9.12748e-10	-1.35762	4.76124e-06	-9.12748e-10	-1.35921
74996146	chr5:74996146:T:C	1.11614e-22	2.14877	-1.04061	3.55505e-06	-0.747639	-0.903707
74996539	chr5:74996539:A:G	1.37459e-23	-9.12748e-10	-0.986133	7.94537e-06	-9.12748e-10	-0.847127
74996588	chr5:74996588:T:C	9.53166e-24	-9.12748e-10	-1.35226	4.96921e-06	-9.12748e-10	-1.31646
74996658	chr5:74996658:A:C	9.01174e-23	1.87751	-0.983276	3.42057e-06	-0.79218	-0.89773
74996794	chr5:74996794:A:G	1.33568e-22	2.27698	-0.989249	4.07531e-06	-0.672715	-0.842053
74996994	chr5:74996994:A:T	1.00465e-23	-9.12748e-10	-1.29965	5.62798e-06	-9.12748e-10	-1.19197
74997191	chr5:74997191:C:T	3.63243e-24	-2.31698	-6.68458e-10	2.80409e-06	-1.88864	-6.68458e-10
74997343	chr5:74997343:A:T	9.71527e-25	-2.27415	-1.36162	4.6761e-07	-2.31583	-1.36401
74997403	chr5:74997403:G:A	1.24771e-22	2.31458	-1.09498	3.64695e-06	-0.654687	-0.97114
74997442	chr5:74997442:CA:C	1.21846e-22	2.26403	-1.06815	3.65577e-06	-0.685933	-0.937477
74998155	chr5:74998155:G:A	1.06114e-23	-9.12748e-10	-1.24495	5.85336e-06	-9.12748e-10	-1.1527
74998277	chr5:74998277:T:A	9.91951e-23	2.3301	-1.33989	2.88679e-06	-0.51741	-1.34216
74998301	chr5:74998301:A:G	6.63834e-23	1.91785	-1.32928	2.2499e-06	-0.790889	-1.31794
74998559	chr5:74998559:T:C	9.8361e-24	-9.12748e-10	-1.32082	5.18195e-06	-9.12748e-10	-1.27454
74998788	chr5:74998788:T:C	9.71844e-25	-2.27358	-1.36186	4.67723e-07	-2.31566	-1.36393
74999932	chr5:74999932:A:C	3.4159e-22	3.51849	-1.29176	1.24517e-06	-1.42709	-1.27336
74999941	chr5:74999941:G:C	1.05331e-22	2.40822	-1.35799	3.02152e-06	-0.46455	-1.34941
75000546	chr5:75000546:T:C	1.05668e-23	-9.12748e-10	-1.24916	6.09984e-06	-9.12748e-10	-1.11145
75000817	chr5:75000817:A:G	9.90678e-24	-9.12748e-10	-1.31366	5.37168e-06	-9.12748e-10	-1.23858
75000881	chr5:75000881:C:T	1.00327e-24	-2.23951	-1.3641	4.81182e-07	-2.30965	-1.34158
75001205	chr5:75001205:C:A	2.17219e-24	-1.68363	-1.14751	7.68732e-07	-2.13629	-1.04644
75001716	chr5:75001716:CTTG:C	2.13046e-24	-1.53398	-1.31656	5.97674e-07	-2.19446	-1.23996
75002308	chr5:75002308:G:C	7.85345e-21	6.68916	-1.32733	9.9822e-06	0.672967	-1.29188
75002361	chr5:75002361:G:A	2.27404e-24	-1.42134	-1.36397	1.08262e-06	-1.47621	-1.36412
75002811	chr5:75002811:G:A	2.38191e-23	0.561175	-0.997565	6.49806e-07	-2.26123	-1.08957
75002840	chr5:75002840:T:G	1.60432e-24	-2.23377	-0.900407	7.50278e-07	-2.18029	-1.02674
75002848	chr5:75002848:T:C	8.02154e-24	-0.703369	-0.821377	8.34045e-07	-2.3197	-0.781479
75002907	chr5:75002907:T:C	2.47189e-23	0.800538	-1.19985	5.60418e-07	-2.19929	-1.2995
75002992	chr5:75002992:C:T	9.76464e-25	-2.26726	-1.36343	5.0117e-07	-2.2498	-1.36072
75003052	chr5:75003052:C:T	8.5361e-21	5.44518	-6.68458e-10	5.86391e-05	1.15169	-6.68458e-10
75003121	chr5:75003121:G:A	3.63317e-21	5.8432	-1.25221	1.28748e-06	-1.46238	-1.20465
75003492	chr5:75003492:C:T	1.37389e-23	-0.156132	-0.830511	9.18946e-07	-2.29366	-0.710583
75004002	chr5:75004002:A:G	1.82679e-23	-9.12748e-10	-0.701733	8.34719e-06	-9.12748e-10	-0.797792
75004359	chr5:75004359:G:A	5.54634e-19	10.5044	-0.88523	1.75053e-05	1.06129	-1.11851
75004933	chr5:75004933:C:A	2.12928e-23	0.755261	-1.30377	7.22592e-07	-2.02207	-1.22256
75005409	chr5:75005409:T:C	2.20895e-19	9.69006	-0.991495	1.08222e-05	0.659436	-1.19755
75005496	chr5:75005496:G:A	4.13868e-23	1.4746	-1.35852	7.71045e-07	-1.8215	-1.35823
75006027	chr5:75006027:A:C	2.48159e-23	0.918287	-1.31368	7.49309e-07	-1.97064	-1.23769
75006163	chr5:75006163:G:C	1.03897e-23	-9.12748e-10	-1.26606	5.62035e-06	-9.12748e-10	-1.19332
75006184	chr5:75006184:G:A	2.14926e-23	0.771035	-1.3102	7.19321e-07	-2.01741	-1.23176
75006244	chr5:75006244:AC:A	9.6358e-24	-9.12748e-10	-1.34139	5.16366e-06	-9.12748e-10	-1.27807
75006416	chr5:75006416:T:C	1.87896e-17	13.675	-0.533049	7.52697e-06	-0.126274	-0.774951
75006580	chr5:75006580:A:C	9.47059e-24	-9.12748e-10	-1.35868	4.83572e-06	-9.12748e-10	-1.34369
75007271	chr5:75007271:A:C	1.64039e-24	-2.21204	-0.899898	1.16191e-06	-1.7228	-1.04686
75007294	chr5:75007294:A:G	2.43184e-23	0.900642	-1.31628	7.38969e-07	-1.97775	-1.24447
75007386	chr5:75007386:G:A	9.85103e-24	-9.12748e-10	-1.3193	4.7808e-06	-9.12748e-10	-1.35511
75007441	chr5:75007441:A:C	1.90666e-23	-9.12748e-10	-0.658937	1.17169e-05	-9.12748e-10	-0.458684
75007736	chr5:75007736:G:C	2.47174e-19	9.96963	-1.15866	1.18245e-05	0.845198	-1.29474
75007972	chr5:75007972:C:T	1.8839e-23	0.640758	-1.31171	6.95226e-07	-2.0507	-1.23253
75007995	chr5:75007995:C:G	9.54966e-24	-9.12748e-10	-1.35037	4.84947e-06	-9.12748e-10	-1.34085
75008041	chr5:75008041:T:C	2.39536e-23	0.879915	-1.31067	7.40827e-07	-1.98408	-1.23562
75008334	chr5:75008334:G:A	9.45101e-24	-9.12748e-10	-1.36075	4.73904e-06	-9.12748e-10	-1.36388
75008610	chr5:75008610:C:T	5.27626e-22	3.87493	-1.21342	6.22954e-06	0.212336	-1.30275
75008777	chr5:75008777:A:G	5.86879e-23	-9.12748e-10	0.465358	4.27298e-05	-9.12748e-10	0.83518
75009068	chr5:75009068:T:C	1.31321e-23	-9.12748e-10	-1.03182	6.08205e-06	-9.12748e-10	-1.11438
75009745	chr5:75009745:G:A	5.24798e-20	8.59939	-1.33808	1.02265e-05	0.766771	-1.3615
75009930	chr5:75009930:T:C	1.10093e-23	-9.12748e-10	-1.20814	6.02683e-06	-9.12748e-10	-1.1235
75009963	chr5:75009963:G:C	3.57778e-23	-9.12748e-10	-0.0295479	1.56842e-05	-9.12748e-10	-0.167062
75009979	chr5:75009979:G:A	5.5603e-22	3.86092	-1.14697	6.30984e-06	0.180656	-1.25826
75009991	chr5:75009991:T:G	1.46507e-23	-9.12748e-10	-0.922389	6.5655e-06	-9.12748e-10	-1.03789
75010142	chr5:75010142:A:G	1.30654e-19	9.15946	-0.986026	1.06691e-05	0.579091	-1.13145
75010395	chr5:75010395:A:C	8.22019e-23	-9.12748e-10	0.802302	5.26039e-05	-9.12748e-10	1.04307
75010609	chr5:75010609:T:C	7.41802e-20	8.86145	-1.25407	1.20343e-05	0.923389	-1.35534
75010614	chr5:75010614:G:A	1.76965e-23	-9.12748e-10	-0.733512	1.1179e-05	-9.12748e-10	-0.505676
75011656	chr5:75011656:T:C	3.57324e-19	10.5125	-1.333	1.45101e-05	1.11881	-1.36368
75011687	chr5:75011687:G:A	2.92286e-23	-9.12748e-10	-0.23173	1.95751e-05	-9.12748e-10	0.0545414
75011712	chr5:75011712:C:T	2.16729e-23	0.775513	-1.30632	7.09394e-07	-2.02972	-1.23334
75011853	chr5:75011853:T:C	3.40154e-19	10.4106	-1.28033	1.41277e-05	1.08262	-1.3542
75011867	chr5:75011867:C:A	2.26409e-23	0.818749	-1.30587	7.26388e-07	-2.00728	-1.2321
75012020	chr5:75012020:T:C	2.21358e-20	6.99552	-0.597441	4.71945e-06	-0.777505	-0.59052
75012033	chr5:75012033:G:A	1.55328e-23	-9.12748e-10	-0.863921	7.16964e-06	-9.12748e-10	-0.949861
75013736	chr5:75013736:C:T	5.18774e-24	-0.610276	-1.3503	6.21247e-07	-2.04121	-1.35454
75013855	chr5:75013855:G:A	3.08632e-23	-9.12748e-10	-0.177311	1.37693e-05	-9.12748e-10	-0.297278
75014089	chr5:75014089:G:A	9.42476e-24	-9.12748e-10	-1.36354	4.74354e-06	-9.12748e-10	-1.36293
75014091	chr5:75014091:C:T	2.62644e-23	-0.33866	-6.68458e-10	3.17555e-06	-1.76423	-6.68458e-10
75014140	chr5:75014140:C:T	1.0068e-22	-9.12748e-10	1.00507	5.81225e-05	-9.12748e-10	1.14284
75014536	chr5:75014536:A:G	2.37358e-23	0.865326	-1.30522	7.3809e-07	-1.99204	-1.23137
75014579	chr5:75014579:A:C	2.89038e-19	10.3127	-1.3453	1.28456e-05	0.997107	-1.36382
75015337	chr5:75015337:C:T	4.53406e-20	8.47044	-1.35536	9.77689e-06	0.704618	-1.34431
75015382	chr5:75015382:C:T	2.28862e-23	0.84441	-1.32075	7.18724e-07	-1.9983	-1.25169
75015393	chr5:75015393:C:T	1.64767e-23	-9.12748e-10	-0.804929	7.5664e-06	-9.12748e-10	-0.895999
75016657	chr5:75016657:G:C	3.43347e-23	-0.0707186	-6.68458e-10	2.47702e-06	-2.01266	-6.68458e-10
75016662	chr5:75016662:T:C	6.9404e-19	10.5556	-0.712224	1.91093e-05	0.91669	-0.886233
75016876	chr5:75016876:G:A	2.72775e-20	7.94858	-1.34164	5.68421e-06	0.181599	-1.36362
75016877	chr5:75016877:A:C	3.12403e-20	8.0816	-1.33901	6.05928e-06	0.245813	-1.36394
75016919	chr5:75016919:A:G	9.43832e-24	-9.12748e-10	-1.3621	4.74309e-06	-9.12748e-10	-1.36303
75016921	chr5:75016921:G:A	4.69612e-22	3.77745	-1.23242	4.66235e-06	-0.100885	-1.27931
75016949	chr5:75016949:C:T	1.07416e-23	-9.12748e-10	-1.23276	6.11265e-06	-9.12748e-10	-1.10936
75017026	chr5:75017026:A:G	1.58017e-23	-9.12748e-10	-0.846757	6.99155e-06	-9.12748e-10	-0.975014
75017063	chr5:75017063:A:G	4.79417e-24	-0.708586	-1.33089	6.08163e-07	-2.07963	-1.3374
75017070	chr5:75017070:G:A	9.73532e-24	-9.12748e-10	-1.33112	4.78899e-06	-9.12748e-10	-1.3534
75017236	chr5:75017236:AC:A	4.48594e-24	-2.10593	-6.68458e-10	1.91276e-06	-2.27117	-6.68458e-10
75017558	chr5:75017558:G:A	8.63102e-24	-1.70721	0.255694	2.51067e-06	-2.18317	0.184004
75017719	chr5:75017719:T:G	2.86733e-23	-9.12748e-10	-0.250908	1.74392e-05	-9.12748e-10	-0.0609956
75017922	chr5:75017922:C:A	3.5405e-23	1.3185	-1.35852	6.96572e-07	-1.92627	-1.35503
75017976	chr5:75017976:C:T	3.75741e-20	8.27893	-1.35173	6.916e-06	0.365577	-1.35146
75018078	chr5:75018078:T:C	6.3266e-23	-9.12748e-10	0.540471	4.66482e-05	-9.12748e-10	0.922918
75018166	chr5:75018166:G:T	4.44229e-24	-0.752528	-1.36318	5.83539e-07	-2.09646	-1.3619
75018561	chr5:75018561:C:T	1.72957e-23	0.557046	-1.31346	6.60201e-07	-2.09227	-1.24266
75018833	chr5:75018833:A:G	1.17912e-24	-2.2935	-1.14861	7.05853e-07	-1.97153	-1.29653
75019059	chr5:75019059:T:C	1.04067e-19	9.29363	-1.34771	5.81335e-06	0.2044	-1.36396
75019513	chr5:75019513:G:A	6.79781e-24	-0.341867	-1.34841	4.84361e-07	-2.28051	-1.36413
75020395	chr5:75020395:G:A	1.85452e-23	-9.12748e-10	-0.686667	1.18365e-05	-9.12748e-10	-0.44853
75020860	chr5:75020860:A:G	1.03975e-23	-0.0945049	-1.1708	8.83956e-07	-1.80712	-1.23595
75021215	chr5:75021215:T:C	9.60143e-24	-9.12748e-10	-1.34496	4.73821e-06	-9.12748e-10	-1.36406
75021555	chr5:75021555:T:C	1.92935e-23	-2.31335	1.66624	8.30041e-06	-2.16572	1.36231
75021761	chr5:75021761:C:T	1.00031e-23	-9.12748e-10	-1.30398	5.50766e-06	-9.12748e-10	-1.21358
75022591	chr5:75022591:C:T	3.11626e-22	-9.12748e-10	2.13493	0.000236591	-9.12748e-10	2.54662
75022657	chr5:75022657:G:C	2.9805e-22	-9.12748e-10	2.09038	0.000225723	-9.12748e-10	2.49959
75023251	chr5:75023251:A:G	1.44709e-23	0.179498	-1.11424	5.72358e-07	-2.22891	-1.2488
75023500	chr5:75023500:C:A	6.6413e-20	7.60796	-0.111189	6.70078e-06	-0.548189	-0.469303
75023706	chr5:75023706:A:G	1.5352e-23	0.240202	-1.11583	5.78608e-07	-2.21698	-1.24987
75024672	chr5:75024672:G:A	1.85705e-23	0.428657	-1.11396	6.01347e-07	-2.17971	-1.24859
75024906	chr5:75024906:G:A	5.32054e-24	-1.9353	-6.68458e-10	1.89546e-06	-2.28026	-6.68458e-10
75024985	chr5:75024985:G:A	1.08678e-23	-9.12748e-10	-1.22107	4.88471e-06	-9.12748e-10	-1.33361
75025728	chr5:75025728:C:T	1.86979e-24	-2.01895	-0.962101	2.33607e-06	-1.01091	-1.06034
75026481	chr5:75026481:ACT:A	1.25126e-23	-9.12748e-10	-1.08014	6.04186e-06	-9.12748e-10	-1.121
75026861	chr5:75026861:T:A	1.46895e-24	-2.07939	-1.14294	7.40689e-07	-1.98407	-1.23582
75027546	chr5:75027546:T:C	1.0781e-23	-9.12748e-10	-1.22909	4.86802e-06	-9.12748e-10	-1.33703
75027659	chr5:75027659:T:G	2.5765e-19	9.67275	-0.820264	6.70789e-06	0.115795	-1.13223
75027764	chr5:75027764:C:T	8.30425e-24	-0.401439	-1.08867	8.30147e-07	-2.16129	-0.944581
75027974	chr5:75027974:C:T	1.29122e-23	-1.0487	-6.68458e-10	2.01705e-06	-2.21808	-6.68458e-10
75028178	chr5:75028178:G:A	1.05051e-23	-9.12748e-10	-1.25502	4.81588e-06	-9.12748e-10	-1.3478
75028248	chr5:75028248:A:C	1.07236e-23	-9.12748e-10	-1.23443	4.85713e-06	-9.12748e-10	-1.33927
75028612	chr5:75028612:G:A	4.59144e-20	8.14006	-1.01241	4.75258e-06	-0.213275	-1.14775
75028626	chr5:75028626:C:T	5.80491e-24	-1.84817	-6.68458e-10	2.2481e-06	-2.10963	-6.68458e-10
75028723	chr5:75028723:G:A	4.59412e-20	8.14	-1.01176	4.76314e-06	-0.211561	-1.14725
75029852	chr5:75029852:A:G	2.39403e-22	-9.12748e-10	1.87127	0.00016774	-9.12748e-10	2.2027
75029870	chr5:75029870:T:C	2.38412e-22	-9.12748e-10	1.86713	0.000167028	-9.12748e-10	2.19844
75030136	chr5:75030136:TG:T	9.49644e-24	-9.12748e-10	-1.35596	4.74013e-06	-9.12748e-10	-1.36365
75030705	chr5:75030705:T:C	3.02742e-19	9.91318	-0.89942	7.00863e-06	0.157238	-1.12981
75031587	chr5:75031587:T:C	2.39403e-22	-9.12748e-10	1.87127	0.00016774	-9.12748e-10	2.2027
75031611	chr5:75031611:G:A	5.60347e-20	8.35091	-1.02406	5.18852e-06	-0.116082	-1.15719
75031800	chr5:75031800:G:A	9.42681e-24	-9.12748e-10	-1.36332	4.78793e-06	-9.12748e-10	-1.35362
75032026	chr5:75032026:T:C	1.06615e-18	11.5422	-1.26956	3.76221e-06	-0.236682	-1.35803
75032086	chr5:75032086:C:T	5.22446e-24	-0.61726	-1.33627	4.70231e-07	-2.31118	-1.36307
75032187	chr5:75032187:C:T	1.99586e-23	0.624716	-1.23793	6.65441e-07	-2.05423	-1.2728
75032243	chr5:75032243:C:T	5.33957e-20	8.26613	-0.987524	5.11238e-06	-0.159627	-1.12842
75032351	chr5:75032351:T:C	1.16463e-23	-9.12748e-10	-1.15188	6.10133e-06	-9.12748e-10	-1.11121
75032818	chr5:75032818:A:G	6.89934e-18	10.3892	1.75089	4.42154e-05	-0.65257	1.52193
75033151	chr5:75033151:C:T	1.49396e-23	-9.12748e-10	-0.902858	7.8822e-06	-9.12748e-10	-0.855109
75033435	chr5:75033435:G:C	2.06545e-24	-1.52057	-1.36096	5.455e-07	-2.16189	-1.36388
75033510	chr5:75033510:C:T	2.28771e-23	-9.12748e-10	-0.47674	1.44438e-05	-9.12748e-10	-0.24945
75033797	chr5:75033797:G:A	3.15727e-23	-9.12748e-10	-0.154585	1.16375e-05	-9.12748e-10	-0.465481
75034167	chr5:75034167:T:C	1.02707e-23	-9.12748e-10	-1.27758	5.06489e-06	-9.12748e-10	-1.29738
75034760	chr5:75034760:A:G	1.00744e-23	-9.12748e-10	-1.29688	5.64712e-06	-9.12748e-10	-1.18857
75034926	chr5:75034926:T:C	2.25642e-24	-1.4333	-1.3598	5.66858e-07	-2.12389	-1.36348
75035184	chr5:75035184:C:T	1.70442e-23	-9.12748e-10	-0.771066	7.17447e-06	-9.12748e-10	-0.949187
75035287	chr5:75035287:A:G	1.02112e-23	-9.12748e-10	-1.28339	4.94409e-06	-9.12748e-10	-1.32152
75035314	chr5:75035314:G:A	5.27434e-22	2.66115	-6.68458e-10	1.03754e-05	-0.580278	-6.68458e-10
75035606	chr5:75035606:T:C	1.04734e-23	-9.12748e-10	-1.25804	4.81156e-06	-9.12748e-10	-1.34869
75035791	chr5:75035791:C:A	3.71094e-24	-2.29559	-6.68458e-10	1.86414e-06	-2.29691	-6.68458e-10
75035868	chr5:75035868:T:C	2.11113e-22	1.74552	-6.68458e-10	4.45207e-06	-1.42635	-6.68458e-10
75035946	chr5:75035946:G:C	3.42183e-23	-9.12748e-10	-0.0741147	1.24816e-05	-9.12748e-10	-0.395457
75035991	chr5:75035991:C:A	4.23475e-24	-0.803423	-1.36013	5.82983e-07	-2.1083	-1.35101
75036110	chr5:75036110:G:A	1.65627e-23	-9.12748e-10	-0.799721	8.79901e-06	-9.12748e-10	-0.745077
75036241	chr5:75036241:A:C	1.12593e-24	-2.17338	-1.31488	5.79544e-07	-2.10723	-1.358
75036347	chr5:75036347:T:TA	1.19711e-23	-9.12748e-10	-1.12438	5.65301e-06	-9.12748e-10	-1.18753
75036400	chr5:75036400:G:A	9.86439e-24	-9.12748e-10	-1.31794	4.83457e-06	-9.12748e-10	-1.34392
75036579	chr5:75036579:G:A	9.68858e-24	-9.12748e-10	-1.33593	4.74191e-06	-9.12748e-10	-1.36328
75036633	chr5:75036633:CCT:C	9.71368e-24	-9.12748e-10	-1.33334	4.7401e-06	-9.12748e-10	-1.36366
75036761	chr5:75036761:GC:G	9.51153e-23	0.948214	-6.68458e-10	3.85636e-06	-1.56999	-6.68458e-10
75036774	chr5:75036774:A:G	1.32812e-23	-9.12748e-10	-1.02053	6.79304e-06	-9.12748e-10	-1.00382
75036981	chr5:75036981:A:G	2.04968e-23	-9.12748e-10	-0.586606	1.31283e-05	-9.12748e-10	-0.344944
75037218	chr5:75037218:T:C	8.35465e-23	-9.12748e-10	0.818527	6.30943e-05	-9.12748e-10	1.22491
75038412	chr5:75038412:C:T	1.8609e-23	-9.12748e-10	-0.683233	1.19285e-05	-9.12748e-10	-0.440785
75039082	chr5:75039082:G:T	4.46485e-19	10.3199	-0.917652	9.18074e-06	0.438802	-1.14141
75039149	chr5:75039149:A:G	3.67925e-24	-2.30417	-6.68458e-10	1.88011e-06	-2.28839	-6.68458e-10
75039294	chr5:75039294:A:G	1.39246e-23	-9.12748e-10	-0.973217	7.01848e-06	-9.12748e-10	-0.97117
75039370	chr5:75039370:A:G	2.02882e-24	-2.30042	-0.598998	8.16942e-07	-2.30355	-0.818353
75040179	chr5:75040179:A:G	1.22761e-23	-9.12748e-10	-1.09922	4.99725e-06	-9.12748e-10	-1.31083
75040294	chr5:75040294:TCTC:T	3.50949e-23	-9.12748e-10	-0.0488203	2.5056e-05	-9.12748e-10	0.301395
75040534	chr5:75040534:A:G	1.55131e-22	2.79976	-1.36236	7.03951e-07	-1.90889	-1.36187
75040641	chr5:75040641:T:C	1.55946e-23	-9.12748e-10	-0.859949	6.53946e-06	-9.12748e-10	-1.04186
75040765	chr5:75040765:C:T	3.99065e-19	10.1164	-0.826439	8.02058e-06	0.239871	-1.07758
75040897	chr5:75040897:C:T	3.25707e-23	-9.12748e-10	-0.123462	2.18531e-05	-9.12748e-10	0.164628
75041058	chr5:75041058:C:T	1.82947e-24	-2.06677	-0.936078	9.52057e-07	-1.97769	-0.991161
75041118	chr5:75041118:T:C	2.78155e-18	12.4537	-1.22202	5.63367e-06	0.104071	-1.29503
75041253	chr5:75041253:C:A	9.69015e-24	-9.12748e-10	-1.33577	5.48017e-06	-9.12748e-10	-1.21858
75041314	chr5:75041314:A:T	7.56472e-20	8.95114	-1.32418	5.00423e-06	-0.00792487	-1.30151
75041727	chr5:75041727:A:G	3.05892e-23	0.446099	-0.63233	1.14892e-06	-2.12562	-0.655271
75042114	chr5:75042114:C:T	2.08758e-23	-9.12748e-10	-0.568285	1.02797e-05	-9.12748e-10	-0.589545
75042630	chr5:75042630:T:C	1.116e-23	-9.12748e-10	-1.19454	5.2036e-06	-9.12748e-10	-1.27037
75042727	chr5:75042727:G:A	1.57617e-23	0.444627	-1.29392	5.44462e-07	-2.17255	-1.35513
75042728	chr5:75042728:T:C	3.62407e-24	-2.31928	-6.68458e-10	3.17905e-06	-1.76314	-6.68458e-10
75042747	chr5:75042747:A:C	1.1401e-23	0.176073	-1.34925	5.09841e-07	-2.23099	-1.36239
75042765	chr5:75042765:G:A	7.08008e-21	6.58975	-1.33159	2.5788e-06	-0.659118	-1.31327
75043153	chr5:75043153:G:A	1.38311e-23	0.313962	-1.29392	5.28153e-07	-2.20296	-1.35513
75043651	chr5:75043651:G:A	1.99359e-23	-9.12748e-10	-0.614352	1.22728e-05	-9.12748e-10	-0.412331
75043747	chr5:75043747:G:A	3.0365e-23	-9.12748e-10	-0.193584	2.57828e-05	-9.12748e-10	0.32999
75043795	chr5:75043795:A:G	1.30476e-23	0.255651	-1.29392	5.21873e-07	-2.21492	-1.35513
75044005	chr5:75044005:T:C	1.05788e-23	-9.12748e-10	-1.24803	5.00899e-06	-9.12748e-10	-1.30848
75044361	chr5:75044361:T:C	1.26514e-23	-9.12748e-10	-1.06911	7.13139e-06	-9.12748e-10	-0.955211
75045125	chr5:75045125:G:C	1.08065e-23	-9.12748e-10	-1.22673	5.08237e-06	-9.12748e-10	-1.29394
75045242	chr5:75045242:G:T	7.44315e-20	8.3245	-0.713737	4.8725e-06	-0.861915	-0.474193
75045492	chr5:75045492:T:C	2.59399e-23	-9.12748e-10	-0.351093	2.11731e-05	-9.12748e-10	0.133017
75045780	chr5:75045780:T:C	9.42369e-24	-9.12748e-10	-1.36365	4.81934e-06	-9.12748e-10	-1.34708
75045890	chr5:75045890:A:C	3.63888e-24	-2.3152	-6.68458e-10	2.82655e-06	-1.88066	-6.68458e-10
75045931	chr5:75045931:TG:T	3.64941e-23	-9.12748e-10	-0.00972398	1.37502e-05	-9.12748e-10	-0.298664
75046211	chr5:75046211:C:T	1.34501e-23	0.130541	-1.13843	5.55841e-07	-2.23582	-1.27117
75046355	chr5:75046355:A:C	1.19566e-23	-9.12748e-10	-1.1256	5.43181e-06	-9.12748e-10	-1.22744
75046488	chr5:75046488:G:A	9.42421e-24	0.000248519	-1.36384	4.70181e-07	-2.31509	-1.35927
75046684	chr5:75046684:C:T	3.60654e-23	-9.12748e-10	-0.0215416	2.30835e-05	-9.12748e-10	0.219403
75046877	chr5:75046877:C:T	1.44354e-23	-0.760804	-0.176391	2.30398e-06	-2.31931	0.234235
75046951	chr5:75046951:T:C	8.87689e-24	-0.578385	-0.84504	1.12862e-06	-2.30999	-0.488738
75047071	chr5:75047071:T:G	9.4375e-24	-9.12748e-10	-1.36218	4.91452e-06	-9.12748e-10	-1.32752
75047169	chr5:75047169:T:C	2.50417e-23	-9.12748e-10	-0.386332	2.02382e-05	-9.12748e-10	0.087856
75047532	chr5:75047532:T:A	9.63785e-24	-9.12748e-10	-1.34118	4.79859e-06	-9.12748e-10	-1.35139
75047772	chr5:75047772:T:C	1.70674e-23	-9.12748e-10	-0.769703	9.46051e-06	-9.12748e-10	-0.67259
75047784	chr5:75047784:CT:C	2.32362e-23	-0.42121	-0.039955	2.28799e-06	-2.29895	0.206912
75047919	chr5:75047919:AC:A	1.54995e-23	-9.12748e-10	-0.866067	8.50423e-06	-9.12748e-10	-0.779153
75047944	chr5:75047944:G:A	5.31181e-19	10.9197	-1.34369	1.73055e-06	-1.01818	-1.35309
75048488	chr5:75048488:A:G	8.30394e-21	6.77757	-1.35996	2.87014e-06	-0.522452	-1.3429
75048667	chr5:75048667:A:G	1.04576e-19	9.23407	-1.28328	2.23004e-06	-0.885625	-1.23207
75048785	chr5:75048785:G:A	1.44483e-23	0.135551	-1.07185	5.75232e-07	-2.24012	-1.23257
75048975	chr5:75048975:T:C	2.59887e-23	-9.12748e-10	-0.349214	2.11949e-05	-9.12748e-10	0.134046
75049154	chr5:75049154:C:G	3.64986e-24	-2.31219	-6.68458e-10	2.34414e-06	-2.0678	-6.68458e-10
75049451	chr5:75049451:C:T	1.70904e-23	-9.12748e-10	-0.768359	7.16284e-06	-9.12748e-10	-0.950809
75049544	chr5:75049544:C:A	4.35505e-24	-0.859758	-1.27578	4.9732e-07	-2.28798	-1.33026
75049770	chr5:75049770:T:C	1.45132e-23	0.160141	-1.09196	5.74316e-07	-2.22947	-1.24482
75049953	chr5:75049953:T:C	6.73798e-19	10.9298	-1.11597	7.41127e-06	0.174747	-1.09146
75050125	chr5:75050125:C:T	3.00462e-23	1.0882	-1.29234	5.86513e-07	-2.1427	-1.31057
75051486	chr5:75051486:CT:C	3.90649e-24	-1.1913	-1.05294	1.37245e-06	-1.55041	-1.05271
75051965	chr5:75051965:G:A	1.15381e-23	-9.12748e-10	-1.16122	5.33703e-06	-9.12748e-10	-1.24505
75052274	chr5:75052274:A:G	5.28669e-23	-9.12748e-10	0.360902	3.20758e-05	-9.12748e-10	0.548386
75052307	chr5:75052307:G:A	2.05562e-24	-1.80722	-1.07908	1.32122e-06	-1.58399	-1.05717
75053405	chr5:75053405:G:A	6.82904e-24	-0.786657	-0.899035	2.7347e-06	-1.22602	-0.687674
75053733	chr5:75053733:C:T	2.32338e-24	-1.41429	-1.34956	8.61342e-07	-1.73094	-1.33804
75053805	chr5:75053805:G:A	3.64157e-24	-0.999406	-1.31506	1.16372e-06	-1.42067	-1.34742
75053810	chr5:75053810:C:T	9.82154e-24	-9.12748e-10	-1.3223	4.92748e-06	-9.12748e-10	-1.32489
75053856	chr5:75053856:G:C	1.96234e-23	-9.12748e-10	-0.630154	1.29771e-05	-9.12748e-10	-0.356533
75054055	chr5:75054055:AGG:A	3.93837e-23	1.24117	-1.17469	2.48021e-06	-0.846916	-1.16446
75054233	chr5:75054233:C:T	1.19597e-23	-9.12748e-10	-1.12534	5.33361e-06	-9.12748e-10	-1.24569
75054265	chr5:75054265:C:T	1.18161e-22	1.9687	-0.803525	1.10093e-05	0.0160615	-0.537034
75054426	chr5:75054426:G:C	9.44152e-24	-9.12748e-10	-1.36176	4.73991e-06	-9.12748e-10	-1.3637
75054501	chr5:75054501:A:G	1.03993e-23	-9.12748e-10	-1.26514	4.98991e-06	-9.12748e-10	-1.3123
75054876	chr5:75054876:A:G	1.01273e-23	-9.12748e-10	-1.29165	5.39082e-06	-9.12748e-10	-1.23502
75055055	chr5:75055055:C:T	8.24974e-23	0.80589	-6.68458e-10	3.13113e-06	-1.77832	-6.68458e-10
75055701	chr5:75055701:C:T	1.89987e-23	-9.12748e-10	-0.662504	1.25456e-05	-9.12748e-10	-0.39035
75056203	chr5:75056203:A:C	2.80133e-23	-9.12748e-10	-0.274195	1.54713e-05	-9.12748e-10	-0.180729
75056204	chr5:75056204:C:G	9.49815e-24	-9.12748e-10	-1.35578	4.91399e-06	-9.12748e-10	-1.32763
75056355	chr5:75056355:A:G	6.27718e-12	27.151	-1.28997	0.000103603	2.8882	-1.16735
75056660	chr5:75056660:A:G	1.80309e-23	-9.12748e-10	-0.714791	1.11536e-05	-9.12748e-10	-0.507951
75056746	chr5:75056746:C:T	9.66409e-24	-9.12748e-10	-1.33846	4.77138e-06	-9.12748e-10	-1.35708
75056790	chr5:75056790:T:A	1.30419e-24	-2.10067	-1.24063	6.79113e-07	-2.06767	-1.23901
75056915	chr5:75056915:T:G	1.06324e-21	4.66087	-1.29867	8.64661e-07	-1.73767	-1.32746
75057209	chr5:75057209:T:G	1.19636e-23	-9.12748e-10	-1.125	7.2306e-06	-9.12748e-10	-0.941395
75057340	chr5:75057340:AAG:A	1.07652e-23	0.128877	-1.35944	1.30025e-06	-1.41486	-1.2423
75057710	chr5:75057710:G:A	2.30434e-21	5.39219	-1.25651	1.45638e-06	-1.50285	-1.04091
75057877	chr5:75057877:A:G	1.82e-21	5.07235	-1.17263	1.08109e-06	-1.63346	-1.20828
75058096	chr5:75058096:C:T	1.76643e-23	0.628761	-1.36409	8.88187e-07	-1.7617	-1.27659
75058597	chr5:75058597:G:A	7.7605e-13	25.1344	-1.36376	3.98597e-05	2.11472	-1.34907
75058717	chr5:75058717:A:G	9.56689e-13	25.3428	-1.36292	4.34948e-05	2.20549	-1.35257
75058934	chr5:75058934:G:A	1.06483e-23	-9.12748e-10	-1.24147	5.76602e-06	-9.12748e-10	-1.16773
75059050	chr5:75059050:G:T	1.18923e-12	25.5578	-1.36034	4.68801e-05	2.28556	-1.35768
75060030	chr5:75060030:G:A	1.462e-24	-2.18664	-1.04044	6.97947e-07	-2.00643	-1.2729
75060171	chr5:75060171:A:G	9.93072e-24	-9.12748e-10	-1.31124	5.93168e-06	-9.12748e-10	-1.13941
75061032	chr5:75061032:T:C	7.98651e-12	27.462	-1.36015	2.89583e-05	1.75213	-1.30598
75061269	chr5:75061269:G:A	3.31436e-15	18.9467	-0.632021	0.000139878	2.24056	-0.219505
75061650	chr5:75061650:G:A	9.78876e-11	29.9711	-1.36317	8.61471e-05	2.87335	-1.33701
75062141	chr5:75062141:T:C	2.21607e-24	-1.52597	-1.28517	5.22292e-07	-2.22982	-1.33942
75062430	chr5:75062430:C:T	1.01699e-23	-9.12748e-10	-1.28744	4.74835e-06	-9.12748e-10	-1.36192
75063663	chr5:75063663:C:G	8.15831e-24	-0.190846	-1.31699	7.30351e-07	-1.93102	-1.30293
75064350	chr5:75064350:T:G	1.10636e-23	-9.12748e-10	-1.20321	5.23229e-06	-9.12748e-10	-1.26487
75064717	chr5:75064717:AATT:A	5.74635e-24	-0.501555	-1.35676	6.8862e-07	-2.00691	-1.28587
75064732	chr5:75064732:T:A	4.68554e-23	-9.12748e-10	0.24019	3.18773e-05	-9.12748e-10	0.542179
75065134	chr5:75065134:T:C	1.26379e-23	-9.12748e-10	-1.07017	5.48053e-06	-9.12748e-10	-1.21851
75065724	chr5:75065724:T:C	9.83238e-24	-9.12748e-10	-1.32119	6.14387e-06	-9.12748e-10	-1.10426
75065948	chr5:75065948:A:G	1.03951e-23	-9.12748e-10	-1.26554	6.79957e-06	-9.12748e-10	-1.00286
75066032	chr5:75066032:C:A	1.69352e-11	28.1837	-1.33016	3.59853e-05	2.0275	-1.3641
75066404	chr5:75066404:A:G	1.49963e-24	-1.98386	-1.2178	5.90683e-07	-2.10575	-1.34044
75066709	chr5:75066709:T:C	9.98095e-24	-9.12748e-10	-1.3062	5.42801e-06	-9.12748e-10	-1.22814
75067406	chr5:75067406:T:C	2.35099e-23	-9.12748e-10	-0.449455	1.5076e-05	-9.12748e-10	-0.206611
75067918	chr5:75067918:G:A	2.12783e-24	-1.53737	-1.3144	4.95602e-07	-2.26316	-1.35853
75068160	chr5:75068160:C:A	7.69868e-24	-1.56583	-6.68458e-10	1.87517e-06	-2.29102	-6.68458e-10
75068475	chr5:75068475:G:A	2.99877e-11	28.7791	-1.35412	4.37112e-05	2.21219	-1.3543
75068928	chr5:75068928:T:TA	4.08763e-21	5.81528	-1.10644	1.13275e-06	-1.46082	-1.33425
75069201	chr5:75069201:C:T	1.69101e-11	28.1616	-1.30955	3.53326e-05	2.00728	-1.36219
75069228	chr5:75069228:T:C	2.37127e-11	28.5397	-1.34951	3.95149e-05	2.11496	-1.358
75069718	chr5:75069718:G:T	9.97229e-25	-2.31899	-1.29066	7.12323e-07	-2.05016	-1.20878
75069766	chr5:75069766:C:G	3.19727e-11	28.8379	-1.34886	4.44387e-05	2.23276	-1.35837
75069877	chr5:75069877:A:T	9.83101e-24	-9.12748e-10	-1.32133	6.13511e-06	-9.12748e-10	-1.10569
75069932	chr5:75069932:A:C	2.05676e-21	5.37479	-1.35278	1.0204e-06	-1.60345	-1.29607
75070047	chr5:75070047:C:G	2.61011e-15	19.4228	-1.34706	1.6256e-05	1.18628	-1.31753
75070161	chr5:75070161:C:T	3.64724e-11	28.972	-1.35126	4.66212e-05	2.27911	-1.35677
75070198	chr5:75070198:A:G	2.05055e-11	28.4089	-1.36406	4.01738e-05	2.10275	-1.32925
75070708	chr5:75070708:C:T	2.4603e-11	28.5431	-1.31604	4.06018e-05	2.14735	-1.36325
75071863	chr5:75071863:A:G	1.46732e-24	-1.99299	-1.23045	5.91915e-07	-2.09824	-1.34586
75071887	chr5:75071887:G:A	1.06664e-23	-9.12748e-10	-1.23978	5.69179e-06	-9.12748e-10	-1.18069
75072230	chr5:75072230:T:C	1.05873e-23	-9.12748e-10	-1.24722	5.6428e-06	-9.12748e-10	-1.18934
75072294	chr5:75072294:C:A	2.86535e-24	-1.81597	-0.738215	6.80431e-07	-2.19154	-1.1132
75072299	chr5:75072299:T:C	1.19674e-23	-9.12748e-10	-1.12469	7.82621e-06	-9.12748e-10	-0.862238
75072332	chr5:75072332:G:A	2.29277e-15	19.2695	-1.32331	6.12495e-05	2.30808	-1.11284
75072429	chr5:75072429:T:C	2.11896e-15	19.1558	-1.2885	1.04799e-05	0.774526	-1.34478
75072817	chr5:75072817:G:T	2.91922e-11	28.7522	-1.35412	4.32054e-05	2.20055	-1.3543
75073165	chr5:75073165:C:T	1.00315e-23	-9.12748e-10	-1.30114	6.06937e-06	-9.12748e-10	-1.11646
75073321	chr5:75073321:C:T	9.9345e-24	-9.12748e-10	-1.31086	6.2927e-06	-9.12748e-10	-1.08033
75073388	chr5:75073388:T:C	3.45693e-24	-1.06488	-1.30162	6.02945e-07	-2.06808	-1.35757
75074544	chr5:75074544:C:G	2.53828e-24	-2.12206	-0.553323	4.18608e-06	-1.36106	-0.126888
75074773	chr5:75074773:A:G	4.2034e-24	-2.17098	-6.68458e-10	1.84326e-06	-2.30818	-6.68458e-10
75074943	chr5:75074943:T:C	6.83766e-24	-0.320776	-1.36365	9.47609e-07	-1.68419	-1.28934
75075070	chr5:75075070:A:G	2.32549e-24	-1.47836	-1.28459	5.11071e-07	-2.24534	-1.34562
75075347	chr5:75075347:C:G	1.00207e-23	-9.12748e-10	-1.30223	5.42376e-06	-9.12748e-10	-1.22893
75075378	chr5:75075378:T:G	2.38754e-11	28.5599	-1.36289	4.21558e-05	2.16557	-1.34392
75075642	chr5:75075642:T:A	1.12721e-23	-9.12748e-10	-1.18455	6.07997e-06	-9.12748e-10	-1.11472
75075810	chr5:75075810:A:G	2.90913e-24	-1.23571	-1.30331	5.6658e-07	-2.13399	-1.35386
75075822	chr5:75075822:T:C	1.05658e-23	-9.12748e-10	-1.24925	4.7494e-06	-9.12748e-10	-1.3617
75076316	chr5:75076316:T:C	2.38843e-12	26.2462	-1.35145	6.03702e-05	2.30553	-1.12476
75076873	chr5:75076873:C:T	7.28226e-24	-0.262617	-1.35882	9.55243e-07	-1.6512	-1.31431
75077197	chr5:75077197:T:C	2.72054e-23	-9.12748e-10	-0.303461	1.0925e-05	-9.12748e-10	-0.528663
75077283	chr5:75077283:C:T	1.83937e-23	0.640042	-1.33491	7.35516e-07	-1.87867	-1.34823
75077535	chr5:75077535:C:T	1.65823e-11	28.1544	-1.32195	3.55328e-05	2.01462	-1.36388
75077559	chr5:75077559:AT:A	3.80143e-11	29.0189	-1.35682	4.83259e-05	2.30945	-1.3512
75077633	chr5:75077633:A:G	1.24992e-23	-9.12748e-10	-1.08121	5.45378e-06	-9.12748e-10	-1.22341
75078228	chr5:75078228:G:A	1.23378e-23	-9.12748e-10	-1.09421	5.36271e-06	-9.12748e-10	-1.24025
75078547	chr5:75078547:A:G	2.29206e-15	19.2729	-1.32708	6.22628e-05	2.33115	-1.1195
75078866	chr5:75078866:G:A	5.4741e-23	-9.12748e-10	0.395738	1.16563e-05	-9.12748e-10	-0.463869
75079674	chr5:75079674:T:C	2.8809e-24	-1.30909	-1.23968	5.6674e-07	-2.16642	-1.32115
75079677	chr5:75079677:T:C	6.58621e-24	-0.359311	-1.36259	9.21302e-07	-1.70314	-1.29855
75079771	chr5:75079771:C:T	1.16941e-23	-9.12748e-10	-1.14779	4.77625e-06	-9.12748e-10	-1.35606
75080377	chr5:75080377:G:C	1.1496e-23	-9.12748e-10	-1.16488	5.39159e-06	-9.12748e-10	-1.23488
75080484	chr5:75080484:A:C	3.35944e-11	28.8942	-1.35571	4.56339e-05	2.25349	-1.35255
75080746	chr5:75080746:C:T	3.2555e-11	28.8595	-1.35246	4.48131e-05	2.23858	-1.35579
75080833	chr5:75080833:G:C	2.86222e-12	26.2232	-1.14747	9.24351e-05	2.30825	-0.701456
75081176	chr5:75081176:T:C	1.91724e-11	28.3417	-1.36413	3.91072e-05	2.07924	-1.33265
75081753	chr5:75081753:G:A	3.82645e-24	-2.26494	-6.68458e-10	1.88673e-06	-2.28487	-6.68458e-10
75082337	chr5:75082337:C:G	1.06664e-23	-9.12748e-10	-1.23978	5.69179e-06	-9.12748e-10	-1.18069
75082917	chr5:75082917:C:T	2.82225e-11	28.7198	-1.35554	4.23763e-05	2.17963	-1.35276
75083456	chr5:75083456:T:C	2.1099e-11	28.4343	-1.36088	4.01936e-05	2.07374	-1.29975
75083600	chr5:75083600:T:C	2.85068e-11	28.7296	-1.35527	4.27046e-05	2.18781	-1.35322
75083727	chr5:75083727:G:A	9.95656e-24	-9.12748e-10	-1.30864	6.31263e-06	-9.12748e-10	-1.07716
75083771	chr5:75083771:A:G	3.10715e-24	-1.17036	-1.30281	5.82568e-07	-2.10627	-1.35375
75083800	chr5:75083800:A:T	3.14709e-11	28.829	-1.35575	4.42794e-05	2.22331	-1.35251
75083850	chr5:75083850:T:A	4.30112e-14	22.2395	-1.36161	1.5209e-05	1.16625	-1.36408
75084002	chr5:75084002:G:A	1.23074e-17	14.0751	-1.35625	8.13604e-06	0.540707	-1.36412
75084731	chr5:75084731:A:G	1.00757e-23	-9.12748e-10	-1.29675	4.7463e-06	-9.12748e-10	-1.36235
75084976	chr5:75084976:T:C	2.89123e-24	-1.25956	-1.28563	5.64585e-07	-2.14541	-1.34597
75085134	chr5:75085134:A:G	4.78143e-12	26.9421	-1.3532	1.98926e-05	1.4119	-1.34127
75085327	chr5:75085327:G:A	2.28853e-23	0.838044	-1.31443	7.76129e-07	-1.81892	-1.35424
75085507	chr5:75085507:C:T	1.08233e-23	-9.12748e-10	-1.22517	5.00804e-06	-9.12748e-10	-1.30867
75085679	chr5:75085679:G:GGT	2.71145e-24	-1.32527	-1.28412	5.49867e-07	-2.17267	-1.34513
75085714	chr5:75085714:C:T	2.45585e-23	0.888301	-1.29412	7.84908e-07	-1.80107	-1.36084
75086377	chr5:75086377:T:C	2.45036e-23	-9.12748e-10	-0.408056	1.83351e-05	-9.12748e-10	-0.0108973
75086497	chr5:75086497:T:C	9.62196e-24	-9.12748e-10	-1.34283	4.76565e-06	-9.12748e-10	-1.35828
75086557	chr5:75086557:G:T	1.58119e-15	18.9262	-1.35158	4.92799e-05	2.16908	-1.19128
75086616	chr5:75086616:G:C	1.14778e-23	-1.16646	-6.68458e-10	2.21875e-06	-2.12277	-6.68458e-10
75087036	chr5:75087036:A:G	9.96916e-24	-9.12748e-10	-1.30738	5.23554e-06	-9.12748e-10	-1.26425
75087144	chr5:75087144:T:C	2.23269e-21	5.3599	-1.25582	9.71213e-07	-1.63451	-1.31442
75087356	chr5:75087356:A:G	1.26401e-23	-9.12748e-10	-1.07	5.49797e-06	-9.12748e-10	-1.21534
75087694	chr5:75087694:AG:A	2.59548e-24	-1.88448	-0.768628	6.94883e-07	-2.15831	-1.12541
75087733	chr5:75087733:TG:T	2.60919e-24	-1.87749	-0.770346	6.91182e-07	-2.1625	-1.12657
75088290	chr5:75088290:A:G	2.70432e-14	21.6115	-1.1977	3.31765e-05	1.90531	-1.32318
75088961	chr5:75088961:A:T	1.07208e-23	-9.12748e-10	-1.23469	5.72492e-06	-9.12748e-10	-1.17489
75090608	chr5:75090608:T:A	4.61754e-24	-0.723743	-1.35327	7.35251e-07	-1.90903	-1.31823
75090680	chr5:75090680:C:T	1.21406e-23	-9.12748e-10	-1.11032	5.30598e-06	-9.12748e-10	-1.25088
75091113	chr5:75091113:G:A	1.01294e-23	-9.12748e-10	-1.29143	6.18525e-06	-9.12748e-10	-1.09755
75091127	chr5:75091127:A:G	3.64327e-24	-2.31399	-6.68458e-10	1.97672e-06	-2.23828	-6.68458e-10
75091256	chr5:75091256:C:T	1.21406e-23	-9.12748e-10	-1.11032	5.30598e-06	-9.12748e-10	-1.25088
75091492	chr5:75091492:C:G	2.39646e-11	28.5614	-1.36065	4.00617e-05	2.11513	-1.34443
75091644	chr5:75091644:C:T	2.27742e-24	-1.5315	-1.25233	5.11507e-07	-2.26098	-1.32913
75091685	chr5:75091685:C:T	1.2436e-23	-9.12748e-10	-1.08628	6.84881e-06	-9.12748e-10	-0.995641
75091939	chr5:75091939:G:A	1.15128e-23	-9.12748e-10	-1.16341	5.48437e-06	-9.12748e-10	-1.21781
75092002	chr5:75092002:C:T	2.38113e-24	-1.81164	-0.927663	6.09431e-07	-2.19728	-1.21766
75092114	chr5:75092114:G:T	3.85299e-23	-9.12748e-10	0.0445575	1.67896e-05	-9.12748e-10	-0.098954
75092499	chr5:75092499:C:T	1.38258e-23	-9.12748e-10	-0.980341	6.67867e-06	-9.12748e-10	-1.0208
75092542	chr5:75092542:T:C	9.90024e-24	-9.12748e-10	-1.31432	6.11242e-06	-9.12748e-10	-1.10939
75092674	chr5:75092674:A:G	9.57443e-24	-9.12748e-10	-1.34778	4.81663e-06	-9.12748e-10	-1.34764
75092761	chr5:75092761:T:C	1.06452e-23	-9.12748e-10	-1.24177	4.76348e-06	-9.12748e-10	-1.35874
75093042	chr5:75093042:TAC:T	5.42735e-23	0.387161	-6.68458e-10	1.36281e-05	-0.307581	-6.68458e-10
75093552	chr5:75093552:G:A	1.01779e-23	-9.12748e-10	-1.28666	5.43664e-06	-9.12748e-10	-1.22656
75093895	chr5:75093895:T:C	1.05857e-23	-9.12748e-10	-1.24738	5.64157e-06	-9.12748e-10	-1.18955
75093974	chr5:75093974:G:A	9.80617e-12	27.6137	-1.30652	2.81335e-05	1.77878	-1.36153
75094076	chr5:75094076:A:C	9.70111e-12	27.6097	-1.31331	2.80172e-05	1.77589	-1.36279
75094454	chr5:75094454:G:A	3.84722e-24	-0.899707	-1.35982	6.85473e-07	-1.99634	-1.30102
75094816	chr5:75094816:G:C	1.66818e-23	-9.12748e-10	-0.79256	7.33781e-06	-9.12748e-10	-0.926676
75095357	chr5:75095357:C:T	1.13536e-23	-9.12748e-10	-1.17734	6.12892e-06	-9.12748e-10	-1.1067
75095793	chr5:75095793:T:A	1.9355e-23	0.719478	-1.3634	8.26126e-07	-1.8835	-1.22722
75096222	chr5:75096222:A:T	1.65057e-23	-9.12748e-10	-0.80317	6.56778e-06	-9.12748e-10	-1.03754
75096450	chr5:75096450:G:A	1.04047e-23	-9.12748e-10	-1.26462	5.52526e-06	-9.12748e-10	-1.21039
75096796	chr5:75096796:A:G	1.31335e-24	-2.11697	-1.21733	6.70828e-07	-1.97814	-1.34081
75096800	chr5:75096800:C:T	1.01182e-23	-9.12748e-10	-1.29254	6.43956e-06	-9.12748e-10	-1.05726
75096861	chr5:75096861:T:C	1.56614e-24	-2.07602	-1.08224	6.96898e-07	-2.00787	-1.27296
75097057	chr5:75097057:C:T	2.22363e-12	26.1836	-1.36029	5.44572e-05	2.28083	-1.20313
75097626	chr5:75097626:C:T	2.31052e-11	28.5233	-1.35912	3.87634e-05	2.08535	-1.34759
75097923	chr5:75097923:C:T	1.83463e-23	0.310017	-1.00747	6.7011e-07	-2.15268	-1.16735
75098094	chr5:75098094:G:A	1.03648e-23	-9.12748e-10	-1.26846	4.75547e-06	-9.12748e-10	-1.36042
75098359	chr5:75098359:T:C	1.13425e-23	-9.12748e-10	-1.17832	5.15888e-06	-9.12748e-10	-1.279
75098467	chr5:75098467:GAA:G	4.75166e-24	-0.702359	-1.34602	7.34465e-07	-1.89744	-1.33089
75098538	chr5:75098538:C:T	1.90246e-15	19.118	-1.35845	5.16664e-05	2.26732	-1.24223
75098659	chr5:75098659:T:C	9.74387e-24	-9.12748e-10	-1.33024	5.9984e-06	-9.12748e-10	-1.12822
75098705	chr5:75098705:A:G	1.05184e-23	-9.12748e-10	-1.25375	6.96583e-06	-9.12748e-10	-0.978699
75098823	chr5:75098823:A:G	2.30682e-11	28.5215	-1.35894	3.86091e-05	2.08169	-1.34792
75098838	chr5:75098838:T:C	5.75902e-12	27.1053	-1.33039	2.36531e-05	1.60789	-1.36411
75099108	chr5:75099108:G:A	1.46825e-23	-9.12748e-10	-0.92022	5.96698e-06	-9.12748e-10	-1.13348
75099143	chr5:75099143:A:G	1.64216e-11	28.1664	-1.34367	3.60785e-05	2.02442	-1.35844
75099216	chr5:75099216:T:C	1.43236e-12	25.6708	-1.28733	1.48008e-05	1.11702	-1.34205
75099670	chr5:75099670:G:A	1.06194e-23	-9.12748e-10	-1.2442	4.95081e-06	-9.12748e-10	-1.32016
75100107	chr5:75100107:T:A	1.69633e-11	28.2084	-1.35316	3.41547e-05	1.96652	-1.35534
75100356	chr5:75100356:T:C	7.04444e-24	-0.472958	-1.18168	7.5467e-07	-2.04496	-1.15624
75100716	chr5:75100716:G:A	1.21478e-23	-9.12748e-10	-1.10973	5.3082e-06	-9.12748e-10	-1.25046
75100931	chr5:75100931:T:A	1.21674e-23	-9.12748e-10	-1.10812	5.31371e-06	-9.12748e-10	-1.24943
75101228	chr5:75101228:T:C	5.11015e-23	-9.12748e-10	0.326939	1.12275e-05	-9.12748e-10	-0.501346
75101310	chr5:75101310:G:T	1.29175e-23	-9.12748e-10	-1.04829	5.01376e-06	-9.12748e-10	-1.30753
75101436	chr5:75101436:G:C	1.06248e-23	-9.12748e-10	-1.24368	4.74018e-06	-9.12748e-10	-1.36364
75101542	chr5:75101542:C:T	9.80476e-24	-9.12748e-10	-1.32401	6.09602e-06	-9.12748e-10	-1.11208
75101559	chr5:75101559:A:G	1.16304e-11	27.7887	-1.3109	2.98751e-05	1.83967	-1.36236
75101621	chr5:75101621:C:T	8.20527e-24	-0.379977	-1.12212	5.54052e-07	-2.27737	-1.23285
75101741	chr5:75101741:G:A	1.07631e-23	-9.12748e-10	-1.23075	4.93807e-06	-9.12748e-10	-1.32274
75101907	chr5:75101907:G:A	2.04679e-23	0.776049	-1.36407	8.41448e-07	-1.88108	-1.21127
75102049	chr5:75102049:C:T	6.46372e-24	-0.509399	-1.23127	7.04488e-07	-2.05903	-1.21097
75102186	chr5:75102186:G:C	9.67334e-25	-2.27633	-1.36376	6.62785e-07	-1.97516	-1.35586
75103251	chr5:75103251:C:G	2.24883e-24	-1.51113	-1.28534	5.05989e-07	-2.25504	-1.34592
75104041	chr5:75104041:T:C	2.50611e-24	-1.46119	-1.22695	6.34153e-07	-2.07312	-1.30206
75104100	chr5:75104100:C:T	2.22615e-23	0.844078	-1.3481	8.0215e-07	-1.83178	-1.30839
75104499	chr5:75104499:C:T	5.41848e-24	-1.91706	-6.68458e-10	1.28897e-05	-0.363291	-6.68458e-10
75104561	chr5:75104561:G:C	1.51143e-23	0.463348	-1.35459	6.90461e-07	-1.96807	-1.32204
75104680	chr5:75104680:C:T	1.01179e-23	-9.12748e-10	-1.29257	4.7554e-06	-9.12748e-10	-1.36044
75104691	chr5:75104691:G:C	3.62059e-12	26.6489	-1.33809	7.1426e-05	2.46795	-1.11901
75104788	chr5:75104788:A:G	1.02778e-23	-9.12748e-10	-1.27689	5.67046e-06	-9.12748e-10	-1.18445
75105614	chr5:75105614:C:T	1.2142e-23	-9.12748e-10	-1.11021	5.30629e-06	-9.12748e-10	-1.25082
75106021	chr5:75106021:T:C	2.31534e-24	-1.4773	-1.29002	5.10103e-07	-2.245	-1.34786
75107166	chr5:75107166:C:T	1.33715e-23	-9.12748e-10	-1.01375	1.02515e-05	-9.12748e-10	-0.592297
75107167	chr5:75107167:G:A	4.97794e-24	-2.00186	-6.68458e-10	1.84198e-06	-2.30887	-6.68458e-10
75107338	chr5:75107338:G:C	1.22867e-23	-9.12748e-10	-1.09836	5.38944e-06	-9.12748e-10	-1.23528
75107706	chr5:75107706:A:G	2.30406e-24	-1.47454	-1.29766	5.08309e-07	-2.24487	-1.35151
75108456	chr5:75108456:T:C	3.59957e-22	2.27911	-6.68458e-10	1.17679e-05	-0.45434	-6.68458e-10
75108713	chr5:75108713:A:G	9.96127e-24	-9.12748e-10	-1.30817	5.23003e-06	-9.12748e-10	-1.2653
75109080	chr5:75109080:C:T	1.12598e-11	27.7543	-1.30889	2.95735e-05	1.82911	-1.36195
75109133	chr5:75109133:G:T	2.19593e-24	-1.5588	-1.26147	5.0517e-07	-2.2688	-1.33378
75109272	chr5:75109272:A:G	1.79532e-11	28.2709	-1.35895	3.52519e-05	1.99089	-1.34808
75109541	chr5:75109541:G:A	1.00175e-23	-9.12748e-10	-1.30254	5.26732e-06	-9.12748e-10	-1.2582
75109546	chr5:75109546:G:A	2.49865e-23	-0.38854	-6.68458e-10	2.45196e-06	-2.02283	-6.68458e-10
75110254	chr5:75110254:C:A	2.7721e-24	-1.94656	-0.640708	7.88794e-07	-2.11702	-1.03995
75110491	chr5:75110491:T:C	2.43668e-11	28.5683	-1.35089	3.90531e-05	2.10577	-1.36056
75112166	chr5:75112166:C:T	2.88857e-12	26.4343	-1.34943	6.39259e-05	2.3919	-1.15389
75112169	chr5:75112169:T:C	2.50091e-11	28.6044	-1.36098	4.00145e-05	2.11335	-1.34382
75112775	chr5:75112775:G:C	1.66634e-23	-9.12748e-10	-0.79366	7.33012e-06	-9.12748e-10	-0.927724
75113137	chr5:75113137:C:T	5.82123e-24	-1.84536	-6.68458e-10	8.62912e-06	-0.764574	-6.68458e-10
75113154	chr5:75113154:G:A	2.00096e-23	0.748592	-1.35926	8.10925e-07	-1.87291	-1.25639
75114035	chr5:75114035:C:T	1.10658e-23	-9.12748e-10	-1.20302	4.82531e-06	-9.12748e-10	-1.34584
75114596	chr5:75114596:A:G	1.85682e-20	6.22233	-6.68458e-10	8.06179e-05	1.47	-6.68458e-10
75114640	chr5:75114640:G:A	1.47517e-24	-2.07844	-1.13965	6.69572e-07	-2.01689	-1.30394
75114888	chr5:75114888:A:G	1.01654e-23	-9.12748e-10	-1.28789	4.75041e-06	-9.12748e-10	-1.36149
75114941	chr5:75114941:C:G	3.62524e-24	-2.31895	-6.68458e-10	1.88697e-06	-2.28474	-6.68458e-10
75115410	chr5:75115410:G:A	1.29085e-23	-9.12748e-10	-1.04899	5.58149e-06	-9.12748e-10	-1.20026
75115457	chr5:75115457:C:T	2.26387e-24	-1.51197	-1.27783	5.07941e-07	-2.25494	-1.34217
75115490	chr5:75115490:A:C	4.26564e-24	-0.793924	-1.36236	7.32386e-07	-1.94243	-1.28874
75115502	chr5:75115502:C:A	1.35499e-11	27.9442	-1.31373	3.1697e-05	1.89935	-1.36284
75115594	chr5:75115594:C:T	1.97853e-24	-1.56942	-1.35509	4.91373e-07	-2.26865	-1.36161
75115595	chr5:75115595:A:G	2.01073e-24	-1.58603	-1.32235	4.89626e-07	-2.27307	-1.36076
75115804	chr5:75115804:C:G	1.35602e-11	27.9845	-1.35319	3.1485e-05	1.88493	-1.35513
75116242	chr5:75116242:C:G	1.42364e-23	-9.12748e-10	-0.951071	5.23788e-06	-9.12748e-10	-1.2638
75116355	chr5:75116355:C:T	2.28242e-15	19.3014	-1.3598	5.64304e-05	2.36354	-1.25025
75116444	chr5:75116444:A:T	1.06252e-23	-9.12748e-10	-1.24364	4.7463e-06	-9.12748e-10	-1.36235
75116864	chr5:75116864:T:A	6.84111e-24	-0.505091	-1.17883	7.46832e-07	-2.05842	-1.15321
75116956	chr5:75116956:A:G	9.83154e-24	-9.12748e-10	-1.32128	5.29976e-06	-9.12748e-10	-1.25206
75117014	chr5:75117014:T:G	1.6509e-23	-0.80297	-6.68458e-10	8.99394e-06	-0.723166	-6.68458e-10
75117888	chr5:75117888:T:C	1.83918e-12	25.8901	-1.25663	1.57859e-05	1.19387	-1.35448
75118437	chr5:75118437:A:G	4.00962e-23	-9.12748e-10	0.0844063	2.67953e-05	-9.12748e-10	0.368512
75118492	chr5:75118492:G:C	9.51183e-25	-2.29423	-1.3627	6.29107e-07	-2.02437	-1.3588
75118808	chr5:75118808:C:T	1.04662e-23	-9.12748e-10	-1.25872	6.70367e-06	-9.12748e-10	-1.01706
75119007	chr5:75119007:TC:T	2.02742e-23	0.762833	-1.36036	8.14773e-07	-1.87386	-1.2507
75119491	chr5:75119491:A:G	3.7437e-24	-2.2868	-6.68458e-10	3.38152e-06	-1.70139	-6.68458e-10
75119987	chr5:75119987:T:C	9.8175e-24	-9.12748e-10	-1.32271	6.11976e-06	-9.12748e-10	-1.10819
75120277	chr5:75120277:C:T	2.42163e-24	-1.95545	-0.766985	7.31324e-07	-2.11051	-1.1221
75120891	chr5:75120891:A:G	6.57451e-24	-1.72368	-6.68458e-10	1.99004e-06	-2.23156	-6.68458e-10
75120900	chr5:75120900:A:G	9.76151e-24	-9.12748e-10	-1.32843	6.02991e-06	-9.12748e-10	-1.12299
75120912	chr5:75120912:C:T	5.40561e-23	0.383146	-6.68458e-10	1.51699e-05	-0.200402	-6.68458e-10
75122155	chr5:75122155:G:A	3.82875e-21	5.96389	-1.32047	1.70793e-06	-1.43306	-0.951371
75122233	chr5:75122233:G:A	1.54651e-23	-9.12748e-10	-0.868291	6.85737e-06	-9.12748e-10	-0.994393
75122481	chr5:75122481:A:C	1.16946e-23	-9.12748e-10	-1.14775	6.3227e-06	-9.12748e-10	-1.07557
75122504	chr5:75122504:C:T	4.75408e-23	-9.12748e-10	0.254712	1.90167e-05	-9.12748e-10	0.0255989
75122608	chr5:75122608:G:T	2.46664e-24	-1.90389	-0.800127	6.90436e-07	-2.14753	-1.14262
75122654	chr5:75122654:T:C	9.82281e-24	-9.12748e-10	-1.32217	6.12748e-06	-9.12748e-10	-1.10693
75122742	chr5:75122742:T:C	2.48883e-24	-1.88703	-0.808037	6.8039e-07	-2.15688	-1.14793
75122816	chr5:75122816:A:T	1.08813e-23	-9.12748e-10	-1.21983	4.73831e-06	-9.12748e-10	-1.36404
75123440	chr5:75123440:T:C	1.37126e-23	-9.12748e-10	-0.988564	1.04722e-05	-9.12748e-10	-0.570992
75123526	chr5:75123526:C:T	1.12622e-21	3.41975	-6.68458e-10	6.74694e-06	-1.01063	-6.68458e-10
75123806	chr5:75123806:T:C	9.34786e-24	-1.37173	-6.68458e-10	1.91489e-06	-2.27005	-6.68458e-10
75123968	chr5:75123968:G:A	2.06771e-11	28.4125	-1.3593	3.71512e-05	2.04254	-1.34726
75124597	chr5:75124597:G:A	2.12178e-15	19.2317	-1.36303	4.16846e-05	2.12498	-1.31456
75124705	chr5:75124705:T:G	1.07222e-23	-9.12748e-10	-1.23456	4.74195e-06	-9.12748e-10	-1.36327
75124895	chr5:75124895:T:C	3.78586e-24	-2.2756	-6.68458e-10	3.33241e-06	-1.71602	-6.68458e-10
75125572	chr5:75125572:A:G	1.14182e-11	27.8235	-1.36411	3.15917e-05	1.86419	-1.33101
75125961	chr5:75125961:T:C	8.73528e-16	18.251	-1.26979	1.09289e-05	0.830863	-1.35916
75125987	chr5:75125987:C:T	2.29205e-24	-1.45566	-1.32177	5.0412e-07	-2.2422	-1.36245
75126137	chr5:75126137:A:G	1.16353e-11	27.8423	-1.36411	3.17735e-05	1.87006	-1.33114
75126294	chr5:75126294:T:C	1.14598e-11	27.8271	-1.36413	3.13071e-05	1.85705	-1.33292
75126385	chr5:75126385:T:C	1.45429e-11	28.0653	-1.36408	3.43405e-05	1.94673	-1.33013
75126456	chr5:75126456:T:C	2.54091e-24	-1.95552	-0.718832	7.33226e-07	-2.13714	-1.09288
75126537	chr5:75126537:C:G	1.04482e-18	10.2525	-6.68458e-10	3.83312e-05	0.726547	-6.68458e-10
75126782	chr5:75126782:C:T	1.09126e-11	27.7781	-1.36405	3.08365e-05	1.84465	-1.33567
75127418	chr5:75127418:A:T	1.54137e-11	28.119	-1.35961	3.35101e-05	1.93879	-1.34666
75127514	chr5:75127514:A:G	1.75965e-11	28.2367	-1.34482	3.69885e-05	2.05014	-1.35925
75127535	chr5:75127535:C:T	9.8175e-24	-9.12748e-10	-1.32271	6.11976e-06	-9.12748e-10	-1.10819
75127675	chr5:75127675:T:A	2.00516e-15	19.1586	-1.34649	5.43695e-05	2.2824	-1.20632
75128591	chr5:75128591:G:A	3.08145e-23	-0.17889	-6.68458e-10	2.59712e-06	-1.96531	-6.68458e-10
75128766	chr5:75128766:G:A	1.16363e-24	-2.30598	-1.14935	5.83218e-07	-2.28843	-1.17048
75129142	chr5:75129142:TA:T	9.89391e-24	-9.12748e-10	-1.31496	4.84903e-06	-9.12748e-10	-1.34094
75129392	chr5:75129392:C:T	2.73141e-22	3.36612	-1.36301	8.67413e-07	-1.80788	-1.25408
75129785	chr5:75129785:C:T	1.12661e-23	-9.12748e-10	-1.18507	6.93388e-06	-9.12748e-10	-0.983297
75129786	chr5:75129786:G:A	2.73908e-24	-1.87015	-0.729099	7.2146e-07	-2.19692	-1.04927
75129923	chr5:75129923:C:T	9.58513e-24	-9.12748e-10	-1.34666	4.79722e-06	-9.12748e-10	-1.35168
75129950	chr5:75129950:G:A	1.22801e-11	27.8669	-1.33474	3.07827e-05	1.87119	-1.36395
75130061	chr5:75130061:T:A	3.08104e-22	2.12356	-6.68458e-10	1.07236e-05	-0.547266	-6.68458e-10
75130079	chr5:75130079:C:T	2.17415e-21	5.37188	-1.29436	9.84626e-07	-1.65525	-1.27996
75130516	chr5:75130516:C:A	2.05728e-24	-1.64664	-1.23885	4.97862e-07	-2.29013	-1.32702
75130543	chr5:75130543:A:G	2.20661e-11	28.4782	-1.36001	3.81733e-05	2.06812	-1.3457
75130852	chr5:75130852:C:T	9.96916e-24	-9.12748e-10	-1.30738	5.23554e-06	-9.12748e-10	-1.26425
75130922	chr5:75130922:C:T	1.75745e-23	-0.740429	-6.68458e-10	1.87176e-06	-2.29283	-6.68458e-10
75131008	chr5:75131008:C:T	9.82942e-24	-1.3215	-6.68458e-10	2.54906e-06	-1.98399	-6.68458e-10
75131086	chr5:75131086:G:A	1.17536e-23	-9.12748e-10	-1.14272	4.76313e-06	-9.12748e-10	-1.35881
75131108	chr5:75131108:A:G	3.19617e-24	-1.08095	-1.36398	6.43039e-07	-2.08002	-1.28125
75131131	chr5:75131131:C:T	4.28489e-15	19.8993	-1.32784	7.90295e-05	2.62637	-1.17626
75131301	chr5:75131301:C:T	1.4246e-24	-2.06003	-1.19296	6.31047e-07	-2.05063	-1.32946
75131305	chr5:75131305:C:T	9.81042e-24	-9.12748e-10	-1.32343	4.82085e-06	-9.12748e-10	-1.34677
75131467	chr5:75131467:C:T	9.44034e-25	-2.30049	-1.36398	4.77635e-07	-2.29453	-1.3641
75131790	chr5:75131790:A:AG	1.04491e-23	0.095597	-1.35595	7.41858e-07	-1.95758	-1.26073
75131884	chr5:75131884:T:C	1.48889e-11	28.0822	-1.35739	3.28012e-05	1.92117	-1.35042
75131912	chr5:75131912:A:C	1.53598e-11	28.1161	-1.3602	3.33031e-05	1.93138	-1.34545
75132033	chr5:75132033:G:T	2.09752e-24	-1.63642	-1.2297	5.0149e-07	-2.28795	-1.32194
75132201	chr5:75132201:G:A	1.93562e-21	5.24748	-1.28617	9.42561e-07	-1.69027	-1.28861
75132853	chr5:75132853:G:A	1.18921e-11	27.8087	-1.3087	3.02411e-05	1.8513	-1.36181
75133143	chr5:75133143:A:G	1.19338e-23	-9.12748e-10	-1.1275	6.49529e-06	-9.12748e-10	-1.04864
75133340	chr5:75133340:A:C	1.18277e-11	27.816	-1.32136	3.05204e-05	1.86251	-1.36383
75133377	chr5:75133377:A:T	1.16185e-23	-9.12748e-10	-1.15428	7.45088e-06	-9.12748e-10	-0.911384
75133606	chr5:75133606:C:T	9.70058e-24	-9.12748e-10	-1.33469	4.91682e-06	-9.12748e-10	-1.32706
75133872	chr5:75133872:C:T	7.1308e-22	2.96272	-6.68458e-10	2.58477e-06	-1.97008	-6.68458e-10
75133973	chr5:75133973:C:A	1.36862e-23	-9.12748e-10	-0.990487	5.67472e-06	-9.12748e-10	-1.18369
75134127	chr5:75134127:AT:A	3.64211e-24	-2.31431	-6.68458e-10	1.85944e-06	-2.29944	-6.68458e-10
75134309	chr5:75134309:A:G	1.92128e-11	28.3373	-1.35762	3.61414e-05	2.01914	-1.35142
75134401	chr5:75134401:T:C	9.43435e-24	-9.12748e-10	-1.36252	5.22125e-06	-9.12748e-10	-1.26698
75134498	chr5:75134498:G:A	1.19042e-21	3.47519	-6.68458e-10	2.62306e-06	-1.95538	-6.68458e-10
75134719	chr5:75134719:A:G	9.77531e-24	-9.12748e-10	-1.32702	5.29746e-06	-9.12748e-10	-1.25249
75135120	chr5:75135120:C:A	1.12442e-23	-9.12748e-10	-1.18703	6.06123e-06	-9.12748e-10	-1.1178
75135348	chr5:75135348:C:A	8.10396e-12	27.4805	-1.36402	2.76627e-05	1.73707	-1.3367
75135423	chr5:75135423:C:A	1.12088e-23	-9.12748e-10	-1.19018	6.5416e-06	-9.12748e-10	-1.04153
75135513	chr5:75135513:AAG:A	4.85812e-24	-2.02622	-6.68458e-10	9.78605e-06	-0.638758	-6.68458e-10
75135572	chr5:75135572:G:A	4.06591e-24	-2.20424	-6.68458e-10	1.86931e-06	-2.29415	-6.68458e-10
75135764	chr5:75135764:C:A	2.17535e-24	-1.57454	-1.25514	5.05216e-07	-2.27327	-1.32922
75136530	chr5:75136530:G:A	9.44404e-24	-9.12748e-10	-1.36149	5.1859e-06	-9.12748e-10	-1.27377
75136580	chr5:75136580:T:G	4.88973e-23	-9.12748e-10	0.282845	1.0759e-05	-9.12748e-10	-0.543975
75136695	chr5:75136695:C:G	7.11497e-24	-1.64467	-6.68458e-10	1.84563e-06	-2.30689	-6.68458e-10
75136718	chr5:75136718:C:T	2.94239e-23	-9.12748e-10	-0.22507	1.15306e-05	-9.12748e-10	-0.474712
75137433	chr5:75137433:G:A	1.4601e-11	28.0663	-1.36103	3.28355e-05	1.91567	-1.34388
75137535	chr5:75137535:T:C	1.20025e-11	27.8728	-1.36349	3.23545e-05	1.88059	-1.32355
75138010	chr5:75138010:A:C	1.43369e-13	22.0818	-6.68458e-10	4.71674e-05	0.933987	-6.68458e-10
75138729	chr5:75138729:G:A	2.50594e-24	-1.92742	-0.760797	7.17839e-07	-2.13199	-1.11924
75139286	chr5:75139286:GAAT:G	2.75858e-15	19.4751	-1.34402	6.35797e-05	2.43013	-1.19756
75139499	chr5:75139499:A:G	9.25669e-16	18.3077	-1.26857	1.15104e-05	0.734333	-1.2108
75139783	chr5:75139783:G:A	7.59881e-24	-1.57888	-6.68458e-10	1.85725e-06	-2.30062	-6.68458e-10
75140266	chr5:75140266:GGAA:G	1.37582e-23	-9.12748e-10	-0.985239	5.63613e-06	-9.12748e-10	-1.19052
75140790	chr5:75140790:C:T	1.18761e-23	-9.12748e-10	-1.13235	5.26047e-06	-9.12748e-10	-1.2595
75141227	chr5:75141227:A:T	9.53865e-25	-2.29787	-1.35623	6.18994e-07	-2.03576	-1.36361
75141287	chr5:75141287:C:T	1.1832e-23	-9.12748e-10	-1.13607	5.40134e-06	-9.12748e-10	-1.23307
75141304	chr5:75141304:C:G	1.25099e-23	-9.12748e-10	-1.08036	5.22688e-06	-9.12748e-10	-1.2659
75141328	chr5:75141328:G:A	1.68793e-11	28.2081	-1.35782	3.42844e-05	1.96503	-1.35005
75141403	chr5:75141403:C:A	1.86785e-11	28.3097	-1.35822	3.56302e-05	2.00292	-1.34945
75143593	chr5:75143593:G:A	7.39114e-24	-1.02927	-0.577321	1.16506e-06	-2.08336	-0.683589
75145773	chr5:75145773:T:C	9.96916e-24	-9.12748e-10	-1.30738	5.23554e-06	-9.12748e-10	-1.26425
75145875	chr5:75145875:G:A	1.74414e-11	28.2173	-1.3343	3.68967e-05	2.04157	-1.35317
75146325	chr5:75146325:T:C	9.96916e-24	-9.12748e-10	-1.30738	5.23554e-06	-9.12748e-10	-1.26425
75146585	chr5:75146585:G:A	2.18155e-11	28.4647	-1.35796	3.77429e-05	2.06076	-1.34968
75147095	chr5:75147095:A:G	1.90437e-11	28.3318	-1.36088	3.61237e-05	2.0111	-1.34386
75147139	chr5:75147139:T:C	8.91631e-16	18.244	-1.24234	1.08465e-05	0.827398	-1.36327
75147307	chr5:75147307:C:T	2.01266e-11	28.388	-1.3618	3.7142e-05	2.03635	-1.34132
75147652	chr5:75147652:C:T	2.78583e-23	-0.279744	-6.68458e-10	2.50247e-06	-2.00244	-6.68458e-10
75147874	chr5:75147874:T:C	8.11679e-24	-1.51294	-6.68458e-10	1.89936e-06	-2.2782	-6.68458e-10
75148287	chr5:75148287:T:C	2.00275e-24	-1.63382	-1.27854	4.92128e-07	-2.28641	-1.34232
75148317	chr5:75148317:T:A	1.04111e-23	-9.12748e-10	-1.264	6.81406e-06	-9.12748e-10	-1.00073
75148537	chr5:75148537:C:T	1.64328e-24	-1.75205	-1.35813	6.598e-07	-2.27098	-1.06456
75149053	chr5:75149053:T:C	7.38403e-22	4.31745	-1.31984	1.27027e-06	-1.53745	-1.14304
75149271	chr5:75149271:C:T	9.94155e-24	-9.12748e-10	-1.31015	5.21623e-06	-9.12748e-10	-1.26794
75150040	chr5:75150040:T:A	1.55947e-24	-1.80064	-1.36188	6.26337e-07	-2.28519	-1.10239
75150041	chr5:75150041:C:T	1.56308e-24	-1.79792	-1.3623	6.23837e-07	-2.28446	-1.10712
75150476	chr5:75150476:A:G	9.77713e-16	18.3634	-1.26959	1.14577e-05	0.878159	-1.35922
75150684	chr5:75150684:G:T	3.92067e-21	6.02432	-1.35718	1.28988e-06	-1.41114	-1.25403
75150727	chr5:75150727:T:C	4.09516e-15	19.8545	-1.3283	7.77654e-05	2.61173	-1.17775
75151313	chr5:75151313:A:C	2.12058e-24	-1.57054	-1.28465	4.98071e-07	-2.27146	-1.34526
75151340	chr5:75151340:C:T	1.11033e-23	-9.12748e-10	-1.19963	5.95786e-06	-9.12748e-10	-1.135
75151450	chr5:75151450:A:G	2.089e-24	-1.58554	-1.28465	4.96063e-07	-2.2755	-1.34526
75152669	chr5:75152669:C:T	2.01885e-11	28.3915	-1.36224	3.72026e-05	2.0366	-1.33994
75152795	chr5:75152795:G:T	1.10471e-23	-9.12748e-10	-1.2047	6.89001e-06	-9.12748e-10	-0.989644
75153058	chr5:75153058:C:T	9.80963e-24	-9.12748e-10	-1.32351	6.10326e-06	-9.12748e-10	-1.11089
75153647	chr5:75153647:G:C	3.36454e-23	1.22131	-1.31231	6.19225e-07	-2.12501	-1.27399
75153896	chr5:75153896:A:G	1.20814e-23	-9.12748e-10	-1.11521	5.32291e-06	-9.12748e-10	-1.2477
75153995	chr5:75153995:G:C	3.64723e-24	-0.952697	-1.36021	6.70108e-07	-2.0204	-1.29963
75154562	chr5:75154562:G:A	9.72867e-24	-9.12748e-10	-1.3318	5.97116e-06	-9.12748e-10	-1.13278
75154828	chr5:75154828:C:T	9.78355e-24	-9.12748e-10	-1.32617	6.05939e-06	-9.12748e-10	-1.11811
75155133	chr5:75155133:T:C	4.40241e-23	-9.12748e-10	0.177862	1.01087e-05	-9.12748e-10	-0.606317
75155353	chr5:75155353:G:C	1.42619e-11	28.0441	-1.36239	3.2583e-05	1.90327	-1.33919
75155868	chr5:75155868:T:A	3.49054e-15	19.6034	-1.23699	2.03573e-05	1.34772	-1.254
75155986	chr5:75155986:A:C	1.33765e-23	0.173157	-1.18654	6.02908e-07	-2.13224	-1.29347
75156106	chr5:75156106:T:A	1.46174e-23	-9.12748e-10	-0.92466	6.51867e-06	-9.12748e-10	-1.04505
75156311	chr5:75156311:A:G	9.96916e-24	-9.12748e-10	-1.30738	5.23554e-06	-9.12748e-10	-1.26425
75156655	chr5:75156655:C:T	1.06678e-23	-9.12748e-10	-1.23965	5.67181e-06	-9.12748e-10	-1.18421
75156761	chr5:75156761:C:A	9.97001e-24	-9.12748e-10	-1.30729	5.23602e-06	-9.12748e-10	-1.26416
75157103	chr5:75157103:T:C	9.65762e-24	-1.33913	-6.68458e-10	1.82342e-06	-2.319	-6.68458e-10
75157419	chr5:75157419:G:T	1.19769e-23	-9.12748e-10	-1.1239	6.49372e-06	-9.12748e-10	-1.04888
75157938	chr5:75157938:G:C	9.90642e-24	-9.12748e-10	-1.31369	4.85323e-06	-9.12748e-10	-1.34007
75157993	chr5:75157993:C:G	1.50194e-11	28.0953	-1.36183	3.33035e-05	1.92712	-1.34117
75158881	chr5:75158881:C:T	1.69978e-11	28.217	-1.35973	3.46452e-05	1.97191	-1.34646
75159237	chr5:75159237:T:C	3.09595e-23	-9.12748e-10	-0.174196	1.22081e-05	-9.12748e-10	-0.417613
75159238	chr5:75159238:A:G	2.1237e-11	28.4324	-1.35254	3.72395e-05	2.05333	-1.35567
75159242	chr5:75159242:C:A	2.35441e-15	19.3368	-1.36407	5.43313e-05	2.37209	-1.29671
75159395	chr5:75159395:C:A	2.94576e-23	-0.223925	-6.68458e-10	2.55954e-06	-1.97989	-6.68458e-10
75159836	chr5:75159836:AT:A	2.99833e-23	-0.206236	-6.68458e-10	2.57696e-06	-1.9731	-6.68458e-10
75159976	chr5:75159976:T:C	2.01631e-24	-1.61746	-1.28815	4.91349e-07	-2.28329	-1.34703
75160652	chr5:75160652:C:A	1.17316e-15	18.5468	-1.2707	1.25636e-05	0.824317	-1.21323
75160872	chr5:75160872:A:T	2.10683e-24	-1.57135	-1.29034	4.9631e-07	-2.27211	-1.34816
75160929	chr5:75160929:G:A	4.51e-21	6.16134	-1.35416	1.32708e-06	-1.36363	-1.2731
75160948	chr5:75160948:G:A	1.08913e-23	-9.12748e-10	-1.21891	6.14678e-06	-9.12748e-10	-1.10379
75160985	chr5:75160985:T:C	9.9731e-24	-9.12748e-10	-1.30698	5.23817e-06	-9.12748e-10	-1.26374
75161013	chr5:75161013:A:G	1.86893e-11	28.306	-1.35386	3.56669e-05	2.00892	-1.35441
75161075	chr5:75161075:A:G	2.15445e-24	-1.54532	-1.29402	4.98885e-07	-2.26531	-1.34978
75161339	chr5:75161339:C:T	3.86017e-21	6.01093	-1.35934	1.29996e-06	-1.4129	-1.24448
75161448	chr5:75161448:C:T	1.88055e-11	28.3167	-1.35836	3.60592e-05	2.01429	-1.34884
75161607	chr5:75161607:G:C	3.8929e-21	6.01944	-1.35941	1.30349e-06	-1.41045	-1.24421
75162182	chr5:75162182:A:G	1.29994e-24	-2.02567	-1.31889	4.71656e-07	-2.31677	-1.35445
75162225	chr5:75162225:C:G	1.14381e-23	-9.12748e-10	-1.16993	5.36667e-06	-9.12748e-10	-1.23951
75162395	chr5:75162395:C:T	3.75064e-10	31.1504	-1.19914	3.93253e-05	2.09605	-1.3439
75162561	chr5:75162561:G:T	2.65391e-15	19.4187	-1.32631	6.36388e-05	2.40688	-1.17337
75162702	chr5:75162702:A:G	1.71631e-15	19.0143	-1.35769	4.91588e-05	2.21369	-1.23835
75162776	chr5:75162776:C:T	1.16234e-23	-9.12748e-10	-1.15386	6.2877e-06	-9.12748e-10	-1.08112
75163133	chr5:75163133:T:G	2.21503e-24	-1.5434	-1.26821	5.05775e-07	-2.26463	-1.33675
75163352	chr5:75163352:C:A	1.67215e-23	-9.12748e-10	-0.790179	7.35246e-06	-9.12748e-10	-0.924681
75163395	chr5:75163395:A:G	2.04707e-11	28.4001	-1.35696	3.7014e-05	2.0425	-1.35092
75163746	chr5:75163746:T:C	3.34353e-22	2.20532	-6.68458e-10	1.12406e-05	-0.500182	-6.68458e-10
75164220	chr5:75164220:A:G	2.37144e-11	28.5472	-1.35696	3.91747e-05	2.09924	-1.35092
75164443	chr5:75164443:C:T	2.08664e-24	-1.58007	-1.29125	4.94971e-07	-2.2743	-1.34867
75164548	chr5:75164548:G:A	3.61733e-24	-0.958003	-1.36314	6.79066e-07	-2.02395	-1.2828
75164905	chr5:75164905:T:C	1.23937e-23	-1.63037	0.540687	1.23565e-06	-2.23761	-0.470511
75164999	chr5:75164999:G:A	9.77741e-24	-9.12748e-10	-1.3268	5.30247e-06	-9.12748e-10	-1.25154
75165263	chr5:75165263:C:CA	1.21191e-23	-1.6132	0.501103	1.19631e-06	-2.24295	-0.497521
75165396	chr5:75165396:T:G	9.96916e-24	-9.12748e-10	-1.30738	5.23554e-06	-9.12748e-10	-1.26425
75165578	chr5:75165578:C:T	9.85164e-24	-9.12748e-10	-1.31924	4.79735e-06	-9.12748e-10	-1.35165
75165850	chr5:75165850:C:T	2.42675e-11	28.5702	-1.35696	3.95093e-05	2.10774	-1.35092
75165993	chr5:75165993:A:G	6.76107e-24	-1.21159	-0.484108	1.18113e-06	-2.15771	-0.595536
75166025	chr5:75166025:T:G	2.02045e-11	28.3847	-1.35467	3.68963e-05	2.04205	-1.35366
75166099	chr5:75166099:C:A	1.2973e-15	18.7408	-1.36412	3.44029e-05	1.91853	-1.3001
75166108	chr5:75166108:T:C	2.74929e-24	-1.87027	-0.725265	7.10334e-07	-2.16604	-1.0957
75166599	chr5:75166599:A:C	3.25664e-23	-9.12748e-10	-0.123594	1.25547e-05	-9.12748e-10	-0.389622
75167360	chr5:75167360:T:G	1.8957e-11	28.3233	-1.35696	3.59963e-05	2.01462	-1.35092
75167562	chr5:75167562:C:A	9.60678e-24	-9.12748e-10	-1.34441	4.93624e-06	-9.12748e-10	-1.32311
75167617	chr5:75167617:A:T	6.12305e-16	17.9035	-1.27764	2.42362e-05	1.6318	-1.36367
75167987	chr5:75167987:T:C	9.94184e-24	-9.12748e-10	-1.31012	4.81053e-06	-9.12748e-10	-1.34891
75168039	chr5:75168039:TA:T	9.92236e-24	-9.12748e-10	-1.31209	4.85729e-06	-9.12748e-10	-1.33924
75169039	chr5:75169039:A:G	4.1386e-24	-1.7725	-0.41402	7.74068e-07	-2.19212	-0.983689
75169716	chr5:75169716:A:G	3.67541e-23	-9.12748e-10	-0.00262661	1.39699e-05	-9.12748e-10	-0.282812
75170009	chr5:75170009:T:C	1.39722e-23	-9.12748e-10	-0.969805	7.73211e-06	-9.12748e-10	-0.874334
75170071	chr5:75170071:A:G	2.10889e-24	-1.57458	-1.28613	4.97018e-07	-2.27294	-1.34591
75170175	chr5:75170175:C:T	1.16616e-23	-9.12748e-10	-1.15058	5.16633e-06	-9.12748e-10	-1.27755
75170912	chr5:75170912:C:T	1.61305e-11	28.1614	-1.35654	3.37823e-05	1.95169	-1.35147
75171008	chr5:75171008:A:G	5.40397e-22	3.97309	-1.28766	6.60521e-07	-1.97126	-1.36318
75171023	chr5:75171023:A:G	1.18124e-23	-9.12748e-10	-1.13773	5.39439e-06	-9.12748e-10	-1.23436
75171059	chr5:75171059:A:C	9.13608e-12	27.5395	-1.30317	2.74489e-05	1.75335	-1.36074
75171435	chr5:75171435:CAT:C	9.48602e-24	-9.12748e-10	-1.35706	4.91593e-06	-9.12748e-10	-1.32724
75171594	chr5:75171594:A:C	2.15402e-24	-1.53136	-1.30818	4.97607e-07	-2.26188	-1.35578
75171668	chr5:75171668:A:G	7.83816e-21	6.60164	-1.24175	8.77548e-07	-1.71348	-1.33686
75171980	chr5:75171980:G:C	1.10955e-23	-9.12748e-10	-1.20034	4.74339e-06	-9.12748e-10	-1.36296
75172023	chr5:75172023:C:T	1.02432e-23	-9.12748e-10	-1.28026	4.74481e-06	-9.12748e-10	-1.36266
75172161	chr5:75172161:T:C	3.62585e-24	-2.31879	-6.68458e-10	3.15946e-06	-1.76932	-6.68458e-10
75173051	chr5:75173051:G:C	1.46334e-23	-9.12748e-10	-0.923567	6.52463e-06	-9.12748e-10	-1.04413
75173231	chr5:75173231:C:T	5.272e-24	-0.656722	-1.28774	6.65161e-07	-2.05516	-1.27229
75173249	chr5:75173249:C:T	2.90282e-21	5.70447	-1.33791	1.1095e-06	-1.51502	-1.30079
75173282	chr5:75173282:T:C	1.76462e-21	5.21904	-1.35022	9.58022e-07	-1.66005	-1.30255
75173356	chr5:75173356:C:G	1.64002e-24	-1.75427	-1.3579	6.59825e-07	-2.27167	-1.06383
75173616	chr5:75173616:T:C	1.10214e-15	18.4836	-1.26998	1.22235e-05	0.797518	-1.21387
75173712	chr5:75173712:A:G	2.18726e-15	19.2572	-1.35817	5.51558e-05	2.3315	-1.24106
75173772	chr5:75173772:G:A	1.87818e-21	5.27917	-1.34799	9.71291e-07	-1.64189	-1.30696
75173799	chr5:75173799:T:C	9.93865e-24	-9.12748e-10	-1.31044	4.78047e-06	-9.12748e-10	-1.35518
75173995	chr5:75173995:T:G	3.5066e-21	5.89917	-1.34364	1.19382e-06	-1.45135	-1.2912
75174028	chr5:75174028:G:A	4.07439e-10	31.2409	-1.20689	4.02639e-05	2.12241	-1.34667
75174433	chr5:75174433:AAC:A	9.7988e-24	-9.12748e-10	-1.32462	5.16009e-06	-9.12748e-10	-1.27876
75174437	chr5:75174437:GTGAAC:G	9.79618e-24	-9.12748e-10	-1.32488	5.15809e-06	-9.12748e-10	-1.27915
75174525	chr5:75174525:G:A	1.71165e-11	28.2232	-1.35898	3.44424e-05	1.96735	-1.34778
75174616	chr5:75174616:G:A	1.44841e-23	-9.12748e-10	-0.933823	1.15197e-05	-9.12748e-10	-0.475657
75174773	chr5:75174773:T:C	2.2163e-24	-1.53801	-1.27303	5.04872e-07	-2.26341	-1.33975
75174920	chr5:75174920:A:G	8.08701e-16	18.1747	-1.27067	1.07648e-05	0.815257	-1.35869
75174938	chr5:75174938:T:A	1.72915e-11	28.2328	-1.35839	3.47069e-05	1.97601	-1.34879
75175078	chr5:75175078:A:G	9.91862e-24	-9.12748e-10	-1.31246	5.36437e-06	-9.12748e-10	-1.23994
75175171	chr5:75175171:T:C	1.04754e-23	-9.12748e-10	-1.25785	6.89285e-06	-9.12748e-10	-0.989232
75175201	chr5:75175201:G:A	1.19334e-11	27.8109	-1.30739	3.01362e-05	1.8477	-1.36169
75175228	chr5:75175228:G:A	1.71912e-23	-9.12748e-10	-0.762478	7.59329e-06	-9.12748e-10	-0.892451
75175389	chr5:75175389:A:G	1.09701e-23	-9.12748e-10	-1.2117	4.73789e-06	-9.12748e-10	-1.36413
75175468	chr5:75175468:T:A	1.0295e-23	-9.12748e-10	-1.27521	5.65786e-06	-9.12748e-10	-1.18667
75175845	chr5:75175845:G:A	9.96916e-24	-9.12748e-10	-1.30738	5.23554e-06	-9.12748e-10	-1.26425
75175865	chr5:75175865:G:A	3.76185e-10	31.165	-1.21074	3.90991e-05	2.09432	-1.34793
75175910	chr5:75175910:A:G	3.53115e-10	31.1024	-1.21145	3.83113e-05	2.07429	-1.34826
75176219	chr5:75176219:T:C	1.09937e-23	-9.12748e-10	-1.20955	4.73796e-06	-9.12748e-10	-1.36411
75176400	chr5:75176400:T:C	2.22848e-11	28.4825	-1.35444	3.80088e-05	2.07192	-1.35381
75176412	chr5:75176412:T:C	2.15488e-24	-1.56012	-1.27902	5.00409e-07	-2.26926	-1.34278
75176670	chr5:75176670:T:G	9.96605e-24	-9.12748e-10	-1.30769	5.23344e-06	-9.12748e-10	-1.26465
75177103	chr5:75177103:C:T	4.26024e-10	31.2829	-1.20428	4.08224e-05	2.13517	-1.34565
75177114	chr5:75177114:G:A	1.99948e-11	28.3741	-1.35451	3.61581e-05	2.022	-1.35382
75177527	chr5:75177527:T:C	8.75431e-12	27.5223	-1.32856	2.70619e-05	1.74254	-1.36413
75177947	chr5:75177947:TAA:T	2.98911e-23	-9.12748e-10	-0.209314	2.38306e-05	-9.12748e-10	0.251255
75177967	chr5:75177967:G:A	1.99557e-24	-1.63577	-1.28018	4.91725e-07	-2.28622	-1.34333
75177975	chr5:75177975:T:C	1.11754e-23	-9.12748e-10	-1.19316	7.03084e-06	-9.12748e-10	-0.96941
75177977	chr5:75177977:T:C	4.66537e-23	-9.12748e-10	0.235876	3.17318e-05	-9.12748e-10	0.537604
75178044	chr5:75178044:C:T	9.4406e-24	-9.12748e-10	-1.36186	5.14035e-06	-9.12748e-10	-1.2826
75178260	chr5:75178260:C:T	9.96916e-24	-9.12748e-10	-1.30738	5.23554e-06	-9.12748e-10	-1.26425
75178398	chr5:75178398:C:T	1.20998e-23	-9.12748e-10	-1.11369	5.32881e-06	-9.12748e-10	-1.24659
75178560	chr5:75178560:A:G	1.22175e-23	-9.12748e-10	-1.10401	5.36213e-06	-9.12748e-10	-1.24035
75178611	chr5:75178611:G:C	9.90642e-24	-9.12748e-10	-1.31369	4.85323e-06	-9.12748e-10	-1.34007
75178692	chr5:75178692:C:G	1.03243e-23	-9.12748e-10	-1.27238	6.5521e-06	-9.12748e-10	-1.03993
75178787	chr5:75178787:C:G	5.70328e-22	4.02456	-1.28522	6.67991e-07	-1.95978	-1.36342
75178997	chr5:75178997:A:G	9.74954e-24	-9.12748e-10	-1.32966	5.07849e-06	-9.12748e-10	-1.2947
75179420	chr5:75179420:A:G	9.94184e-24	-9.12748e-10	-1.31012	4.81053e-06	-9.12748e-10	-1.34891
75179993	chr5:75179993:C:T	1.08192e-11	27.7149	-1.30939	2.90232e-05	1.81047	-1.36209
75180141	chr5:75180141:A:C	3.85943e-24	-0.897881	-1.35848	6.825e-07	-1.99534	-1.30637
75180421	chr5:75180421:G:A	1.72321e-23	-9.12748e-10	-0.760104	7.56892e-06	-9.12748e-10	-0.895666
75180548	chr5:75180548:G:A	2.28165e-15	19.2705	-1.32918	5.88923e-05	2.33499	-1.179
75180683	chr5:75180683:G:A	1.01087e-15	18.4139	-1.28674	1.16459e-05	0.889259	-1.35403
75181024	chr5:75181024:A:C	1.50049e-11	27.9075	-1.17495	3.22461e-05	1.86785	-1.31417
75181115	chr5:75181115:C:A	1.15519e-23	-9.12748e-10	-1.16002	6.23629e-06	-9.12748e-10	-1.08933
75181155	chr5:75181155:C:T	1.00344e-23	-9.12748e-10	-1.30086	5.33655e-06	-9.12748e-10	-1.24514
75181262	chr5:75181262:T:C	2.70551e-23	-0.308999	-6.68458e-10	2.53614e-06	-1.98907	-6.68458e-10
75181411	chr5:75181411:T:C	3.07696e-21	5.77526	-1.35044	1.18207e-06	-1.4978	-1.25465
75181588	chr5:75181588:C:T	2.49959e-24	-1.87214	-0.818611	6.72461e-07	-2.16178	-1.15475
75181601	chr5:75181601:G:A	1.84499e-23	-9.12748e-10	-0.691817	1.0076e-05	-9.12748e-10	-0.609563
75181888	chr5:75181888:T:C	1.63531e-13	22.2134	-6.68458e-10	4.85626e-05	0.963137	-6.68458e-10
75182253	chr5:75182253:A:G	3.62009e-24	-0.959287	-1.36109	6.69511e-07	-2.02464	-1.29628
75182583	chr5:75182583:G:T	1.09704e-23	-9.12748e-10	-1.21167	4.73789e-06	-9.12748e-10	-1.36413
75182842	chr5:75182842:T:C	1.05726e-23	-9.12748e-10	-1.24861	7.02956e-06	-9.12748e-10	-0.969592
75183020	chr5:75183020:G:A	6.96981e-16	18.0458	-1.2904	1.01644e-05	0.75179	-1.35262
75183226	chr5:75183226:T:C	9.96916e-24	-9.12748e-10	-1.30738	5.23554e-06	-9.12748e-10	-1.26425
75183252	chr5:75183252:T:C	3.89888e-24	-2.24619	-6.68458e-10	2.44397e-06	-2.02609	-6.68458e-10
75183413	chr5:75183413:T:C	9.91606e-16	18.3753	-1.26738	1.17857e-05	0.757393	-1.21022
75183426	chr5:75183426:G:A	1.09853e-23	-9.12748e-10	-1.21031	4.73791e-06	-9.12748e-10	-1.36412
75183481	chr5:75183481:C:T	9.96073e-24	-9.12748e-10	-1.30823	5.22965e-06	-9.12748e-10	-1.26537
75183720	chr5:75183720:C:T	1.76194e-11	28.2516	-1.3585	3.48997e-05	1.98143	-1.34866
75184021	chr5:75184021:G:A	2.11619e-24	-1.56781	-1.28945	4.96937e-07	-2.27122	-1.34779
75184174	chr5:75184174:G:A	4.71321e-10	31.3879	-1.20817	4.24028e-05	2.17459	-1.34709
75184468	chr5:75184468:T:C	9.4632e-24	-9.12748e-10	-1.35947	4.74581e-06	-9.12748e-10	-1.36245
75184953	chr5:75184953:C:T	6.79886e-22	2.91505	-6.68458e-10	2.54979e-06	-1.9837	-6.68458e-10
75185821	chr5:75185821:A:G	1.16066e-23	-9.12748e-10	-1.1553	6.27735e-06	-9.12748e-10	-1.08277
75185975	chr5:75185975:G:A	2.12101e-24	-1.57138	-1.2836	4.97855e-07	-2.27213	-1.34503
75186012	chr5:75186012:T:C	1.86779e-11	28.2953	-1.34385	3.49734e-05	1.99576	-1.36089
75186025	chr5:75186025:A:G	1.24433e-23	-9.12748e-10	-1.08569	4.93921e-06	-9.12748e-10	-1.32251
75186081	chr5:75186081:G:A	3.80655e-21	5.99483	-1.35723	1.27888e-06	-1.41986	-1.25387
75186255	chr5:75186255:A:G	2.99422e-21	5.7591	-1.36154	1.23712e-06	-1.50221	-1.20472
75186358	chr5:75186358:C:T	1.82999e-11	28.2903	-1.35926	3.54445e-05	1.99553	-1.34728
75186850	chr5:75186850:A:T	2.89425e-11	28.7473	-1.35783	4.26912e-05	2.18402	-1.34974
75187303	chr5:75187303:G:C	9.76751e-24	-9.12748e-10	-1.32781	4.7946e-06	-9.12748e-10	-1.35223
75187662	chr5:75187662:C:T	1.1378e-23	-9.12748e-10	-1.1752	5.08644e-06	-9.12748e-10	-1.29314
75188450	chr5:75188450:C:T	1.28416e-11	27.8823	-1.3055	3.09057e-05	1.87251	-1.36129
75188868	chr5:75188868:T:C	1.12011e-23	-9.12748e-10	-1.19086	4.74743e-06	-9.12748e-10	-1.36211
75189055	chr5:75189055:T:C	1.32528e-23	-9.12748e-10	-1.02267	7.30201e-06	-9.12748e-10	-0.931567
75189352	chr5:75189352:T:C	1.32195e-23	-9.12748e-10	-1.02519	7.28044e-06	-9.12748e-10	-0.934526
75189781	chr5:75189781:T:C	2.09385e-24	-1.57461	-1.29326	4.95169e-07	-2.27295	-1.34962
75191176	chr5:75191176:T:A	1.16245e-23	-9.12748e-10	-1.15376	6.28824e-06	-9.12748e-10	-1.08103
75191471	chr5:75191471:T:C	9.78725e-24	-9.12748e-10	-1.3258	6.06854e-06	-9.12748e-10	-1.1166
75191889	chr5:75191889:G:A	3.5348e-21	5.92636	-1.36283	1.32652e-06	-1.44476	-1.1924
75192007	chr5:75192007:C:G	9.9526e-24	-9.12748e-10	-1.30904	5.22414e-06	-9.12748e-10	-1.26643
75192483	chr5:75192483:G:A	2.17422e-24	-1.50502	-1.32519	4.96705e-07	-2.25636	-1.36311
75192765	chr5:75192765:G:A	2.16456e-24	-1.5419	-1.29275	4.9997e-07	-2.26379	-1.34913
75192816	chr5:75192816:T:C	1.21054e-23	-9.12748e-10	-1.11323	5.3302e-06	-9.12748e-10	-1.24633
75192988	chr5:75192988:G:A	1.07745e-23	-9.12748e-10	-1.2297	4.74038e-06	-9.12748e-10	-1.3636
75194008	chr5:75194008:G:T	9.83405e-24	-9.12748e-10	-1.32103	6.1433e-06	-9.12748e-10	-1.10435
75194173	chr5:75194173:G:A	9.81129e-12	27.6196	-1.31192	2.8333e-05	1.78687	-1.36256
75194393	chr5:75194393:T:TG	1.6572e-11	28.189	-1.3571	3.42026e-05	1.96327	-1.35069
75194833	chr5:75194833:T:C	1.12654e-15	18.5023	-1.26675	1.20444e-05	0.928447	-1.35956
75194974	chr5:75194974:G:A	2.9683e-23	-9.12748e-10	-0.216301	1.05483e-05	-9.12748e-10	-0.563748
75195062	chr5:75195062:C:A	1.07438e-23	-9.12748e-10	-1.23254	4.74111e-06	-9.12748e-10	-1.36344
75195568	chr5:75195568:T:C	1.87981e-23	-9.12748e-10	-0.673118	8.19915e-06	-9.12748e-10	-0.815686
75195667	chr5:75195667:C:T	6.65952e-23	0.591756	-6.68458e-10	1.29217e-05	-0.36081	-6.68458e-10
75195890	chr5:75195890:TTCA:T	7.69808e-12	27.3713	-1.30614	2.57029e-05	1.68832	-1.36143
75196131	chr5:75196131:T:C	3.8189e-24	-0.904676	-1.36224	6.91399e-07	-1.99879	-1.28997
75196413	chr5:75196413:T:C	1.03808e-23	-9.12748e-10	-1.26692	6.77515e-06	-9.12748e-10	-1.00646
75196448	chr5:75196448:G:A	1.11012e-23	-9.12748e-10	-1.19982	6.00005e-06	-9.12748e-10	-1.12795
75196546	chr5:75196546:T:C	9.98079e-24	-9.12748e-10	-1.30621	5.24365e-06	-9.12748e-10	-1.2627
75196986	chr5:75196986:T:C	1.81209e-11	28.2788	-1.35764	3.512e-05	1.98906	-1.35001
75197012	chr5:75197012:TG:T	9.91988e-24	-9.12748e-10	-1.31233	4.78558e-06	-9.12748e-10	-1.35411
75197153	chr5:75197153:C:T	1.06449e-11	27.7012	-1.312	2.89659e-05	1.809	-1.3626
75197219	chr5:75197219:C:T	9.80266e-24	-9.12748e-10	-1.32422	6.09345e-06	-9.12748e-10	-1.1125
75197339	chr5:75197339:C:T	2.00921e-21	5.24646	-1.24784	1.43109e-06	-1.62269	-0.938587
75198294	chr5:75198294:T:C	9.97609e-24	-9.12748e-10	-1.30668	5.24026e-06	-9.12748e-10	-1.26334
75198786	chr5:75198786:G:C	2.14002e-24	-1.55782	-1.28825	4.98563e-07	-2.26864	-1.3471
75198842	chr5:75198842:A:G	1.03973e-23	-9.12748e-10	-1.26533	6.79638e-06	-9.12748e-10	-1.00333
75200272	chr5:75200272:A:C	1.07515e-23	-9.12748e-10	-1.23183	5.72663e-06	-9.12748e-10	-1.17459
75200560	chr5:75200560:A:G	3.34454e-16	17.3303	-1.30919	6.42918e-06	0.284342	-1.34321
75200657	chr5:75200657:A:T	2.4998e-15	19.2947	-1.2621	6.48953e-05	2.29659	-1.04353
75200862	chr5:75200862:C:T	2.19422e-23	-9.12748e-10	-0.518463	9.44843e-06	-9.12748e-10	-0.673868
75201004	chr5:75201004:G:A	3.88273e-24	-0.891346	-1.35899	6.8606e-07	-1.99239	-1.30411
75201152	chr5:75201152:A:G	1.96256e-21	5.33917	-1.36404	1.05824e-06	-1.62343	-1.23968
75201259	chr5:75201259:G:A	1.83215e-11	28.2883	-1.35609	3.53313e-05	1.9971	-1.35205
75201728	chr5:75201728:A:G	6.73713e-24	-0.468131	-1.23111	7.15933e-07	-2.0431	-1.21078
75201733	chr5:75201733:C:T	9.35433e-25	-2.30964	-1.36398	4.8476e-07	-2.27972	-1.3641
75201811	chr5:75201811:T:C	1.01478e-15	18.3925	-1.26146	1.14891e-05	0.882336	-1.36065
75202017	chr5:75202017:A:C	1.8481e-11	28.2979	-1.35704	3.54228e-05	1.99844	-1.35081
75202060	chr5:75202060:T:C	1.12627e-11	27.7838	-1.33818	2.97325e-05	1.83589	-1.36336
75202105	chr5:75202105:A:C	1.13819e-23	-9.12748e-10	-1.17485	5.97389e-06	-9.12748e-10	-1.13232
75202159	chr5:75202159:T:C	2.17333e-11	28.4606	-1.35759	3.7684e-05	2.05955	-1.35003
75202339	chr5:75202339:C:A	1.70374e-11	28.2181	-1.35856	3.44977e-05	1.96969	-1.34851
75202890	chr5:75202890:C:T	1.27239e-11	27.8738	-1.30614	3.08914e-05	1.87219	-1.36143
75203113	chr5:75203113:T:C	1.96679e-23	-9.12748e-10	-0.627891	1.08148e-05	-9.12748e-10	-0.5388
75203392	chr5:75203392:G:A	1.01649e-23	-9.12748e-10	-1.28793	4.75028e-06	-9.12748e-10	-1.36151
75203594	chr5:75203594:T:C	2.31658e-11	28.5245	-1.35772	3.89744e-05	2.09314	-1.34995
75203806	chr5:75203806:A:G	7.05058e-16	18.0455	-1.27854	1.01548e-05	0.754895	-1.35667
75204819	chr5:75204819:G:A	1.20998e-23	-9.12748e-10	-1.11369	5.32881e-06	-9.12748e-10	-1.24659
75204930	chr5:75204930:G:A	1.21431e-11	27.8225	-1.3016	3.03085e-05	1.85209	-1.36038
75205085	chr5:75205085:C:T	1.17363e-23	-9.12748e-10	-1.14419	5.18641e-06	-9.12748e-10	-1.27368
75205496	chr5:75205496:A:C	8.63789e-24	-1.45072	-6.68458e-10	1.83509e-06	-2.31263	-6.68458e-10
75205521	chr5:75205521:AC:A	7.14578e-16	18.0641	-1.28377	1.01758e-05	0.755392	-1.35509
75206691	chr5:75206691:C:T	2.18887e-24	-1.53073	-1.29276	5.00878e-07	-2.26171	-1.3494
75206748	chr5:75206748:G:A	1.89438e-11	28.3218	-1.35622	3.57428e-05	2.00852	-1.35188
75206896	chr5:75206896:A:G	7.10795e-16	18.0546	-1.27956	1.0106e-05	0.749812	-1.3564
75206964	chr5:75206964:C:T	9.96916e-24	-9.12748e-10	-1.30738	5.23554e-06	-9.12748e-10	-1.26425
75207329	chr5:75207329:T:G	9.95502e-24	-9.12748e-10	-1.3088	5.22562e-06	-9.12748e-10	-1.26614
75207374	chr5:75207374:T:G	4.73552e-22	3.90332	-1.34993	1.08191e-06	-1.60685	-1.23414
75207481	chr5:75207481:G:A	9.99353e-24	-9.12748e-10	-1.30494	5.25411e-06	-9.12748e-10	-1.26071
75207920	chr5:75207920:TA:T	1.19215e-23	0.158766	-1.2873	5.67846e-07	-2.13623	-1.34939
75208327	chr5:75208327:G:A	1.07422e-11	27.712	-1.31372	2.90204e-05	1.81114	-1.36285
75208597	chr5:75208597:A:G	1.03044e-23	-9.12748e-10	-1.27431	5.66482e-06	-9.12748e-10	-1.18544
75208890	chr5:75208890:T:C	1.88124e-23	-9.12748e-10	-0.672362	8.20419e-06	-9.12748e-10	-0.815071
75208958	chr5:75208958:A:G	1.36108e-16	16.442	-1.31987	6.18682e-06	0.265982	-1.36328
75209135	chr5:75209135:T:C	9.97026e-24	-9.12748e-10	-1.30727	5.23619e-06	-9.12748e-10	-1.26412
75209556	chr5:75209556:A:G	9.90642e-24	-9.12748e-10	-1.31369	4.85323e-06	-9.12748e-10	-1.34007
75209590	chr5:75209590:T:C	7.05428e-24	-1.65324	-6.68458e-10	3.76241e-05	0.707928	-6.68458e-10
75209601	chr5:75209601:TG:T	1.16752e-23	-9.12748e-10	-1.14941	5.1692e-06	-9.12748e-10	-1.277
75209952	chr5:75209952:C:G	1.08775e-23	-9.12748e-10	-1.22018	4.78828e-06	-9.12748e-10	-1.35355
75210330	chr5:75210330:C:T	1.30609e-23	-9.12748e-10	-1.03725	5.66926e-06	-9.12748e-10	-1.18466
75210395	chr5:75210395:A:G	3.63582e-24	-0.955477	-1.36056	6.6932e-07	-2.02268	-1.29853
75210582	chr5:75210582:C:T	1.61334e-23	0.537476	-1.36346	5.64802e-07	-2.14829	-1.3427
75210833	chr5:75210833:C:T	3.90076e-21	6.00104	-1.33899	1.22255e-06	-1.41929	-1.29949
75210948	chr5:75210948:T:C	6.77469e-24	-1.15506	-0.538624	1.14416e-06	-2.13695	-0.648093
75211000	chr5:75211000:AATTTACTATCT:A	9.96916e-24	-9.12748e-10	-1.30738	5.23554e-06	-9.12748e-10	-1.26425
75211030	chr5:75211030:T:C	1.08756e-23	-9.12748e-10	-1.22036	4.78801e-06	-9.12748e-10	-1.3536
75211152	chr5:75211152:C:T	2.08841e-24	-1.58459	-1.28589	4.95698e-07	-2.2754	-1.34611
75211182	chr5:75211182:C:A	1.02711e-11	27.6634	-1.30991	2.84949e-05	1.7922	-1.36219
75211474	chr5:75211474:G:A	2.09162e-24	-1.58021	-1.28872	4.95506e-07	-2.27431	-1.34758
75211565	chr5:75211565:C:A	1.01163e-11	27.6507	-1.31245	2.83164e-05	1.78639	-1.36266
75212587	chr5:75212587:G:T	1.06781e-11	27.7134	-1.32104	2.90888e-05	1.81398	-1.36335
75213079	chr5:75213079:C:A	7.94578e-24	-1.53424	-6.68458e-10	1.88971e-06	-2.28329	-6.68458e-10
75213891	chr5:75213891:G:A	2.35053e-21	5.51914	-1.36362	1.11205e-06	-1.56474	-1.24877
75213960	chr5:75213960:G:A	1.39506e-23	-9.12748e-10	-0.971351	5.888e-06	-9.12748e-10	-1.1468
75214198	chr5:75214198:C:T	2.82077e-21	5.58882	-1.25093	9.98077e-07	-1.60566	-1.31598
75214516	chr5:75214516:C:T	1.52198e-11	28.0946	-1.3479	3.48835e-05	1.99285	-1.36055
75214622	chr5:75214622:C:G	1.20998e-23	-9.12748e-10	-1.11369	5.32881e-06	-9.12748e-10	-1.24659
75214692	chr5:75214692:T:G	1.83478e-11	28.2894	-1.35579	3.53837e-05	1.99896	-1.35243
75214835	chr5:75214835:T:A	1.21091e-23	-9.12748e-10	-1.11292	5.33152e-06	-9.12748e-10	-1.24608
75215193	chr5:75215193:C:T	2.09128e-24	-1.53535	-1.33375	4.92379e-07	-2.26418	-1.36404
75215235	chr5:75215235:G:C	1.29116e-23	-9.12748e-10	-1.04875	5.3914e-06	-9.12748e-10	-1.23491
75215591	chr5:75215591:G:T	1.05326e-23	-9.12748e-10	-1.2524	6.981e-06	-9.12748e-10	-0.976524
75216162	chr5:75216162:A:C	2.47526e-23	-9.12748e-10	-0.397946	1.00252e-05	-9.12748e-10	-0.614613
75216186	chr5:75216186:A:G	1.13653e-23	-9.12748e-10	-1.17631	4.7533e-06	-9.12748e-10	-1.36088
75217162	chr5:75217162:A:G	1.64248e-11	28.1819	-1.35893	3.40595e-05	1.95633	-1.34794
75217685	chr5:75217685:C:T	9.92235e-24	-9.12748e-10	-1.31209	5.3624e-06	-9.12748e-10	-1.24031
75218098	chr5:75218098:G:A	1.19471e-23	-9.12748e-10	-1.12639	5.10429e-06	-9.12748e-10	-1.28963
75218458	chr5:75218458:C:T	1.60847e-24	-1.77467	-1.35693	6.60831e-07	-2.27715	-1.05683
75219384	chr5:75219384:A:G	1.63121e-23	0.186155	-1.00113	6.58993e-07	-2.17411	-1.16265
75221805	chr5:75221805:AAT:A	1.00702e-11	27.6407	-1.30702	2.93019e-05	1.81959	-1.36165
75222129	chr5:75222129:A:G	1.16541e-20	7.11758	-1.36105	1.58787e-06	-1.25402	-1.20331
75222965	chr5:75222965:G:A	1.00421e-23	-9.12748e-10	-1.30009	4.73846e-06	-9.12748e-10	-1.364
75223224	chr5:75223224:G:A	1.64276e-11	28.1801	-1.35696	3.39298e-05	1.9555	-1.35092
75223289	chr5:75223289:AC:A	3.76947e-24	-0.920969	-1.35897	6.75973e-07	-2.00649	-1.30483
75223786	chr5:75223786:G:A	3.73968e-23	-9.12748e-10	0.0147102	2.52728e-05	-9.12748e-10	0.310012
75224450	chr5:75224450:T:A	1.38406e-11	27.9982	-1.34642	3.37549e-05	1.95918	-1.35977
75224600	chr5:75224600:C:CA	3.65023e-24	-2.31209	-6.68458e-10	1.86121e-06	-2.29849	-6.68458e-10
75224926	chr5:75224926:A:C	1.16853e-23	0.174184	-1.32273	8.31392e-07	-1.93659	-1.16778
75225092	chr5:75225092:C:T	2.41787e-24	-1.40145	-1.32254	5.10925e-07	-2.22859	-1.36265
75225201	chr5:75225201:A:G	2.78564e-23	-9.12748e-10	-0.279814	1.89127e-05	-9.12748e-10	0.0201156
75225378	chr5:75225378:C:T	9.84528e-24	-9.12748e-10	-1.31988	6.1354e-06	-9.12748e-10	-1.10564
75225424	chr5:75225424:C:T	3.63336e-24	-0.957415	-1.3593	6.65315e-07	-2.02361	-1.3036
75225574	chr5:75225574:T:C	2.48752e-24	-1.98078	-0.714808	7.74974e-07	-2.08685	-1.08779
75225840	chr5:75225840:T:G	1.99262e-23	-9.12748e-10	-0.614841	1.24857e-05	-9.12748e-10	-0.395132
75227309	chr5:75227309:A:T	2.08463e-24	-1.61797	-1.25431	4.99608e-07	-2.28344	-1.33021
75227349	chr5:75227349:C:A	1.02486e-23	-9.12748e-10	-1.27974	5.62489e-06	-9.12748e-10	-1.19252
75227527	chr5:75227527:T:C	4.70126e-24	-2.05904	-6.68458e-10	2.16913e-05	0.157194	-6.68458e-10
75227677	chr5:75227677:T:C	1.16957e-23	-9.12748e-10	-1.14766	5.36327e-06	-9.12748e-10	-1.24014
75227730	chr5:75227730:C:T	1.2647e-11	27.8806	-1.31903	3.09863e-05	1.87741	-1.36358
75227806	chr5:75227806:A:T	1.03091e-23	-9.12748e-10	-1.27385	5.91186e-06	-9.12748e-10	-1.14276
75228266	chr5:75228266:A:G	9.96916e-24	-9.12748e-10	-1.30738	5.23554e-06	-9.12748e-10	-1.26425
75228548	chr5:75228548:GA:G	3.77132e-24	-0.918168	-1.36128	6.83871e-07	-2.0042	-1.2955
75229012	chr5:75229012:A:G	8.05519e-12	27.4323	-1.32187	2.61739e-05	1.7089	-1.36385
75229031	chr5:75229031:TCA:T	1.64391e-21	5.15987	-1.36191	9.81573e-07	-1.6777	-1.26061
75229268	chr5:75229268:T:C	9.91031e-24	-9.12748e-10	-1.3133	4.85457e-06	-9.12748e-10	-1.33979
75229340	chr5:75229340:G:A	1.39557e-11	28.004	-1.344	3.13387e-05	1.8859	-1.36077
75229408	chr5:75229408:G:A	1.03865e-23	-9.12748e-10	-1.26637	4.73887e-06	-9.12748e-10	-1.36392
75230117	chr5:75230117:C:T	9.81085e-12	27.6125	-1.30487	2.79442e-05	1.77164	-1.36115
75230664	chr5:75230664:GT:G	1.03337e-11	27.65	-1.29049	2.85009e-05	1.78754	-1.35732
75230829	chr5:75230829:T:C	1.66885e-23	-9.12748e-10	-0.792157	7.33996e-06	-9.12748e-10	-0.926383
75230857	chr5:75230857:T:A	3.97371e-15	19.8186	-1.32249	7.7473e-05	2.59415	-1.16394
75230971	chr5:75230971:G:A	8.09218e-16	18.1584	-1.2537	1.04848e-05	0.79237	-1.36216
75231091	chr5:75231091:T:C	3.10536e-23	-0.171162	-6.68458e-10	4.78843e-06	-1.35351	-6.68458e-10
75231309	chr5:75231309:A:G	2.49151e-11	28.5962	-1.35654	3.94225e-05	2.10609	-1.35147
75231383	chr5:75231383:C:T	8.03317e-24	-1.5233	-6.68458e-10	1.83844e-06	-2.3108	-6.68458e-10
75231616	chr5:75231616:C:T	1.44841e-23	-9.12748e-10	-0.933823	1.15197e-05	-9.12748e-10	-0.475657
75231647	chr5:75231647:C:T	9.21443e-12	27.549	-1.30408	2.73121e-05	1.74931	-1.3617
75232353	chr5:75232353:G:A	2.87062e-21	5.71927	-1.36386	1.25564e-06	-1.51589	-1.17618
75232355	chr5:75232355:C:T	1.20998e-23	-9.12748e-10	-1.11369	5.32881e-06	-9.12748e-10	-1.24659
75232397	chr5:75232397:G:A	7.66439e-16	18.0921	-1.24168	1.02017e-05	0.76622	-1.36338
75232705	chr5:75232705:T:C	3.75538e-23	-9.12748e-10	0.0188988	1.47287e-05	-9.12748e-10	-0.22992
75232768	chr5:75232768:T:C	5.49402e-24	-1.90322	-6.68458e-10	1.83321e-06	-2.31365	-6.68458e-10
75232951	chr5:75232951:G:A	1.35231e-11	27.9905	-1.36192	3.34112e-05	1.93005	-1.34087
75233033	chr5:75233033:G:T	7.95259e-12	27.4071	-1.3095	2.71899e-05	1.74525	-1.36212
75233130	chr5:75233130:G:A	9.78383e-24	-9.12748e-10	-1.32614	6.06354e-06	-9.12748e-10	-1.11742
75233286	chr5:75233286:C:T	7.7375e-24	-1.5608	-6.68458e-10	1.86822e-06	-2.29473	-6.68458e-10
75234074	chr5:75234074:T:TATCCCTTTATGACAGAAAACTATC	2.22674e-24	-1.47714	-1.32919	5.00249e-07	-2.24871	-1.36366
75234137	chr5:75234137:T:C	9.58207e-24	-9.12748e-10	-1.34698	5.79697e-06	-9.12748e-10	-1.16238
75235556	chr5:75235556:G:A	1.60235e-23	-9.12748e-10	-0.832817	8.34338e-06	-9.12748e-10	-0.798248
75235624	chr5:75235624:T:C	9.78146e-24	-9.12748e-10	-1.32639	6.05867e-06	-9.12748e-10	-1.11823
75235654	chr5:75235654:C:T	3.75538e-23	-9.12748e-10	0.0188988	1.47287e-05	-9.12748e-10	-0.22992
75235748	chr5:75235748:G:A	2.05378e-24	-1.59594	-1.29125	4.92997e-07	-2.2783	-1.34867
75236185	chr5:75236185:G:A	1.05129e-23	-9.12748e-10	-1.25428	6.93587e-06	-9.12748e-10	-0.983009
75236192	chr5:75236192:A:G	9.96916e-24	-9.12748e-10	-1.30738	5.23554e-06	-9.12748e-10	-1.26425
75236236	chr5:75236236:C:T	6.70542e-24	-1.70396	-6.68458e-10	1.8654e-06	-2.29624	-6.68458e-10
75236594	chr5:75236594:C:A	1.02996e-23	-9.12748e-10	-1.27477	5.47284e-06	-9.12748e-10	-1.21992
75236846	chr5:75236846:C:G	1.46334e-23	-9.12748e-10	-0.923567	6.52463e-06	-9.12748e-10	-1.04413
75236866	chr5:75236866:G:T	7.30853e-24	-1.61783	-6.68458e-10	1.86776e-06	-2.29498	-6.68458e-10
75236898	chr5:75236898:C:T	2.60452e-24	-1.97924	-0.670384	7.95939e-07	-2.08775	-1.0602
75237270	chr5:75237270:A:T	1.34769e-15	18.7319	-1.31709	4.39558e-05	2.04031	-1.17685
75237381	chr5:75237381:T:TA	1.27358e-23	-0.0865729	-0.975886	6.37838e-07	-2.22596	-1.14343
75237905	chr5:75237905:C:T	7.19972e-11	29.6604	-1.3596	4.22353e-05	2.11326	-1.28972
75238077	chr5:75238077:G:A	8.82604e-11	29.8637	-1.35926	4.55206e-05	2.18681	-1.28836
75238297	chr5:75238297:C:T	1.04979e-23	0.104254	-1.35996	8.13801e-07	-1.76175	-1.364
75238547	chr5:75238547:A:G	4.91967e-11	29.2783	-1.35837	3.69405e-05	1.97453	-1.28494
75238791	chr5:75238791:A:G	9.46388e-24	-9.12748e-10	-1.35939	5.58983e-06	-9.12748e-10	-1.19877
75238885	chr5:75238885:T:C	1.13163e-20	7.09086	-1.36373	1.36043e-06	-1.40034	-1.21157
75239064	chr5:75239064:CTTAATATAT:C	4.42027e-24	-1.35655	-0.764126	8.1332e-07	-2.20989	-0.916457
75239117	chr5:75239117:TC:T	9.25878e-25	-2.31994	-1.36395	5.10283e-07	-2.22843	-1.36408
75239529	chr5:75239529:C:T	1.21199e-23	-9.12748e-10	-1.11203	5.18349e-06	-9.12748e-10	-1.27424
75240135	chr5:75240135:C:T	1.58536e-23	-9.12748e-10	-0.84348	7.05648e-06	-9.12748e-10	-0.96577
75240384	chr5:75240384:A:G	2.17122e-24	-1.54749	-1.28409	5.01291e-07	-2.26641	-1.34387
75240830	chr5:75240830:G:A	4.01221e-11	29.0758	-1.35972	3.43281e-05	1.90579	-1.28954
75241000	chr5:75241000:G:A	9.52875e-24	-9.12748e-10	-1.35256	5.4377e-06	-9.12748e-10	-1.22636
75241096	chr5:75241096:G:A	2.31304e-14	21.6149	-1.35738	9.90448e-05	2.92633	-1.25047
75241329	chr5:75241329:C:G	2.0471e-23	-9.12748e-10	-0.587866	7.69168e-06	-9.12748e-10	-0.879577
75241435	chr5:75241435:T:C	2.07978e-24	-1.57427	-1.30034	4.94109e-07	-2.27309	-1.35163
75241642	chr5:75241642:C:A	1.05239e-23	-9.12748e-10	-1.25323	4.73844e-06	-9.12748e-10	-1.36401
75241646	chr5:75241646:A:G	5.10971e-11	29.3211	-1.36323	3.65832e-05	1.98804	-1.30817
75241723	chr5:75241723:T:A	6.82752e-24	-0.391043	-1.29487	6.16382e-07	-2.04099	-1.36261
75241781	chr5:75241781:A:G	5.46061e-11	29.3854	-1.36113	3.73182e-05	1.99573	-1.29596
75241926	chr5:75241926:C:T	4.02817e-11	29.083	-1.36291	3.31164e-05	1.88606	-1.30575
75242011	chr5:75242011:G:A	1.29766e-23	-9.12748e-10	-1.04373	9.66551e-06	-9.12748e-10	-0.651153
75242141	chr5:75242141:G:A	3.88307e-23	0.052335	-6.68458e-10	5.08795e-06	-1.29284	-6.68458e-10
75242178	chr5:75242178:G:T	1.56808e-23	-9.12748e-10	-0.854436	6.96756e-06	-9.12748e-10	-0.978451
75242192	chr5:75242192:C:T	1.1125e-23	-9.12748e-10	-1.19768	5.02537e-06	-9.12748e-10	-1.30522
75242323	chr5:75242323:G:T	9.71816e-24	-9.12748e-10	-1.33288	4.73889e-06	-9.12748e-10	-1.36391
75242381	chr5:75242381:C:T	7.77469e-15	20.514	-1.34672	5.30451e-05	2.2613	-1.20988
75242389	chr5:75242389:T:C	1.14835e-20	7.05371	-1.31192	1.33432e-06	-1.3424	-1.2889
75242434	chr5:75242434:A:G	4.2836e-11	29.1454	-1.36391	3.82431e-05	2.0844	-1.36015
75242660	chr5:75242660:A:G	9.22007e-15	20.6821	-1.34434	5.66006e-05	2.31925	-1.20295
75243365	chr5:75243365:T:G	1.24187e-23	-9.12748e-10	-1.08767	5.43055e-06	-9.12748e-10	-1.22768
75243575	chr5:75243575:G:C	9.64665e-24	-9.12748e-10	-1.34027	5.8343e-06	-9.12748e-10	-1.15596
75243818	chr5:75243818:T:C	1.38321e-10	30.3176	-1.36385	5.89458e-05	2.48489	-1.32798
75244167	chr5:75244167:G:A	3.90194e-24	-2.2454	-6.68458e-10	1.11057e-05	-0.512262	-6.68458e-10
75244362	chr5:75244362:G:A	9.2094e-11	29.9111	-1.36411	5.09642e-05	2.33125	-1.31985
75244386	chr5:75244386:A:C	9.75733e-24	-9.12748e-10	-1.32886	6.02005e-06	-9.12748e-10	-1.12462
75244786	chr5:75244786:T:C	7.30414e-15	20.2948	-1.19	1.39684e-05	1.08056	-1.36348
75245261	chr5:75245261:G:T	4.31634e-23	-9.12748e-10	0.158118	2.90765e-05	-9.12748e-10	0.450213
75245460	chr5:75245460:G:A	1.07524e-23	-9.12748e-10	-1.23175	4.74331e-06	-9.12748e-10	-1.36298
75245531	chr5:75245531:G:A	1.16475e-23	-9.12748e-10	-1.15179	5.16606e-06	-9.12748e-10	-1.27761
75246513	chr5:75246513:G:A	9.43694e-24	-9.12748e-10	-1.36224	4.8488e-06	-9.12748e-10	-1.34099
75246570	chr5:75246570:G:A	1.0486e-23	-9.12748e-10	-1.25683	5.60084e-06	-9.12748e-10	-1.1968
75246795	chr5:75246795:C:T	9.474e-15	20.6228	-1.25788	6.56514e-05	2.31539	-1.05075
75246896	chr5:75246896:T:A	9.63362e-24	-9.12748e-10	-1.34162	5.80505e-06	-9.12748e-10	-1.16099
75247211	chr5:75247211:G:A	3.28538e-14	21.9665	-1.35802	9.32539e-05	2.84045	-1.22484
75247422	chr5:75247422:A:T	9.49284e-24	-9.12748e-10	-1.35634	5.53891e-06	-9.12748e-10	-1.20792
75247806	chr5:75247806:A:C	1.20058e-24	-2.26162	-1.16244	9.99752e-07	-2.01199	-0.907972
75248903	chr5:75248903:G:A	1.12237e-23	-9.12748e-10	-1.18885	6.03244e-06	-9.12748e-10	-1.12256
75249085	chr5:75249085:CA:C	9.41938e-24	-9.12748e-10	-1.36411	5.00368e-06	-9.12748e-10	-1.30954
75249091	chr5:75249091:G:T	9.41938e-24	-9.12748e-10	-1.36411	5.00368e-06	-9.12748e-10	-1.30954
75249096	chr5:75249096:G:A	9.5933e-21	6.91705	-1.35511	1.21685e-06	-1.45871	-1.26474
75249475	chr5:75249475:G:T	1.41005e-23	-0.960667	-6.68458e-10	2.53552e-06	-1.98932	-6.68458e-10
75249723	chr5:75249723:A:T	2.48258e-10	30.8406	-1.30201	7.37462e-05	2.7199	-1.33899
75249811	chr5:75249811:A:G	6.49005e-15	20.1703	-1.18367	1.09306e-05	0.834913	-1.36306
75249832	chr5:75249832:C:CA	2.45787e-10	30.828	-1.29938	7.36173e-05	2.71647	-1.3373
75250102	chr5:75250102:A:G	2.51581e-10	30.8518	-1.29992	7.43656e-05	2.72693	-1.33765
75250379	chr5:75250379:T:G	2.2028e-23	-9.12748e-10	-0.514559	8.16643e-06	-9.12748e-10	-0.819685
75250853	chr5:75250853:T:A	1.85381e-10	30.5256	-1.279	6.61572e-05	2.59554	-1.32322
75251558	chr5:75251558:C:A	1.07326e-24	-2.17223	-1.36394	5.8913e-07	-2.15954	-1.28928
75251629	chr5:75251629:C:A	9.90269e-24	-9.12748e-10	-1.31407	6.23908e-06	-9.12748e-10	-1.08888
75251692	chr5:75251692:G:A	9.5041e-24	-1.35515	-6.68458e-10	1.66143e-05	-0.109451	-6.68458e-10
75252107	chr5:75252107:T:A	2.01784e-10	30.6348	-1.30345	6.82271e-05	2.64296	-1.33983
75252137	chr5:75252137:C:A	1.61067e-24	-2.08796	-1.04226	7.2461e-07	-1.98767	-1.25417
75252239	chr5:75252239:C:T	2.02377e-10	30.6342	-1.29992	6.84194e-05	2.64359	-1.33765
75252242	chr5:75252242:T:A	9.43441e-24	-9.12748e-10	-1.36251	4.98143e-06	-9.12748e-10	-1.314
75252576	chr5:75252576:G:A	9.90329e-24	-9.12748e-10	-1.31401	6.23635e-06	-9.12748e-10	-1.08932
75252711	chr5:75252711:T:G	9.6588e-24	-9.12748e-10	-1.33901	4.75178e-06	-9.12748e-10	-1.3612
75252931	chr5:75252931:A:C	5.85587e-21	6.2971	-1.22878	2.22035e-06	-0.855129	-1.26692
75252973	chr5:75252973:T:G	9.81739e-24	-9.12748e-10	-1.32272	6.10819e-06	-9.12748e-10	-1.11009
75253096	chr5:75253096:T:C	1.08901e-24	-2.16077	-1.36084	6.08047e-07	-2.17104	-1.24618
75253407	chr5:75253407:G:C	1.01386e-23	-9.12748e-10	-1.29053	6.47493e-06	-9.12748e-10	-1.05178
75253535	chr5:75253535:G:A	1.10905e-23	-9.12748e-10	-1.20078	5.04047e-06	-9.12748e-10	-1.30222
75253705	chr5:75253705:C:G	1.12175e-23	-9.12748e-10	-1.1894	5.04928e-06	-9.12748e-10	-1.30047
75254139	chr5:75254139:C:T	4.29934e-23	0.154171	-6.68458e-10	5.38886e-06	-1.23538	-6.68458e-10
75254261	chr5:75254261:G:T	9.67893e-24	-9.12748e-10	-1.33692	4.9844e-06	-9.12748e-10	-1.3134
75254614	chr5:75254614:T:G	1.4787e-23	-9.12748e-10	-0.913129	6.61671e-06	-9.12748e-10	-1.03012
75254720	chr5:75254720:C:T	1.09406e-23	-9.12748e-10	-1.2144	4.73788e-06	-9.12748e-10	-1.36413
75254871	chr5:75254871:T:A	1.00744e-21	4.65915	-1.35087	8.17685e-07	-1.8211	-1.2999
75255171	chr5:75255171:G:T	7.59912e-16	17.6912	-0.849339	9.6951e-06	0.356991	-1.00509
75255387	chr5:75255387:T:C	1.0688e-24	-2.17927	-1.36107	5.80732e-07	-2.15292	-1.31026
75255641	chr5:75255641:C:T	1.85164e-23	-9.12748e-10	-0.688217	1.14721e-05	-9.12748e-10	-0.479798
75255831	chr5:75255831:G:GC	2.25915e-10	30.7338	-1.28949	7.15984e-05	2.67947	-1.32811
75255957	chr5:75255957:C:T	1.88284e-10	30.5385	-1.2764	6.68489e-05	2.60391	-1.32119
75255968	chr5:75255968:G:A	1.08351e-23	-9.12748e-10	-1.22409	5.82875e-06	-9.12748e-10	-1.15691
75256105	chr5:75256105:G:A	1.85234e-14	21.3739	-1.33843	7.8285e-05	2.62508	-1.18444
75256632	chr5:75256632:A:G	1.04307e-23	-9.12748e-10	-1.26213	6.85499e-06	-9.12748e-10	-0.994739
75257014	chr5:75257014:T:C	2.25448e-10	30.7405	-1.29827	7.13544e-05	2.68453	-1.33659
75257339	chr5:75257339:G:T	4.79131e-23	0.262513	-6.68458e-10	3.26687e-06	-1.73588	-6.68458e-10
75257792	chr5:75257792:C:T	1.53786e-10	30.3624	-1.30271	6.11844e-05	2.53361	-1.33943
75258216	chr5:75258216:CAT:C	1.08265e-24	-2.16465	-1.36282	5.77691e-07	-2.16772	-1.30071
75258243	chr5:75258243:G:T	7.36233e-21	6.65976	-1.3625	1.17044e-06	-1.5347	-1.22763
75258397	chr5:75258397:C:A	9.25723e-22	4.55816	-1.33447	7.79965e-07	-1.84374	-1.32448
75259065	chr5:75259065:T:C	1.28696e-23	0.303858	-1.35587	8.97786e-07	-1.66462	-1.36292
75259333	chr5:75259333:T:G	1.0948e-24	-2.15621	-1.3601	5.65386e-07	-2.17597	-1.314
75259428	chr5:75259428:T:C	2.18832e-10	30.7197	-1.30723	7.0226e-05	2.67423	-1.34223
75259721	chr5:75259721:CA:C	9.83587e-24	-9.12748e-10	-1.32084	5.6856e-06	-9.12748e-10	-1.18178
75259890	chr5:75259890:G:T	1.4787e-23	-9.12748e-10	-0.913129	6.61671e-06	-9.12748e-10	-1.03012
75260307	chr5:75260307:C:T	1.03436e-23	-9.12748e-10	-1.27051	5.50499e-06	-9.12748e-10	-1.21406
75260470	chr5:75260470:A:C	9.9273e-24	-9.12748e-10	-1.31159	5.14619e-06	-9.12748e-10	-1.28146
75260541	chr5:75260541:A:G	2.56816e-23	-9.12748e-10	-0.361102	1.02783e-05	-9.12748e-10	-0.589686
75260864	chr5:75260864:C:T	1.04915e-23	-9.12748e-10	-1.25632	5.60415e-06	-9.12748e-10	-1.19621
75261620	chr5:75261620:A:T	9.72721e-24	-9.12748e-10	-1.33195	4.79255e-06	-9.12748e-10	-1.35265
75261954	chr5:75261954:A:G	1.36092e-23	-9.12748e-10	-0.996129	5.79881e-06	-9.12748e-10	-1.16206
75262407	chr5:75262407:C:T	1.47964e-24	-2.19499	-1.02009	5.17075e-07	-2.28267	-1.29661
75262471	chr5:75262471:A:T	1.21642e-24	-2.31103	-1.09994	5.7381e-07	-2.31331	-1.16186
75262752	chr5:75262752:A:G	8.88143e-21	6.69207	-1.20723	1.27048e-06	-1.4168	-1.26352
75262772	chr5:75262772:C:T	1.11795e-23	-9.12748e-10	-1.19279	4.74149e-06	-9.12748e-10	-1.36336
75262775	chr5:75262775:G:A	1.17337e-23	-9.12748e-10	-1.14441	4.77155e-06	-9.12748e-10	-1.35705
75262832	chr5:75262832:G:T	2.41507e-23	-9.12748e-10	-0.422564	8.1259e-06	-9.12748e-10	-0.82466
75262848	chr5:75262848:A:G	1.05037e-23	-9.12748e-10	-1.25515	5.57933e-06	-9.12748e-10	-1.20065
75262861	chr5:75262861:A:G	1.44065e-23	-9.12748e-10	-0.939199	5.80556e-06	-9.12748e-10	-1.1609
75262877	chr5:75262877:C:A	1.29937e-23	-9.12748e-10	-1.04241	5.35899e-06	-9.12748e-10	-1.24094
75262879	chr5:75262879:C:G	9.60748e-24	-9.12748e-10	-1.34433	4.76842e-06	-9.12748e-10	-1.3577
75263068	chr5:75263068:A:G	1.75255e-10	30.5084	-1.31802	6.45178e-05	2.59611	-1.34888
75263539	chr5:75263539:A:G	1.33915e-23	-9.12748e-10	-1.01226	5.09596e-06	-9.12748e-10	-1.29127
75263584	chr5:75263584:G:A	1.22566e-23	-9.12748e-10	-1.10081	4.81826e-06	-9.12748e-10	-1.3473
75263663	chr5:75263663:G:A	1.27571e-23	-9.12748e-10	-1.06079	4.87288e-06	-9.12748e-10	-1.33603
75263709	chr5:75263709:A:G	7.54328e-24	-0.349926	-1.23629	7.76445e-07	-2.08538	-1.08737
75263878	chr5:75263878:TA:T	2.5268e-23	-9.12748e-10	-0.377336	1.02793e-05	-9.12748e-10	-0.589582
75264337	chr5:75264337:G:A	9.57495e-24	-9.12748e-10	-1.34773	5.62724e-06	-9.12748e-10	-1.1921
75264467	chr5:75264467:G:A	3.89714e-15	19.6019	-1.12523	1.1671e-05	0.892776	-1.35539
75264524	chr5:75264524:T:C	2.63332e-24	-1.94856	-0.690067	7.64447e-07	-2.0985	-1.08982
75264662	chr5:75264662:C:T	2.36408e-10	30.8321	-1.34238	7.41509e-05	2.74712	-1.36074
75264717	chr5:75264717:A:G	6.16606e-24	-1.78782	-6.68458e-10	1.93565e-06	-2.25927	-6.68458e-10
75264754	chr5:75264754:G:A	1.3308e-10	30.2784	-1.36327	6.4632e-05	2.59033	-1.34134
75264755	chr5:75264755:T:C	9.6458e-24	-9.12748e-10	-1.34035	4.7496e-06	-9.12748e-10	-1.36166
75264845	chr5:75264845:G:A	9.99332e-24	-9.12748e-10	-1.30496	4.83595e-06	-9.12748e-10	-1.34364
75265409	chr5:75265409:G:A	1.79291e-23	0.452789	-1.17324	8.31311e-07	-2.08209	-1.02238
75266204	chr5:75266204:C:G	3.58176e-21	5.33895	-0.762212	7.24306e-07	-1.87969	-1.36257
75266318	chr5:75266318:T:A	2.57242e-23	-9.12748e-10	-0.359443	7.01496e-06	-9.12748e-10	-0.971671
75266548	chr5:75266548:G:A	4.38074e-24	-2.12966	-6.68458e-10	3.25791e-06	-1.73863	-6.68458e-10
75266739	chr5:75266739:T:C	2.43411e-08	35.4851	-1.361	5.84162e-07	-2.13134	-1.32596
75267024	chr5:75267024:G:A	9.42234e-24	-9.12748e-10	-1.36379	5.35094e-06	-9.12748e-10	-1.24244
75267821	chr5:75267821:G:A	3.99396e-24	-0.858312	-1.36378	9.35117e-07	-1.7515	-1.2353
75267875	chr5:75267875:G:A	2.38743e-23	-0.434072	-6.68458e-10	1.85047e-06	-2.30428	-6.68458e-10
75267955	chr5:75267955:G:A	1.55745e-24	-1.98024	-1.18358	8.20049e-07	-1.97316	-1.14494
75268365	chr5:75268365:A:G	5.00299e-08	36.0432	-1.19868	8.09683e-06	0.535208	-1.36345
75268483	chr5:75268483:G:A	9.43426e-24	-9.12748e-10	-1.36253	5.75653e-06	-9.12748e-10	-1.16938
75268526	chr5:75268526:C:T	1.1452e-23	-1.16871	-6.68458e-10	2.16143e-06	-2.14895	-6.68458e-10
75268665	chr5:75268665:G:A	3.90065e-24	-2.24573	-6.68458e-10	2.03458e-06	-2.20943	-6.68458e-10
75268746	chr5:75268746:T:C	1.81052e-24	-1.65836	-1.3549	2.62825e-06	-0.941756	-1.01164
75269164	chr5:75269164:C:T	2.12041e-23	-9.12748e-10	-0.552681	8.49511e-06	-9.12748e-10	-0.780226
75269184	chr5:75269184:G:T	3.80155e-24	-0.907687	-1.36378	9.65062e-07	-1.71998	-1.2353
75270003	chr5:75270003:C:T	9.49866e-24	-9.12748e-10	-1.35572	5.12487e-06	-9.12748e-10	-1.28561
75270113	chr5:75270113:G:A	9.4718e-24	-9.12748e-10	-1.35856	5.56219e-06	-9.12748e-10	-1.20372
75270377	chr5:75270377:C:T	4.58824e-24	-0.722616	-1.36076	9.65867e-07	-1.78624	-1.16821
75270381	chr5:75270381:C:T	1.99997e-23	-9.12748e-10	-0.611157	8.64259e-06	-9.12748e-10	-0.763014
75270443	chr5:75270443:G:A	1.15199e-23	-9.12748e-10	-1.1628	5.33385e-06	-9.12748e-10	-1.24564
75271689	chr5:75271689:A:C	9.67942e-24	-9.12748e-10	-1.33687	5.01721e-06	-9.12748e-10	-1.30684
75272287	chr5:75272287:G:C	9.43224e-24	-9.12748e-10	-1.36274	4.95748e-06	-9.12748e-10	-1.31882
75272309	chr5:75272309:G:A	1.91377e-24	-1.59458	-1.36322	2.2014e-06	-1.0446	-1.08602
75272410	chr5:75272410:G:A	7.64931e-06	41.2273	-1.353	1.09137e-06	-2.00865	-0.823627
75273203	chr5:75273203:T:C	4.80887e-11	29.1964	-1.29921	0.00015595	3.42905	-1.29922
75273422	chr5:75273422:C:A	9.41919e-24	-9.12748e-10	-1.36413	5.07438e-06	-9.12748e-10	-1.29551
75273498	chr5:75273498:T:C	5.85624e-23	0.463217	-6.68458e-10	3.0438e-06	-1.80661	-6.68458e-10
75273506	chr5:75273506:C:G	2.12041e-23	-9.12748e-10	-0.552681	8.49511e-06	-9.12748e-10	-0.780226
75273532	chr5:75273532:C:T	9.61187e-08	36.5916	-1.09412	9.10954e-06	0.631849	-1.34224
75273775	chr5:75273775:T:G	1.92105e-24	-1.58995	-1.36406	2.13661e-06	-1.03529	-1.1252
75274131	chr5:75274131:C:G	9.48259e-24	-9.12748e-10	-1.35742	5.5961e-06	-9.12748e-10	-1.19765
75274552	chr5:75274552:A:G	4.16638e-24	-0.816046	-1.36378	9.11178e-07	-1.77743	-1.2353
75274706	chr5:75274706:G:A	8.67912e-08	36.4954	-1.09997	8.77896e-06	0.593042	-1.3404
75274821	chr5:75274821:C:T	4.16129e-24	-0.817291	-1.36376	9.12067e-07	-1.77649	-1.23527
75274826	chr5:75274826:T:C	1.88193e-24	-1.61166	-1.36292	2.29838e-06	-1.00688	-1.08063
75275134	chr5:75275134:G:A	9.41918e-24	-9.12748e-10	-1.36413	4.86921e-06	-9.12748e-10	-1.33679
75275174	chr5:75275174:G:C	1.83304e-24	-1.63758	-1.36332	2.36326e-06	-0.972228	-1.08745
75275752	chr5:75275752:A:C	1.00327e-23	-0.0909042	-1.21013	9.89704e-07	-1.56709	-1.36298
75276395	chr5:75276395:A:G	4.47956e-24	-0.743508	-1.36384	8.74443e-07	-1.82003	-1.23386
75276404	chr5:75276404:G:A	1.35847e-23	-9.12748e-10	-0.997931	5.37547e-06	-9.12748e-10	-1.23787
75276542	chr5:75276542:T:C	5.21966e-24	-0.743325	-1.21112	1.38535e-06	-1.8189	-0.77486
75277226	chr5:75277226:T:C	1.05815e-23	-9.12748e-10	-1.24777	5.87431e-06	-9.12748e-10	-1.14913
75277540	chr5:75277540:T:C	1.20487e-23	-9.12748e-10	-1.11792	4.74783e-06	-9.12748e-10	-1.36203
75277606	chr5:75277606:G:A	1.27294e-23	-9.12748e-10	-1.06296	4.78269e-06	-9.12748e-10	-1.35471
75277615	chr5:75277615:A:C	4.28441e-24	-0.792171	-1.35972	8.82038e-07	-1.78035	-1.26489
75277658	chr5:75277658:C:T	9.54182e-24	-9.12748e-10	-1.35119	4.76373e-06	-9.12748e-10	-1.35869
75277908	chr5:75277908:T:C	1.26171e-23	-9.12748e-10	-1.07183	4.77478e-06	-9.12748e-10	-1.35637
75278305	chr5:75278305:A:G	1.00231e-23	-9.12748e-10	-1.30198	4.85453e-06	-9.12748e-10	-1.3398
75278359	chr5:75278359:A:G	1.18189e-23	-9.12748e-10	-1.13717	5.44052e-06	-9.12748e-10	-1.22584
75278901	chr5:75278901:C:T	9.46945e-24	-9.12748e-10	-1.3588	4.87848e-06	-9.12748e-10	-1.33488
75279159	chr5:75279159:A:G	4.30175e-06	40.4894	-1.19069	6.47374e-07	-2.11214	-1.24241
75279976	chr5:75279976:A:G	7.76329e-08	36.6459	-1.36202	4.99272e-06	-0.173874	-1.13786
75279985	chr5:75279985:A:C	2.11764e-23	-9.12748e-10	-0.55399	5.7137e-06	-9.12748e-10	-1.17685
75280460	chr5:75280460:G:A	7.00532e-06	40.9766	-1.19026	6.70387e-07	-2.07939	-1.24022
75281067	chr5:75281067:C:T	1.31532e-24	-2.26888	-1.06392	1.5356e-06	-1.12925	-1.36154
75281188	chr5:75281188:T:C	1.24024e-23	-9.12748e-10	-1.08899	4.76095e-06	-9.12748e-10	-1.35927
75281403	chr5:75281403:G:A	1.20192e-23	-0.201811	-0.918558	1.1563e-06	-1.47748	-1.29701
75281655	chr5:75281655:A:T	2.18442e-24	-1.64825	-1.17727	2.0611e-06	-0.864865	-1.33161
75281876	chr5:75281876:A:C	1.19659e-23	-0.20273	-0.922081	1.15817e-06	-1.47464	-1.29824
75282237	chr5:75282237:T:C	1.36251e-24	-2.2895	-1.00805	7.66957e-07	-1.88736	-1.29768
75282299	chr5:75282299:A:T	6.3345e-24	-1.76087	-6.68458e-10	2.73388e-06	-1.914	-6.68458e-10
75282959	chr5:75282959:T:C	2.19261e-24	-1.64393	-1.17785	2.05467e-06	-0.868222	-1.33138
75283364	chr5:75283364:G:A	1.30429e-23	-9.12748e-10	-1.03863	4.80424e-06	-9.12748e-10	-1.35022
75283790	chr5:75283790:C:T	9.47287e-24	-9.12748e-10	-1.35844	4.8845e-06	-9.12748e-10	-1.33365
75284152	chr5:75284152:G:A	4.05169e-23	-9.12748e-10	0.0948433	1.26486e-05	-9.12748e-10	-0.382168
75284345	chr5:75284345:A:G	2.95801e-23	-9.12748e-10	-0.219773	1.93723e-05	-9.12748e-10	0.0441263
75285051	chr5:75285051:A:G	4.95566e-24	-2.00634	-6.68458e-10	2.73015e-06	-1.91536	-6.68458e-10
75285056	chr5:75285056:C:T	4.73259e-24	-0.689313	-1.36309	9.04925e-07	-1.83501	-1.18461
75285522	chr5:75285522:A:C	9.30846e-25	-2.31507	-1.36347	3.19294e-06	-0.394956	-1.36382
75285570	chr5:75285570:A:G	8.7436e-24	-0.411857	-1.0267	1.44253e-06	-1.22959	-1.32373
75286549	chr5:75286549:A:G	4.79355e-23	0.262981	-6.68458e-10	3.81878e-06	-1.57979	-6.68458e-10
75286652	chr5:75286652:T:G	4.19882e-24	-0.808079	-1.36399	9.51085e-07	-1.76849	-1.20138
75287052	chr5:75287052:T:C	1.15441e-23	-9.12748e-10	-1.1607	4.76765e-06	-9.12748e-10	-1.35786
75287055	chr5:75287055:T:TG	1.26169e-24	-2.26364	-1.11078	1.4237e-06	-1.20239	-1.36406
75287059	chr5:75287059:A:G	1.12064e-23	-9.12748e-10	-1.19039	4.80878e-06	-9.12748e-10	-1.34927
75287065	chr5:75287065:C:T	1.61731e-23	-9.12748e-10	-0.823525	4.93711e-06	-9.12748e-10	-1.32294
75287226	chr5:75287226:G:A	1.322e-23	-9.12748e-10	-1.02515	4.81832e-06	-9.12748e-10	-1.34729
75287319	chr5:75287319:G:A	9.47969e-24	-9.12748e-10	-1.35772	5.19964e-06	-9.12748e-10	-1.27113
75287860	chr5:75287860:G:A	1.45674e-24	-2.27027	-0.960404	1.5534e-06	-1.13315	-1.34612
75287931	chr5:75287931:G:T	1.87865e-24	-2.26343	-0.712897	8.19277e-07	-1.96404	-1.15501
75288007	chr5:75288007:C:G	1.74468e-24	-1.78977	-1.26053	6.29533e-07	-2.1177	-1.26479
75288118	chr5:75288118:C:T	1.41806e-24	-2.27898	-0.978606	1.47481e-06	-1.18149	-1.3497
75288207	chr5:75288207:T:C	8.59242e-07	39.0226	-1.33469	7.31947e-07	-2.19765	-1.03411
75288234	chr5:75288234:C:A	2.0575e-24	-1.61964	-1.26574	2.28905e-06	-0.824205	-1.26737
75288900	chr5:75288900:C:T	2.19094e-24	-1.64421	-1.17834	2.05812e-06	-0.866618	-1.3313
75289341	chr5:75289341:A:G	4.36122e-24	-0.771352	-1.36277	9.50164e-07	-1.79021	-1.18063
75289911	chr5:75289911:T:C	3.77681e-23	-9.12748e-10	0.0245885	1.19132e-05	-9.12748e-10	-0.442073
75290341	chr5:75290341:A:G	1.39191e-23	-9.12748e-10	-0.973613	5.48442e-06	-9.12748e-10	-1.2178
75291041	chr5:75291041:CT:C	3.33413e-06	40.3388	-1.29495	7.1726e-07	-2.12324	-1.1288
75291265	chr5:75291265:A:T	2.15157e-24	-1.66012	-1.18056	2.11011e-06	-0.842769	-1.33021
75291427	chr5:75291427:T:C	1.82047e-24	-2.28766	-0.720119	8.77636e-07	-1.89131	-1.15893
75291469	chr5:75291469:G:A	9.66214e-24	-9.12748e-10	-1.33866	5.98307e-06	-9.12748e-10	-1.13078
75291714	chr5:75291714:C:T	1.32495e-23	-9.12748e-10	-1.02291	4.82093e-06	-9.12748e-10	-1.34675
75292233	chr5:75292233:C:T	4.27914e-24	-0.790033	-1.36309	9.56738e-07	-1.77934	-1.18461
75292293	chr5:75292293:C:G	4.17908e-24	-0.813693	-1.36309	9.70548e-07	-1.76501	-1.18461
75292499	chr5:75292499:C:T	1.17197e-23	-9.12748e-10	-1.1456	6.9081e-06	-9.12748e-10	-0.987023
75292705	chr5:75292705:C:T	9.89685e-24	-9.12748e-10	-1.31466	5.74476e-06	-9.12748e-10	-1.17143
75293029	chr5:75293029:C:T	4.18508e-24	-0.812259	-1.36309	9.68868e-07	-1.76674	-1.18461
75293073	chr5:75293073:T:A	2.85511e-20	6.65258	-6.68458e-10	4.23333e-05	0.825857	-6.68458e-10
75293677	chr5:75293677:T:C	9.56341e-24	-9.12748e-10	-1.34893	4.79891e-06	-9.12748e-10	-1.35133
75293883	chr5:75293883:C:T	4.89719e-24	-0.865326	-1.15289	1.73268e-06	-1.72861	-0.641431
75294171	chr5:75294171:G:A	1.48705e-24	-2.28927	-0.920809	1.41314e-06	-1.23791	-1.33599
75294766	chr5:75294766:G:A	3.96923e-24	-0.86516	-1.36314	9.45234e-07	-1.74243	-1.23361
75294799	chr5:75294799:T:C	3.59362e-24	-0.963956	-1.36376	1.0176e-06	-1.67767	-1.2246
75295948	chr5:75295948:G:A	3.9206e-24	-0.876923	-1.36371	9.60714e-07	-1.73424	-1.22556
75296093	chr5:75296093:T:G	5.73268e-24	-1.86069	-6.68458e-10	3.02756e-06	-1.81196	-6.68458e-10
75296264	chr5:75296264:C:T	1.5259e-24	-2.25846	-0.925835	7.22001e-07	-1.97616	-1.26928
75296707	chr5:75296707:A:T	1.81909e-23	-9.12748e-10	-0.705954	6.48653e-06	-9.12748e-10	-1.04999
75296711	chr5:75296711:T:A	4.16836e-24	-0.815319	-1.36403	9.61565e-07	-1.75672	-1.20219
75296790	chr5:75296790:G:A	2.68462e-23	-9.12748e-10	-0.316752	2.40124e-05	-9.12748e-10	0.258853
75296848	chr5:75296848:C:CAAT	2.1426e-24	-1.63118	-1.21367	1.99666e-06	-0.918345	-1.3099
75296956	chr5:75296956:G:A	1.18681e-23	-9.12748e-10	-1.13302	4.73969e-06	-9.12748e-10	-1.36375
75297068	chr5:75297068:A:C	1.37108e-24	-2.28949	-1.00178	1.3879e-06	-1.23792	-1.354
75297110	chr5:75297110:G:A	4.24069e-24	-2.16215	-6.68458e-10	4.97714e-06	-1.31486	-6.68458e-10
75297169	chr5:75297169:A:C	1.18975e-23	-9.12748e-10	-1.13054	4.7402e-06	-9.12748e-10	-1.36364
75297180	chr5:75297180:A:G	9.66392e-24	-9.12748e-10	-1.33848	5.16276e-06	-9.12748e-10	-1.27825
75297296	chr5:75297296:A:T	1.43646e-12	25.3933	-1.00694	5.5694e-07	-2.21328	-1.29173
75297732	chr5:75297732:C:T	1.40786e-23	-9.12748e-10	-0.96222	8.92466e-06	-9.12748e-10	-0.730898
75298684	chr5:75298684:A:G	1.75438e-23	-9.12748e-10	-0.742173	6.32893e-06	-9.12748e-10	-1.07459
75299265	chr5:75299265:C:G	5.96104e-11	29.3446	-1.23259	0.0004078	3.63432	-0.543261
75299369	chr5:75299369:A:C	9.34155e-07	38.9934	-1.22189	5.98993e-07	-2.20915	-1.22308
75299818	chr5:75299818:G:A	1.00712e-23	-9.12748e-10	-1.29719	5.71076e-06	-9.12748e-10	-1.17736
75300026	chr5:75300026:A:G	2.25048e-24	-1.56204	-1.23369	1.83722e-06	-1.01437	-1.2971
75300812	chr5:75300812:G:A	2.11974e-23	-0.552998	-6.68458e-10	2.72397e-06	-1.91763	-6.68458e-10
75301152	chr5:75301152:T:C	1.73019e-24	-1.72184	-1.33681	2.72681e-06	-0.75325	-1.16333
75301351	chr5:75301351:A:G	1.43999e-24	-2.26341	-0.978823	1.57831e-06	-1.1251	-1.33826
75301376	chr5:75301376:C:CA	9.95531e-24	-9.12748e-10	-1.30877	4.95974e-06	-9.12748e-10	-1.31836
75301864	chr5:75301864:C:G	3.62265e-24	-2.31967	-6.68458e-10	3.79324e-06	-1.5865	-6.68458e-10
75302015	chr5:75302015:T:C	9.43105e-24	-9.12748e-10	-1.36287	5.09583e-06	-9.12748e-10	-1.29129
75302092	chr5:75302092:T:C	9.42094e-24	-9.12748e-10	-1.36394	5.23786e-06	-9.12748e-10	-1.2638
75302354	chr5:75302354:C:T	1.92487e-23	-9.12748e-10	-0.649433	1.82181e-05	-9.12748e-10	-0.017302
75302428	chr5:75302428:C:T	1.49718e-24	-2.31407	-0.889227	1.32236e-06	-2.10154	-0.538762
75302498	chr5:75302498:A:G	3.97879e-24	-2.2259	-6.68458e-10	2.3413e-06	-2.06901	-6.68458e-10
75302609	chr5:75302609:C:T	6.15468e-23	-0.130323	0.643245	2.21411e-06	-1.33754	-0.787325
75302919	chr5:75302919:G:A	3.66796e-24	-0.945925	-1.36132	1.0725e-06	-1.68731	-1.16241
75302927	chr5:75302927:C:G	7.55249e-24	-0.35338	-1.23162	1.27376e-06	-1.31421	-1.36354
75303021	chr5:75303021:T:G	1.41625e-24	-2.26134	-0.997516	1.58635e-06	-1.11525	-1.34303
75303050	chr5:75303050:A:T	9.95531e-24	-9.12748e-10	-1.30877	4.95974e-06	-9.12748e-10	-1.31836
75303170	chr5:75303170:T:C	1.721e-23	-9.12748e-10	-0.761385	6.26732e-06	-9.12748e-10	-1.08437
75303268	chr5:75303268:C:T	1.90853e-24	-1.6212	-1.33935	2.29301e-06	-0.934004	-1.15585
75303613	chr5:75303613:T:C	5.46043e-23	-0.699918	1.09316	6.49656e-06	-0.902965	-0.145479
75303632	chr5:75303632:A:G	6.77915e-24	-0.815693	-0.877331	9.05521e-07	-2.27047	-0.748493
75304921	chr5:75304921:G:A	1.05489e-23	-9.12748e-10	-1.25085	4.79801e-06	-9.12748e-10	-1.35152
75304931	chr5:75304931:G:A	1.01797e-23	-9.12748e-10	-1.28648	4.87715e-06	-9.12748e-10	-1.33516
75305089	chr5:75305089:C:T	1.19252e-22	-9.12748e-10	1.17436	3.09499e-05	-9.12748e-10	0.512654
75305228	chr5:75305228:G:A	3.0038e-24	-1.14288	-1.36412	1.20369e-06	-1.52656	-1.20776
75305366	chr5:75305366:AC:A	1.20136e-23	-1.12084	-6.68458e-10	2.13133e-06	-2.16297	-6.68458e-10
75305604	chr5:75305604:G:A	1.55099e-23	-9.12748e-10	-0.865398	5.85246e-06	-9.12748e-10	-1.15285
75305770	chr5:75305770:T:C	3.34618e-24	-1.03494	-1.36412	1.11107e-06	-1.60663	-1.20776
75306874	chr5:75306874:C:A	0.000338309	42.674	0.989568	5.2095e-07	-2.30677	-1.26505
75307073	chr5:75307073:T:C	4.33142e-23	1.51289	-1.35129	5.15347e-07	-2.21906	-1.36357
75307154	chr5:75307154:C:T	3.34099e-24	-1.03658	-1.36403	1.12521e-06	-1.6054	-1.19634
75307654	chr5:75307654:G:A	2.62779e-05	42.3057	-1.19736	5.99384e-07	-2.06949	-1.36208
75307742	chr5:75307742:C:G	1.20928e-23	-9.12748e-10	-1.11427	5.09694e-06	-9.12748e-10	-1.29108
75307891	chr5:75307891:C:T	3.66596e-24	-0.94414	-1.36364	1.06439e-06	-1.67157	-1.18575
75308085	chr5:75308085:C:A	1.46539e-23	-9.12748e-10	-0.922167	1.06336e-05	-9.12748e-10	-0.555702
75308100	chr5:75308100:C:A	1.09689e-23	-9.12748e-10	-1.21181	4.75753e-06	-9.12748e-10	-1.35999
75308250	chr5:75308250:G:A	6.93243e-23	-0.338347	0.970267	4.324e-06	-1.18368	-0.271856
75308493	chr5:75308493:C:T	3.01742e-24	-1.13849	-1.36398	1.21877e-06	-1.52874	-1.19313
75308917	chr5:75308917:G:A	1.42304e-06	37.1894	1.00307	6.21116e-07	-2.31382	-1.08213
75309389	chr5:75309389:C:T	7.01452e-23	-0.279627	0.923318	4.93652e-06	-0.889827	-0.433229
75309395	chr5:75309395:G:A	8.60452e-06	39.2843	0.707626	8.31746e-07	-1.98444	-1.11951
75309442	chr5:75309442:T:C	1.0306e-23	-9.12748e-10	-1.27415	4.78615e-06	-9.12748e-10	-1.35399
75310348	chr5:75310348:T:A	6.8472e-24	-0.327739	-1.3553	9.66403e-07	-1.84503	-1.10886
75310689	chr5:75310689:G:A	1.19046e-23	-9.12748e-10	-1.12995	4.85936e-06	-9.12748e-10	-1.33881
75310695	chr5:75310695:T:C	2.89831e-23	-9.12748e-10	-0.240162	2.66083e-05	-9.12748e-10	0.361507
75311035	chr5:75311035:T:C	6.25053e-24	-0.418237	-1.35597	1.00754e-06	-1.79962	-1.11259
75311342	chr5:75311342:A:G	7.2209e-24	-0.28401	-1.34589	9.86884e-07	-1.8671	-1.06582
75311520	chr5:75311520:C:T	4.12438e-24	-0.915559	-1.2744	8.27117e-07	-1.8009	-1.30863
75311549	chr5:75311549:C:T	9.4461e-24	-9.12748e-10	-1.36127	4.82492e-06	-9.12748e-10	-1.34592
75311606	chr5:75311606:C:A	1.18843e-23	-9.12748e-10	-1.13166	4.8565e-06	-9.12748e-10	-1.3394
75312189	chr5:75312189:A:G	4.22362e-24	-0.909968	-1.25621	8.14048e-07	-1.80403	-1.32143
75312494	chr5:75312494:C:T	6.25326e-24	-0.418447	-1.35533	1.01131e-06	-1.79934	-1.10913
75312516	chr5:75312516:T:C	6.44322e-24	-0.388166	-1.35568	9.93624e-07	-1.815	-1.11112
75312676	chr5:75312676:A:G	6.37168e-24	-0.394427	-1.36059	9.66794e-07	-1.81182	-1.14166
75312907	chr5:75312907:C:T	6.69868e-05	43.137	-1.09284	6.60132e-07	-2.0294	-1.30563
75313120	chr5:75313120:C:T	6.44662e-24	-0.387843	-1.35548	9.94495e-07	-1.81524	-1.10999
75313202	chr5:75313202:T:C	6.40675e-24	-0.39999	-1.34953	1.03125e-06	-1.80809	-1.08086
75313262	chr5:75313262:T:C	9.49795e-24	-9.12748e-10	-1.3558	5.63872e-06	-9.12748e-10	-1.19006
75313469	chr5:75313469:T:G	1.38004e-24	-2.25267	-1.0321	6.9342e-07	-1.97231	-1.31353
75313630	chr5:75313630:C:T	6.64417e-24	-0.357256	-1.35588	9.78168e-07	-1.82991	-1.11188
75313803	chr5:75313803:C:T	6.56814e-24	-0.370838	-1.35381	9.93701e-07	-1.82481	-1.10123
75313827	chr5:75313827:G:A	1.56875e-23	-9.12748e-10	-0.854014	5.88308e-06	-9.12748e-10	-1.14764
75314228	chr5:75314228:C:T	1.24826e-24	-2.28177	-1.10335	7.31684e-07	-1.89397	-1.33815
75314468	chr5:75314468:A:C	1.04421e-22	1.35931	-0.317759	1.89661e-06	-2.14281	-0.136845
75314761	chr5:75314761:T:C	6.31068e-24	-0.401227	-1.3634	9.41888e-07	-1.80847	-1.17112
75315293	chr5:75315293:G:A	1.46701e-24	-2.26704	-0.956612	7.41816e-07	-1.93861	-1.27976
75315491	chr5:75315491:T:G	1.5497e-23	-9.12748e-10	-0.866231	6.74975e-06	-9.12748e-10	-1.01021
75315699	chr5:75315699:T:C	3.92974e-24	-0.973338	-1.26497	8.51788e-07	-1.76459	-1.31554
75315749	chr5:75315749:G:T	5.55231e-05	42.9634	-1.10699	6.45565e-07	-2.04424	-1.31311
75316740	chr5:75316740:A:C	1.08532e-23	-9.12748e-10	-1.22242	4.76129e-06	-9.12748e-10	-1.3592
75316891	chr5:75316891:A:T	4.805e-24	-0.722404	-1.31481	1.48786e-06	-1.60278	-0.919602
75317056	chr5:75317056:A:G	5.04862e-24	-0.6725	-1.31526	1.43766e-06	-1.6357	-0.921002
75317068	chr5:75317068:G:A	0.000136682	43.8469	-1.08959	6.92728e-07	-1.98352	-1.30331
75317414	chr5:75317414:C:T	1.03999e-21	4.02161	-0.681516	6.39383e-07	-2.17115	-1.19582
75317594	chr5:75317594:A:G	1.07421e-23	-9.12748e-10	-1.2327	4.86723e-06	-9.12748e-10	-1.33719
75317774	chr5:75317774:T:G	6.3491e-24	-0.413469	-1.34509	1.05673e-06	-1.80193	-1.06261
75317905	chr5:75317905:G:A	6.72755e-24	-0.354763	-1.3459	1.0223e-06	-1.83191	-1.06576
75317915	chr5:75317915:T:A	1.50311e-24	-2.26375	-0.935583	7.44574e-07	-1.94766	-1.267
75318317	chr5:75318317:C:T	5.50065e-23	1.51306	-1.11249	5.50365e-07	-2.19233	-1.32456
75318461	chr5:75318461:T:C	6.22084e-24	-1.77897	-6.68458e-10	2.91891e-06	-1.84851	-6.68458e-10
75318695	chr5:75318695:C:T	6.49446e-24	-0.389816	-1.34611	1.03801e-06	-1.81572	-1.06668
75319196	chr5:75319196:C:T	1.22415e-05	38.9417	1.40277	9.86545e-07	-1.92728	-1.00599
75319384	chr5:75319384:G:C	2.70836e-20	6.59981	-6.68458e-10	3.51058e-05	0.638649	-6.68458e-10
75320279	chr5:75320279:C:T	9.41958e-24	-9.12748e-10	-1.36409	4.92123e-06	-9.12748e-10	-1.32616
75321018	chr5:75321018:T:C	8.2748e-06	37.8514	2.10143	1.18343e-06	-2.02673	-0.724565
75321221	chr5:75321221:T:C	7.17545e-24	-1.63621	-6.68458e-10	2.01575e-06	-2.21873	-6.68458e-10
75321223	chr5:75321223:T:G	1.04519e-23	-9.12748e-10	-1.2601	4.7391e-06	-9.12748e-10	-1.36387
75321437	chr5:75321437:G:A	0.00286553	44.3628	1.43741	5.83896e-07	-2.28738	-1.17037
75321775	chr5:75321775:G:GA	1.62198e-23	-9.12748e-10	-0.820642	6.92721e-06	-9.12748e-10	-0.98426
75321845	chr5:75321845:C:T	6.94898e-24	-0.316109	-1.35217	9.78731e-07	-1.84763	-1.09359
75321887	chr5:75321887:G:C	7.34665e-24	-0.272615	-1.34002	1.02837e-06	-1.85816	-1.03358
75321986	chr5:75321986:A:G	6.39371e-24	-0.448018	-1.30354	1.31283e-06	-1.72947	-0.91806
75322056	chr5:75322056:T:C	1.5641e-23	-9.12748e-10	-0.85698	6.39691e-06	-9.12748e-10	-1.0639
75322210	chr5:75322210:G:A	1.86564e-23	-0.680689	-6.68458e-10	2.53259e-06	-1.99047	-6.68458e-10
75322728	chr5:75322728:G:A	1.05296e-22	-9.12748e-10	1.0499	2.74089e-05	-9.12748e-10	0.391151
75323307	chr5:75323307:C:T	1.50448e-08	34.9523	-1.30936	4.96805e-06	-0.177455	-1.13923
75323814	chr5:75323814:C:T	4.89451e-06	37.3165	2.11129	1.12349e-06	-2.07862	-0.724657
75323920	chr5:75323920:T:C	8.41618e-24	-0.170328	-1.30639	1.08502e-06	-1.90179	-0.936326
75323980	chr5:75323980:A:G	6.82804e-24	-0.341874	-1.34396	1.06532e-06	-1.8239	-1.03254
75324014	chr5:75324014:T:C	9.42069e-24	-9.12748e-10	-1.36397	4.96299e-06	-9.12748e-10	-1.31771
75324360	chr5:75324360:C:A	9.44863e-24	-9.12748e-10	-1.36101	5.54512e-06	-9.12748e-10	-1.2068
75325087	chr5:75325087:C:T	1.3274e-22	-0.102636	1.38415	5.786e-06	-1.02031	-0.143965
75325846	chr5:75325846:A:G	0.00280005	44.3927	1.38434	5.76417e-07	-2.28669	-1.18395
75326416	chr5:75326416:G:A	7.72854e-24	-0.217666	-1.34429	9.61153e-07	-1.89852	-1.06081
75326521	chr5:75326521:C:T	4.3894e-23	-9.12748e-10	0.174902	2.99308e-05	-9.12748e-10	0.479171
75326852	chr5:75326852:A:G	1.05292e-23	-9.12748e-10	-1.25273	4.74149e-06	-9.12748e-10	-1.36336
75326896	chr5:75326896:A:G	6.03756e-24	-0.503113	-1.30576	1.33613e-06	-1.73635	-0.893592
75327434	chr5:75327434:T:C	9.58755e-23	-9.12748e-10	0.956174	1.24056e-05	-9.12748e-10	-0.40157
75327458	chr5:75327458:A:T	1.17666e-22	-9.12748e-10	1.16097	2.97286e-05	-9.12748e-10	0.472393
75327647	chr5:75327647:T:C	1.2647e-23	-9.12748e-10	-1.06945	5.20252e-06	-9.12748e-10	-1.27057
75327909	chr5:75327909:A:G	1.02885e-23	-9.12748e-10	-1.27585	4.78017e-06	-9.12748e-10	-1.35524
75327971	chr5:75327971:T:C	1.10624e-23	-9.12748e-10	-1.20332	6.77921e-06	-9.12748e-10	-1.00586
75328124	chr5:75328124:G:A	2.13813e-24	-1.50098	-1.34596	2.06496e-05	1.13683	-1.02885
75328164	chr5:75328164:G:T	1.71716e-21	4.4103	-0.568755	6.48776e-07	-2.21467	-1.13772
75328409	chr5:75328409:G:A	3.51112e-17	11.2665	2.50069	1.29128e-05	0.523958	-0.885455
75328657	chr5:75328657:T:C	0.233959	48.686	1.51658	4.95732e-07	-2.31282	-1.30861
75328659	chr5:75328659:C:T	6.0558e-24	-1.80586	-6.68458e-10	2.30943e-06	-2.08272	-6.68458e-10
75329124	chr5:75329124:G:C	7.80131e-24	-0.223965	-1.32862	1.03613e-06	-1.88321	-1.00101
75329393	chr5:75329393:T:C	1.29706e-23	-9.12748e-10	-1.04419	1.07931e-05	-9.12748e-10	-0.540813
75329435	chr5:75329435:A:C	9.73301e-24	-9.12748e-10	-1.33135	5.10918e-06	-9.12748e-10	-1.28868
75329687	chr5:75329687:G:A	6.06817e-10	30.3627	0.0696448	1.08109e-06	-1.50819	-1.33355
75329965	chr5:75329965:A:G	1.20388e-23	-9.12748e-10	-1.11874	8.22549e-06	-9.12748e-10	-0.812479
75330140	chr5:75330140:A:G	1.14463e-23	-9.12748e-10	-1.16921	5.30853e-06	-9.12748e-10	-1.2504
75330257	chr5:75330257:T:C	0.358655	49.0977	1.53205	4.9857e-07	-2.30924	-1.30649
75330723	chr5:75330723:C:T	9.02173e-24	-0.0591654	-1.34807	8.94553e-07	-1.95961	-1.07154
75331576	chr5:75331576:C:T	9.44316e-24	-9.12748e-10	-1.36159	5.20717e-06	-9.12748e-10	-1.26968
75332189	chr5:75332189:G:C	7.87995e-10	30.602	0.0916464	1.12488e-06	-1.47183	-1.33021
75332487	chr5:75332487:A:G	1.16781e-23	-9.12748e-10	-1.14916	7.90522e-06	-9.12748e-10	-0.852193
75332672	chr5:75332672:C:A	9.91371e-10	30.6117	0.311511	1.17771e-06	-1.46896	-1.28719
75333513	chr5:75333513:G:A	1.0707e-23	-9.12748e-10	-1.23598	4.81791e-06	-9.12748e-10	-1.34738
75333926	chr5:75333926:G:A	7.11225e-24	-0.316559	-1.3285	1.0843e-06	-1.83815	-1.00064
75334012	chr5:75334012:CA:C	1.50284e-21	4.44785	-0.739618	5.80964e-07	-2.11998	-1.3428
75334081	chr5:75334081:G:A	9.7661e-24	-9.12748e-10	-1.32796	5.4915e-06	-9.12748e-10	-1.21651
75334364	chr5:75334364:C:T	4.92479e-10	30.127	0.0965561	1.05168e-06	-1.54085	-1.32848
75334509	chr5:75334509:A:G	1.09371e-23	-9.12748e-10	-1.21472	8.22e-06	-9.12748e-10	-0.813146
75334794	chr5:75334794:C:T	1.90563e-24	-2.13272	-0.829344	6.63265e-07	-2.14617	-1.18412
75335004	chr5:75335004:G:A	1.56609e-11	27.9777	-1.20243	0.00023352	3.06831	-0.534761
75335104	chr5:75335104:C:T	2.76745e-23	-0.286364	-6.68458e-10	2.21545e-06	-2.12426	-6.68458e-10
75335246	chr5:75335246:G:T	2.99737e-22	3.18749	-1.09146	4.87037e-07	-2.31726	-1.32187
75335271	chr5:75335271:A:C	3.73529e-24	-2.28905	-6.68458e-10	2.54248e-06	-1.98658	-6.68458e-10
75335314	chr5:75335314:C:T	3.79202e-21	5.21795	-0.584176	6.15541e-07	-2.24434	-1.16063
75335437	chr5:75335437:A:G	4.84293e-21	5.31845	-0.440048	6.5792e-07	-2.25386	-1.08453
75335676	chr5:75335676:C:T	2.51717e-20	7.43324	-0.906645	8.45351e-07	-1.73848	-1.34924
75336022	chr5:75336022:T:C	9.47746e-24	-9.12748e-10	-1.35796	5.24111e-06	-9.12748e-10	-1.26318
75336669	chr5:75336669:C:T	1.01623e-23	-9.12748e-10	-1.2882	4.8979e-06	-9.12748e-10	-1.33091
75337439	chr5:75337439:G:A	1.70173e-23	-0.772648	-6.68458e-10	2.1155e-06	-2.17043	-6.68458e-10
75337533	chr5:75337533:G:A	9.41927e-24	-9.12748e-10	-1.36412	5.00492e-06	-9.12748e-10	-1.3093
75337715	chr5:75337715:G:A	9.80611e-24	-9.12748e-10	-1.32387	5.05633e-06	-9.12748e-10	-1.29908
75337891	chr5:75337891:G:A	9.97127e-24	-9.12748e-10	-1.30717	4.9668e-06	-9.12748e-10	-1.31694
75337901	chr5:75337901:C:T	1.00202e-23	-9.12748e-10	-1.30227	4.94567e-06	-9.12748e-10	-1.3212
75339703	chr5:75339703:C:T	1.0597e-23	-9.12748e-10	-1.2463	4.80485e-06	-9.12748e-10	-1.35009
75340203	chr5:75340203:T:C	9.58106e-24	-9.12748e-10	-1.34709	5.2583e-06	-9.12748e-10	-1.25991
75340659	chr5:75340659:C:A	0.0416029	48.6271	-0.151514	4.80686e-07	-2.29979	-1.35247
75341744	chr5:75341744:GGAATTTTTTT:G	1.06732e-23	-9.12748e-10	-1.23914	4.81404e-06	-9.12748e-10	-1.34818
75341886	chr5:75341886:A:T	0.244237	48.2932	1.95237	5.35274e-07	-2.31736	-1.22734
75342143	chr5:75342143:T:C	9.60279e-24	-9.12748e-10	-1.34482	5.23002e-06	-9.12748e-10	-1.2653
75343353	chr5:75343353:A:G	0.00309245	46.8887	-1.0123	6.18801e-07	-2.10382	-1.29586
75343434	chr5:75343434:T:G	0.0187345	48.0159	-0.338153	4.91749e-07	-2.31205	-1.31746
75343444	chr5:75343444:C:T	9.65801e-24	-9.12748e-10	-1.33909	4.91761e-06	-9.12748e-10	-1.32689
75343719	chr5:75343719:CTTGTA:C	0.0147692	47.6411	-0.20112	5.21516e-07	-2.22147	-1.34926
75344665	chr5:75344665:C:T	0.0236255	48.1799	-0.270169	4.86483e-07	-2.30979	-1.33048
75344800	chr5:75344800:G:A	4.86779e-24	-2.02424	-6.68458e-10	1.85614e-06	-2.30122	-6.68458e-10
75345001	chr5:75345001:G:C	6.81196e-24	-0.433741	-1.25445	1.39645e-06	-1.78024	-0.805547
75345735	chr5:75345735:G:A	4.53018e-21	5.32016	-0.508514	6.33475e-07	-2.25431	-1.12194
75345882	chr5:75345882:G:A	7.9622e-23	1.48408	-0.713663	1.88375e-06	-0.991034	-1.29542
75346583	chr5:75346583:G:A	1.4116e-23	-9.12748e-10	-0.959564	5.91774e-06	-9.12748e-10	-1.14176
75346607	chr5:75346607:T:C	9.52847e-24	-9.12748e-10	-1.35259	5.33934e-06	-9.12748e-10	-1.24462
75347030	chr5:75347030:A:T	2.19747e-24	-2.14905	-0.67052	6.63081e-07	-2.24217	-1.08841
75347845	chr5:75347845:T:C	1.33462e-21	3.9627	-0.373171	7.49629e-07	-2.16686	-1.04103
75348247	chr5:75348247:A:T	8.48519e-23	-9.12748e-10	0.834032	1.14225e-05	-9.12748e-10	-0.484127
75348856	chr5:75348856:G:T	2.42092e-10	30.6081	-1.09459	1.3137e-06	-1.3602	-1.28667
75348881	chr5:75348881:T:G	0.00695213	47.4557	-0.76926	4.71549e-07	-2.31129	-1.36016
75349298	chr5:75349298:G:A	3.75424e-23	-9.12748e-10	0.0185962	1.17461e-05	-9.12748e-10	-0.456198
75349447	chr5:75349447:A:G	3.18435e-21	5.02373	-0.564599	6.34725e-07	-2.22367	-1.15061
75349456	chr5:75349456:C:A	3.53048e-23	-9.12748e-10	-0.0428578	8.14686e-06	-9.12748e-10	-0.822084
75350430	chr5:75350430:T:A	7.94983e-24	-0.440724	-1.093	1.91304e-06	-1.77543	-0.495593
75351053	chr5:75351053:C:T	2.84972e-21	4.92874	-0.580637	6.37013e-07	-2.21216	-1.15852
75352156	chr5:75352156:C:G	9.59486e-24	-9.12748e-10	-1.34565	5.24122e-06	-9.12748e-10	-1.26316
75352671	chr5:75352671:G:T	1.69072e-09	30.6938	0.763259	1.34905e-06	-1.44949	-1.17083
75353460	chr5:75353460:C:T	3.50059e-22	2.25122	-6.68458e-10	1.96487e-06	-2.24429	-6.68458e-10
75353523	chr5:75353523:T:C	1.50821e-23	-9.12748e-10	-0.893365	6.53953e-06	-9.12748e-10	-1.04185
75353673	chr5:75353673:C:T	2.42525e-10	30.6977	-1.1824	1.45379e-06	-1.31922	-1.22632
75355259	chr5:75355259:A:G	0.0195411	48.4972	-0.777273	1.19874e-06	-1.56396	-1.17448
75355731	chr5:75355731:C:G	1.04191e-23	-9.12748e-10	-1.26323	6.05529e-06	-9.12748e-10	-1.11878
75356039	chr5:75356039:G:A	1.09593e-20	6.57412	-0.879055	1.03756e-06	-1.52755	-1.3553
75356084	chr5:75356084:G:A	0.00293742	46.8091	-0.984122	6.21693e-07	-2.10918	-1.28584
75356234	chr5:75356234:C:T	2.58741e-22	1.94895	-6.68458e-10	4.34995e-06	-1.44955	-6.68458e-10
75356374	chr5:75356374:A:G	2.34739e-23	-0.450985	-6.68458e-10	2.58915e-06	-1.96839	-6.68458e-10
75356501	chr5:75356501:T:G	1.27294e-23	-9.12748e-10	-1.06296	5.02368e-06	-9.12748e-10	-1.30555
75356904	chr5:75356904:A:G	9.46392e-24	-9.12748e-10	-1.35939	4.96549e-06	-9.12748e-10	-1.3172
75358954	chr5:75358954:A:T	6.54411e-24	-0.497556	-1.23075	1.52488e-06	-1.74448	-0.753323
75359626	chr5:75359626:C:T	6.79672e-24	-0.459683	-1.23075	1.49323e-06	-1.76545	-0.753323
75359673	chr5:75359673:T:G	1.59496e-24	-2.06295	-1.07707	5.52562e-07	-2.20434	-1.30857
75359901	chr5:75359901:C:T	0.0252619	48.368	-0.39129	5.02658e-07	-2.30239	-1.30517
75360726	chr5:75360726:AAAATGGATTTTTAAATT:A	6.26022e-24	-0.516994	-1.25567	1.45754e-06	-1.73514	-0.80783
75360766	chr5:75360766:T:C	1.04257e-23	-9.12748e-10	-1.2626	4.89499e-06	-9.12748e-10	-1.3315
75360839	chr5:75360839:T:C	9.53438e-24	-9.12748e-10	-1.35197	5.3231e-06	-9.12748e-10	-1.24766
75361455	chr5:75361455:T:C	2.78406e-23	-0.280379	-6.68458e-10	2.25441e-06	-2.10683	-6.68458e-10
75361459	chr5:75361459:T:A	9.52982e-24	-9.12748e-10	-1.35245	5.33691e-06	-9.12748e-10	-1.24507
75361827	chr5:75361827:C:G	1.12922e-23	-9.12748e-10	-1.18277	4.92133e-06	-9.12748e-10	-1.32614
75362219	chr5:75362219:A:C	9.43442e-24	-9.12748e-10	-1.36251	4.78616e-06	-9.12748e-10	-1.35399
75362350	chr5:75362350:A:AAC	1.70424e-21	4.2855	-0.451499	7.34958e-07	-2.13837	-1.08929
75362479	chr5:75362479:A:G	1.25275e-22	1.88655	-0.662921	1.43933e-06	-1.27731	-1.27823
75363274	chr5:75363274:A:G	1.63738e-21	4.26064	-0.466662	7.30254e-07	-2.13667	-1.09741
75363386	chr5:75363386:C:G	9.95437e-24	-9.12748e-10	-1.30886	4.78244e-06	-9.12748e-10	-1.35477
75363514	chr5:75363514:G:A	9.41947e-24	-9.12748e-10	-1.3641	5.12424e-06	-9.12748e-10	-1.28574
75363515	chr5:75363515:A:G	9.41933e-24	-9.12748e-10	-1.36411	5.12883e-06	-9.12748e-10	-1.28484
75363536	chr5:75363536:A:G	1.04041e-23	-9.12748e-10	-1.26467	4.79593e-06	-9.12748e-10	-1.35195
75363762	chr5:75363762:C:T	2.94379e-21	5.02174	-0.641163	6.08985e-07	-2.2292	-1.18648
75364160	chr5:75364160:G:GA	6.37197e-14	21.2709	-6.68458e-10	4.32478e-05	0.847231	-6.68458e-10
75364186	chr5:75364186:T:C	9.96662e-24	-9.12748e-10	-1.30763	7.56034e-06	-9.12748e-10	-0.8968
75364239	chr5:75364239:A:ATTG	2.10838e-11	27.1988	-0.126135	1.34973e-05	0.312105	-0.629334
75364531	chr5:75364531:T:C	1.93087e-09	29.218	2.37183	3.54196e-06	-1.22995	-0.42509
75364930	chr5:75364930:C:G	4.90356e-24	-2.01691	-6.68458e-10	1.45496e-05	-0.242154	-6.68458e-10
75364994	chr5:75364994:A:C	9.56865e-24	-9.12748e-10	-1.34838	5.28471e-06	-9.12748e-10	-1.2549
75366167	chr5:75366167:C:CT	1.46423e-23	-0.0437937	-0.879166	2.27444e-06	-1.95757	-0.140409
75366357	chr5:75366357:A:G	1.02082e-23	-9.12748e-10	-1.28369	4.74556e-06	-9.12748e-10	-1.36251
75366624	chr5:75366624:C:G	6.64106e-22	3.50242	-0.610859	7.91518e-07	-1.98278	-1.17074
75366709	chr5:75366709:C:G	1.06867e-23	-9.12748e-10	-1.23788	5.75261e-06	-9.12748e-10	-1.17006
75366845	chr5:75366845:C:G	9.46902e-24	-9.12748e-10	-1.35885	5.30323e-06	-9.12748e-10	-1.2514
75367027	chr5:75367027:A:G	1.88158e-22	2.6761	-1.04569	5.20353e-07	-2.28632	-1.28665
75367385	chr5:75367385:C:T	9.76649e-24	-9.12748e-10	-1.32792	4.76656e-06	-9.12748e-10	-1.35809
75367398	chr5:75367398:T:C	1.98913e-23	0.555736	-1.17233	1.47008e-06	-1.18016	-1.35424
75367631	chr5:75367631:T:C	9.51233e-24	-9.12748e-10	-1.35429	5.33542e-06	-9.12748e-10	-1.24535
75367632	chr5:75367632:G:T	9.50096e-24	-9.12748e-10	-1.35548	5.31246e-06	-9.12748e-10	-1.24966
75367911	chr5:75367911:C:T	1.23469e-22	-9.12748e-10	1.20911	1.45449e-05	-9.12748e-10	-0.242479
75368369	chr5:75368369:T:C	1.88253e-22	-9.12748e-10	1.63091	1.939e-05	-9.12748e-10	0.0450413
75368453	chr5:75368453:G:A	9.42439e-24	-9.12748e-10	-1.36358	5.22477e-06	-9.12748e-10	-1.26631
75369099	chr5:75369099:A:G	1.38012e-23	-9.12748e-10	-0.982122	6.17016e-06	-9.12748e-10	-1.09999
75369174	chr5:75369174:C:G	1.02556e-23	-9.12748e-10	-1.27906	5.51362e-06	-9.12748e-10	-1.21249
75369851	chr5:75369851:T:C	1.46472e-24	-2.29474	-0.930476	1.45527e-06	-1.18312	-1.3614
75370035	chr5:75370035:G:C	1.26356e-20	7.17836	-1.34096	9.70714e-07	-1.7868	-1.16264
75370333	chr5:75370333:C:T	4.38469e-23	-9.12748e-10	0.173827	9.53562e-06	-9.12748e-10	-0.664682
75371899	chr5:75371899:C:T	6.44377e-24	-1.74376	-6.68458e-10	2.00157e-06	-2.22579	-6.68458e-10
75372533	chr5:75372533:T:A	1.57188e-22	-9.12748e-10	1.45057	1.69451e-05	-9.12748e-10	-0.0897406
75372764	chr5:75372764:C:T	2.16869e-21	4.68559	-0.61059	6.28815e-07	-2.2122	-1.17144
75373860	chr5:75373860:G:C	3.65733e-24	-2.31014	-6.68458e-10	3.87263e-06	-1.56578	-6.68458e-10
75374666	chr5:75374666:A:C	1.49997e-22	-9.12748e-10	1.40374	1.66205e-05	-9.12748e-10	-0.10908
75374726	chr5:75374726:C:T	1.09748e-23	-9.12748e-10	-1.21128	4.86743e-06	-9.12748e-10	-1.33715
75375850	chr5:75375850:A:T	9.42812e-24	-9.12748e-10	-1.36318	5.26429e-06	-9.12748e-10	-1.25877
75375871	chr5:75375871:T:A	9.4203e-24	-9.12748e-10	-1.36401	5.11661e-06	-9.12748e-10	-1.28722
75377847	chr5:75377847:C:T	9.49269e-24	-9.12748e-10	-1.35635	4.7435e-06	-9.12748e-10	-1.36294
75377882	chr5:75377882:A:G	1.80075e-17	14.2585	-1.15913	6.8926e-07	-1.94283	-1.34902
75379099	chr5:75379099:T:C	2.13353e-12	25.1388	-0.356833	3.36248e-06	-0.755689	-0.95135
75379139	chr5:75379139:G:A	9.42687e-24	-9.12748e-10	-1.36331	5.39303e-06	-9.12748e-10	-1.23461
75379150	chr5:75379150:T:C	1.8929e-11	25.7052	1.2596	1.31074e-06	-1.82143	-0.827688
75379251	chr5:75379251:T:C	3.06855e-13	24.0625	-1.21974	2.71819e-06	-0.781644	-1.13811
75380458	chr5:75380458:T:A	2.86709e-23	0.998891	-1.24988	1.32345e-06	-1.31432	-1.32515
75380998	chr5:75380998:T:G	1.44693e-24	-1.87785	-1.35959	6.12706e-07	-2.28086	-1.12873
75382158	chr5:75382158:A:C	9.50324e-24	-9.12748e-10	-1.35524	5.02763e-06	-9.12748e-10	-1.30477
75382272	chr5:75382272:G:A	9.42923e-24	-9.12748e-10	-1.36306	5.17246e-06	-9.12748e-10	-1.27637
75383112	chr5:75383112:G:A	7.48121e-11	26.7849	1.55421	1.14534e-06	-1.71123	-1.07279
75383702	chr5:75383702:C:CAATT	2.16927e-23	0.741163	-1.27106	1.62363e-06	-1.1392	-1.29585
75384406	chr5:75384406:A:T	1.71723e-23	-9.12748e-10	-0.76358	6.68087e-06	-9.12748e-10	-1.02047
75385948	chr5:75385948:T:C	7.2127e-11	26.6433	1.6593	1.16414e-06	-1.73382	-1.03391
75386149	chr5:75386149:G:T	9.42136e-24	-9.12748e-10	-1.3639	5.022e-06	-9.12748e-10	-1.30589
75386316	chr5:75386316:C:CCAAA	2.69391e-23	0.646589	-0.959887	1.65327e-06	-1.05463	-1.36233
75386649	chr5:75386649:T:C	1.13246e-23	-1.1799	-6.68458e-10	1.82829e-06	-2.31633	-6.68458e-10
75386775	chr5:75386775:A:T	6.838e-22	2.92079	-6.68458e-10	3.79336e-06	-1.58646	-6.68458e-10
75386786	chr5:75386786:C:T	2.54111e-23	-0.371691	-6.68458e-10	2.16604e-06	-2.14682	-6.68458e-10
75386988	chr5:75386988:T:C	1.81004e-23	0.602843	-1.31378	1.64003e-06	-1.16528	-1.25972
75387075	chr5:75387075:G:A	2.2976e-12	26.22	-1.36396	6.08434e-05	2.32826	-1.13967
75387079	chr5:75387079:A:G	6.09025e-11	26.5628	1.57058	1.11915e-06	-1.74407	-1.06307
75387481	chr5:75387481:C:T	1.98353e-22	3.02281	-1.33963	7.78052e-07	-1.81001	-1.36067
75387630	chr5:75387630:T:C	3.73809e-12	26.6527	-1.30998	6.33857e-05	2.52078	-1.29126
75387821	chr5:75387821:T:C	1.59268e-12	24.7927	-0.303097	3.28435e-06	-0.816668	-0.913879
75388094	chr5:75388094:C:A	1.0271e-23	-9.12748e-10	-1.27755	4.77875e-06	-9.12748e-10	-1.35554
75388836	chr5:75388836:G:C	3.63421e-24	-2.31649	-6.68458e-10	3.06172e-06	-1.80074	-6.68458e-10
75389358	chr5:75389358:A:G	9.94595e-24	-9.12748e-10	-1.30971	4.81237e-06	-9.12748e-10	-1.34853
75389695	chr5:75389695:A:G	1.87677e-12	25.2095	-0.555783	2.51474e-06	-0.814716	-1.18283
75390517	chr5:75390517:T:A	1.85659e-23	-9.12748e-10	-0.685548	7.12045e-06	-9.12748e-10	-0.956746
75391015	chr5:75391015:C:G	2.1547e-23	0.760743	-1.29738	1.66198e-06	-1.15026	-1.26145
75391106	chr5:75391106:A:C	1.10661e-12	25.4494	-1.32394	4.56625e-05	2.03788	-1.13631
75391427	chr5:75391427:C:T	1.35551e-10	27.6883	1.24521	1.23452e-06	-1.5464	-1.16263
75391764	chr5:75391764:T:C	2.41377e-23	0.881067	-1.30417	1.49281e-06	-1.2473	-1.27176
75392740	chr5:75392740:C:T	2.62694e-23	0.975666	-1.31414	1.43433e-06	-1.30084	-1.25818
75392766	chr5:75392766:G:C	9.44561e-24	-9.12748e-10	-1.36133	5.23262e-06	-9.12748e-10	-1.2648
75392863	chr5:75392863:A:G	7.00171e-12	24.7046	1.26567	7.93344e-07	-1.99946	-1.15175
75393424	chr5:75393424:T:C	1.92789e-05	41.9185	-1.1198	5.8943e-07	-2.12475	-1.32356
75394251	chr5:75394251:T:C	2.85676e-22	3.40413	-1.35615	8.31184e-07	-1.94421	-1.16041
75394479	chr5:75394479:A:T	2.84809e-13	22.4208	0.34742	1.55953e-06	-1.51225	-0.963086
75394852	chr5:75394852:T:C	9.82311e-24	-9.12748e-10	-1.32214	4.74509e-06	-9.12748e-10	-1.36261
75395765	chr5:75395765:G:A	1.3375e-23	-9.12748e-10	-1.01349	9.47663e-06	-9.12748e-10	-0.670888
75395898	chr5:75395898:AC:A	2.3585e-23	-9.12748e-10	-0.446265	8.84491e-06	-9.12748e-10	-0.739874
75396352	chr5:75396352:T:A	2.4205e-23	0.887665	-1.30798	1.48932e-06	-1.25451	-1.26689
75396764	chr5:75396764:G:A	9.87675e-24	-9.12748e-10	-1.31669	5.90525e-06	-9.12748e-10	-1.14387
75396951	chr5:75396951:A:G	1.52675e-11	27.8606	-1.11074	1.19215e-06	-1.66651	-1.07745
75397474	chr5:75397474:G:A	1.42924e-23	-9.12748e-10	-0.947148	5.91551e-06	-9.12748e-10	-1.14214
75397613	chr5:75397613:G:T	3.82918e-24	-2.26422	-6.68458e-10	2.78747e-06	-1.89458	-6.68458e-10
75397721	chr5:75397721:T:G	3.10482e-23	-0.171334	-6.68458e-10	2.29367e-06	-2.08956	-6.68458e-10
75399718	chr5:75399718:TGAAA:T	2.68151e-23	-0.317911	-6.68458e-10	2.67955e-06	-1.93407	-6.68458e-10
75399911	chr5:75399911:G:C	9.43653e-24	-9.12748e-10	-1.36229	5.15458e-06	-9.12748e-10	-1.27983
75400114	chr5:75400114:G:C	5.10033e-24	-1.97757	-6.68458e-10	1.63179e-05	-0.127453	-6.68458e-10
75400543	chr5:75400543:T:C	1.40313e-23	-9.12748e-10	-0.965588	5.36298e-06	-9.12748e-10	-1.2402
75400602	chr5:75400602:C:T	1.02575e-23	-9.12748e-10	-1.27887	4.77725e-06	-9.12748e-10	-1.35585
75400813	chr5:75400813:C:G	6.20754e-22	4.18807	-1.36401	7.61049e-07	-2.13222	-1.06056
75400868	chr5:75400868:CATTT:C	5.7058e-22	4.10378	-1.364	7.53564e-07	-2.11797	-1.08469
75401068	chr5:75401068:C:A	1.64267e-22	-9.12748e-10	1.49462	1.75847e-05	-9.12748e-10	-0.0526853
75401225	chr5:75401225:T:G	5.10029e-14	22.3591	-1.31087	2.66327e-05	1.71563	-1.35321
75401380	chr5:75401380:T:C	1.5705e-23	-9.12748e-10	-0.852894	9.98902e-06	-9.12748e-10	-0.61823
75401718	chr5:75401718:A:G	1.53256e-22	-9.12748e-10	1.42524	1.67791e-05	-9.12748e-10	-0.0995808
75401788	chr5:75401788:A:G	1.05209e-23	-9.12748e-10	-1.25351	6.65417e-06	-9.12748e-10	-1.02447
75401995	chr5:75401995:T:C	5.49142e-23	-9.12748e-10	0.398896	1.06117e-05	-9.12748e-10	-0.557758
75403595	chr5:75403595:T:C	2.8837e-23	-0.245217	-6.68458e-10	2.25652e-06	-2.10589	-6.68458e-10
75403664	chr5:75403664:T:C	9.42358e-24	-9.12748e-10	-1.36366	5.22284e-06	-9.12748e-10	-1.26668
75403735	chr5:75403735:T:C	1.53256e-22	-9.12748e-10	1.42524	1.67791e-05	-9.12748e-10	-0.0995808
75404273	chr5:75404273:C:T	9.58664e-23	0.95608	-6.68458e-10	5.48221e-06	-1.21821	-6.68458e-10
75404796	chr5:75404796:G:T	1.03649e-23	-9.12748e-10	-1.26845	4.8738e-06	-9.12748e-10	-1.33584
75405307	chr5:75405307:T:C	2.91083e-23	0.872298	-1.10815	1.34299e-06	-1.26128	-1.36353
75405638	chr5:75405638:T:C	3.68395e-13	23.7348	-0.709247	1.87604e-05	1.35966	-1.34763
75405941	chr5:75405941:T:C	3.67647e-24	-2.30492	-6.68458e-10	5.46607e-05	1.08143	-6.68458e-10
75406006	chr5:75406006:T:C	9.65081e-23	-9.12748e-10	0.962751	2.52276e-05	-9.12748e-10	0.308222
75406407	chr5:75406407:C:G	1.4261e-22	-9.12748e-10	1.35323	1.60179e-05	-9.12748e-10	-0.146012
75406914	chr5:75406914:A:G	3.92855e-24	-2.2386	-6.68458e-10	4.66856e-06	-1.37886	-6.68458e-10
75407068	chr5:75407068:A:C	1.5123e-24	-1.84801	-1.34523	5.7052e-07	-2.28843	-1.19249
75407490	chr5:75407490:A:T	3.65495e-24	-2.31079	-6.68458e-10	4.2687e-06	-1.46841	-6.68458e-10
75407516	chr5:75407516:G:A	1.76829e-23	0.613165	-1.34744	1.71256e-06	-1.11253	-1.2692
75407563	chr5:75407563:AAAC:A	9.41971e-24	-9.12748e-10	-1.36407	5.34871e-06	-9.12748e-10	-1.24286
75408164	chr5:75408164:C:A	3.62234e-24	-2.31976	-6.68458e-10	3.41669e-06	-1.69104	-6.68458e-10
75408237	chr5:75408237:G:A	1.27825e-23	-9.12748e-10	-1.0588	9.09626e-06	-9.12748e-10	-0.711854
75408799	chr5:75408799:G:A	3.08227e-23	-0.178623	-6.68458e-10	2.31076e-06	-2.08214	-6.68458e-10
75409004	chr5:75409004:T:C	2.77338e-13	23.4901	-0.74848	1.54692e-05	1.17441	-1.35528
75409767	chr5:75409767:T:TC	5.06248e-23	-9.12748e-10	0.317566	1.50614e-05	-9.12748e-10	-0.20758
75409855	chr5:75409855:C:G	2.26084e-23	0.843085	-1.33164	1.62568e-06	-1.20902	-1.22477
75410145	chr5:75410145:C:T	3.626e-22	2.28643	-6.68458e-10	1.995e-06	-2.22907	-6.68458e-10
75410147	chr5:75410147:T:C	2.56512e-23	0.957173	-1.31946	1.45549e-06	-1.29493	-1.24945
75410222	chr5:75410222:C:A	1.70304e-22	-9.12748e-10	1.53071	1.78438e-05	-9.12748e-10	-0.0380627
75410836	chr5:75410836:T:C	2.44154e-13	23.4327	-0.818558	1.46525e-05	1.12689	-1.36199
75410915	chr5:75410915:T:C	1.08633e-23	-9.12748e-10	-1.22148	5.01258e-06	-9.12748e-10	-1.30777
75411936	chr5:75411936:C:T	9.42459e-24	-9.12748e-10	-1.36355	5.00394e-06	-9.12748e-10	-1.30949
75412310	chr5:75412310:G:C	1.54654e-22	-9.12748e-10	1.43431	1.67615e-05	-9.12748e-10	-0.100629
75412688	chr5:75412688:G:C	2.66687e-13	24.012	-1.30951	2.34563e-05	1.40257	-1.16715
75413509	chr5:75413509:T:C	6.82144e-24	-0.34243	-1.34437	7.39089e-07	-1.8692	-1.35286
75414243	chr5:75414243:G:C	3.65074e-24	-2.31195	-6.68458e-10	3.0567e-06	-1.80238	-6.68458e-10
75414432	chr5:75414432:G:A	4.20738e-24	-2.17004	-6.68458e-10	5.80721e-06	-1.16062	-6.68458e-10
75414725	chr5:75414725:G:A	2.50267e-23	0.949382	-1.33631	1.51647e-06	-1.28653	-1.2168
75417186	chr5:75417186:C:T	9.46461e-24	-9.12748e-10	-1.35932	4.75824e-06	-9.12748e-10	-1.35984
75417587	chr5:75417587:T:G	2.49455e-23	0.6709	-1.06108	1.62947e-06	-1.06931	-1.36215
75417808	chr5:75417808:T:C	2.49487e-23	0.936387	-1.32644	1.48072e-06	-1.28942	-1.23777
75418579	chr5:75418579:C:T	3.3092e-23	1.24305	-1.35063	1.39725e-06	-1.4195	-1.16572
75418959	chr5:75418959:G:A	2.77504e-23	1.06879	-1.35242	1.60621e-06	-1.30604	-1.1398
75419668	chr5:75419668:C:T	1.09048e-23	-9.12748e-10	-1.21767	4.8526e-06	-9.12748e-10	-1.3402
75420178	chr5:75420178:T:C	4.21263e-21	6.06934	-1.33038	1.26759e-06	-1.49359	-1.18901
75420281	chr5:75420281:A:T	1.17939e-22	-9.12748e-10	1.16329	1.42353e-05	-9.12748e-10	-0.263994
75421131	chr5:75421131:A:G	1.59528e-23	-9.12748e-10	-0.837239	1.10816e-05	-9.12748e-10	-0.514434
75421828	chr5:75421828:C:T	8.01245e-11	27.2907	1.11705	1.11626e-06	-1.61265	-1.19708
75421942	chr5:75421942:G:A	6.51573e-13	24.8455	-1.24976	2.73761e-06	-0.599884	-1.31275
75421986	chr5:75421986:T:A	2.6721e-12	26.3571	-1.35009	6.84592e-05	2.52612	-1.21959
75422347	chr5:75422347:G:A	9.42111e-24	-9.12748e-10	-1.36392	5.09019e-06	-9.12748e-10	-1.2924
75423349	chr5:75423349:A:C	9.43969e-24	-9.12748e-10	-1.36195	5.14226e-06	-9.12748e-10	-1.28222
75425635	chr5:75425635:A:G	1.03037e-23	-9.12748e-10	-1.27438	4.75269e-06	-9.12748e-10	-1.361
75426078	chr5:75426078:T:A	1.29958e-24	-2.00648	-1.33835	7.1679e-07	-2.21915	-1.03354
75426730	chr5:75426730:T:C	4.00254e-24	-2.21995	-6.68458e-10	4.94628e-06	-1.32108	-6.68458e-10
75427041	chr5:75427041:T:C	1.01809e-23	-9.12748e-10	-1.28636	5.59587e-06	-9.12748e-10	-1.19769
75427809	chr5:75427809:T:C	1.68439e-22	-9.12748e-10	1.5197	1.77282e-05	-9.12748e-10	-0.0445598
75428313	chr5:75428313:A:AAACT	5.0694e-23	1.67346	-1.35453	1.58137e-06	-1.33495	-1.12648
75428315	chr5:75428315:AC:A	7.77438e-13	25.0989	-1.32648	3.93407e-05	1.88382	-1.13128
75428360	chr5:75428360:G:A	2.76721e-23	1.07757	-1.36402	1.69574e-06	-1.33266	-1.05893
75428416	chr5:75428416:C:T	9.45967e-24	-9.12748e-10	-1.35984	5.41232e-06	-9.12748e-10	-1.23104
75428494	chr5:75428494:C:T	6.69809e-24	-1.70505	-6.68458e-10	2.18914e-06	-2.13621	-6.68458e-10
75428520	chr5:75428520:T:C	1.00243e-23	-9.12748e-10	-1.30186	4.73805e-06	-9.12748e-10	-1.36409
75428545	chr5:75428545:G:C	2.48759e-23	0.948709	-1.34169	1.53721e-06	-1.28537	-1.20438
75428551	chr5:75428551:G:A	2.44412e-23	0.930852	-1.34146	1.55087e-06	-1.27557	-1.20533
75428602	chr5:75428602:T:C	2.7896e-23	1.08556	-1.36395	1.68606e-06	-1.33566	-1.06166
75428775	chr5:75428775:CTGT:C	1.27685e-22	-9.12748e-10	1.24269	1.50119e-05	-9.12748e-10	-0.210876
75428815	chr5:75428815:A:G	2.35571e-23	0.911006	-1.35845	1.81467e-06	-1.21619	-1.10763
75428862	chr5:75428862:C:T	1.2941e-22	-9.12748e-10	1.25611	1.5148e-05	-9.12748e-10	-0.20185
75429007	chr5:75429007:A:C	4.66286e-13	24.5767	-1.3155	3.10792e-05	1.67233	-1.1555
75429057	chr5:75429057:C:T	4.2939e-23	-9.12748e-10	0.152904	1.25011e-05	-9.12748e-10	-0.393896
75429203	chr5:75429203:T:A	1.52112e-24	-1.88965	-1.29778	4.67331e-07	-2.31957	-1.36086
75429391	chr5:75429391:G:A	2.3252e-18	11.0524	-6.68458e-10	3.83971e-05	0.728266	-6.68458e-10
75429454	chr5:75429454:C:T	1.00529e-23	-9.12748e-10	-1.29902	4.7384e-06	-9.12748e-10	-1.36402
75429784	chr5:75429784:T:C	5.77438e-11	27.098	0.982179	1.05603e-06	-1.63552	-1.22968
75429811	chr5:75429811:C:T	9.65893e-24	-9.12748e-10	-1.33899	4.77385e-06	-9.12748e-10	-1.35656
75430351	chr5:75430351:T:C	2.36392e-23	0.89384	-1.33781	1.57062e-06	-1.25409	-1.21416
75430646	chr5:75430646:C:T	1.0494e-23	-9.12748e-10	-1.25607	4.74819e-06	-9.12748e-10	-1.36195
75430650	chr5:75430650:T:A	1.33517e-23	-9.12748e-10	-1.01524	8.28818e-06	-9.12748e-10	-0.804886
75430738	chr5:75430738:A:C	4.98294e-24	-2.00086	-6.68458e-10	5.20298e-06	-1.27049	-6.68458e-10
75430844	chr5:75430844:C:A	9.44462e-24	-9.12748e-10	-1.36143	5.22941e-06	-9.12748e-10	-1.26542
75430942	chr5:75430942:G:A	3.39811e-23	1.0194	-1.10047	1.24724e-06	-1.33486	-1.36393
75431722	chr5:75431722:C:A	9.43222e-24	-9.12748e-10	-1.36274	5.4631e-06	-9.12748e-10	-1.2217
75432194	chr5:75432194:G:A	1.39488e-22	-9.12748e-10	1.3311	1.57251e-05	-9.12748e-10	-0.164456
75432744	chr5:75432744:T:C	9.42269e-24	-9.12748e-10	-1.36376	5.38978e-06	-9.12748e-10	-1.23521
75432903	chr5:75432903:ATCT:A	6.58672e-22	2.88335	-6.68458e-10	3.83462e-06	-1.57565	-6.68458e-10
75433290	chr5:75433290:C:T	4.86238e-24	-2.02535	-6.68458e-10	2.55875e-06	-1.9802	-6.68458e-10
75433448	chr5:75433448:T:C	1.06198e-23	-9.12748e-10	-1.24416	6.76864e-06	-9.12748e-10	-1.00742
75433608	chr5:75433608:C:A	5.00488e-23	0.306123	-6.68458e-10	2.25419e-06	-2.10692	-6.68458e-10
75434375	chr5:75434375:C:T	1.75722e-23	-9.12748e-10	-0.740555	5.43193e-06	-9.12748e-10	-1.22742
75434551	chr5:75434551:T:A	1.87303e-24	-1.89988	-1.07944	4.86914e-07	-2.27883	-1.36056
75435369	chr5:75435369:T:G	1.47143e-23	-9.12748e-10	-0.918054	5.50883e-06	-9.12748e-10	-1.21336
75435907	chr5:75435907:A:G	5.82928e-13	23.0903	0.394144	2.79772e-06	-1.28721	-0.603701
75436003	chr5:75436003:G:C	9.64187e-23	-9.12748e-10	0.961824	2.48631e-05	-9.12748e-10	0.293667
75436179	chr5:75436179:T:C	7.04204e-13	23.213	0.460493	3.15611e-06	-1.21132	-0.55906
75436186	chr5:75436186:C:G	1.02568e-24	-2.25775	-1.32377	8.35568e-07	-1.92349	-1.17587
75436198	chr5:75436198:A:G	3.69932e-24	-2.29873	-6.68458e-10	7.72131e-05	1.42685	-6.68458e-10
75436390	chr5:75436390:T:C	1.53256e-22	-9.12748e-10	1.42524	1.67791e-05	-9.12748e-10	-0.0995808
75436620	chr5:75436620:C:T	4.36524e-13	24.0218	-0.826617	2.04576e-05	1.46074	-1.3621
75437112	chr5:75437112:T:A	7.47682e-22	3.53699	-0.526886	7.99303e-07	-2.01715	-1.12658
75437995	chr5:75437995:T:G	7.38287e-24	-1.60771	-6.68458e-10	1.8474e-06	-2.30594	-6.68458e-10
75438487	chr5:75438487:C:T	5.30247e-22	2.66647	-6.68458e-10	3.43079e-06	-1.68693	-6.68458e-10
75438537	chr5:75438537:A:G	3.52553e-13	22.5137	0.467885	2.60774e-06	-1.39318	-0.568055
75439068	chr5:75439068:G:C	4.7348e-23	-9.12748e-10	0.250649	9.92866e-06	-9.12748e-10	-0.624291
75440240	chr5:75440240:A:C	9.77717e-13	24.31	-0.308385	3.09197e-06	-0.878165	-0.912741
75442857	chr5:75442857:G:A	1.82232e-23	-9.12748e-10	-0.704179	1.2053e-05	-9.12748e-10	-0.430405
75443331	chr5:75443331:G:A	7.14862e-24	-0.292139	-1.34782	7.78372e-07	-1.94298	-1.22729
75443477	chr5:75443477:A:C	4.49562e-23	1.54158	-1.34277	1.08606e-06	-1.62979	-1.20737
75444553	chr5:75444553:T:C	1.22827e-23	-9.12748e-10	-1.09869	9.50714e-06	-9.12748e-10	-0.667673
75445125	chr5:75445125:C:T	3.86515e-23	1.15329	-1.10558	1.17258e-06	-1.39675	-1.36375
75446046	chr5:75446046:T:C	1.03466e-24	-2.26164	-1.31117	8.22539e-07	-1.91425	-1.20082
75447709	chr5:75447709:C:T	6.93769e-21	4.22575	1.0121	1.79164e-06	-2.16378	-0.172804
75447715	chr5:75447715:C:T	1.06654e-23	-9.12748e-10	-1.23987	4.79329e-06	-9.12748e-10	-1.3525
75448490	chr5:75448490:A:G	1.12743e-23	-9.12748e-10	-1.18435	4.89596e-06	-9.12748e-10	-1.33131
75448896	chr5:75448896:T:G	9.56842e-25	-2.31364	-1.33735	9.78085e-07	-1.68698	-1.25489
75449064	chr5:75449064:C:T	2.26586e-23	0.837864	-1.3242	1.57643e-06	-1.22318	-1.24138
75449403	chr5:75449403:G:T	4.91102e-14	21.6337	-0.623202	2.19438e-06	-0.883853	-1.24996
75450030	chr5:75450030:C:T	1.76522e-23	-9.12748e-10	-0.736016	7.32572e-06	-9.12748e-10	-0.928324
75450482	chr5:75450482:G:A	1.33146e-23	-9.12748e-10	-1.01801	8.16025e-06	-9.12748e-10	-0.820442
75451047	chr5:75451047:A:G	1.81e-22	-9.12748e-10	1.59162	1.86402e-05	-9.12748e-10	0.0056034
75451055	chr5:75451055:G:A	2.07023e-23	0.741237	-1.31787	1.64284e-06	-1.17118	-1.25211
75451377	chr5:75451377:T:C	1.22164e-23	-0.538699	-0.5654	4.26933e-06	-1.74052	0.272266
75451671	chr5:75451671:A:G	9.52318e-24	-9.12748e-10	-1.35315	4.74243e-06	-9.12748e-10	-1.36317
75452649	chr5:75452649:T:C	1.05808e-23	-0.406989	-0.840848	2.78641e-06	-1.81133	-0.0836343
75452680	chr5:75452680:C:T	2.62118e-05	42.1834	-1.0775	6.07722e-07	-2.10822	-1.30953
75453322	chr5:75453322:C:T	1.026e-24	-2.25048	-1.33073	1.94737e-06	-0.900131	-1.35311
75453509	chr5:75453509:C:T	4.94876e-24	-2.00774	-6.68458e-10	1.82172e-06	-2.31993	-6.68458e-10
75454144	chr5:75454144:T:C	3.82694e-21	4.64294	-6.68458e-10	1.13915e-05	-0.486852	-6.68458e-10
75454446	chr5:75454446:T:C	1.52934e-22	-9.12748e-10	1.42313	1.67849e-05	-9.12748e-10	-0.0992364
75455289	chr5:75455289:C:A	9.43135e-24	-9.12748e-10	-1.36284	4.88602e-06	-9.12748e-10	-1.33334
75456452	chr5:75456452:T:C	4.85568e-24	-2.02673	-6.68458e-10	8.13319e-06	-0.823763	-6.68458e-10
75456589	chr5:75456589:G:A	1.15028e-23	-9.12748e-10	-1.16429	5.3193e-06	-9.12748e-10	-1.24837
75456833	chr5:75456833:T:C	9.49379e-24	-9.12748e-10	-1.35624	5.36361e-06	-9.12748e-10	-1.24008
75457254	chr5:75457254:T:C	1.66837e-22	-9.12748e-10	1.51014	1.77709e-05	-9.12748e-10	-0.0421551
75457457	chr5:75457457:T:C	2.3703e-23	0.901949	-1.34322	1.59924e-06	-1.25961	-1.19058
75457809	chr5:75457809:A:G	1.37975e-13	23.3933	-1.34984	3.96843e-05	1.99247	-1.23123
75457986	chr5:75457986:G:A	9.44216e-24	-9.12748e-10	-1.36169	5.44863e-06	-9.12748e-10	-1.22435
75458156	chr5:75458156:T:C	3.47433e-23	1.04426	-1.10315	1.22847e-06	-1.35011	-1.36384
75459203	chr5:75459203:T:C	1.2521e-22	-9.12748e-10	1.22311	1.47562e-05	-9.12748e-10	-0.228056
75459889	chr5:75459889:G:A	3.96423e-24	-2.22956	-6.68458e-10	2.32755e-06	-2.0749	-6.68458e-10
75460293	chr5:75460293:T:C	2.11093e-13	23.1174	-0.648754	1.3453e-05	1.01649	-1.337
75460510	chr5:75460510:G:GT	9.55868e-24	-9.12748e-10	-1.34943	4.73899e-06	-9.12748e-10	-1.36389
75461282	chr5:75461282:T:C	1.28701e-23	-9.12748e-10	-1.05197	5.64573e-06	-9.12748e-10	-1.18882
75461461	chr5:75461461:G:A	3.75907e-13	24.2922	-1.24649	2.30885e-05	1.47039	-1.25077
75461933	chr5:75461933:T:C	7.28275e-21	6.64063	-1.35425	1.11013e-06	-1.70342	-1.11182
75463358	chr5:75463358:T:A	2.30986e-05	42.036	-1.05658	6.05678e-07	-2.1188	-1.30233
75463516	chr5:75463516:AT:A	3.22676e-23	-9.12748e-10	-0.132813	2.12227e-05	-9.12748e-10	0.135355
75463711	chr5:75463711:T:C	1.34122e-23	-9.12748e-10	-1.01071	8.34424e-06	-9.12748e-10	-0.798145
75463750	chr5:75463750:A:G	1.65782e-23	-9.12748e-10	-0.798786	7.5524e-06	-9.12748e-10	-0.897851
75465957	chr5:75465957:G:A	1.05759e-22	-9.12748e-10	1.05429	2.68994e-05	-9.12748e-10	0.372386
75466390	chr5:75466390:G:T	9.52696e-24	-9.12748e-10	-1.35275	5.38093e-06	-9.12748e-10	-1.23686
75466421	chr5:75466421:C:T	9.43805e-24	-9.12748e-10	-1.36213	5.44729e-06	-9.12748e-10	-1.2246
75466753	chr5:75466753:A:T	1.24651e-24	-2.02397	-1.36256	5.91299e-07	-2.21182	-1.23333
75467063	chr5:75467063:AC:A	2.54521e-23	-0.370078	-6.68458e-10	2.17131e-06	-2.14438	-6.68458e-10
75467073	chr5:75467073:C:T	2.26274e-23	0.848578	-1.33629	1.59021e-06	-1.23738	-1.21847
75468568	chr5:75468568:G:A	2.19456e-23	0.816871	-1.33518	1.61626e-06	-1.21978	-1.21982
75469137	chr5:75469137:CAG:C	1.04204e-23	-9.12748e-10	-1.26311	4.76387e-06	-9.12748e-10	-1.35866
75469281	chr5:75469281:T:C	1.39263e-22	-9.12748e-10	1.32949	1.57453e-05	-9.12748e-10	-0.163173
75469469	chr5:75469469:T:C	1.48128e-24	-1.86083	-1.35314	5.89331e-07	-2.28569	-1.1628
75470025	chr5:75470025:T:C	3.2631e-23	-9.12748e-10	-0.121614	2.13998e-05	-9.12748e-10	0.143667
75470573	chr5:75470573:T:C	3.64308e-24	-2.31405	-6.68458e-10	4.42039e-06	-1.43349	-6.68458e-10
75470766	chr5:75470766:T:C	4.20359e-24	-2.17094	-6.68458e-10	2.18599e-06	-2.13765	-6.68458e-10
75471199	chr5:75471199:C:T	9.45967e-24	-9.12748e-10	-1.35984	5.41232e-06	-9.12748e-10	-1.23104
75471487	chr5:75471487:G:A	1.53936e-22	-9.12748e-10	1.42966	1.66866e-05	-9.12748e-10	-0.105111
75471966	chr5:75471966:A:C	1.24624e-23	-9.12748e-10	-1.08416	8.58735e-06	-9.12748e-10	-0.769427
75472228	chr5:75472228:G:A	9.49109e-24	-9.12748e-10	-1.35652	5.30939e-06	-9.12748e-10	-1.25024
75472420	chr5:75472420:A:G	9.43963e-24	-9.12748e-10	-1.36196	5.45126e-06	-9.12748e-10	-1.22387
75472689	chr5:75472689:C:G	1.12999e-23	-9.12748e-10	-1.18208	4.89576e-06	-9.12748e-10	-1.33135
75472997	chr5:75472997:T:C	5.8514e-24	-1.84019	-6.68458e-10	1.71933e-05	-0.0751964	-6.68458e-10
75473479	chr5:75473479:CAAAT:C	4.52985e-13	24.4783	-1.246	2.49321e-05	1.5477	-1.25126
75473512	chr5:75473512:C:A	2.14045e-23	0.794366	-1.33764	1.65445e-06	-1.20135	-1.21491
75473672	chr5:75473672:G:T	1.1519e-22	-9.12748e-10	1.13971	1.40354e-05	-9.12748e-10	-0.278134
75474012	chr5:75474012:C:T	1.56935e-23	0.46503	-1.31866	6.78602e-07	-2.16978	-1.13766
75474092	chr5:75474092:C:T	1.00982e-23	-9.12748e-10	-1.29451	4.76397e-06	-9.12748e-10	-1.35864
75474996	chr5:75474996:G:A	1.0332e-23	-9.12748e-10	-1.27163	4.75432e-06	-9.12748e-10	-1.36066
75475147	chr5:75475147:G:A	2.48536e-23	0.942498	-1.33637	1.49816e-06	-1.28974	-1.22573
75475217	chr5:75475217:G:T	1.42484e-23	-9.12748e-10	-0.950228	5.61016e-06	-9.12748e-10	-1.19514
75475562	chr5:75475562:G:A	4.10982e-13	23.959	-0.824024	1.7978e-05	1.33165	-1.36221
75475674	chr5:75475674:G:A	2.34414e-23	0.882631	-1.335	1.5676e-06	-1.24939	-1.22079
75476915	chr5:75476915:A:G	1.96265e-22	-9.12748e-10	1.67259	2.05078e-05	-9.12748e-10	0.101091
75477211	chr5:75477211:G:A	5.54106e-24	-1.89469	-6.68458e-10	2.12493e-06	-2.16598	-6.68458e-10
75477483	chr5:75477483:A:G	1.50735e-23	0.424558	-1.31849	6.85851e-07	-2.15951	-1.1373
75477595	chr5:75477595:T:C	5.75957e-06	40.6576	-1.06713	5.56401e-07	-2.19722	-1.30876
75478180	chr5:75478180:G:A	1.00253e-24	-2.31759	-1.28676	9.62809e-07	-1.63665	-1.32097
75478240	chr5:75478240:T:G	4.34293e-13	23.0224	0.167736	1.75419e-06	-1.35147	-1.00624
75479948	chr5:75479948:C:A	1.1405e-23	-9.12748e-10	-1.17282	7.15535e-06	-9.12748e-10	-0.951857
75480164	chr5:75480164:T:G	1.01694e-13	22.4665	-0.728107	1.07836e-05	0.81121	-1.3529
75481450	chr5:75481450:G:GT	1.37899e-23	-9.12748e-10	-0.982942	9.12362e-06	-9.12748e-10	-0.70885
75481806	chr5:75481806:C:T	2.90234e-23	-0.238775	-6.68458e-10	2.2697e-06	-2.10007	-6.68458e-10
75482282	chr5:75482282:T:C	1.14583e-23	-9.12748e-10	-1.16816	5.31497e-06	-9.12748e-10	-1.24919
75482570	chr5:75482570:T:C	9.42404e-24	-9.12748e-10	-1.36361	4.85884e-06	-9.12748e-10	-1.33892
75482655	chr5:75482655:T:C	6.25706e-24	-1.77316	-6.68458e-10	2.23621e-06	-2.11493	-6.68458e-10
75482844	chr5:75482844:C:T	2.62094e-13	23.4577	-0.772587	1.49278e-05	1.14138	-1.35787
75482994	chr5:75482994:T:C	1.29461e-22	2.47325	-1.21675	4.81584e-07	-2.30097	-1.34942
75484490	chr5:75484490:T:TC	4.16426e-13	24.3816	-1.23349	2.35506e-05	1.50127	-1.26184
75484513	chr5:75484513:G:A	1.23419e-21	4.01023	-0.498939	7.26291e-07	-2.12811	-1.11141
75484606	chr5:75484606:GACA:G	1.33348e-12	25.6161	-1.30418	4.09823e-05	2.08975	-1.29633
75485614	chr5:75485614:G:C	2.99016e-13	24.0624	-1.24555	2.12007e-05	1.38593	-1.25161
75485929	chr5:75485929:G:A	1.68745e-24	-1.96938	-1.11428	4.97762e-07	-2.25396	-1.36339
75485952	chr5:75485952:A:G	1.0774e-24	-2.26351	-1.26881	7.79747e-07	-1.90831	-1.2602
75486300	chr5:75486300:C:T	7.07009e-11	26.6662	1.61636	1.14439e-06	-1.73539	-1.04945
75486586	chr5:75486586:T:G	6.52799e-23	1.47606	-0.90425	6.48136e-07	-2.31857	-1.0348
75486587	chr5:75486587:T:A	9.69308e-25	-2.31963	-1.31842	1.06174e-06	-1.56671	-1.2931
75487406	chr5:75487406:A:C	1.98726e-23	0.723591	-1.34112	1.76491e-06	-1.15481	-1.19681
75487811	chr5:75487811:C:T	2.92886e-13	24.1338	-1.33761	2.55036e-05	1.42573	-1.10663
75487971	chr5:75487971:C:T	1.40975e-23	-9.12748e-10	-0.960882	5.84904e-06	-9.12748e-10	-1.15344
75488345	chr5:75488345:A:T	6.17082e-23	-9.12748e-10	0.515541	1.49314e-05	-9.12748e-10	-0.216251
75488919	chr5:75488919:T:C	2.27138e-23	0.84207	-1.32597	1.57525e-06	-1.22696	-1.23834
75489071	chr5:75489071:G:A	3.9152e-24	-2.24201	-6.68458e-10	6.29802e-06	-1.07948	-6.68458e-10
75489415	chr5:75489415:A:T	1.30388e-22	-9.12748e-10	1.26364	1.52088e-05	-9.12748e-10	-0.197843
75489735	chr5:75489735:A:G	2.07101e-23	0.768797	-1.34505	1.73495e-06	-1.18291	-1.18583
75490054	chr5:75490054:G:T	1.85668e-23	-9.12748e-10	-0.685503	5.57379e-06	-9.12748e-10	-1.20164
75490258	chr5:75490258:G:A	3.32457e-12	25.8066	-0.581145	2.69944e-06	-0.679408	-1.24726
75490501	chr5:75490501:TTA:T	2.01352e-23	0.73161	-1.33602	1.71619e-06	-1.1618	-1.21781
75490603	chr5:75490603:C:T	9.51972e-24	-9.12748e-10	-1.35351	5.41633e-06	-9.12748e-10	-1.2303
75491084	chr5:75491084:T:C	1.46728e-24	-1.87885	-1.34461	5.74806e-07	-2.28066	-1.19278
75491217	chr5:75491217:A:C	1.04369e-23	-9.12748e-10	-1.26153	4.76609e-06	-9.12748e-10	-1.35819
75491485	chr5:75491485:T:C	1.64485e-05	41.6894	-1.04953	5.89407e-07	-2.14682	-1.30153
75491764	chr5:75491764:A:G	9.42227e-24	-9.12748e-10	-1.3638	5.02074e-06	-9.12748e-10	-1.30614
75491795	chr5:75491795:G:A	3.64395e-13	24.2374	-1.22281	2.229e-05	1.45705	-1.27263
75492578	chr5:75492578:T:C	1.42146e-24	-1.91913	-1.33606	5.70141e-07	-2.26697	-1.21461
75492707	chr5:75492707:ATACAG:A	1.05107e-23	-9.12748e-10	-1.25448	4.78808e-06	-9.12748e-10	-1.35359
75492854	chr5:75492854:T:G	1.77374e-23	-9.12748e-10	-0.731201	6.89054e-06	-9.12748e-10	-0.989568
75494150	chr5:75494150:T:C	1.04065e-23	-9.12748e-10	-1.26445	4.76281e-06	-9.12748e-10	-1.35888
75494503	chr5:75494503:TC:T	2.26864e-23	0.831082	-1.31619	1.56204e-06	-1.21916	-1.25457
75495432	chr5:75495432:C:T	2.46999e-23	-9.12748e-10	-0.400076	2.5838e-05	-9.12748e-10	0.332128
75495953	chr5:75495953:A:T	9.46689e-24	-9.12748e-10	-1.35908	4.74091e-06	-9.12748e-10	-1.36349
75496188	chr5:75496188:A:G	1.19605e-22	-9.12748e-10	1.17732	1.41233e-05	-9.12748e-10	-0.271894
75496549	chr5:75496549:T:A	1.07656e-22	-9.12748e-10	1.07207	2.73129e-05	-9.12748e-10	0.387642
75497180	chr5:75497180:C:T	2.41342e-23	0.912822	-1.33607	1.54396e-06	-1.26749	-1.21788
75497686	chr5:75497686:T:C	1.26182e-14	20.7203	-1.06879	9.92101e-07	-1.66293	-1.26472
75498062	chr5:75498062:T:C	1.98277e-23	-0.619794	-6.68458e-10	2.23045e-06	-2.11751	-6.68458e-10
75499327	chr5:75499327:T:C	3.64172e-24	-2.31442	-6.68458e-10	4.43236e-06	-1.43078	-6.68458e-10
75499421	chr5:75499421:T:C	2.40346e-23	0.888384	-1.31577	1.50954e-06	-1.25206	-1.25585
75500463	chr5:75500463:G:A	2.32684e-23	0.878649	-1.33843	1.59849e-06	-1.24646	-1.2042
75500715	chr5:75500715:A:G	9.44856e-24	-9.12748e-10	-1.36101	5.20341e-06	-9.12748e-10	-1.2704
75500739	chr5:75500739:G:C	1.10348e-23	-9.12748e-10	-1.20582	4.85161e-06	-9.12748e-10	-1.34041
75500932	chr5:75500932:G:A	2.31744e-13	23.3329	-0.770842	1.41765e-05	1.08798	-1.35611
75501210	chr5:75501210:C:G	1.03798e-22	-9.12748e-10	1.03557	1.30801e-05	-9.12748e-10	-0.348628
75501328	chr5:75501328:C:T	2.86487e-23	1.09114	-1.3429	1.00299e-06	-1.73144	-1.18529
75501364	chr5:75501364:A:G	1.77755e-23	-9.12748e-10	-0.729053	7.04325e-06	-9.12748e-10	-0.967646
75501386	chr5:75501386:A:T	1.4238e-23	-9.12748e-10	-0.950964	1.05652e-05	-9.12748e-10	-0.562153
75502082	chr5:75502082:A:C	3.78124e-24	-2.27682	-6.68458e-10	2.43954e-06	-2.02791	-6.68458e-10
75502240	chr5:75502240:A:G	2.96772e-23	1.14706	-1.36355	5.13718e-07	-2.30045	-1.28534
75502331	chr5:75502331:G:A	2.39273e-13	23.8955	-1.30148	2.12479e-05	1.31647	-1.17993
75502789	chr5:75502789:T:C	1.14557e-23	-9.12748e-10	-1.16839	7.11315e-06	-9.12748e-10	-0.957772
75502833	chr5:75502833:A:T	2.35131e-23	0.87454	-1.32386	1.54108e-06	-1.2448	-1.24243
75504656	chr5:75504656:ACT:A	1.54638e-22	-9.12748e-10	1.43421	1.69939e-05	-9.12748e-10	-0.0868637
75505392	chr5:75505392:G:C	2.18712e-23	-9.12748e-10	-0.521705	7.53129e-06	-9.12748e-10	-0.90065
75505439	chr5:75505439:T:A	5.16228e-24	-1.9655	-6.68458e-10	1.83396e-06	-2.31324	-6.68458e-10
75505445	chr5:75505445:G:A	1.53818e-23	0.445222	-1.31891	6.83981e-07	-2.16131	-1.13823
75507790	chr5:75507790:C:T	4.84256e-24	-1.30964	-0.719788	1.28123e-06	-2.1115	-0.560396
75508069	chr5:75508069:C:T	9.45207e-24	-9.12748e-10	-1.36064	5.10104e-06	-9.12748e-10	-1.29027
75508277	chr5:75508277:GTT:G	2.31192e-23	0.858186	-1.3244	1.55618e-06	-1.23629	-1.24119
75508348	chr5:75508348:T:C	1.74071e-23	-9.12748e-10	-0.749998	5.73681e-06	-9.12748e-10	-1.17281
75509503	chr5:75509503:C:A	9.53919e-24	-9.12748e-10	-1.35147	4.98246e-06	-9.12748e-10	-1.31379
75510022	chr5:75510022:T:C	9.45955e-24	-9.12748e-10	-1.35985	5.08308e-06	-9.12748e-10	-1.2938
75510222	chr5:75510222:T:TA	3.55296e-23	1.10453	-1.14104	1.18311e-06	-1.38879	-1.36278
75511063	chr5:75511063:G:C	9.94385e-24	-9.12748e-10	-1.30992	4.9285e-06	-9.12748e-10	-1.32468
75511685	chr5:75511685:A:G	9.44255e-24	-9.12748e-10	-1.36165	5.22265e-06	-9.12748e-10	-1.26671
75512412	chr5:75512412:G:T	1.80199e-05	41.7918	-1.06067	5.87736e-07	-2.14892	-1.30227
75512506	chr5:75512506:G:A	9.82224e-14	23.0655	-1.36191	3.92244e-05	1.92502	-1.17544
75512592	chr5:75512592:G:A	8.18809e-14	22.8701	-1.3484	3.40352e-05	1.84703	-1.23935
75512776	chr5:75512776:TAGAA:T	1.90406e-23	0.661652	-1.32195	1.74269e-06	-1.11878	-1.24551
75513041	chr5:75513041:G:C	1.08554e-23	-9.12748e-10	-1.22221	4.83029e-06	-9.12748e-10	-1.34481
75513055	chr5:75513055:C:T	1.95156e-05	41.8554	-1.04449	6.04547e-07	-2.12884	-1.29415
75513220	chr5:75513220:C:T	3.0812e-22	2.12361	-6.68458e-10	1.9389e-06	-2.2576	-6.68458e-10
75513575	chr5:75513575:A:G	3.76185e-23	-9.12748e-10	0.0206187	2.4842e-05	-9.12748e-10	0.292821
75514448	chr5:75514448:A:T	7.19557e-24	-1.63341	-6.68458e-10	1.89729e-06	-2.27929	-6.68458e-10
75514559	chr5:75514559:G:A	2.07131e-13	23.7569	-1.30716	2.1321e-05	1.31433	-1.17436
75515672	chr5:75515672:G:A	2.40041e-23	-0.428653	-6.68458e-10	2.13833e-06	-2.15969	-6.68458e-10
75515872	chr5:75515872:C:T	3.81608e-23	-9.12748e-10	0.0349317	1.34761e-05	-9.12748e-10	-0.318802
75515908	chr5:75515908:T:A	1.09278e-23	-9.12748e-10	-1.21557	4.93667e-06	-9.12748e-10	-1.32302
75516415	chr5:75516415:T:C	3.65509e-23	-9.12748e-10	-0.00817006	1.29705e-05	-9.12748e-10	-0.357036
75516439	chr5:75516439:T:C	9.49684e-24	-9.12748e-10	-1.35592	5.64087e-06	-9.12748e-10	-1.18968
75517186	chr5:75517186:CA:C	1.27827e-24	-2.31862	-1.04275	9.33418e-07	-1.62892	-1.3597
75517368	chr5:75517368:C:G	4.05782e-24	-2.20623	-6.68458e-10	8.21244e-06	-0.814066	-6.68458e-10
75518119	chr5:75518119:C:A	2.12197e-23	0.772945	-1.32489	1.62948e-06	-1.19114	-1.24032
75518947	chr5:75518947:T:C	1.13239e-13	23.085	-1.2391	1.83844e-06	-1.04365	-1.26715
75519401	chr5:75519401:A:G	3.5376e-21	5.03386	-0.469534	6.5018e-07	-2.25262	-1.0976
75520939	chr5:75520939:C:G	9.42799e-24	-9.12748e-10	-1.36319	5.18422e-06	-9.12748e-10	-1.2741
75521143	chr5:75521143:T:C	4.75187e-23	0.254247	-6.68458e-10	2.13956e-06	-2.15912	-6.68458e-10
75521190	chr5:75521190:T:C	1.04402e-23	-9.12748e-10	-1.26122	6.37433e-06	-9.12748e-10	-1.06744
75521569	chr5:75521569:A:G	5.80404e-23	0.454263	-6.68458e-10	2.38994e-06	-2.04845	-6.68458e-10
75523210	chr5:75523210:ATAT:A	1.0994e-23	-9.12748e-10	-1.20953	4.84487e-06	-9.12748e-10	-1.3418
75523773	chr5:75523773:C:T	3.62399e-24	-2.3193	-6.68458e-10	3.11628e-06	-1.78308	-6.68458e-10
75523995	chr5:75523995:T:G	1.15334e-23	-9.12748e-10	-1.16163	5.0273e-06	-9.12748e-10	-1.30483
75524419	chr5:75524419:G:A	1.93603e-23	-9.12748e-10	-0.643651	7.38076e-06	-9.12748e-10	-0.92084
75525211	chr5:75525211:T:A	3.17908e-23	1.21526	-1.36296	5.14749e-07	-2.30555	-1.27824
75526194	chr5:75526194:A:C	5.5368e-24	-1.89546	-6.68458e-10	2.04272e-06	-2.20543	-6.68458e-10
75526389	chr5:75526389:C:A	9.67656e-24	-9.12748e-10	-1.33717	4.75238e-06	-9.12748e-10	-1.36107
75526560	chr5:75526560:TG:T	3.92526e-23	-9.12748e-10	0.0631422	1.37249e-05	-9.12748e-10	-0.300503
75526682	chr5:75526682:A:G	1.9489e-23	0.697557	-1.33458	1.75143e-06	-1.14302	-1.21627
75527036	chr5:75527036:C:T	1.77808e-22	-9.12748e-10	1.57383	4.33052e-05	-9.12748e-10	0.848556
75527176	chr5:75527176:T:C	1.65645e-22	-9.12748e-10	1.50297	4.08223e-05	-9.12748e-10	0.789511
75527426	chr5:75527426:G:A	1.70355e-22	-9.12748e-10	1.53101	4.17495e-05	-9.12748e-10	0.811972
75527514	chr5:75527514:C:T	3.09632e-23	-9.12748e-10	-0.174076	1.02299e-05	-9.12748e-10	-0.594401
75527678	chr5:75527678:A:C	3.89012e-13	24.2876	-1.20763	2.24543e-05	1.47625	-1.28449
75527947	chr5:75527947:C:G	2.04488e-23	0.73312	-1.32207	1.66341e-06	-1.16557	-1.24528
75528089	chr5:75528089:G:A	1.69071e-22	-9.12748e-10	1.52344	4.14505e-05	-9.12748e-10	0.804784
75528213	chr5:75528213:C:T	9.45724e-24	-9.12748e-10	-1.3601	5.19436e-06	-9.12748e-10	-1.27214
75528948	chr5:75528948:A:G	7.40177e-13	24.6284	-0.905087	2.63489e-05	1.71582	-1.36411
75529007	chr5:75529007:A:G	2.60155e-22	1.9544	-6.68458e-10	1.91582e-06	-2.26957	-6.68458e-10
75529276	chr5:75529276:G:A	9.94146e-24	-9.12748e-10	-1.31016	6.11813e-06	-9.12748e-10	-1.10846
75529467	chr5:75529467:A:AAC	1.00601e-23	-9.12748e-10	-1.2983	4.75122e-06	-9.12748e-10	-1.36132
75529604	chr5:75529604:G:C	1.03872e-23	-9.12748e-10	-1.2663	4.77503e-06	-9.12748e-10	-1.35632
75529828	chr5:75529828:G:A	9.41922e-24	-9.12748e-10	-1.36412	5.06141e-06	-9.12748e-10	-1.29807
75530910	chr5:75530910:G:A	2.78996e-05	42.2389	-1.07063	6.03763e-07	-2.11932	-1.30497
75531031	chr5:75531031:T:C	7.48439e-23	-9.12748e-10	0.708528	1.0706e-05	-9.12748e-10	-0.548914
75531157	chr5:75531157:T:G	9.47675e-24	-9.12748e-10	-1.35803	5.58249e-06	-9.12748e-10	-1.20008
75531684	chr5:75531684:T:G	9.99273e-24	-9.12748e-10	-1.30502	4.73788e-06	-9.12748e-10	-1.36413
75531721	chr5:75531721:G:A	7.94697e-24	-0.730905	-0.803181	3.40918e-06	-1.65406	-0.0391853
75532319	chr5:75532319:A:G	9.81147e-24	-9.12748e-10	-1.32332	4.74558e-06	-9.12748e-10	-1.3625
75532366	chr5:75532366:A:G	9.81482e-24	-9.12748e-10	-1.32298	5.20349e-06	-9.12748e-10	-1.27039
75533466	chr5:75533466:G:A	9.2517e-22	3.72023	-0.497127	7.78816e-07	-2.05845	-1.11124
75533879	chr5:75533879:C:T	2.84203e-12	26.3753	-1.30659	5.59094e-05	2.39885	-1.29483
75534122	chr5:75534122:T:C	2.09782e-12	26.1245	-1.35945	1.73761e-06	-1.64275	-0.724452
75534210	chr5:75534210:G:A	1.44426e-22	1.36589	-6.68458e-10	6.01335e-06	-1.12573	-6.68458e-10
75535423	chr5:75535423:G:A	3.24557e-23	0.958829	-1.08583	1.27964e-06	-1.30901	-1.36413
75535537	chr5:75535537:T:TA	3.34825e-23	1.00851	-1.10437	1.24481e-06	-1.33691	-1.36382
75535790	chr5:75535790:C:T	9.43405e-24	-9.12748e-10	-1.36255	5.437e-06	-9.12748e-10	-1.22649
75535907	chr5:75535907:G:A	2.9744e-23	0.915229	-1.12948	1.31287e-06	-1.28523	-1.36227
75535996	chr5:75535996:C:T	1.33862e-24	-2.29567	-1.01957	1.34588e-06	-1.25928	-1.36338
75536042	chr5:75536042:C:T	9.83258e-24	-9.12748e-10	-1.32117	5.86253e-06	-9.12748e-10	-1.15114
75536255	chr5:75536255:T:C	3.68958e-23	-9.12748e-10	0.00122118	1.306e-05	-9.12748e-10	-0.350163
75536581	chr5:75536581:A:G	1.30076e-23	-9.12748e-10	-1.04134	5.32041e-06	-9.12748e-10	-1.24817
75536886	chr5:75536886:C:T	9.71483e-24	-9.12748e-10	-1.33322	4.74701e-06	-9.12748e-10	-1.3622
75537094	chr5:75537094:C:T	2.30357e-13	23.8987	-1.34268	4.89253e-05	2.22285	-1.25227
75537908	chr5:75537908:G:C	9.50667e-24	-9.12748e-10	-1.35488	5.45143e-06	-9.12748e-10	-1.22384
75537973	chr5:75537973:C:T	9.82413e-24	-9.12748e-10	-1.32203	5.85146e-06	-9.12748e-10	-1.15302
75538411	chr5:75538411:A:T	9.42021e-24	-9.12748e-10	-1.36402	4.81286e-06	-9.12748e-10	-1.34843
75538523	chr5:75538523:T:C	2.32126e-23	0.860232	-1.32241	1.53703e-06	-1.24509	-1.24478
75538721	chr5:75538721:A:T	2.38361e-23	-0.435676	-6.68458e-10	2.13378e-06	-2.16182	-6.68458e-10
75538832	chr5:75538832:G:A	1.12531e-24	-2.12491	-1.36391	6.43851e-07	-2.15102	-1.20899
75539198	chr5:75539198:G:A	1.08161e-24	-2.31994	-1.20848	9.98795e-07	-1.56595	-1.35497
75540896	chr5:75540896:T:G	4.16668e-24	-2.17976	-6.68458e-10	9.04372e-06	-0.717646	-6.68458e-10
75541026	chr5:75541026:A:G	1.50258e-23	-9.12748e-10	-0.897104	9.24744e-06	-9.12748e-10	-0.695369
75541112	chr5:75541112:C:T	2.0724e-23	0.755686	-1.33127	1.63768e-06	-1.19799	-1.22845
75541716	chr5:75541716:A:G	1.0364e-24	-2.31765	-1.25348	9.37489e-07	-1.6453	-1.33897
75541787	chr5:75541787:C:A	1.81739e-23	-9.12748e-10	-0.706888	7.03272e-06	-9.12748e-10	-0.969143
75541977	chr5:75541977:A:C	2.5679e-23	0.969271	-1.33047	1.46775e-06	-1.30575	-1.23023
75542076	chr5:75542076:A:G	1.35165e-12	24.8623	-0.536854	3.0943e-05	1.81415	-1.30172
75543064	chr5:75543064:G:A	1.21045e-12	25.4644	-1.24927	2.44396e-05	1.51282	-1.23633
75543676	chr5:75543676:TG:T	1.16424e-23	-9.12748e-10	-1.15222	5.33412e-06	-9.12748e-10	-1.24559
75544636	chr5:75544636:T:C	1.12127e-11	26.996	-0.554847	8.06237e-07	-1.79223	-1.34286
75544920	chr5:75544920:A:G	3.3996e-23	1.00654	-1.08717	1.24329e-06	-1.33783	-1.36413
75545926	chr5:75545926:C:A	1.4991e-23	-9.12748e-10	-0.899427	6.18556e-06	-9.12748e-10	-1.0975
75546113	chr5:75546113:A:G	1.67864e-22	-9.12748e-10	1.51628	4.12956e-05	-9.12748e-10	0.80104
75546261	chr5:75546261:T:C	3.03616e-23	0.910669	-1.10437	1.31264e-06	-1.28386	-1.36382
75546397	chr5:75546397:G:C	9.41937e-24	-9.12748e-10	-1.36411	5.04564e-06	-9.12748e-10	-1.30119
75546402	chr5:75546402:A:C	1.09815e-23	-9.12748e-10	-1.21066	5.05327e-06	-9.12748e-10	-1.29968
75546467	chr5:75546467:C:T	3.69061e-23	-9.12748e-10	0.00150126	1.3092e-05	-9.12748e-10	-0.347715
75549410	chr5:75549410:A:T	2.16268e-23	0.823961	-1.3569	1.71271e-06	-1.23271	-1.14893
75550361	chr5:75550361:C:T	2.10822e-23	-9.12748e-10	-0.558446	7.89182e-06	-9.12748e-10	-0.85389
75550422	chr5:75550422:T:C	1.4054e-20	5.94379	-6.68458e-10	2.61176e-05	0.342894	-6.68458e-10
75550472	chr5:75550472:A:G	2.66215e-13	23.9467	-1.24597	1.84003e-06	-0.95402	-1.35592
75550603	chr5:75550603:G:A	9.42143e-24	-9.12748e-10	-1.36389	5.23034e-06	-9.12748e-10	-1.26524
75550788	chr5:75550788:G:A	2.35292e-12	26.2439	-1.36408	1.60368e-06	-1.62845	-0.81896
75551334	chr5:75551334:T:C	1.66995e-22	-9.12748e-10	1.51109	4.1108e-05	-9.12748e-10	0.796486
75551532	chr5:75551532:G:A	1.02966e-23	-9.12748e-10	-1.27506	5.5876e-06	-9.12748e-10	-1.19917
75551591	chr5:75551591:A:G	2.64738e-12	26.3612	-1.36348	1.68226e-06	-1.6084	-0.791175
75551666	chr5:75551666:C:T	9.9585e-24	-9.12748e-10	-1.30845	4.74309e-06	-9.12748e-10	-1.36303
75553401	chr5:75553401:CCTT:C	9.99031e-24	-9.12748e-10	-1.30526	4.73965e-06	-9.12748e-10	-1.36375
75553644	chr5:75553644:A:G	3.38116e-23	0.995001	-1.08107	1.25331e-06	-1.32982	-1.36411
75553716	chr5:75553716:T:A	2.90313e-21	4.36667	-6.68458e-10	9.80529e-06	-0.636794	-6.68458e-10
75553728	chr5:75553728:A:G	3.44566e-23	-9.12748e-10	-0.0671754	1.23536e-05	-9.12748e-10	-0.405771
75553870	chr5:75553870:C:T	1.11199e-24	-2.14747	-1.35326	6.11851e-07	-2.13495	-1.27603
75553872	chr5:75553872:G:T	1.10496e-24	-2.15345	-1.35362	6.16464e-07	-2.12856	-1.27491
75554087	chr5:75554087:C:G	9.42796e-24	-9.12748e-10	-1.3632	5.16199e-06	-9.12748e-10	-1.2784
75554418	chr5:75554418:A:G	1.16392e-23	-9.12748e-10	-1.15249	5.33296e-06	-9.12748e-10	-1.24581
75554457	chr5:75554457:A:T	1.04126e-22	2.29338	-1.25466	4.71228e-07	-2.31036	-1.36177
75554538	chr5:75554538:T:C	2.40161e-12	26.2643	-1.36398	1.61218e-06	-1.63111	-0.811024
75554916	chr5:75554916:A:G	9.42619e-24	-9.12748e-10	-1.36338	5.21621e-06	-9.12748e-10	-1.26795
75554981	chr5:75554981:A:C	1.1277e-24	-2.13021	-1.35649	6.10603e-07	-2.15035	-1.26268
75555341	chr5:75555341:AC:A	4.31695e-13	24.3969	-1.21283	2.35094e-05	1.51825	-1.28056
75556423	chr5:75556423:G:A	1.54482e-21	4.17967	-0.443882	7.35894e-07	-2.14295	-1.08343
75556771	chr5:75556771:CT:C	9.442e-24	-9.12748e-10	-1.36171	5.47012e-06	-9.12748e-10	-1.22042
75557586	chr5:75557586:G:C	7.50535e-24	-0.799727	-0.791533	3.7202e-06	-1.59123	-0.0147055
75558079	chr5:75558079:A:G	1.00347e-23	-9.12748e-10	-1.30082	4.74166e-06	-9.12748e-10	-1.36333
75558226	chr5:75558226:TTTG:T	6.65526e-23	-9.12748e-10	0.591116	9.98358e-06	-9.12748e-10	-0.618775
75558742	chr5:75558742:C:T	2.62702e-23	0.78554	-1.12398	1.41537e-06	-1.20965	-1.36268
75559601	chr5:75559601:A:G	2.69549e-13	23.7988	-1.08565	6.67153e-07	-1.99415	-1.33031
75560092	chr5:75560092:A:G	7.60318e-24	-1.57831	-6.68458e-10	1.84565e-06	-2.30689	-6.68458e-10
75560600	chr5:75560600:C:T	2.02311e-23	0.706381	-1.30603	1.67712e-06	-1.14594	-1.25669
75561421	chr5:75561421:G:C	5.73331e-23	0.442003	-6.68458e-10	1.82422e-06	-2.31856	-6.68458e-10
75561859	chr5:75561859:G:T	1.7818e-23	-9.12748e-10	-0.726669	1.15906e-05	-9.12748e-10	-0.469526
75562206	chr5:75562206:C:A	1.92188e-22	1.6516	-6.68458e-10	8.85966e-06	-0.738208	-6.68458e-10
75562235	chr5:75562235:T:G	9.43052e-24	-1.36292	-6.68458e-10	1.8218e-06	-2.31989	-6.68458e-10
75562239	chr5:75562239:T:G	9.38281e-24	-1.368	-6.68458e-10	1.82175e-06	-2.31992	-6.68458e-10
75562461	chr5:75562461:G:A	2.44575e-12	26.2803	-1.3618	1.70438e-06	-1.62876	-0.757753
75562809	chr5:75562809:C:T	2.52187e-23	-0.379291	-6.68458e-10	2.17402e-06	-2.14314	-6.68458e-10
75562860	chr5:75562860:T:G	9.45848e-24	-9.12748e-10	-1.35996	5.15216e-06	-9.12748e-10	-1.2803
75563506	chr5:75563506:T:G	1.67354e-22	-9.12748e-10	1.51324	4.11839e-05	-9.12748e-10	0.798331
75563535	chr5:75563535:G:A	7.11321e-23	-9.12748e-10	0.657663	1.03924e-05	-9.12748e-10	-0.578639
75563609	chr5:75563609:T:C	3.09657e-12	26.5179	-1.36348	1.59242e-06	-1.59005	-0.864412
75565083	chr5:75565083:T:A	5.6113e-13	24.6666	-1.22029	2.64389e-05	1.63008	-1.27496
75565341	chr5:75565341:G:A	4.04426e-24	-2.20958	-6.68458e-10	5.19147e-06	-1.2727	-6.68458e-10
75565756	chr5:75565756:T:G	1.47469e-23	-9.12748e-10	-0.915842	9.60781e-06	-9.12748e-10	-0.65714
75566311	chr5:75566311:G:A	1.99939e-23	0.722834	-1.33428	1.70705e-06	-1.16302	-1.22193
75566517	chr5:75566517:G:A	1.04259e-20	6.21646	-0.57129	1.12118e-06	-1.59451	-1.21083
75567211	chr5:75567211:T:G	9.429e-24	-9.12748e-10	-1.36309	5.13094e-06	-9.12748e-10	-1.28443
75567216	chr5:75567216:T:C	1.81827e-20	6.66603	-0.46468	1.03484e-06	-1.72259	-1.16288
75568559	chr5:75568559:TTCTC:T	3.79774e-24	-2.27247	-6.68458e-10	1.80617e-05	-0.0259205	-6.68458e-10
75569762	chr5:75569762:G:A	1.83606e-23	0.663072	-1.35974	6.13782e-07	-2.08038	-1.32745
75569920	chr5:75569920:T:C	5.58442e-23	-9.12748e-10	0.41569	1.64148e-05	-9.12748e-10	-0.121535
75570439	chr5:75570439:G:T	1.83122e-23	-9.12748e-10	-0.699309	7.22772e-06	-9.12748e-10	-0.941792
75571299	chr5:75571299:C:T	1.53696e-22	-9.12748e-10	1.4281	3.82793e-05	-9.12748e-10	0.725193
75571756	chr5:75571756:T:G	5.04145e-13	24.5618	-1.22255	2.5213e-05	1.58074	-1.2731
75572472	chr5:75572472:A:C	7.30377e-23	1.13093	-0.446833	3.18093e-06	-1.55433	-0.208213
75572572	chr5:75572572:A:G	1.53293e-23	-9.12748e-10	-0.877109	6.29858e-06	-9.12748e-10	-1.07939
75572737	chr5:75572737:C:T	2.58012e-23	0.727845	-1.0843	1.45586e-06	-1.18	-1.36412
75573210	chr5:75573210:T:G	9.95713e-24	-1.30859	-6.68458e-10	1.83124e-06	-2.31472	-6.68458e-10
75573923	chr5:75573923:C:T	1.00844e-23	-9.12748e-10	-1.29589	4.74448e-06	-9.12748e-10	-1.36273
75574993	chr5:75574993:A:G	1.58467e-23	-9.12748e-10	-0.843915	5.7958e-06	-9.12748e-10	-1.16258
75575302	chr5:75575302:C:T	1.67354e-22	-9.12748e-10	1.51324	4.11839e-05	-9.12748e-10	0.798331
75575534	chr5:75575534:G:A	2.37236e-23	-9.12748e-10	-0.440407	8.89e-06	-9.12748e-10	-0.734789
75575564	chr5:75575564:T:G	3.19814e-23	-9.12748e-10	-0.141721	1.14571e-05	-9.12748e-10	-0.481103
75575856	chr5:75575856:TAGAC:T	1.07565e-23	-9.12748e-10	-1.23137	4.81805e-06	-9.12748e-10	-1.34735
75575912	chr5:75575912:A:G	1.28565e-23	-9.12748e-10	-1.05302	5.28692e-06	-9.12748e-10	-1.25448
75576392	chr5:75576392:G:A	3.63729e-24	-2.31564	-6.68458e-10	3.56104e-06	-1.64966	-6.68458e-10
75577212	chr5:75577212:A:G	2.56571e-23	-0.362054	-6.68458e-10	2.18349e-06	-2.13879	-6.68458e-10
75579165	chr5:75579165:C:T	1.83497e-23	0.6375	-1.33476	1.8043e-06	-1.11357	-1.21597
75579771	chr5:75579771:G:T	9.52496e-24	-9.12748e-10	-1.35296	5.37025e-06	-9.12748e-10	-1.23884
75579817	chr5:75579817:T:C	1.17778e-13	23.0923	-1.20714	1.53944e-06	-1.14771	-1.34059
75580147	chr5:75580147:A:T	1.8317e-22	-9.12748e-10	1.60354	4.45392e-05	-9.12748e-10	0.876653
75580788	chr5:75580788:T:C	1.88061e-12	25.286	-0.630229	3.54114e-05	1.97296	-1.32564
75581441	chr5:75581441:C:T	3.16259e-12	26.5381	-1.36252	1.75674e-06	-1.58671	-0.76955
75581461	chr5:75581461:G:A	9.53582e-24	-9.12748e-10	-1.35182	5.43667e-06	-9.12748e-10	-1.22655
75581483	chr5:75581483:T:C	9.48056e-24	-9.12748e-10	-1.35763	5.27889e-06	-9.12748e-10	-1.256
75581869	chr5:75581869:C:T	1.07324e-23	-9.12748e-10	-1.23361	4.8102e-06	-9.12748e-10	-1.34898
75581978	chr5:75581978:T:C	4.5049e-05	42.736	-1.08863	6.18074e-07	-2.08829	-1.31257
75582391	chr5:75582391:T:C	1.19069e-23	-9.12748e-10	-1.12976	5.09123e-06	-9.12748e-10	-1.2922
75582661	chr5:75582661:A:G	4.43019e-24	-2.11843	-6.68458e-10	1.82195e-06	-2.31981	-6.68458e-10
75582927	chr5:75582927:C:T	9.77013e-24	-9.12748e-10	-1.32755	4.75261e-06	-9.12748e-10	-1.36102
75584065	chr5:75584065:G:A	4.43446e-05	42.8115	-1.17987	6.82603e-07	-1.95859	-1.34297
75584525	chr5:75584525:G:A	3.01669e-23	0.803363	-1.00349	1.40154e-06	-1.22379	-1.35835
75584989	chr5:75584989:A:G	9.45231e-24	-9.12748e-10	-1.36062	4.92183e-06	-9.12748e-10	-1.32604
75586163	chr5:75586163:G:A	1.67354e-22	-9.12748e-10	1.51324	4.11839e-05	-9.12748e-10	0.798331
75586856	chr5:75586856:C:T	3.12887e-14	21.7821	-1.22241	1.27664e-06	-1.32956	-1.34593
75587718	chr5:75587718:C:T	2.24139e-22	-9.12748e-10	1.80539	5.32638e-05	-9.12748e-10	1.05554
75588389	chr5:75588389:T:C	1.682e-22	-9.12748e-10	1.51828	4.13716e-05	-9.12748e-10	0.802878
75589151	chr5:75589151:T:C	9.42606e-24	-9.12748e-10	-1.3634	5.19278e-06	-9.12748e-10	-1.27245
75589878	chr5:75589878:A:G	2.84904e-23	-9.12748e-10	-0.257309	3.06719e-05	-9.12748e-10	0.503631
75590468	chr5:75590468:GTTT:G	8.77541e-17	15.6683	-0.985177	1.30805e-05	0.908247	-1.25684
75590559	chr5:75590559:G:A	1.94314e-23	0.691223	-1.33121	1.72726e-06	-1.14478	-1.2284
75590894	chr5:75590894:T:C	1.48888e-23	-9.12748e-10	-0.906268	9.14638e-06	-9.12748e-10	-0.706359
75591789	chr5:75591789:T:C	1.64599e-13	23.5839	-1.36405	1.94057e-06	-0.892776	-1.36396
75591807	chr5:75591807:T:G	1.67354e-22	-9.12748e-10	1.51324	4.11839e-05	-9.12748e-10	0.798331
75592917	chr5:75592917:A:G	1.43415e-23	-9.12748e-10	-0.943718	5.44596e-06	-9.12748e-10	-1.22484
75593707	chr5:75593707:C:G	3.1272e-13	24.0118	-1.15013	1.93784e-06	-0.94271	-1.31543
75593817	chr5:75593817:T:C	1.96332e-12	25.9712	-1.27243	4.59658e-05	2.23268	-1.32449
75594150	chr5:75594150:A:G	3.51475e-23	-9.12748e-10	-0.0473235	1.24163e-05	-9.12748e-10	-0.400708
75594579	chr5:75594579:G:A	2.89168e-22	2.06013	-6.68458e-10	1.92684e-06	-2.26384	-6.68458e-10
75595064	chr5:75595064:A:C	1.70113e-22	-9.12748e-10	1.52958	4.17301e-05	-9.12748e-10	0.811507
75595177	chr5:75595177:G:A	2.09052e-11	27.0641	-6.68458e-10	0.000140084	2.02252	-6.68458e-10
75596177	chr5:75596177:T:C	9.80471e-13	24.6047	-0.600313	2.34766e-05	1.55147	-1.31518
75596952	chr5:75596952:C:T	9.41955e-24	-9.12748e-10	-1.36409	5.72009e-06	-9.12748e-10	-1.17573
75598303	chr5:75598303:T:C	9.43252e-24	-9.12748e-10	-1.36271	5.18895e-06	-9.12748e-10	-1.27319
75598508	chr5:75598508:G:C	1.29803e-24	-1.98271	-1.36332	6.11876e-07	-2.24532	-1.16562
75599010	chr5:75599010:A:G	1.6521e-23	0.517581	-1.31982	1.98646e-06	-1.00226	-1.2311
75599083	chr5:75599083:C:T	1.03688e-23	-9.12748e-10	-1.26808	4.7708e-06	-9.12748e-10	-1.3572
75600045	chr5:75600045:T:C	1.5334e-22	-9.12748e-10	1.42578	3.81862e-05	-9.12748e-10	0.722758
75600973	chr5:75600973:G:A	2.83785e-12	26.4291	-1.36195	1.74389e-06	-1.60385	-0.75975
75601026	chr5:75601026:T:G	4.20692e-24	-2.17015	-6.68458e-10	2.17455e-06	-2.14289	-6.68458e-10
75601398	chr5:75601398:T:TGA	9.55402e-24	-9.12748e-10	-1.34991	5.78537e-06	-9.12748e-10	-1.16438
75601542	chr5:75601542:A:G	1.45425e-13	23.4599	-1.36388	1.90209e-06	-0.912798	-1.36397
75601585	chr5:75601585:A:G	4.74468e-13	24.4873	-1.20872	2.43875e-05	1.55812	-1.28377
75601735	chr5:75601735:A:G	1.14361e-23	-9.12748e-10	-1.1701	5.30724e-06	-9.12748e-10	-1.25064
75602109	chr5:75602109:C:T	1.03847e-23	-9.12748e-10	-1.26655	4.76078e-06	-9.12748e-10	-1.3593
75602312	chr5:75602312:A:G	3.0902e-12	26.4315	-1.27911	5.61023e-05	2.4274	-1.31994
75602446	chr5:75602446:A:G	3.6725e-24	-2.306	-6.68458e-10	6.88028e-05	1.31153	-6.68458e-10
75602731	chr5:75602731:A:G	3.62166e-24	-2.31994	-6.68458e-10	3.33451e-06	-1.71539	-6.68458e-10
75602781	chr5:75602781:C:T	7.55597e-17	15.5162	-0.982605	1.23502e-05	0.849426	-1.25547
75602927	chr5:75602927:T:C	1.42898e-12	25.7432	-1.36207	1.57006e-06	-1.70814	-0.760465
75603041	chr5:75603041:C:G	5.31891e-13	24.6153	-1.22252	2.58189e-05	1.605	-1.27361
75604107	chr5:75604107:T:C	9.5116e-24	-9.12748e-10	-1.35436	4.99471e-06	-9.12748e-10	-1.31134
75606499	chr5:75606499:G:A	2.53883e-14	21.71	-1.35931	2.10978e-05	1.32109	-1.19163
75606891	chr5:75606891:T:C	3.14534e-13	24.0996	-1.2321	2.13903e-05	1.40861	-1.26539
75606904	chr5:75606904:A:G	2.34997e-23	-9.12748e-10	-0.44989	8.81983e-06	-9.12748e-10	-0.742714
75607329	chr5:75607329:G:A	3.27943e-22	1.84909	0.336874	1.3363e-06	-2.31968	-0.310132
75607400	chr5:75607400:G:A	1.11664e-23	-9.12748e-10	-1.19396	4.87624e-06	-9.12748e-10	-1.33534
75607552	chr5:75607552:T:A	1.86312e-23	-9.12748e-10	-0.68204	1.24213e-05	-9.12748e-10	-0.400307
75608069	chr5:75608069:A:T	3.11132e-23	0.948069	-1.11731	1.28256e-06	-1.30764	-1.36323
75608144	chr5:75608144:T:C	1.07828e-23	-9.12748e-10	-1.22892	4.99577e-06	-9.12748e-10	-1.31112
75608501	chr5:75608501:A:C	5.18603e-13	24.5916	-1.22411	2.53615e-05	1.58576	-1.27225
75609221	chr5:75609221:C:T	4.02093e-13	24.3569	-1.24386	2.39171e-05	1.51009	-1.25521
75609263	chr5:75609263:A:T	1.11267e-23	-9.12748e-10	-1.19753	5.1459e-06	-9.12748e-10	-1.28152
75610954	chr5:75610954:T:C	1.47086e-24	-2.18204	-1.03899	6.20523e-07	-2.09987	-1.29704
75611138	chr5:75611138:A:C	4.76703e-07	38.398	-1.29923	5.26094e-07	-2.19832	-1.36367
75611435	chr5:75611435:G:A	5.23438e-14	22.399	-1.32476	1.59924e-05	1.12738	-1.27498
75611509	chr5:75611509:C:T	1.20425e-24	-2.05689	-1.36413	6.21068e-07	-2.20488	-1.19115
75611644	chr5:75611644:G:A	1.5901e-24	-2.17148	-0.971594	6.3202e-07	-2.11404	-1.26451
75611914	chr5:75611914:CCGGA:C	1.1477e-23	-9.12748e-10	-1.16653	4.88907e-06	-9.12748e-10	-1.33271
75612142	chr5:75612142:T:C	1.37534e-23	-9.12748e-10	-0.985591	5.51746e-06	-9.12748e-10	-1.2118
75612207	chr5:75612207:T:G	1.03994e-23	-9.12748e-10	-1.26513	4.89003e-06	-9.12748e-10	-1.33252
75612621	chr5:75612621:G:C	1.16759e-12	24.6745	-0.495449	2.92574e-05	1.74586	-1.28944
75612984	chr5:75612984:G:A	1.10002e-23	-9.12748e-10	-1.20897	6.64179e-06	-9.12748e-10	-1.02633
75613364	chr5:75613364:A:G	3.69011e-23	-9.12748e-10	0.00136495	8.48429e-06	-9.12748e-10	-0.7815
75614147	chr5:75614147:C:T	2.23985e-05	42.1618	-1.21316	6.42504e-07	-2.00854	-1.35356
75614765	chr5:75614765:A:G	1.44561e-24	-2.17393	-1.06442	6.06772e-07	-2.11067	-1.30865
75614899	chr5:75614899:G:C	9.95682e-24	-9.12748e-10	-1.30862	6.67486e-06	-9.12748e-10	-1.02137
75615018	chr5:75615018:T:C	1.73448e-23	-9.12748e-10	-0.753581	6.21321e-06	-9.12748e-10	-1.09304
75615045	chr5:75615045:A:G	1.41659e-05	41.6526	-1.16209	5.65818e-07	-2.14825	-1.34094
75616636	chr5:75616636:C:A	4.09267e-23	-9.12748e-10	0.104906	1.4624e-05	-9.12748e-10	-0.237055
75617937	chr5:75617937:G:C	1.2419e-23	-9.12748e-10	-1.08765	8.88069e-06	-9.12748e-10	-0.735837
75617971	chr5:75617971:G:A	2.45488e-12	25.3424	-0.420209	8.54217e-07	-1.77456	-1.30273
75617994	chr5:75617994:T:C	1.00255e-23	-9.12748e-10	-1.30175	4.74194e-06	-9.12748e-10	-1.36327
75618059	chr5:75618059:A:G	1.56883e-23	-9.12748e-10	-0.853963	6.65369e-06	-9.12748e-10	-1.02454
75618087	chr5:75618087:C:T	5.2341e-24	-0.592159	-1.35952	8.93231e-07	-1.76325	-1.26937
75618218	chr5:75618218:A:G	3.91277e-24	-2.24263	-6.68458e-10	2.65498e-06	-1.94328	-6.68458e-10
75618236	chr5:75618236:G:A	4.96964e-12	25.3317	0.295837	8.9395e-07	-1.80734	-1.22448
75618526	chr5:75618526:G:A	1.26151e-23	-1.07198	-6.68458e-10	1.82223e-06	-2.31965	-6.68458e-10
75618691	chr5:75618691:T:A	2.73013e-23	1.04479	-1.34473	1.26641e-06	-1.48519	-1.19834
75618833	chr5:75618833:C:T	3.74582e-23	-9.12748e-10	0.0163484	2.47243e-05	-9.12748e-10	0.28807
75619046	chr5:75619046:A:G	9.57984e-24	-9.12748e-10	-1.34721	5.18736e-06	-9.12748e-10	-1.27349
75619059	chr5:75619059:T:C	1.60578e-23	-9.12748e-10	-0.830681	6.0422e-06	-9.12748e-10	-1.12095
75619452	chr5:75619452:G:A	1.78609e-22	-9.12748e-10	1.57832	8.13277e-05	-9.12748e-10	1.47877
75619808	chr5:75619808:T:C	1.71357e-23	-9.12748e-10	-0.765714	6.38764e-06	-9.12748e-10	-1.06535
75621147	chr5:75621147:G:A	3.93362e-13	24.3563	-1.26515	1.88992e-05	1.34698	-1.32757
75621306	chr5:75621306:G:A	9.77072e-24	-9.12748e-10	-1.32749	5.25135e-06	-9.12748e-10	-1.26123
75621333	chr5:75621333:C:G	1.34865e-23	-9.12748e-10	-1.00519	5.25939e-06	-9.12748e-10	-1.2597
75621358	chr5:75621358:G:T	9.76288e-24	-9.12748e-10	-1.32829	5.24422e-06	-9.12748e-10	-1.26259
75622037	chr5:75622037:A:G	7.26361e-14	21.9584	-0.556569	7.56048e-06	0.420629	-1.31741
75623188	chr5:75623188:T:C	2.26555e-13	21.9251	0.614287	1.79475e-06	-1.55469	-0.780161
75623584	chr5:75623584:G:A	2.30011e-11	25.9219	1.23775	1.67579e-06	-1.64776	-0.755668
75625420	chr5:75625420:T:C	1.96597e-23	-0.628304	-6.68458e-10	2.41872e-06	-2.03648	-6.68458e-10
75625861	chr5:75625861:G:A	3.21578e-11	25.9806	1.51417	1.82698e-06	-1.69589	-0.621164
75626795	chr5:75626795:G:T	5.60664e-24	-1.88293	-6.68458e-10	1.93082e-06	-2.26177	-6.68458e-10
75626912	chr5:75626912:A:G	9.44673e-24	-9.12748e-10	-1.36121	4.87776e-06	-9.12748e-10	-1.33503
75627153	chr5:75627153:A:G	1.39367e-12	25.3148	-0.958727	8.11856e-07	-1.7939	-1.33425
75627193	chr5:75627193:T:G	9.91075e-24	-9.12748e-10	-1.31326	4.73801e-06	-9.12748e-10	-1.3641
75627376	chr5:75627376:C:T	4.55802e-24	-0.733388	-1.3566	8.75622e-07	-1.71218	-1.34036
75627701	chr5:75627701:C:T	1.22459e-23	-9.12748e-10	-1.10169	5.17742e-06	-9.12748e-10	-1.27541
75627756	chr5:75627756:C:T	2.26585e-12	25.5164	-0.674306	8.06905e-07	-1.77746	-1.3568
75627765	chr5:75627765:A:G	6.83388e-13	24.8254	-1.18192	8.44123e-07	-1.85732	-1.23186
75627935	chr5:75627935:T:A	1.04257e-23	-9.12748e-10	-1.2626	6.10284e-06	-9.12748e-10	-1.11096
75628107	chr5:75628107:C:T	1.18192e-24	-2.07629	-1.36345	6.34483e-07	-2.19363	-1.18103
75628622	chr5:75628622:A:C	8.09132e-22	3.08909	-6.68458e-10	1.28953e-05	-0.362855	-6.68458e-10
75629065	chr5:75629065:A:G	4.87163e-13	24.4857	-1.18069	7.89637e-07	-1.89376	-1.26214
75629263	chr5:75629263:C:T	1.02575e-23	-9.12748e-10	-1.27887	5.53858e-06	-9.12748e-10	-1.20798
75629337	chr5:75629337:C:T	1.62786e-12	25.0729	-0.561469	7.61486e-07	-1.82861	-1.36359
75629370	chr5:75629370:G:T	1.16106e-23	-9.12748e-10	-1.15496	5.0219e-06	-9.12748e-10	-1.30591
75629870	chr5:75629870:G:A	1.98733e-23	-9.12748e-10	-0.6175	8.23979e-06	-9.12748e-10	-0.810742
75630034	chr5:75630034:C:G	1.13731e-23	-9.12748e-10	-1.17563	5.31154e-06	-9.12748e-10	-1.24983
75630138	chr5:75630138:G:T	1.20116e-23	-9.12748e-10	-1.121	4.79073e-06	-9.12748e-10	-1.35303
75630324	chr5:75630324:A:G	2.20085e-24	-2.31568	-0.502352	9.02259e-07	-1.76578	-1.25679
75630953	chr5:75630953:A:G	2.18987e-16	16.9153	-1.31769	1.67311e-06	-1.08875	-1.31628
75631065	chr5:75631065:T:C	1.12619e-23	-9.12748e-10	-1.18545	4.87473e-06	-9.12748e-10	-1.33565
75631214	chr5:75631214:G:A	3.76298e-23	-9.12748e-10	0.0209212	1.43307e-05	-9.12748e-10	-0.257312
75631371	chr5:75631371:G:C	9.95828e-24	-9.12748e-10	-1.30847	6.57394e-06	-9.12748e-10	-1.0366
75631587	chr5:75631587:G:A	9.47142e-24	-9.12748e-10	-1.3586	4.90319e-06	-9.12748e-10	-1.32983
75631620	chr5:75631620:T:G	9.84489e-24	-9.12748e-10	-1.31992	6.39578e-06	-9.12748e-10	-1.06408
75631662	chr5:75631662:C:T	9.86311e-24	-9.12748e-10	-1.31807	4.76226e-06	-9.12748e-10	-1.35899
75631799	chr5:75631799:T:C	9.42283e-24	-9.12748e-10	-1.36374	5.21198e-06	-9.12748e-10	-1.26876
75631934	chr5:75631934:C:T	9.54953e-24	-9.12748e-10	-1.35038	4.98627e-06	-9.12748e-10	-1.31303
75632322	chr5:75632322:A:G	2.72519e-23	-9.12748e-10	-0.301754	1.07295e-05	-9.12748e-10	-0.546719
75632451	chr5:75632451:A:G	2.3781e-23	-9.12748e-10	-0.437988	9.21812e-06	-9.12748e-10	-0.698545
75632468	chr5:75632468:A:T	1.46573e-15	18.6815	-1.18275	2.55495e-05	0.737688	-0.416785
75632716	chr5:75632716:C:T	1.47152e-22	2.66203	-1.27744	1.02233e-06	-1.62125	-1.27638
75632850	chr5:75632850:G:A	3.2237e-24	-1.07712	-1.35923	4.78128e-07	-2.29719	-1.36041
75632973	chr5:75632973:A:G	2.4462e-23	-9.12748e-10	-0.409753	9.80348e-06	-9.12748e-10	-0.636979
75633058	chr5:75633058:G:T	1.41904e-15	18.5834	-1.11706	9.69581e-07	-1.80633	-1.14428
75633072	chr5:75633072:A:G	2.71468e-23	-9.12748e-10	-0.305617	1.06929e-05	-9.12748e-10	-0.55014
75633147	chr5:75633147:C:T	9.61537e-24	-9.12748e-10	-1.34351	4.83589e-06	-9.12748e-10	-1.34365
75633367	chr5:75633367:A:T	7.06394e-24	-0.329106	-1.32277	7.82464e-07	-2.15605	-1.00897
75633446	chr5:75633446:G:A	9.70237e-24	-9.12748e-10	-1.33451	4.80047e-06	-9.12748e-10	-1.351
75633487	chr5:75633487:G:A	4.01847e-24	-1.43409	-0.781887	3.00132e-06	-0.507489	-1.31318
75633490	chr5:75633490:G:A	9.54675e-24	-9.12748e-10	-1.35068	4.98172e-06	-9.12748e-10	-1.31394
75633822	chr5:75633822:G:A	2.0026e-14	21.0729	-0.959516	3.58074e-06	-1.07053	-0.57362
75634602	chr5:75634602:G:A	1.47827e-23	-9.12748e-10	-0.913421	5.38789e-06	-9.12748e-10	-1.23556
75634939	chr5:75634939:T:C	1.26537e-23	-9.12748e-10	-1.06892	7.65742e-06	-9.12748e-10	-0.884042
75635246	chr5:75635246:C:T	9.60496e-24	-9.12748e-10	-1.3446	5.93247e-06	-9.12748e-10	-1.13928
75635361	chr5:75635361:T:A	9.42661e-24	-9.12748e-10	-1.36334	6.64557e-06	-9.12748e-10	-1.02577
75635443	chr5:75635443:A:G	9.76675e-24	-9.12748e-10	-1.32789	5.18164e-06	-9.12748e-10	-1.2746
75635508	chr5:75635508:G:T	2.46189e-15	19.2006	-1.18329	3.18637e-05	0.961102	-0.41935
75635672	chr5:75635672:C:T	2.96813e-24	-2.23364	-0.285305	1.53384e-05	0.690603	-0.879961
75635851	chr5:75635851:CCCAG:C	9.63572e-24	-9.12748e-10	-1.3414	4.82628e-06	-9.12748e-10	-1.34564
75636247	chr5:75636247:T:C	1.07527e-24	-2.18315	-1.35115	7.06388e-07	-2.08344	-1.18386
75636274	chr5:75636274:G:T	6.6556e-15	20.2713	-1.2595	2.30507e-06	-1.29271	-0.791896
75636543	chr5:75636543:G:T	9.79996e-24	-9.12748e-10	-1.3245	4.77422e-06	-9.12748e-10	-1.35649
75636927	chr5:75636927:T:C	6.73528e-22	2.90565	-6.68458e-10	4.26974e-06	-1.46816	-6.68458e-10
75637335	chr5:75637335:G:A	9.47571e-24	-9.12748e-10	-1.35814	5.21017e-06	-9.12748e-10	-1.2691
75637781	chr5:75637781:A:G	1.29438e-24	-1.98573	-1.36311	6.57706e-07	-2.27124	-1.06747
75637862	chr5:75637862:C:T	1.09559e-24	-2.16939	-1.34619	8.30259e-07	-2.07398	-1.03176
75637987	chr5:75637987:G:C	1.04662e-24	-2.20646	-1.35485	7.45032e-07	-2.05039	-1.16366
75638184	chr5:75638184:A:T	5.24681e-07	38.5304	-1.33574	8.02781e-07	-1.95111	-1.18828
75638190	chr5:75638190:T:C	2.34863e-23	-9.12748e-10	-0.450461	8.95839e-06	-9.12748e-10	-0.727126
75638388	chr5:75638388:T:G	2.66025e-15	19.4345	-1.33968	1.55117e-05	1.10644	-1.28457
75638447	chr5:75638447:T:C	1.32951e-24	-2.1193	-1.20276	6.34351e-07	-2.12573	-1.24914
75638516	chr5:75638516:A:T	1.08154e-24	-2.18129	-1.3472	6.99501e-07	-2.08413	-1.19298
75638538	chr5:75638538:A:G	1.09109e-24	-2.16612	-1.35357	7.01621e-07	-2.10448	-1.1696
75638625	chr5:75638625:A:G	1.08033e-24	-2.17658	-1.35302	7.10514e-07	-2.08972	-1.17176
75638834	chr5:75638834:T:G	1.32633e-24	-2.11228	-1.21218	6.35196e-07	-2.13255	-1.24098
75639244	chr5:75639244:G:T	2.27722e-15	19.2705	-1.33116	1.47925e-05	1.07276	-1.29835
75639347	chr5:75639347:C:T	9.41924e-24	-9.12748e-10	-1.36412	5.3097e-06	-9.12748e-10	-1.25018
75639466	chr5:75639466:G:A	1.57701e-23	-9.12748e-10	-0.84876	6.97856e-06	-9.12748e-10	-0.976874
75639766	chr5:75639766:A:G	3.21811e-23	-9.12748e-10	-0.135496	1.27801e-05	-9.12748e-10	-0.371831
75639854	chr5:75639854:T:C	1.01102e-23	-9.12748e-10	-1.29333	4.73794e-06	-9.12748e-10	-1.36411
75640000	chr5:75640000:A:G	3.20509e-17	15.0138	-1.33783	1.62266e-06	-1.07192	-1.36373
75640074	chr5:75640074:C:T	1.16058e-24	-2.2333	-1.22466	1.3478e-06	-2.01554	-0.605704
75640178	chr5:75640178:G:A	5.27521e-17	15.4832	-1.309	1.83701e-06	-0.950626	-1.36095
75640204	chr5:75640204:C:T	1.54905e-24	-2.05083	-1.11841	5.72269e-07	-2.24166	-1.2362
75640207	chr5:75640207:T:C	3.67665e-23	-9.12748e-10	-0.00228944	1.38299e-05	-9.12748e-10	-0.292884
75640247	chr5:75640247:G:A	9.73892e-24	-9.12748e-10	-1.33075	5.00894e-06	-9.12748e-10	-1.30849
75640505	chr5:75640505:G:A	1.0448e-23	-9.12748e-10	-1.26046	4.74363e-06	-9.12748e-10	-1.36291
75640571	chr5:75640571:G:A	1.06289e-23	-9.12748e-10	-1.2433	4.76643e-06	-9.12748e-10	-1.35812
75640785	chr5:75640785:C:G	9.81966e-24	-9.12748e-10	-1.32249	4.84906e-06	-9.12748e-10	-1.34093
75641265	chr5:75641265:C:CAAAG	1.03794e-23	-9.12748e-10	-1.26706	4.74033e-06	-9.12748e-10	-1.36361
75641413	chr5:75641413:A:G	1.25449e-24	-2.15089	-1.22926	5.93209e-07	-2.11619	-1.32574
75641600	chr5:75641600:C:T	1.02888e-23	-9.12748e-10	-1.27582	6.97947e-06	-9.12748e-10	-0.976743
75641710	chr5:75641710:T:C	1.03564e-23	-9.12748e-10	-1.26927	4.74067e-06	-9.12748e-10	-1.36354
75641832	chr5:75641832:A:C	9.48275e-24	-9.12748e-10	-1.3574	5.08432e-06	-9.12748e-10	-1.29355
75641899	chr5:75641899:G:A	1.28577e-24	-2.15283	-1.20269	5.86867e-07	-2.11446	-1.33821
75642253	chr5:75642253:C:A	1.25527e-24	-2.14864	-1.23089	5.91181e-07	-2.12044	-1.32491
75644972	chr5:75644972:A:C	1.03279e-23	-1.27202	-6.68458e-10	1.83003e-06	-2.31539	-6.68458e-10
75648173	chr5:75648173:G:A	3.6791e-15	19.7451	-1.32604	1.92097e-05	1.33058	-1.29488
75648208	chr5:75648208:T:C	2.30438e-23	-9.12748e-10	-0.46948	9.16674e-06	-9.12748e-10	-0.704135
75648299	chr5:75648299:A:G	2.04106e-23	-9.12748e-10	-0.590822	7.82269e-06	-9.12748e-10	-0.862688
75648371	chr5:75648371:C:T	9.54007e-24	-9.12748e-10	-1.35137	5.06435e-06	-9.12748e-10	-1.29749
75648376	chr5:75648376:C:T	1.0595e-23	-9.12748e-10	-1.24649	4.73836e-06	-9.12748e-10	-1.36403
75648547	chr5:75648547:T:G	1.55119e-24	-1.98203	-1.18582	5.57714e-07	-2.24751	-1.25611
75649012	chr5:75649012:C:T	1.27483e-24	-2.17747	-1.1866	6.00811e-07	-2.0848	-1.34439
75649043	chr5:75649043:A:G	2.71089e-15	19.3608	-1.24711	1.51827e-05	1.15424	-1.35381
75649078	chr5:75649078:C:T	1.89225e-23	-9.12748e-10	-0.666525	7.6163e-06	-9.12748e-10	-0.889426
75649115	chr5:75649115:A:G	2.21693e-24	-2.28947	-0.52128	1.15896e-06	-1.41771	-1.35449
75649283	chr5:75649283:G:C	4.96842e-17	15.4197	-1.30542	1.86777e-06	-0.930843	-1.36413
75649334	chr5:75649334:GA:G	6.64834e-24	-1.71251	-6.68458e-10	1.8439e-06	-2.30784	-6.68458e-10
75649344	chr5:75649344:A:G	9.50957e-24	-9.12748e-10	-1.35458	4.89198e-06	-9.12748e-10	-1.33212
75649531	chr5:75649531:C:T	9.55067e-24	-9.12748e-10	-1.35026	5.05093e-06	-9.12748e-10	-1.30014
75649542	chr5:75649542:G:A	1.01176e-23	-9.12748e-10	-1.2926	4.75614e-06	-9.12748e-10	-1.36028
75649551	chr5:75649551:G:A	3.45779e-22	2.23892	-6.68458e-10	1.98472e-06	-2.23424	-6.68458e-10
75649720	chr5:75649720:T:G	1.50749e-24	-2.23549	-0.960934	5.79269e-07	-2.10324	-1.36247
75649752	chr5:75649752:G:C	1.25258e-23	-9.12748e-10	-1.07909	5.05958e-06	-9.12748e-10	-1.29843
75649800	chr5:75649800:T:C	4.2152e-23	-9.12748e-10	0.134407	4.88735e-05	-9.12748e-10	0.969519
75649975	chr5:75649975:A:T	9.45236e-24	-9.12748e-10	-1.36061	4.88115e-06	-9.12748e-10	-1.33434
75650035	chr5:75650035:T:C	1.00862e-23	-9.12748e-10	-1.29571	4.75909e-06	-9.12748e-10	-1.35966
75650199	chr5:75650199:G:T	8.23441e-23	0.80403	-6.68458e-10	2.76928e-06	-1.90113	-6.68458e-10
75650425	chr5:75650425:A:G	1.28417e-24	-2.16537	-1.1914	5.93053e-07	-2.09968	-1.34251
75650532	chr5:75650532:A:T	9.45607e-24	-9.12748e-10	-1.36022	5.1404e-06	-9.12748e-10	-1.28258
75650568	chr5:75650568:C:T	2.56754e-23	-9.12748e-10	-0.361342	1.00801e-05	-9.12748e-10	-0.60915
75650630	chr5:75650630:G:A	1.16226e-24	-2.26148	-1.19503	7.21425e-07	-1.90486	-1.34139
75650693	chr5:75650693:G:A	3.66743e-24	-2.30739	-6.68458e-10	6.19839e-05	1.20716	-6.68458e-10
75650741	chr5:75650741:C:T	9.45462e-24	-9.12748e-10	-1.36037	5.14386e-06	-9.12748e-10	-1.28191
75651052	chr5:75651052:A:C	1.29232e-24	-2.16633	-1.1841	5.9204e-07	-2.09865	-1.34525
75651147	chr5:75651147:A:T	2.52987e-23	-9.12748e-10	-0.376122	9.9507e-06	-9.12748e-10	-0.622073
75651364	chr5:75651364:A:G	9.47639e-24	-9.12748e-10	-1.35807	5.09539e-06	-9.12748e-10	-1.29138
75651610	chr5:75651610:T:G	1.4964e-24	-2.02156	-1.18225	5.66928e-07	-2.22812	-1.25912
75651862	chr5:75651862:G:A	1.44833e-24	-2.18138	-1.05508	5.91509e-07	-2.08067	-1.36412
75652158	chr5:75652158:T:A	9.50413e-24	-9.12748e-10	-1.35515	5.04848e-06	-9.12748e-10	-1.30063
75652420	chr5:75652420:G:A	1.86298e-23	-9.12748e-10	-0.682115	7.7419e-06	-9.12748e-10	-0.873069
75652650	chr5:75652650:G:A	1.19129e-23	-9.12748e-10	-1.12926	4.94538e-06	-9.12748e-10	-1.32126
75652713	chr5:75652713:G:A	1.55264e-24	-1.97751	-1.18941	5.57409e-07	-2.25044	-1.25374
75652782	chr5:75652782:G:A	1.05629e-23	-9.12748e-10	-1.24953	7.69755e-06	-9.12748e-10	-0.878815
75652809	chr5:75652809:C:G	9.70483e-24	-9.12748e-10	-1.33425	4.92748e-06	-9.12748e-10	-1.32489
75653120	chr5:75653120:C:T	1.39847e-24	-2.22885	-1.04265	6.36272e-07	-2.00804	-1.36381
75653218	chr5:75653218:T:C	9.46248e-24	-9.12748e-10	-1.35954	5.12462e-06	-9.12748e-10	-1.28566
75653494	chr5:75653494:C:T	9.42005e-24	-9.12748e-10	-1.36404	5.08643e-06	-9.12748e-10	-1.29314
75653552	chr5:75653552:G:A	9.46933e-24	-9.12748e-10	-1.35882	5.11448e-06	-9.12748e-10	-1.28764
75653650	chr5:75653650:C:A	1.15643e-23	-9.12748e-10	-1.15895	6.40469e-06	-9.12748e-10	-1.06269
75653705	chr5:75653705:T:C	1.638e-24	-2.0086	-1.1048	5.3474e-07	-2.23544	-1.31025
75654034	chr5:75654034:T:C	1.06514e-23	-9.12748e-10	-1.24118	4.92597e-06	-9.12748e-10	-1.3252
75654042	chr5:75654042:G:T	1.80129e-23	-9.12748e-10	-0.715787	5.54538e-06	-9.12748e-10	-1.20675
75654190	chr5:75654190:G:A	1.07244e-23	-9.12748e-10	-1.23436	7.64362e-06	-9.12748e-10	-0.885846
75654387	chr5:75654387:T:G	1.1261e-23	-9.12748e-10	-1.18553	6.19435e-06	-9.12748e-10	-1.09608
75654594	chr5:75654594:C:T	1.01948e-23	-9.12748e-10	-1.285	5.81785e-06	-9.12748e-10	-1.15879
75654757	chr5:75654757:C:G	4.26955e-24	-2.15537	-6.68458e-10	2.12162e-06	-2.16754	-6.68458e-10
75655160	chr5:75655160:G:A	9.80779e-24	-9.12748e-10	-1.3237	6.51446e-06	-9.12748e-10	-1.04569
75655922	chr5:75655922:C:T	3.61442e-24	-2.25657	-0.0653772	1.54538e-05	0.594623	-0.776485
75656076	chr5:75656076:G:A	1.47289e-22	2.73998	-1.35446	1.36473e-06	-1.56983	-1.03893
75656085	chr5:75656085:C:G	9.43282e-24	-9.12748e-10	-1.36268	4.80633e-06	-9.12748e-10	-1.34978
75656762	chr5:75656762:A:AT	1.60477e-21	3.77386	-6.68458e-10	3.37772e-05	0.600069	-6.68458e-10
75657138	chr5:75657138:A:G	9.43282e-24	-9.12748e-10	-1.36268	4.80633e-06	-9.12748e-10	-1.34978
75657176	chr5:75657176:G:A	1.76756e-23	-9.12748e-10	-0.73469	7.24331e-06	-9.12748e-10	-0.939639
75657416	chr5:75657416:CTCT:C	9.43282e-24	-9.12748e-10	-1.36268	4.80633e-06	-9.12748e-10	-1.34978
75657645	chr5:75657645:A:G	3.65071e-24	-2.31195	-6.68458e-10	4.04991e-06	-1.52102	-6.68458e-10
75657679	chr5:75657679:C:T	1.50391e-09	32.6388	-1.29884	9.75935e-07	-1.70252	-1.24156
75658132	chr5:75658132:G:C	1.76756e-23	-9.12748e-10	-0.73469	7.24331e-06	-9.12748e-10	-0.939639
75658200	chr5:75658200:GA:G	8.29945e-22	3.68016	-0.565678	3.76127e-06	-0.241961	-1.353
75658541	chr5:75658541:T:C	4.13793e-24	-2.18668	-6.68458e-10	8.16561e-06	-0.819785	-6.68458e-10
75658554	chr5:75658554:G:A	3.78976e-24	-2.21388	-0.0606993	1.22568e-05	0.358552	-0.772187
75658808	chr5:75658808:A:T	6.77808e-10	31.2678	-0.724833	7.84421e-07	-1.8761	-1.28642
75659539	chr5:75659539:G:A	1.62841e-23	-9.12748e-10	-0.816688	1.02063e-05	-9.12748e-10	-0.596707
75659620	chr5:75659620:C:T	1.13827e-23	-9.12748e-10	-1.17479	4.93438e-06	-9.12748e-10	-1.32349
75659724	chr5:75659724:T:C	1.11774e-23	-9.12748e-10	-1.19298	4.88371e-06	-9.12748e-10	-1.33381
75660016	chr5:75660016:G:A	7.92822e-10	31.8873	-1.18754	7.05628e-07	-1.93912	-1.32926
75660227	chr5:75660227:T:C	9.50063e-24	-9.12748e-10	-1.35552	4.75184e-06	-9.12748e-10	-1.36119
75660692	chr5:75660692:C:T	2.39637e-09	33.0488	-1.24293	9.89762e-07	-1.62818	-1.30183
75660770	chr5:75660770:G:C	2.50222e-23	-9.12748e-10	-0.387111	9.36387e-06	-9.12748e-10	-0.682858
75660888	chr5:75660888:G:A	2.68677e-23	-9.12748e-10	-0.31595	9.96278e-06	-9.12748e-10	-0.62086
75661258	chr5:75661258:A:G	1.13123e-23	-9.12748e-10	-1.18099	5.74771e-06	-9.12748e-10	-1.17092
75661296	chr5:75661296:C:T	1.90623e-17	14.3241	-1.16778	1.18306e-06	-1.47814	-1.27347
75661448	chr5:75661448:G:A	2.35816e-24	-2.08166	-0.667337	6.85715e-06	0.163219	-1.15764
75661489	chr5:75661489:A:G	1.10548e-23	-9.12748e-10	-1.20401	6.90563e-06	-9.12748e-10	-0.987379
75661570	chr5:75661570:T:A	1.44208e-23	-9.12748e-10	-0.938201	6.16695e-06	-9.12748e-10	-1.10051
75661573	chr5:75661573:T:C	2.68705e-24	-2.1702	-0.448236	8.72593e-06	0.267774	-1.02119
75661789	chr5:75661789:C:T	2.36564e-24	-2.18737	-0.55846	8.02568e-06	0.187002	-1.02407
75661977	chr5:75661977:A:C	9.48752e-24	-9.12748e-10	-1.3569	5.26653e-06	-9.12748e-10	-1.25834
75661994	chr5:75661994:A:C	1.9521e-24	-2.25289	-0.685082	1.03344e-05	0.509234	-1.09347
75662358	chr5:75662358:G:A	1.05298e-23	-9.12748e-10	-1.25267	4.76116e-06	-9.12748e-10	-1.35922
75662458	chr5:75662458:T:A	2.60051e-24	-2.21382	-0.437345	9.7181e-06	0.301797	-0.947524
75662471	chr5:75662471:G:T	2.23911e-24	-2.23132	-0.569479	9.06437e-06	0.314389	-1.02975
75662609	chr5:75662609:T:C	2.697e-23	-9.12748e-10	-0.312149	9.93683e-06	-9.12748e-10	-0.623469
75662650	chr5:75662650:A:G	4.75715e-24	-2.04723	-6.68458e-10	3.18446e-06	-1.76143	-6.68458e-10
75662717	chr5:75662717:A:G	2.51473e-24	-2.21279	-0.47192	9.45314e-06	0.297543	-0.970913
75662995	chr5:75662995:C:T	9.93577e-24	-9.12748e-10	-1.31073	5.81038e-06	-9.12748e-10	-1.16007
75663123	chr5:75663123:C:G	1.02493e-23	-9.12748e-10	-1.27966	4.74084e-06	-9.12748e-10	-1.3635
75663395	chr5:75663395:A:G	1.08867e-23	-9.12748e-10	-1.21933	6.88257e-06	-9.12748e-10	-0.990724
75663653	chr5:75663653:T:C	1.49384e-23	-9.12748e-10	-0.902942	6.33655e-06	-9.12748e-10	-1.07338
75664408	chr5:75664408:A:G	1.04788e-23	-9.12748e-10	-1.25752	7.62116e-06	-9.12748e-10	-0.888787
75664533	chr5:75664533:A:G	9.97987e-24	-9.12748e-10	-1.30631	5.86303e-06	-9.12748e-10	-1.15105
75665281	chr5:75665281:A:G	3.36047e-23	-9.12748e-10	-0.0922094	1.18285e-05	-9.12748e-10	-0.449206
75665512	chr5:75665512:TCTTA:T	1.05829e-22	0.75906	0.295887	4.09144e-06	-2.25151	0.740687
75665788	chr5:75665788:GTTC:G	1.03648e-23	-9.12748e-10	-1.26846	6.18126e-06	-9.12748e-10	-1.0982
75666027	chr5:75666027:C:T	1.23309e-23	-9.12748e-10	-1.09476	7.00973e-06	-9.12748e-10	-0.972417
75666417	chr5:75666417:A:G	2.07571e-23	-0.377128	-0.196861	9.73112e-07	-2.08026	-0.866715
75666585	chr5:75666585:C:T	3.8199e-24	-2.26665	-6.68458e-10	3.93534e-06	-1.54972	-6.68458e-10
75666689	chr5:75666689:G:A	9.72262e-24	-9.12748e-10	-1.33242	4.77502e-06	-9.12748e-10	-1.35632
75666737	chr5:75666737:A:G	3.68323e-24	-2.30309	-6.68458e-10	2.86528e-06	-1.86705	-6.68458e-10
75667079	chr5:75667079:G:A	9.42092e-24	-9.12748e-10	-1.36394	4.7504e-06	-9.12748e-10	-1.36149
75667087	chr5:75667087:C:G	1.13054e-23	-9.12748e-10	-1.1816	5.01592e-06	-9.12748e-10	-1.3071
75667312	chr5:75667312:A:G	3.6523e-22	2.29365	-6.68458e-10	2.02704e-06	-2.21314	-6.68458e-10
75667452	chr5:75667452:G:C	1.14635e-11	27.6903	-1.22703	2.1128e-06	-0.807627	-1.36407
75667464	chr5:75667464:A:G	1.15263e-22	2.39547	-1.25513	8.55293e-07	-1.78207	-1.29396
75667775	chr5:75667775:T:C	2.03739e-23	-0.416779	-0.175844	9.98708e-07	-2.06663	-0.854381
75668185	chr5:75668185:A:G	1.33497e-23	-9.12748e-10	-1.01538	9.31526e-06	-9.12748e-10	-0.688062
75668303	chr5:75668303:C:T	1.6078e-14	20.9258	-1.03199	0.000143828	2.69933	-0.650428
75668402	chr5:75668402:AG:A	1.05298e-23	-9.12748e-10	-1.25267	4.76116e-06	-9.12748e-10	-1.35922
75668494	chr5:75668494:A:G	2.71447e-23	0.595084	-0.900779	1.46007e-06	-2.21107	-0.330156
75668757	chr5:75668757:A:G	4.68507e-14	21.872	-0.908678	4.39392e-06	-0.287001	-1.15249
75669297	chr5:75669297:G:A	1.66017e-11	27.6617	-0.828095	5.74719e-07	-2.12525	-1.34834
75669555	chr5:75669555:G:T	1.0431e-23	-9.12748e-10	-1.26209	4.73868e-06	-9.12748e-10	-1.36396
75669729	chr5:75669729:A:G	1.23632e-11	27.5453	-1.00643	6.33856e-07	-2.016	-1.35965
75670152	chr5:75670152:T:A	2.7478e-22	3.18837	-1.17927	2.14903e-06	-0.802275	-1.35242
75670421	chr5:75670421:C:T	1.00268e-23	-9.12748e-10	-1.30161	4.81007e-06	-9.12748e-10	-1.349
75670537	chr5:75670537:G:T	2.8779e-22	3.2289	-1.17355	2.11422e-06	-0.820107	-1.35092
75671339	chr5:75671339:C:A	8.13842e-24	-0.413028	-1.09725	8.46073e-07	-2.03152	-1.05535
75671374	chr5:75671374:G:C	1.19388e-22	2.19024	-1.01473	4.56574e-06	-0.0726224	-1.32851
75671883	chr5:75671883:C:A	1.36047e-11	27.4184	-0.783832	5.71132e-07	-2.14014	-1.33971
75672173	chr5:75672173:C:T	1.00093e-23	-9.12748e-10	-1.30337	6.83576e-06	-9.12748e-10	-0.997549
75672228	chr5:75672228:A:G	3.72391e-24	-2.2921	-6.68458e-10	3.57652e-06	-1.64533	-6.68458e-10
75673428	chr5:75673428:C:T	2.04382e-23	0.237382	-0.82685	6.87548e-07	-2.27337	-1.02097
75673590	chr5:75673590:G:A	6.81325e-24	-0.424783	-1.26322	7.25208e-07	-1.99406	-1.24696
75673616	chr5:75673616:CTGT:C	9.916e-24	-0.211895	-1.10083	7.89818e-07	-2.06887	-1.0868
75673680	chr5:75673680:G:A	4.79951e-24	-2.03836	-6.68458e-10	2.28377e-06	-2.09389	-6.68458e-10
75673758	chr5:75673758:AGCCTG:A	6.73026e-24	-0.434061	-1.2662	7.26196e-07	-1.98977	-1.24988
75673770	chr5:75673770:A:G	6.60135e-24	-0.434542	-1.28506	7.11915e-07	-1.98952	-1.27
75673904	chr5:75673904:G:A	1.02029e-23	-9.12748e-10	-1.2842	4.84385e-06	-9.12748e-10	-1.34201
75674199	chr5:75674199:T:C	1.26425e-22	2.2037	-0.970927	4.61383e-06	-0.0769939	-1.31367
75674731	chr5:75674731:T:G	1.49807e-23	-0.83747	-0.0626423	1.12943e-06	-2.02655	-0.771455
75675150	chr5:75675150:C:G	1.31415e-22	2.30253	-1.03105	4.21383e-06	-0.147727	-1.33362
75675193	chr5:75675193:T:C	7.005e-22	3.81541	-0.870496	1.77521e-06	-1.06811	-1.27769
75675342	chr5:75675342:T:C	1.71436e-23	-0.59571	-0.169538	1.07949e-06	-1.99878	-0.844452
75675549	chr5:75675549:A:G	1.21582e-22	2.19595	-1.00224	4.55122e-06	-0.0799295	-1.32439
75675655	chr5:75675655:T:C	2.29975e-23	-0.471491	-6.68458e-10	2.57335e-06	-1.97451	-6.68458e-10
75676021	chr5:75676021:A:G	1.58783e-10	30.2979	-1.20619	8.16778e-07	-1.77098	-1.35112
75676165	chr5:75676165:C:G	3.50791e-22	3.31748	-1.06417	1.95492e-06	-0.942354	-1.30701
75676682	chr5:75676682:G:T	3.28721e-22	3.33316	-1.14483	1.97297e-06	-0.896447	-1.34373
75676767	chr5:75676767:C:T	2.31385e-23	0.736699	-1.20208	1.32166e-06	-2.0963	-0.544526
75676821	chr5:75676821:T:C	3.75423e-22	3.3987	-1.07752	1.96943e-06	-0.927717	-1.31426
75676829	chr5:75676829:A:AAG	1.52768e-23	0.483504	-1.36405	2.04955e-06	-0.865493	-1.3366
75676924	chr5:75676924:A:G	1.7748e-23	0.6286	-1.3592	1.73504e-06	-1.01127	-1.35742
75676941	chr5:75676941:C:A	1.70805e-23	-0.537281	-0.231657	1.00282e-06	-2.0319	-0.884992
75677052	chr5:75677052:G:A	1.68305e-23	0.577506	-1.36119	1.79985e-06	-0.977484	-1.35453
75677674	chr5:75677674:A:G	9.42143e-24	-9.12748e-10	-1.36389	5.08761e-06	-9.12748e-10	-1.29291
75678318	chr5:75678318:C:T	1.43479e-23	0.398021	-1.3413	5.89357e-07	-2.24838	-1.20006
75678328	chr5:75678328:C:T	4.17314e-23	-9.12748e-10	0.124378	1.43878e-05	-9.12748e-10	-0.253336
75678506	chr5:75678506:T:C	1.68183e-23	0.551782	-1.33619	1.81479e-06	-0.96029	-1.36345
75678715	chr5:75678715:T:C	1.62325e-23	0.51664	-1.3365	1.84741e-06	-0.942478	-1.36345
75678812	chr5:75678812:T:C	1.06301e-23	-9.12748e-10	-1.24319	4.77177e-06	-9.12748e-10	-1.357
75679205	chr5:75679205:T:C	1.25996e-23	-0.105619	-0.967592	5.82103e-07	-2.19901	-1.26181
75679443	chr5:75679443:C:T	2.46105e-15	19.0012	-0.984197	2.88406e-05	1.77137	-1.32931
75679519	chr5:75679519:A:T	2.30684e-23	0.894575	-1.36299	1.46139e-06	-1.18924	-1.35109
75679877	chr5:75679877:T:G	1.01134e-23	-9.12748e-10	-1.29302	5.87887e-06	-9.12748e-10	-1.14835
75680087	chr5:75680087:A:G	1.31214e-14	20.6769	-0.986215	5.58029e-06	0.155207	-1.35568
75680280	chr5:75680280:G:A	1.35992e-23	-1.81339	0.816524	2.79376e-06	-1.97058	0.0782568
75680404	chr5:75680404:G:A	4.63125e-23	1.06444	-0.8359	1.56804e-06	-2.28223	-0.187665
75680989	chr5:75680989:A:G	1.11574e-23	-9.12748e-10	-1.19477	5.63734e-06	-9.12748e-10	-1.1903
75681060	chr5:75681060:C:A	3.38367e-23	-9.12748e-10	-0.0853295	2.13863e-05	-9.12748e-10	0.143032
75681324	chr5:75681324:A:G	1.83762e-16	16.6118	-1.18956	2.75554e-06	-0.567698	-1.3384
75681632	chr5:75681632:A:T	5.68689e-17	15.437	-1.18758	1.9602e-06	-0.911041	-1.33563
75681836	chr5:75681836:T:C	7.3556e-17	15.8661	-1.35945	2.45054e-06	-0.692499	-1.33091
75682519	chr5:75682519:T:TTC	9.5322e-24	-9.12748e-10	-1.3522	4.75129e-06	-9.12748e-10	-1.3613
75682688	chr5:75682688:T:C	4.39796e-24	-2.12573	-6.68458e-10	2.48396e-06	-2.00986	-6.68458e-10
75682724	chr5:75682724:C:G	9.50508e-24	-9.12748e-10	-1.35505	5.05596e-06	-9.12748e-10	-1.29915
75682897	chr5:75682897:A:G	4.05324e-23	-9.12748e-10	0.0952248	4.46738e-05	-9.12748e-10	0.87967
75683032	chr5:75683032:G:A	1.72946e-16	16.554	-1.19235	2.7246e-06	-0.580077	-1.33732
75683137	chr5:75683137:A:G	1.29005e-23	-9.12748e-10	-1.04961	5.64677e-06	-9.12748e-10	-1.18863
75683335	chr5:75683335:A:G	9.69126e-24	-9.12748e-10	-1.33565	6.24687e-06	-9.12748e-10	-1.08764
75683806	chr5:75683806:C:T	1.37478e-16	16.3514	-1.21935	2.61071e-06	-0.635353	-1.32474
75684041	chr5:75684041:G:C	1.6324e-18	12.0387	-1.34	1.05471e-05	0.423068	-0.986937
75684097	chr5:75684097:C:G	9.61124e-24	-9.12748e-10	-1.34394	4.80344e-06	-9.12748e-10	-1.35038
75684194	chr5:75684194:A:G	2.3027e-18	12.3936	-1.35086	1.18484e-05	0.58729	-1.03481
75684385	chr5:75684385:G:A	1.21024e-16	16.2271	-1.22248	2.47858e-06	-0.690096	-1.32193
75684427	chr5:75684427:A:G	2.15606e-23	0.240683	-0.776693	6.28541e-07	-2.22003	-1.16404
75684449	chr5:75684449:T:TC	2.50564e-16	16.9142	-1.18183	3.0146e-06	-0.47574	-1.34051
75684615	chr5:75684615:G:A	2.24922e-23	0.336778	-0.830486	1.78196e-06	-2.14779	-0.19421
75684747	chr5:75684747:A:G	2.42362e-18	12.4435	-1.34959	1.21587e-05	0.606906	-1.02857
75685067	chr5:75685067:C:T	2.34202e-23	0.389403	-0.842681	1.72757e-06	-2.1609	-0.212093
75685278	chr5:75685278:C:T	5.26508e-24	-1.94578	-6.68458e-10	8.71337e-06	-0.754857	-6.68458e-10
75685497	chr5:75685497:A:T	2.44425e-18	12.421	-1.31868	1.37701e-05	0.606836	-0.904053
75686382	chr5:75686382:T:C	9.72708e-14	22.937	-1.24314	5.85606e-07	-2.14349	-1.31133
75686842	chr5:75686842:G:A	3.67933e-24	-2.30415	-6.68458e-10	2.80825e-06	-1.88715	-6.68458e-10
75687033	chr5:75687033:AAC:A	1.0347e-23	-9.12748e-10	-1.27018	4.75014e-06	-9.12748e-10	-1.36154
75687112	chr5:75687112:C:T	1.05479e-23	-9.12748e-10	-1.25095	4.75746e-06	-9.12748e-10	-1.36
75687155	chr5:75687155:T:C	1.29258e-16	16.2633	-1.19289	2.51178e-06	-0.66185	-1.33688
75687192	chr5:75687192:G:A	1.34963e-16	16.3172	-1.20358	2.53617e-06	-0.656529	-1.33253
75687241	chr5:75687241:A:G	2.29551e-18	12.3896	-1.35005	1.18522e-05	0.583477	-1.03068
75687256	chr5:75687256:T:G	5.92485e-23	0.562679	-0.0878152	4.26969e-06	-2.20055	0.732379
75687736	chr5:75687736:G:A	5.33488e-24	-1.93261	-6.68458e-10	1.49997e-05	-0.211689	-6.68458e-10
75688263	chr5:75688263:G:A	1.05796e-23	-9.12748e-10	-1.24795	4.76037e-06	-9.12748e-10	-1.35939
75688444	chr5:75688444:C:T	1.4884e-16	16.4132	-1.20171	2.60397e-06	-0.629325	-1.33336
75688737	chr5:75688737:A:G	9.61081e-24	-9.12748e-10	-1.34399	4.80362e-06	-9.12748e-10	-1.35035
75688794	chr5:75688794:G:A	1.62504e-23	0.0709195	-0.889676	5.93115e-07	-2.22041	-1.22167
75688863	chr5:75688863:C:T	9.45352e-24	-9.12748e-10	-1.36049	4.93906e-06	-9.12748e-10	-1.32254
75689918	chr5:75689918:C:T	9.66012e-24	-9.12748e-10	-1.33887	6.18176e-06	-9.12748e-10	-1.09811
75689959	chr5:75689959:C:T	2.00496e-23	-0.532523	-0.0761421	1.1274e-06	-2.01622	-0.783574
75690042	chr5:75690042:T:C	1.52385e-16	16.4567	-1.2217	2.69051e-06	-0.606379	-1.32361
75690220	chr5:75690220:A:G	2.58287e-18	12.4885	-1.33093	1.33526e-05	0.625502	-0.95351
75690656	chr5:75690656:T:C	2.39929e-14	21.5949	-1.30074	5.89958e-07	-2.1878	-1.25962
75690751	chr5:75690751:G:A	1.75255e-16	16.6548	-1.27994	3.00891e-06	-0.538746	-1.27939
75690877	chr5:75690877:A:G	2.38697e-23	-0.452964	0.0186969	1.16222e-06	-2.04718	-0.7222
75691152	chr5:75691152:G:A	1.0782e-23	-9.12748e-10	-1.229	4.78256e-06	-9.12748e-10	-1.35474
75692151	chr5:75692151:T:A	1.07375e-23	-9.12748e-10	-1.23313	4.77744e-06	-9.12748e-10	-1.35581
75692166	chr5:75692166:T:A	1.57057e-23	0.0459273	-0.898778	5.93338e-07	-2.21507	-1.22664
75692511	chr5:75692511:C:T	3.12359e-18	12.6318	-1.28417	1.66316e-05	0.697145	-0.805557
75692544	chr5:75692544:A:G	3.81841e-18	12.8663	-1.31782	5.28108e-07	-2.31705	-1.24112
75693081	chr5:75693081:TTAA:T	1.20734e-23	-9.12748e-10	-1.11587	7.75832e-06	-9.12748e-10	-0.870951
75693161	chr5:75693161:CAT:C	2.69964e-23	0.59744	-0.908613	5.47184e-07	-2.29009	-1.2326
75694126	chr5:75694126:T:C	1.05606e-23	-9.12748e-10	-1.24975	4.75872e-06	-9.12748e-10	-1.35974
75694352	chr5:75694352:A:T	2.15368e-23	-0.480304	-0.0568104	1.11589e-06	-2.03818	-0.771885
75694954	chr5:75694954:A:C	2.18611e-23	0.395734	-0.917899	1.53277e-06	-2.16471	-0.327926
75695341	chr5:75695341:A:C	4.77853e-24	-2.04274	-6.68458e-10	2.47301e-06	-2.01428	-6.68458e-10
75695618	chr5:75695618:G:A	1.86722e-16	16.6482	-1.20992	2.83486e-06	-0.548064	-1.32966
75695761	chr5:75695761:T:C	7.4145e-24	-0.261301	-1.34214	5.42844e-07	-2.20201	-1.32864
75695770	chr5:75695770:C:T	1.05479e-23	-9.12748e-10	-1.25095	4.75746e-06	-9.12748e-10	-1.36
75695853	chr5:75695853:A:G	1.89269e-16	16.6412	-1.18941	2.80302e-06	-0.550607	-1.33841
75695904	chr5:75695904:T:C	1.87852e-16	16.6455	-1.20119	2.83168e-06	-0.545235	-1.33361
75696024	chr5:75696024:A:C	1.05071e-13	23.0356	-1.26458	6.01168e-07	-2.13469	-1.29391
75696238	chr5:75696238:G:A	1.97748e-16	16.706	-1.21036	2.88521e-06	-0.530667	-1.32945
75696265	chr5:75696265:C:A	2.18614e-23	-0.503575	-0.0185789	1.15566e-06	-2.02822	-0.746827
75696328	chr5:75696328:A:G	1.04231e-23	-9.12748e-10	-1.26285	4.74793e-06	-9.12748e-10	-1.36201
75696337	chr5:75696337:T:C	2.28961e-23	-0.457332	-0.0185789	1.13505e-06	-2.04622	-0.746827
75696418	chr5:75696418:C:T	1.7694e-16	16.5878	-1.20336	2.77411e-06	-0.566729	-1.33266
75696420	chr5:75696420:T:A	2.72807e-18	12.5554	-1.3432	1.31329e-05	0.655373	-0.999969
75696449	chr5:75696449:G:C	2.26999e-23	-9.12748e-10	-0.484516	1.40796e-05	-9.12748e-10	-0.274987
75696701	chr5:75696701:C:A	9.84225e-24	-9.12748e-10	-1.32019	4.75038e-06	-9.12748e-10	-1.36149
75696756	chr5:75696756:C:T	9.4688e-24	-9.12748e-10	-1.35887	4.90663e-06	-9.12748e-10	-1.32913
75697159	chr5:75697159:T:C	1.52447e-16	16.457	-1.22154	2.68554e-06	-0.608045	-1.32379
75697291	chr5:75697291:A:G	1.86301e-16	16.6228	-1.1868	2.78691e-06	-0.555471	-1.33931
75697313	chr5:75697313:C:T	2.13316e-16	16.8095	-1.23804	3.03499e-06	-0.494867	-1.31464
75697521	chr5:75697521:C:T	1.00453e-23	-9.12748e-10	-1.29977	5.3855e-06	-9.12748e-10	-1.23601
75697580	chr5:75697580:G:A	3.8025e-22	2.33395	-6.68458e-10	2.07558e-06	-2.18948	-6.68458e-10
75697663	chr5:75697663:T:C	1.55904e-16	16.4737	-1.21585	2.69872e-06	-0.600072	-1.32687
75697740	chr5:75697740:G:A	4.02291e-23	-9.12748e-10	0.087715	1.39742e-05	-9.12748e-10	-0.282506
75698032	chr5:75698032:T:C	5.40814e-23	1.54098	-1.15737	4.80912e-07	-2.3088	-1.34299
75698429	chr5:75698429:A:C	1.70612e-23	0.100999	-0.871066	5.9489e-07	-2.22777	-1.21133
75698468	chr5:75698468:C:T	9.45352e-24	-9.12748e-10	-1.36049	4.93906e-06	-9.12748e-10	-1.32254
75698498	chr5:75698498:A:G	1.18353e-23	-9.12748e-10	-1.13579	4.94948e-06	-9.12748e-10	-1.32043
75698530	chr5:75698530:A:T	1.8397e-16	16.6764	-1.25304	2.94248e-06	-0.5361	-1.30436
75698536	chr5:75698536:C:T	1.87275e-16	16.7031	-1.26187	2.98683e-06	-0.528029	-1.29747
75698798	chr5:75698798:G:C	8.5344e-17	16.0184	-1.36308	2.60747e-06	-0.644703	-1.31663
75698926	chr5:75698926:A:G	1.98931e-16	16.7481	-1.24649	2.99636e-06	-0.513496	-1.30882
75699063	chr5:75699063:G:A	1.81744e-16	16.6481	-1.23689	2.8892e-06	-0.54361	-1.31513
75699088	chr5:75699088:T:C	1.31754e-14	20.8951	-1.20033	2.00445e-06	-1.49197	-0.73237
75699247	chr5:75699247:C:T	1.10535e-23	-9.12748e-10	-1.20412	4.81723e-06	-9.12748e-10	-1.34752
75699712	chr5:75699712:G:A	1.8097e-18	12.1416	-1.33984	1.0791e-05	0.449033	-0.990041
75699816	chr5:75699816:AC:A	9.71345e-24	-9.12748e-10	-1.33336	5.5639e-06	-9.12748e-10	-1.20342
75700184	chr5:75700184:C:T	1.8263e-23	0.0789155	-0.780915	2.05444e-06	-2.07544	-0.124276
75700470	chr5:75700470:A:C	4.08617e-23	-9.12748e-10	0.103318	1.41661e-05	-9.12748e-10	-0.268862
75700726	chr5:75700726:A:C	1.41914e-23	-9.12748e-10	-0.954239	5.70307e-06	-9.12748e-10	-1.17871
75700914	chr5:75700914:T:C	9.60726e-24	-9.12748e-10	-1.34436	4.76712e-06	-9.12748e-10	-1.35797
75701016	chr5:75701016:T:C	3.2559e-24	-2.16715	-0.259254	7.33553e-06	-0.0457598	-0.881226
75701216	chr5:75701216:C:T	3.75971e-23	-9.12748e-10	0.0200498	1.35849e-05	-9.12748e-10	-0.31076
75701475	chr5:75701475:A:G	9.47964e-24	-9.12748e-10	-1.35773	4.90534e-06	-9.12748e-10	-1.32939
75701701	chr5:75701701:C:T	9.64153e-24	-9.12748e-10	-1.3408	6.13362e-06	-9.12748e-10	-1.10593
75701911	chr5:75701911:T:C	1.02006e-16	16.0614	-1.22775	2.40619e-06	-0.720835	-1.32084
75701931	chr5:75701931:T:C	1.55159e-14	21.178	-1.31972	5.90425e-07	-2.21488	-1.23175
75702016	chr5:75702016:A:G	9.64597e-24	-9.12748e-10	-1.34034	6.15327e-06	-9.12748e-10	-1.10273
75702170	chr5:75702170:A:G	1.20795e-16	16.2323	-1.22959	2.52904e-06	-0.672325	-1.31955
75702601	chr5:75702601:G:A	2.37218e-18	12.3528	-1.2804	1.46331e-05	0.566824	-0.803252
75702773	chr5:75702773:G:A	1.5831e-23	-0.113887	-0.731017	6.78372e-07	-2.18051	-1.12727
75703067	chr5:75703067:C:T	1.08702e-17	13.8886	-1.29391	2.71739e-05	1.32765	-0.945108
75703285	chr5:75703285:T:C	1.10824e-23	-9.12748e-10	-1.20152	4.82072e-06	-9.12748e-10	-1.34679
75703573	chr5:75703573:C:G	9.45312e-24	-9.12748e-10	-1.36053	5.63786e-06	-9.12748e-10	-1.19021
75703739	chr5:75703739:G:T	1.68632e-18	12.0828	-1.35157	9.99384e-06	0.404976	-1.02272
75703751	chr5:75703751:G:A	1.06417e-13	23.0848	-1.30107	6.26129e-07	-2.12566	-1.26226
75704110	chr5:75704110:G:A	1.7127e-23	-0.668612	-0.0976068	1.17869e-06	-1.95722	-0.798089
75704967	chr5:75704967:G:A	1.63561e-18	12.0522	-1.35157	9.90537e-06	0.396084	-1.02272
75704981	chr5:75704981:C:T	1.11862e-23	-9.12748e-10	-1.1922	4.83626e-06	-9.12748e-10	-1.34358
75705200	chr5:75705200:C:A	7.66731e-19	11.1344	-1.1914	7.00997e-06	0.133898	-1.10628
75705211	chr5:75705211:A:T	2.11711e-23	-0.564017	0.00977926	1.21077e-06	-2.00263	-0.725833
75705218	chr5:75705218:T:A	1.04968e-18	11.4321	-1.17497	8.06643e-06	0.254681	-1.08669
75705427	chr5:75705427:T:C	2.45042e-18	12.4317	-1.32681	1.33117e-05	0.60849	-0.939561
75705496	chr5:75705496:C:T	2.70676e-18	12.4837	-1.27934	1.5905e-05	0.640621	-0.793702
75705607	chr5:75705607:A:G	4.14542e-17	15.2973	-1.36405	2.11126e-06	-0.883375	-1.28906
75705757	chr5:75705757:A:G	1.43379e-23	0.343617	-1.28759	1.70863e-06	-1.05036	-1.33367
75705765	chr5:75705765:T:A	1.14199e-23	-9.12748e-10	-1.17151	4.87509e-06	-9.12748e-10	-1.33558
75705891	chr5:75705891:A:G	9.71787e-24	-9.12748e-10	-1.33291	4.77009e-06	-9.12748e-10	-1.35735
75706810	chr5:75706810:G:C	8.08242e-19	11.1838	-1.18809	7.19095e-06	0.155672	-1.10257
75707020	chr5:75707020:C:T	1.8107e-18	12.1625	-1.36015	9.86716e-06	0.447389	-1.07789
75707070	chr5:75707070:G:T	9.709e-19	11.3752	-1.19608	7.72118e-06	0.236542	-1.11229
75707134	chr5:75707134:T:C	3.62414e-22	2.28591	-6.68458e-10	2.06245e-06	-2.19582	-6.68458e-10
75707231	chr5:75707231:A:G	1.95384e-14	21.3963	-1.30757	5.89033e-07	-2.19704	-1.25195
75707384	chr5:75707384:C:CT	3.27415e-24	-1.08525	-1.33556	5.06564e-07	-2.31458	-1.28525
75707588	chr5:75707588:A:C	1.55203e-18	12.0082	-1.36003	9.22619e-06	0.378773	-1.07644
75707624	chr5:75707624:A:T	1.92332e-23	-0.633158	-0.0170802	1.22602e-06	-1.97304	-0.742906
75707626	chr5:75707626:A:T	1.86922e-23	-0.650991	-0.0277775	1.22752e-06	-1.9645	-0.750225
75707627	chr5:75707627:T:TC	1.96177e-23	-0.606852	-0.0235939	1.20679e-06	-1.98443	-0.747331
75707644	chr5:75707644:T:C	1.95118e-23	-0.615336	-0.0205217	1.21359e-06	-1.98081	-0.745318
75707853	chr5:75707853:T:C	9.49622e-15	20.7309	-1.36357	7.03585e-07	-1.93925	-1.33204
75708053	chr5:75708053:T:C	1.45786e-18	11.9471	-1.36146	8.85623e-06	0.35096	-1.08956
75708282	chr5:75708282:A:G	1.75445e-18	12.1326	-1.36182	9.57349e-06	0.432532	-1.09325
75708350	chr5:75708350:G:A	2.34453e-18	12.4017	-1.34097	1.24724e-05	0.595029	-0.991225
75709781	chr5:75709781:G:T	1.14992e-23	-9.12748e-10	-1.1646	5.81178e-06	-9.12748e-10	-1.15983
75709790	chr5:75709790:T:C	9.46053e-24	-9.12748e-10	-1.35975	4.91962e-06	-9.12748e-10	-1.32649
75709969	chr5:75709969:T:C	1.23645e-23	-9.12748e-10	-1.09205	6.25486e-06	-9.12748e-10	-1.08636
75710074	chr5:75710074:A:G	1.58375e-18	12.02	-1.35157	9.80157e-06	0.385549	-1.02272
75710288	chr5:75710288:T:A	7.34521e-17	15.8683	-1.36304	2.43452e-06	-0.720127	-1.30984
75710331	chr5:75710331:T:C	2.24429e-18	12.3576	-1.34056	1.23063e-05	0.579822	-0.989429
75710559	chr5:75710559:A:G	1.50675e-18	11.9678	-1.3492	9.70345e-06	0.363564	-1.0108
75710828	chr5:75710828:C:T	9.60221e-24	-9.12748e-10	-1.34488	4.8073e-06	-9.12748e-10	-1.34958
75710858	chr5:75710858:T:C	1.22615e-23	-9.12748e-10	-1.10041	5.44087e-06	-9.12748e-10	-1.22578
75710986	chr5:75710986:T:C	1.22525e-23	-9.12748e-10	-1.10114	5.43808e-06	-9.12748e-10	-1.22629
75711581	chr5:75711581:T:A	3.77863e-23	0.38385	-0.35878	3.2301e-06	-2.19151	0.444308
75711632	chr5:75711632:A:C	4.5045e-23	0.56528	-0.364493	3.09357e-06	-2.22824	0.437844
75711731	chr5:75711731:A:G	2.25821e-18	12.3864	-1.36323	9.95572e-06	0.557597	-1.17917
75711753	chr5:75711753:A:C	2.5009e-18	12.4885	-1.36323	1.04317e-05	0.604302	-1.17917
75711776	chr5:75711776:G:A	3.11108e-18	12.7068	-1.36318	1.25766e-05	0.748908	-1.13679
75712107	chr5:75712107:G:A	1.1124e-23	-9.12748e-10	-1.19778	4.83043e-06	-9.12748e-10	-1.34478
75712323	chr5:75712323:A:G	3.24542e-24	-1.10099	-1.32864	5.44563e-07	-2.19477	-1.33272
75712368	chr5:75712368:T:C	3.56797e-17	15.1473	-1.36405	1.84049e-06	-1.00752	-1.30217
75713133	chr5:75713133:C:T	3.07525e-18	12.6929	-1.36089	1.2803e-05	0.741569	-1.1116
75713259	chr5:75713259:A:ACTTT	7.42715e-24	-1.22118	-0.380556	1.28878e-06	-1.68969	-0.976332
75713473	chr5:75713473:T:C	1.49877e-23	0.448209	-1.34785	1.54276e-06	-1.2172	-1.26894
75713486	chr5:75713486:A:T	7.51743e-24	-1.2091	-0.380556	1.27713e-06	-1.69877	-0.976332
75713814	chr5:75713814:G:A	9.60697e-24	-9.12748e-10	-1.34439	6.04744e-06	-9.12748e-10	-1.12008
75714177	chr5:75714177:T:C	1.99161e-14	21.447	-1.33911	6.24937e-07	-2.1924	-1.19742
75714255	chr5:75714255:G:T	4.56971e-23	0.560329	-0.345169	3.1793e-06	-2.22612	0.463067
75714694	chr5:75714694:C:T	3.44728e-24	-2.0376	-0.331696	3.39774e-06	-0.811454	-0.885151
75715028	chr5:75715028:C:T	3.94744e-23	-9.12748e-10	0.0687765	1.37697e-05	-9.12748e-10	-0.297243
75715067	chr5:75715067:CT:C	3.99539e-23	-9.12748e-10	0.0808497	1.39165e-05	-9.12748e-10	-0.286643
75715301	chr5:75715301:C:T	8.84315e-23	0.875352	-6.68458e-10	5.23261e-06	-1.26481	-6.68458e-10
75715476	chr5:75715476:TGA:T	6.20623e-24	-0.744372	-1.03695	6.88235e-07	-2.01036	-1.28298
75715724	chr5:75715724:C:A	4.11013e-24	-2.19342	-6.68458e-10	3.47708e-06	-1.67352	-6.68458e-10
75715948	chr5:75715948:G:A	9.67291e-24	-9.12748e-10	-1.33755	6.18581e-06	-9.12748e-10	-1.09746
75715989	chr5:75715989:G:A	2.17795e-23	-9.12748e-10	-0.525905	1.20029e-05	-9.12748e-10	-0.434567
75716003	chr5:75716003:T:C	3.62248e-24	-2.31972	-6.68458e-10	3.22917e-06	-1.74749	-6.68458e-10
75716484	chr5:75716484:C:A	2.74061e-22	2.00647	-6.68458e-10	1.01118e-05	-0.606014	-6.68458e-10
75716999	chr5:75716999:C:A	1.18054e-23	-9.12748e-10	-1.13832	5.02058e-06	-9.12748e-10	-1.30617
75717209	chr5:75717209:G:A	9.42648e-24	-9.12748e-10	-1.36335	4.97578e-06	-9.12748e-10	-1.31513
75717211	chr5:75717211:G:A	3.94115e-23	0.494537	-0.427356	2.88068e-06	-2.21579	0.354095
75717253	chr5:75717253:A:G	3.46944e-23	-9.12748e-10	-0.0602968	1.23648e-05	-9.12748e-10	-0.40486
75717411	chr5:75717411:G:A	2.62331e-23	-0.339852	-6.68458e-10	2.47493e-06	-2.0135	-6.68458e-10
75717743	chr5:75717743:T:A	1.19707e-23	-9.12748e-10	-1.12441	5.0569e-06	-9.12748e-10	-1.29896
75717864	chr5:75717864:T:C	1.03493e-23	-9.12748e-10	-1.26996	5.87801e-06	-9.12748e-10	-1.1485
75718246	chr5:75718246:G:C	1.02638e-23	-9.12748e-10	-1.27825	7.20162e-06	-9.12748e-10	-0.945411
75718248	chr5:75718248:G:A	1.10241e-23	-9.12748e-10	-1.20679	4.8169e-06	-9.12748e-10	-1.34759
75718708	chr5:75718708:A:G	6.44417e-24	-1.7437	-6.68458e-10	1.82264e-06	-2.31943	-6.68458e-10
75718920	chr5:75718920:A:C	9.61941e-24	-9.12748e-10	-1.34309	4.7579e-06	-9.12748e-10	-1.35991
75719173	chr5:75719173:A:G	2.63926e-23	-9.12748e-10	-0.333793	1.54143e-05	-9.12748e-10	-0.184418
75719767	chr5:75719767:A:G	1.07108e-23	-0.893137	-0.342486	1.0258e-06	-1.94411	-0.950129
75719873	chr5:75719873:G:A	6.91931e-17	15.5629	-1.11737	6.51869e-07	-1.98824	-1.35939
75720264	chr5:75720264:A:G	1.16833e-23	-9.12748e-10	-1.14871	4.99411e-06	-9.12748e-10	-1.31146
75720479	chr5:75720479:G:T	8.49628e-24	-0.482595	-0.984653	6.21728e-07	-2.13949	-1.25548
75720769	chr5:75720769:G:T	1.74026e-18	12.1047	-1.34202	1.04207e-05	0.427947	-1.00387
75721017	chr5:75721017:G:A	9.5268e-24	-9.12748e-10	-1.35277	4.85827e-06	-9.12748e-10	-1.33903
75721043	chr5:75721043:G:C	9.93221e-24	-0.951313	-0.359781	1.04084e-06	-1.91825	-0.96144
75721118	chr5:75721118:A:G	2.11837e-23	0.682033	-1.23568	1.23223e-06	-1.35857	-1.35233
75721164	chr5:75721164:A:G	1.1116e-23	-0.881599	-0.316895	1.03564e-06	-1.95092	-0.933781
75721494	chr5:75721494:G:A	2.66726e-23	-0.323239	-6.68458e-10	2.49436e-06	-2.00568	-6.68458e-10
75721606	chr5:75721606:T:G	1.16791e-23	-9.12748e-10	-1.14907	4.99339e-06	-9.12748e-10	-1.3116
75721608	chr5:75721608:C:T	1.92317e-18	12.2194	-1.3568	1.02139e-05	0.479515	-1.07548
75721809	chr5:75721809:C:T	2.57913e-23	-0.35684	-6.68458e-10	2.48158e-06	-2.01082	-6.68458e-10
75721887	chr5:75721887:A:G	2.86671e-23	-9.12748e-10	-0.251125	1.70007e-05	-9.12748e-10	-0.0864622
75722360	chr5:75722360:T:C	1.16816e-23	-9.12748e-10	-1.14886	4.99455e-06	-9.12748e-10	-1.31137
75722373	chr5:75722373:G:A	1.7596e-18	12.126	-1.35231	1.0106e-05	0.443601	-1.05019
75722475	chr5:75722475:T:G	1.06474e-23	-9.12748e-10	-1.24156	6.13121e-06	-9.12748e-10	-1.10632
75722957	chr5:75722957:T:A	3.82894e-18	11.5512	-6.68458e-10	4.43603e-05	0.872629	-6.68458e-10
75723045	chr5:75723045:A:G	9.61645e-24	-9.12748e-10	-1.3434	6.07251e-06	-9.12748e-10	-1.11594
75723762	chr5:75723762:T:G	1.0266e-23	-9.12748e-10	-1.27804	4.76773e-06	-9.12748e-10	-1.35785
75723931	chr5:75723931:C:A	2.2835e-23	-0.478583	-6.68458e-10	2.2432e-06	-2.11181	-6.68458e-10
75724700	chr5:75724700:A:G	4.408e-23	-9.12748e-10	0.17913	1.60362e-05	-9.12748e-10	-0.144866
75724752	chr5:75724752:A:T	1.2862e-23	-9.12748e-10	-1.0526	1.03773e-05	-9.12748e-10	-0.580092
75724986	chr5:75724986:A:G	9.53528e-24	-9.12748e-10	-1.35188	5.05296e-06	-9.12748e-10	-1.29974
75725305	chr5:75725305:G:A	1.27387e-23	-9.12748e-10	-1.06223	5.86813e-06	-9.12748e-10	-1.15018
75725352	chr5:75725352:G:A	1.91657e-24	-2.31982	-0.636522	6.32144e-07	-2.26186	-1.1165
75725521	chr5:75725521:C:T	1.95838e-23	-9.12748e-10	-0.632174	7.51182e-06	-9.12748e-10	-0.903239
75725887	chr5:75725887:C:A	2.09371e-22	-9.12748e-10	1.73723	6.15995e-05	-9.12748e-10	1.20094
75725932	chr5:75725932:T:A	3.19107e-23	-0.143935	-6.68458e-10	3.06526e-06	-1.79958	-6.68458e-10
75726405	chr5:75726405:G:A	1.04951e-23	-9.12748e-10	-1.25597	7.57523e-06	-9.12748e-10	-0.894833
75726669	chr5:75726669:A:G	1.00303e-23	-9.12748e-10	-1.30127	4.73796e-06	-9.12748e-10	-1.36411
75726869	chr5:75726869:C:T	1.23124e-18	11.6053	-1.18869	1.23132e-06	-1.44983	-1.2618
75726918	chr5:75726918:T:C	1.23661e-23	-9.12748e-10	-1.09192	9.26362e-06	-9.12748e-10	-0.693622
75727164	chr5:75727164:T:C	9.69706e-24	-9.12748e-10	-1.33505	4.76072e-06	-9.12748e-10	-1.35932
75727633	chr5:75727633:C:CAAACT	2.72306e-18	12.3798	-1.16943	1.61749e-06	-1.18785	-1.25099
75727744	chr5:75727744:ATT:A	1.21235e-23	-9.12748e-10	-1.11173	5.64327e-06	-9.12748e-10	-1.18925
75727751	chr5:75727751:C:T	1.22855e-23	-9.12748e-10	-1.09846	9.16981e-06	-9.12748e-10	-0.7038
75727955	chr5:75727955:C:G	9.90373e-24	-9.12748e-10	-1.31396	4.89383e-06	-9.12748e-10	-1.33174
75728056	chr5:75728056:C:T	6.6626e-24	-1.70201	-0.00835977	1.73698e-06	-1.57522	-0.792347
75728241	chr5:75728241:A:G	1.18583e-17	14.0298	-1.34816	1.07826e-05	0.486772	-1.02856
75728249	chr5:75728249:C:T	1.22743e-23	-1.09937	-6.68458e-10	1.8566e-06	-2.30097	-6.68458e-10
75728420	chr5:75728420:G:A	6.43061e-24	-1.72017	-0.0256411	1.66387e-06	-1.57115	-0.839419
75728424	chr5:75728424:T:C	1.09522e-23	-9.12748e-10	-1.21334	7.7488e-06	-9.12748e-10	-0.872178
75728565	chr5:75728565:C:T	3.92793e-23	-9.12748e-10	0.0638214	1.45287e-05	-9.12748e-10	-0.243591
75729155	chr5:75729155:A:T	9.9048e-24	-9.12748e-10	-1.31386	4.89488e-06	-9.12748e-10	-1.33153
75729174	chr5:75729174:C:A	6.75802e-24	-1.68152	-0.0146236	1.69422e-06	-1.59746	-0.795037
75729185	chr5:75729185:C:T	9.49731e-24	-9.12748e-10	-1.35587	5.03301e-06	-9.12748e-10	-1.3037
75729389	chr5:75729389:T:G	1.22171e-23	-9.12748e-10	-1.10404	7.76069e-06	-9.12748e-10	-0.870645
75729620	chr5:75729620:A:G	3.94906e-23	-9.12748e-10	0.0691866	1.45912e-05	-9.12748e-10	-0.239297
75730557	chr5:75730557:C:T	1.2879e-23	-9.12748e-10	-1.05127	9.85995e-06	-9.12748e-10	-0.631235
75730740	chr5:75730740:G:A	7.67329e-24	-1.56913	-6.68458e-10	1.89729e-06	-2.27929	-6.68458e-10
75731188	chr5:75731188:A:G	1.75199e-24	-2.31171	-0.734412	5.67047e-07	-2.30387	-1.18316
75731232	chr5:75731232:T:C	1.1416e-23	-9.12748e-10	-1.17186	9.06476e-06	-9.12748e-10	-0.715322
75731310	chr5:75731310:A:C	1.28345e-23	-9.12748e-10	-1.05474	9.81672e-06	-9.12748e-10	-0.63563
75731330	chr5:75731330:A:G	1.8398e-24	-2.31142	-0.685802	5.85709e-07	-2.30466	-1.14999
75731787	chr5:75731787:A:G	3.93076e-23	-9.12748e-10	0.064542	1.45399e-05	-9.12748e-10	-0.242822
75731826	chr5:75731826:C:T	3.92735e-23	-9.12748e-10	0.0636745	1.45272e-05	-9.12748e-10	-0.243697
75731861	chr5:75731861:C:T	1.03489e-23	-9.12748e-10	-1.27	4.76137e-06	-9.12748e-10	-1.35918
75731937	chr5:75731937:T:C	1.39353e-23	-9.12748e-10	-0.972447	5.58921e-06	-9.12748e-10	-1.19888
75732044	chr5:75732044:C:A	1.47094e-23	-9.12748e-10	-0.918392	6.64479e-06	-9.12748e-10	-1.02588
75732664	chr5:75732664:C:G	2.27779e-18	12.1037	-1.07186	9.628e-06	-0.116992	-0.538049
75732682	chr5:75732682:T:C	1.20161e-23	-9.12748e-10	-1.12063	8.85373e-06	-9.12748e-10	-0.738878
75732691	chr5:75732691:G:A	1.98122e-18	11.8933	-1.00092	1.19284e-05	-0.223763	-0.217035
75732902	chr5:75732902:G:A	6.60532e-24	-2.31737	0.598368	1.19615e-06	-2.23777	-0.502842
75733220	chr5:75733220:CT:C	9.46149e-24	-9.12748e-10	-1.35965	5.09432e-06	-9.12748e-10	-1.29159
75733959	chr5:75733959:T:C	5.86816e-19	10.9484	-1.2728	1.01198e-06	-1.58145	-1.32636
75734209	chr5:75734209:G:A	8.33051e-19	11.2817	-1.25573	1.12613e-06	-1.48828	-1.31264
75734326	chr5:75734326:G:A	5.43915e-24	-1.81906	-0.0941884	1.78824e-06	-1.45883	-0.879649
75734370	chr5:75734370:G:A	1.84999e-23	-9.12748e-10	-0.689113	7.32194e-06	-9.12748e-10	-0.928842
75734765	chr5:75734765:TAA:T	9.63999e-24	-9.12748e-10	-1.34096	5.49504e-06	-9.12748e-10	-1.21587
75735200	chr5:75735200:T:G	5.23379e-23	-9.12748e-10	0.350845	5.87668e-05	-9.12748e-10	1.15386
75735502	chr5:75735502:T:G	1.03825e-23	-9.12748e-10	-1.26676	4.76592e-06	-9.12748e-10	-1.35823
75735516	chr5:75735516:G:A	9.48167e-24	-9.12748e-10	-1.35752	5.05605e-06	-9.12748e-10	-1.29913
75735581	chr5:75735581:T:A	5.6936e-24	-1.71239	-0.15514	1.60029e-06	-1.56462	-0.88491
75735673	chr5:75735673:A:G	1.35923e-23	-9.12748e-10	-0.997376	6.24477e-06	-9.12748e-10	-1.08797
75736061	chr5:75736061:C:T	2.99679e-22	-9.12748e-10	2.09584	8.51931e-05	-9.12748e-10	1.5252
75736733	chr5:75736733:T:C	9.94465e-24	-9.12748e-10	-1.30984	4.91155e-06	-9.12748e-10	-1.32813
75737207	chr5:75737207:G:A	9.74598e-24	-9.12748e-10	-1.33002	5.64156e-06	-9.12748e-10	-1.18956
75737403	chr5:75737403:G:A	1.18781e-23	-9.12748e-10	-1.13218	5.38189e-06	-9.12748e-10	-1.23668
75737492	chr5:75737492:A:T	9.51894e-24	-9.12748e-10	-1.35359	5.18063e-06	-9.12748e-10	-1.27479
75737896	chr5:75737896:A:G	1.01742e-23	-9.12748e-10	-1.28702	6.79548e-06	-9.12748e-10	-1.00346
75737937	chr5:75737937:T:A	1.80878e-18	12.1596	-1.35831	4.3026e-06	-0.345319	-1.11518
75737958	chr5:75737958:A:G	9.92793e-23	-9.12748e-10	0.991061	2.84956e-05	-9.12748e-10	0.430034
75739053	chr5:75739053:C:T	1.09375e-23	-9.12748e-10	-1.21468	4.87201e-06	-9.12748e-10	-1.33621
75739086	chr5:75739086:C:T	9.72405e-24	-9.12748e-10	-1.33227	5.68513e-06	-9.12748e-10	-1.18186
75739402	chr5:75739402:C:T	9.98887e-24	-9.12748e-10	-1.3054	6.83992e-06	-9.12748e-10	-0.99694
75739436	chr5:75739436:C:T	1.05665e-23	-9.12748e-10	-1.24919	7.76056e-06	-9.12748e-10	-0.870662
75739544	chr5:75739544:C:G	1.06699e-23	-9.12748e-10	-1.23945	7.91299e-06	-9.12748e-10	-0.851211
75739577	chr5:75739577:C:T	3.21359e-23	-0.136903	-6.68458e-10	4.25799e-06	-1.47092	-6.68458e-10
75739771	chr5:75739771:C:A	4.69217e-23	-9.12748e-10	0.241605	4.56798e-05	-9.12748e-10	0.90194
75740734	chr5:75740734:C:T	1.05153e-23	-9.12748e-10	-1.25404	7.61923e-06	-9.12748e-10	-0.889041
75740770	chr5:75740770:A:T	9.80432e-24	-9.12748e-10	-1.32405	5.53174e-06	-9.12748e-10	-1.20921
75741261	chr5:75741261:A:G	6.5583e-16	17.84	-1.14544	1.48203e-06	-1.59358	-0.932725
75741470	chr5:75741470:C:G	1.04313e-15	18.3325	-1.1739	1.41384e-06	-1.43187	-1.14154
75741567	chr5:75741567:C:T	1.20031e-22	1.42937	-0.248496	3.27885e-06	-2.27282	0.540591
75741936	chr5:75741936:T:A	5.48577e-19	10.7189	-1.11074	3.50599e-06	-0.974336	-0.690907
75742162	chr5:75742162:T:C	7.90924e-24	-1.44132	-0.0975197	1.22496e-06	-1.84077	-0.876041
75742250	chr5:75742250:C:G	1.10182e-24	-2.15683	-1.35308	9.05067e-07	-1.74545	-1.27401
75742396	chr5:75742396:G:C	1.38729e-24	-1.97151	-1.30801	1.37293e-06	-1.29474	-1.30802
75742442	chr5:75742442:G:A	3.30282e-16	17.3262	-1.31763	1.22471e-06	-1.37916	-1.33785
75742606	chr5:75742606:T:G	5.06489e-16	17.7928	-1.35669	1.39997e-06	-1.2414	-1.34186
75742839	chr5:75742839:A:G	6.30433e-24	-0.695913	-1.06973	5.40607e-07	-2.28718	-1.2476
75742893	chr5:75742893:C:G	7.99133e-17	15.8468	-1.25724	1.42257e-06	-1.2229	-1.34435
75742937	chr5:75742937:C:CT	1.1019e-24	-2.16169	-1.34815	4.96482e-07	-2.26754	-1.35239
75743007	chr5:75743007:C:T	4.02498e-23	0.08823	-6.68458e-10	3.6565e-06	-1.62321	-6.68458e-10
75743022	chr5:75743022:C:T	1.40885e-23	-9.12748e-10	-0.961515	7.11941e-06	-9.12748e-10	-0.956892
75743076	chr5:75743076:T:A	1.37677e-16	15.7355	-0.60196	2.49913e-06	-1.51246	-0.491317
75743327	chr5:75743327:C:T	1.15105e-23	-9.12748e-10	-1.16361	5.604e-06	-9.12748e-10	-1.19624
75743413	chr5:75743413:G:C	9.81425e-24	-9.12748e-10	-1.32304	5.22821e-06	-9.12748e-10	-1.26565
75744159	chr5:75744159:C:CT	6.47157e-23	-9.12748e-10	0.563127	5.30467e-05	-9.12748e-10	1.05146
75744268	chr5:75744268:C:T	9.78705e-24	-9.12748e-10	-1.32582	4.8874e-06	-9.12748e-10	-1.33306
75744492	chr5:75744492:T:C	5.50613e-23	0.401571	-6.68458e-10	3.23722e-06	-1.745	-6.68458e-10
75744737	chr5:75744737:A:G	3.76562e-24	-2.28096	-6.68458e-10	5.89799e-06	-1.1451	-6.68458e-10
75745537	chr5:75745537:T:G	1.58119e-23	0.188139	-1.03425	8.98995e-07	-1.94378	-1.08242
75745548	chr5:75745548:A:T	9.91431e-24	-9.12748e-10	-1.3129	4.90491e-06	-9.12748e-10	-1.32948
75745670	chr5:75745670:G:A	4.66105e-23	0.234951	-6.68458e-10	4.05457e-06	-1.51987	-6.68458e-10
75745736	chr5:75745736:T:C	1.80774e-23	0.281533	-0.993747	9.54073e-07	-1.90215	-1.06458
75746100	chr5:75746100:A:G	3.66176e-24	-2.30893	-6.68458e-10	2.06646e-06	-2.19388	-6.68458e-10
75746121	chr5:75746121:A:G	6.63227e-23	1.94636	-1.3587	5.27542e-07	-2.20904	-1.3502
75746287	chr5:75746287:C:A	9.72733e-24	-9.12748e-10	-1.33194	4.89833e-06	-9.12748e-10	-1.33082
75746447	chr5:75746447:G:A	1.80597e-23	-9.12748e-10	-0.713195	1.18187e-05	-9.12748e-10	-0.450036
75746450	chr5:75746450:C:T	2.82893e-23	-9.12748e-10	-0.264392	1.39404e-05	-9.12748e-10	-0.284924
75746532	chr5:75746532:G:A	9.4192e-24	-9.12748e-10	-1.36413	4.85992e-06	-9.12748e-10	-1.3387
75746538	chr5:75746538:G:A	9.62928e-24	-9.12748e-10	-1.34207	4.8158e-06	-9.12748e-10	-1.34781
75746842	chr5:75746842:A:G	1.44834e-23	0.217846	-1.15172	8.22504e-07	-1.92556	-1.18956
75746943	chr5:75746943:G:A	9.84647e-24	-9.12748e-10	-1.31976	4.88006e-06	-9.12748e-10	-1.33456
75746988	chr5:75746988:T:G	9.8445e-24	-9.12748e-10	-1.31996	4.87934e-06	-9.12748e-10	-1.33471
75747088	chr5:75747088:G:A	1.88408e-19	9.43904	-0.899551	1.14253e-06	-1.91832	-0.868153
75747126	chr5:75747126:G:A	9.93413e-24	-9.12748e-10	-1.3109	4.91587e-06	-9.12748e-10	-1.32725
75747214	chr5:75747214:G:T	9.45159e-24	-9.12748e-10	-1.36069	4.78316e-06	-9.12748e-10	-1.35462
75747780	chr5:75747780:G:A	2.06486e-24	-1.53402	-1.34779	5.86176e-07	-2.09569	-1.35816
75748812	chr5:75748812:G:A	2.84564e-23	-9.12748e-10	-0.258501	1.40021e-05	-9.12748e-10	-0.280509
75748860	chr5:75748860:A:C	9.52929e-23	2.30018	-1.3501	5.17609e-07	-2.21651	-1.36174
75748873	chr5:75748873:A:G	1.00523e-23	-9.12748e-10	-1.29907	4.96487e-06	-9.12748e-10	-1.31733
75748924	chr5:75748924:C:T	1.23156e-23	0.170723	-1.26673	7.30179e-07	-1.94101	-1.29317
75749022	chr5:75749022:C:T	8.98256e-23	2.25438	-1.36339	5.10596e-07	-2.23255	-1.35935
75749105	chr5:75749105:C:T	9.57333e-24	-9.12748e-10	-1.34789	5.15141e-06	-9.12748e-10	-1.28045
75749134	chr5:75749134:A:G	9.93738e-24	-9.12748e-10	-1.31057	4.9171e-06	-9.12748e-10	-1.327
75749149	chr5:75749149:C:T	9.53591e-24	-9.12748e-10	-1.35181	4.7751e-06	-9.12748e-10	-1.3563
75749358	chr5:75749358:A:G	6.33558e-23	-9.12748e-10	0.54189	5.16341e-05	-9.12748e-10	1.02447
75749409	chr5:75749409:T:C	1.26011e-22	2.18531	-0.955823	8.48396e-07	-2.25508	-0.829045
75749694	chr5:75749694:T:C	9.81118e-24	-9.12748e-10	-1.32335	5.4057e-06	-9.12748e-10	-1.23226
75749817	chr5:75749817:G:T	1.17336e-23	-9.12748e-10	-1.14442	6.12411e-06	-9.12748e-10	-1.10748
75749850	chr5:75749850:G:A	2.14066e-22	2.84545	-1.08604	7.32894e-07	-2.25504	-0.975428
75750070	chr5:75750070:C:T	9.51823e-24	-9.12748e-10	-1.35367	4.76956e-06	-9.12748e-10	-1.35746
75750118	chr5:75750118:C:T	2.03238e-24	-1.55825	-1.33942	5.9634e-07	-2.08405	-1.35261
75750530	chr5:75750530:CA:C	1.67503e-23	-9.12748e-10	-0.788461	1.15382e-05	-9.12748e-10	-0.474052
75750534	chr5:75750534:G:T	1.07446e-23	-1.23247	-6.68458e-10	1.82201e-06	-2.31977	-6.68458e-10
75750829	chr5:75750829:A:G	9.91377e-24	-9.12748e-10	-1.31295	4.9075e-06	-9.12748e-10	-1.32895
75751137	chr5:75751137:A:G	3.81045e-22	3.00775	-0.671712	1.16173e-06	-2.23774	-0.532073
75751156	chr5:75751156:A:G	1.00129e-23	-9.12748e-10	-1.303	4.95023e-06	-9.12748e-10	-1.32028
75751277	chr5:75751277:A:G	3.89663e-24	-2.24676	-6.68458e-10	2.4678e-06	-2.01639	-6.68458e-10
75751333	chr5:75751333:G:A	3.7179e-24	-2.29372	-6.68458e-10	2.07575e-06	-2.18939	-6.68458e-10
75751469	chr5:75751469:G:A	9.97082e-24	-9.12748e-10	-1.30721	4.93032e-06	-9.12748e-10	-1.32431
75751498	chr5:75751498:C:A	9.43471e-24	-9.12748e-10	-1.36248	4.92706e-06	-9.12748e-10	-1.32497
75751999	chr5:75751999:G:C	5.06752e-23	-9.12748e-10	0.318562	4.01525e-05	-9.12748e-10	0.772969
75752070	chr5:75752070:C:T	7.43207e-23	2.06152	-1.36001	5.08614e-07	-2.26836	-1.32742
75752389	chr5:75752389:A:G	1.02988e-23	-9.12748e-10	-1.27485	6.07277e-06	-9.12748e-10	-1.1159
75752546	chr5:75752546:G:T	1.1323e-23	-9.12748e-10	-1.18004	6.75718e-06	-9.12748e-10	-1.00911
75752935	chr5:75752935:C:T	1.18974e-23	-9.12748e-10	-1.13055	5.66492e-06	-9.12748e-10	-1.18542
75753160	chr5:75753160:G:A	1.30508e-23	-9.12748e-10	-1.03802	7.57011e-06	-9.12748e-10	-0.895509
75753164	chr5:75753164:C:A	9.44084e-24	-9.12748e-10	-1.36183	4.94319e-06	-9.12748e-10	-1.32171
75753171	chr5:75753171:T:C	6.0912e-23	-9.12748e-10	0.502554	2.35538e-05	-9.12748e-10	0.239572
75753428	chr5:75753428:C:A	2.74239e-23	-9.12748e-10	-0.29546	1.35007e-05	-9.12748e-10	-0.316972
75753594	chr5:75753594:G:C	4.79567e-23	-9.12748e-10	0.263422	1.94319e-05	-9.12748e-10	0.0472019
75753694	chr5:75753694:G:A	1.89858e-23	-9.12748e-10	-0.663185	7.5039e-06	-9.12748e-10	-0.904294
75753880	chr5:75753880:A:G	1.10106e-22	1.8667	-0.772132	9.23369e-07	-2.27452	-0.724922
75755475	chr5:75755475:A:G	1.0494e-23	-9.12748e-10	-1.25607	4.98231e-06	-9.12748e-10	-1.31382
75755604	chr5:75755604:T:C	1.86563e-24	-1.64885	-1.33443	6.34296e-07	-2.02619	-1.34877
75755859	chr5:75755859:C:T	9.1623e-24	-0.283803	-1.10798	5.89098e-07	-2.27824	-1.17064
75756088	chr5:75756088:T:G	1.04959e-23	-9.12748e-10	-1.25589	4.98289e-06	-9.12748e-10	-1.31371
75756259	chr5:75756259:C:G	1.88352e-24	-1.63171	-1.34202	6.23154e-07	-2.03863	-1.35405
75756312	chr5:75756312:C:T	1.06235e-23	-9.12748e-10	-1.24381	5.02475e-06	-9.12748e-10	-1.30534
75756349	chr5:75756349:A:G	1.02549e-23	-9.12748e-10	-1.27912	4.90905e-06	-9.12748e-10	-1.32864
75757037	chr5:75757037:G:T	1.03823e-23	-9.12748e-10	-1.26678	5.92353e-06	-9.12748e-10	-1.14078
75757040	chr5:75757040:T:C	1.89353e-24	-1.62964	-1.33879	6.43191e-07	-2.04396	-1.31707
75757657	chr5:75757657:G:A	2.76197e-23	0.696151	-0.984496	7.03456e-07	-2.31957	-0.951894
75757840	chr5:75757840:G:A	9.58e-24	-9.12748e-10	-1.3472	5.28341e-06	-9.12748e-10	-1.25514
75757928	chr5:75757928:A:G	9.55555e-24	-9.12748e-10	-1.34975	5.12798e-06	-9.12748e-10	-1.285
75758016	chr5:75758016:C:A	9.71681e-24	-9.12748e-10	-1.33302	4.89636e-06	-9.12748e-10	-1.33122
75758180	chr5:75758180:CAT:C	5.35551e-23	0.373834	-6.68458e-10	3.58302e-06	-1.64351	-6.68458e-10
75758191	chr5:75758191:A:G	9.61863e-24	-9.12748e-10	-1.34317	5.11255e-06	-9.12748e-10	-1.28802
75758498	chr5:75758498:C:T	9.90913e-24	-9.12748e-10	-1.31342	4.97665e-06	-9.12748e-10	-1.31496
75758597	chr5:75758597:C:T	1.04435e-23	-9.12748e-10	-1.2609	6.00998e-06	-9.12748e-10	-1.1263
75758782	chr5:75758782:C:T	1.17032e-23	-9.12748e-10	-1.14702	5.96306e-06	-9.12748e-10	-1.13413
75759029	chr5:75759029:T:C	3.87543e-23	-9.12748e-10	0.0503659	3.44534e-05	-9.12748e-10	0.619891
75759487	chr5:75759487:T:C	1.84001e-23	-9.12748e-10	-0.694518	7.3172e-06	-9.12748e-10	-0.929489
75760224	chr5:75760224:C:T	3.00981e-23	-9.12748e-10	-0.202415	1.47512e-05	-9.12748e-10	-0.22839
75760601	chr5:75760601:G:A	4.06269e-23	-9.12748e-10	0.0975544	3.64331e-05	-9.12748e-10	0.675761
75760670	chr5:75760670:C:T	2.33776e-23	0.731906	-1.187	6.62001e-07	-2.30452	-1.02768
75760746	chr5:75760746:C:T	1.12438e-22	-9.12748e-10	1.11553	7.02535e-05	-9.12748e-10	1.33239
75760832	chr5:75760832:C:T	1.1142e-22	1.90749	-0.801058	8.80512e-07	-2.28229	-0.764678
75760833	chr5:75760833:C:G	1.17161e-22	1.95079	-0.794116	8.90191e-07	-2.2782	-0.757836
75760835	chr5:75760835:GTC:G	1.35688e-23	-9.12748e-10	-0.999102	7.71716e-06	-9.12748e-10	-0.87627
75760935	chr5:75760935:A:G	9.7209e-24	-9.12748e-10	-1.3326	5.32457e-06	-9.12748e-10	-1.24738
75761146	chr5:75761146:T:G	1.56319e-22	-9.12748e-10	1.44503	9.901e-05	-9.12748e-10	1.6755
75761605	chr5:75761605:A:C	2.01708e-23	-9.12748e-10	-0.602638	8.48255e-06	-9.12748e-10	-0.781705
75761708	chr5:75761708:G:C	2.64345e-22	2.6392	-0.668815	1.1282e-06	-2.25754	-0.541546
75761712	chr5:75761712:G:A	5.88549e-24	-1.83439	-6.68458e-10	1.82632e-06	-2.31741	-6.68458e-10
75761781	chr5:75761781:T:C	1.5575e-22	-9.12748e-10	1.44138	9.86406e-05	-9.12748e-10	1.67177
75761872	chr5:75761872:T:C	1.21517e-23	-9.12748e-10	-1.10941	5.20636e-06	-9.12748e-10	-1.26984
75761970	chr5:75761970:G:A	1.5575e-22	-9.12748e-10	1.44138	9.86406e-05	-9.12748e-10	1.67177
75762165	chr5:75762165:C:A	1.55221e-22	-9.12748e-10	1.43797	9.82858e-05	-9.12748e-10	1.66816
75762173	chr5:75762173:A:G	1.25546e-23	-9.12748e-10	-1.07679	7.65884e-06	-9.12748e-10	-0.883856
75762651	chr5:75762651:TATC:T	9.57223e-24	-9.12748e-10	-1.34801	5.14467e-06	-9.12748e-10	-1.28176
75762672	chr5:75762672:T:A	1.5789e-22	-9.12748e-10	1.45502	0.000100179	-9.12748e-10	1.68724
75762754	chr5:75762754:C:T	1.76622e-23	0.30177	-1.03722	5.91993e-07	-2.31837	-1.12561
75762755	chr5:75762755:G:A	9.4981e-24	-9.12748e-10	-1.35578	5.04787e-06	-9.12748e-10	-1.30075
75763047	chr5:75763047:T:A	1.74192e-23	-9.12748e-10	-0.749305	9.71246e-06	-9.12748e-10	-0.646307
75763356	chr5:75763356:A:T	1.84503e-23	-9.12748e-10	-0.691795	7.31959e-06	-9.12748e-10	-0.929162
75763360	chr5:75763360:A:G	4.90575e-23	0.286117	-6.68458e-10	3.44643e-06	-1.68238	-6.68458e-10
75763832	chr5:75763832:G:A	1.84212e-23	-9.12748e-10	-0.693373	7.31028e-06	-9.12748e-10	-0.930434
75764091	chr5:75764091:C:T	1.57181e-22	-9.12748e-10	1.45052	9.95848e-05	-9.12748e-10	1.68129
75764109	chr5:75764109:T:C	2.06102e-23	-9.12748e-10	-0.581088	9.68941e-06	-9.12748e-10	-0.648683
75764112	chr5:75764112:A:G	5.39113e-24	-1.92212	-6.68458e-10	2.03298e-06	-2.21021	-6.68458e-10
75764204	chr5:75764204:G:A	1.55935e-22	-9.12748e-10	1.44256	9.87784e-05	-9.12748e-10	1.67316
75764656	chr5:75764656:A:G	9.5486e-24	-9.12748e-10	-1.35048	4.99256e-06	-9.12748e-10	-1.31177
75764812	chr5:75764812:A:G	1.5575e-22	-9.12748e-10	1.44138	9.86406e-05	-9.12748e-10	1.67177
75765056	chr5:75765056:C:G	1.01242e-22	-9.12748e-10	1.01063	6.24806e-05	-9.12748e-10	1.21514
75765082	chr5:75765082:C:G	1.00532e-22	-9.12748e-10	1.0036	6.20315e-05	-9.12748e-10	1.20793
75765164	chr5:75765164:G:A	1.01264e-22	-9.12748e-10	1.01086	6.25007e-05	-9.12748e-10	1.21546
75765319	chr5:75765319:A:G	1.59978e-23	0.485667	-1.32009	1.03684e-06	-1.57934	-1.3042
75765485	chr5:75765485:G:A	1.35261e-22	-9.12748e-10	1.30033	8.4861e-05	-9.12748e-10	1.5213
75765640	chr5:75765640:A:G	1.55477e-22	-9.12748e-10	1.43962	9.84608e-05	-9.12748e-10	1.66994
75766164	chr5:75766164:C:T	3.28465e-23	0.224083	-0.339113	1.24396e-06	-2.31428	-0.387143
75766295	chr5:75766295:T:A	1.31776e-23	-9.12748e-10	-1.02836	6.34232e-06	-9.12748e-10	-1.07247
75766302	chr5:75766302:A:G	1.36672e-23	0.36454	-1.35642	4.66059e-07	-2.31966	-1.3635
75766451	chr5:75766451:T:C	1.5575e-22	-9.12748e-10	1.44138	9.86406e-05	-9.12748e-10	1.67177
75766518	chr5:75766518:A:G	1.03245e-23	-9.12748e-10	-1.27236	5.35861e-06	-9.12748e-10	-1.24101
75766625	chr5:75766625:G:A	1.0534e-22	1.90643	-0.856105	8.16775e-07	-2.28789	-0.834218
75766738	chr5:75766738:G:T	1.69797e-22	-9.12748e-10	1.52773	0.00010811	-9.12748e-10	1.76343
75766849	chr5:75766849:CAGTACT:C	1.5575e-22	-9.12748e-10	1.44138	9.86406e-05	-9.12748e-10	1.67177
75766918	chr5:75766918:G:C	1.34041e-23	0.348434	-1.35975	4.65833e-07	-2.31953	-1.36411
75766958	chr5:75766958:G:A	9.47946e-24	-9.12748e-10	-1.35775	5.01717e-06	-9.12748e-10	-1.30685
75766975	chr5:75766975:G:A	4.19188e-24	-2.17373	-6.68458e-10	2.20057e-06	-2.131	-6.68458e-10
75767313	chr5:75767313:T:C	3.80317e-23	-9.12748e-10	0.0315436	3.38601e-05	-9.12748e-10	0.602522
75767323	chr5:75767323:T:G	1.95551e-23	0.234433	-0.868075	6.77677e-07	-2.31633	-0.992471
75767716	chr5:75767716:CTTCTT:C	9.48821e-24	-9.12748e-10	-1.35683	5.03481e-06	-9.12748e-10	-1.30334
75767860	chr5:75767860:TTC:T	1.5528e-22	-9.12748e-10	1.43835	9.83674e-05	-9.12748e-10	1.66899
75767866	chr5:75767866:C:T	6.41102e-23	-9.12748e-10	0.553728	5.09683e-05	-9.12748e-10	1.01149
75767867	chr5:75767867:G:A	1.47993e-22	-9.12748e-10	1.39029	9.34815e-05	-9.12748e-10	1.61805
75767961	chr5:75767961:G:A	1.11229e-22	-9.12748e-10	1.10471	6.84567e-05	-9.12748e-10	1.30648
75767991	chr5:75767991:G:A	1.84212e-23	-9.12748e-10	-0.693373	7.31028e-06	-9.12748e-10	-0.930434
75768006	chr5:75768006:T:C	1.55234e-22	-9.12748e-10	1.43806	9.83064e-05	-9.12748e-10	1.66837
75768039	chr5:75768039:G:A	1.29833e-23	-9.12748e-10	-1.04321	8.01052e-06	-9.12748e-10	-0.838961
75768063	chr5:75768063:T:C	1.07833e-23	-9.12748e-10	-1.22888	5.41055e-06	-9.12748e-10	-1.23137
75768463	chr5:75768463:C:A	1.5601e-22	-9.12748e-10	1.44304	9.88128e-05	-9.12748e-10	1.67351
75768493	chr5:75768493:T:G	1.01859e-23	-0.242207	-1.04366	9.12325e-07	-1.93511	-1.07637
75768748	chr5:75768748:C:G	1.02269e-23	-9.12748e-10	-1.28186	5.30049e-06	-9.12748e-10	-1.25192
75768942	chr5:75768942:T:G	1.60411e-23	0.455099	-1.28682	1.0656e-06	-1.59013	-1.26605
75768949	chr5:75768949:G:A	1.55586e-22	-9.12748e-10	1.44032	9.8538e-05	-9.12748e-10	1.67073
75769208	chr5:75769208:A:G	1.45744e-23	-9.12748e-10	-0.927607	7.63504e-06	-9.12748e-10	-0.886968
75769553	chr5:75769553:A:T	1.31264e-22	-9.12748e-10	1.27034	8.27638e-05	-9.12748e-10	1.49627
75769626	chr5:75769626:T:C	4.0387e-23	-9.12748e-10	0.0916312	3.6155e-05	-9.12748e-10	0.668099
75769811	chr5:75769811:T:C	1.62145e-22	-9.12748e-10	1.48161	0.000102972	-9.12748e-10	1.71474
75769927	chr5:75769927:C:T	9.41921e-24	-9.12748e-10	-1.36412	4.86416e-06	-9.12748e-10	-1.33782
75770093	chr5:75770093:G:A	1.04278e-23	-9.12748e-10	-1.2624	5.23146e-06	-9.12748e-10	-1.26503
75770379	chr5:75770379:C:T	2.19287e-23	0.534688	-1.05377	6.47075e-07	-2.31949	-1.03552
75770490	chr5:75770490:G:C	1.56e-23	-9.12748e-10	-0.859603	7.77697e-06	-9.12748e-10	-0.86855
75770504	chr5:75770504:C:T	2.33564e-22	-9.12748e-10	1.84658	7.81112e-05	-9.12748e-10	1.43842
75770659	chr5:75770659:C:T	4.19941e-23	-9.12748e-10	0.130653	3.78806e-05	-9.12748e-10	0.714723
75770868	chr5:75770868:A:G	1.77028e-22	1.56943	-6.68458e-10	1.02356e-05	-0.593848	-6.68458e-10
75771261	chr5:75771261:A:C	1.36147e-23	0.318321	-1.31405	4.79109e-07	-2.31892	-1.33663
75771347	chr5:75771347:TTGTC:T	6.49991e-23	-9.12748e-10	0.567497	5.15663e-05	-9.12748e-10	1.02315
75771672	chr5:75771672:T:C	9.43065e-24	-9.12748e-10	-1.36291	4.91887e-06	-9.12748e-10	-1.32664
75771681	chr5:75771681:A:G	4.11195e-23	-9.12748e-10	0.109607	2.38753e-05	-9.12748e-10	0.253128
75771833	chr5:75771833:C:T	7.2085e-24	-0.433345	-1.19827	6.55608e-07	-2.12359	-1.21832
75771861	chr5:75771861:C:T	9.46247e-24	-9.12748e-10	-1.35954	4.99413e-06	-9.12748e-10	-1.31145
75772157	chr5:75772157:G:A	1.51042e-23	-9.12748e-10	-0.8919	7.90777e-06	-9.12748e-10	-0.851871
75772327	chr5:75772327:G:T	2.04064e-23	0.508083	-1.09911	1.18359e-06	-1.95642	-0.794749
75772334	chr5:75772334:G:A	4.80058e-23	-9.12748e-10	0.264445	4.36202e-05	-9.12748e-10	0.855803
75772459	chr5:75772459:C:T	1.88464e-23	0.0595754	-0.730131	7.66923e-07	-2.30768	-0.877407
75772793	chr5:75772793:C:A	2.06876e-23	0.199321	-0.776662	8.82663e-07	-2.31142	-0.733103
75772854	chr5:75772854:C:T	1.04429e-23	-9.12748e-10	-1.26096	4.99093e-06	-9.12748e-10	-1.31209
75772914	chr5:75772914:T:C	1.37995e-22	-9.12748e-10	1.32034	8.6966e-05	-9.12748e-10	1.5458
75772942	chr5:75772942:G:A	1.86108e-22	-9.12748e-10	1.61945	0.000118804	-9.12748e-10	1.85776
75772954	chr5:75772954:G:A	5.08265e-23	-9.12748e-10	0.321542	4.72919e-05	-9.12748e-10	0.936622
75773182	chr5:75773182:A:T	1.08521e-22	1.92616	-0.846089	8.26453e-07	-2.28624	-0.824084
75773281	chr5:75773281:G:A	5.88578e-23	-9.12748e-10	0.468248	3.68558e-05	-9.12748e-10	0.687297
75773402	chr5:75773402:G:A	1.55819e-22	-9.12748e-10	1.44182	9.8692e-05	-9.12748e-10	1.67229
75773712	chr5:75773712:G:A	1.8852e-23	-9.12748e-10	-0.670257	7.4457e-06	-9.12748e-10	-0.912079
75773750	chr5:75773750:A:G	1.17305e-22	-9.12748e-10	1.1579	7.34395e-05	-9.12748e-10	1.37675
75773910	chr5:75773910:G:A	2.06864e-23	-9.12748e-10	-0.5774	1.17488e-05	-9.12748e-10	-0.455964
75773931	chr5:75773931:C:A	1.89936e-23	-9.12748e-10	-0.662774	1.24714e-05	-9.12748e-10	-0.396276
75774103	chr5:75774103:C:T	1.42369e-23	-9.12748e-10	-0.951035	5.78287e-06	-9.12748e-10	-1.16482
75774311	chr5:75774311:C:T	2.39682e-22	-9.12748e-10	1.87244	0.000145202	-9.12748e-10	2.05841
75774367	chr5:75774367:C:A	1.29516e-23	-9.12748e-10	-1.04566	6.24831e-06	-9.12748e-10	-1.08741
75774437	chr5:75774437:G:A	1.35559e-23	-9.12748e-10	-1.00006	6.51207e-06	-9.12748e-10	-1.04606
75774617	chr5:75774617:T:A	1.07151e-23	-9.12748e-10	-1.23522	5.59642e-06	-9.12748e-10	-1.19759
75774621	chr5:75774621:G:T	1.07988e-23	-9.12748e-10	-1.22744	5.64605e-06	-9.12748e-10	-1.18876
75774698	chr5:75774698:G:T	9.09167e-23	-9.12748e-10	0.903067	5.73385e-05	-9.12748e-10	1.12926
75774751	chr5:75774751:T:C	1.90762e-23	-9.12748e-10	-0.658432	1.05978e-05	-9.12748e-10	-0.559068
75774968	chr5:75774968:G:A	1.5575e-22	-9.12748e-10	1.44138	9.86406e-05	-9.12748e-10	1.67177
75774990	chr5:75774990:G:GC	8.12856e-23	-9.12748e-10	0.791093	6.57693e-05	-9.12748e-10	1.26644
75774995	chr5:75774995:G:A	1.5575e-22	-9.12748e-10	1.44138	9.86406e-05	-9.12748e-10	1.67177
75775596	chr5:75775596:T:C	9.17567e-23	0.912264	-6.68458e-10	5.15056e-06	-1.28061	-6.68458e-10
75775735	chr5:75775735:T:G	1.0373e-23	-9.12748e-10	-1.26767	4.96582e-06	-9.12748e-10	-1.31714
75775815	chr5:75775815:A:G	1.54794e-22	-9.12748e-10	1.43522	9.80028e-05	-9.12748e-10	1.66528
75775891	chr5:75775891:A:G	1.5575e-22	-9.12748e-10	1.44138	9.86406e-05	-9.12748e-10	1.67177
75776010	chr5:75776010:C:T	1.85691e-23	-9.12748e-10	-0.685378	1.21604e-05	-9.12748e-10	-0.421529
75776100	chr5:75776100:C:T	1.55148e-23	-9.12748e-10	-0.865085	8.14613e-06	-9.12748e-10	-0.822174
75776118	chr5:75776118:CAGCTCACTGAA:C	4.04268e-23	-9.12748e-10	0.092617	3.61353e-05	-9.12748e-10	0.667555
75776168	chr5:75776168:C:T	1.76102e-22	-9.12748e-10	1.56419	0.000111868	-9.12748e-10	1.79761
75776188	chr5:75776188:T:A	5.14691e-23	0.334106	-6.68458e-10	3.52691e-06	-1.65929	-6.68458e-10
75776522	chr5:75776522:A:G	8.29944e-23	-9.12748e-10	0.811898	6.72178e-05	-9.12748e-10	1.28822
75776668	chr5:75776668:C:T	1.13514e-23	-9.12748e-10	-1.17753	5.31745e-06	-9.12748e-10	-1.24872
75776812	chr5:75776812:A:T	9.56992e-24	-9.12748e-10	-1.34825	5.09262e-06	-9.12748e-10	-1.29192
75776968	chr5:75776968:G:GAA	1.62217e-22	-9.12748e-10	1.48206	0.000103262	-9.12748e-10	1.71755
75777123	chr5:75777123:C:G	3.51778e-23	-9.12748e-10	-0.0464611	2.12219e-05	-9.12748e-10	0.135319
75777502	chr5:75777502:G:A	1.30906e-23	-9.12748e-10	-1.03498	6.30602e-06	-9.12748e-10	-1.07821
75777531	chr5:75777531:C:T	1.61321e-22	-9.12748e-10	1.47652	0.000102656	-9.12748e-10	1.71167
75777589	chr5:75777589:GAAAATA:G	1.54784e-23	-9.12748e-10	-0.867428	6.11456e-06	-9.12748e-10	-1.10904
75777614	chr5:75777614:A:T	1.25047e-23	-9.12748e-10	-1.08077	7.23715e-06	-9.12748e-10	-0.94049
75777658	chr5:75777658:T:C	1.61321e-22	-9.12748e-10	1.47652	0.000102656	-9.12748e-10	1.71167
75777723	chr5:75777723:T:A	5.98344e-22	-9.12748e-10	2.78729	0.000172856	-9.12748e-10	2.23274
75777869	chr5:75777869:A:G	7.43193e-23	1.0042	-0.302708	1.82018e-06	-2.30059	-0.0201971
75777953	chr5:75777953:C:A	1.03092e-23	-9.12748e-10	-1.27384	6.01179e-06	-9.12748e-10	-1.12599
75778008	chr5:75778008:A:G	1.46722e-23	-9.12748e-10	-0.920925	8.93064e-06	-9.12748e-10	-0.730229
75778294	chr5:75778294:C:G	1.61321e-22	-9.12748e-10	1.47652	0.000102656	-9.12748e-10	1.71167
75778357	chr5:75778357:C:T	1.10998e-22	-9.12748e-10	1.10264	5.11977e-05	-9.12748e-10	1.01598
75778530	chr5:75778530:T:C	2.01757e-23	-9.12748e-10	-0.602396	7.87123e-06	-9.12748e-10	-0.856502
75778579	chr5:75778579:T:C	1.61321e-22	-9.12748e-10	1.47652	0.000102656	-9.12748e-10	1.71167
75778611	chr5:75778611:G:A	9.76239e-24	-9.12748e-10	-1.32834	4.90896e-06	-9.12748e-10	-1.32865
75778667	chr5:75778667:A:AT	1.89842e-23	-9.12748e-10	-0.663269	1.24506e-05	-9.12748e-10	-0.39795
75778713	chr5:75778713:T:C	1.52693e-22	-9.12748e-10	1.42155	9.69482e-05	-9.12748e-10	1.65446
75779078	chr5:75779078:ATAT:A	1.52194e-23	0.451374	-1.33568	7.56328e-07	-1.8551	-1.34389
75779502	chr5:75779502:T:C	1.61063e-22	-9.12748e-10	1.47492	0.0001025	-9.12748e-10	1.71015
75779598	chr5:75779598:C:T	2.26346e-23	-9.12748e-10	-0.487398	1.52478e-05	-9.12748e-10	-0.195284
75779660	chr5:75779660:T:C	1.61321e-22	-9.12748e-10	1.47652	0.000102656	-9.12748e-10	1.71167
75779727	chr5:75779727:T:C	2.69971e-23	-9.12748e-10	-0.311148	1.03387e-05	-9.12748e-10	-0.583824
75779776	chr5:75779776:A:C	7.40378e-23	0.6977	-6.68458e-10	2.95423e-06	-1.83648	-6.68458e-10
75779952	chr5:75779952:T:C	1.618e-24	-2.02332	-1.10237	1.07065e-06	-1.81319	-1.03826
75780221	chr5:75780221:A:G	4.55868e-23	-9.12748e-10	0.212742	3.01364e-05	-9.12748e-10	0.486016
75780262	chr5:75780262:TTTTTTTTCTTTTC:T	1.057e-24	-2.23251	-1.31894	2.68708e-06	-0.613359	-1.3179
75780562	chr5:75780562:G:A	2.32842e-23	-9.12748e-10	-0.459102	9.09974e-06	-9.12748e-10	-0.711471
75780876	chr5:75780876:T:C	8.33033e-24	-0.211574	-1.2754	7.46801e-07	-1.92195	-1.28972
75780922	chr5:75780922:C:CT	3.4787e-23	-9.12748e-10	-0.0576311	1.65418e-05	-9.12748e-10	-0.113829
75781087	chr5:75781087:A:G	3.02836e-24	-1.54948	-0.949376	2.40974e-06	-1.17404	-0.86616
75781377	chr5:75781377:C:A	4.91354e-23	1.59651	-1.30881	5.28996e-07	-2.28304	-1.27345
75781401	chr5:75781401:A:G	1.55223e-23	-0.864597	-6.68458e-10	2.54402e-06	-1.98597	-6.68458e-10
75781742	chr5:75781742:T:A	2.97169e-23	-9.12748e-10	-0.215161	1.91176e-05	-9.12748e-10	0.0308947
75781818	chr5:75781818:G:T	3.05477e-23	-9.12748e-10	-0.187588	1.97045e-05	-9.12748e-10	0.0611317
75781951	chr5:75781951:A:G	1.36435e-22	-9.12748e-10	1.30897	0.00010096	-9.12748e-10	1.69501
75781966	chr5:75781966:T:A	2.96256e-23	-9.12748e-10	-0.218236	1.90461e-05	-9.12748e-10	0.0271472
75782035	chr5:75782035:A:G	3.01282e-23	-9.12748e-10	-0.201413	1.9403e-05	-9.12748e-10	0.0457099
75782093	chr5:75782093:A:G	2.99656e-23	-9.12748e-10	-0.206827	1.92981e-05	-9.12748e-10	0.0402914
75782243	chr5:75782243:G:A	1.40622e-23	-0.963388	-6.68458e-10	2.39082e-06	-2.04808	-6.68458e-10
75782287	chr5:75782287:G:T	8.32653e-23	-9.12748e-10	0.815155	6.75424e-05	-9.12748e-10	1.29304
75782622	chr5:75782622:A:G	2.31606e-23	-9.12748e-10	-0.464423	1.56626e-05	-9.12748e-10	-0.168442
75782634	chr5:75782634:G:A	9.41958e-24	-9.12748e-10	-1.36409	4.74561e-06	-9.12748e-10	-1.3625
75782715	chr5:75782715:G:A	3.08783e-23	-9.12748e-10	-0.176823	1.99419e-05	-9.12748e-10	0.073107
75782875	chr5:75782875:C:T	1.47651e-23	0.438688	-1.3533	4.78623e-07	-2.31134	-1.34522
75782931	chr5:75782931:G:A	3.05705e-23	-9.12748e-10	-0.186841	1.97249e-05	-9.12748e-10	0.0621662
75783419	chr5:75783419:C:T	1.03864e-23	-9.12748e-10	-1.26638	5.10364e-06	-9.12748e-10	-1.28976
75783457	chr5:75783457:T:C	5.33723e-23	1.70307	-1.33265	5.20942e-07	-2.27133	-1.3005
75783474	chr5:75783474:T:G	9.90927e-24	-9.12748e-10	-1.31341	5.31796e-06	-9.12748e-10	-1.24863
75783663	chr5:75783663:T:C	1.04177e-23	-9.12748e-10	-1.26337	5.39916e-06	-9.12748e-10	-1.23347
75783734	chr5:75783734:A:G	1.25897e-23	-9.12748e-10	-1.07399	7.69002e-06	-9.12748e-10	-0.879793
75784179	chr5:75784179:A:G	1.26105e-23	-9.12748e-10	-1.07235	7.70682e-06	-9.12748e-10	-0.877611
75784340	chr5:75784340:C:T	3.38198e-21	4.51934	-6.68458e-10	6.01096e-06	-1.12613	-6.68458e-10
75784691	chr5:75784691:A:G	1.07323e-23	-9.12748e-10	-1.23362	5.38727e-06	-9.12748e-10	-1.23568
75784702	chr5:75784702:G:A	5.26404e-24	-0.733003	-1.21297	6.72006e-07	-2.16939	-1.14781
75784884	chr5:75784884:C:T	1.794e-23	-0.719845	-6.68458e-10	1.83849e-06	-2.31077	-6.68458e-10
75785095	chr5:75785095:G:T	7.68558e-24	-0.226496	-1.34103	6.85769e-07	-1.94726	-1.34967
75785137	chr5:75785137:T:C	1.61812e-24	-1.80311	-1.32249	6.77049e-07	-2.01015	-1.29958
75785306	chr5:75785306:C:T	6.95621e-23	-9.12748e-10	0.635344	5.55785e-05	-9.12748e-10	1.09808
75785349	chr5:75785349:T:C	3.1805e-23	-9.12748e-10	-0.147254	2.05452e-05	-9.12748e-10	0.102912
75785354	chr5:75785354:G:T	9.42447e-24	-9.12748e-10	-1.36357	4.75433e-06	-9.12748e-10	-1.36066
75785501	chr5:75785501:G:C	1.12487e-23	-1.18663	-6.68458e-10	2.31835e-06	-2.07886	-6.68458e-10
75785515	chr5:75785515:C:T	1.5853e-24	-1.81243	-1.33367	6.74058e-07	-2.00122	-1.31294
75785717	chr5:75785717:AAAG:A	1.08947e-22	-9.12748e-10	1.08399	5.53677e-05	-9.12748e-10	1.09428
75786042	chr5:75786042:CAT:C	7.54945e-24	-0.418608	-1.16679	7.5593e-07	-2.05718	-1.14235
75786100	chr5:75786100:T:A	1.25322e-23	-9.12748e-10	-1.07858	7.53523e-06	-9.12748e-10	-0.900127
75786187	chr5:75786187:T:C	1.05392e-22	-9.12748e-10	1.05081	9.54351e-05	-9.12748e-10	1.63873
75786453	chr5:75786453:T:C	9.42359e-24	-9.12748e-10	-1.36366	4.73886e-06	-9.12748e-10	-1.36392
75786969	chr5:75786969:G:C	2.43387e-23	-9.12748e-10	-0.414808	9.26751e-06	-9.12748e-10	-0.693202
75787040	chr5:75787040:A:T	4.53145e-24	-0.73406	-1.36177	5.20928e-07	-2.21406	-1.3578
75787117	chr5:75787117:G:A	1.15783e-23	-9.12748e-10	-1.15774	5.88725e-06	-9.12748e-10	-1.14693
75787338	chr5:75787338:T:C	1.15334e-23	-0.100717	-1.06091	1.02951e-06	-1.94853	-0.942111
75787538	chr5:75787538:T:C	9.27049e-24	-0.0648559	-1.31518	7.31948e-07	-1.90321	-1.32855
75787649	chr5:75787649:C:A	1.44253e-23	-9.12748e-10	-0.937892	8.80216e-06	-9.12748e-10	-0.74472
75787728	chr5:75787728:A:T	9.65469e-24	-0.0241698	-1.31526	7.44347e-07	-1.88638	-1.32859
75787770	chr5:75787770:G:A	1.10874e-23	-0.122962	-1.07811	8.90521e-07	-1.9305	-1.10517
75787937	chr5:75787937:G:T	2.85668e-23	-9.12748e-10	-0.254631	1.80265e-05	-9.12748e-10	-0.0278729
75788624	chr5:75788624:A:G	9.68804e-24	-9.12748e-10	-1.33598	4.87417e-06	-9.12748e-10	-1.33577
75788634	chr5:75788634:T:C	1.54858e-24	-1.81094	-1.3586	6.45391e-07	-2.00995	-1.34766
75788861	chr5:75788861:T:A	3.78626e-22	-9.12748e-10	2.32967	0.000198009	-9.12748e-10	2.36859
75788957	chr5:75788957:T:C	2.06277e-23	-0.0742304	-0.50601	1.7103e-06	-1.9125	-0.47055
75788962	chr5:75788962:A:G	2.87379e-23	-9.12748e-10	-0.24866	1.81568e-05	-9.12748e-10	-0.0206719
75788969	chr5:75788969:C:T	9.68741e-24	-9.12748e-10	-1.33605	4.86753e-06	-9.12748e-10	-1.33713
75788970	chr5:75788970:A:G	1.62271e-22	1.90071	-0.418323	1.68012e-06	-2.24135	-0.159504
75789274	chr5:75789274:C:T	9.96861e-24	-9.12748e-10	-1.30744	4.82175e-06	-9.12748e-10	-1.34658
75789583	chr5:75789583:G:A	1.06852e-23	-0.140184	-1.09784	8.66668e-07	-1.93879	-1.12402
75789852	chr5:75789852:A:C	1.25855e-23	-9.12748e-10	-1.07433	7.62451e-06	-9.12748e-10	-0.888348
75790639	chr5:75790639:G:A	5.99215e-23	-9.12748e-10	0.486159	2.88675e-05	-9.12748e-10	0.443
75790674	chr5:75790674:G:A	2.90566e-23	-9.12748e-10	-0.23763	1.83759e-05	-9.12748e-10	-0.00867572
75790792	chr5:75790792:T:A	9.41952e-24	-9.12748e-10	-1.36409	4.83063e-06	-9.12748e-10	-1.34474
75790868	chr5:75790868:A:G	1.14047e-23	-0.128294	-1.04456	1.03698e-06	-1.96072	-0.922686
75791170	chr5:75791170:G:A	1.00569e-23	-9.12748e-10	-1.29861	4.84765e-06	-9.12748e-10	-1.34122
75791335	chr5:75791335:A:G	9.57514e-24	-0.0305929	-1.31711	7.40199e-07	-1.89036	-1.33019
75791455	chr5:75791455:G:C	9.67615e-24	-0.0260571	-1.31115	7.4598e-07	-1.88761	-1.32516
75791463	chr5:75791463:A:T	9.56321e-24	-0.0363883	-1.31256	7.4214e-07	-1.8917	-1.32623
75791506	chr5:75791506:T:C	1.01284e-23	-9.12748e-10	-1.29153	5.09282e-06	-9.12748e-10	-1.29188
75791510	chr5:75791510:G:C	1.12247e-23	-9.12748e-10	-1.18876	5.70578e-06	-9.12748e-10	-1.17824
75791733	chr5:75791733:A:G	1.17877e-23	-0.104614	-1.03521	1.05969e-06	-1.9499	-0.911836
75791784	chr5:75791784:C:T	9.47054e-23	-9.12748e-10	0.943895	8.29789e-05	-9.12748e-10	1.49887
75792628	chr5:75792628:C:T	1.09446e-23	-0.112664	-1.10136	8.79236e-07	-1.97488	-1.07354
75792809	chr5:75792809:C:T	1.02703e-23	-9.12748e-10	-1.27762	5.30295e-06	-9.12748e-10	-1.25145
75792938	chr5:75792938:A:G	1.85432e-23	-0.129959	-0.556811	1.58106e-06	-1.93683	-0.524797
75792940	chr5:75792940:A:G	5.36001e-23	1.66306	-1.28838	5.66296e-07	-2.24012	-1.24823
75792946	chr5:75792946:T:G	1.01372e-23	-9.12748e-10	-1.29066	4.99827e-06	-9.12748e-10	-1.31062
75792957	chr5:75792957:T:C	9.92278e-24	-0.0071104	-1.30493	7.55924e-07	-1.87988	-1.31966
75793025	chr5:75793025:C:T	1.02649e-23	-9.12748e-10	-1.27814	5.30009e-06	-9.12748e-10	-1.25199
75793490	chr5:75793490:T:G	1.0135e-23	-9.12748e-10	-1.29088	5.1732e-06	-9.12748e-10	-1.27623
75793504	chr5:75793504:A:G	2.47396e-23	-9.12748e-10	-0.398469	1.53866e-05	-9.12748e-10	-0.18622
75793779	chr5:75793779:T:C	1.42428e-23	-9.12748e-10	-0.950626	6.27848e-06	-9.12748e-10	-1.08259
75793889	chr5:75793889:G:T	8.95949e-24	-0.0645264	-1.34964	6.79935e-07	-1.95402	-1.35146
75793939	chr5:75793939:A:G	2.38896e-23	-9.12748e-10	-0.433431	9.12198e-06	-9.12748e-10	-0.709029
75794064	chr5:75794064:T:C	1.01367e-23	-9.12748e-10	-1.29071	5.09715e-06	-9.12748e-10	-1.29103
75794182	chr5:75794182:G:T	1.11971e-23	-9.12748e-10	-1.19122	5.69124e-06	-9.12748e-10	-1.18079
75794294	chr5:75794294:T:G	1.0294e-23	-9.12748e-10	-1.27531	6.31031e-06	-9.12748e-10	-1.07753
75794382	chr5:75794382:T:C	1.14794e-23	-9.12748e-10	-1.16632	5.23909e-06	-9.12748e-10	-1.26357
75794416	chr5:75794416:G:T	1.02962e-22	-9.12748e-10	1.02749	9.12426e-05	-9.12748e-10	1.59381
75794662	chr5:75794662:A:T	1.19143e-22	-9.12748e-10	1.17345	8.6417e-05	-9.12748e-10	1.53947
75794821	chr5:75794821:A:T	2.47688e-22	-9.12748e-10	1.90529	7.29491e-05	-9.12748e-10	1.37005
75794876	chr5:75794876:T:C	2.51088e-23	-9.12748e-10	-0.383656	1.50223e-05	-9.12748e-10	-0.210183
75795046	chr5:75795046:T:G	1.67035e-24	-1.92406	-1.16978	1.20019e-06	-1.56635	-1.17089
75795050	chr5:75795050:T:A	1.48472e-23	-9.12748e-10	-0.909064	8.53054e-06	-9.12748e-10	-0.776063
75795102	chr5:75795102:C:G	9.42842e-23	-9.12748e-10	0.939438	8.26776e-05	-9.12748e-10	1.49523
75795109	chr5:75795109:T:G	1.61461e-24	-1.76802	-1.35976	6.23672e-07	-2.04223	-1.34962
75795241	chr5:75795241:T:C	1.05103e-23	-0.216863	-1.03765	1.01432e-06	-1.99067	-0.914821
75795288	chr5:75795288:A:G	1.13907e-23	-0.133929	-1.04015	1.03937e-06	-1.96359	-0.917505
75795404	chr5:75795404:T:C	5.7612e-24	-0.511407	-1.34432	5.61115e-07	-2.16168	-1.33586
75795405	chr5:75795405:G:A	2.89089e-23	-9.12748e-10	-0.242725	1.82754e-05	-9.12748e-10	-0.0141632
75795488	chr5:75795488:A:C	1.11364e-23	-0.16285	-1.03381	1.03612e-06	-1.97429	-0.909945
75795568	chr5:75795568:C:A	1.2137e-23	-0.0251412	-1.08548	1.03015e-06	-1.91925	-0.97076
75795723	chr5:75795723:T:C	1.31429e-22	-9.12748e-10	1.27159	9.016e-05	-9.12748e-10	1.58187
75795802	chr5:75795802:G:T	1.23706e-23	-9.12748e-10	-1.09155	7.47743e-06	-9.12748e-10	-0.907827
75795807	chr5:75795807:G:A	9.86571e-23	-9.12748e-10	0.984774	7.0879e-05	-9.12748e-10	1.34126
75796186	chr5:75796186:G:A	1.13488e-23	-9.12748e-10	-1.17777	5.32703e-06	-9.12748e-10	-1.24692
75796244	chr5:75796244:A:T	1.448e-23	-9.12748e-10	-0.934109	8.29095e-06	-9.12748e-10	-0.804552
75796313	chr5:75796313:G:A	3.01701e-24	-1.63042	-0.872187	2.37291e-06	-1.28321	-0.772389
75796378	chr5:75796378:G:A	1.71334e-23	-9.12748e-10	-0.765846	1.07398e-05	-9.12748e-10	-0.545757
75796423	chr5:75796423:T:C	1.04532e-23	-9.12748e-10	-1.25997	5.43416e-06	-9.12748e-10	-1.22701
75796461	chr5:75796461:T:C	1.96283e-23	-9.12748e-10	-0.629901	8.64214e-06	-9.12748e-10	-0.763066
75796463	chr5:75796463:G:T	1.7967e-23	-9.12748e-10	-0.718341	7.99979e-06	-9.12748e-10	-0.840301
75796520	chr5:75796520:T:C	1.44835e-22	-9.12748e-10	1.36872	0.000107637	-9.12748e-10	1.75905
75796527	chr5:75796527:C:A	4.23702e-24	-0.799344	-1.36367	5.06439e-07	-2.2364	-1.36367
75796542	chr5:75796542:C:T	1.13313e-23	-0.14738	-1.03193	1.04426e-06	-1.96848	-0.907927
75796718	chr5:75796718:A:C	1.03416e-23	-9.12748e-10	-1.2707	5.37305e-06	-9.12748e-10	-1.23832
75796839	chr5:75796839:T:C	1.38472e-22	-9.12748e-10	1.32379	0.000101808	-9.12748e-10	1.70337
75797010	chr5:75797010:C:T	1.65473e-23	0.542294	-1.34295	4.79651e-07	-2.31211	-1.3423
75797059	chr5:75797059:T:C	1.18173e-23	-0.0956256	-1.04169	1.05507e-06	-1.94676	-0.91935
75797099	chr5:75797099:ATG:A	1.72231e-23	-9.12748e-10	-0.760626	1.08053e-05	-9.12748e-10	-0.53968
75797394	chr5:75797394:A:C	1.16609e-23	-9.12748e-10	-1.15063	5.64972e-06	-9.12748e-10	-1.18811
75797967	chr5:75797967:C:A	1.10251e-23	-0.123168	-1.08353	8.86462e-07	-1.9298	-1.11044
75798015	chr5:75798015:G:A	1.11971e-23	-9.12748e-10	-1.19122	5.69124e-06	-9.12748e-10	-1.18079
75798328	chr5:75798328:C:T	1.95621e-23	-9.12748e-10	-0.63328	1.15774e-05	-9.12748e-10	-0.470662
75798417	chr5:75798417:A:C	1.46087e-23	-0.424079	-0.501178	1.30209e-06	-2.08965	-0.566098
75798616	chr5:75798616:G:A	1.71334e-23	-9.12748e-10	-0.765846	1.07398e-05	-9.12748e-10	-0.545757
75798661	chr5:75798661:T:G	4.53538e-24	-0.730841	-1.36413	5.15128e-07	-2.21893	-1.36413
75798717	chr5:75798717:A:G	4.56616e-24	-0.72408	-1.36412	5.15463e-07	-2.21828	-1.36412
75798729	chr5:75798729:A:C	1.01709e-23	-9.12748e-10	-1.28734	5.25861e-06	-9.12748e-10	-1.25985
75798737	chr5:75798737:A:C	1.12645e-23	-9.12748e-10	-1.18522	5.73039e-06	-9.12748e-10	-1.17393
75798827	chr5:75798827:C:T	7.27072e-23	-9.12748e-10	0.679565	5.86496e-05	-9.12748e-10	1.15186
75798914	chr5:75798914:T:C	1.356e-23	-9.12748e-10	-0.999751	7.6458e-06	-9.12748e-10	-0.88556
75799025	chr5:75799025:A:G	6.02384e-23	1.78887	-1.29744	5.46991e-07	-2.26528	-1.25776
75799159	chr5:75799159:G:T	1.15908e-23	-0.106727	-1.04993	1.03997e-06	-1.95101	-0.929514
75799371	chr5:75799371:G:T	2.86494e-23	-9.12748e-10	-0.251743	1.41512e-05	-9.12748e-10	-0.269916
75799399	chr5:75799399:C:G	1.44835e-22	-9.12748e-10	1.36872	0.000107637	-9.12748e-10	1.75905
75799599	chr5:75799599:G:A	1.24032e-23	-9.12748e-10	-1.08892	7.49772e-06	-9.12748e-10	-0.905118
75799872	chr5:75799872:C:T	1.0186e-23	-9.12748e-10	-1.28586	5.26756e-06	-9.12748e-10	-1.25815
75799982	chr5:75799982:C:T	1.08594e-23	-9.12748e-10	-1.22185	6.34592e-06	-9.12748e-10	-1.0719
75800087	chr5:75800087:C:T	1.15102e-23	-0.115416	-1.04823	1.03784e-06	-1.95485	-0.927732
75800141	chr5:75800141:T:C	4.66981e-24	-0.701652	-1.36411	5.18547e-07	-2.21235	-1.36409
75800378	chr5:75800378:A:G	1.5026e-23	-9.12748e-10	-0.897094	7.64973e-06	-9.12748e-10	-0.885046
75800402	chr5:75800402:G:A	1.62868e-24	-1.75895	-1.36016	6.19458e-07	-2.04827	-1.35036
75800462	chr5:75800462:A:G	1.02968e-22	-9.12748e-10	1.02754	9.15548e-05	-9.12748e-10	1.59722
75800539	chr5:75800539:T:A	1.10317e-23	-0.123127	-1.08298	8.93265e-07	-1.97931	-1.05327
75800543	chr5:75800543:C:T	9.78044e-24	-9.12748e-10	-1.32649	4.95571e-06	-9.12748e-10	-1.31918
75800657	chr5:75800657:G:T	1.44835e-22	-9.12748e-10	1.36872	0.000107637	-9.12748e-10	1.75905
75800734	chr5:75800734:G:T	1.15343e-23	-0.105669	-1.05589	1.03225e-06	-1.95123	-0.936742
75800744	chr5:75800744:A:G	1.11104e-23	-0.111727	-1.08727	8.94185e-07	-1.97445	-1.05711
75800794	chr5:75800794:C:T	1.44835e-22	-9.12748e-10	1.36872	0.000107637	-9.12748e-10	1.75905
75800868	chr5:75800868:A:T	5.47588e-24	-0.576647	-1.32988	5.60436e-07	-2.18176	-1.31699
75801164	chr5:75801164:A:G	1.5812e-23	-9.12748e-10	-0.846107	8.07854e-06	-9.12748e-10	-0.830506
75801300	chr5:75801300:T:A	4.43172e-24	-0.758059	-1.36003	5.13273e-07	-2.22648	-1.36018
75801509	chr5:75801509:C:T	9.82671e-23	-9.12748e-10	0.980813	8.69086e-05	-9.12748e-10	1.54514
75801515	chr5:75801515:C:T	1.43264e-23	-9.12748e-10	-0.944771	8.7327e-06	-9.12748e-10	-0.752642
75801560	chr5:75801560:C:T	8.70223e-23	2.12847	-1.26918	5.91989e-07	-2.21968	-1.22431
75801700	chr5:75801700:C:T	1.15407e-23	-0.104896	-1.0561	1.03324e-06	-1.95022	-0.936793
75801790	chr5:75801790:A:G	1.38679e-23	-9.12748e-10	-0.977296	7.84587e-06	-9.12748e-10	-0.859729
75802037	chr5:75802037:AT:A	3.06976e-23	-0.182692	-6.68458e-10	2.96048e-06	-1.83437	-6.68458e-10
75802243	chr5:75802243:C:T	9.847e-24	-0.00973473	-1.30997	7.53026e-07	-1.87915	-1.32422
75802251	chr5:75802251:T:C	1.18971e-23	-0.0645298	-1.06605	1.03893e-06	-1.93326	-0.948262
75802296	chr5:75802296:T:G	1.05884e-23	-0.145546	-1.10157	8.70155e-07	-1.98652	-1.07228
75802328	chr5:75802328:G:A	1.1009e-23	-0.115449	-1.09271	8.88908e-07	-1.97404	-1.06344
75802331	chr5:75802331:C:T	9.99662e-24	-9.12748e-10	-1.30463	5.1697e-06	-9.12748e-10	-1.2769
75802460	chr5:75802460:C:T	2.38461e-23	-9.12748e-10	-0.435253	9.117e-06	-9.12748e-10	-0.709575
75802546	chr5:75802546:G:A	5.66058e-24	-0.540115	-1.33323	5.64234e-07	-2.17088	-1.32112
75802548	chr5:75802548:A:G	1.45223e-22	-9.12748e-10	1.37139	0.000107926	-9.12748e-10	1.76173
75802561	chr5:75802561:G:A	1.16436e-23	-0.094856	-1.05726	1.03652e-06	-1.94567	-0.938181
75802703	chr5:75802703:C:A	1.21672e-22	1.19445	-6.68458e-10	6.14328e-06	-1.10436	-6.68458e-10
75802930	chr5:75802930:GAA:G	2.81984e-23	-9.12748e-10	-0.26761	1.77495e-05	-9.12748e-10	-0.0433585
75802951	chr5:75802951:C:T	1.06475e-23	0.0338161	-1.27537	7.92653e-07	-1.86048	-1.29161
75803051	chr5:75803051:T:C	1.15817e-23	-0.0796023	-1.07784	9.15113e-07	-1.96106	-1.04736
75803212	chr5:75803212:T:C	1.16253e-23	-0.105262	-1.04843	1.04229e-06	-1.9508	-0.927497
75803227	chr5:75803227:C:T	1.44835e-22	-9.12748e-10	1.36872	0.000107637	-9.12748e-10	1.75905
75803390	chr5:75803390:C:T	1.20095e-23	-0.0600573	-1.06112	1.0459e-06	-1.93199	-0.942849
75803698	chr5:75803698:A:G	1.12766e-23	-0.117199	-1.06695	1.01543e-06	-1.9548	-0.949605
75803721	chr5:75803721:G:C	1.11971e-23	-9.12748e-10	-1.19122	5.69124e-06	-9.12748e-10	-1.18079
75803785	chr5:75803785:A:G	1.37134e-24	-1.93704	-1.35405	7.36853e-07	-1.8848	-1.34029
75803809	chr5:75803809:G:T	3.20803e-24	-1.63186	-0.80936	2.53919e-06	-1.2849	-0.702972
75803989	chr5:75803989:T:C	1.12645e-23	-0.106086	-1.07913	1.00506e-06	-1.95065	-0.964017
75804031	chr5:75804031:T:G	1.95174e-23	-9.12748e-10	-0.635567	1.15518e-05	-9.12748e-10	-0.472873
75804091	chr5:75804091:T:C	2.85657e-23	-9.12748e-10	-0.254668	1.79801e-05	-9.12748e-10	-0.0304494
75804240	chr5:75804240:G:A	1.60225e-24	-1.94364	-1.19183	1.14742e-06	-1.58603	-1.19617
75804316	chr5:75804316:T:C	2.77038e-23	-9.12748e-10	-0.285307	1.7419e-05	-9.12748e-10	-0.0621522
75804524	chr5:75804524:A:G	3.0159e-23	-9.12748e-10	-0.200394	1.91434e-05	-9.12748e-10	0.0322434
75804612	chr5:75804612:A:G	9.62621e-24	-0.215244	-1.12714	8.45188e-07	-2.03669	-1.05122
75804621	chr5:75804621:A:C	1.36819e-23	-9.12748e-10	-0.9908	8.49989e-06	-9.12748e-10	-0.779663
75804655	chr5:75804655:A:C	1.06543e-22	-9.12748e-10	1.06167	9.43685e-05	-9.12748e-10	1.62749
75804854	chr5:75804854:T:C	1.05817e-23	-0.316469	-0.931285	9.69831e-07	-2.11848	-0.831874
75804925	chr5:75804925:T:A	1.20912e-22	-9.12748e-10	1.18819	0.000108655	-9.12748e-10	1.76846
75805091	chr5:75805091:T:C	8.03188e-24	-0.50467	-1.01879	8.47686e-07	-2.17109	-0.91387
75805111	chr5:75805111:C:T	2.1025e-23	-9.12748e-10	-0.561162	8.55932e-06	-9.12748e-10	-0.772695
75805515	chr5:75805515:T:C	4.66571e-24	-0.916943	-1.14969	7.58551e-07	-2.06315	-1.13291
75805516	chr5:75805516:C:T	4.83444e-24	-0.918075	-1.11304	7.87801e-07	-2.06289	-1.09534
75805561	chr5:75805561:G:A	1.38638e-23	-9.12748e-10	-0.977592	8.38868e-06	-9.12748e-10	-0.792833
75805584	chr5:75805584:T:C	4.30614e-24	-1.11991	-1.02693	8.93058e-07	-2.1345	-0.898325
75805966	chr5:75805966:G:C	3.37272e-23	-9.12748e-10	-0.0885714	2.15345e-05	-9.12748e-10	0.149941
75806025	chr5:75806025:A:G	1.43658e-23	-9.12748e-10	-0.942027	9.02328e-06	-9.12748e-10	-0.719909
75806094	chr5:75806094:G:A	1.42206e-23	-9.12748e-10	-0.952183	8.64792e-06	-9.12748e-10	-0.762398
75806205	chr5:75806205:T:C	9.6679e-24	-9.12748e-10	-1.33807	4.96182e-06	-9.12748e-10	-1.31794
75806212	chr5:75806212:C:T	4.14844e-24	-0.924184	-1.25996	6.77945e-07	-2.02427	-1.28414
75806275	chr5:75806275:A:G	2.42999e-24	-1.35507	-1.36392	5.07957e-07	-2.2341	-1.36298
75806444	chr5:75806444:T:C	2.48253e-24	-1.33478	-1.36282	5.11734e-07	-2.22839	-1.36127
75806472	chr5:75806472:A:G	1.12583e-23	-9.12748e-10	-1.18577	5.17171e-06	-9.12748e-10	-1.27651
75806606	chr5:75806606:C:T	3.31134e-24	-1.26146	-1.14807	6.46302e-07	-2.19526	-1.16094
75806710	chr5:75806710:C:T	1.24414e-23	-9.12748e-10	-1.08584	6.71854e-06	-9.12748e-10	-1.01485
75806738	chr5:75806738:A:G	4.1148e-24	-1.0743	-1.11799	8.17238e-07	-2.11528	-1.00626
75806760	chr5:75806760:G:A	1.57009e-22	-9.12748e-10	1.44943	0.000115207	-9.12748e-10	1.82701
75806791	chr5:75806791:G:A	3.53481e-23	-9.12748e-10	-0.0416303	2.2601e-05	-9.12748e-10	0.198278
75806830	chr5:75806830:A:G	3.90529e-24	-0.950761	-1.29378	6.50305e-07	-2.03622	-1.31381
75806918	chr5:75806918:A:G	9.33326e-23	-9.12748e-10	0.929293	3.65821e-05	-9.12748e-10	0.679843
75807202	chr5:75807202:T:C	2.50482e-24	-1.33017	-1.35849	5.13553e-07	-2.22512	-1.36099
75807214	chr5:75807214:T:C	4.74758e-24	-1.25359	-0.795652	9.845e-07	-2.2028	-0.732537
75807328	chr5:75807328:C:T	1.37426e-23	-9.12748e-10	-0.986373	8.54263e-06	-9.12748e-10	-0.774648
75807356	chr5:75807356:G:A	2.66083e-23	-9.12748e-10	-0.325651	1.29917e-05	-9.12748e-10	-0.355408
75807525	chr5:75807525:A:C	1.58886e-23	0.420044	-1.26132	1.0198e-06	-1.61109	-1.28902
75807781	chr5:75807781:G:A	1.23934e-23	-9.12748e-10	-1.08971	6.34946e-06	-9.12748e-10	-1.07135
75807984	chr5:75807984:A:G	2.48363e-24	-1.34806	-1.3491	5.14719e-07	-2.23067	-1.35318
75807999	chr5:75807999:G:C	3.69584e-23	-9.12748e-10	0.00291708	2.37772e-05	-9.12748e-10	0.24901
75808011	chr5:75808011:G:T	3.72043e-24	-1.12119	-1.17184	7.53011e-07	-2.13227	-1.07113
75808276	chr5:75808276:G:A	3.19562e-24	-1.12773	-1.31736	5.76978e-07	-2.15878	-1.31089
75808366	chr5:75808366:G:T	1.66707e-23	-9.12748e-10	-0.793222	9.68733e-06	-9.12748e-10	-0.648898
75808423	chr5:75808423:G:A	3.58586e-23	-9.12748e-10	-0.0272927	2.27392e-05	-9.12748e-10	0.204373
75808445	chr5:75808445:A:C	6.08758e-23	-9.12748e-10	0.501959	4.86489e-05	-9.12748e-10	0.964914
75808637	chr5:75808637:T:C	1.57009e-22	-9.12748e-10	1.44943	0.000115207	-9.12748e-10	1.82701
75808787	chr5:75808787:T:C	1.32064e-22	-9.12748e-10	1.27641	0.000151908	-9.12748e-10	2.10356
75808877	chr5:75808877:G:A	1.4225e-23	-9.12748e-10	-0.951873	8.66525e-06	-9.12748e-10	-0.760395
75808940	chr5:75808940:G:A	1.29806e-22	-9.12748e-10	1.25917	0.000125003	-9.12748e-10	1.90862
75808942	chr5:75808942:C:T	3.19337e-23	-9.12748e-10	-0.143213	2.03301e-05	-9.12748e-10	0.0923883
75809112	chr5:75809112:A:G	1.72594e-23	-9.12748e-10	-0.758516	1.08463e-05	-9.12748e-10	-0.535888
75809181	chr5:75809181:C:T	4.09501e-22	-9.12748e-10	2.40806	0.000319041	-9.12748e-10	2.8456
75809725	chr5:75809725:T:C	3.98395e-23	-9.12748e-10	0.0779836	2.59929e-05	-9.12748e-10	0.338107
75809835	chr5:75809835:C:T	1.10975e-23	-9.12748e-10	-1.20016	5.50054e-06	-9.12748e-10	-1.21487
75809839	chr5:75809839:G:A	9.4206e-24	-9.12748e-10	-1.36398	4.83779e-06	-9.12748e-10	-1.34326
75809878	chr5:75809878:C:T	4.65993e-23	0.23471	-6.68458e-10	3.61862e-06	-1.63362	-6.68458e-10
75809935	chr5:75809935:G:A	6.00274e-23	-9.12748e-10	0.487925	4.75425e-05	-9.12748e-10	0.941907
75810007	chr5:75810007:A:G	3.65339e-24	-1.13115	-1.18007	7.41993e-07	-2.13478	-1.08336
75810064	chr5:75810064:C:T	6.83748e-24	-1.68446	-6.68458e-10	1.82369e-06	-2.31886	-6.68458e-10
75810072	chr5:75810072:T:C	2.43527e-24	-1.3572	-1.35961	5.09093e-07	-2.23319	-1.36165
75810084	chr5:75810084:A:C	3.47905e-23	-9.12748e-10	-0.0575325	2.22629e-05	-9.12748e-10	0.183205
75810119	chr5:75810119:T:C	1.55411e-22	-9.12748e-10	1.4392	0.000113975	-9.12748e-10	1.81626
75810188	chr5:75810188:A:C	6.43103e-24	-1.03036	-0.715384	1.22467e-06	-2.12446	-0.592582
75810213	chr5:75810213:A:G	1.84011e-23	-9.12748e-10	-0.694464	7.51484e-06	-9.12748e-10	-0.902836
75810313	chr5:75810313:G:A	1.55987e-23	-9.12748e-10	-0.859689	9.64911e-06	-9.12748e-10	-0.652851
75810561	chr5:75810561:G:A	2.19126e-23	0.758789	-1.27861	5.46825e-07	-2.27323	-1.25011
75810802	chr5:75810802:G:A	1.5566e-23	-9.12748e-10	-0.861789	9.62449e-06	-9.12748e-10	-0.655406
75811010	chr5:75811010:A:G	1.05917e-22	1.05578	-6.68458e-10	5.69743e-06	-1.1797	-6.68458e-10
75811380	chr5:75811380:A:G	1.53905e-23	-9.12748e-10	-0.873125	9.50847e-06	-9.12748e-10	-0.667533
75811406	chr5:75811406:C:T	1.81814e-23	-9.12748e-10	-0.706477	1.15044e-05	-9.12748e-10	-0.476985
75811576	chr5:75811576:T:C	1.58002e-22	-9.12748e-10	1.45573	0.000115975	-9.12748e-10	1.83366
75811621	chr5:75811621:T:G	1.05309e-22	-9.12748e-10	1.05003	4.10588e-05	-9.12748e-10	0.795289
75811630	chr5:75811630:T:C	1.63611e-23	-9.12748e-10	-0.811967	1.02115e-05	-9.12748e-10	-0.5962
75811948	chr5:75811948:T:C	1.36987e-23	-9.12748e-10	-0.989576	8.50954e-06	-9.12748e-10	-0.778529
75811969	chr5:75811969:G:C	1.12695e-23	-9.12748e-10	-1.18478	6.01144e-06	-9.12748e-10	-1.12605
75812015	chr5:75812015:G:T	1.11023e-23	-9.12748e-10	-1.19972	5.90899e-06	-9.12748e-10	-1.14324
75812086	chr5:75812086:C:T	4.05315e-23	-9.12748e-10	0.0952027	2.64836e-05	-9.12748e-10	0.356811
75812340	chr5:75812340:T:C	1.55153e-23	-9.12748e-10	-0.865047	9.5873e-06	-9.12748e-10	-0.659277
75812479	chr5:75812479:A:G	1.55987e-23	-9.12748e-10	-0.859689	9.64911e-06	-9.12748e-10	-0.652851
75812484	chr5:75812484:T:C	3.91285e-23	-9.12748e-10	0.0599744	2.54891e-05	-9.12748e-10	0.318536
75812570	chr5:75812570:C:T	1.54676e-23	-9.12748e-10	-0.86813	9.54479e-06	-9.12748e-10	-0.663721
75812639	chr5:75812639:G:A	1.50081e-24	-1.89801	-1.30286	7.55914e-07	-1.93552	-1.26402
75812647	chr5:75812647:A:G	1.5636e-23	-9.12748e-10	-0.8573	9.67742e-06	-9.12748e-10	-0.649921
75812742	chr5:75812742:T:A	1.59043e-22	-9.12748e-10	1.4623	0.000116797	-9.12748e-10	1.84072
75812789	chr5:75812789:G:C	1.1052e-23	-9.12748e-10	-1.20427	5.83492e-06	-9.12748e-10	-1.15586
75812820	chr5:75812820:G:T	1.04195e-23	-9.12748e-10	-1.2632	4.99088e-06	-9.12748e-10	-1.3121
75812909	chr5:75812909:C:T	4.70824e-24	-0.835375	-1.22219	7.56889e-07	-1.93073	-1.26753
75812947	chr5:75812947:T:C	3.43126e-23	-9.12748e-10	-0.0713626	2.19331e-05	-9.12748e-10	0.16828
75813113	chr5:75813113:C:A	3.61061e-24	-1.1451	-1.1779	7.40056e-07	-2.13992	-1.08083
75813150	chr5:75813150:C:T	9.53864e-24	-9.12748e-10	-1.35152	4.84513e-06	-9.12748e-10	-1.34174
75813242	chr5:75813242:C:T	1.67741e-23	-9.12748e-10	-0.787038	1.05185e-05	-9.12748e-10	-0.566584
75813361	chr5:75813361:C:T	1.52432e-23	-9.12748e-10	-0.882742	9.40316e-06	-9.12748e-10	-0.678671
75813490	chr5:75813490:C:T	4.27456e-24	-0.839592	-1.3146	7.08263e-07	-1.93037	-1.33428
75813599	chr5:75813599:T:C	1.50389e-23	-9.12748e-10	-0.896239	9.23758e-06	-9.12748e-10	-0.696436
75813837	chr5:75813837:C:G	1.34261e-22	-9.12748e-10	1.29291	0.000127038	-9.12748e-10	1.92477
75813924	chr5:75813924:T:A	3.39614e-24	-1.2107	-1.17354	7.25466e-07	-2.16536	-1.0753
75813955	chr5:75813955:G:A	1.56921e-22	-9.12748e-10	1.44887	0.000115131	-9.12748e-10	1.82635
75814191	chr5:75814191:C:G	1.55987e-23	-9.12748e-10	-0.859689	9.64911e-06	-9.12748e-10	-0.652851
75814347	chr5:75814347:G:A	1.35757e-22	-9.12748e-10	1.30399	0.000128613	-9.12748e-10	1.93709
75814567	chr5:75814567:T:A	1.55987e-23	-9.12748e-10	-0.859689	9.64911e-06	-9.12748e-10	-0.652851
75814677	chr5:75814677:TGCAACCCAAAGGGCCG:T	4.26827e-24	-0.83267	-1.323	7.0616e-07	-1.92682	-1.34081
75814712	chr5:75814712:C:T	4.01288e-24	-0.990043	-1.22732	6.79113e-07	-2.05165	-1.25504
75814787	chr5:75814787:G:A	2.29168e-23	-9.12748e-10	-0.475006	1.46076e-05	-9.12748e-10	-0.238175
75814866	chr5:75814866:G:A	1.04937e-23	-9.12748e-10	-1.2561	6.51489e-06	-9.12748e-10	-1.04563
75815358	chr5:75815358:C:T	6.67802e-24	-1.01815	-0.689907	1.12389e-06	-2.25253	-0.550392
75815444	chr5:75815444:A:T	9.56185e-24	-9.12748e-10	-1.3491	4.87722e-06	-9.12748e-10	-1.33514
75815540	chr5:75815540:A:G	1.57413e-23	-9.12748e-10	-0.850591	9.74485e-06	-9.12748e-10	-0.642978
75815572	chr5:75815572:T:C	2.38114e-24	-1.37669	-1.36261	5.0506e-07	-2.23914	-1.36365
75815768	chr5:75815768:C:G	1.68628e-23	-9.12748e-10	-0.781768	1.05675e-05	-9.12748e-10	-0.561932
75816053	chr5:75816053:C:G	1.30392e-23	-9.12748e-10	-1.03892	5.84455e-06	-9.12748e-10	-1.15421
75816138	chr5:75816138:C:T	1.05772e-23	-9.12748e-10	-1.24817	5.30795e-06	-9.12748e-10	-1.25051
75816140	chr5:75816140:T:C	8.26564e-24	-1.48291	-0.0118596	3.04414e-06	-2.25206	0.445557
75816256	chr5:75816256:T:C	1.5235e-23	-9.12748e-10	-0.883277	9.36772e-06	-9.12748e-10	-0.682447
75816545	chr5:75816545:C:T	1.30392e-23	-9.12748e-10	-1.03892	5.84455e-06	-9.12748e-10	-1.15421
75816609	chr5:75816609:C:T	3.54908e-23	-9.12748e-10	-0.0376034	2.27772e-05	-9.12748e-10	0.206042
75816630	chr5:75816630:C:T	2.73153e-23	-9.12748e-10	-0.299429	1.34975e-05	-9.12748e-10	-0.31721
75816787	chr5:75816787:A:C	1.29068e-23	-9.12748e-10	-1.04912	7.0625e-06	-9.12748e-10	-0.964918
75816843	chr5:75816843:C:T	3.62622e-24	-2.31869	-6.68458e-10	2.72336e-06	-1.91785	-6.68458e-10
75816893	chr5:75816893:A:G	1.85599e-23	-9.12748e-10	-0.68587	1.09261e-05	-9.12748e-10	-0.528563
75816970	chr5:75816970:A:G	1.30384e-23	-9.12748e-10	-1.03897	5.84457e-06	-9.12748e-10	-1.1542
75817256	chr5:75817256:T:A	6.03238e-23	-9.12748e-10	0.49285	4.03466e-05	-9.12748e-10	0.77779
75817572	chr5:75817572:G:A	9.50299e-24	-9.12748e-10	-1.35527	4.83503e-06	-9.12748e-10	-1.34383
75817611	chr5:75817611:G:A	9.56733e-24	-9.12748e-10	-1.34852	4.88187e-06	-9.12748e-10	-1.33419
75817651	chr5:75817651:C:T	3.42141e-24	-1.20065	-1.17618	7.2468e-07	-2.16248	-1.07926
75817661	chr5:75817661:A:C	1.57105e-23	-9.12748e-10	-0.85255	9.72078e-06	-9.12748e-10	-0.64545
75817772	chr5:75817772:C:T	9.46285e-24	-9.12748e-10	-1.3595	4.78131e-06	-9.12748e-10	-1.355
75817854	chr5:75817854:G:T	3.67732e-24	-1.0403	-1.2644	6.41967e-07	-2.07501	-1.28793
75818069	chr5:75818069:A:G	2.30901e-24	-1.40826	-1.36179	5.0076e-07	-2.24816	-1.36319
75818137	chr5:75818137:C:T	1.44571e-23	-9.12748e-10	-0.935687	9.09199e-06	-9.12748e-10	-0.712323
75818244	chr5:75818244:G:A	1.35741e-23	-9.12748e-10	-0.998714	8.21441e-06	-9.12748e-10	-0.813826
75818263	chr5:75818263:C:T	3.49253e-24	-1.18177	-1.17448	7.59551e-07	-2.13923	-1.05552
75818302	chr5:75818302:C:T	3.83171e-24	-2.26357	-6.68458e-10	3.1511e-06	-1.77197	-6.68458e-10
75818340	chr5:75818340:C:T	1.47122e-23	-9.12748e-10	-0.918197	9.06342e-06	-9.12748e-10	-0.715469
75818407	chr5:75818407:G:T	3.23236e-24	-1.59175	-0.841916	8.82931e-07	-2.31923	-0.724993
75818484	chr5:75818484:G:A	3.47264e-23	-9.12748e-10	-0.0593765	2.22477e-05	-9.12748e-10	0.182523
75818552	chr5:75818552:A:C	1.5587e-22	-9.12748e-10	1.44215	0.000114346	-9.12748e-10	1.81951
75818775	chr5:75818775:T:C	7.62801e-22	-9.12748e-10	3.03012	0.000414751	-9.12748e-10	3.10796
75818812	chr5:75818812:T:C	9.83616e-24	-9.12748e-10	-1.32081	5.33308e-06	-9.12748e-10	-1.24579
75818939	chr5:75818939:G:T	3.52333e-24	-1.51004	-0.837426	8.90767e-07	-2.31419	-0.721194
75819009	chr5:75819009:T:C	1.22947e-23	-9.12748e-10	-1.09771	7.26876e-06	-9.12748e-10	-0.936131
75819175	chr5:75819175:A:G	9.41942e-24	-9.12748e-10	-1.3641	4.79682e-06	-9.12748e-10	-1.35176
75819310	chr5:75819310:C:T	7.73402e-23	0.741337	-6.68458e-10	5.6665e-06	-1.18515	-6.68458e-10
75819552	chr5:75819552:T:A	1.46973e-22	-9.12748e-10	1.38338	0.000140249	-9.12748e-10	2.02371
75819667	chr5:75819667:G:A	1.15509e-23	-9.12748e-10	-1.16011	5.26646e-06	-9.12748e-10	-1.25836
75819736	chr5:75819736:A:G	1.02497e-23	-9.12748e-10	-1.27963	5.21679e-06	-9.12748e-10	-1.26783
75819884	chr5:75819884:A:G	1.89615e-23	-9.12748e-10	-0.664463	7.73429e-06	-9.12748e-10	-0.874052
75819976	chr5:75819976:C:T	1.20392e-23	-9.12748e-10	-1.11871	7.08801e-06	-9.12748e-10	-0.961312
75820103	chr5:75820103:A:G	1.37142e-23	-9.12748e-10	-0.988447	8.31403e-06	-9.12748e-10	-0.801773
75820138	chr5:75820138:C:T	1.22829e-23	-9.12748e-10	-1.09867	7.50729e-06	-9.12748e-10	-0.903842
75820287	chr5:75820287:C:A	5.62172e-23	-9.12748e-10	0.422346	3.78433e-05	-9.12748e-10	0.713738
75820291	chr5:75820291:C:G	1.18883e-23	-9.12748e-10	-1.13132	7.18803e-06	-9.12748e-10	-0.947299
75820374	chr5:75820374:A:G	1.37142e-23	-9.12748e-10	-0.988447	8.31403e-06	-9.12748e-10	-0.801773
75820413	chr5:75820413:T:A	1.47269e-23	-9.12748e-10	-0.917197	9.30109e-06	-9.12748e-10	-0.689584
75820515	chr5:75820515:C:T	1.35088e-23	-9.12748e-10	-1.00353	8.16243e-06	-9.12748e-10	-0.820174
75820552	chr5:75820552:T:G	1.22947e-23	-9.12748e-10	-1.09771	5.60566e-06	-9.12748e-10	-1.19594
75821604	chr5:75821604:T:G	1.67096e-23	-9.12748e-10	-0.790895	7.63625e-06	-9.12748e-10	-0.88681
75821759	chr5:75821759:A:C	2.45375e-24	-1.55828	-1.15098	6.42305e-07	-2.31255	-1.04985
75821802	chr5:75821802:G:A	3.62312e-24	-1.5048	-0.814744	9.13793e-07	-2.31317	-0.696697
75821816	chr5:75821816:G:T	1.85741e-24	-1.63029	-1.35741	4.70558e-07	-2.31971	-1.35384
75821851	chr5:75821851:A:C	1.4367e-23	-9.12748e-10	-0.941943	8.81184e-06	-9.12748e-10	-0.74362
75822231	chr5:75822231:A:G	1.37205e-23	-9.12748e-10	-0.987985	8.31612e-06	-9.12748e-10	-0.801521
75822372	chr5:75822372:C:T	1.71532e-24	-2.02149	-1.04579	1.44103e-06	-1.57297	-0.981386
75822450	chr5:75822450:G:A	3.67376e-24	-2.30566	-6.68458e-10	5.68987e-06	-1.18103	-6.68458e-10
75822524	chr5:75822524:C:T	2.75803e-24	-1.27864	-1.31372	5.50566e-07	-2.23026	-1.28626
75822651	chr5:75822651:A:G	4.07417e-24	-1.47417	-0.728041	1.0079e-06	-2.30985	-0.601997
75822703	chr5:75822703:C:T	2.26287e-24	-1.63694	-1.1533	6.36844e-07	-2.31826	-1.05269
75823060	chr5:75823060:G:C	2.38026e-24	-1.58528	-1.15438	6.38287e-07	-2.31486	-1.05382
75823542	chr5:75823542:A:G	1.23034e-23	-9.12748e-10	-1.097	6.14493e-06	-9.12748e-10	-1.10409
75823746	chr5:75823746:C:T	2.37964e-24	-1.56764	-1.17229	6.25539e-07	-2.31337	-1.07549
75823803	chr5:75823803:T:C	9.74585e-24	-9.12748e-10	-1.33003	5.01876e-06	-9.12748e-10	-1.30653
75824022	chr5:75824022:C:T	9.43075e-24	-9.12748e-10	-1.3629	4.76387e-06	-9.12748e-10	-1.35866
75824331	chr5:75824331:A:G	2.55623e-24	-1.54926	-1.11908	6.68104e-07	-2.31111	-1.01192
75824332	chr5:75824332:C:T	1.18969e-23	-9.12748e-10	-1.13059	6.09058e-06	-9.12748e-10	-1.11297
75824564	chr5:75824564:G:A	1.84355e-23	-9.12748e-10	-0.692595	1.08802e-05	-9.12748e-10	-0.532773
75824637	chr5:75824637:A:G	1.13792e-23	-9.12748e-10	-1.17509	5.93557e-06	-9.12748e-10	-1.13875
75824664	chr5:75824664:A:G	6.39653e-23	1.89587	-1.34441	4.90706e-07	-2.2677	-1.36393
75824856	chr5:75824856:C:G	3.21323e-24	-1.66797	-0.771626	9.72576e-07	-2.31992	-0.627601
75824890	chr5:75824890:C:T	1.44683e-23	-9.12748e-10	-0.934913	8.87024e-06	-9.12748e-10	-0.737015
75825119	chr5:75825119:CTG:C	1.10133e-22	-9.12748e-10	1.09481	4.2815e-05	-9.12748e-10	0.837172
75825435	chr5:75825435:T:C	2.11035e-23	-9.12748e-10	-0.557435	1.41338e-05	-9.12748e-10	-0.271144
75825594	chr5:75825594:A:G	5.81574e-23	-9.12748e-10	0.456277	4.5619e-05	-9.12748e-10	0.900607
75825636	chr5:75825636:G:A	1.34514e-23	-9.12748e-10	-1.00779	7.21498e-06	-9.12748e-10	-0.943557
75825889	chr5:75825889:A:T	1.63492e-24	-1.79451	-1.32077	4.95845e-07	-2.31291	-1.3083
75826139	chr5:75826139:T:C	1.81999e-24	-1.76614	-1.24191	5.34492e-07	-2.31629	-1.22986
75826147	chr5:75826147:C:T	5.47905e-23	-9.12748e-10	0.396641	3.69369e-05	-9.12748e-10	0.689494
75826538	chr5:75826538:T:C	2.36474e-24	-1.52	-1.2262	5.4051e-07	-2.30402	-1.23094
75826666	chr5:75826666:G:A	2.68131e-24	-1.26318	-1.35739	5.25602e-07	-2.22238	-1.34054
75826990	chr5:75826990:C:T	3.4587e-24	-1.10693	-1.25905	5.40157e-07	-2.27519	-1.26042
75827239	chr5:75827239:A:G	3.4942e-24	-1.09575	-1.26002	5.41403e-07	-2.27243	-1.26088
75827331	chr5:75827331:G:A	3.89173e-23	-9.12748e-10	0.0545637	2.64875e-05	-9.12748e-10	0.356955
75827496	chr5:75827496:A:G	9.44865e-24	-9.12748e-10	-1.361	4.85291e-06	-9.12748e-10	-1.34014
75827825	chr5:75827825:A:T	8.62664e-23	2.20114	-1.35058	8.66268e-07	-1.76441	-1.29886
75827875	chr5:75827875:C:G	4.6799e-23	-9.12748e-10	0.238986	2.66411e-05	-9.12748e-10	0.36274
75828075	chr5:75828075:T:C	1.51504e-23	-9.12748e-10	-0.888851	6.81226e-06	-9.12748e-10	-1.00099
75828098	chr5:75828098:C:A	3.08496e-23	-9.12748e-10	-0.177751	1.76708e-05	-9.12748e-10	-0.0478014
75828582	chr5:75828582:C:T	1.17776e-22	-9.12748e-10	1.16191	4.88679e-05	-9.12748e-10	0.969404
75828586	chr5:75828586:T:C	1.06361e-23	-9.12748e-10	-1.24262	5.78593e-06	-9.12748e-10	-1.16429
75828679	chr5:75828679:C:T	1.2012e-23	-9.12748e-10	-1.12097	6.71353e-06	-9.12748e-10	-1.01559
75828719	chr5:75828719:A:G	1.14524e-23	-9.12748e-10	-1.16868	6.37346e-06	-9.12748e-10	-1.06757
75828743	chr5:75828743:A:G	1.02115e-23	-9.12748e-10	-1.28336	5.50546e-06	-9.12748e-10	-1.21398
75828814	chr5:75828814:A:G	2.6254e-22	3.32062	-1.3571	7.57002e-07	-1.85413	-1.34398
75828914	chr5:75828914:G:C	1.17963e-23	-9.12748e-10	-1.13909	6.5669e-06	-9.12748e-10	-1.03767
75829020	chr5:75829020:T:C	1.66987e-22	2.72523	-1.21419	8.24012e-07	-1.96864	-1.14464
75829100	chr5:75829100:T:C	1.4342e-22	2.65744	-1.29854	7.45501e-07	-1.98087	-1.23255
75829198	chr5:75829198:G:C	1.18784e-23	-9.12748e-10	-1.13216	6.61786e-06	-9.12748e-10	-1.02994
75829300	chr5:75829300:C:G	8.65444e-24	-1.4488	-6.68458e-10	1.9323e-06	-2.26101	-6.68458e-10
75829441	chr5:75829441:G:A	9.76455e-24	-9.12748e-10	-1.32812	4.73903e-06	-9.12748e-10	-1.36388
75829948	chr5:75829948:A:G	9.32492e-25	-2.31993	-1.35684	8.24332e-07	-1.75109	-1.36181
75830387	chr5:75830387:C:G	4.21158e-23	1.49495	-1.36141	6.18201e-07	-2.03669	-1.36397
75830400	chr5:75830400:T:C	4.22184e-23	-9.12748e-10	0.135981	2.07762e-05	-9.12748e-10	0.11409
75830493	chr5:75830493:C:T	1.06262e-23	-9.12748e-10	-1.24355	5.77645e-06	-9.12748e-10	-1.16593
75830583	chr5:75830583:C:G	1.07508e-23	-9.12748e-10	-1.2319	5.89181e-06	-9.12748e-10	-1.14615
75830818	chr5:75830818:C:T	1.13717e-22	-9.12748e-10	1.12684	4.73909e-05	-9.12748e-10	0.938714
75831197	chr5:75831197:C:G	1.23617e-22	-9.12748e-10	1.21031	5.15557e-05	-9.12748e-10	1.02295
75831480	chr5:75831480:T:A	9.81192e-24	-9.12748e-10	-1.32328	4.73794e-06	-9.12748e-10	-1.36411
75831817	chr5:75831817:C:T	4.22184e-23	-9.12748e-10	0.135981	2.07762e-05	-9.12748e-10	0.11409
75831896	chr5:75831896:A:T	1.01894e-23	-9.12748e-10	-1.28552	5.51348e-06	-9.12748e-10	-1.21252
75831951	chr5:75831951:G:A	6.48346e-23	1.17398	-0.609013	6.2002e-06	-0.723731	-0.371404
75832072	chr5:75832072:A:G	9.78115e-25	-2.26972	-1.35928	6.42582e-07	-2.00235	-1.35962
75832189	chr5:75832189:C:T	1.04443e-23	-9.12748e-10	-1.26082	5.06303e-06	-9.12748e-10	-1.29775
75832347	chr5:75832347:G:T	3.10788e-23	1.19222	-1.36258	5.72828e-07	-2.11278	-1.36411
75832358	chr5:75832358:G:C	1.02098e-24	-2.2669	-1.31922	6.53037e-07	-2.05677	-1.28906
75832405	chr5:75832405:A:G	6.05448e-23	1.57801	-1.0815	9.59223e-07	-2.05062	-0.910726
75832523	chr5:75832523:T:G	1.11219e-24	-2.27902	-1.22152	7.35744e-07	-2.02608	-1.20051
75832615	chr5:75832615:G:T	1.47683e-23	-9.12748e-10	-0.914396	7.02215e-06	-9.12748e-10	-0.970647
75832621	chr5:75832621:C:T	5.91349e-23	1.54397	-1.07103	9.65145e-07	-2.05936	-0.895835
75832707	chr5:75832707:A:T	1.7668e-23	-9.12748e-10	-0.735121	8.238e-06	-9.12748e-10	-0.810959
75832784	chr5:75832784:G:A	5.81619e-23	1.52306	-1.06671	9.64758e-07	-2.06528	-0.890314
75832805	chr5:75832805:T:C	1.03398e-23	-9.12748e-10	-1.27087	5.00444e-06	-9.12748e-10	-1.30939
75832902	chr5:75832902:G:A	1.61136e-23	-9.12748e-10	-0.82721	7.24534e-06	-9.12748e-10	-0.939358
75833021	chr5:75833021:G:T	1.06626e-23	-9.12748e-10	-1.24013	5.82877e-06	-9.12748e-10	-1.15691
75833068	chr5:75833068:A:G	2.89227e-23	0.996328	-1.23858	6.51233e-07	-2.17616	-1.17244
75833122	chr5:75833122:G:A	2.6856e-23	1.04297	-1.35935	1.99532e-06	-0.882685	-1.34623
75833194	chr5:75833194:A:G	4.72165e-23	1.31672	-1.06885	9.15718e-07	-2.11491	-0.892851
75833372	chr5:75833372:GACC:G	4.51551e-23	1.27282	-1.06959	9.01779e-07	-2.12934	-0.893761
75833510	chr5:75833510:A:G	5.52859e-23	1.15826	-0.752615	1.31656e-06	-2.15405	-0.490645
75833528	chr5:75833528:G:C	4.83543e-23	1.34422	-1.07254	9.13167e-07	-2.11295	-0.897607
75833601	chr5:75833601:CTA:C	2.78425e-23	0.958429	-1.23874	6.4463e-07	-2.18613	-1.17267
75833815	chr5:75833815:G:A	1.02799e-23	-9.12748e-10	-1.27668	4.99588e-06	-9.12748e-10	-1.3111
75833911	chr5:75833911:G:T	1.66061e-23	-9.12748e-10	-0.797109	1.21576e-05	-9.12748e-10	-0.421763
75834052	chr5:75834052:A:G	1.04618e-24	-2.31952	-1.24221	1.08144e-06	-1.6522	-1.18922
75834161	chr5:75834161:G:A	2.72272e-22	2.87434	-0.874418	9.45455e-07	-2.13565	-0.840156
75834170	chr5:75834170:A:G	1.42905e-23	-9.12748e-10	-0.947278	8.86267e-06	-9.12748e-10	-0.737868
75834223	chr5:75834223:G:A	4.40465e-23	1.27205	-1.09368	8.73596e-07	-2.13026	-0.924592
75834699	chr5:75834699:T:C	2.57417e-23	0.889938	-1.2487	6.28983e-07	-2.19914	-1.18423
75834707	chr5:75834707:CTTAAAA:C	9.42015e-24	-9.12748e-10	-1.36403	4.90178e-06	-9.12748e-10	-1.33012
75835543	chr5:75835543:G:A	2.45854e-23	-9.12748e-10	-0.404722	2.05997e-05	-9.12748e-10	0.10556
75835593	chr5:75835593:T:C	1.96996e-24	-2.28613	-0.642731	8.54048e-07	-2.31935	-0.758134
75836225	chr5:75836225:A:G	2.37096e-23	0.820649	-1.26164	6.08858e-07	-2.21408	-1.2018
75836237	chr5:75836237:T:C	8.17445e-23	1.48064	-0.683919	1.29427e-06	-2.25723	-0.404536
75836275	chr5:75836275:A:G	9.54783e-24	-9.12748e-10	-1.35056	4.77452e-06	-9.12748e-10	-1.35642
75836345	chr5:75836345:A:G	1.05828e-23	-9.12748e-10	-1.24765	5.7714e-06	-9.12748e-10	-1.1668
75836721	chr5:75836721:T:G	8.80979e-23	1.96296	-1.09138	6.63672e-07	-2.28156	-1.04812
75836729	chr5:75836729:G:A	1.22799e-23	-9.12748e-10	-1.09891	5.83546e-06	-9.12748e-10	-1.15576
75836761	chr5:75836761:G:A	1.33395e-22	-9.12748e-10	1.28644	4.11934e-05	-9.12748e-10	0.798561
75836904	chr5:75836904:C:A	1.38006e-23	-9.12748e-10	-0.982165	7.52247e-06	-9.12748e-10	-0.901822
75837080	chr5:75837080:T:G	1.79121e-23	-9.12748e-10	-0.721402	7.15094e-06	-9.12748e-10	-0.952473
75837188	chr5:75837188:C:T	4.51065e-23	1.48189	-1.27974	6.98477e-07	-2.06024	-1.21833
75837274	chr5:75837274:A:T	3.21464e-23	1.17319	-1.30977	6.42899e-07	-2.14999	-1.2115
75837528	chr5:75837528:T:C	1.07077e-23	-9.12748e-10	-1.23591	5.8506e-06	-9.12748e-10	-1.15317
75837555	chr5:75837555:C:T	1.00595e-23	-9.12748e-10	-1.29836	5.38495e-06	-9.12748e-10	-1.23611
75837775	chr5:75837775:G:A	2.38132e-23	0.870162	-1.3068	5.80766e-07	-2.20491	-1.25821
75838061	chr5:75838061:G:A	2.02024e-23	0.708699	-1.30978	5.62386e-07	-2.23326	-1.26202
75838868	chr5:75838868:A:T	1.08611e-24	-2.26188	-1.26239	6.51682e-07	-2.09873	-1.24918
75839093	chr5:75839093:T:C	1.07524e-23	-9.12748e-10	-1.23175	5.89124e-06	-9.12748e-10	-1.14625
75839097	chr5:75839097:A:G	1.05318e-23	-9.12748e-10	-1.25248	5.31668e-06	-9.12748e-10	-1.24887
75839331	chr5:75839331:G:A	2.98897e-23	0.919904	-1.12927	7.22101e-07	-2.19416	-1.05115
75839417	chr5:75839417:T:C	1.98374e-22	-9.12748e-10	1.68328	8.08497e-05	-9.12748e-10	1.47288
75839554	chr5:75839554:G:A	1.07485e-23	-9.12748e-10	-1.23211	5.16333e-06	-9.12748e-10	-1.27813
75839722	chr5:75839722:C:CT	1.72692e-21	3.62043	0.226783	4.68742e-06	-1.98175	0.606913
75839972	chr5:75839972:A:T	5.85164e-23	1.72194	-1.25951	7.8213e-07	-2.02737	-1.13808
75839977	chr5:75839977:A:T	7.67622e-23	1.98084	-1.247	5.93962e-07	-2.27428	-1.16638
75839982	chr5:75839982:T:A	4.46851e-24	-2.10982	-6.68458e-10	6.67361e-06	-1.02156	-6.68458e-10
75840250	chr5:75840250:T:C	5.98644e-23	1.61081	-1.12561	9.07006e-07	-2.04996	-0.967362
75840272	chr5:75840272:G:C	9.45512e-24	-9.12748e-10	-1.36032	4.90968e-06	-9.12748e-10	-1.32851
75840368	chr5:75840368:A:G	9.77099e-24	-9.12748e-10	-1.32746	4.76314e-06	-9.12748e-10	-1.35881
75840426	chr5:75840426:A:G	1.5843e-21	3.655	0.106018	4.12521e-06	-1.97501	0.472413
75840443	chr5:75840443:C:T	9.94117e-24	-9.12748e-10	-1.31019	4.87497e-06	-9.12748e-10	-1.3356
75840611	chr5:75840611:C:G	9.40808e-25	-2.31994	-1.34795	8.33266e-07	-1.77328	-1.32884
75840680	chr5:75840680:T:G	1.60408e-21	3.68687	0.0865626	4.07011e-06	-1.96671	0.45066
75840799	chr5:75840799:C:T	7.81078e-23	2.05644	-1.30523	5.31231e-07	-2.30672	-1.24556
75840805	chr5:75840805:C:T	1.60513e-23	-9.12748e-10	-0.831085	9.95519e-06	-9.12748e-10	-0.621622
75840808	chr5:75840808:C:T	1.16919e-23	-9.12748e-10	-1.14798	5.7195e-06	-9.12748e-10	-1.17583
75841117	chr5:75841117:T:C	2.5428e-23	0.807675	-1.1787	6.67223e-07	-2.21648	-1.10786
75841639	chr5:75841639:T:C	1.51515e-23	-9.12748e-10	-0.888775	6.29441e-06	-9.12748e-10	-1.08005
75841716	chr5:75841716:C:T	1.6323e-22	-9.12748e-10	1.48828	6.69922e-05	-9.12748e-10	1.28486
75841717	chr5:75841717:G:A	1.77293e-23	-9.12748e-10	-0.731656	1.11248e-05	-9.12748e-10	-0.510537
75841848	chr5:75841848:T:C	1.08684e-24	-2.27531	-1.2483	6.89825e-07	-2.05671	-1.23433
75841858	chr5:75841858:T:A	1.5226e-23	-9.12748e-10	-0.883871	6.31834e-06	-9.12748e-10	-1.07626
75841992	chr5:75841992:G:T	9.41957e-24	-9.12748e-10	-1.36409	4.89921e-06	-9.12748e-10	-1.33064
75842168	chr5:75842168:A:G	1.05113e-23	-9.12748e-10	-1.25442	5.71729e-06	-9.12748e-10	-1.17622
75842412	chr5:75842412:A:G	1.12849e-23	-9.12748e-10	-1.18341	6.25839e-06	-9.12748e-10	-1.08579
75842661	chr5:75842661:A:G	5.87209e-23	1.37275	-0.906827	1.11406e-06	-2.10758	-0.70412
75842792	chr5:75842792:T:C	1.68176e-22	-9.12748e-10	1.51813	6.89695e-05	-9.12748e-10	1.31395
75843182	chr5:75843182:C:T	2.26342e-23	-9.12748e-10	-0.487414	1.81475e-05	-9.12748e-10	-0.0211851
75843213	chr5:75843213:C:G	1.67766e-22	-9.12748e-10	1.5157	6.88138e-05	-9.12748e-10	1.31169
75843410	chr5:75843410:C:T	2.75894e-23	0.858852	-1.1483	6.98372e-07	-2.20689	-1.07183
75843432	chr5:75843432:G:A	1.05126e-23	-9.12748e-10	-1.2543	5.71981e-06	-9.12748e-10	-1.17578
75843549	chr5:75843549:A:T	6.09545e-23	1.43291	-0.92966	1.09726e-06	-2.09389	-0.733011
75843584	chr5:75843584:G:T	4.44982e-23	-9.12748e-10	0.188573	2.21406e-05	-9.12748e-10	0.177698
75843774	chr5:75843774:G:A	1.0733e-23	-9.12748e-10	-1.23356	5.15738e-06	-9.12748e-10	-1.27929
75843874	chr5:75843874:C:T	7.54611e-22	-9.12748e-10	3.01933	0.000478155	-9.12748e-10	3.25022
75844021	chr5:75844021:A:G	2.31038e-23	-9.12748e-10	-0.466879	1.86123e-05	-9.12748e-10	0.00410661
75844174	chr5:75844174:G:A	1.1056e-21	3.28184	0.119421	3.86273e-06	-2.06726	0.49892
75844302	chr5:75844302:C:T	2.77917e-23	0.855775	-1.13792	7.0627e-07	-2.20724	-1.06024
75844306	chr5:75844306:C:T	2.23434e-23	-9.12748e-10	-0.500346	1.78575e-05	-9.12748e-10	-0.0372949
75844700	chr5:75844700:C:T	9.58329e-25	-2.31026	-1.33918	7.51177e-07	-1.89273	-1.3131
75844905	chr5:75844905:A:G	1.18705e-22	1.70479	-0.535023	1.56421e-06	-2.22388	-0.248454
75844910	chr5:75844910:C:T	1.75832e-23	-9.12748e-10	-0.73993	1.13422e-05	-9.12748e-10	-0.491188
75845320	chr5:75845320:A:G	1.31886e-23	-9.12748e-10	-1.02752	5.78829e-06	-9.12748e-10	-1.16388
75845364	chr5:75845364:A:T	1.75699e-23	-9.12748e-10	-0.740691	1.1332e-05	-9.12748e-10	-0.492088
75845596	chr5:75845596:T:A	3.36283e-23	0.989266	-1.08077	7.75482e-07	-2.1793	-0.994688
75845862	chr5:75845862:A:G	9.57649e-24	-9.12748e-10	-1.34757	5.19798e-06	-9.12748e-10	-1.27145
75846019	chr5:75846019:T:G	1.39603e-23	-9.12748e-10	-0.970656	7.63708e-06	-9.12748e-10	-0.886701
75846148	chr5:75846148:G:A	1.09157e-23	-9.12748e-10	-1.21668	5.78036e-06	-9.12748e-10	-1.16525
75846367	chr5:75846367:A:G	3.68597e-24	-2.30234	-6.68458e-10	2.38075e-06	-2.0523	-6.68458e-10
75846778	chr5:75846778:C:T	1.60152e-23	0.499622	-1.33296	1.473e-06	-1.22478	-1.30763
75846962	chr5:75846962:T:C	7.28081e-24	-1.62163	-6.68458e-10	9.42086e-06	-0.67679	-6.68458e-10
75847164	chr5:75847164:C:T	2.24487e-23	-9.12748e-10	-0.495643	1.79009e-05	-9.12748e-10	-0.0348676
75847183	chr5:75847183:C:A	9.9043e-24	-9.12748e-10	-1.31391	4.8619e-06	-9.12748e-10	-1.33829
75847527	chr5:75847527:C:T	1.10403e-23	-9.12748e-10	-1.20533	6.08563e-06	-9.12748e-10	-1.11379
75847799	chr5:75847799:A:C	6.47862e-21	6.40732	-1.23793	1.01021e-06	-1.75546	-1.1541
75847888	chr5:75847888:A:G	9.13563e-24	-0.128191	-1.2665	1.1134e-06	-1.57061	-1.24169
75848031	chr5:75848031:T:C	8.29781e-23	0.211963	0.599737	1.00252e-05	-1.4439	0.829289
75848389	chr5:75848389:A:C	9.41964e-24	-9.12748e-10	-1.36408	4.89992e-06	-9.12748e-10	-1.3305
75848456	chr5:75848456:G:A	1.65912e-23	-9.12748e-10	-0.798006	7.88652e-06	-9.12748e-10	-0.854562
75848688	chr5:75848688:T:C	1.03917e-23	-9.12748e-10	-1.26587	5.62671e-06	-9.12748e-10	-1.19219
75848700	chr5:75848700:G:T	1.03281e-23	-0.210648	-1.06136	1.30655e-06	-1.59508	-1.05725
75848744	chr5:75848744:G:A	1.30145e-23	-9.12748e-10	-1.04081	5.72842e-06	-9.12748e-10	-1.17428
75849285	chr5:75849285:A:C	9.19313e-24	-0.121993	-1.26643	1.11874e-06	-1.5663	-1.24121
75849299	chr5:75849299:G:A	1.0227e-23	-9.12748e-10	-1.28185	5.51032e-06	-9.12748e-10	-1.21309
75849692	chr5:75849692:A:G	2.27641e-23	-9.12748e-10	-0.481691	1.33529e-05	-9.12748e-10	-0.327982
75849766	chr5:75849766:G:T	2.40327e-23	-9.12748e-10	-0.427461	1.95324e-05	-9.12748e-10	0.0523599
75850164	chr5:75850164:A:C	9.44356e-24	-9.12748e-10	-1.36154	4.87194e-06	-9.12748e-10	-1.33622
75850222	chr5:75850222:C:A	1.34021e-23	-9.12748e-10	-1.01146	6.48827e-06	-9.12748e-10	-1.04972
75850274	chr5:75850274:G:A	2.21407e-23	-9.12748e-10	-0.509458	1.09405e-05	-9.12748e-10	-0.527242
75850303	chr5:75850303:C:T	2.15221e-23	-9.12748e-10	-0.537795	1.69526e-05	-9.12748e-10	-0.0892928
75850353	chr5:75850353:T:G	3.23098e-23	-9.12748e-10	-0.131506	1.51493e-05	-9.12748e-10	-0.201759
75850557	chr5:75850557:G:A	2.18811e-23	-9.12748e-10	-0.521254	1.27812e-05	-9.12748e-10	-0.371742
75850790	chr5:75850790:T:C	4.46392e-23	-9.12748e-10	0.191736	2.00606e-05	-9.12748e-10	0.0790404
75850805	chr5:75850805:A:G	1.16446e-23	-9.12748e-10	-1.15204	6.21718e-06	-9.12748e-10	-1.0924
75850910	chr5:75850910:C:T	2.16631e-23	-9.12748e-10	-0.531264	9.77339e-06	-9.12748e-10	-0.640053
75850916	chr5:75850916:T:C	2.98299e-24	-1.16464	-1.34931	5.00791e-07	-2.27009	-1.3412
75851168	chr5:75851168:A:G	1.18622e-23	-9.12748e-10	-1.13352	5.75797e-06	-9.12748e-10	-1.16913
75851338	chr5:75851338:TAC:T	1.00154e-23	-9.12748e-10	-1.30275	5.42609e-06	-9.12748e-10	-1.2285
75851421	chr5:75851421:G:A	1.06722e-23	-9.12748e-10	-1.23924	5.35583e-06	-9.12748e-10	-1.24153
75851485	chr5:75851485:A:G	7.52823e-22	-9.12748e-10	3.01695	0.000414232	-9.12748e-10	3.10671
75851591	chr5:75851591:TC:T	1.32699e-23	-9.12748e-10	-1.02138	6.90449e-06	-9.12748e-10	-0.987545
75851663	chr5:75851663:C:T	9.90347e-24	-9.12748e-10	-1.31399	4.86713e-06	-9.12748e-10	-1.33721
75851775	chr5:75851775:C:T	1.12421e-23	-9.12748e-10	-1.18721	5.22016e-06	-9.12748e-10	-1.26719
75852030	chr5:75852030:G:C	3.86088e-24	-0.891863	-1.36412	5.92232e-07	-2.08306	-1.36052
75852155	chr5:75852155:G:A	6.79818e-21	-9.12748e-10	5.21753	0.00441542	-9.12748e-10	5.47314
75852256	chr5:75852256:A:G	1.1408e-23	-9.12748e-10	-1.17256	6.53591e-06	-9.12748e-10	-1.04241
75852284	chr5:75852284:G:A	2.64762e-23	-0.33063	-6.68458e-10	1.09297e-05	-0.528232	-6.68458e-10
75852288	chr5:75852288:A:G	1.07193e-23	-9.12748e-10	-1.23483	5.46421e-06	-9.12748e-10	-1.2215
75852437	chr5:75852437:G:A	9.69347e-24	-9.12748e-10	-1.33542	5.17521e-06	-9.12748e-10	-1.27584
75852661	chr5:75852661:T:TA	2.83651e-23	-9.12748e-10	-0.261717	1.29842e-05	-9.12748e-10	-0.355982
75852697	chr5:75852697:G:A	4.82889e-24	-1.1276	-0.904665	8.66216e-07	-2.31784	-0.745502
75852781	chr5:75852781:A:G	1.17266e-24	-2.28813	-1.15947	5.92541e-07	-2.29444	-1.14861
75853024	chr5:75853024:A:G	1.28901e-23	-9.12748e-10	-1.05042	5.753e-06	-9.12748e-10	-1.17
75853035	chr5:75853035:A:C	5.47123e-23	-9.12748e-10	0.395212	3.26377e-05	-9.12748e-10	0.565751
75853155	chr5:75853155:A:G	9.76603e-25	-2.31965	-1.3109	5.39585e-07	-2.20819	-1.32848
75853196	chr5:75853196:G:A	1.17486e-23	-9.12748e-10	-1.14314	5.57056e-06	-9.12748e-10	-1.20222
75853835	chr5:75853835:T:C	1.37197e-23	-9.12748e-10	-0.988047	6.29352e-06	-9.12748e-10	-1.0802
75853853	chr5:75853853:T:A	2.83762e-23	-9.12748e-10	-0.261324	1.31822e-05	-9.12748e-10	-0.340846
75853901	chr5:75853901:C:T	4.86654e-23	-9.12748e-10	0.278092	2.4297e-05	-9.12748e-10	0.270635
75853902	chr5:75853902:T:C	9.76149e-25	-2.31994	-1.31107	5.43406e-07	-2.20041	-1.3292
75853982	chr5:75853982:T:C	1.0346e-23	-9.12748e-10	-1.27028	4.98353e-06	-9.12748e-10	-1.31358
75854200	chr5:75854200:A:G	3.89001e-24	-1.78228	-0.466181	1.52902e-06	-2.13979	-0.355304
75854471	chr5:75854471:A:T	1.24396e-23	-9.12748e-10	-1.08599	5.24942e-06	-9.12748e-10	-1.2616
75854740	chr5:75854740:C:A	2.99832e-24	-1.76596	-0.742859	1.17205e-06	-1.90957	-0.85139
75854755	chr5:75854755:C:T	1.1871e-24	-2.07576	-1.3596	4.76739e-07	-2.30311	-1.35739
75855116	chr5:75855116:A:T	1.02456e-23	-9.12748e-10	-1.28002	4.98657e-06	-9.12748e-10	-1.31297
75855257	chr5:75855257:A:AT	9.26409e-23	-9.12748e-10	0.921854	3.1194e-05	-9.12748e-10	0.520511
75855389	chr5:75855389:T:C	4.48296e-23	-9.12748e-10	0.195992	2.23864e-05	-9.12748e-10	0.188737
75855953	chr5:75855953:C:T	2.53576e-23	-0.373796	-6.68458e-10	2.44744e-06	-2.02467	-6.68458e-10
75855990	chr5:75855990:A:G	1.51072e-22	-9.12748e-10	1.41088	8.2743e-05	-9.12748e-10	1.49602
75856402	chr5:75856402:A:G	1.36728e-23	-9.12748e-10	-0.991466	6.2578e-06	-9.12748e-10	-1.08589
75856464	chr5:75856464:G:C	5.6892e-24	-0.631601	-1.2367	6.69004e-07	-2.0319	-1.28978
75856680	chr5:75856680:A:G	4.42139e-23	-9.12748e-10	0.182163	2.19895e-05	-9.12748e-10	0.170847
75856808	chr5:75856808:C:T	4.34702e-24	-2.13739	-6.68458e-10	1.94548e-06	-2.25421	-6.68458e-10
75856921	chr5:75856921:T:C	1.2812e-24	-2.27364	-1.08544	9.20921e-07	-1.96854	-1.03356
75857116	chr5:75857116:C:A	1.76087e-22	-9.12748e-10	1.5641	7.66758e-05	-9.12748e-10	1.41987
75857143	chr5:75857143:G:C	1.41902e-23	-9.12748e-10	-0.954323	6.46568e-06	-9.12748e-10	-1.05321
75857294	chr5:75857294:G:A	1.0622e-23	-9.12748e-10	-1.24394	5.59519e-06	-9.12748e-10	-1.19781
75857483	chr5:75857483:C:G	1.04465e-23	-9.12748e-10	-1.26061	5.06477e-06	-9.12748e-10	-1.29741
75857492	chr5:75857492:T:G	1.04703e-23	-9.12748e-10	-1.25833	5.33422e-06	-9.12748e-10	-1.24557
75857562	chr5:75857562:C:T	3.62076e-23	-9.12748e-10	-0.0176062	1.7017e-05	-9.12748e-10	-0.0855043
75857673	chr5:75857673:C:T	1.05194e-23	-9.12748e-10	-1.25366	5.0938e-06	-9.12748e-10	-1.29169
75857803	chr5:75857803:A:G	1.80909e-22	-9.12748e-10	1.59112	0.000100049	-9.12748e-10	1.68595
75857882	chr5:75857882:G:T	1.24396e-23	-9.12748e-10	-1.08599	5.24942e-06	-9.12748e-10	-1.2616
75857977	chr5:75857977:A:T	1.06614e-23	-9.12748e-10	-1.24025	5.14923e-06	-9.12748e-10	-1.28087
75858105	chr5:75858105:TTGTC:T	1.48632e-23	-9.12748e-10	-0.907985	7.07914e-06	-9.12748e-10	-0.962565
75858113	chr5:75858113:T:C	1.22127e-24	-2.04624	-1.36074	4.74333e-07	-2.30975	-1.35581
75858305	chr5:75858305:A:G	4.28224e-23	0.150185	-6.68458e-10	3.68485e-06	-1.61549	-6.68458e-10
75858389	chr5:75858389:A:T	2.98837e-23	-9.12748e-10	-0.209561	2.02535e-05	-9.12748e-10	0.088612
75858574	chr5:75858574:T:G	1.24976e-23	-9.12748e-10	-1.08134	5.26626e-06	-9.12748e-10	-1.2584
75858692	chr5:75858692:A:T	2.98291e-23	0.624705	-0.836096	1.42302e-06	-1.89997	-0.666968
75858731	chr5:75858731:C:T	9.55505e-25	-2.319	-1.33339	5.46858e-07	-2.17681	-1.34647
75858915	chr5:75858915:T:A	1.67216e-22	-9.12748e-10	1.51241	9.23535e-05	-9.12748e-10	1.60591
75859314	chr5:75859314:G:A	1.18645e-24	-2.075	-1.36091	4.77649e-07	-2.30302	-1.35557
75859454	chr5:75859454:T:G	1.36096e-23	-9.12748e-10	-0.996103	6.23952e-06	-9.12748e-10	-1.08881
75859600	chr5:75859600:C:T	2.81574e-23	0.71987	-0.988935	1.23036e-06	-1.86877	-0.843641
75859722	chr5:75859722:C:T	9.51992e-25	-2.31974	-1.33633	5.28469e-07	-2.20881	-1.34868
75859779	chr5:75859779:A:G	1.99129e-22	-9.12748e-10	1.68708	8.65898e-05	-9.12748e-10	1.54147
75859787	chr5:75859787:A:G	1.18767e-24	-2.0739	-1.36098	4.77574e-07	-2.3033	-1.35545
75859988	chr5:75859988:G:A	1.23593e-23	-9.12748e-10	-1.09246	6.27912e-06	-9.12748e-10	-1.08249
75859997	chr5:75859997:G:T	9.49587e-24	-9.12748e-10	-1.35602	4.7842e-06	-9.12748e-10	-1.3544
75860177	chr5:75860177:A:T	1.24759e-23	-9.12748e-10	-1.08308	5.25889e-06	-9.12748e-10	-1.2598
75860268	chr5:75860268:G:A	1.07244e-23	-9.12748e-10	-1.23435	5.47033e-06	-9.12748e-10	-1.22038
75860309	chr5:75860309:ACC:A	1.09996e-23	-9.12748e-10	-1.20902	5.83022e-06	-9.12748e-10	-1.15666
75860310	chr5:75860310:C:T	9.73e-22	3.98068	-0.707174	3.43892e-06	-0.987344	-0.697214
75860475	chr5:75860475:G:A	1.2197e-23	-1.10568	-6.68458e-10	2.19921e-06	-2.13162	-6.68458e-10
75860544	chr5:75860544:G:A	1.14653e-23	-9.12748e-10	-1.16755	5.87824e-06	-9.12748e-10	-1.14846
75860935	chr5:75860935:T:C	2.78987e-23	0.683677	-0.961974	1.25e-06	-1.88394	-0.81264
75861213	chr5:75861213:T:C	1.11495e-23	-9.12748e-10	-1.19548	6.49833e-06	-9.12748e-10	-1.04817
75861258	chr5:75861258:A:G	9.54562e-25	-2.31965	-1.33373	5.41448e-07	-2.18645	-1.34677
75861401	chr5:75861401:A:G	1.57063e-24	-1.95895	-1.19645	1.17189e-06	-1.52573	-1.23537
75861627	chr5:75861627:G:GAATACC	9.89186e-25	-2.25498	-1.36277	4.72265e-07	-2.31909	-1.35084
75861670	chr5:75861670:A:G	1.03997e-23	-9.12748e-10	-1.2651	5.04755e-06	-9.12748e-10	-1.30081
75861762	chr5:75861762:C:T	1.03793e-23	-9.12748e-10	-1.26706	5.03921e-06	-9.12748e-10	-1.30247
75861950	chr5:75861950:G:A	2.97118e-23	0.720888	-0.936218	1.30881e-06	-1.86887	-0.781728
75862181	chr5:75862181:T:C	2.90642e-23	-9.12748e-10	-0.237369	1.96292e-05	-9.12748e-10	0.0572994
75862296	chr5:75862296:G:T	1.02651e-23	-9.12748e-10	-1.27812	4.99473e-06	-9.12748e-10	-1.31133
75862302	chr5:75862302:A:G	9.49275e-23	-9.12748e-10	0.946237	4.5369e-05	-9.12748e-10	0.895112
75862482	chr5:75862482:G:T	1.20818e-23	-9.12748e-10	-1.11517	5.14797e-06	-9.12748e-10	-1.28111
75862603	chr5:75862603:G:A	1.10068e-23	-9.12748e-10	-1.20836	6.26236e-06	-9.12748e-10	-1.08516
75862669	chr5:75862669:G:A	9.42311e-24	-9.12748e-10	-1.36371	4.73865e-06	-9.12748e-10	-1.36396
75862912	chr5:75862912:C:G	1.34451e-23	0.350881	-1.35915	6.9205e-07	-1.92824	-1.35958
75862945	chr5:75862945:G:A	1.16548e-23	-9.12748e-10	-1.15116	5.60213e-06	-9.12748e-10	-1.19657
75863061	chr5:75863061:T:C	6.67005e-24	-0.345484	-1.36376	6.91687e-07	-1.93087	-1.35747
75863122	chr5:75863122:T:C	1.16896e-23	-9.12748e-10	-1.14818	6.78512e-06	-9.12748e-10	-1.00498
75863222	chr5:75863222:A:G	1.13692e-23	0.0132437	-1.18922	7.01254e-07	-2.05392	-1.22068
75863449	chr5:75863449:A:C	8.5045e-22	-9.12748e-10	3.13889	0.000503432	-9.12748e-10	3.30173
75863593	chr5:75863593:A:G	5.99077e-24	-1.81666	-6.68458e-10	2.45345e-06	-2.02222	-6.68458e-10
75863677	chr5:75863677:C:G	8.63936e-22	-9.12748e-10	3.15462	0.000511547	-9.12748e-10	3.31772
75863741	chr5:75863741:G:A	9.63432e-24	-0.0731241	-1.26842	7.28856e-07	-2.04684	-1.18916
75863950	chr5:75863950:G:A	1.08736e-23	-9.12748e-10	-1.22053	5.42217e-06	-9.12748e-10	-1.22922
75864094	chr5:75864094:A:G	5.88284e-24	-0.472398	-1.36244	6.75193e-07	-1.95605	-1.35642
75864191	chr5:75864191:C:T	1.0706e-23	-9.12748e-10	-1.23607	5.07312e-06	-9.12748e-10	-1.29576
75864196	chr5:75864196:C:A	1.639e-24	-1.76965	-1.34314	5.1022e-07	-2.239	-1.35363
75864363	chr5:75864363:A:G	1.54928e-23	-9.12748e-10	-0.866497	9.49896e-06	-9.12748e-10	-0.668534
75864396	chr5:75864396:C:T	1.14199e-23	-9.12748e-10	-1.17152	5.83808e-06	-9.12748e-10	-1.15531
75864422	chr5:75864422:C:T	2.98742e-23	-9.12748e-10	-0.20988	2.02488e-05	-9.12748e-10	0.0883796
75864641	chr5:75864641:C:T	6.21166e-24	-0.430651	-1.3498	6.79017e-07	-1.9439	-1.36292
75864759	chr5:75864759:T:A	1.01323e-24	-2.25943	-1.3343	5.2633e-07	-2.24375	-1.3178
75864877	chr5:75864877:T:G	1.14005e-23	-9.12748e-10	-1.17321	6.56398e-06	-9.12748e-10	-1.03812
75864925	chr5:75864925:AGAC:A	8.77306e-24	-0.0711204	-1.36407	6.24585e-07	-2.03995	-1.35044
75865384	chr5:75865384:C:T	9.60882e-24	-9.12748e-10	-1.34419	4.75222e-06	-9.12748e-10	-1.3611
75865466	chr5:75865466:A:G	1.55257e-24	-1.83896	-1.32801	5.02787e-07	-2.26359	-1.34372
75865490	chr5:75865490:C:T	3.62531e-24	-2.31893	-6.68458e-10	1.84391e-06	-2.30783	-6.68458e-10
75865550	chr5:75865550:G:A	3.00842e-21	5.73503	-1.33274	7.35135e-05	2.65302	-1.27527
75865565	chr5:75865565:T:G	6.23564e-23	-9.12748e-10	0.52599	4.37598e-05	-9.12748e-10	0.858999
75865578	chr5:75865578:G:A	9.59823e-24	0.0100858	-1.35538	6.37365e-07	-2.00637	-1.36376
75865602	chr5:75865602:G:A	1.03253e-23	-9.12748e-10	-1.27228	5.01697e-06	-9.12748e-10	-1.30689
75865785	chr5:75865785:G:T	9.7253e-24	-9.12748e-10	-1.33214	4.90585e-06	-9.12748e-10	-1.32929
75865946	chr5:75865946:C:A	3.07492e-23	0.736458	-0.917471	1.34957e-06	-1.85675	-0.763173
75866024	chr5:75866024:A:C	9.53918e-24	-9.12748e-10	-1.35147	4.80769e-06	-9.12748e-10	-1.3495
75866125	chr5:75866125:A:G	5.20518e-24	-0.593373	-1.36385	6.37677e-07	-2.00676	-1.36288
75866275	chr5:75866275:AT:A	9.72919e-25	-2.27897	-1.35536	4.73972e-07	-2.3051	-1.36122
75866433	chr5:75866433:G:T	5.23953e-24	-0.59209	-1.35855	6.36957e-07	-2.00723	-1.36354
75866439	chr5:75866439:A:G	6.2007e-24	-0.466098	-1.31612	6.79524e-07	-1.95936	-1.34672
75866464	chr5:75866464:A:G	8.62639e-24	-0.651618	-0.800432	1.21736e-06	-2.02609	-0.696946
75866496	chr5:75866496:A:G	1.81277e-24	-1.71477	-1.29725	5.38098e-07	-2.2359	-1.30353
75866551	chr5:75866551:G:T	1.25833e-23	-9.12748e-10	-1.07451	5.28741e-06	-9.12748e-10	-1.25439
75866761	chr5:75866761:TA:T	1.00545e-23	-9.12748e-10	-1.29885	4.74384e-06	-9.12748e-10	-1.36287
75866764	chr5:75866764:G:A	1.40487e-23	-9.12748e-10	-0.964346	6.2658e-06	-9.12748e-10	-1.08461
75866934	chr5:75866934:C:T	3.15867e-23	0.770013	-0.924154	1.36142e-06	-1.84138	-0.769809
75867041	chr5:75867041:C:T	1.32246e-22	0.0972642	1.18053	7.58307e-06	-2.01299	1.11919
75867137	chr5:75867137:C:T	5.47e-24	-0.550965	-1.35663	6.51585e-07	-1.98515	-1.36291
75867196	chr5:75867196:T:C	5.33076e-24	-0.57763	-1.35575	6.451e-07	-1.99558	-1.36249
75867271	chr5:75867271:A:G	5.82595e-24	-0.493571	-1.35098	6.67294e-07	-1.96409	-1.36015
75867346	chr5:75867346:T:C	5.36241e-24	-0.56965	-1.35781	6.45703e-07	-1.99378	-1.36335
75867869	chr5:75867869:T:C	4.56812e-24	-0.90255	-1.18522	6.70375e-07	-2.14278	-1.17685
75868091	chr5:75868091:A:G	7.58603e-22	-9.12748e-10	3.0246	0.000453796	-9.12748e-10	3.19793
75868154	chr5:75868154:T:C	1.09286e-23	-9.12748e-10	-1.21549	6.05267e-06	-9.12748e-10	-1.11922
75868474	chr5:75868474:G:A	9.95169e-24	-9.12748e-10	-1.30913	4.84277e-06	-9.12748e-10	-1.34223
75868695	chr5:75868695:A:G	3.8144e-23	-9.12748e-10	0.0344915	1.96042e-05	-9.12748e-10	0.0560279
75868736	chr5:75868736:G:A	9.97042e-24	-9.12748e-10	-1.30725	4.86623e-06	-9.12748e-10	-1.3374
75868819	chr5:75868819:C:A	3.44065e-24	-1.04242	-1.32879	5.51603e-07	-2.18864	-1.326
75868846	chr5:75868846:T:C	1.00465e-23	-9.12748e-10	-1.29965	4.91885e-06	-9.12748e-10	-1.32664
75868901	chr5:75868901:G:A	6.363e-23	-9.12748e-10	0.546209	4.65891e-05	-9.12748e-10	0.921649
75869066	chr5:75869066:T:C	4.1652e-24	-0.817596	-1.36252	5.76191e-07	-2.1087	-1.36233
75869147	chr5:75869147:T:C	4.66751e-24	-0.703601	-1.36265	6.01557e-07	-2.06551	-1.36244
75869501	chr5:75869501:C:T	9.94908e-24	-9.12748e-10	-1.3094	4.8832e-06	-9.12748e-10	-1.33392
75869623	chr5:75869623:C:T	6.91756e-24	-0.800133	-0.872679	7.18578e-07	-2.30426	-0.945934
75869732	chr5:75869732:A:G	3.07714e-23	-9.12748e-10	-0.18029	2.10471e-05	-9.12748e-10	0.127044
75869758	chr5:75869758:C:T	2.32389e-23	-9.12748e-10	-0.461048	1.1055e-05	-9.12748e-10	-0.516832
75869803	chr5:75869803:A:G	3.12764e-22	3.31044	-1.17186	1.74512e-05	1.15703	-1.21734
75869822	chr5:75869822:G:A	6.30705e-23	1.3967	-0.859319	2.05242e-06	-1.50255	-0.698146
75869935	chr5:75869935:A:G	3.04696e-22	3.28824	-1.1758	1.70736e-05	1.13862	-1.2208
75870016	chr5:75870016:A:G	3.23731e-22	3.33045	-1.15742	1.79198e-05	1.17123	-1.20504
75870483	chr5:75870483:T:A	3.03102e-21	5.67078	-1.261	7.07392e-05	2.65686	-1.31757
75870485	chr5:75870485:A:T	3.11935e-22	3.32477	-1.18885	1.73999e-05	1.17289	-1.23614
75870486	chr5:75870486:A:T	9.72777e-24	-9.12748e-10	-1.33189	4.80896e-06	-9.12748e-10	-1.34923
75870635	chr5:75870635:A:G	3.20177e-22	3.32272	-1.16072	1.7808e-05	1.1676	-1.20767
75870645	chr5:75870645:A:G	1.38472e-23	-9.12748e-10	-0.978791	6.92369e-06	-9.12748e-10	-0.984767
75870726	chr5:75870726:T:G	9.62558e-24	-9.12748e-10	-1.34245	4.85111e-06	-9.12748e-10	-1.34051
75870812	chr5:75870812:G:A	4.66881e-21	6.09069	-1.2489	9.89686e-05	2.98494	-1.30985
75870844	chr5:75870844:C:A	9.78871e-24	-9.12748e-10	-1.32565	4.79571e-06	-9.12748e-10	-1.352
75870913	chr5:75870913:C:T	3.98596e-22	3.55024	-1.16917	2.11317e-05	1.34574	-1.21468
75871402	chr5:75871402:T:A	3.10193e-22	3.30129	-1.17097	1.73474e-05	1.14976	-1.21603
75871451	chr5:75871451:T:C	3.33854e-22	3.35659	-1.15276	1.84688e-05	1.19713	-1.20076
75871537	chr5:75871537:C:G	1.07072e-23	-9.12748e-10	-1.23596	6.12254e-06	-9.12748e-10	-1.10774
75871869	chr5:75871869:T:A	1.34342e-23	-2.20748	1.1984	4.40578e-06	-2.26292	0.826122
75871926	chr5:75871926:G:A	1.95439e-23	-9.12748e-10	-0.634214	8.98377e-06	-9.12748e-10	-0.724297
75872100	chr5:75872100:T:G	4.46461e-23	-9.12748e-10	0.191892	1.99875e-05	-9.12748e-10	0.0753912
75872103	chr5:75872103:A:G	2.21662e-23	-9.12748e-10	-0.508307	1.15427e-05	-9.12748e-10	-0.473667
75872108	chr5:75872108:G:A	9.66307e-22	4.09711	-0.830506	2.4876e-05	1.10619	-0.812002
75872220	chr5:75872220:A:G	5.51998e-23	-9.12748e-10	0.404083	3.8938e-05	-9.12748e-10	0.742253
75872269	chr5:75872269:A:T	2.97063e-22	3.25118	-1.16411	1.69277e-05	1.11969	-1.21046
75872454	chr5:75872454:T:C	1.1239e-23	-9.12748e-10	-1.18749	6.42829e-06	-9.12748e-10	-1.05901
75872563	chr5:75872563:G:C	4.42187e-21	3.42882	1.35862	0.00012616	0.755603	1.16223
75872580	chr5:75872580:T:C	2.76349e-21	5.62514	-1.30776	6.68371e-05	2.62922	-1.34668
75872672	chr5:75872672:AATG:A	2.6532e-23	-9.12748e-10	-0.328524	1.24182e-05	-9.12748e-10	-0.400556
75873104	chr5:75873104:A:G	1.37873e-23	-9.12748e-10	-0.983131	6.33952e-06	-9.12748e-10	-1.07291
75873248	chr5:75873248:G:A	3.8658e-22	3.54359	-1.19313	2.0628e-05	1.34245	-1.23552
75873308	chr5:75873308:G:A	3.84369e-23	0.806864	-0.764722	1.65822e-06	-1.8234	-0.590574
75873391	chr5:75873391:CTAAT:C	2.52904e-23	0.597514	-0.973964	1.19835e-06	-1.90996	-0.828813
75873439	chr5:75873439:T:C	3.49122e-22	3.41041	-1.16186	1.90886e-05	1.23768	-1.2083
75873500	chr5:75873500:T:A	3.5835e-21	3.20844	1.36879	0.000178561	1.14825	1.11697
75873614	chr5:75873614:T:C	3.65122e-23	-9.12748e-10	-0.00922839	1.87579e-05	-9.12748e-10	0.0118999
75873663	chr5:75873663:G:A	1.00477e-23	-9.12748e-10	-1.29953	4.91957e-06	-9.12748e-10	-1.3265
75873672	chr5:75873672:C:T	3.36504e-21	5.80149	-1.28717	7.67015e-05	2.75469	-1.33449
75873673	chr5:75873673:G:A	3.07714e-23	-9.12748e-10	-0.18029	2.10471e-05	-9.12748e-10	0.127044
75873677	chr5:75873677:G:C	3.42419e-22	3.37218	-1.14302	1.89449e-05	1.21359	-1.19177
75873709	chr5:75873709:T:C	4.46328e-24	-2.11099	-6.68458e-10	1.94481e-06	-2.25455	-6.68458e-10
75874081	chr5:75874081:A:G	1.43274e-23	-9.12748e-10	-0.944705	5.75701e-06	-9.12748e-10	-1.1693
75874379	chr5:75874379:A:G	1.09679e-24	-2.15052	-1.36396	4.98531e-07	-2.27749	-1.33832
75874514	chr5:75874514:C:G	1.4335e-23	-9.12748e-10	-0.944175	5.75894e-06	-9.12748e-10	-1.16896
75874721	chr5:75874721:A:G	1.01097e-23	-9.12748e-10	-1.29339	4.94232e-06	-9.12748e-10	-1.32188
75874931	chr5:75874931:T:C	8.26939e-22	-9.12748e-10	3.11086	0.000498222	-9.12748e-10	3.29133
75875003	chr5:75875003:T:C	5.37098e-22	3.8433	-1.16399	2.67891e-05	1.57861	-1.21033
75875022	chr5:75875022:C:G	1.94769e-23	-9.12748e-10	-0.637648	9.20066e-06	-9.12748e-10	-0.700442
75875249	chr5:75875249:C:A	1.43274e-23	-9.12748e-10	-0.944705	5.75701e-06	-9.12748e-10	-1.1693
75875268	chr5:75875268:A:G	4.2594e-22	3.59073	-1.1433	2.22943e-05	1.37671	-1.1921
75875378	chr5:75875378:G:A	5.14442e-21	3.47594	1.46285	0.000241071	1.35917	1.20621
75875412	chr5:75875412:C:T	3.10852e-23	0.770782	-0.940925	1.33653e-06	-1.8375	-0.792134
75875414	chr5:75875414:A:C	8.30909e-22	-9.12748e-10	3.11564	0.000500493	-9.12748e-10	3.29588
75875508	chr5:75875508:T:G	3.95995e-22	3.51401	-1.13948	2.1124e-05	1.31942	-1.18872
75875708	chr5:75875708:G:A	1.51765e-23	-9.12748e-10	-0.887127	7.18901e-06	-9.12748e-10	-0.947164
75876297	chr5:75876297:C:G	1.00462e-23	-9.12748e-10	-1.29968	4.92011e-06	-9.12748e-10	-1.32639
75876374	chr5:75876374:C:G	1.00265e-23	-9.12748e-10	-1.30164	4.91116e-06	-9.12748e-10	-1.32821
75876412	chr5:75876412:C:A	2.35382e-23	-9.12748e-10	-0.448251	1.10957e-05	-9.12748e-10	-0.513157
75876458	chr5:75876458:G:A	3.98879e-22	3.51731	-1.13553	2.13463e-05	1.32641	-1.18524
75876508	chr5:75876508:T:C	3.14055e-21	5.77761	-1.33233	7.39681e-05	2.7454	-1.36148
75876521	chr5:75876521:CAT:C	3.00716e-23	-9.12748e-10	-0.203295	2.05088e-05	-9.12748e-10	0.101139
75876536	chr5:75876536:G:A	3.8531e-22	3.4848	-1.13762	2.08418e-05	1.30435	-1.1871
75876621	chr5:75876621:G:A	3.65272e-22	3.44653	-1.15276	1.98794e-05	1.27036	-1.20039
75876643	chr5:75876643:T:C	2.01076e-23	-9.12748e-10	-0.605778	9.47674e-06	-9.12748e-10	-0.670876
75876976	chr5:75876976:A:G	1.16129e-23	-9.12748e-10	-1.15476	5.95402e-06	-9.12748e-10	-1.13565
75877056	chr5:75877056:T:C	3.78013e-21	3.2085	1.42213	0.000188929	1.15371	1.16794
75877057	chr5:75877057:T:G	1.52056e-23	-9.12748e-10	-0.885213	7.20221e-06	-9.12748e-10	-0.945328
75877270	chr5:75877270:A:T	1.48906e-21	4.42168	-0.722653	3.49953e-05	1.33553	-0.700033
75877328	chr5:75877328:A:G	1.10794e-24	-2.14081	-1.36356	4.97681e-07	-2.28281	-1.3347
75877393	chr5:75877393:C:A	3.78838e-22	3.46908	-1.13885	2.04677e-05	1.28729	-1.18816
75877546	chr5:75877546:C:T	4.23057e-21	3.30657	1.43665	0.000207491	1.2336	1.18177
75877611	chr5:75877611:AAT:A	1.2508e-23	-9.12748e-10	-1.0805	5.94721e-06	-9.12748e-10	-1.13679
75877621	chr5:75877621:A:G	1.28531e-21	4.29741	-0.745534	3.11765e-05	1.24336	-0.723413
75877650	chr5:75877650:A:C	3.99118e-22	3.51008	-1.1277	2.13463e-05	1.31946	-1.17829
75877795	chr5:75877795:G:T	7.60981e-22	-9.12748e-10	3.02773	0.000457374	-9.12748e-10	3.20579
75877862	chr5:75877862:T:G	1.50475e-21	4.45034	-0.740831	3.51339e-05	1.35814	-0.71869
75878077	chr5:75878077:C:A	3.77439e-22	3.47324	-1.14671	2.04204e-05	1.29165	-1.19483
75878110	chr5:75878110:A:G	1.70725e-22	-9.12748e-10	1.53318	7.45063e-05	-9.12748e-10	1.39117
75878213	chr5:75878213:A:G	9.4196e-24	-9.12748e-10	-1.36408	4.73804e-06	-9.12748e-10	-1.36409
75878383	chr5:75878383:A:G	3.81852e-23	-9.12748e-10	0.0355721	1.96263e-05	-9.12748e-10	0.057152
75878497	chr5:75878497:G:T	1.37665e-23	-9.12748e-10	-0.984635	6.32945e-06	-9.12748e-10	-1.0745
75878565	chr5:75878565:C:T	3.88884e-22	3.50236	-1.14595	2.08909e-05	1.31405	-1.19446
75878572	chr5:75878572:T:C	2.62176e-23	-9.12748e-10	-0.340444	1.23118e-05	-9.12748e-10	-0.409158
75878635	chr5:75878635:C:T	9.77502e-24	-9.12748e-10	-1.32705	4.82102e-06	-9.12748e-10	-1.34673
75878729	chr5:75878729:C:T	9.8087e-24	-9.12748e-10	-1.32361	4.81158e-06	-9.12748e-10	-1.34869
75878754	chr5:75878754:T:G	1.1588e-21	-9.12748e-10	3.44827	0.000701344	-9.12748e-10	3.63328
75878772	chr5:75878772:C:T	3.50715e-23	-9.12748e-10	-0.0494875	1.26534e-05	-9.12748e-10	-0.381794
75878773	chr5:75878773:G:A	3.29384e-22	3.36843	-1.17808	1.81166e-05	1.20031	-1.2232
75878782	chr5:75878782:T:C	9.9637e-25	-2.29414	-1.31638	4.88468e-07	-2.31879	-1.31741
75878868	chr5:75878868:T:A	1.31608e-23	-9.12748e-10	-1.02963	6.02544e-06	-9.12748e-10	-1.12373
75878994	chr5:75878994:T:C	1.01477e-23	-9.12748e-10	-1.28963	5.09738e-06	-9.12748e-10	-1.29099
75879003	chr5:75879003:G:A	4.25763e-22	3.6323	-1.18529	2.22335e-05	1.41134	-1.22946
75879037	chr5:75879037:A:G	4.39517e-22	3.65709	-1.17829	2.27892e-05	1.42995	-1.22338
75879050	chr5:75879050:T:G	1.01477e-23	-9.12748e-10	-1.28963	5.09738e-06	-9.12748e-10	-1.29099
75879063	chr5:75879063:A:G	4.06215e-22	3.58287	-1.18286	2.14198e-05	1.3719	-1.2273
75879074	chr5:75879074:C:T	4.44031e-22	3.64924	-1.16023	2.29454e-05	1.42119	-1.20779
75879151	chr5:75879151:C:T	1.32744e-24	-2.12142	-1.20221	1.05736e-06	-1.62677	-1.23717
75879225	chr5:75879225:C:T	2.1667e-23	-9.12748e-10	-0.531085	1.02569e-05	-9.12748e-10	-0.591769
75879231	chr5:75879231:C:T	9.41935e-24	-9.12748e-10	-1.36411	4.73794e-06	-9.12748e-10	-1.36411
75879258	chr5:75879258:G:T	2.07801e-22	-9.12748e-10	1.72971	9.27196e-05	-9.12748e-10	1.60986
75879457	chr5:75879457:T:C	5.66538e-22	2.22224	0.510427	6.39066e-06	-1.58559	0.520711
75879466	chr5:75879466:T:TGC	1.11122e-23	-9.12748e-10	-1.19883	5.79193e-06	-9.12748e-10	-1.16325
75879532	chr5:75879532:C:T	1.00052e-23	-9.12748e-10	-1.30377	4.86296e-06	-9.12748e-10	-1.33807
75879667	chr5:75879667:T:C	3.90706e-22	3.53776	-1.17668	2.07557e-05	1.33509	-1.22198
75879754	chr5:75879754:C:T	3.71347e-24	-2.29491	-6.68458e-10	2.45832e-06	-2.02024	-6.68458e-10
75879969	chr5:75879969:C:G	3.49379e-21	5.81293	-1.26107	7.94026e-05	2.77243	-1.31762
75880065	chr5:75880065:G:A	8.33725e-22	-9.12748e-10	3.11903	0.000502152	-9.12748e-10	3.29919
75880221	chr5:75880221:C:A	1.14801e-23	-9.12748e-10	-1.16626	6.61115e-06	-9.12748e-10	-1.03096
75880252	chr5:75880252:A:G	2.73557e-23	-9.12748e-10	-0.29795	1.42113e-05	-9.12748e-10	-0.26568
75880260	chr5:75880260:A:C	4.83304e-22	2.00731	0.566461	2.79929e-05	0.0309479	0.381285
75880284	chr5:75880284:C:T	9.7197e-24	-9.12748e-10	-1.33272	5.24748e-06	-9.12748e-10	-1.26197
75880304	chr5:75880304:C:CT	4.15287e-22	3.5961	-1.17401	2.18091e-05	1.38226	-1.21965
75880356	chr5:75880356:A:G	1.53229e-23	-9.12748e-10	-0.87753	7.04599e-06	-9.12748e-10	-0.967257
75881023	chr5:75881023:G:C	1.3493e-23	-9.12748e-10	-1.00471	6.27707e-06	-9.12748e-10	-1.08281
75881115	chr5:75881115:C:G	1.46093e-21	3.83404	-0.154089	0.000117786	2.20931	-0.360152
75881418	chr5:75881418:A:G	1.31449e-23	-9.12748e-10	-1.03084	6.13535e-06	-9.12748e-10	-1.10565
75881472	chr5:75881472:T:C	3.95188e-22	3.52005	-1.14757	2.10156e-05	1.32205	-1.1965
75881710	chr5:75881710:G:A	5.12063e-24	-1.9736	-6.68458e-10	4.86809e-06	-1.33702	-6.68458e-10
75881778	chr5:75881778:A:G	9.57231e-24	-9.12748e-10	-1.348	4.74913e-06	-9.12748e-10	-1.36176
75881982	chr5:75881982:G:A	6.30349e-21	3.82997	1.31202	0.000304797	1.72587	1.07406
75882151	chr5:75882151:C:T	1.00533e-21	3.30619	-6.68458e-10	6.63906e-05	1.27584	-6.68458e-10
75882190	chr5:75882190:T:C	2.7696e-22	3.24237	-1.22537	1.64925e-05	1.14922	-1.26603
75882192	chr5:75882192:T:C	9.00055e-24	-0.643298	-0.766292	1.04564e-06	-2.28717	-0.587917
75882375	chr5:75882375:C:T	1.88638e-22	2.43889	-0.805935	1.77218e-06	-1.53942	-0.808089
75882480	chr5:75882480:T:C	1.56226e-23	-9.12748e-10	-0.858157	6.07059e-06	-9.12748e-10	-1.11626
75882522	chr5:75882522:A:G	7.75242e-22	-9.12748e-10	3.0463	0.000466239	-9.12748e-10	3.22498
75882526	chr5:75882526:A:G	3.32837e-23	0.713667	-0.815476	1.50459e-06	-1.86222	-0.648977
75882592	chr5:75882592:A:G	2.87886e-23	-9.12748e-10	-0.246898	1.49944e-05	-9.12748e-10	-0.212037
75882672	chr5:75882672:G:A	2.05246e-23	-9.12748e-10	-0.585251	9.5283e-06	-9.12748e-10	-0.66545
75882680	chr5:75882680:GA:G	9.61024e-24	-9.12748e-10	-1.34405	4.76978e-06	-9.12748e-10	-1.35742
75882755	chr5:75882755:T:C	9.50355e-24	-9.12748e-10	-1.35521	4.78696e-06	-9.12748e-10	-1.35382
75883522	chr5:75883522:T:C	3.42492e-22	-9.12748e-10	2.22937	0.000203954	-9.12748e-10	2.39818
75883807	chr5:75883807:T:A	3.89318e-21	5.91699	-1.25688	8.67574e-05	2.85826	-1.31486
75883932	chr5:75883932:A:G	9.77779e-24	-9.12748e-10	-1.32676	4.91394e-06	-9.12748e-10	-1.32764
75883959	chr5:75883959:C:T	3.90153e-22	3.53348	-1.17382	2.06861e-05	1.32925	-1.21951
75883989	chr5:75883989:C:T	4.49137e-22	3.68088	-1.18043	2.31636e-05	1.44815	-1.22529
75884048	chr5:75884048:G:A	1.71578e-22	-9.12748e-10	1.53816	7.48636e-05	-9.12748e-10	1.39595
75884139	chr5:75884139:T:C	8.41977e-22	-9.12748e-10	3.12888	0.000507342	-9.12748e-10	3.30947
75884344	chr5:75884344:T:C	5.69768e-22	2.09097	0.647383	3.21096e-05	0.0917619	0.457677
75884388	chr5:75884388:A:G	4.51827e-21	6.07007	-1.26107	9.72875e-05	2.97557	-1.31762
75884652	chr5:75884652:A:C	1.36435e-24	-2.0112	-1.285	9.1373e-07	-1.69932	-1.31062
75884805	chr5:75884805:TTAA:T	4.33598e-21	6.02775	-1.25992	9.43557e-05	2.9442	-1.31684
75885184	chr5:75885184:C:T	1.66949e-22	-9.12748e-10	1.51081	7.30409e-05	-9.12748e-10	1.3713
75885185	chr5:75885185:C:G	2.79818e-21	4.87686	-0.54701	7.92994e-05	1.98025	-0.526737
75885403	chr5:75885403:G:A	3.3482e-21	4.87637	-0.367068	9.57171e-05	1.98556	-0.343876
75885502	chr5:75885502:C:A	1.34356e-23	-9.12748e-10	-1.00896	6.25335e-06	-9.12748e-10	-1.0866
75885572	chr5:75885572:G:A	1.34419e-23	-9.12748e-10	-1.0085	6.25637e-06	-9.12748e-10	-1.08612
75885796	chr5:75885796:C:G	3.70849e-21	5.87196	-1.26046	8.32042e-05	2.81879	-1.31721
75885866	chr5:75885866:T:C	1.98483e-23	-9.12748e-10	-0.618756	9.37993e-06	-9.12748e-10	-0.681144
75885923	chr5:75885923:A:G	3.45661e-22	2.46624	-0.227654	3.32388e-06	-1.47522	-0.243363
75886148	chr5:75886148:T:A	1.03493e-23	-9.12748e-10	-1.26995	5.28102e-06	-9.12748e-10	-1.2556
75886327	chr5:75886327:C:T	9.54641e-24	-9.12748e-10	-1.35071	4.7989e-06	-9.12748e-10	-1.35133
75886373	chr5:75886373:C:T	3.81852e-23	-9.12748e-10	0.0355721	1.96263e-05	-9.12748e-10	0.057152
75886395	chr5:75886395:C:T	3.06999e-23	-9.12748e-10	-0.182618	2.09931e-05	-9.12748e-10	0.124477
75886624	chr5:75886624:G:A	1.51769e-21	3.77718	-0.0591142	5.66812e-05	1.12935	-0.0116236
75886730	chr5:75886730:G:A	1.43274e-23	-9.12748e-10	-0.944705	5.75701e-06	-9.12748e-10	-1.1693
75886756	chr5:75886756:G:A	1.27879e-23	-9.12748e-10	-1.05838	5.33655e-06	-9.12748e-10	-1.24514
75887153	chr5:75887153:T:C	3.54335e-21	4.71859	-0.152636	0.00011425	1.92515	-0.106474
75887256	chr5:75887256:C:T	9.42174e-24	-9.12748e-10	-1.36386	4.73864e-06	-9.12748e-10	-1.36397
75887291	chr5:75887291:A:G	1.16582e-23	-9.12748e-10	-1.15086	6.886e-06	-9.12748e-10	-0.990226
75887381	chr5:75887381:C:T	2.77259e-23	-9.12748e-10	-0.284509	1.41933e-05	-9.12748e-10	-0.266949
75887643	chr5:75887643:T:C	9.57726e-24	-9.12748e-10	-1.34748	4.82744e-06	-9.12748e-10	-1.3454
75887753	chr5:75887753:AAAAC:A	1.26361e-23	-9.12748e-10	-1.07032	5.29604e-06	-9.12748e-10	-1.25276
75887791	chr5:75887791:G:A	1.98191e-21	4.80228	-0.817343	5.97124e-05	1.95669	-0.78687
75887816	chr5:75887816:T:C	3.68165e-23	0.777422	-0.778353	1.61343e-06	-1.83541	-0.605944
75887875	chr5:75887875:T:C	2.69504e-22	2.15454	-0.164834	3.11256e-06	-1.60376	-0.18051
75888008	chr5:75888008:A:G	5.25861e-23	-9.12748e-10	0.355576	3.00722e-05	-9.12748e-10	0.483885
75888055	chr5:75888055:G:A	3.18058e-23	0.796794	-0.944023	1.34533e-06	-1.82745	-0.795622
75888057	chr5:75888057:C:A	9.67762e-24	-9.12748e-10	-1.33706	4.80603e-06	-9.12748e-10	-1.34985
75888067	chr5:75888067:T:C	3.68567e-23	-9.12748e-10	0.000160959	1.89691e-05	-9.12748e-10	0.0230932
75888214	chr5:75888214:T:A	3.06999e-23	-9.12748e-10	-0.182618	2.09931e-05	-9.12748e-10	0.124477
75888220	chr5:75888220:G:A	9.85039e-24	-9.12748e-10	-1.31937	4.82361e-06	-9.12748e-10	-1.34619
75888281	chr5:75888281:A:G	1.49193e-23	-9.12748e-10	-0.904222	7.063e-06	-9.12748e-10	-0.964847
75888391	chr5:75888391:G:A	9.26185e-22	3.91701	-0.692813	3.31964e-05	1.28363	-0.700907
75888417	chr5:75888417:A:C	1.29096e-23	-9.12748e-10	-1.0489	6.85657e-06	-9.12748e-10	-0.99451
75888428	chr5:75888428:C:T	9.56716e-24	-9.12748e-10	-1.34854	4.7648e-06	-9.12748e-10	-1.35846
75888444	chr5:75888444:A:T	9.56505e-24	-9.12748e-10	-1.34876	4.76444e-06	-9.12748e-10	-1.35854
75888549	chr5:75888549:C:T	9.46756e-24	-9.12748e-10	-1.359	4.76106e-06	-9.12748e-10	-1.35925
75888595	chr5:75888595:A:G	9.24785e-24	-0.55848	-0.824004	9.91668e-07	-2.2734	-0.65468
75889465	chr5:75889465:G:T	1.26654e-22	1.73725	-0.50267	1.45631e-06	-2.15815	-0.385659
75889652	chr5:75889652:G:A	1.17478e-22	-9.12748e-10	1.15937	5.15253e-05	-9.12748e-10	1.02236
75889769	chr5:75889769:A:G	2.15809e-23	-9.12748e-10	-0.535065	1.38145e-05	-9.12748e-10	-0.294001
75890554	chr5:75890554:T:G	5.48703e-22	3.38621	-0.685526	3.04075e-05	1.15635	-0.661373
75890639	chr5:75890639:T:C	2.71608e-24	-1.55731	-1.05038	1.48846e-06	-1.58787	-0.934098
75890915	chr5:75890915:G:T	3.3307e-23	-9.12748e-10	-0.101108	2.1744e-05	-9.12748e-10	0.159624
75890948	chr5:75890948:T:C	1.02278e-23	-9.12748e-10	-1.28177	5.71375e-06	-9.12748e-10	-1.17684
75891071	chr5:75891071:T:C	2.7381e-24	-1.55715	-1.04247	1.50293e-06	-1.58757	-0.924735
75891376	chr5:75891376:C:T	4.98737e-23	1.08127	-0.77865	1.83824e-06	-1.70259	-0.608311
75891459	chr5:75891459:G:C	1.40561e-23	-9.12748e-10	-0.963818	6.59014e-06	-9.12748e-10	-1.03414
75891468	chr5:75891468:A:T	1.16502e-20	6.72671	-0.970504	0.000263287	3.49992	-0.846395
75891563	chr5:75891563:C:T	7.12535e-23	-9.12748e-10	0.659368	2.96997e-05	-9.12748e-10	0.47142
75891729	chr5:75891729:A:T	2.93527e-24	-1.55611	-0.973966	1.62964e-06	-1.58675	-0.844608
75891792	chr5:75891792:A:G	1.40561e-23	-9.12748e-10	-0.963818	6.59014e-06	-9.12748e-10	-1.03414
75892142	chr5:75892142:C:A	1.01489e-23	-9.12748e-10	-1.28952	5.64648e-06	-9.12748e-10	-1.18868
75892288	chr5:75892288:C:T	1.78772e-23	-9.12748e-10	-0.723351	8.239e-06	-9.12748e-10	-0.810838
75892452	chr5:75892452:G:T	1.96539e-23	-9.12748e-10	-0.628602	1.09347e-05	-9.12748e-10	-0.527777
75892456	chr5:75892456:T:C	1.44763e-21	3.95967	-0.28886	1.6378e-05	0.158551	-0.282329
75892516	chr5:75892516:C:T	1.05952e-23	-9.12748e-10	-1.24648	5.94625e-06	-9.12748e-10	-1.13696
75892586	chr5:75892586:C:T	1.05092e-23	-9.12748e-10	-1.25463	5.87919e-06	-9.12748e-10	-1.1483
75892782	chr5:75892782:C:T	1.10113e-23	-9.12748e-10	-1.20795	5.31787e-06	-9.12748e-10	-1.24864
75892794	chr5:75892794:T:C	1.19599e-23	-9.12748e-10	-1.12532	5.15044e-06	-9.12748e-10	-1.28063
75892816	chr5:75892816:A:G	1.016e-23	-9.12748e-10	-1.28841	5.65589e-06	-9.12748e-10	-1.18702
75892824	chr5:75892824:T:C	4.95308e-21	6.22169	-1.3208	0.000106385	3.10137	-1.35403
75892856	chr5:75892856:G:A	1.0569e-23	-9.12748e-10	-1.24895	5.92603e-06	-9.12748e-10	-1.14036
75893083	chr5:75893083:T:C	9.6308e-24	-9.12748e-10	-1.34191	4.94181e-06	-9.12748e-10	-1.32199
75893448	chr5:75893448:A:T	5.16654e-23	-9.12748e-10	0.337912	2.66102e-05	-9.12748e-10	0.361577
75893449	chr5:75893449:C:T	4.51164e-21	6.10917	-1.30163	0.000100843	3.0374	-1.34355
75893677	chr5:75893677:T:C	2.79096e-23	-9.12748e-10	-0.277904	1.86835e-05	-9.12748e-10	0.00792241
75894024	chr5:75894024:A:G	9.83202e-24	-9.12748e-10	-1.32123	5.11356e-06	-9.12748e-10	-1.28782
75894082	chr5:75894082:A:G	1.20136e-23	-9.12748e-10	-1.12084	5.98927e-06	-9.12748e-10	-1.12975
75894203	chr5:75894203:G:A	9.46908e-24	-9.12748e-10	-1.35884	4.78026e-06	-9.12748e-10	-1.35522
75894307	chr5:75894307:T:C	1.05737e-23	-9.12748e-10	-1.2485	5.92997e-06	-9.12748e-10	-1.1397
75894698	chr5:75894698:G:C	2.93573e-23	-9.12748e-10	-0.227333	1.97751e-05	-9.12748e-10	0.064707
75894946	chr5:75894946:C:T	1.72034e-24	-2.08069	-0.983665	8.66117e-07	-2.05287	-1.01058
75894947	chr5:75894947:G:A	1.25599e-21	4.88011	-1.35131	6.84219e-05	2.62028	-1.3143
75895018	chr5:75895018:A:G	1.05415e-23	-9.12748e-10	-1.25156	5.90451e-06	-9.12748e-10	-1.144
75895072	chr5:75895072:C:T	1.05482e-23	-9.12748e-10	-1.25092	5.91e-06	-9.12748e-10	-1.14307
75895146	chr5:75895146:A:G	7.61412e-22	3.75399	-0.72569	3.30759e-05	1.27722	-0.69813
75895625	chr5:75895625:A:G	1.63859e-22	2.79146	-1.29933	6.27974e-07	-2.13003	-1.25494
75895634	chr5:75895634:G:C	9.98524e-24	-9.12748e-10	-1.30577	5.50456e-06	-9.12748e-10	-1.21414
75895724	chr5:75895724:T:G	1.05762e-23	-9.12748e-10	-1.24827	5.93128e-06	-9.12748e-10	-1.13948
75895771	chr5:75895771:T:A	1.39361e-23	-9.12748e-10	-0.972393	7.03124e-06	-9.12748e-10	-0.969354
75896000	chr5:75896000:T:C	1.40662e-23	-9.12748e-10	-0.9631	6.5947e-06	-9.12748e-10	-1.03345
75896030	chr5:75896030:A:C	1.3076e-23	-9.12748e-10	-1.0361	5.83726e-06	-9.12748e-10	-1.15545
75896361	chr5:75896361:A:G	1.05472e-23	-9.12748e-10	-1.25102	5.9104e-06	-9.12748e-10	-1.143
75896461	chr5:75896461:CATT:C	2.77257e-22	2.8858	-0.867731	2.76472e-05	1.25835	-0.858542
75896620	chr5:75896620:ATCCC:A	9.42905e-24	-9.12748e-10	-1.36308	4.8352e-06	-9.12748e-10	-1.34379
75896639	chr5:75896639:T:C	9.87206e-24	-9.12748e-10	-1.31717	5.13772e-06	-9.12748e-10	-1.28311
75896934	chr5:75896934:A:C	1.03609e-23	-9.12748e-10	-1.26883	5.09228e-06	-9.12748e-10	-1.29199
75896999	chr5:75896999:T:G	9.92924e-24	-9.12748e-10	-1.31139	4.9309e-06	-9.12748e-10	-1.3242
75897172	chr5:75897172:G:A	1.22755e-24	-2.05331	-1.34854	5.75284e-07	-2.11227	-1.36034
75897202	chr5:75897202:G:A	1.05585e-23	-9.12748e-10	-1.24994	5.89923e-06	-9.12748e-10	-1.14489
75897276	chr5:75897276:T:C	9.47029e-24	-9.12748e-10	-1.35872	4.73866e-06	-9.12748e-10	-1.36396
75897389	chr5:75897389:G:A	1.51308e-23	-9.12748e-10	-0.890146	7.61545e-06	-9.12748e-10	-0.889537
75898192	chr5:75898192:A:C	1.06298e-23	-9.12748e-10	-1.24322	5.97234e-06	-9.12748e-10	-1.13258
75898199	chr5:75898199:G:A	4.7135e-22	3.61014	-1.06141	1.23094e-06	-1.75736	-0.95458
75898387	chr5:75898387:T:C	1.48142e-22	-9.12748e-10	1.3913	6.4787e-05	-9.12748e-10	1.25139
75898800	chr5:75898800:G:A	1.38385e-23	-9.12748e-10	-0.979424	6.67643e-06	-9.12748e-10	-1.02113
75898815	chr5:75898815:A:G	1.48551e-24	-1.8685	-1.34262	1.38002e-06	-1.27558	-1.32204
75898955	chr5:75898955:T:C	2.09177e-23	-9.12748e-10	-0.566281	1.04007e-05	-9.12748e-10	-0.577841
75899135	chr5:75899135:T:C	9.82319e-24	-9.12748e-10	-1.32213	5.10691e-06	-9.12748e-10	-1.28912
75899183	chr5:75899183:C:T	1.15007e-23	-9.12748e-10	-1.16447	6.66069e-06	-9.12748e-10	-1.02349
75899649	chr5:75899649:T:C	9.90873e-24	-9.12748e-10	-1.31346	4.87788e-06	-9.12748e-10	-1.33501
75899744	chr5:75899744:G:A	1.35128e-23	-9.12748e-10	-1.00324	6.36137e-06	-9.12748e-10	-1.06947
75899789	chr5:75899789:C:A	1.06272e-23	-9.12748e-10	-1.24346	5.96801e-06	-9.12748e-10	-1.1333
75899813	chr5:75899813:G:T	1.39381e-24	-2.1965	-1.07833	7.07101e-07	-2.16766	-1.09863
75899816	chr5:75899816:T:C	2.71104e-21	4.97314	-0.674922	0.000155579	2.66675	-0.539319
75900118	chr5:75900118:C:T	1.30539e-24	-2.25	-1.09037	6.57187e-07	-2.22962	-1.10989
75900119	chr5:75900119:A:G	1.31638e-24	-2.22776	-1.10423	6.65072e-07	-2.20464	-1.12294
75900174	chr5:75900174:G:A	1.02044e-23	-9.12748e-10	-1.28406	5.63262e-06	-9.12748e-10	-1.19114
75900177	chr5:75900177:T:G	4.49731e-24	-2.1034	-6.68458e-10	3.49108e-06	-1.6695	-6.68458e-10
75900180	chr5:75900180:A:G	1.03034e-23	-9.12748e-10	-1.2744	5.71372e-06	-9.12748e-10	-1.17685
75900207	chr5:75900207:G:T	1.02951e-23	-9.12748e-10	-1.27521	5.39178e-06	-9.12748e-10	-1.23484
75900269	chr5:75900269:A:T	1.02184e-23	-9.12748e-10	-1.28269	5.64365e-06	-9.12748e-10	-1.18919
75900334	chr5:75900334:G:A	1.20616e-23	-9.12748e-10	-1.11685	6.33373e-06	-9.12748e-10	-1.07383
75900341	chr5:75900341:A:G	9.96446e-24	-9.12748e-10	-1.30785	4.89724e-06	-9.12748e-10	-1.33104
75900372	chr5:75900372:A:T	3.8952e-24	-2.24713	-6.68458e-10	1.82702e-06	-2.31703	-6.68458e-10
75900406	chr5:75900406:G:C	1.1191e-24	-2.20839	-1.28596	5.25744e-07	-2.24539	-1.31727
75900521	chr5:75900521:C:T	1.10716e-21	4.76653	-1.36385	5.81856e-05	2.50279	-1.35887
75900577	chr5:75900577:A:G	1.00964e-23	-9.12748e-10	-1.29469	5.53977e-06	-9.12748e-10	-1.20776
75900625	chr5:75900625:G:A	1.29158e-23	-9.12748e-10	-1.04842	6.10151e-06	-9.12748e-10	-1.11118
75900653	chr5:75900653:G:A	4.23999e-24	-2.16232	-6.68458e-10	3.37695e-06	-1.70274	-6.68458e-10
75900674	chr5:75900674:C:T	1.02187e-23	-9.12748e-10	-1.28266	5.64431e-06	-9.12748e-10	-1.18907
75901433	chr5:75901433:C:T	1.43925e-23	-9.12748e-10	-0.940166	6.72257e-06	-9.12748e-10	-1.01425
75901462	chr5:75901462:G:C	1.48804e-23	-0.90683	-6.68458e-10	2.20908e-06	-2.12714	-6.68458e-10
75901666	chr5:75901666:C:G	9.91249e-24	-9.12748e-10	-1.31308	5.39523e-06	-9.12748e-10	-1.2342
75901693	chr5:75901693:G:T	2.78863e-23	-9.12748e-10	-0.278741	1.86663e-05	-9.12748e-10	0.0070012
75901702	chr5:75901702:A:G	1.04965e-23	-9.12748e-10	-1.25583	5.30964e-06	-9.12748e-10	-1.25019
75901796	chr5:75901796:G:A	1.19963e-23	-9.12748e-10	-1.12228	6.29631e-06	-9.12748e-10	-1.07975
75901814	chr5:75901814:T:C	1.02044e-23	-9.12748e-10	-1.28406	5.63262e-06	-9.12748e-10	-1.19114
75901869	chr5:75901869:C:T	1.6801e-22	2.3505	-0.833349	1.11094e-06	-2.08905	-0.725464
75902050	chr5:75902050:C:A	6.05244e-23	-9.12748e-10	0.49617	3.48318e-05	-9.12748e-10	0.630815
75902103	chr5:75902103:T:C	1.30793e-24	-2.23085	-1.10758	6.60811e-07	-2.20784	-1.12616
75902104	chr5:75902104:G:A	1.4398e-23	-9.12748e-10	-0.939783	7.26908e-06	-9.12748e-10	-0.936086
75902139	chr5:75902139:G:A	3.38832e-23	-9.12748e-10	-0.0839552	2.31979e-05	-9.12748e-10	0.224345
75902157	chr5:75902157:G:A	1.14521e-23	-9.12748e-10	-1.16871	5.55825e-06	-9.12748e-10	-1.20443
75902188	chr5:75902188:G:A	1.03176e-23	-9.12748e-10	-1.27303	5.0795e-06	-9.12748e-10	-1.2945
75902206	chr5:75902206:G:A	2.78863e-23	-9.12748e-10	-0.278741	1.86663e-05	-9.12748e-10	0.0070012
75902230	chr5:75902230:G:T	1.0186e-23	-9.12748e-10	-1.28586	5.50081e-06	-9.12748e-10	-1.21482
75902256	chr5:75902256:C:T	1.0196e-23	-9.12748e-10	-1.28488	5.62589e-06	-9.12748e-10	-1.19234
75902559	chr5:75902559:G:A	1.31459e-24	-2.04188	-1.29147	5.03827e-07	-2.24608	-1.35916
75902581	chr5:75902581:A:G	2.78245e-23	-9.12748e-10	-0.28096	1.86206e-05	-9.12748e-10	0.00455027
75902625	chr5:75902625:A:G	1.34518e-23	-9.12748e-10	-1.00776	6.38535e-06	-9.12748e-10	-1.06571
75902636	chr5:75902636:A:C	4.72565e-24	-2.05387	-6.68458e-10	9.16877e-06	-0.703913	-6.68458e-10
75902787	chr5:75902787:G:A	1.28345e-23	-9.12748e-10	-1.05474	5.62999e-06	-9.12748e-10	-1.19161
75902799	chr5:75902799:G:A	9.28193e-23	-9.12748e-10	0.923779	4.51326e-05	-9.12748e-10	0.889888
75902994	chr5:75902994:T:C	1.27572e-23	-9.12748e-10	-1.06078	6.03455e-06	-9.12748e-10	-1.12222
75903297	chr5:75903297:G:A	1.40568e-23	-9.12748e-10	-0.963766	7.04694e-06	-9.12748e-10	-0.967123
75903308	chr5:75903308:T:G	1.00896e-23	-9.12748e-10	-1.29538	5.53851e-06	-9.12748e-10	-1.20799
75903370	chr5:75903370:T:G	9.63261e-24	-9.12748e-10	-1.34172	4.96361e-06	-9.12748e-10	-1.31758
75903379	chr5:75903379:A:T	2.92522e-23	0.673054	-0.903974	1.30216e-06	-1.61495	-1.04074
75903466	chr5:75903466:C:T	1.41032e-23	-9.12748e-10	-0.960473	6.61103e-06	-9.12748e-10	-1.03098
75903731	chr5:75903731:G:T	1.06496e-23	-9.12748e-10	-1.24135	5.21491e-06	-9.12748e-10	-1.26819
75903926	chr5:75903926:C:T	1.14444e-24	-2.20084	-1.27112	5.34955e-07	-2.23907	-1.30622
75904240	chr5:75904240:G:A	1.91745e-21	4.76126	-0.809385	0.000115843	2.51961	-0.687097
75904290	chr5:75904290:G:A	1.01349e-23	-9.12748e-10	-1.29089	5.57425e-06	-9.12748e-10	-1.20156
75904291	chr5:75904291:C:T	1.12351e-23	-9.12748e-10	-1.18783	5.48166e-06	-9.12748e-10	-1.21831
75904350	chr5:75904350:C:T	9.99996e-24	-9.12748e-10	-1.30429	5.46471e-06	-9.12748e-10	-1.22141
75904463	chr5:75904463:T:C	9.73018e-24	-9.12748e-10	-1.33164	4.86646e-06	-9.12748e-10	-1.33735
75904847	chr5:75904847:A:T	1.49175e-23	-9.12748e-10	-0.904341	6.93974e-06	-9.12748e-10	-0.982452
75904983	chr5:75904983:G:T	9.44359e-24	-9.12748e-10	-1.36154	4.83013e-06	-9.12748e-10	-1.34484
75905036	chr5:75905036:G:A	1.06152e-23	-9.12748e-10	-1.24458	5.25464e-06	-9.12748e-10	-1.26061
75905059	chr5:75905059:A:G	1.40612e-24	-2.24397	-1.02207	7.06657e-07	-2.22222	-1.04471
75905209	chr5:75905209:CA:C	9.86884e-24	-9.12748e-10	-1.31749	5.39715e-06	-9.12748e-10	-1.23385
75905417	chr5:75905417:T:C	1.01955e-23	-9.12748e-10	-1.28493	5.62543e-06	-9.12748e-10	-1.19242
75905442	chr5:75905442:G:GA	1.02044e-23	-9.12748e-10	-1.28406	5.63262e-06	-9.12748e-10	-1.19114
75905543	chr5:75905543:T:G	1.01847e-23	-9.12748e-10	-1.28599	5.61727e-06	-9.12748e-10	-1.19387
75905713	chr5:75905713:C:A	9.72141e-24	-9.12748e-10	-1.33254	5.25766e-06	-9.12748e-10	-1.26003
75905800	chr5:75905800:A:G	9.86884e-24	-9.12748e-10	-1.31749	5.39715e-06	-9.12748e-10	-1.23385
75905991	chr5:75905991:CAT:C	9.43262e-24	-9.12748e-10	-1.3627	4.8128e-06	-9.12748e-10	-1.34844
75906262	chr5:75906262:G:A	4.13176e-24	-2.18817	-6.68458e-10	2.9896e-06	-1.82458	-6.68458e-10
75906425	chr5:75906425:C:T	1.03585e-23	-9.12748e-10	-1.26907	5.75771e-06	-9.12748e-10	-1.16918
75906474	chr5:75906474:C:G	5.69501e-23	-9.12748e-10	0.435299	2.67843e-05	-9.12748e-10	0.368099
75906670	chr5:75906670:C:T	1.18197e-23	-9.12748e-10	-1.13711	6.00354e-06	-9.12748e-10	-1.12737
75906776	chr5:75906776:A:T	1.01856e-23	-9.12748e-10	-1.2859	5.61721e-06	-9.12748e-10	-1.19388
75906828	chr5:75906828:C:A	1.02088e-23	-9.12748e-10	-1.28362	5.63614e-06	-9.12748e-10	-1.19052
75906859	chr5:75906859:A:G	1.15724e-23	-9.12748e-10	-1.15826	5.05906e-06	-9.12748e-10	-1.29854
75906902	chr5:75906902:G:A	1.48142e-22	-9.12748e-10	1.3913	6.4787e-05	-9.12748e-10	1.25139
75906981	chr5:75906981:T:C	1.01928e-23	-9.12748e-10	-1.28519	5.62276e-06	-9.12748e-10	-1.19289
75906986	chr5:75906986:T:A	1.67155e-22	2.70387	-1.19183	8.05271e-07	-1.99862	-1.13767
75907268	chr5:75907268:G:C	9.42711e-24	-9.12748e-10	-1.36329	4.74364e-06	-9.12748e-10	-1.36291
75907295	chr5:75907295:A:T	1.51756e-23	-9.12748e-10	-0.887188	7.2869e-06	-9.12748e-10	-0.933638
75907407	chr5:75907407:T:G	1.02115e-23	-9.12748e-10	-1.28336	5.63828e-06	-9.12748e-10	-1.19014
75907461	chr5:75907461:G:A	1.02044e-23	-9.12748e-10	-1.28406	5.63262e-06	-9.12748e-10	-1.19114
75907533	chr5:75907533:A:G	9.78155e-24	-9.12748e-10	-1.32638	5.08483e-06	-9.12748e-10	-1.29346
75907664	chr5:75907664:G:C	1.80139e-23	-0.71573	-6.68458e-10	2.38248e-06	-2.05157	-6.68458e-10
75907754	chr5:75907754:C:T	1.46602e-23	-9.12748e-10	-0.921738	7.45318e-06	-9.12748e-10	-0.911076
75907875	chr5:75907875:C:T	1.22952e-23	-9.12748e-10	-1.09767	6.46488e-06	-9.12748e-10	-1.05333
75908142	chr5:75908142:A:G	1.01223e-23	-9.12748e-10	-1.29213	5.28256e-06	-9.12748e-10	-1.25531
75908178	chr5:75908178:T:C	1.02044e-23	-9.12748e-10	-1.28406	5.63262e-06	-9.12748e-10	-1.19114
75908303	chr5:75908303:C:T	1.02044e-23	-9.12748e-10	-1.28406	5.63262e-06	-9.12748e-10	-1.19114
75908384	chr5:75908384:G:A	1.02044e-23	-9.12748e-10	-1.28406	5.63262e-06	-9.12748e-10	-1.19114
75908896	chr5:75908896:T:C	9.72755e-24	-9.12748e-10	-1.33191	4.86743e-06	-9.12748e-10	-1.33715
75909173	chr5:75909173:C:T	9.5843e-24	-9.12748e-10	-1.34675	4.93769e-06	-9.12748e-10	-1.32282
75909242	chr5:75909242:T:C	1.02817e-23	-9.12748e-10	-1.27651	5.04167e-06	-9.12748e-10	-1.30198
75909382	chr5:75909382:C:T	1.62567e-24	-2.19977	-0.921187	1.30286e-06	-1.8704	-0.784754
75909477	chr5:75909477:C:T	1.38212e-23	-9.12748e-10	-0.980672	6.48393e-06	-9.12748e-10	-1.05039
75909628	chr5:75909628:A:G	1.47082e-23	-9.12748e-10	-0.918469	6.93264e-06	-9.12748e-10	-0.983476
75909764	chr5:75909764:C:T	1.38579e-23	-9.12748e-10	-0.978019	7.01207e-06	-9.12748e-10	-0.972083
75909892	chr5:75909892:C:T	1.52032e-24	-2.21129	-0.97667	1.19539e-06	-1.89294	-0.848308
75910001	chr5:75910001:T:C	9.6612e-24	-9.12748e-10	-1.33876	4.99723e-06	-9.12748e-10	-1.31083
75910051	chr5:75910051:A:G	1.47082e-23	-9.12748e-10	-0.918469	6.93264e-06	-9.12748e-10	-0.983476
75910241	chr5:75910241:C:T	1.26287e-24	-2.26924	-1.10425	9.56948e-07	-1.80867	-1.15505
75910272	chr5:75910272:T:TA	1.51095e-24	-2.21132	-0.982816	1.18681e-06	-1.89298	-0.855469
75910384	chr5:75910384:CCACT:C	2.07612e-23	-0.573792	-6.68458e-10	2.52526e-06	-1.99337	-6.68458e-10
75910487	chr5:75910487:T:C	1.5092e-24	-2.21101	-0.984285	1.18542e-06	-1.89221	-0.857415
75910503	chr5:75910503:G:A	3.38814e-23	-9.12748e-10	-0.0840102	2.34184e-05	-9.12748e-10	0.233804
75910656	chr5:75910656:ATGCC:A	9.89566e-24	-9.12748e-10	-1.31478	4.8696e-06	-9.12748e-10	-1.33671
75910661	chr5:75910661:AAGAAGAAAGACGAG:A	9.91417e-24	-9.12748e-10	-1.31291	4.87659e-06	-9.12748e-10	-1.33527
75910859	chr5:75910859:T:C	1.54145e-24	-2.21086	-0.9633	1.2149e-06	-1.892	-0.833051
75910906	chr5:75910906:C:T	1.52056e-24	-2.21196	-0.97584	1.1948e-06	-1.89424	-0.847501
75911007	chr5:75911007:C:G	9.70036e-24	-9.12748e-10	-1.33471	4.8541e-06	-9.12748e-10	-1.33989
75911231	chr5:75911231:G:A	1.53036e-23	-9.12748e-10	-0.878785	7.19708e-06	-9.12748e-10	-0.946042
75911726	chr5:75911726:A:G	1.54911e-24	-2.21371	-0.955481	1.21657e-06	-1.89962	-0.824056
75911734	chr5:75911734:G:C	1.51243e-24	-2.21732	-0.97584	1.18209e-06	-1.90493	-0.847501
75911803	chr5:75911803:G:C	1.57288e-24	-2.2115	-0.942462	1.24124e-06	-1.8933	-0.810306
75911950	chr5:75911950:A:G	1.38805e-23	-9.12748e-10	-0.976389	7.02294e-06	-9.12748e-10	-0.970535
75911958	chr5:75911958:C:A	1.51687e-21	5.07506	-1.35753	7.62704e-05	2.74937	-1.3348
75912077	chr5:75912077:A:G	1.48457e-24	-2.21027	-1.00148	1.16399e-06	-1.89086	-0.876998
75912080	chr5:75912080:T:C	1.00454e-23	-9.12748e-10	-1.29976	4.9453e-06	-9.12748e-10	-1.32128
75912216	chr5:75912216:C:T	1.52158e-24	-2.21145	-0.975676	1.19659e-06	-1.89319	-0.847053
75912306	chr5:75912306:C:T	1.03304e-24	-2.21514	-1.35924	5.09294e-07	-2.23033	-1.36411
75912398	chr5:75912398:C:T	1.00456e-23	-9.12748e-10	-1.29974	4.94579e-06	-9.12748e-10	-1.32118
75912433	chr5:75912433:C:T	9.71273e-24	-9.12748e-10	-1.33344	4.85877e-06	-9.12748e-10	-1.33893
75912732	chr5:75912732:T:C	1.43672e-23	-9.12748e-10	-0.941931	7.17645e-06	-9.12748e-10	-0.948911
75912749	chr5:75912749:A:C	1.52905e-24	-2.21139	-0.970841	1.20335e-06	-1.89321	-0.841395
75912871	chr5:75912871:G:A	1.5211e-24	-2.2116	-0.97584	1.19562e-06	-1.89355	-0.847501
75912972	chr5:75912972:G:A	1.51061e-24	-2.22076	-0.9736	1.17892e-06	-1.9102	-0.844918
75912973	chr5:75912973:T:C	1.52145e-24	-2.21137	-0.97584	1.19604e-06	-1.8932	-0.847501
75913134	chr5:75913134:A:G	1.37383e-23	-9.12748e-10	-0.986685	6.44831e-06	-9.12748e-10	-1.0559
75913346	chr5:75913346:C:T	9.61855e-24	-9.12748e-10	-1.34318	4.85179e-06	-9.12748e-10	-1.34037
75913445	chr5:75913445:A:C	1.38212e-23	-9.12748e-10	-0.980672	6.48393e-06	-9.12748e-10	-1.05039
75913862	chr5:75913862:T:A	1.67494e-23	-9.12748e-10	-0.788511	7.78567e-06	-9.12748e-10	-0.867432
75913918	chr5:75913918:A:T	8.33176e-21	5.42095	-6.68458e-10	2.43255e-05	0.27181	-6.68458e-10
75914232	chr5:75914232:C:T	1.02863e-24	-2.31792	-1.26073	5.44811e-07	-2.25532	-1.27171
75914430	chr5:75914430:T:C	1.69143e-21	5.18902	-1.36256	8.44427e-05	2.85673	-1.34038
75914456	chr5:75914456:GTGGGAACAGAAGTAAT:G	1.46861e-23	-9.12748e-10	-0.919974	5.86871e-06	-9.12748e-10	-1.15008
75914475	chr5:75914475:GTTGTGT:G	1.38499e-23	-9.12748e-10	-0.978596	5.6382e-06	-9.12748e-10	-1.19015
75915085	chr5:75915085:A:G	2.20401e-23	-9.12748e-10	-0.514012	1.08838e-05	-9.12748e-10	-0.532445
75915232	chr5:75915232:A:G	1.18415e-23	-9.12748e-10	-1.13527	6.20887e-06	-9.12748e-10	-1.09374
75915257	chr5:75915257:G:T	1.80755e-23	-9.12748e-10	-0.71232	9.18899e-06	-9.12748e-10	-0.701711
75915556	chr5:75915556:A:G	9.95682e-24	-9.12748e-10	-1.30862	5.36792e-06	-9.12748e-10	-1.23928
75915632	chr5:75915632:C:T	9.54417e-24	-9.12748e-10	-1.35095	4.74472e-06	-9.12748e-10	-1.36268
75915825	chr5:75915825:T:C	2.32243e-23	-9.12748e-10	-0.461677	1.14558e-05	-9.12748e-10	-0.481224
75915835	chr5:75915835:T:C	1.48893e-23	-9.12748e-10	-0.906231	6.99661e-06	-9.12748e-10	-0.974291
75916086	chr5:75916086:A:G	2.28327e-23	-9.12748e-10	-0.478681	1.12575e-05	-9.12748e-10	-0.498678
75916096	chr5:75916096:T:C	9.74688e-24	-9.12748e-10	-1.32993	5.13235e-06	-9.12748e-10	-1.28415
75916119	chr5:75916119:C:G	2.3807e-23	-9.12748e-10	-0.436897	1.17333e-05	-9.12748e-10	-0.457285
75916582	chr5:75916582:G:C	6.58509e-23	1.54675	-0.966232	1.46077e-06	-1.52174	-1.01901
75916797	chr5:75916797:GC:G	1.04377e-23	-0.027509	-1.23395	7.12726e-07	-2.0949	-1.16347
75916866	chr5:75916866:G:T	7.42635e-23	-9.12748e-10	0.700744	3.92639e-05	-9.12748e-10	0.75059
75916983	chr5:75916983:G:A	6.8273e-24	-0.341107	-1.34484	5.72049e-07	-2.1185	-1.35974
75917329	chr5:75917329:T:G	3.15086e-23	-9.12748e-10	-0.156614	1.63363e-05	-9.12748e-10	-0.126329
75917722	chr5:75917722:A:T	2.64514e-23	-9.12748e-10	-0.331567	1.36598e-05	-9.12748e-10	-0.305257
75917935	chr5:75917935:A:C	9.50948e-24	-9.12748e-10	-1.35459	4.74038e-06	-9.12748e-10	-1.3636
75918033	chr5:75918033:A:G	9.65414e-24	-9.12748e-10	-1.33949	4.74924e-06	-9.12748e-10	-1.36173
75918046	chr5:75918046:G:A	1.84928e-23	-9.12748e-10	-0.689497	7.29347e-06	-9.12748e-10	-0.932737
75918288	chr5:75918288:G:A	9.72081e-24	-9.12748e-10	-1.33261	4.93594e-06	-9.12748e-10	-1.32317
75918302	chr5:75918302:T:G	1.10147e-23	-9.12748e-10	-1.20764	6.01196e-06	-9.12748e-10	-1.12597
75918463	chr5:75918463:G:A	9.80563e-24	-9.12748e-10	-1.32392	4.96838e-06	-9.12748e-10	-1.31662
75918556	chr5:75918556:C:T	9.62236e-24	-9.12748e-10	-1.34279	4.8728e-06	-9.12748e-10	-1.33605
75918574	chr5:75918574:C:T	7.21767e-24	-0.792906	-0.837437	9.54313e-07	-2.29985	-0.666635
75919049	chr5:75919049:A:G	7.51491e-24	-1.58999	-6.68458e-10	6.27889e-06	-1.08252	-6.68458e-10
75919186	chr5:75919186:G:A	1.02775e-23	-9.12748e-10	-1.27692	4.94518e-06	-9.12748e-10	-1.3213
75919284	chr5:75919284:G:A	1.28104e-21	4.3067	-0.758147	5.14872e-05	2.0291	-1.00749
75919367	chr5:75919367:A:G	1.70715e-23	-9.12748e-10	-0.769466	7.9491e-06	-9.12748e-10	-0.846657
75919495	chr5:75919495:G:T	1.94798e-22	2.90615	-1.24106	1.31968e-05	0.922015	-1.26176
75919521	chr5:75919521:A:G	9.44654e-24	-9.12748e-10	-1.36123	4.79215e-06	-9.12748e-10	-1.35274
75920145	chr5:75920145:G:A	1.82853e-23	-1.4302	0.729425	3.44623e-05	-0.0390451	0.659195
75920178	chr5:75920178:G:A	1.30031e-23	-1.04169	-6.68458e-10	1.89363e-06	-2.28122	-6.68458e-10
75920727	chr5:75920727:G:A	1.17684e-23	-9.12748e-10	-1.14145	6.68082e-06	-9.12748e-10	-1.02048
75920951	chr5:75920951:G:A	3.63837e-24	-2.31534	-6.68458e-10	3.00118e-06	-1.82071	-6.68458e-10
75921422	chr5:75921422:G:A	9.86206e-24	-9.12748e-10	-1.31818	5.01423e-06	-9.12748e-10	-1.30744
75921454	chr5:75921454:C:T	1.35196e-23	-2.31516	1.31242	5.65951e-06	-2.27673	1.09035
75921656	chr5:75921656:G:C	1.4234e-23	-9.12748e-10	-0.951245	6.04792e-06	-9.12748e-10	-1.12
75921687	chr5:75921687:T:C	9.71501e-24	-9.12748e-10	-1.3332	5.29882e-06	-9.12748e-10	-1.25223
75922598	chr5:75922598:C:T	4.348e-23	1.47809	-1.31266	5.97085e-06	0.170988	-1.30381
75922724	chr5:75922724:C:T	1.53255e-23	-9.12748e-10	-0.87736	6.72954e-06	-9.12748e-10	-1.01321
75923017	chr5:75923017:G:A	2.22207e-23	-9.12748e-10	-0.505853	1.28258e-05	-9.12748e-10	-0.368258
75923158	chr5:75923158:A:G	8.58649e-23	0.8459	-6.68458e-10	4.69334e-06	-1.37357	-6.68458e-10
75923165	chr5:75923165:A:G	1.41332e-22	2.36321	-1.01897	2.80141e-06	-0.791847	-1.09774
75923542	chr5:75923542:C:T	2.07329e-24	-2.30977	-0.567964	1.08433e-06	-2.30892	-0.529826
75923672	chr5:75923672:G:A	1.16782e-23	-9.12748e-10	-1.14916	6.07425e-06	-9.12748e-10	-1.11566
75923953	chr5:75923953:C:T	3.76402e-23	1.36339	-1.3422	5.19435e-06	0.0820594	-1.3542
75924065	chr5:75924065:T:C	9.62554e-24	-9.12748e-10	-1.34246	4.7748e-06	-9.12748e-10	-1.35636
75924100	chr5:75924100:T:C	9.68435e-24	-9.12748e-10	-1.33636	4.79286e-06	-9.12748e-10	-1.35259
75924642	chr5:75924642:A:G	3.63089e-24	-2.3174	-6.68458e-10	3.14414e-06	-1.77418	-6.68458e-10
75924799	chr5:75924799:AAAAAT:A	9.66419e-23	-9.12748e-10	0.964136	6.26126e-05	-9.12748e-10	1.21725
75924812	chr5:75924812:G:GA	2.56168e-24	-1.498	-1.16821	5.71113e-07	-2.26613	-1.21375
75925054	chr5:75925054:T:TAAG	9.58717e-24	-9.12748e-10	-1.34645	4.76392e-06	-9.12748e-10	-1.35865
75925070	chr5:75925070:T:C	2.79856e-24	-1.62807	-0.949701	1.83971e-06	-1.23528	-1.07483
75925072	chr5:75925072:A:G	2.73905e-24	-1.64956	-0.949701	1.79042e-06	-1.26243	-1.07483
75925108	chr5:75925108:C:T	1.79367e-24	-2.08621	-0.936405	2.97441e-06	-1.06439	-0.765279
75925258	chr5:75925258:A:T	9.99674e-24	-9.12748e-10	-1.30462	4.82416e-06	-9.12748e-10	-1.34608
75925442	chr5:75925442:G:A	3.6481e-24	-1.61793	-0.694736	2.31942e-06	-1.22141	-0.856993
75926282	chr5:75926282:G:T	9.73463e-24	-9.12748e-10	-1.33119	4.7652e-06	-9.12748e-10	-1.35838
75926336	chr5:75926336:A:G	9.33189e-24	-0.751046	-0.622392	1.18716e-06	-2.31466	-0.433488
75926473	chr5:75926473:G:A	2.26135e-24	-2.26757	-0.523345	3.36079e-06	-1.40738	-0.30016
75927126	chr5:75927126:T:G	1.75984e-23	-9.12748e-10	-0.73907	8.21781e-06	-9.12748e-10	-0.813413
75927168	chr5:75927168:G:T	2.69613e-24	-1.70726	-0.907799	1.72883e-06	-1.33329	-1.03898
75927570	chr5:75927570:T:G	1.34366e-23	-9.12748e-10	-1.00889	7.47408e-06	-9.12748e-10	-0.908276
75927788	chr5:75927788:A:G	2.48444e-23	-9.12748e-10	-0.394244	1.66316e-05	-9.12748e-10	-0.10841
75927854	chr5:75927854:T:A	1.51157e-22	-9.12748e-10	1.41145	0.00010035	-9.12748e-10	1.68895
75928240	chr5:75928240:A:G	2.06352e-24	-1.97558	-0.906878	4.09138e-06	-0.725212	-0.785621
75928615	chr5:75928615:C:T	9.51462e-24	-9.12748e-10	-1.35405	5.06214e-06	-9.12748e-10	-1.29793
75928713	chr5:75928713:C:T	1.05474e-21	2.83838	0.515792	1.47016e-05	-0.609993	0.378234
75928888	chr5:75928888:G:T	1.07353e-23	-9.12748e-10	-1.23334	5.17159e-06	-9.12748e-10	-1.27654
75928955	chr5:75928955:T:A	9.43243e-24	-9.12748e-10	-1.36272	4.75931e-06	-9.12748e-10	-1.35961
75929042	chr5:75929042:A:T	5.41631e-22	2.81385	-0.12614	3.45219e-06	-1.8956	0.21489
75929266	chr5:75929266:C:T	1.33638e-23	-9.12748e-10	-1.01433	5.77072e-06	-9.12748e-10	-1.16692
75929607	chr5:75929607:T:C	1.79212e-23	-9.12748e-10	-0.72089	9.67448e-06	-9.12748e-10	-0.650225
75929640	chr5:75929640:T:C	9.41972e-24	-9.12748e-10	-1.36407	4.73827e-06	-9.12748e-10	-1.36404
75929659	chr5:75929659:A:G	7.95506e-23	-9.12748e-10	0.769518	3.12298e-05	-9.12748e-10	0.521656
75929775	chr5:75929775:T:C	1.14301e-21	3.47429	-0.0397457	1.29224e-05	-0.192938	-0.167817
75930093	chr5:75930093:T:C	6.5693e-23	1.25087	-0.672759	1.07177e-05	0.124743	-0.672567
75930185	chr5:75930185:C:T	8.06944e-23	-9.12748e-10	0.783793	3.65922e-05	-9.12748e-10	0.68012
75930237	chr5:75930237:C:T	1.01717e-23	-9.12748e-10	-1.28727	5.13041e-06	-9.12748e-10	-1.28453
75930656	chr5:75930656:G:A	1.29e-23	-9.12748e-10	-1.04965	6.02754e-06	-9.12748e-10	-1.12338
75930726	chr5:75930726:T:C	1.74152e-24	-2.15496	-0.897161	1.55837e-06	-1.59448	-0.881591
75930848	chr5:75930848:G:A	1.17095e-24	-2.09067	-1.35839	1.15297e-06	-1.43223	-1.34515
75930925	chr5:75930925:G:A	1.49101e-24	-2.30662	-0.900798	6.87283e-07	-2.31134	-0.983384
75931017	chr5:75931017:C:T	5.20202e-24	-2.2812	0.323375	2.28911e-06	-2.31978	0.228225
75931370	chr5:75931370:C:T	1.07748e-23	-9.12748e-10	-1.22967	5.16136e-06	-9.12748e-10	-1.27852
75931942	chr5:75931942:A:G	8.76419e-23	0.581057	0.285326	7.11241e-06	-1.04686	0.0889838
75932006	chr5:75932006:G:A	2.52782e-23	-9.12748e-10	-0.376934	1.1458e-05	-9.12748e-10	-0.481032
75932139	chr5:75932139:A:G	9.68158e-24	-9.12748e-10	-1.33665	4.76482e-06	-9.12748e-10	-1.35846
75932319	chr5:75932319:C:T	2.14835e-23	-9.12748e-10	-0.539593	9.11212e-06	-9.12748e-10	-0.710111
75932392	chr5:75932392:G:C	9.48223e-24	-9.12748e-10	-1.35746	4.99133e-06	-9.12748e-10	-1.31201
75933180	chr5:75933180:C:A	1.26577e-23	-9.12748e-10	-1.06861	6.75565e-06	-9.12748e-10	-1.00934
75933312	chr5:75933312:A:G	1.7619e-23	0.360211	-1.09811	1.56403e-06	-1.27923	-1.19322
75933400	chr5:75933400:C:A	2.13844e-23	0.292574	-0.836787	2.3028e-06	-1.32166	-0.763931
75933611	chr5:75933611:G:A	1.79083e-23	0.158289	-0.879898	2.12444e-06	-1.35837	-0.807838
75933789	chr5:75933789:T:C	1.75147e-23	0.277244	-1.02108	1.98986e-06	-1.27717	-0.95448
75933829	chr5:75933829:A:C	2.08297e-23	0.297354	-0.86785	2.3592e-06	-1.26673	-0.794664
75933876	chr5:75933876:G:A	1.99077e-23	0.251775	-0.867544	2.30516e-06	-1.29023	-0.794337
75934146	chr5:75934146:T:C	1.83797e-24	-2.31932	-0.678894	1.68309e-06	-1.76796	-0.631121
75934702	chr5:75934702:C:T	7.53877e-24	-0.377911	-1.20891	6.78804e-07	-2.18274	-1.1244
75934734	chr5:75934734:A:T	5.9354e-22	-9.12748e-10	2.77923	0.000212612	-9.12748e-10	2.43975
75934813	chr5:75934813:G:A	9.46502e-24	-9.12748e-10	-1.35927	4.92409e-06	-9.12748e-10	-1.32558
75934822	chr5:75934822:G:A	1.70866e-24	-2.29472	-0.776451	1.956e-06	-1.58809	-0.660725
75934828	chr5:75934828:G:A	9.44945e-24	-9.12748e-10	-1.36092	4.90251e-06	-9.12748e-10	-1.32997
75934884	chr5:75934884:A:T	1.83786e-23	0.48371	-1.1794	1.58625e-06	-1.19953	-1.25881
75935152	chr5:75935152:A:G	3.63505e-22	-9.12748e-10	2.28892	0.000136567	-9.12748e-10	1.9971
75935355	chr5:75935355:G:A	3.58244e-22	-9.12748e-10	2.27434	0.000134648	-9.12748e-10	1.98294
75935672	chr5:75935672:G:A	1.37041e-23	0.346416	-1.3356	1.48417e-06	-1.17923	-1.34564
75935711	chr5:75935711:G:A	2.32096e-23	0.431637	-0.893945	2.50301e-06	-1.17896	-0.823262
75935768	chr5:75935768:G:A	9.61332e-24	-9.12748e-10	-1.34373	4.73789e-06	-9.12748e-10	-1.36412
75935776	chr5:75935776:C:T	1.44683e-23	-9.12748e-10	-0.934914	7.60088e-06	-9.12748e-10	-0.891452
75935811	chr5:75935811:G:A	5.997e-24	-0.891481	-0.924136	6.74995e-07	-2.31822	-0.99455
75935856	chr5:75935856:A:G	1.17779e-23	-9.12748e-10	-1.14065	6.01215e-06	-9.12748e-10	-1.12593
75935881	chr5:75935881:A:G	1.4498e-23	-9.12748e-10	-0.932867	7.62082e-06	-9.12748e-10	-0.888832
75935930	chr5:75935930:T:C	1.43953e-23	-9.12748e-10	-0.939973	7.56051e-06	-9.12748e-10	-0.896778
75936115	chr5:75936115:T:C	1.24449e-23	-9.12748e-10	-1.08557	6.6254e-06	-9.12748e-10	-1.02881
75936316	chr5:75936316:G:A	2.19536e-21	4.08722	-6.68458e-10	3.93231e-05	0.752097	-6.68458e-10
75936505	chr5:75936505:C:T	4.86465e-22	-9.12748e-10	2.58029	0.00018075	-9.12748e-10	2.2774
75936564	chr5:75936564:A:G	1.89739e-23	0.318742	-0.982552	1.87129e-06	-1.19597	-1.09712
75936600	chr5:75936600:C:T	7.64174e-24	-1.57325	-6.68458e-10	2.20353e-06	-2.12965	-6.68458e-10
75936971	chr5:75936971:A:G	4.75506e-24	-2.04767	-6.68458e-10	1.90287e-06	-2.27635	-6.68458e-10
75937580	chr5:75937580:A:G	1.55102e-23	0.271472	-1.13685	1.60798e-06	-1.23682	-1.20791
75937895	chr5:75937895:T:C	9.76418e-24	-9.12748e-10	-1.32816	4.78375e-06	-9.12748e-10	-1.35449
75938012	chr5:75938012:A:G	4.17276e-22	-9.12748e-10	2.42687	0.000136759	-9.12748e-10	1.99851
75938106	chr5:75938106:C:T	1.08462e-23	-9.12748e-10	-1.22306	5.26403e-06	-9.12748e-10	-1.25882
75938166	chr5:75938166:T:C	1.25571e-24	-2.02329	-1.35589	5.09925e-07	-2.25163	-1.34158
75938282	chr5:75938282:A:G	1.66573e-23	0.333801	-1.12783	2.00706e-06	-1.21985	-1.00319
75938706	chr5:75938706:C:T	3.96361e-24	-2.07237	-0.157353	1.72169e-06	-2.30285	-0.0735575
75938858	chr5:75938858:T:C	1.22529e-24	-2.06543	-1.33827	1.29202e-06	-1.39683	-1.26669
75938880	chr5:75938880:T:C	2.47522e-23	0.758598	-1.15656	1.91213e-06	-1.03298	-1.23852
75938899	chr5:75938899:A:T	1.19677e-23	-9.12748e-10	-1.12466	6.34192e-06	-9.12748e-10	-1.07253
75938902	chr5:75938902:G:A	9.56674e-24	-9.12748e-10	-1.34858	4.7425e-06	-9.12748e-10	-1.36315
75939056	chr5:75939056:C:G	1.50936e-23	0.0311076	-0.923712	1.67624e-06	-1.30952	-1.09364
75939246	chr5:75939246:C:T	9.44706e-24	-9.12748e-10	-1.36117	4.77807e-06	-9.12748e-10	-1.35568
75939387	chr5:75939387:T:C	1.38211e-23	0.126896	-1.10758	1.81487e-06	-1.36571	-0.957992
75939505	chr5:75939505:G:A	1.0861e-23	-0.457593	-0.764104	1.03935e-06	-2.20097	-0.680148
75939719	chr5:75939719:T:C	1.59213e-23	0.391451	-1.23067	1.46646e-06	-1.24323	-1.29364
75940123	chr5:75940123:T:C	1.00289e-23	-9.12748e-10	-1.30141	4.79146e-06	-9.12748e-10	-1.35288
75940357	chr5:75940357:A:G	4.69814e-24	-2.05971	-6.68458e-10	1.8714e-06	-2.29303	-6.68458e-10
75940735	chr5:75940735:G:A	8.38656e-24	-0.197195	-1.28305	9.20737e-07	-1.67497	-1.32733
75940762	chr5:75940762:A:G	3.62238e-24	-2.31975	-6.68458e-10	2.18041e-06	-2.1402	-6.68458e-10
75940902	chr5:75940902:A:G	1.06621e-23	-9.12748e-10	-1.24018	5.177e-06	-9.12748e-10	-1.27549
75941063	chr5:75941063:C:T	1.03005e-24	-2.31387	-1.2634	6.26055e-07	-2.10971	-1.27832
75941320	chr5:75941320:C:T	1.13138e-23	-9.12748e-10	-1.18085	5.90002e-06	-9.12748e-10	-1.14476
75941413	chr5:75941413:A:G	9.88506e-24	-9.12748e-10	-1.31585	4.762e-06	-9.12748e-10	-1.35905
75941446	chr5:75941446:G:A	1.2971e-22	-9.12748e-10	1.25842	5.74997e-05	-9.12748e-10	1.13206
75941653	chr5:75941653:T:C	1.36008e-23	0.167096	-1.16384	9.98188e-07	-1.71696	-1.20457
75942169	chr5:75942169:C:T	9.58568e-24	-9.12748e-10	-1.34661	4.85844e-06	-9.12748e-10	-1.339
75942361	chr5:75942361:T:A	1.2239e-22	-9.12748e-10	1.20034	4.37682e-05	-9.12748e-10	0.859191
75942487	chr5:75942487:A:G	9.64019e-25	-2.30364	-1.33988	9.08238e-07	-1.69042	-1.32555
75942674	chr5:75942674:T:C	1.23929e-23	-9.12748e-10	-1.08975	6.43965e-06	-9.12748e-10	-1.05724
75942809	chr5:75942809:AG:A	9.50246e-24	-9.12748e-10	-1.35532	4.82908e-06	-9.12748e-10	-1.34506
75943203	chr5:75943203:T:A	1.90538e-23	-9.12748e-10	-0.659612	9.70898e-06	-9.12748e-10	-0.646666
75943214	chr5:75943214:G:A	4.30652e-24	-2.14675	-6.68458e-10	1.96344e-06	-2.24502	-6.68458e-10
75943579	chr5:75943579:C:G	1.32194e-23	-9.12748e-10	-1.02519	6.88021e-06	-9.12748e-10	-0.991068
75943693	chr5:75943693:A:G	8.43081e-24	-0.857957	-0.617025	1.09203e-06	-2.30052	-0.531151
75943866	chr5:75943866:T:G	9.4371e-24	-9.12748e-10	-1.36223	4.7494e-06	-9.12748e-10	-1.3617
75944072	chr5:75944072:C:T	3.57109e-23	-9.12748e-10	-0.0314193	2.20333e-05	-9.12748e-10	0.172839
75944291	chr5:75944291:T:C	2.35515e-24	-1.38733	-1.36294	4.72918e-07	-2.31965	-1.3489
75944396	chr5:75944396:A:G	2.30526e-23	-9.12748e-10	-0.469098	9.79861e-06	-9.12748e-10	-0.637476
75944430	chr5:75944430:A:T	3.94588e-23	-9.12748e-10	0.06838	2.44855e-05	-9.12748e-10	0.278364
75944893	chr5:75944893:A:C	9.19351e-23	-9.12748e-10	0.914207	3.29603e-05	-9.12748e-10	0.575587
75944908	chr5:75944908:T:C	2.48789e-23	-9.12748e-10	-0.392855	1.51685e-05	-9.12748e-10	-0.200493
75945115	chr5:75945115:A:G	8.18046e-23	-9.12748e-10	0.797458	2.93595e-05	-9.12748e-10	0.459898
75945457	chr5:75945457:G:A	9.54435e-24	-9.12748e-10	-1.35093	4.80313e-06	-9.12748e-10	-1.35045
75945558	chr5:75945558:A:G	9.55044e-24	-9.12748e-10	-1.35029	4.80653e-06	-9.12748e-10	-1.34974
75946350	chr5:75946350:C:T	1.83876e-23	-9.12748e-10	-0.695201	8.83893e-06	-9.12748e-10	-0.740551
75946371	chr5:75946371:A:G	1.55788e-23	-9.12748e-10	-0.860965	9.26154e-06	-9.12748e-10	-0.693846
75946527	chr5:75946527:T:G	9.32448e-23	-9.12748e-10	0.928352	3.32257e-05	-9.12748e-10	0.583607
75946567	chr5:75946567:A:G	9.68035e-25	-2.27626	-1.3631	4.6856e-07	-2.31368	-1.36412
75946570	chr5:75946570:G:A	4.97743e-24	-2.06713	0.0651665	5.99378e-06	-1.39541	0.266419
75946632	chr5:75946632:G:A	2.92367e-23	-1.47113	1.23967	7.68341e-06	-2.23709	1.35644
75947154	chr5:75947154:A:G	9.48405e-23	-9.12748e-10	0.94532	3.3639e-05	-9.12748e-10	0.59597
75947286	chr5:75947286:C:G	9.25588e-23	-9.12748e-10	0.920968	3.28828e-05	-9.12748e-10	0.573234
75947448	chr5:75947448:G:A	7.20177e-23	-9.12748e-10	0.670036	2.51633e-05	-9.12748e-10	0.30567
75947536	chr5:75947536:G:A	2.55526e-24	-1.95323	-0.715487	1.0056e-06	-2.27718	-0.636952
75947587	chr5:75947587:T:A	9.41611e-23	-9.12748e-10	0.938131	3.34154e-05	-9.12748e-10	0.589302
75947610	chr5:75947610:G:A	9.16345e-23	-9.12748e-10	0.910932	3.25889e-05	-9.12748e-10	0.564254
75948015	chr5:75948015:G:A	1.52674e-23	-9.12748e-10	-0.881158	7.30025e-06	-9.12748e-10	-0.931808
75948097	chr5:75948097:A:G	9.43628e-24	-9.12748e-10	-1.36231	4.78873e-06	-9.12748e-10	-1.35345
75948139	chr5:75948139:T:G	1.14056e-23	-9.12748e-10	-1.17277	5.97744e-06	-9.12748e-10	-1.13172
75948342	chr5:75948342:C:T	1.48494e-24	-2.288	-0.923501	9.31709e-07	-2.05533	-0.935126
75948482	chr5:75948482:A:T	5.34429e-24	-1.81553	-0.115321	1.53844e-06	-2.21743	-0.27152
75948580	chr5:75948580:G:A	9.54612e-24	-9.12748e-10	-1.35074	4.89865e-06	-9.12748e-10	-1.33076
75948600	chr5:75948600:T:C	9.55645e-24	-9.12748e-10	-1.34966	4.76818e-06	-9.12748e-10	-1.35775
75948613	chr5:75948613:G:A	1.31702e-24	-2.29184	-1.03967	5.95281e-07	-2.31982	-1.11861
75948709	chr5:75948709:T:A	1.06737e-24	-2.31969	-1.22199	5.59349e-07	-2.28772	-1.21298
75948893	chr5:75948893:T:C	1.22219e-24	-2.29777	-1.10846	6.14261e-07	-2.30271	-1.10434
75949101	chr5:75949101:C:A	6.8185e-24	-0.802047	-0.88519	6.3287e-06	-0.115148	-0.959474
75949381	chr5:75949381:A:G	1.1203e-23	-9.12748e-10	-1.1907	5.30022e-06	-9.12748e-10	-1.25197
75949385	chr5:75949385:TAACAGTAGACTA:T	3.92669e-24	-1.77756	-0.461523	1.22753e-06	-2.26624	-0.448474
75949506	chr5:75949506:A:G	1.66619e-24	-1.74069	-1.35564	4.85613e-07	-2.27795	-1.36411
75949558	chr5:75949558:G:A	6.90842e-24	-1.98214	0.308003	7.1748e-06	-1.46104	0.5119
75949561	chr5:75949561:G:A	9.84484e-25	-2.29702	-1.32549	5.15218e-07	-2.31203	-1.27085
75950019	chr5:75950019:A:C	2.913e-24	-1.84744	-0.690255	2.92472e-06	-1.35241	-0.494105
75950025	chr5:75950025:A:G	2.92844e-24	-1.84561	-0.686794	2.94484e-06	-1.34972	-0.489945
75950427	chr5:75950427:C:T	5.69798e-24	-1.81082	-0.0559443	6.50416e-06	-1.31576	0.268489
75950661	chr5:75950661:C:T	1.2801e-23	-9.12748e-10	-1.05735	6.38202e-06	-9.12748e-10	-1.06623
75951289	chr5:75951289:C:G	1.04481e-24	-2.24555	-1.31749	7.26325e-07	-1.90186	-1.33761
75951532	chr5:75951532:C:T	1.36973e-24	-2.30322	-0.989048	6.33751e-07	-2.31835	-1.05747
75951772	chr5:75951772:C:G	1.38218e-24	-2.28272	-1.00049	1.18324e-06	-1.7939	-0.957568
75951852	chr5:75951852:G:A	5.44288e-23	1.3636	-0.97358	1.23384e-06	-1.61496	-1.09463
75951934	chr5:75951934:G:A	9.45563e-24	-9.12748e-10	-1.36027	4.73788e-06	-9.12748e-10	-1.36413
75951962	chr5:75951962:T:G	9.79653e-24	-9.12748e-10	-1.32485	5.10906e-06	-9.12748e-10	-1.2887
75952140	chr5:75952140:G:A	1.11813e-24	-2.13234	-1.36288	6.38488e-07	-2.0058	-1.36256
75952522	chr5:75952522:C:A	9.51499e-25	-2.30353	-1.35306	8.98191e-07	-1.67848	-1.34861
75952529	chr5:75952529:G:A	1.10709e-24	-2.14446	-1.36067	6.49135e-07	-1.99062	-1.36121
75952782	chr5:75952782:G:C	9.37271e-25	-2.31057	-1.36109	9.09905e-07	-1.65426	-1.35987
75952949	chr5:75952949:T:C	1.17979e-23	-9.12748e-10	-1.13896	5.33274e-06	-9.12748e-10	-1.24585
75952994	chr5:75952994:C:T	1.02428e-23	-9.12748e-10	-1.2803	5.02396e-06	-9.12748e-10	-1.3055
75953209	chr5:75953209:G:T	1.33599e-23	-9.12748e-10	-1.01462	7.27399e-06	-9.12748e-10	-0.935412
75953276	chr5:75953276:C:A	1.11586e-24	-2.13355	-1.3637	6.38691e-07	-2.00454	-1.36351
75953297	chr5:75953297:A:G	1.14256e-24	-2.10951	-1.3641	6.18386e-07	-2.03633	-1.36403
75953328	chr5:75953328:G:T	2.19779e-24	-1.71855	-1.10087	7.05002e-07	-2.31001	-0.959261
75953674	chr5:75953674:C:T	1.14288e-24	-2.10965	-1.36368	6.18231e-07	-2.03707	-1.36354
75953903	chr5:75953903:C:A	1.19839e-23	-9.12748e-10	-1.12331	6.91576e-06	-9.12748e-10	-0.985913
75953960	chr5:75953960:T:C	9.58277e-24	-9.12748e-10	-1.34691	4.75165e-06	-9.12748e-10	-1.36122
75953974	chr5:75953974:G:C	1.22637e-23	-9.12748e-10	-1.10023	6.75842e-06	-9.12748e-10	-1.00893
75954284	chr5:75954284:G:T	3.28021e-24	-1.36609	-1.05287	3.87451e-06	-0.673242	-0.892054
75954393	chr5:75954393:C:T	1.58148e-23	-9.12748e-10	-0.845928	7.49253e-06	-9.12748e-10	-0.90581
75954435	chr5:75954435:C:T	3.2591e-24	-1.37865	-1.04677	3.83998e-06	-0.689842	-0.884407
75954527	chr5:75954527:A:T	1.67091e-24	-1.7546	-1.3389	5.03657e-07	-2.30692	-1.29866
75954824	chr5:75954824:A:G	3.93764e-24	-2.23629	-6.68458e-10	2.32522e-06	-2.0759	-6.68458e-10
75955126	chr5:75955126:A:G	1.19758e-24	-2.17906	-1.24751	7.82864e-07	-1.94541	-1.2191
75955210	chr5:75955210:G:T	2.33924e-23	-0.454464	-6.68458e-10	2.27324e-06	-2.09851	-6.68458e-10
75955240	chr5:75955240:G:A	1.33217e-24	-2.15926	-1.16081	8.45719e-07	-1.9546	-1.13269
75955331	chr5:75955331:T:A	3.19412e-24	-2.1511	-0.294461	1.60612e-06	-2.2185	-0.227396
75955340	chr5:75955340:A:G	1.31874e-23	-9.12748e-10	-1.02761	7.91576e-06	-9.12748e-10	-0.850861
75955390	chr5:75955390:C:T	1.66647e-24	-2.1072	-0.988971	9.38554e-07	-2.04121	-0.941922
75955417	chr5:75955417:C:T	5.29558e-24	-1.94	-6.68458e-10	2.0041e-06	-2.22452	-6.68458e-10
75955429	chr5:75955429:A:T	1.9924e-24	-2.0822	-0.835335	1.08174e-06	-2.05244	-0.788701
75955530	chr5:75955530:C:A	1.30847e-24	-2.23328	-1.10474	6.78165e-07	-2.29643	-1.01165
75955564	chr5:75955564:G:A	2.36482e-24	-1.38257	-1.3636	2.18531e-06	-0.790501	-1.34746
75955802	chr5:75955802:C:T	1.26397e-24	-2.18249	-1.19013	8.3944e-07	-1.93836	-1.15637
75956117	chr5:75956117:T:C	3.71504e-24	-1.545	-0.749488	4.50653e-06	-0.924789	-0.4894
75956119	chr5:75956119:C:T	3.42699e-24	-1.54478	-0.830418	4.07147e-06	-0.927978	-0.587734
75956503	chr5:75956503:A:T	5.65574e-23	-9.12748e-10	0.42838	3.65678e-05	-9.12748e-10	0.679452
75957134	chr5:75957134:C:T	2.31923e-24	-2.29879	-0.46685	1.59337e-06	-2.11524	-0.338625
75957354	chr5:75957354:A:G	1.0985e-23	-9.12748e-10	-1.21034	5.33424e-06	-9.12748e-10	-1.24557
75957440	chr5:75957440:C:T	2.81391e-24	-1.50301	-1.06929	3.18723e-06	-0.849144	-0.91142
75957486	chr5:75957486:C:T	2.97303e-24	-1.47377	-1.04352	3.41509e-06	-0.810369	-0.881143
75957525	chr5:75957525:G:A	1.82214e-24	-1.96229	-1.04458	7.79798e-07	-2.16298	-1.00546
75957967	chr5:75957967:A:G	1.43436e-23	-9.12748e-10	-0.943574	6.06596e-06	-9.12748e-10	-1.11702
75957973	chr5:75957973:G:A	4.54593e-24	-2.09264	-6.68458e-10	1.92845e-06	-2.263	-6.68458e-10
75958035	chr5:75958035:G:T	1.42343e-23	-9.12748e-10	-0.951222	6.03236e-06	-9.12748e-10	-1.12258
75958325	chr5:75958325:C:T	1.40255e-24	-1.94936	-1.31922	1.10077e-06	-1.50539	-1.31832
75958332	chr5:75958332:G:C	1.13102e-23	-9.12748e-10	-1.18117	5.97787e-06	-9.12748e-10	-1.13165
75958491	chr5:75958491:C:T	2.97642e-24	-1.47588	-1.04028	3.41913e-06	-0.813101	-0.877229
75958741	chr5:75958741:T:C	3.07166e-24	-2.23263	-0.252029	2.55577e-06	-1.88296	-0.0984
75959096	chr5:75959096:T:C	1.15358e-23	-9.12748e-10	-1.16142	6.23918e-06	-9.12748e-10	-1.08887
75959118	chr5:75959118:G:A	1.64317e-24	-2.20929	-0.900956	1.36124e-06	-1.82218	-0.789141
75959381	chr5:75959381:C:T	1.50111e-24	-1.94326	-1.25741	1.1409e-06	-1.48989	-1.29801
75959468	chr5:75959468:A:G	5.21331e-23	1.20549	-0.858565	1.31134e-06	-1.66301	-0.985658
75959744	chr5:75959744:T:C	5.69943e-23	-9.12748e-10	0.436074	3.68556e-05	-9.12748e-10	0.687291
75959807	chr5:75959807:C:T	9.41927e-24	-9.12748e-10	-1.36412	4.77011e-06	-9.12748e-10	-1.35735
75959911	chr5:75959911:C:T	2.33462e-24	-2.26498	-0.494047	1.80869e-06	-1.97144	-0.355674
75959920	chr5:75959920:T:C	1.82355e-24	-1.92673	-1.07936	1.50624e-06	-1.44337	-1.06673
75960153	chr5:75960153:G:T	5.65624e-23	-9.12748e-10	0.428469	3.65599e-05	-9.12748e-10	0.679234
75960165	chr5:75960165:A:G	1.4256e-24	-1.8957	-1.35658	5.17045e-07	-2.22298	-1.35636
75960268	chr5:75960268:G:A	4.95693e-24	-1.43239	-0.573695	6.44269e-06	-0.771429	-0.285341
75960347	chr5:75960347:A:G	1.28057e-23	-9.12748e-10	-1.05699	7.62454e-06	-9.12748e-10	-0.888345
75960618	chr5:75960618:C:T	6.5654e-23	-9.12748e-10	0.577523	4.11775e-05	-9.12748e-10	0.798176
75961183	chr5:75961183:G:T	4.2303e-23	-9.12748e-10	0.137983	2.68584e-05	-9.12748e-10	0.37086
75961237	chr5:75961237:C:T	1.12731e-23	-9.12748e-10	-1.18446	5.62017e-06	-9.12748e-10	-1.19335
75961381	chr5:75961381:A:G	1.17507e-24	-2.08263	-1.36292	5.92329e-07	-2.08083	-1.36258
75961621	chr5:75961621:TTC:T	3.13032e-24	-1.52887	-0.936869	3.61344e-06	-0.883486	-0.751572
75961834	chr5:75961834:T:C	2.90182e-24	-1.49158	-1.04996	3.31481e-06	-0.831838	-0.889479
75961927	chr5:75961927:A:G	1.2012e-23	-9.12748e-10	-1.12097	6.45973e-06	-9.12748e-10	-1.05413
75962175	chr5:75962175:T:C	1.46198e-23	-9.12748e-10	-0.924501	6.15554e-06	-9.12748e-10	-1.10236
75962235	chr5:75962235:C:T	9.53365e-24	-9.12748e-10	-1.35205	4.85449e-06	-9.12748e-10	-1.33981
75962414	chr5:75962414:C:T	1.81745e-23	-9.12748e-10	-0.706854	8.66138e-06	-9.12748e-10	-0.760843
75962621	chr5:75962621:A:T	1.28468e-23	-9.12748e-10	-1.05378	7.21876e-06	-9.12748e-10	-0.943034
75963077	chr5:75963077:A:G	1.10676e-24	-2.14222	-1.36322	6.29891e-07	-2.01908	-1.36285
75963124	chr5:75963124:C:G	1.06288e-24	-2.18281	-1.36308	6.85158e-07	-1.93504	-1.36278
75963218	chr5:75963218:T:A	1.9754e-24	-2.17657	-0.749537	1.33641e-06	-1.994	-0.635728
75963257	chr5:75963257:T:C	3.63656e-24	-1.23666	-1.07917	4.47054e-06	-0.497323	-0.924884
75963334	chr5:75963334:G:T	9.90449e-24	-9.12748e-10	-1.31389	5.02845e-06	-9.12748e-10	-1.30461
75963463	chr5:75963463:A:T	1.22094e-23	-9.12748e-10	-1.10467	5.99039e-06	-9.12748e-10	-1.12956
75963489	chr5:75963489:C:T	1.15602e-23	-9.12748e-10	-1.1593	6.28053e-06	-9.12748e-10	-1.08226
75964104	chr5:75964104:T:C	9.83384e-24	-9.12748e-10	-1.32105	5.08023e-06	-9.12748e-10	-1.29436
75964159	chr5:75964159:C:T	4.56176e-24	-1.46011	-0.629059	5.7515e-06	-0.82303	-0.347226
75964298	chr5:75964298:G:A	1.09385e-23	-9.12748e-10	-1.21459	5.19571e-06	-9.12748e-10	-1.27188
75964485	chr5:75964485:A:G	1.77333e-24	-2.05527	-0.978748	8.90783e-07	-2.09733	-0.938036
75964687	chr5:75964687:T:C	2.14587e-24	-1.72912	-1.11421	6.9098e-07	-2.31179	-0.977575
75964937	chr5:75964937:A:G	3.72566e-23	-9.12748e-10	0.0109527	2.34526e-05	-9.12748e-10	0.235264
75965111	chr5:75965111:G:C	3.92095e-24	-1.63712	-0.603416	1.58012e-06	-2.1307	-0.331515
75965234	chr5:75965234:C:G	1.36087e-23	-9.12748e-10	-0.996169	7.76652e-06	-9.12748e-10	-0.869895
75965486	chr5:75965486:C:T	1.03635e-23	-9.12748e-10	-1.26858	5.44981e-06	-9.12748e-10	-1.22414
75965498	chr5:75965498:ACACT:A	3.72566e-23	-9.12748e-10	0.0109527	2.34526e-05	-9.12748e-10	0.235264
75966075	chr5:75966075:G:A	9.89457e-24	-9.12748e-10	-1.31489	5.02296e-06	-9.12748e-10	-1.3057
75966335	chr5:75966335:T:C	1.30474e-23	-9.12748e-10	-1.03829	5.98983e-06	-9.12748e-10	-1.12965
75966838	chr5:75966838:T:G	1.81745e-23	-9.12748e-10	-0.706854	8.66138e-06	-9.12748e-10	-0.760843
75966891	chr5:75966891:A:C	1.4521e-23	-9.12748e-10	-0.931282	7.04989e-06	-9.12748e-10	-0.966705
75966914	chr5:75966914:T:G	4.95909e-23	-9.12748e-10	0.296932	3.18018e-05	-9.12748e-10	0.539807
75966920	chr5:75966920:A:G	9.5517e-24	-9.12748e-10	-1.35016	4.77119e-06	-9.12748e-10	-1.35712
75967027	chr5:75967027:A:AT	1.02792e-23	-9.12748e-10	-1.27676	5.22843e-06	-9.12748e-10	-1.26561
75967183	chr5:75967183:A:T	1.03747e-23	-9.12748e-10	-1.2675	5.45704e-06	-9.12748e-10	-1.22281
75967239	chr5:75967239:C:T	4.77127e-24	-1.45981	-0.584456	6.0937e-06	-0.81778	-0.294681
75967342	chr5:75967342:T:C	2.67896e-24	-1.3144	-1.30705	5.57199e-07	-2.26075	-1.2438
75967358	chr5:75967358:C:T	2.91026e-24	-2.15487	-0.383763	1.21775e-06	-2.29283	-0.429881
75967442	chr5:75967442:C:T	1.20765e-23	-9.12748e-10	-1.11561	5.83349e-06	-9.12748e-10	-1.1561
75967519	chr5:75967519:T:A	4.71522e-24	-1.47397	-0.58211	5.99376e-06	-0.836818	-0.292179
75967615	chr5:75967615:G:A	9.51772e-24	-9.12748e-10	-1.35372	4.80834e-06	-9.12748e-10	-1.34936
75967666	chr5:75967666:T:G	1.14898e-23	-9.12748e-10	-1.16542	6.23627e-06	-9.12748e-10	-1.08933
75967794	chr5:75967794:G:A	2.40793e-23	-0.425524	-6.68458e-10	6.64282e-06	-1.02618	-6.68458e-10
75967922	chr5:75967922:A:C	4.94913e-23	-9.12748e-10	0.294922	3.17312e-05	-9.12748e-10	0.537583
75968005	chr5:75968005:TG:T	4.95367e-23	-9.12748e-10	0.295838	3.17629e-05	-9.12748e-10	0.538583
75968038	chr5:75968038:C:T	1.9857e-23	-9.12748e-10	-0.618321	9.43937e-06	-9.12748e-10	-0.674827
75968246	chr5:75968246:G:A	1.37321e-23	-9.12748e-10	-0.987141	6.68094e-06	-9.12748e-10	-1.02046
75968322	chr5:75968322:C:T	1.2139e-24	-2.07162	-1.34142	6.25931e-07	-2.04688	-1.34135
75968440	chr5:75968440:T:C	5.23516e-24	-1.50929	-0.442192	6.70981e-06	-0.881743	-0.134403
75968659	chr5:75968659:A:G	1.26528e-23	-9.12748e-10	-1.069	5.83352e-06	-9.12748e-10	-1.1561
75968688	chr5:75968688:A:C	1.08253e-23	-0.0801215	-1.14487	6.66653e-07	-2.11607	-1.20913
75968750	chr5:75968750:T:C	1.60224e-23	-9.12748e-10	-0.832889	7.57644e-06	-9.12748e-10	-0.894673
75968855	chr5:75968855:C:T	4.95452e-23	-9.12748e-10	0.29601	3.17721e-05	-9.12748e-10	0.538873
75968899	chr5:75968899:GA:G	1.23979e-23	-9.12748e-10	-1.08935	5.7401e-06	-9.12748e-10	-1.17224
75969079	chr5:75969079:C:T	4.96631e-23	-9.12748e-10	0.298387	3.18516e-05	-9.12748e-10	0.541372
75969489	chr5:75969489:A:C	5.1431e-23	-9.12748e-10	0.333365	3.33671e-05	-9.12748e-10	0.587854
75969515	chr5:75969515:A:G	1.10074e-24	-2.14943	-1.36147	6.39963e-07	-2.00504	-1.36102
75970019	chr5:75970019:T:C	1.55495e-23	-9.12748e-10	-0.86285	9.17629e-06	-9.12748e-10	-0.703093
75970137	chr5:75970137:T:C	4.56689e-23	-9.12748e-10	0.214541	2.92027e-05	-9.12748e-10	0.454544
75970159	chr5:75970159:G:C	1.22884e-23	-9.12748e-10	-1.09822	6.46816e-06	-9.12748e-10	-1.05283
75970247	chr5:75970247:A:C	1.28093e-23	-9.12748e-10	-1.05671	5.88896e-06	-9.12748e-10	-1.14664
75970366	chr5:75970366:A:C	1.17992e-23	-9.12748e-10	-1.13884	6.45478e-06	-9.12748e-10	-1.0549
75970510	chr5:75970510:G:A	4.32247e-24	-1.49312	-0.649929	5.36735e-06	-0.860123	-0.379259
75970797	chr5:75970797:A:G	3.75981e-24	-2.28251	-6.68458e-10	1.87323e-06	-2.29205	-6.68458e-10
75970855	chr5:75970855:G:A	1.56699e-23	-9.12748e-10	-0.855135	6.49903e-06	-9.12748e-10	-1.04806
75970864	chr5:75970864:A:G	1.15692e-23	-9.12748e-10	-1.15853	6.3092e-06	-9.12748e-10	-1.07771
75970879	chr5:75970879:A:T	9.53264e-24	-9.12748e-10	-1.35215	4.85172e-06	-9.12748e-10	-1.34038
75971127	chr5:75971127:C:T	4.03886e-23	-9.12748e-10	0.0916718	2.55963e-05	-9.12748e-10	0.322733
75971497	chr5:75971497:G:T	1.16176e-23	-9.12748e-10	-1.15435	6.34069e-06	-9.12748e-10	-1.07273
75971546	chr5:75971546:G:A	2.39788e-24	-1.63809	-1.0942	2.53851e-06	-1.03952	-0.94862
75971562	chr5:75971562:G:A	3.57474e-24	-1.60513	-0.727856	4.20451e-06	-1.01222	-0.471338
75971607	chr5:75971607:C:G	1.27983e-23	-9.12748e-10	-1.05756	5.88765e-06	-9.12748e-10	-1.14686
75971635	chr5:75971635:T:C	1.08343e-23	-9.12748e-10	-1.22416	5.69408e-06	-9.12748e-10	-1.18029
75971717	chr5:75971717:G:A	1.06457e-23	-9.12748e-10	-1.24172	5.95708e-06	-9.12748e-10	-1.13514
75971828	chr5:75971828:G:T	6.80024e-24	-2.19066	0.500741	1.00233e-05	-1.3957	0.780897
75972020	chr5:75972020:C:T	4.42997e-23	-9.12748e-10	0.184103	2.83313e-05	-9.12748e-10	0.424251
75972141	chr5:75972141:G:A	1.10122e-23	-9.12748e-10	-1.20787	5.37983e-06	-9.12748e-10	-1.23706
75972312	chr5:75972312:C:A	1.01644e-23	-9.12748e-10	-1.28798	5.28425e-06	-9.12748e-10	-1.25499
75972519	chr5:75972519:A:G	1.34617e-24	-2.2154	-1.09422	1.00883e-06	-1.85651	-1.05441
75972633	chr5:75972633:T:C	9.67735e-24	-9.12748e-10	-1.33709	4.84102e-06	-9.12748e-10	-1.34259
75972722	chr5:75972722:C:G	2.0338e-24	-2.07776	-0.819209	1.68439e-06	-1.68171	-0.716608
75972749	chr5:75972749:C:A	4.0514e-23	-9.12748e-10	0.0947708	2.56799e-05	-9.12748e-10	0.325992
75972770	chr5:75972770:A:G	2.76185e-24	-1.7525	-0.838479	3.10641e-06	-1.19253	-0.593722
75973011	chr5:75973011:T:A	1.44606e-23	-9.12748e-10	-0.935449	6.87569e-06	-9.12748e-10	-0.991724
75973353	chr5:75973353:A:G	9.5445e-24	-9.12748e-10	-1.35091	4.76875e-06	-9.12748e-10	-1.35763
75973580	chr5:75973580:G:A	9.80799e-24	-9.12748e-10	-1.32368	5.04624e-06	-9.12748e-10	-1.30107
75973729	chr5:75973729:CTT:C	1.92078e-23	-9.12748e-10	-0.651558	1.10138e-05	-9.12748e-10	-0.520568
75973909	chr5:75973909:A:G	4.20428e-24	-1.57909	-0.59168	5.11576e-06	-0.977065	-0.310326
75973922	chr5:75973922:A:C	2.02185e-24	-2.25881	-0.644054	9.28111e-07	-2.3172	-0.677118
75974636	chr5:75974636:C:A	1.30357e-24	-2.21584	-1.12593	9.37477e-07	-1.89644	-1.08784
75974697	chr5:75974697:C:T	4.7164e-24	-1.51294	-0.54289	5.96885e-06	-0.888041	-0.245121
75974771	chr5:75974771:G:A	1.55603e-23	-9.12748e-10	-0.862151	9.14253e-06	-9.12748e-10	-0.706779
75974815	chr5:75974815:G:A	1.31112e-24	-2.20647	-1.12953	9.1893e-07	-1.91335	-1.09091
75974848	chr5:75974848:A:G	1.49393e-23	-9.12748e-10	-0.902879	7.45026e-06	-9.12748e-10	-0.911468
75975284	chr5:75975284:T:C	3.44012e-23	0.681117	-0.749901	1.14955e-06	-1.8798	-0.900545
75975365	chr5:75975365:A:G	1.06402e-23	-9.12748e-10	-1.24224	5.41506e-06	-9.12748e-10	-1.23053
75975431	chr5:75975431:A:G	5.01299e-24	-1.99484	-6.68458e-10	1.82307e-06	-2.31919	-6.68458e-10
75975722	chr5:75975722:T:C	1.54622e-23	-9.12748e-10	-0.86848	6.42824e-06	-9.12748e-10	-1.05902
75975909	chr5:75975909:A:G	1.22239e-23	-9.12748e-10	-1.10348	5.99709e-06	-9.12748e-10	-1.12844
75976786	chr5:75976786:C:T	6.35506e-24	-1.75762	-6.68458e-10	2.19982e-06	-2.13134	-6.68458e-10
75977028	chr5:75977028:G:A	9.47476e-24	-9.12748e-10	-1.35824	4.74151e-06	-9.12748e-10	-1.36336
75977265	chr5:75977265:A:T	1.62371e-23	-9.12748e-10	-0.819577	9.16479e-06	-9.12748e-10	-0.704348
75977449	chr5:75977449:C:T	6.00765e-24	-1.44871	-0.365131	7.93918e-06	-0.800527	-0.0473796
75977462	chr5:75977462:C:T	1.59976e-23	-9.12748e-10	-0.834439	7.57471e-06	-9.12748e-10	-0.894901
75978258	chr5:75978258:C:G	5.49442e-23	-9.12748e-10	0.399443	3.54786e-05	-9.12748e-10	0.649213
75978823	chr5:75978823:A:G	4.15773e-24	-1.59057	-0.591337	5.16878e-06	-0.982085	-0.294994
75978837	chr5:75978837:G:C	9.80368e-24	-9.12748e-10	-1.32412	5.14034e-06	-9.12748e-10	-1.2826
75978887	chr5:75978887:C:G	4.61569e-24	-1.49949	-0.57792	5.83751e-06	-0.868451	-0.28696
75979012	chr5:75979012:G:A	1.34161e-23	-9.12748e-10	-1.01042	5.76908e-06	-9.12748e-10	-1.1672
75979061	chr5:75979061:G:A	4.90772e-24	-1.4424	-0.573668	6.34291e-06	-0.790657	-0.281721
75979065	chr5:75979065:A:G	4.93187e-24	-0.816481	-1.19468	2.50859e-06	-0.828378	-1.17162
75979317	chr5:75979317:G:A	1.25631e-23	-9.12748e-10	-1.07611	7.03898e-06	-9.12748e-10	-0.968253
75979343	chr5:75979343:A:G	1.2572e-23	-9.12748e-10	-1.0754	5.80225e-06	-9.12748e-10	-1.16147
75979439	chr5:75979439:C:T	5.81277e-23	1.20747	-0.751701	1.44282e-06	-1.66239	-0.890724
75979475	chr5:75979475:G:C	1.0189e-23	-9.12748e-10	-1.28557	5.3546e-06	-9.12748e-10	-1.24176
75979686	chr5:75979686:G:A	6.10977e-24	-1.53092	-0.266063	7.84336e-06	-0.919796	0.059746
75979848	chr5:75979848:G:T	1.00116e-23	-9.12748e-10	-1.30313	4.96965e-06	-9.12748e-10	-1.31637
75979977	chr5:75979977:T:G	4.91476e-24	-1.43137	-0.583266	6.29914e-06	-0.782824	-0.29648
75979986	chr5:75979986:A:AT	1.00632e-23	-9.12748e-10	-1.29799	5.35113e-06	-9.12748e-10	-1.24241
75980004	chr5:75980004:C:T	1.98487e-23	-9.12748e-10	-0.618738	1.09219e-05	-9.12748e-10	-0.528943
75980087	chr5:75980087:A:G	2.22009e-24	-1.84782	-0.96151	8.02995e-07	-2.21652	-0.922608
75980376	chr5:75980376:T:C	4.67089e-24	-1.44103	-0.624495	1.21679e-06	-2.31576	-0.407748
75980468	chr5:75980468:A:C	4.46836e-23	-9.12748e-10	0.192731	2.72804e-05	-9.12748e-10	0.386453
75980539	chr5:75980539:G:A	1.13008e-23	-9.12748e-10	-1.182	6.10536e-06	-9.12748e-10	-1.11055
75980616	chr5:75980616:G:T	1.47561e-24	-1.98738	-1.23043	6.5078e-07	-2.14374	-1.20556
75980751	chr5:75980751:C:T	9.43336e-24	-9.12748e-10	-1.36262	4.73917e-06	-9.12748e-10	-1.36385
75980800	chr5:75980800:C:G	5.49442e-23	-9.12748e-10	0.399443	3.54786e-05	-9.12748e-10	0.649213
75980961	chr5:75980961:G:T	1.03474e-23	-9.12748e-10	-1.27014	5.43945e-06	-9.12748e-10	-1.22604
75981010	chr5:75981010:C:A	1.49396e-24	-1.97413	-1.23132	6.45342e-07	-2.15138	-1.20631
75981133	chr5:75981133:A:C	1.46014e-23	-9.12748e-10	-0.925755	6.1456e-06	-9.12748e-10	-1.10398
75981305	chr5:75981305:T:C	1.18367e-23	-9.12748e-10	-1.13567	5.23446e-06	-9.12748e-10	-1.26445
75981419	chr5:75981419:A:G	6.35444e-24	-0.600387	-1.15733	6.45222e-06	-0.0569264	-0.998366
75981458	chr5:75981458:C:A	1.27377e-23	-9.12748e-10	-1.06231	5.53303e-06	-9.12748e-10	-1.20898
75981966	chr5:75981966:A:G	4.14707e-24	-1.5101	-0.674376	5.09965e-06	-0.887189	-0.403356
75981974	chr5:75981974:C:G	1.06407e-23	-9.12748e-10	-1.24219	5.57811e-06	-9.12748e-10	-1.20087
75982142	chr5:75982142:A:G	1.51086e-24	-2.0236	-1.1706	7.19554e-07	-2.10798	-1.14086
75982289	chr5:75982289:A:G	2.28079e-24	-2.30493	-0.477428	1.09453e-06	-2.314	-0.515388
75982815	chr5:75982815:G:A	1.72927e-23	-9.12748e-10	-0.756592	8.28103e-06	-9.12748e-10	-0.805749
75983372	chr5:75983372:T:C	2.19515e-24	-1.63256	-1.18807	5.83972e-07	-2.29138	-1.16624
75983428	chr5:75983428:C:T	9.88795e-24	-9.12748e-10	-1.31556	5.14585e-06	-9.12748e-10	-1.28153
75983465	chr5:75983465:G:A	9.89357e-24	-9.12748e-10	-1.31499	5.09044e-06	-9.12748e-10	-1.29235
75983679	chr5:75983679:C:T	2.31154e-24	-1.78015	-0.98881	2.20474e-06	-1.29446	-0.834647
75983696	chr5:75983696:G:T	2.07972e-23	-9.12748e-10	-0.572058	9.76774e-06	-9.12748e-10	-0.640631
75985064	chr5:75985064:C:G	1.49431e-23	-9.12748e-10	-0.902624	6.6979e-06	-9.12748e-10	-1.01792
75985472	chr5:75985472:G:A	1.27993e-24	-1.99651	-1.36356	6.89546e-07	-1.92731	-1.36413
75985583	chr5:75985583:C:T	1.12696e-24	-2.23265	-1.25471	8.57598e-07	-1.81952	-1.25381
75985631	chr5:75985631:G:A	3.12169e-24	-1.51227	-0.956226	7.42352e-07	-2.20368	-1.01397
75985729	chr5:75985729:G:A	1.96875e-24	-1.62048	-1.309	2.95325e-06	-0.525439	-1.31137
75985841	chr5:75985841:G:A	9.74818e-24	-9.12748e-10	-1.32979	5.00742e-06	-9.12748e-10	-1.3088
75985883	chr5:75985883:G:T	9.50927e-24	-9.12748e-10	-1.35461	4.83814e-06	-9.12748e-10	-1.34319
75986078	chr5:75986078:A:G	3.21413e-22	-9.12748e-10	2.16585	0.000160713	-9.12748e-10	2.1599
75986187	chr5:75986187:C:T	1.67128e-23	0.502383	-1.29308	8.66175e-07	-1.77036	-1.29302
75986484	chr5:75986484:A:G	1.23578e-23	0.151448	-1.24404	7.84333e-07	-1.91636	-1.24628
75986601	chr5:75986601:A:G	1.02525e-23	-9.12748e-10	-1.27935	5.14592e-06	-9.12748e-10	-1.28151
75986609	chr5:75986609:C:T	3.70856e-24	-1.58146	-0.714772	9.19511e-07	-2.22824	-0.775387
75986944	chr5:75986944:T:C	1.06384e-23	0.0699834	-1.31239	7.00244e-07	-1.95361	-1.32244
75987194	chr5:75987194:G:A	9.93538e-24	-9.12748e-10	-1.31077	5.00358e-06	-9.12748e-10	-1.30956
75987207	chr5:75987207:T:C	1.14468e-24	-2.2503	-1.22145	9.03448e-07	-1.78863	-1.23262
75987319	chr5:75987319:T:C	1.00215e-23	-0.0318937	-1.27025	7.07335e-07	-1.994	-1.27196
75987368	chr5:75987368:A:G	4.20326e-21	4.73674	-6.68458e-10	9.15626e-05	1.59731	-6.68458e-10
75987409	chr5:75987409:T:G	1.11373e-24	-2.2591	-1.24006	9.21138e-07	-1.75198	-1.24988
75987417	chr5:75987417:A:G	1.2264e-23	-1.07249	-0.0277209	1.86483e-06	-2.18484	-0.111705
75987724	chr5:75987724:A:T	1.47553e-24	-1.94028	-1.27758	1.17617e-06	-1.46895	-1.2885
75987834	chr5:75987834:T:C	9.75357e-24	-9.12748e-10	-1.32924	5.01121e-06	-9.12748e-10	-1.30804
75988125	chr5:75988125:A:G	1.41448e-23	-9.12748e-10	-0.957529	7.15208e-06	-9.12748e-10	-0.952313
75988775	chr5:75988775:T:A	1.5402e-24	-1.89918	-1.27578	1.25748e-06	-1.41025	-1.28036
75988961	chr5:75988961:A:C	1.1346e-23	-9.12748e-10	-1.17801	5.35366e-06	-9.12748e-10	-1.24194
75988977	chr5:75988977:A:G	1.72235e-24	-2.28255	-0.780635	8.20773e-07	-2.24836	-0.868867
75989051	chr5:75989051:G:A	9.7517e-24	-9.12748e-10	-1.32943	5.00993e-06	-9.12748e-10	-1.30829
75989184	chr5:75989184:A:G	3.86241e-24	-0.911279	-1.34431	1.87708e-06	-0.943066	-1.34693
75989479	chr5:75989479:C:T	9.7517e-24	-9.12748e-10	-1.32943	5.00993e-06	-9.12748e-10	-1.30829
75989525	chr5:75989525:G:A	1.72789e-24	-1.71603	-1.34394	2.00692e-06	-0.886728	-1.33639
75989997	chr5:75989997:A:G	2.80257e-23	-9.12748e-10	-0.273754	1.66291e-05	-9.12748e-10	-0.108564
75990102	chr5:75990102:T:C	9.42843e-24	-9.12748e-10	-1.36315	4.74361e-06	-9.12748e-10	-1.36292
75990322	chr5:75990322:T:C	1.0878e-23	0.0866798	-1.30681	7.10892e-07	-1.95241	-1.30854
75990360	chr5:75990360:T:A	1.76053e-24	-1.69828	-1.34298	2.05871e-06	-0.862447	-1.33519
75990598	chr5:75990598:A:T	1.23332e-23	-9.12748e-10	-1.09458	6.19643e-06	-9.12748e-10	-1.09574
75990694	chr5:75990694:T:C	1.62203e-23	-9.12748e-10	-0.820615	1.00255e-05	-9.12748e-10	-0.614581
75990781	chr5:75990781:A:G	1.48892e-23	-9.12748e-10	-0.906243	6.67104e-06	-9.12748e-10	-1.02194
75990933	chr5:75990933:A:G	4.33775e-24	-0.794546	-1.34497	2.14474e-06	-0.809386	-1.34731
75991211	chr5:75991211:T:C	7.154e-24	-1.6392	-6.68458e-10	2.84077e-06	-1.87564	-6.68458e-10
75992751	chr5:75992751:TAAAC:T	1.76835e-24	-1.67339	-1.36344	2.04419e-06	-0.84063	-1.36409
75993034	chr5:75993034:C:T	9.61544e-24	-9.12748e-10	-1.34351	4.78534e-06	-9.12748e-10	-1.35416
75993061	chr5:75993061:T:G	2.07374e-23	-9.12748e-10	-0.574939	9.37659e-06	-9.12748e-10	-0.681501
75993116	chr5:75993116:AG:A	9.52785e-24	-9.12748e-10	-1.35266	4.76798e-06	-9.12748e-10	-1.35779
75993396	chr5:75993396:G:A	1.0053e-23	0.0481403	-1.34714	6.7193e-07	-1.96941	-1.34791
75993437	chr5:75993437:C:T	3.99053e-23	-1.25529	1.33492	6.95476e-06	-2.18475	1.20446
75993453	chr5:75993453:G:A	9.85349e-24	-9.12748e-10	-1.31905	5.04285e-06	-9.12748e-10	-1.30175
75993641	chr5:75993641:G:T	5.01535e-24	-1.67142	-0.322957	7.07713e-06	-0.595859	-0.366989
75993901	chr5:75993901:A:G	9.43386e-24	-9.12748e-10	-1.36257	4.79383e-06	-9.12748e-10	-1.35239
75994339	chr5:75994339:G:A	1.02484e-23	-0.222793	-1.05697	6.05262e-07	-2.28299	-1.13882
75994632	chr5:75994632:C:A	1.83436e-24	-2.26894	-0.731241	1.26008e-06	-2.16828	-0.520263
75994677	chr5:75994677:T:A	9.60778e-25	-2.31988	-1.32701	5.1363e-07	-2.27253	-1.31344
75995416	chr5:75995416:T:C	1.10598e-23	-9.12748e-10	-1.20356	5.65749e-06	-9.12748e-10	-1.18674
75995491	chr5:75995491:G:A	1.08887e-23	-9.12748e-10	-1.21915	5.49648e-06	-9.12748e-10	-1.21561
75995554	chr5:75995554:C:T	1.14757e-24	-2.15986	-1.30937	8.40079e-07	-1.88855	-1.20542
75995619	chr5:75995619:A:G	9.42692e-24	-9.12748e-10	-1.36331	4.74333e-06	-9.12748e-10	-1.36298
75995639	chr5:75995639:T:C	1.63513e-24	-1.75247	-1.36269	2.00653e-06	-0.866044	-1.35726
75995677	chr5:75995677:G:A	4.62581e-24	-1.25127	-0.823952	6.49276e-07	-2.31689	-1.03472
75995678	chr5:75995678:A:C	4.54494e-24	-1.26733	-0.825527	6.48952e-07	-2.31599	-1.03612
75995829	chr5:75995829:G:A	4.41177e-24	-1.28563	-0.836972	6.43981e-07	-2.31493	-1.04487
75995841	chr5:75995841:A:G	4.20852e-24	-1.30959	-0.860179	6.33777e-07	-2.31315	-1.06262
75995972	chr5:75995972:A:G	2.15593e-24	-2.26192	-0.576732	1.48747e-06	-2.17664	-0.346
75995992	chr5:75995992:A:G	1.07711e-24	-2.30269	-1.2299	5.63347e-07	-2.22703	-1.26655
75996310	chr5:75996310:T:C	9.36492e-24	-1.51849	0.148587	1.7762e-06	-2.2787	-0.0665437
75996422	chr5:75996422:C:T	5.34601e-24	-1.51914	-0.411389	1.04837e-06	-2.28002	-0.592463
75996466	chr5:75996466:G:A	9.92727e-24	-1.47957	0.167978	1.8261e-06	-2.26835	-0.0491858
75996494	chr5:75996494:A:C	6.93423e-24	-0.408677	-1.26173	6.81014e-07	-2.0783	-1.22558
75997153	chr5:75997153:C:T	4.23651e-24	-1.52624	-0.636899	9.19175e-07	-2.26047	-0.743529
75997297	chr5:75997297:C:A	1.16052e-24	-2.25475	-1.20326	6.62236e-07	-2.22395	-1.1079
75997304	chr5:75997304:A:G	1.36165e-23	-9.12748e-10	-0.995595	5.69421e-06	-9.12748e-10	-1.18027
75997626	chr5:75997626:A:C	5.2939e-24	-0.849712	-1.09061	7.08352e-07	-2.06066	-1.20387
75997784	chr5:75997784:A:G	3.67908e-23	-9.12748e-10	-0.0016273	2.07402e-05	-9.12748e-10	0.112356
75997859	chr5:75997859:A:G	5.13652e-24	-1.13026	-0.840242	6.40045e-07	-2.31991	-1.04602
75997871	chr5:75997871:T:G	6.13544e-24	-1.13198	-0.660816	7.65313e-07	-2.31987	-0.86732
75997953	chr5:75997953:A:G	9.45967e-24	-9.12748e-10	-1.35984	4.76497e-06	-9.12748e-10	-1.35842
75997976	chr5:75997976:TGTG:T	9.96833e-25	-2.31499	-1.29506	5.34033e-07	-2.23927	-1.30774
75997981	chr5:75997981:T:C	5.24282e-24	-1.24086	-0.709157	7.33992e-07	-2.31785	-0.911122
75998002	chr5:75998002:T:C	2.12652e-23	-9.12748e-10	-0.549805	1.06806e-05	-9.12748e-10	-0.551284
75998332	chr5:75998332:A:G	6.34334e-24	-1.1023	-0.657172	7.67769e-07	-2.31949	-0.864494
75998404	chr5:75998404:C:T	3.67908e-23	-9.12748e-10	-0.0016273	2.07402e-05	-9.12748e-10	0.112356
75998521	chr5:75998521:T:C	6.79599e-24	-1.06878	-0.621764	7.91346e-07	-2.31873	-0.835004
75998723	chr5:75998723:C:T	6.44296e-24	-1.10133	-0.642558	7.77378e-07	-2.31952	-0.85202
75998802	chr5:75998802:C:G	6.68111e-24	-1.10024	-0.60735	8.00483e-07	-2.31951	-0.822748
75998810	chr5:75998810:T:C	7.11283e-24	-1.10049	-0.544489	8.43724e-07	-2.31954	-0.770111
75998954	chr5:75998954:G:A	1.4211e-23	-0.952861	-6.68458e-10	2.91048e-05	0.451187	-6.68458e-10
75998958	chr5:75998958:G:A	6.58271e-24	-1.11064	-0.611791	7.97708e-07	-2.31971	-0.826024
75999082	chr5:75999082:A:G	6.67046e-24	-1.10634	-0.602848	8.03888e-07	-2.31963	-0.818381
75999145	chr5:75999145:A:G	1.02246e-23	-9.12748e-10	-1.28208	5.38876e-06	-9.12748e-10	-1.2354
75999245	chr5:75999245:C:G	5.38902e-23	-9.12748e-10	0.380073	3.1978e-05	-9.12748e-10	0.545332
75999514	chr5:75999514:C:T	1.17959e-24	-2.20901	-1.2327	6.10186e-07	-2.26634	-1.14737
75999702	chr5:75999702:A:G	9.99856e-25	-2.31828	-1.28874	5.27304e-07	-2.25725	-1.30245
75999828	chr5:75999828:G:C	5.16206e-24	-1.02935	-0.936193	6.1617e-07	-2.31756	-1.08639
76000102	chr5:76000102:T:C	2.97106e-24	-2.14941	-0.368549	1.48532e-06	-1.94463	-0.579459
76000269	chr5:76000269:T:C	9.43979e-24	-9.12748e-10	-1.36194	4.76272e-06	-9.12748e-10	-1.3589
76000285	chr5:76000285:A:G	4.42927e-24	-2.11864	-6.68458e-10	2.03937e-06	-2.20708	-6.68458e-10
76000311	chr5:76000311:G:A	3.41898e-23	-9.12748e-10	-0.0749475	1.92417e-05	-9.12748e-10	0.0373634
76000359	chr5:76000359:G:C	1.63454e-23	-9.12748e-10	-0.812927	6.56286e-06	-9.12748e-10	-1.03829
76000538	chr5:76000538:A:C	4.95731e-24	-1.06275	-0.943263	6.12926e-07	-2.31887	-1.09036
76000701	chr5:76000701:T:C	4.76588e-24	-1.08438	-0.961017	6.03836e-07	-2.31936	-1.10481
76000821	chr5:76000821:A:G	9.43666e-24	-9.12748e-10	-1.36227	4.80798e-06	-9.12748e-10	-1.34944
76000901	chr5:76000901:A:T	2.09651e-23	-0.564015	-6.68458e-10	8.96066e-06	-0.726872	-6.68458e-10
76001321	chr5:76001321:C:T	9.93444e-25	-2.31674	-1.29672	5.29323e-07	-2.24747	-1.30841
76001453	chr5:76001453:T:A	1.06985e-23	-9.12748e-10	-1.23677	5.41138e-06	-9.12748e-10	-1.23121
76001484	chr5:76001484:C:T	1.0047e-23	-2.18662	0.887023	4.07707e-06	-2.20024	0.685899
76002178	chr5:76002178:A:G	1.05264e-22	1.04959	-6.68458e-10	5.90031e-06	-1.14471	-6.68458e-10
76002606	chr5:76002606:T:G	9.44461e-24	-9.12748e-10	-1.36143	4.80492e-06	-9.12748e-10	-1.35008
76002668	chr5:76002668:C:A	1.0607e-24	-2.19035	-1.3576	4.8723e-07	-2.27804	-1.36069
76002876	chr5:76002876:A:T	1.59702e-23	-0.515303	-0.320847	1.3059e-06	-2.22886	-0.42396
76002887	chr5:76002887:A:G	9.3842e-24	-0.972828	-0.395021	9.96483e-07	-2.31399	-0.609247
76003069	chr5:76003069:G:T	9.26106e-24	-0.98792	-0.393137	9.95436e-07	-2.31517	-0.609125
76003210	chr5:76003210:G:T	1.00401e-23	-1.03643	-0.263861	1.11651e-06	-2.31753	-0.491984
76003213	chr5:76003213:A:G	1.58076e-24	-1.88265	-1.26632	1.67325e-06	-1.09241	-1.31254
76003534	chr5:76003534:T:C	1.14207e-23	-9.12748e-10	-1.17145	5.62662e-06	-9.12748e-10	-1.19221
76003899	chr5:76003899:G:A	1.10653e-23	-9.12748e-10	-1.20306	5.67687e-06	-9.12748e-10	-1.18332
76003988	chr5:76003988:G:T	1.63623e-23	-9.12748e-10	-0.811898	6.51458e-06	-9.12748e-10	-1.04567
76004200	chr5:76004200:C:T	1.17523e-24	-2.24625	-1.19916	6.56869e-07	-2.23601	-1.10398
76004306	chr5:76004306:C:A	4.77368e-24	-2.11452	0.070757	2.13839e-06	-2.1352	-0.0244574
76004378	chr5:76004378:T:G	2.69756e-24	-1.97681	-0.637717	8.21366e-07	-2.27434	-0.842158
76004399	chr5:76004399:A:G	1.05785e-23	-1.03328	-0.214772	1.16203e-06	-2.31714	-0.452412
76004418	chr5:76004418:C:A	2.65297e-23	-9.12748e-10	-0.328613	1.27241e-05	-9.12748e-10	-0.376217
76004437	chr5:76004437:G:C	3.60081e-23	-9.12748e-10	-0.0231326	2.01463e-05	-9.12748e-10	0.0833062
76004646	chr5:76004646:C:T	2.24713e-23	-0.127106	-0.36753	1.61976e-06	-1.92626	-0.51118
76004817	chr5:76004817:C:T	4.75215e-24	-1.15352	-0.894754	7.32738e-07	-2.17271	-1.05797
76005127	chr5:76005127:G:A	1.07954e-24	-2.17309	-1.35725	4.81676e-07	-2.28946	-1.36074
76005416	chr5:76005416:A:C	6.13804e-24	-1.09325	-0.699124	7.50725e-07	-2.31834	-0.88809
76005486	chr5:76005486:T:C	6.52827e-24	-1.01107	-0.719662	7.37637e-07	-2.31617	-0.907848
76005528	chr5:76005528:A:G	6.41139e-24	-1.02297	-0.725832	7.33401e-07	-2.31674	-0.913038
76005784	chr5:76005784:T:C	6.37796e-24	-1.04867	-0.705356	7.45356e-07	-2.31785	-0.895759
76006117	chr5:76006117:G:C	1.27991e-24	-2.04882	-1.31126	5.03018e-07	-2.25567	-1.35117
76006186	chr5:76006186:A:G	1.40797e-24	-2.29957	-0.96516	1.01661e-06	-2.12786	-0.775385
76006417	chr5:76006417:T:C	2.42405e-24	-1.56096	-1.16047	5.56827e-07	-2.25711	-1.24811
76006482	chr5:76006482:T:C	2.3502e-24	-1.61913	-1.13325	5.61791e-07	-2.27034	-1.226
76006804	chr5:76006804:T:C	3.47886e-24	-1.50689	-0.853276	9.09859e-07	-2.13188	-0.882297
76006867	chr5:76006867:C:G	2.47217e-24	-1.93746	-0.764319	2.91147e-06	-1.09279	-0.758267
76006883	chr5:76006883:T:C	1.74052e-23	-9.12748e-10	-0.750105	8.64506e-06	-9.12748e-10	-0.762729
76007312	chr5:76007312:G:A	9.59027e-24	-9.12748e-10	-1.34613	4.91475e-06	-9.12748e-10	-1.32748
76007416	chr5:76007416:A:G	1.46226e-23	-0.820259	-0.104046	1.14411e-05	-0.476513	-0.00599242
76007466	chr5:76007466:G:C	2.42009e-24	-1.5039	-1.21918	5.49965e-07	-2.28524	-1.23237
76007489	chr5:76007489:T:C	9.56658e-24	-1.21578	-0.132816	7.84367e-06	-0.888006	0.0279968
76007596	chr5:76007596:G:A	2.45892e-24	-1.95475	-0.752404	8.99348e-07	-2.26833	-0.757468
76007999	chr5:76007999:A:C	1.04987e-24	-2.20144	-1.35677	5.05853e-07	-2.25991	-1.34131
76008556	chr5:76008556:A:G	9.46528e-24	-9.12748e-10	-1.35925	4.73864e-06	-9.12748e-10	-1.36397
76008647	chr5:76008647:C:A	1.03604e-23	-9.12748e-10	-1.26889	5.32403e-06	-9.12748e-10	-1.24749
76008667	chr5:76008667:G:A	1.32084e-24	-2.00116	-1.32745	5.03394e-07	-2.27906	-1.32704
76008986	chr5:76008986:C:A	1.54867e-23	-9.12748e-10	-0.866891	9.21165e-06	-9.12748e-10	-0.699248
76009225	chr5:76009225:C:T	9.86892e-24	-9.12748e-10	-1.31749	4.87805e-06	-9.12748e-10	-1.33497
76009272	chr5:76009272:T:C	1.39491e-24	-2.24785	-1.02619	8.72432e-07	-2.07896	-0.977225
76009279	chr5:76009279:G:A	1.36332e-24	-2.23572	-1.06124	8.56805e-07	-2.05921	-1.01505
76009336	chr5:76009336:A:G	1.74814e-24	-1.99029	-1.05804	1.36234e-06	-1.60062	-1.00989
76009430	chr5:76009430:A:G	1.25503e-23	-9.12748e-10	-1.07713	6.1029e-06	-9.12748e-10	-1.11095
76009576	chr5:76009576:A:G	2.69389e-24	-1.59444	-1.02145	2.48377e-06	-0.988392	-1.02155
76009648	chr5:76009648:T:C	1.04737e-24	-2.28398	-1.27661	6.95583e-07	-2.07733	-1.20539
76009749	chr5:76009749:C:T	1.35657e-24	-2.03909	-1.26283	5.04685e-07	-2.29824	-1.30529
76009788	chr5:76009788:A:G	1.02422e-23	-9.12748e-10	-1.28036	5.24028e-06	-9.12748e-10	-1.26334
76009851	chr5:76009851:T:G	1.18631e-23	-9.12748e-10	-1.13344	6.06433e-06	-9.12748e-10	-1.11729
76009867	chr5:76009867:G:A	2.19436e-24	-1.58065	-1.24034	5.72483e-07	-2.20372	-1.27377
76009968	chr5:76009968:T:A	1.45453e-23	-0.92961	-6.68458e-10	9.71114e-06	-0.646442	-6.68458e-10
76010000	chr5:76010000:T:G	1.06483e-23	-9.12748e-10	-1.24148	5.42136e-06	-9.12748e-10	-1.22937
76010003	chr5:76010003:T:G	7.57368e-24	-0.292682	-1.28952	9.06955e-07	-1.68057	-1.33681
76010146	chr5:76010146:T:A	1.92053e-24	-2.20677	-0.747506	1.20746e-06	-2.00746	-0.723732
76010222	chr5:76010222:T:C	2.09015e-24	-1.59317	-1.27647	5.54411e-07	-2.20792	-1.30164
76010272	chr5:76010272:T:A	1.06095e-23	-9.12748e-10	-1.24513	5.44192e-06	-9.12748e-10	-1.22559
76010842	chr5:76010842:TAGAA:T	3.67345e-24	-2.30575	-6.68458e-10	1.89943e-06	-2.27816	-6.68458e-10
76010891	chr5:76010891:T:C	2.56746e-23	-9.12748e-10	-0.361373	1.24622e-05	-9.12748e-10	-0.397018
76010991	chr5:76010991:G:C	1.04956e-24	-2.2949	-1.2636	6.83731e-07	-2.11167	-1.18824
76011031	chr5:76011031:C:T	1.31787e-24	-2.00434	-1.32652	5.05311e-07	-2.27451	-1.32779
76011148	chr5:76011148:G:A	2.15658e-24	-2.08784	-0.750516	1.63636e-06	-1.72439	-0.702847
76011517	chr5:76011517:T:C	9.34109e-25	-2.31742	-1.35761	5.43364e-07	-2.20005	-1.32965
76011885	chr5:76011885:T:A	1.1308e-23	-9.12748e-10	-1.18137	5.63363e-06	-9.12748e-10	-1.19096
76011915	chr5:76011915:C:T	1.34387e-24	-1.94882	-1.3625	4.74258e-07	-2.30171	-1.36401
76012066	chr5:76012066:T:C	1.42875e-24	-2.03991	-1.21016	5.23781e-07	-2.29661	-1.26979
76012446	chr5:76012446:C:T	3.26324e-23	-9.12748e-10	-0.12157	1.59285e-05	-9.12748e-10	-0.151604
76012539	chr5:76012539:C:T	9.91156e-24	-9.12748e-10	-1.31317	4.89608e-06	-9.12748e-10	-1.33128
76012646	chr5:76012646:T:C	1.55685e-24	-1.83002	-1.33419	4.81851e-07	-2.31601	-1.33383
76013310	chr5:76013310:G:A	3.35027e-24	-1.2619	-1.13594	7.12289e-07	-2.06343	-1.19556
76013926	chr5:76013926:T:G	1.08936e-23	-9.12748e-10	-1.2187	5.60404e-06	-9.12748e-10	-1.19623
76014395	chr5:76014395:G:A	1.03412e-23	-9.12748e-10	-1.27074	5.05174e-06	-9.12748e-10	-1.29998
76014560	chr5:76014560:T:C	1.51008e-23	-9.12748e-10	-0.892131	7.14452e-06	-9.12748e-10	-0.953371
76015636	chr5:76015636:A:G	1.03681e-23	-9.12748e-10	-1.26814	5.18728e-06	-9.12748e-10	-1.27351
76015942	chr5:76015942:A:G	1.25561e-24	-2.07112	-1.30813	5.1802e-07	-2.26538	-1.31207
76016392	chr5:76016392:A:G	1.41949e-24	-2.3108	-0.945778	9.56765e-07	-2.01646	-0.94745
76016664	chr5:76016664:A:G	1.20269e-24	-2.29231	-1.13001	7.04602e-07	-2.14563	-1.12421
76017197	chr5:76017197:A:G	9.54254e-24	-9.12748e-10	-1.35112	4.78698e-06	-9.12748e-10	-1.35382
76017206	chr5:76017206:C:G	1.33285e-23	-9.12748e-10	-1.01697	6.55837e-06	-9.12748e-10	-1.03897
76017352	chr5:76017352:T:C	1.01856e-23	-9.12748e-10	-1.2859	5.04338e-06	-9.12748e-10	-1.30164
76017896	chr5:76017896:A:G	3.09225e-24	-2.17933	-0.298641	1.67382e-06	-2.19345	-0.211158
76017908	chr5:76017908:G:C	3.41894e-23	-0.0749593	-6.68458e-10	1.02008e-05	-0.597253	-6.68458e-10
76018027	chr5:76018027:C:G	1.25209e-23	-9.12748e-10	-1.07948	6.27338e-06	-9.12748e-10	-1.0834
76018389	chr5:76018389:A:G	1.29837e-23	-9.12748e-10	-1.04318	6.37997e-06	-9.12748e-10	-1.06655
76018396	chr5:76018396:A:G	9.70726e-24	-9.12748e-10	-1.334	4.80564e-06	-9.12748e-10	-1.34993
76018528	chr5:76018528:A:G	1.02344e-23	-9.12748e-10	-1.28112	5.39118e-06	-9.12748e-10	-1.23495
76018711	chr5:76018711:G:A	1.61423e-24	-2.17257	-0.955447	8.07888e-07	-2.24513	-0.887922
76018795	chr5:76018795:A:G	9.47257e-24	-9.12748e-10	-1.35848	4.73871e-06	-9.12748e-10	-1.36395
76019195	chr5:76019195:G:A	3.95813e-24	-2.10574	-0.125368	1.93837e-06	-2.24922	-0.00864843
76019502	chr5:76019502:C:T	1.60879e-24	-2.19885	-0.932542	7.47721e-07	-2.24006	-0.970387
76019559	chr5:76019559:C:G	1.08344e-23	-9.12748e-10	-1.22415	5.48443e-06	-9.12748e-10	-1.2178
76019607	chr5:76019607:C:G	1.14071e-23	-9.12748e-10	-1.17264	5.81257e-06	-9.12748e-10	-1.15969
76019820	chr5:76019820:C:T	5.53312e-24	-1.26505	-0.631078	1.25092e-06	-2.07382	-0.622022
76020145	chr5:76020145:C:A	1.06393e-23	-9.12748e-10	-1.24232	5.4251e-06	-9.12748e-10	-1.22868
76020227	chr5:76020227:G:A	1.06513e-23	-9.12748e-10	-1.24119	5.43135e-06	-9.12748e-10	-1.22753
76020725	chr5:76020725:G:A	1.04037e-23	-9.12748e-10	-1.26471	5.3429e-06	-9.12748e-10	-1.24395
76020870	chr5:76020870:A:C	1.23411e-23	-9.12748e-10	-1.09394	6.20579e-06	-9.12748e-10	-1.09423
76020934	chr5:76020934:A:T	3.24211e-23	-9.12748e-10	-0.128067	2.18375e-05	-9.12748e-10	0.163912
76021071	chr5:76021071:T:A	9.45391e-24	-9.12748e-10	-1.36045	4.77432e-06	-9.12748e-10	-1.35646
76021149	chr5:76021149:A:T	1.10714e-23	-9.12748e-10	-1.20251	5.57874e-06	-9.12748e-10	-1.20075
76021348	chr5:76021348:A:G	9.57518e-24	-9.12748e-10	-1.3477	4.83315e-06	-9.12748e-10	-1.34422
76022358	chr5:76022358:G:A	2.04564e-24	-1.53486	-1.35631	5.45833e-07	-2.16996	-1.3552
76022615	chr5:76022615:T:G	1.13272e-23	-1.17967	-6.68458e-10	8.39926e-06	-0.791573	-6.68458e-10
76023643	chr5:76023643:A:AATGTGTGTGTGTATATATACATATATATGT	3.97536e-24	-2.22676	-6.68458e-10	2.85587e-06	-1.87034	-6.68458e-10
76024181	chr5:76024181:CA:C	1.03095e-23	-0.712307	-0.561503	1.58858e-06	-1.78729	-0.669583
76024209	chr5:76024209:A:G	1.24085e-24	-2.04889	-1.34219	8.81358e-07	-1.74505	-1.30096
76024586	chr5:76024586:A:G	9.4207e-24	-9.12748e-10	-1.36397	4.74665e-06	-9.12748e-10	-1.36228
76024684	chr5:76024684:C:T	9.46406e-24	-9.12748e-10	-1.35937	4.76039e-06	-9.12748e-10	-1.35939
76024866	chr5:76024866:T:C	1.03088e-23	-9.12748e-10	-1.27388	5.19849e-06	-9.12748e-10	-1.27135
76025010	chr5:76025010:C:T	9.42329e-24	-9.12748e-10	-1.36369	4.74319e-06	-9.12748e-10	-1.36301
76025104	chr5:76025104:T:C	1.25035e-23	0.24227	-1.32313	1.94875e-06	-0.945667	-1.30686
76025152	chr5:76025152:C:T	1.109e-23	-9.12748e-10	-1.20083	5.6709e-06	-9.12748e-10	-1.18437
76025234	chr5:76025234:G:A	3.38189e-23	-9.12748e-10	-0.0858556	1.49829e-05	-9.12748e-10	-0.21281
76026123	chr5:76026123:A:G	1.94435e-23	-9.12748e-10	-0.639365	1.26013e-05	-9.12748e-10	-0.385913
76026668	chr5:76026668:C:T	1.36647e-23	-0.541443	-0.450616	1.98018e-06	-1.6663	-0.57023
76026817	chr5:76026817:A:G	1.47391e-23	-9.12748e-10	-0.91637	7.39864e-06	-9.12748e-10	-0.91842
76027140	chr5:76027140:C:A	5.95215e-24	-1.07269	-0.75043	1.17541e-06	-1.92103	-0.837062
76027161	chr5:76027161:G:A	1.21281e-24	-2.07591	-1.33802	8.71827e-07	-1.75569	-1.30119
76027315	chr5:76027315:G:C	9.4411e-24	-9.12748e-10	-1.3618	4.73809e-06	-9.12748e-10	-1.36408
76027482	chr5:76027482:C:T	1.25146e-24	-2.07403	-1.30854	9.20805e-07	-1.75447	-1.24776
76027563	chr5:76027563:C:T	1.14477e-23	0.178835	-1.34792	1.88602e-06	-0.949902	-1.33535
76027944	chr5:76027944:G:T	1.02034e-24	-2.27823	-1.30851	4.93365e-07	-2.27508	-1.35114
76028033	chr5:76028033:G:A	1.04609e-23	0.0888998	-1.34813	1.7654e-06	-1.01578	-1.33556
76028034	chr5:76028034:C:T	1.03645e-23	0.0795991	-1.34809	1.75342e-06	-1.02262	-1.33553
76028104	chr5:76028104:T:C	2.19472e-23	-9.12748e-10	-0.518238	1.00231e-05	-9.12748e-10	-0.614819
76028175	chr5:76028175:A:G	9.64811e-24	-9.12748e-10	-1.34011	4.92573e-06	-9.12748e-10	-1.32524
76029167	chr5:76029167:T:C	3.06568e-23	-0.341266	0.157243	4.37032e-06	-1.56973	0.124847
76029451	chr5:76029451:TCATTGAATAGA:T	1.06837e-23	-9.12748e-10	-1.23816	5.45305e-06	-9.12748e-10	-1.22354
76029454	chr5:76029454:T:C	5.47889e-24	-1.83126	-0.0747136	1.89123e-06	-2.31911	0.0366212
76029582	chr5:76029582:T:A	2.58703e-24	-1.77411	-0.882256	2.06471e-06	-1.28596	-0.908763
76029806	chr5:76029806:C:T	9.52632e-24	-9.12748e-10	-1.35282	4.77761e-06	-9.12748e-10	-1.35578
76029846	chr5:76029846:T:C	9.43644e-24	-9.12748e-10	-1.3623	4.73876e-06	-9.12748e-10	-1.36394
76031014	chr5:76031014:A:C	3.77647e-24	-2.27809	-6.68458e-10	1.92138e-06	-2.26667	-6.68458e-10
76031208	chr5:76031208:C:T	8.7892e-24	-1.43335	-6.68458e-10	6.22327e-06	-1.09142	-6.68458e-10
76031469	chr5:76031469:G:A	4.82152e-24	-1.81043	-0.223359	1.59573e-06	-2.31805	-0.134334
76031503	chr5:76031503:G:T	1.13766e-23	0.154477	-1.32979	1.88528e-06	-0.973089	-1.31255
76031649	chr5:76031649:G:C	6.28548e-24	-1.76863	-6.68458e-10	5.32273e-06	-1.24773	-6.68458e-10
76031712	chr5:76031712:C:A	9.06522e-23	-9.12748e-10	0.900154	4.67559e-05	-9.12748e-10	0.925223
76031736	chr5:76031736:C:T	1.5551e-24	-1.86442	-1.30092	4.81763e-07	-2.31898	-1.33104
76032171	chr5:76032171:T:A	2.97557e-23	-9.12748e-10	-0.213857	1.53326e-05	-9.12748e-10	-0.189732
76032239	chr5:76032239:GATAA:G	1.58958e-24	-2.06425	-1.07915	9.82653e-07	-1.92038	-1.01683
76032591	chr5:76032591:G:A	1.5985e-24	-2.02579	-1.11202	1.22864e-06	-1.62452	-1.08929
76032866	chr5:76032866:G:T	9.46079e-24	-9.12748e-10	-1.35972	4.75342e-06	-9.12748e-10	-1.36085
76032970	chr5:76032970:T:A	4.83667e-24	-2.03065	-6.68458e-10	3.59789e-06	-1.63937	-6.68458e-10
76033030	chr5:76033030:C:A	1.68998e-23	-9.12748e-10	-0.779577	1.09611e-05	-9.12748e-10	-0.525363
76033103	chr5:76033103:T:C	9.45869e-24	-9.12748e-10	-1.35994	4.75128e-06	-9.12748e-10	-1.3613
76033147	chr5:76033147:G:A	1.20024e-23	-9.12748e-10	-1.12177	5.95445e-06	-9.12748e-10	-1.13558
76033219	chr5:76033219:T:A	9.56959e-24	-9.12748e-10	-1.34829	4.81504e-06	-9.12748e-10	-1.34797
76033260	chr5:76033260:C:T	9.50027e-24	-9.12748e-10	-1.35556	4.76581e-06	-9.12748e-10	-1.35825
76033275	chr5:76033275:G:T	2.56758e-24	-2.12132	-0.542588	1.44611e-06	-1.96819	-0.582649
76033324	chr5:76033324:T:C	4.94061e-24	-2.00939	-6.68458e-10	4.03431e-06	-1.52488	-6.68458e-10
76033329	chr5:76033329:A:G	1.8036e-24	-2.09309	-0.924004	1.14123e-06	-1.95638	-0.831227
76033332	chr5:76033332:T:C	1.70683e-23	-9.12748e-10	-0.769652	1.08253e-05	-9.12748e-10	-0.537831
76033429	chr5:76033429:G:A	9.76053e-24	-9.12748e-10	-1.32853	4.94804e-06	-9.12748e-10	-1.32073
76033431	chr5:76033431:G:C	4.53423e-24	-2.09522	-6.68458e-10	3.20704e-06	-1.75437	-6.68458e-10
76033489	chr5:76033489:A:G	1.06955e-23	0.0885413	-1.3256	1.73225e-06	-1.06089	-1.30941
76033758	chr5:76033758:C:A	1.06135e-23	-9.12748e-10	-1.24475	6.01045e-06	-9.12748e-10	-1.12622
76033802	chr5:76033802:G:A	2.94136e-23	-9.12748e-10	-0.225419	1.38293e-05	-9.12748e-10	-0.292925
76033840	chr5:76033840:G:A	5.57725e-24	-1.76516	-0.12302	1.77839e-06	-2.31504	-0.02897
76033972	chr5:76033972:T:C	2.23131e-23	-9.12748e-10	-0.5017	1.03821e-05	-9.12748e-10	-0.579638
76034030	chr5:76034030:C:T	6.01491e-22	-9.12748e-10	2.79254	0.000290386	-9.12748e-10	2.7515
76034044	chr5:76034044:CTGTT:C	5.30573e-24	-1.79303	-0.14506	1.74404e-06	-2.31731	-0.0462075
76034110	chr5:76034110:C:A	1.26354e-24	-2.0527	-1.32025	9.18967e-07	-1.72818	-1.27604
76034156	chr5:76034156:A:G	1.1239e-23	-9.12748e-10	-1.18748	5.76051e-06	-9.12748e-10	-1.16869
76034186	chr5:76034186:A:G	4.3963e-24	-2.12849	0.00237512	1.90696e-06	-2.23404	-0.0401716
76034201	chr5:76034201:C:A	1.13772e-23	-1.17526	-6.68458e-10	2.22175e-06	-2.12142	-6.68458e-10
76034260	chr5:76034260:C:T	4.81825e-24	-1.87346	-0.161005	1.70956e-06	-2.31992	-0.0635583
76034277	chr5:76034277:A:C	9.4547e-24	-9.12748e-10	-1.36036	4.75121e-06	-9.12748e-10	-1.36132
76034310	chr5:76034310:C:T	5.18307e-24	-1.96148	-6.68458e-10	3.98708e-06	-1.53666	-6.68458e-10
76034328	chr5:76034328:G:C	4.81475e-24	-1.8252	-0.209994	1.61964e-06	-2.31913	-0.118382
76034497	chr5:76034497:T:C	5.35825e-24	-1.84762	-0.0806188	1.8398e-06	-2.31977	0.00971491
76034557	chr5:76034557:A:T	4.80952e-24	-1.87076	-0.165518	1.70183e-06	-2.31994	-0.0680748
76034643	chr5:76034643:T:C	5.02651e-24	-0.628418	-1.36373	8.64029e-07	-1.70258	-1.36329
76034766	chr5:76034766:A:G	9.92719e-24	-9.12748e-10	-1.3116	4.83171e-06	-9.12748e-10	-1.34452
76034801	chr5:76034801:T:A	4.37505e-23	-9.12748e-10	0.171628	1.99398e-05	-9.12748e-10	0.0730034
76035142	chr5:76035142:T:C	1.08559e-23	-9.12748e-10	-1.22217	5.54699e-06	-9.12748e-10	-1.20646
76035326	chr5:76035326:C:A	8.06901e-23	-9.12748e-10	0.78374	4.12725e-05	-9.12748e-10	0.800479
76035393	chr5:76035393:G:A	1.25798e-24	-2.0441	-1.33327	9.00357e-07	-1.72928	-1.2954
76036045	chr5:76036045:T:C	9.42927e-24	-9.12748e-10	-1.36306	4.73788e-06	-9.12748e-10	-1.36413
76036300	chr5:76036300:G:A	6.04707e-24	-1.75669	-0.0506158	1.92908e-06	-2.31404	0.0513617
76036365	chr5:76036365:T:G	5.51896e-24	-1.89869	-6.68458e-10	2.1466e-06	-2.15583	-6.68458e-10
76036406	chr5:76036406:T:C	1.27139e-24	-2.02202	-1.34475	9.07718e-07	-1.71088	-1.30566
76036651	chr5:76036651:A:G	9.33751e-25	-2.31134	-1.36409	5.53668e-07	-2.1625	-1.3484
76036783	chr5:76036783:T:C	1.25035e-23	0.156743	-1.23761	1.50723e-06	-1.20758	-1.30187
76036907	chr5:76036907:C:T	1.03904e-23	-9.12748e-10	-1.266	5.32646e-06	-9.12748e-10	-1.24703
76036910	chr5:76036910:A:G	1.07531e-23	-9.12748e-10	-1.23168	5.52507e-06	-9.12748e-10	-1.21042
76036953	chr5:76036953:C:T	1.17837e-24	-2.19456	-1.24818	5.55485e-07	-2.19139	-1.31624
76037110	chr5:76037110:A:C	9.46336e-24	-9.12748e-10	-1.35945	4.76665e-06	-9.12748e-10	-1.35807
76037206	chr5:76037206:C:T	2.71765e-23	-0.522885	0.218362	3.86096e-06	-1.66234	0.0935376
76037384	chr5:76037384:C:T	1.19454e-23	-9.12748e-10	-1.12653	6.10802e-06	-9.12748e-10	-1.11011
76037431	chr5:76037431:A:G	1.19398e-24	-2.22864	-1.20094	5.55025e-07	-2.22659	-1.28187
76037699	chr5:76037699:G:C	1.00864e-23	-9.12748e-10	-1.29569	5.16076e-06	-9.12748e-10	-1.27863
76038161	chr5:76038161:G:C	1.05067e-23	-9.12748e-10	-1.25487	5.384e-06	-9.12748e-10	-1.23628
76038489	chr5:76038489:G:A	7.20947e-24	-1.64884	0.0173598	1.58139e-06	-2.3	-0.161417
76038788	chr5:76038788:C:T	1.00679e-23	-9.12748e-10	-1.29752	5.22817e-06	-9.12748e-10	-1.26566
76039180	chr5:76039180:G:A	7.39572e-22	-9.12748e-10	2.9992	0.000357879	-9.12748e-10	2.96048
76039318	chr5:76039318:G:A	1.80241e-23	-9.12748e-10	-0.715164	8.30968e-06	-9.12748e-10	-0.802296
76039540	chr5:76039540:G:A	3.54208e-22	-9.12748e-10	2.26301	0.000168416	-9.12748e-10	2.20672
76039543	chr5:76039543:G:A	9.54466e-24	-9.12748e-10	-1.35089	4.85444e-06	-9.12748e-10	-1.33982
76039612	chr5:76039612:C:T	9.6055e-24	-9.12748e-10	-1.34454	4.82045e-06	-9.12748e-10	-1.34685
76040044	chr5:76040044:C:T	1.16161e-24	-2.25387	-1.2032	5.39499e-07	-2.25367	-1.28316
76040639	chr5:76040639:C:T	5.8389e-24	-1.72472	-0.117614	1.79521e-06	-2.31009	-0.0245007
76040651	chr5:76040651:C:T	1.0022e-23	0.0584859	-1.36058	1.65194e-06	-1.05454	-1.36323
76040916	chr5:76040916:G:A	1.14853e-23	-9.12748e-10	-1.16581	5.71169e-06	-9.12748e-10	-1.1772
76041319	chr5:76041319:C:T	1.14933e-22	-9.12748e-10	1.13747	5.15262e-05	-9.12748e-10	1.02237
76041706	chr5:76041706:C:T	3.90891e-24	-2.24362	-6.68458e-10	1.93329e-06	-2.26049	-6.68458e-10
76041769	chr5:76041769:C:A	1.03739e-23	0.0103657	-1.27795	1.79923e-06	-1.08264	-1.24972
76041911	chr5:76041911:G:A	3.23876e-24	-1.98682	-0.44486	1.25307e-06	-2.31106	-0.383067
76041977	chr5:76041977:G:A	1.10253e-23	-9.12748e-10	-1.20668	5.60518e-06	-9.12748e-10	-1.19603
76042069	chr5:76042069:C:G	1.25738e-23	-9.12748e-10	-1.07526	6.09381e-06	-9.12748e-10	-1.11244
76042422	chr5:76042422:T:A	1.23054e-23	-9.12748e-10	-1.09684	6.43112e-06	-9.12748e-10	-1.05857
76042845	chr5:76042845:G:C	1.24003e-24	-2.04569	-1.34605	8.8563e-07	-1.72785	-1.31332
76042951	chr5:76042951:T:C	9.42257e-24	-9.12748e-10	-1.36377	4.76993e-06	-9.12748e-10	-1.35739
76043314	chr5:76043314:T:G	3.49705e-23	-9.12748e-10	-0.052371	1.62797e-05	-9.12748e-10	-0.129798
76043599	chr5:76043599:A:G	1.5453e-23	-9.12748e-10	-0.869074	7.09771e-06	-9.12748e-10	-0.959944
76043865	chr5:76043865:A:C	4.83243e-24	-2.03153	-6.68458e-10	3.58098e-06	-1.64408	-6.68458e-10
76043874	chr5:76043874:C:T	1.10804e-23	0.0704195	-1.27212	1.67086e-06	-1.11771	-1.28867
76044152	chr5:76044152:C:T	9.22658e-24	-0.0295874	-1.3552	1.57254e-06	-1.12165	-1.34537
76044251	chr5:76044251:T:C	1.19051e-24	-2.13443	-1.29806	8.02751e-07	-1.89372	-1.2457
76044280	chr5:76044280:T:C	1.18975e-24	-2.13524	-1.29789	8.02495e-07	-1.89428	-1.24547
76044299	chr5:76044299:T:C	8.60986e-24	-0.119606	-1.33436	1.50997e-06	-1.18702	-1.32061
76044481	chr5:76044481:G:A	3.81461e-22	-9.12748e-10	2.33713	0.000182449	-9.12748e-10	2.28675
76044964	chr5:76044964:T:G	6.67546e-24	-1.77491	0.066471	2.15627e-06	-2.31572	0.16438
76045127	chr5:76045127:G:A	4.94185e-24	-2.00914	-6.68458e-10	3.69424e-06	-1.61294	-6.68458e-10
76045248	chr5:76045248:C:T	5.59485e-24	-1.88503	-6.68458e-10	2.38058e-06	-2.05237	-6.68458e-10
76045276	chr5:76045276:CT:C	1.07328e-23	-9.12748e-10	-1.23357	5.33061e-06	-9.12748e-10	-1.24625
76045778	chr5:76045778:C:T	1.28505e-24	-2.01764	-1.33844	9.39493e-07	-1.68155	-1.30058
76045816	chr5:76045816:G:T	1.0355e-23	-9.12748e-10	-1.26941	5.30784e-06	-9.12748e-10	-1.25053
76046198	chr5:76046198:G:C	2.71823e-23	0.040452	-0.344761	4.5032e-06	-1.06	-0.354926
76047291	chr5:76047291:A:G	9.58132e-23	0.955525	-6.68458e-10	5.95992e-06	-1.13466	-6.68458e-10
76047548	chr5:76047548:A:G	1.58478e-24	-1.9406	-1.20583	1.21608e-06	-1.54245	-1.18163
76047689	chr5:76047689:G:GA	2.51857e-24	-1.84231	-0.840874	1.90576e-06	-1.37667	-0.898167
76047826	chr5:76047826:C:T	9.6044e-24	-9.12748e-10	-1.34465	4.81018e-06	-9.12748e-10	-1.34898
76047852	chr5:76047852:G:A	1.8824e-23	-9.12748e-10	-0.671742	1.21613e-05	-9.12748e-10	-0.421459
76047966	chr5:76047966:T:C	1.12504e-22	-9.12748e-10	1.11612	5.33161e-05	-9.12748e-10	1.05652
76048015	chr5:76048015:A:G	4.42183e-23	-9.12748e-10	0.182263	2.0526e-05	-9.12748e-10	0.101975
76048475	chr5:76048475:A:G	1.64214e-23	-9.12748e-10	-0.80829	1.03501e-05	-9.12748e-10	-0.582721
76048578	chr5:76048578:G:A	3.38046e-24	-2.01513	-0.373732	1.3657e-06	-2.30586	-0.302195
76048831	chr5:76048831:G:T	4.36375e-24	-1.86288	-0.270664	3.73696e-06	-1.4705	-0.130949
76048864	chr5:76048864:A:G	2.78411e-23	-9.12748e-10	-0.280364	1.51457e-05	-9.12748e-10	-0.202
76049186	chr5:76049186:A:C	1.08628e-23	-9.12748e-10	-1.22153	5.59251e-06	-9.12748e-10	-1.19829
76049214	chr5:76049214:A:G	3.26022e-24	-1.9687	-0.456385	1.24285e-06	-2.31349	-0.388818
76049492	chr5:76049492:A:G	6.10785e-24	-1.7973	-6.68458e-10	5.10216e-06	-1.29005	-6.68458e-10
76049611	chr5:76049611:T:C	1.73297e-24	-1.69937	-1.35767	4.9994e-07	-2.27796	-1.33502
76050085	chr5:76050085:C:T	3.34073e-24	-1.97366	-0.427032	1.2826e-06	-2.31375	-0.357074
76050120	chr5:76050120:T:C	1.33578e-24	-1.97721	-1.34015	9.84938e-07	-1.63121	-1.30368
76050277	chr5:76050277:T:C	3.297e-24	-1.95564	-0.458223	1.23986e-06	-2.31592	-0.388797
76050579	chr5:76050579:TCTCTCTCTCTTTCA:T	2.96868e-23	-9.12748e-10	-0.216172	1.95037e-05	-9.12748e-10	0.0508857
76050630	chr5:76050630:T:TA	9.19747e-23	-9.12748e-10	0.914638	4.27215e-05	-9.12748e-10	0.834987
76051988	chr5:76051988:A:T	2.06778e-24	-2.06307	-0.817337	1.39732e-06	-1.71174	-0.873414
76052000	chr5:76052000:T:C	1.45814e-23	-9.12748e-10	-0.927127	8.96391e-06	-9.12748e-10	-0.72651
76052429	chr5:76052429:A:C	9.58347e-24	-9.12748e-10	-1.34684	4.7753e-06	-9.12748e-10	-1.35626
76052526	chr5:76052526:A:G	9.44499e-24	-9.12748e-10	-1.36139	4.77212e-06	-9.12748e-10	-1.35693
76052532	chr5:76052532:G:C	4.67105e-23	-0.0442944	0.281387	8.16163e-06	-1.13052	0.31025
76052647	chr5:76052647:A:G	3.01512e-23	-9.12748e-10	-0.200652	1.99151e-05	-9.12748e-10	0.0717631
76052780	chr5:76052780:C:A	9.6887e-24	-9.12748e-10	-1.33592	4.83707e-06	-9.12748e-10	-1.34341
76052916	chr5:76052916:G:A	3.40257e-24	-1.99208	-0.390262	1.32971e-06	-2.31014	-0.324616
76053255	chr5:76053255:T:C	3.91549e-24	-1.88475	-0.357189	1.36357e-06	-2.31965	-0.289966
76053372	chr5:76053372:C:CATCAGACCAAATATCAGAT	1.8385e-24	-2.07539	-0.922534	1.30671e-06	-1.71361	-0.938595
76053421	chr5:76053421:A:G	1.03256e-23	-9.12748e-10	-1.27225	5.29294e-06	-9.12748e-10	-1.25334
76053590	chr5:76053590:A:C	4.17136e-23	-9.12748e-10	0.123952	1.87298e-05	-9.12748e-10	0.0103976
76053619	chr5:76053619:G:A	1.34128e-22	-9.12748e-10	1.29192	6.04016e-05	-9.12748e-10	1.1813
76053650	chr5:76053650:T:C	4.05647e-23	-9.12748e-10	0.0960213	1.82185e-05	-9.12748e-10	-0.0172773
76054152	chr5:76054152:C:G	1.10131e-23	-9.12748e-10	-1.20779	5.63305e-06	-9.12748e-10	-1.19107
76054202	chr5:76054202:T:A	4.8194e-24	-2.03423	-6.68458e-10	3.56557e-06	-1.64839	-6.68458e-10
76054455	chr5:76054455:T:C	9.58419e-24	-9.12748e-10	-1.34676	4.74907e-06	-9.12748e-10	-1.36177
76054463	chr5:76054463:T:C	4.83518e-24	-2.03096	-6.68458e-10	3.5834e-06	-1.6434	-6.68458e-10
76054468	chr5:76054468:C:G	7.50626e-24	-1.59114	-6.68458e-10	2.30369e-06	-2.08521	-6.68458e-10
76054838	chr5:76054838:GTTGT:G	2.37847e-24	-2.20365	-0.536765	1.03013e-06	-2.22888	-0.661147
76055050	chr5:76055050:G:A	9.4505e-24	-9.12748e-10	-1.36081	4.77274e-06	-9.12748e-10	-1.3568
76055359	chr5:76055359:G:T	1.41186e-24	-1.96646	-1.29551	4.84607e-07	-2.31844	-1.3257
76055389	chr5:76055389:T:G	1.77981e-23	-9.12748e-10	-0.727785	1.13524e-05	-9.12748e-10	-0.49029
76056827	chr5:76056827:T:C	4.0243e-23	-9.12748e-10	0.0880595	1.80716e-05	-9.12748e-10	-0.0253768
76057031	chr5:76057031:G:T	2.59359e-23	-9.12748e-10	-0.351249	1.68393e-05	-9.12748e-10	-0.0960028
76057125	chr5:76057125:T:G	3.8675e-24	-1.90668	-0.347585	1.37808e-06	-2.31892	-0.280104
76057177	chr5:76057177:G:C	9.5997e-24	-9.12748e-10	-1.34514	4.75181e-06	-9.12748e-10	-1.36119
76057343	chr5:76057343:A:AG	1.3679e-23	-9.12748e-10	-0.991013	7.13155e-06	-9.12748e-10	-0.955188
76057389	chr5:76057389:C:A	1.30266e-24	-1.99569	-1.34677	9.49686e-07	-1.65623	-1.31511
76057441	chr5:76057441:G:A	3.88861e-24	-1.98009	-0.268739	1.49953e-06	-2.31216	-0.202405
76057747	chr5:76057747:T:C	1.21438e-23	-9.12748e-10	-1.11006	6.30963e-06	-9.12748e-10	-1.07764
76057765	chr5:76057765:T:C	7.94448e-24	-1.5344	-6.68458e-10	2.38625e-06	-2.04999	-6.68458e-10
76057832	chr5:76057832:A:C	1.36927e-24	-1.95463	-1.33797	1.02797e-06	-1.59169	-1.30044
76057957	chr5:76057957:G:A	1.32562e-23	-9.12748e-10	-1.02241	6.90148e-06	-9.12748e-10	-0.98798
76057975	chr5:76057975:G:A	1.54601e-23	-9.12748e-10	-0.868614	9.62445e-06	-9.12748e-10	-0.655409
76058123	chr5:76058123:C:T	9.42045e-24	-9.12748e-10	-1.36399	4.75022e-06	-9.12748e-10	-1.36152
76058354	chr5:76058354:C:A	1.44179e-22	-9.12748e-10	1.36418	6.47682e-05	-9.12748e-10	1.2511
76058394	chr5:76058394:A:G	1.3397e-23	-9.12748e-10	-1.01185	6.98466e-06	-9.12748e-10	-0.976
76058735	chr5:76058735:A:G	9.42438e-24	-9.12748e-10	-1.36358	4.74256e-06	-9.12748e-10	-1.36314
76059341	chr5:76059341:C:T	2.6568e-23	-9.12748e-10	-0.32717	1.35047e-05	-9.12748e-10	-0.316678
76059350	chr5:76059350:A:G	1.08517e-23	-9.12748e-10	-1.22255	5.35788e-06	-9.12748e-10	-1.24115
76059934	chr5:76059934:A:C	1.10955e-23	-9.12748e-10	-1.20034	5.46726e-06	-9.12748e-10	-1.22094
76060079	chr5:76060079:G:A	1.04818e-23	-9.12748e-10	-1.25723	5.3201e-06	-9.12748e-10	-1.24822
76060351	chr5:76060351:A:G	2.20473e-24	-1.80095	-1.01532	1.87538e-06	-1.41209	-0.878822
76061045	chr5:76061045:A:T	1.48916e-23	-9.12748e-10	-0.906077	9.17886e-06	-9.12748e-10	-0.702814
76062004	chr5:76062004:A:G	6.03636e-23	-9.12748e-10	0.493511	2.7149e-05	-9.12748e-10	0.381623
76062238	chr5:76062238:G:A	1.54755e-22	-9.12748e-10	1.43497	6.92009e-05	-9.12748e-10	1.3173
76062303	chr5:76062303:T:C	1.11612e-23	-1.19443	-6.68458e-10	8.24607e-06	-0.80998	-6.68458e-10
76062642	chr5:76062642:G:GA	9.58827e-24	-9.12748e-10	-1.34634	4.81235e-06	-9.12748e-10	-1.34853
76062941	chr5:76062941:T:C	1.13835e-23	-9.12748e-10	-1.17471	5.80061e-06	-9.12748e-10	-1.16175
76063275	chr5:76063275:T:C	1.10086e-23	-9.12748e-10	-1.2082	5.63107e-06	-9.12748e-10	-1.19142
76063314	chr5:76063314:G:A	1.10776e-23	-9.12748e-10	-1.20195	5.63908e-06	-9.12748e-10	-1.19
76063728	chr5:76063728:T:G	9.56215e-24	-9.12748e-10	-1.34906	4.74513e-06	-9.12748e-10	-1.3626
76063754	chr5:76063754:A:G	4.62278e-24	-1.68827	-0.38761	1.42141e-06	-2.26344	-0.304629
76064063	chr5:76064063:C:T	1.06704e-23	-9.12748e-10	-1.2394	5.47966e-06	-9.12748e-10	-1.21867
76064076	chr5:76064076:G:A	5.10762e-24	-1.64575	-0.33039	1.52748e-06	-2.24689	-0.249207
76064284	chr5:76064284:A:G	2.3653e-24	-1.79485	-0.951124	7.30399e-07	-2.29869	-0.935193
76064348	chr5:76064348:C:T	4.44606e-24	-2.11486	-6.68458e-10	1.82445e-06	-2.31844	-6.68458e-10
76064409	chr5:76064409:A:C	7.32653e-24	-1.61537	-6.68458e-10	2.2695e-06	-2.10016	-6.68458e-10
76064548	chr5:76064548:G:A	3.11011e-24	-2.02592	-0.446297	1.26278e-06	-2.30358	-0.382824
76064844	chr5:76064844:A:G	1.26711e-22	-9.12748e-10	1.23503	5.78168e-05	-9.12748e-10	1.13756
76064998	chr5:76064998:T:C	1.96511e-23	-9.12748e-10	-0.628743	1.26855e-05	-9.12748e-10	-0.379257
76065303	chr5:76065303:T:C	2.14582e-23	-9.12748e-10	-0.540769	1.40278e-05	-9.12748e-10	-0.278678
76065631	chr5:76065631:T:C	1.10165e-23	-9.12748e-10	-1.20748	5.58747e-06	-9.12748e-10	-1.19919
76066664	chr5:76066664:T:C	2.51635e-24	-1.75863	-0.92544	7.55151e-07	-2.29024	-0.910315
76066736	chr5:76066736:A:G	4.55694e-23	-9.12748e-10	0.21236	2.07577e-05	-9.12748e-10	0.113201
76066966	chr5:76066966:G:A	1.4213e-24	-1.89351	-1.3618	4.75921e-07	-2.31522	-1.347
76067415	chr5:76067415:GCAGT:G	6.69219e-24	-0.41955	-1.28638	1.30332e-06	-1.395	-1.2598
76067935	chr5:76067935:T:C	9.78051e-24	-9.12748e-10	-1.32648	4.94295e-06	-9.12748e-10	-1.32175
76068037	chr5:76068037:C:T	1.27151e-24	-2.17411	-1.19257	7.28412e-07	-2.04772	-1.18888
76068298	chr5:76068298:G:A	8.16988e-24	-0.243843	-1.26258	1.52255e-06	-1.26586	-1.23347
76068438	chr5:76068438:A:G	1.82934e-24	-1.96736	-1.03556	1.33529e-06	-1.57097	-1.0596
76068683	chr5:76068683:A:T	2.86026e-24	-2.01974	-0.536228	1.14697e-06	-2.30438	-0.47821
76068752	chr5:76068752:A:C	6.28415e-23	0.53374	-6.68458e-10	1.35075e-05	-0.316472	-6.68458e-10
76068795	chr5:76068795:G:A	1.62205e-23	-9.12748e-10	-0.820598	7.42763e-06	-9.12748e-10	-0.91451
76069737	chr5:76069737:G:T	1.02488e-23	-9.12748e-10	-1.27972	5.28037e-06	-9.12748e-10	-1.25572
76069877	chr5:76069877:C:CA	4.44684e-24	-1.95243	-0.16225	1.76229e-06	-2.31927	-0.0338309
76069974	chr5:76069974:C:T	3.13027e-24	-1.93857	-0.527184	1.16398e-06	-2.31971	-0.448161
76071053	chr5:76071053:G:A	1.20853e-23	-9.12748e-10	-1.11489	6.07386e-06	-9.12748e-10	-1.11572
76071091	chr5:76071091:C:T	1.30964e-23	-2.31927	1.28473	7.83623e-06	-2.28914	1.42819
76071565	chr5:76071565:C:T	5.49833e-24	-1.90243	-6.68458e-10	2.10609e-06	-2.17488	-6.68458e-10
76072835	chr5:76072835:T:C	4.42522e-23	-9.12748e-10	0.18303	2.00446e-05	-9.12748e-10	0.078241
76072896	chr5:76072896:T:C	1.72121e-23	-9.12748e-10	-0.761261	1.09079e-05	-9.12748e-10	-0.530226
76073737	chr5:76073737:A:G	3.91599e-24	-1.88466	-0.357145	1.3769e-06	-2.31989	-0.279986
76073888	chr5:76073888:A:T	1.43724e-24	-1.88074	-1.36341	4.67379e-07	-2.31991	-1.36042
76074285	chr5:76074285:C:T	4.16179e-24	-2.18093	-6.68458e-10	2.22915e-06	-2.1181	-6.68458e-10
76074346	chr5:76074346:A:T	9.43027e-24	-9.12748e-10	-1.36295	4.74196e-06	-9.12748e-10	-1.36327
76074417	chr5:76074417:C:A	1.23361e-22	-9.12748e-10	1.20824	6.52484e-05	-9.12748e-10	1.25848
76074440	chr5:76074440:T:C	1.26657e-23	-9.12748e-10	-1.06798	6.46021e-06	-9.12748e-10	-1.05405
76074483	chr5:76074483:T:G	2.57466e-24	-1.83349	-0.827664	8.04343e-07	-2.31887	-0.81858
76074594	chr5:76074594:C:A	1.49295e-23	-9.12748e-10	-0.903534	6.87127e-06	-9.12748e-10	-0.992368
76074772	chr5:76074772:A:C	3.85929e-24	-1.88699	-0.369401	1.35804e-06	-2.31986	-0.293809
76074912	chr5:76074912:T:C	8.75833e-24	-0.174498	-1.26237	1.55793e-06	-1.23828	-1.23808
76075341	chr5:76075341:T:A	1.58393e-23	-2.31774	1.47335	9.45054e-06	-2.30909	1.63544
76075380	chr5:76075380:G:T	6.86288e-24	-1.60635	-0.0744004	2.02234e-06	-2.22939	0.0139274
76075880	chr5:76075880:T:C	3.62214e-24	-2.31981	-6.68458e-10	2.02394e-06	-2.21467	-6.68458e-10
76076744	chr5:76076744:G:C	3.15503e-24	-1.97621	-0.481668	1.19753e-06	-2.31366	-0.425796
76076937	chr5:76076937:C:T	3.67072e-24	-2.30649	-6.68458e-10	1.82244e-06	-2.31954	-6.68458e-10
76076953	chr5:76076953:G:A	1.05853e-23	-9.12748e-10	-1.24741	5.44016e-06	-9.12748e-10	-1.22591
76077095	chr5:76077095:A:T	1.88492e-23	-9.12748e-10	-0.670404	1.20517e-05	-9.12748e-10	-0.430507
76077895	chr5:76077895:G:A	4.08886e-24	-2.19861	-6.68458e-10	1.83642e-06	-2.3119	-6.68458e-10
76078042	chr5:76078042:G:C	3.85055e-24	-1.96794	-0.290721	1.50703e-06	-2.31783	-0.191742
76078294	chr5:76078294:A:G	1.06965e-23	-9.12748e-10	-1.23696	5.49886e-06	-9.12748e-10	-1.21518
76078340	chr5:76078340:G:C	4.88303e-24	-2.02111	-6.68458e-10	3.65891e-06	-1.62255	-6.68458e-10
76078497	chr5:76078497:T:C	1.58927e-23	-2.31889	1.47787	9.53358e-06	-2.3061	1.6412
76078658	chr5:76078658:G:A	9.52859e-24	-9.12748e-10	-1.35258	4.81745e-06	-9.12748e-10	-1.34747
76078866	chr5:76078866:A:G	4.33063e-23	-9.12748e-10	0.161422	1.9199e-05	-9.12748e-10	0.035144
76079024	chr5:76079024:G:A	1.57164e-23	-9.12748e-10	-0.852174	7.18115e-06	-9.12748e-10	-0.948257
76079051	chr5:76079051:G:A	1.37466e-23	-2.31761	1.33152	8.07168e-06	-2.30935	1.478
76079374	chr5:76079374:CAT:C	1.15708e-23	-2.31976	1.16137	6.81211e-06	-2.30092	1.29991
76079554	chr5:76079554:G:A	1.04189e-23	-9.12748e-10	-1.26325	5.34072e-06	-9.12748e-10	-1.24436
76079583	chr5:76079583:T:C	8.21531e-23	-9.12748e-10	0.801709	4.22438e-05	-9.12748e-10	0.823741
76080233	chr5:76080233:G:A	1.01993e-23	-9.12748e-10	-1.28456	5.18143e-06	-9.12748e-10	-1.27463
76080375	chr5:76080375:A:G	1.94003e-23	-9.12748e-10	-0.64159	8.96637e-06	-9.12748e-10	-0.726235
76080403	chr5:76080403:C:T	1.15352e-23	-9.12748e-10	-1.16147	5.96848e-06	-9.12748e-10	-1.13322
76080426	chr5:76080426:G:A	2.74215e-23	-9.12748e-10	-0.295548	1.78706e-05	-9.12748e-10	-0.0365581
76080481	chr5:76080481:C:T	1.03737e-23	-9.12748e-10	-1.26761	5.24025e-06	-9.12748e-10	-1.26335
76080602	chr5:76080602:T:A	9.71698e-24	-9.12748e-10	-1.333	4.91577e-06	-9.12748e-10	-1.32727
76081533	chr5:76081533:A:G	2.02746e-23	-2.03363	1.43613	1.79569e-05	-1.57322	1.54148
76081726	chr5:76081726:G:T	5.09188e-24	-2.04718	0.0679531	2.09685e-06	-2.30156	0.122281
76082735	chr5:76082735:G:C	5.5022e-24	-2.2054	0.303672	3.00764e-06	-2.2326	0.414041
76082944	chr5:76082944:G:A	1.64431e-24	-1.74874	-1.36081	4.91331e-07	-2.26633	-1.36402
76083331	chr5:76083331:CG:C	1.58118e-23	-9.12748e-10	-0.846117	1.00909e-05	-9.12748e-10	-0.608079
76083335	chr5:76083335:A:G	1.96732e-22	2.46535	-0.790383	1.08684e-05	0.302208	-0.836069
76083489	chr5:76083489:C:A	1.05603e-23	0.106053	-1.35583	1.82493e-06	-0.972059	-1.34612
76083496	chr5:76083496:G:C	2.10235e-24	-1.82563	-1.03819	6.46969e-07	-2.31682	-1.03836
76083535	chr5:76083535:G:A	1.07162e-23	-9.12748e-10	-1.23512	5.58932e-06	-9.12748e-10	-1.19886
76084279	chr5:76084279:G:A	4.49496e-24	-2.10392	-6.68458e-10	3.2246e-06	-1.74891	-6.68458e-10
76084362	chr5:76084362:T:C	1.34511e-23	-9.12748e-10	-1.00782	6.86722e-06	-9.12748e-10	-0.992957
76084419	chr5:76084419:C:A	1.55182e-23	0.360687	-1.22555	2.50101e-06	-0.725265	-1.27776
76084718	chr5:76084718:C:T	1.10085e-23	-9.12748e-10	-1.20821	5.62954e-06	-9.12748e-10	-1.19169
76084778	chr5:76084778:C:G	1.022e-23	-9.12748e-10	-1.28253	5.26281e-06	-9.12748e-10	-1.25905
76084790	chr5:76084790:C:T	3.62385e-24	-2.31934	-6.68458e-10	2.05239e-06	-2.20071	-6.68458e-10
76085978	chr5:76085978:C:A	2.49196e-24	-1.83728	-0.856531	7.98824e-07	-2.31076	-0.833567
76086068	chr5:76086068:C:A	2.56241e-24	-1.78059	-0.885334	7.83668e-07	-2.30105	-0.862437
76086134	chr5:76086134:C:T	3.6399e-24	-2.31492	-6.68458e-10	1.94447e-06	-2.25473	-6.68458e-10
76086152	chr5:76086152:C:T	9.59452e-24	-9.12748e-10	-1.34568	4.88264e-06	-9.12748e-10	-1.33403
76086481	chr5:76086481:C:T	1.21281e-23	-9.12748e-10	-1.11135	6.21295e-06	-9.12748e-10	-1.09308
76086587	chr5:76086587:A:G	2.45209e-22	-9.12748e-10	1.89524	0.000121069	-9.12748e-10	1.87665
76086647	chr5:76086647:G:A	1.46957e-23	-9.12748e-10	-0.919323	9.07872e-06	-9.12748e-10	-0.713783
76086650	chr5:76086650:T:C	5.33588e-23	-9.12748e-10	0.370162	2.75233e-05	-9.12748e-10	0.395317
76086850	chr5:76086850:A:T	9.93502e-24	-9.12748e-10	-1.31081	4.93694e-06	-9.12748e-10	-1.32297
76087591	chr5:76087591:T:C	9.54064e-23	-9.12748e-10	0.95127	4.55439e-05	-9.12748e-10	0.89896
76087917	chr5:76087917:T:C	3.18475e-23	-9.12748e-10	-0.145918	1.42432e-05	-9.12748e-10	-0.26344
76088419	chr5:76088419:G:A	1.69159e-24	-1.71817	-1.36304	1.47607e-06	-1.17185	-1.35848
76088427	chr5:76088427:A:G	3.98937e-24	-1.98088	-0.242358	1.64272e-06	-2.31945	-0.103913
76088617	chr5:76088617:C:T	2.24678e-24	-1.91417	-0.883205	7.61238e-07	-2.3191	-0.873427
76089253	chr5:76089253:C:T	3.68501e-24	-2.3026	-6.68458e-10	2.1307e-06	-2.16326	-6.68458e-10
76090181	chr5:76090181:A:G	5.43546e-24	-1.91393	-6.68458e-10	4.31606e-06	-1.45737	-6.68458e-10
76091088	chr5:76091088:G:A	6.54611e-23	-9.12748e-10	0.574581	3.32934e-05	-9.12748e-10	0.585642
76091489	chr5:76091489:G:A	4.66506e-24	-2.06678	-6.68458e-10	3.90266e-06	-1.55806	-6.68458e-10
76091698	chr5:76091698:T:G	5.64776e-23	0.489168	-0.0622	9.5743e-06	-0.73157	0.0709355
76091765	chr5:76091765:G:C	7.56851e-23	-9.12748e-10	0.719706	3.90195e-05	-9.12748e-10	0.744346
76092093	chr5:76092093:C:T	6.77941e-24	-1.69299	-6.68458e-10	2.00079e-06	-2.22618	-6.68458e-10
76092487	chr5:76092487:T:C	2.86631e-22	-9.12748e-10	2.05132	0.00014205	-9.12748e-10	2.03646
76092592	chr5:76092592:A:G	1.00937e-23	-1.29496	-6.68458e-10	3.74834e-06	-1.5984	-6.68458e-10
76092769	chr5:76092769:C:T	7.33325e-24	-0.33386	-1.2806	1.40507e-06	-1.25141	-1.32822
76093009	chr5:76093009:C:T	1.43004e-24	-2.06716	-1.18202	1.01881e-06	-1.80515	-1.09593
76093759	chr5:76093759:T:G	1.44442e-23	-9.12748e-10	-0.936583	6.94315e-06	-9.12748e-10	-0.98196
76093831	chr5:76093831:T:C	1.05171e-22	-9.12748e-10	1.04872	5.01708e-05	-9.12748e-10	0.995717
76094015	chr5:76094015:A:C	5.7536e-24	-0.498452	-1.3586	1.16777e-06	-1.41239	-1.35223
76094760	chr5:76094760:A:G	1.85671e-23	-9.12748e-10	-0.685485	1.20075e-05	-9.12748e-10	-0.434187
76094780	chr5:76094780:A:G	9.50994e-24	-9.12748e-10	-1.35454	4.80108e-06	-9.12748e-10	-1.35088
76095768	chr5:76095768:G:T	3.31098e-22	-9.12748e-10	2.19554	0.000160257	-9.12748e-10	2.15706
76096173	chr5:76096173:G:A	1.09636e-23	-9.12748e-10	-1.21229	5.6e-06	-9.12748e-10	-1.19695
76096225	chr5:76096225:T:C	4.2443e-24	-1.95844	-0.202863	1.71329e-06	-2.3199	-0.0614028
76096519	chr5:76096519:T:C	4.03232e-23	0.058038	0.0320121	7.96163e-06	-1.0055	0.160419
76096546	chr5:76096546:G:C	5.30629e-24	-2.11415	0.176173	3.01714e-06	-2.19044	0.375032
76096767	chr5:76096767:C:T	3.70291e-23	0.0703097	-0.0654805	7.14911e-06	-0.998928	0.0461991
76096957	chr5:76096957:G:A	3.106e-23	-0.0738488	-0.0971061	6.24613e-06	-1.1014	0.013644
76097297	chr5:76097297:T:C	7.23566e-24	-1.95588	0.32803	2.64025e-06	-2.3199	0.371061
76097392	chr5:76097392:G:A	4.61562e-24	-1.97244	-0.104992	1.84645e-06	-2.31951	0.0130622
76097429	chr5:76097429:C:T	7.08608e-24	-1.98508	0.336332	2.63774e-06	-2.3191	0.369302
76097465	chr5:76097465:G:C	1.37605e-24	-2.04912	-1.23854	9.72904e-07	-1.78065	-1.16653
76097793	chr5:76097793:C:T	7.71987e-24	-0.200037	-1.36304	1.48561e-06	-1.16482	-1.35907
76097813	chr5:76097813:G:C	7.78748e-24	-0.190231	-1.36413	1.50153e-06	-1.15003	-1.3632
76099076	chr5:76099076:T:C	4.8358e-24	-2.03083	-6.68458e-10	1.94823e-06	-2.25279	-6.68458e-10
76099900	chr5:76099900:T:C	6.61268e-24	-0.378272	-1.33962	1.30966e-06	-1.3222	-1.32775
76099991	chr5:76099991:G:A	1.46671e-24	-2.01229	-1.21157	1.05656e-06	-1.74373	-1.12097
76100372	chr5:76100372:A:G	1.54403e-23	-9.12748e-10	-0.869893	9.61025e-06	-9.12748e-10	-0.656886
76100411	chr5:76100411:A:G	8.21832e-24	-2.0292	0.52869	3.20246e-06	-2.31424	0.558447
76100902	chr5:76100902:T:C	6.36519e-24	-1.64513	-0.110904	5.18559e-06	-0.946036	-0.327798
76100948	chr5:76100948:C:T	1.43501e-23	-9.12748e-10	-0.943122	7.32812e-06	-9.12748e-10	-0.927998
76100983	chr5:76100983:T:C	9.45684e-24	-9.12748e-10	-1.36014	4.76318e-06	-9.12748e-10	-1.3588
76101027	chr5:76101027:A:G	9.41924e-24	-9.12748e-10	-1.36412	4.76993e-06	-9.12748e-10	-1.35739
76101085	chr5:76101085:GA:G	1.38081e-24	-1.98803	-1.29618	9.66248e-07	-1.71123	-1.24282
76101931	chr5:76101931:A:G	9.63554e-24	-9.12748e-10	-1.34142	4.86121e-06	-9.12748e-10	-1.33843
76102038	chr5:76102038:C:A	1.04009e-23	-9.12748e-10	-1.26498	5.31966e-06	-9.12748e-10	-1.24831
76102695	chr5:76102695:A:G	1.08556e-23	-1.22219	-6.68458e-10	6.01054e-06	-1.1262	-6.68458e-10
76102734	chr5:76102734:C:G	1.48441e-23	-9.12748e-10	-0.909271	9.33346e-06	-9.12748e-10	-0.686111
76102766	chr5:76102766:A:G	2.91442e-24	-1.79529	-0.74192	2.20431e-06	-1.32176	-0.807543
76102802	chr5:76102802:C:T	1.67078e-23	-9.12748e-10	-0.791	1.04958e-05	-9.12748e-10	-0.568742
76102803	chr5:76102803:G:A	9.56663e-24	-9.12748e-10	-1.3486	4.81205e-06	-9.12748e-10	-1.34859
76103578	chr5:76103578:G:T	1.79203e-23	-9.12748e-10	-0.720942	1.14149e-05	-9.12748e-10	-0.484798
76103673	chr5:76103673:C:T	4.76909e-24	-2.04472	-6.68458e-10	1.82443e-06	-2.31845	-6.68458e-10
76103912	chr5:76103912:A:G	3.67727e-23	-9.12748e-10	-0.00212155	1.67001e-05	-9.12748e-10	-0.1043
76104058	chr5:76104058:A:T	8.59096e-24	-2.28013	0.82396	5.3835e-06	-2.31505	1.07867
76104120	chr5:76104120:G:A	1.33078e-23	-9.12748e-10	-1.01852	6.80872e-06	-9.12748e-10	-1.00151
76104122	chr5:76104122:G:T	9.44756e-24	-9.12748e-10	-1.36112	4.73957e-06	-9.12748e-10	-1.36377
76104196	chr5:76104196:G:A	2.31038e-23	0.0115973	-0.478478	4.65393e-06	-1.0437	-0.338306
76104642	chr5:76104642:C:G	3.93481e-24	-1.13482	-1.1022	8.15773e-07	-2.05546	-1.06787
76104684	chr5:76104684:C:T	1.54646e-23	-9.12748e-10	-0.868325	9.8024e-06	-9.12748e-10	-0.63709
76105702	chr5:76105702:C:T	7.10109e-24	-0.319087	-1.32754	1.57651e-06	-1.19411	-1.2704
76105912	chr5:76105912:A:G	8.17711e-24	-2.25867	0.753137	5.03793e-06	-2.3051	1.00238
76106210	chr5:76106210:G:A	4.76407e-24	-2.04577	-6.68458e-10	2.0646e-06	-2.19478	-6.68458e-10
76106485	chr5:76106485:C:T	1.48338e-23	-9.12748e-10	-0.909964	7.14707e-06	-9.12748e-10	-0.953014
76106775	chr5:76106775:A:G	1.40835e-23	-9.12748e-10	-0.96187	6.77139e-06	-9.12748e-10	-1.00701
76107017	chr5:76107017:A:G	7.68289e-24	-1.98963	0.42175	3.07073e-06	-2.31908	0.521278
76107115	chr5:76107115:A:G	6.88468e-24	-0.314126	-1.36345	1.35483e-06	-1.25567	-1.36037
76107566	chr5:76107566:A:G	4.40755e-23	0.120596	0.0584319	8.90938e-06	-0.966946	0.234335
76107628	chr5:76107628:C:T	1.35278e-23	-9.12748e-10	-1.00213	6.51949e-06	-9.12748e-10	-1.04492
76108312	chr5:76108312:A:C	4.06734e-23	0.0958222	0.00287712	8.23671e-06	-0.985581	0.174465
76108625	chr5:76108625:G:A	9.42587e-24	-9.12748e-10	-1.36342	4.73877e-06	-9.12748e-10	-1.36394
76108930	chr5:76108930:G:A	7.81852e-24	-0.238585	-1.3118	1.53416e-06	-1.20182	-1.28991
76109212	chr5:76109212:A:G	2.06869e-24	-1.51614	-1.36382	1.96748e-06	-0.886492	-1.35647
76109267	chr5:76109267:TGCAAAGG:T	3.31113e-22	-9.12748e-10	2.19558	0.000160274	-9.12748e-10	2.15717
76109432	chr5:76109432:A:G	1.6811e-23	-9.12748e-10	-0.784845	1.08505e-05	-9.12748e-10	-0.53551
76109830	chr5:76109830:A:T	1.57625e-23	-9.12748e-10	-0.849241	7.97649e-06	-9.12748e-10	-0.843219
76110268	chr5:76110268:A:T	1.42378e-24	-1.97124	-1.28232	1.22432e-06	-1.48268	-1.23464
76110520	chr5:76110520:C:T	6.49665e-24	-0.385822	-1.34977	1.33683e-06	-1.27119	-1.35823
76110545	chr5:76110545:G:A	5.72843e-24	-1.86143	-6.68458e-10	1.97807e-06	-2.2376	-6.68458e-10
76110882	chr5:76110882:A:G	2.03101e-23	-9.12748e-10	-0.595758	1.2968e-05	-9.12748e-10	-0.35723
76111201	chr5:76111201:A:G	1.01463e-23	-9.12748e-10	-1.28977	5.09373e-06	-9.12748e-10	-1.29171
76111299	chr5:76111299:T:C	1.82114e-24	-1.6463	-1.36112	1.67879e-06	-1.06992	-1.33172
76111355	chr5:76111355:T:C	1.5857e-23	-9.12748e-10	-0.843266	7.71788e-06	-9.12748e-10	-0.876176
76111556	chr5:76111556:T:C	8.43915e-24	-0.315807	-1.15819	1.77263e-06	-1.20585	-1.1414
76111606	chr5:76111606:G:A	1.82836e-23	-9.12748e-10	-0.700871	8.68272e-06	-9.12748e-10	-0.758381
76111726	chr5:76111726:C:T	1.77585e-24	-1.94115	-1.09144	1.34768e-06	-1.65464	-0.966691
76111766	chr5:76111766:T:G	1.62191e-23	-9.12748e-10	-0.820689	1.02157e-05	-9.12748e-10	-0.59579
76111842	chr5:76111842:A:G	9.87235e-24	-0.565556	-0.751582	2.45767e-06	-1.43315	-0.587349
76112410	chr5:76112410:T:C	4.33543e-24	-1.92279	-0.217267	1.65544e-06	-2.31893	-0.0967175
76112924	chr5:76112924:G:T	9.43679e-24	-9.12748e-10	-1.36226	4.74722e-06	-9.12748e-10	-1.36216
76113030	chr5:76113030:T:C	2.4123e-23	-0.423711	-6.68458e-10	6.925e-06	-0.984578	-6.68458e-10
76113083	chr5:76113083:C:T	2.7021e-24	-2.31939	-0.293456	1.62427e-06	-2.09531	-0.33935
76113750	chr5:76113750:G:A	4.81498e-23	0.267441	-6.68458e-10	9.76109e-06	-0.641313	-6.68458e-10
76113993	chr5:76113993:G:A	2.05552e-24	-2.31384	-0.572503	1.29757e-06	-2.295	-0.364226
76114075	chr5:76114075:C:T	1.69296e-23	-9.12748e-10	-0.777815	7.74968e-06	-9.12748e-10	-0.872065
76114170	chr5:76114170:A:G	1.98678e-24	-2.30341	-0.616957	1.25758e-06	-2.27687	-0.413663
76114541	chr5:76114541:C:T	1.69938e-23	-9.12748e-10	-0.77403	1.0277e-05	-9.12748e-10	-0.58981
76114686	chr5:76114686:G:A	6.01844e-24	-0.464469	-1.34758	1.27169e-06	-1.34967	-1.3297
76114690	chr5:76114690:A:G	9.95126e-24	-9.12748e-10	-1.30918	4.98806e-06	-9.12748e-10	-1.31267
76114806	chr5:76114806:C:A	1.79278e-24	-1.79437	-1.22874	9.93508e-07	-1.79696	-1.12927
76114886	chr5:76114886:C:A	9.95126e-24	-9.12748e-10	-1.30918	4.98806e-06	-9.12748e-10	-1.31267
76115073	chr5:76115073:A:G	4.42044e-24	-1.15921	-0.961428	9.12793e-07	-1.99684	-1.01412
76115097	chr5:76115097:T:C	1.27436e-23	-9.12748e-10	-1.06185	5.81615e-06	-9.12748e-10	-1.15908
76115171	chr5:76115171:G:A	1.83826e-23	-9.12748e-10	-0.695471	1.12089e-05	-9.12748e-10	-0.503005
76115265	chr5:76115265:C:T	1.63413e-22	-9.12748e-10	1.48941	8.36176e-05	-9.12748e-10	1.50654
76115610	chr5:76115610:G:A	1.94844e-23	-9.12748e-10	-0.637263	8.07816e-06	-9.12748e-10	-0.830552
76116304	chr5:76116304:G:A	6.57149e-24	-0.461177	-1.26296	1.29888e-06	-1.38772	-1.2705
76116593	chr5:76116593:C:T	6.40829e-24	-0.577236	-1.17205	1.26106e-06	-1.4897	-1.19807
76116828	chr5:76116828:G:A	1.88474e-23	-9.12748e-10	-0.670502	9.55859e-06	-9.12748e-10	-0.662276
76117038	chr5:76117038:T:C	1.67102e-23	-9.12748e-10	-0.790859	1.05993e-05	-9.12748e-10	-0.558925
76117068	chr5:76117068:C:T	1.52334e-23	-9.12748e-10	-0.883383	7.73903e-06	-9.12748e-10	-0.873441
76117087	chr5:76117087:C:G	1.64067e-23	-9.12748e-10	-0.809185	7.67531e-06	-9.12748e-10	-0.881707
76117179	chr5:76117179:A:C	1.65733e-23	-9.12748e-10	-0.799084	1.06682e-05	-9.12748e-10	-0.552449
76117212	chr5:76117212:A:G	1.16654e-23	-1.15025	-6.68458e-10	4.22559e-06	-1.47856	-6.68458e-10
76117400	chr5:76117400:C:T	9.99041e-24	-9.12748e-10	-1.30525	5.01262e-06	-9.12748e-10	-1.30776
76117461	chr5:76117461:A:G	1.60321e-23	-9.12748e-10	-0.832284	1.00947e-05	-9.12748e-10	-0.607703
76117825	chr5:76117825:G:T	1.75105e-23	-9.12748e-10	-0.744076	1.11975e-05	-9.12748e-10	-0.504023
76118096	chr5:76118096:C:G	9.47434e-24	-9.12748e-10	-1.35829	4.75331e-06	-9.12748e-10	-1.36088
76118125	chr5:76118125:C:T	1.63317e-23	-9.12748e-10	-0.813771	1.03263e-05	-9.12748e-10	-0.585026
76118613	chr5:76118613:G:A	1.57324e-23	-9.12748e-10	-0.851151	9.87073e-06	-9.12748e-10	-0.630143
76118682	chr5:76118682:AT:A	1.56147e-23	-9.12748e-10	-0.858664	9.75285e-06	-9.12748e-10	-0.642157
76118797	chr5:76118797:T:C	1.57641e-23	-9.12748e-10	-0.849143	9.89536e-06	-9.12748e-10	-0.62765
76119115	chr5:76119115:C:T	1.60181e-23	-9.12748e-10	-0.833156	1.00976e-05	-9.12748e-10	-0.607415
76119156	chr5:76119156:T:C	1.62395e-23	-9.12748e-10	-0.819428	1.02656e-05	-9.12748e-10	-0.59092
76119167	chr5:76119167:T:C	1.66451e-23	-9.12748e-10	-0.794758	1.05623e-05	-9.12748e-10	-0.562422
76119373	chr5:76119373:GA:G	1.14888e-23	-9.12748e-10	-1.1655	5.44247e-06	-9.12748e-10	-1.22548
76119392	chr5:76119392:A:G	1.63303e-23	-9.12748e-10	-0.813856	1.03327e-05	-9.12748e-10	-0.584408
76119493	chr5:76119493:T:C	9.41298e-24	-0.00199826	-1.36279	1.70298e-06	-1.03062	-1.35672
76119553	chr5:76119553:A:G	9.45168e-24	-9.12748e-10	-1.36068	4.77492e-06	-9.12748e-10	-1.35634
76119566	chr5:76119566:C:T	1.60233e-23	-9.12748e-10	-0.832833	1.01062e-05	-9.12748e-10	-0.606571
76119584	chr5:76119584:T:G	1.58392e-23	-9.12748e-10	-0.844388	1.01236e-05	-9.12748e-10	-0.604842
76120013	chr5:76120013:T:G	7.56617e-24	-0.599626	-0.983563	1.43998e-06	-1.51919	-1.03589
76120167	chr5:76120167:T:C	1.00182e-23	-9.12748e-10	-1.30247	5.01788e-06	-9.12748e-10	-1.30671
76120170	chr5:76120170:C:G	1.67454e-23	-9.12748e-10	-0.788752	1.06516e-05	-9.12748e-10	-0.554003
76120408	chr5:76120408:G:A	5.44024e-24	-0.595974	-1.31708	1.20791e-06	-1.4407	-1.29012
76120455	chr5:76120455:A:G	7.75821e-24	-0.608628	-0.949497	1.83075e-06	-1.48417	-0.830817
76120465	chr5:76120465:C:T	9.46112e-24	-9.12748e-10	-1.35968	4.7827e-06	-9.12748e-10	-1.35471
76120945	chr5:76120945:T:C	4.80297e-23	-9.12748e-10	0.264944	2.43164e-05	-9.12748e-10	0.271435
76120946	chr5:76120946:A:G	5.63221e-23	-9.12748e-10	0.424211	2.84062e-05	-9.12748e-10	0.426892
76121309	chr5:76121309:C:T	9.44917e-24	-9.12748e-10	-1.36095	4.77456e-06	-9.12748e-10	-1.35641
76121311	chr5:76121311:C:T	9.41942e-24	-9.12748e-10	-1.3641	4.74471e-06	-9.12748e-10	-1.36269
76121348	chr5:76121348:C:G	6.85561e-24	-0.617733	-1.06408	1.57854e-06	-1.48291	-0.980308
76121389	chr5:76121389:A:T	1.72788e-23	-9.12748e-10	-0.757396	8.79878e-06	-9.12748e-10	-0.745104
76121396	chr5:76121396:G:T	9.44713e-24	-9.12748e-10	-1.36117	4.74211e-06	-9.12748e-10	-1.36323
76121509	chr5:76121509:G:A	4.08463e-24	-2.19964	-6.68458e-10	2.58751e-06	-1.96902	-6.68458e-10
76121581	chr5:76121581:A:C	9.43428e-24	-9.12748e-10	-1.36253	4.7403e-06	-9.12748e-10	-1.36362
76121591	chr5:76121591:A:T	2.07342e-23	-9.12748e-10	-0.575093	1.28883e-05	-9.12748e-10	-0.363394
76121845	chr5:76121845:G:A	1.67314e-23	-9.12748e-10	-0.789588	1.0107e-05	-9.12748e-10	-0.60649
76121850	chr5:76121850:A:G	4.6052e-24	-0.744849	-1.33484	9.8952e-07	-1.59862	-1.33163
76121945	chr5:76121945:A:G	1.65592e-23	-0.799934	-6.68458e-10	5.51807e-06	-1.21169	-6.68458e-10
76122084	chr5:76122084:A:C	3.46158e-24	-1.32282	-1.04233	8.93947e-07	-1.94264	-1.08919
76122615	chr5:76122615:G:C	1.85365e-23	-9.12748e-10	-0.687132	1.13614e-05	-9.12748e-10	-0.489493
76122617	chr5:76122617:C:A	3.50697e-24	-2.10501	-0.24711	1.62694e-06	-2.29889	-0.134127
76122636	chr5:76122636:C:T	1.75487e-23	-9.12748e-10	-0.741896	1.06712e-05	-9.12748e-10	-0.552171
76122726	chr5:76122726:G:T	6.206e-24	-1.78136	-6.68458e-10	2.01728e-06	-2.21797	-6.68458e-10
76122812	chr5:76122812:A:T	6.28451e-24	-1.76879	-6.68458e-10	5.41545e-06	-1.23046	-6.68458e-10
76123063	chr5:76123063:G:T	9.4494e-24	-9.12748e-10	-1.36093	4.77333e-06	-9.12748e-10	-1.35667
76123337	chr5:76123337:A:C	1.30753e-23	-9.12748e-10	-1.03615	5.97812e-06	-9.12748e-10	-1.13161
76123408	chr5:76123408:A:G	1.99447e-23	-9.12748e-10	-0.613911	1.23646e-05	-9.12748e-10	-0.404879
76123442	chr5:76123442:C:G	1.41486e-23	-0.957258	-6.68458e-10	4.97362e-06	-1.31557	-6.68458e-10
76123478	chr5:76123478:A:G	2.27378e-23	-9.12748e-10	-0.482849	1.43274e-05	-9.12748e-10	-0.257544
76123643	chr5:76123643:T:A	1.37976e-23	-9.12748e-10	-0.982382	6.40106e-06	-9.12748e-10	-1.06325
76123756	chr5:76123756:G:A	9.96266e-24	-9.12748e-10	-1.30803	4.99345e-06	-9.12748e-10	-1.31159
76123960	chr5:76123960:T:G	1.96937e-23	-9.12748e-10	-0.626576	1.21913e-05	-9.12748e-10	-0.41899
76124208	chr5:76124208:C:A	1.11744e-23	-1.19325	-6.68458e-10	4.76846e-06	-1.35769	-6.68458e-10
76124337	chr5:76124337:T:G	1.8094e-23	-9.12748e-10	-0.711298	1.10805e-05	-9.12748e-10	-0.514532
76124413	chr5:76124413:A:G	1.44303e-23	-9.12748e-10	-0.937549	7.2423e-06	-9.12748e-10	-0.939777
76124501	chr5:76124501:G:T	1.83515e-23	-9.12748e-10	-0.697163	1.12605e-05	-9.12748e-10	-0.498417
76124568	chr5:76124568:A:G	1.92291e-23	-9.12748e-10	-0.65045	1.18646e-05	-9.12748e-10	-0.446158
76124916	chr5:76124916:A:C	9.4202e-24	-9.12748e-10	-1.36402	4.78055e-06	-9.12748e-10	-1.35516
76124928	chr5:76124928:T:C	9.4332e-24	-9.12748e-10	-1.36264	4.73817e-06	-9.12748e-10	-1.36407
76124939	chr5:76124939:A:G	2.00062e-23	-9.12748e-10	-0.610832	1.2409e-05	-9.12748e-10	-0.401298
76125055	chr5:76125055:T:C	1.02127e-23	-9.12748e-10	-1.28325	5.07438e-06	-9.12748e-10	-1.29551
76125246	chr5:76125246:A:C	4.03187e-23	-9.12748e-10	0.0899402	2.63049e-05	-9.12748e-10	0.350038
76125333	chr5:76125333:T:A	3.7768e-24	-2.278	-6.68458e-10	1.91581e-06	-2.26958	-6.68458e-10
76125747	chr5:76125747:G:A	1.88648e-23	-9.12748e-10	-0.669581	8.19956e-06	-9.12748e-10	-0.815635
76125789	chr5:76125789:G:A	2.94482e-23	-9.12748e-10	-0.224242	1.86798e-05	-9.12748e-10	0.00772764
76125797	chr5:76125797:C:T	3.83766e-24	-2.25565	-0.00636337	2.11926e-06	-2.15728	-0.0113731
76126160	chr5:76126160:G:A	2.22176e-24	-2.31993	-0.488641	1.21393e-06	-2.31276	-0.413094
76126242	chr5:76126242:A:G	5.05817e-24	-1.98587	-6.68458e-10	2.48183e-06	-2.01072	-6.68458e-10
76126294	chr5:76126294:C:A	1.28211e-23	-9.12748e-10	-1.05578	6.31314e-06	-9.12748e-10	-1.07708
76126720	chr5:76126720:G:A	4.64296e-23	-9.12748e-10	0.231061	1.86789e-05	-9.12748e-10	0.0076801
76127136	chr5:76127136:A:C	2.13228e-24	-2.06269	-0.786996	1.03321e-06	-2.09383	-0.793216
76127204	chr5:76127204:G:A	2.23253e-23	-9.12748e-10	-0.501154	1.3852e-05	-9.12748e-10	-0.291284
76127255	chr5:76127255:T:C	2.21541e-24	-2.06198	-0.749458	1.07274e-06	-2.09322	-0.75628
76127353	chr5:76127353:C:T	4.58224e-24	-2.08469	-6.68458e-10	1.89603e-06	-2.27995	-6.68458e-10
76127626	chr5:76127626:G:C	9.42081e-24	-9.12748e-10	-1.36395	4.75228e-06	-9.12748e-10	-1.36109
76127666	chr5:76127666:C:T	9.51273e-24	-9.12748e-10	-1.35425	4.7648e-06	-9.12748e-10	-1.35846
76127725	chr5:76127725:G:A	1.32144e-24	-2.31886	-1.00929	9.26615e-07	-2.0712	-0.924738
76127787	chr5:76127787:T:A	4.9564e-24	-1.48322	-0.522973	1.08002e-06	-2.19881	-0.643926
76127790	chr5:76127790:G:A	1.35655e-23	-9.12748e-10	-0.999349	6.27772e-06	-9.12748e-10	-1.08271
76127860	chr5:76127860:C:T	3.50727e-24	-1.60092	-0.751119	1.53829e-06	-1.89249	-0.596563
76127988	chr5:76127988:C:G	2.18278e-24	-2.19758	-0.628702	1.06457e-06	-2.21931	-0.63783
76128058	chr5:76128058:A:G	1.7788e-23	-9.12748e-10	-0.72835	1.00754e-05	-9.12748e-10	-0.609616
76128324	chr5:76128324:C:G	9.44637e-24	-9.12748e-10	-1.36125	4.75804e-06	-9.12748e-10	-1.35988
76128485	chr5:76128485:G:A	3.86671e-24	-2.25447	-6.68458e-10	1.83455e-06	-2.31292	-6.68458e-10
76128676	chr5:76128676:A:G	2.0446e-24	-2.17746	-0.714209	9.92764e-07	-2.20074	-0.726236
76128868	chr5:76128868:C:T	1.67818e-24	-2.28309	-0.806077	8.09944e-07	-2.31636	-0.814145
76128894	chr5:76128894:G:C	1.53894e-23	-9.12748e-10	-0.873194	7.6926e-06	-9.12748e-10	-0.879458
76128905	chr5:76128905:A:T	9.64461e-24	-9.12748e-10	-1.34048	4.82949e-06	-9.12748e-10	-1.34498
76129218	chr5:76129218:T:C	8.63582e-24	-1.45096	-6.68458e-10	4.28565e-06	-1.46444	-6.68458e-10
76130020	chr5:76130020:C:G	9.89098e-24	-9.12748e-10	-1.31525	4.88212e-06	-9.12748e-10	-1.33414
76130523	chr5:76130523:T:C	1.50567e-23	-9.12748e-10	-0.895052	7.22581e-06	-9.12748e-10	-0.942058
76131301	chr5:76131301:T:A	1.74381e-23	-9.12748e-10	-0.74822	8.52065e-06	-9.12748e-10	-0.777224
76131602	chr5:76131602:A:G	1.01883e-23	-9.12748e-10	-1.28564	5.07036e-06	-9.12748e-10	-1.2963
76131693	chr5:76131693:C:T	1.12759e-24	-2.29541	-1.19138	6.55741e-07	-2.25649	-1.08522
76132110	chr5:76132110:G:A	9.33226e-25	-2.3199	-1.35609	4.72985e-07	-2.3084	-1.36001
76132245	chr5:76132245:C:T	2.88043e-23	-9.12748e-10	-0.24635	1.83386e-05	-9.12748e-10	-0.0107094
76132890	chr5:76132890:A:T	9.09196e-24	-0.693026	-0.706459	8.65267e-06	-0.118842	-0.643006
76133190	chr5:76133190:C:T	1.33906e-24	-2.0978	-1.21711	5.89945e-07	-2.25802	-1.18942
76133299	chr5:76133299:A:G	9.90667e-24	-9.12748e-10	-1.31367	4.95768e-06	-9.12748e-10	-1.31878
76133449	chr5:76133449:T:C	1.23418e-24	-2.10872	-1.28775	6.07605e-07	-2.16187	-1.25607
76133487	chr5:76133487:C:A	1.93019e-24	-1.8436	-1.10566	1.02373e-06	-1.7587	-1.13756
76133778	chr5:76133778:A:G	4.61374e-24	-1.60249	-0.475351	2.28903e-06	-1.66558	-0.426007
76134067	chr5:76134067:T:C	5.4371e-24	-2.10129	0.187656	2.13656e-06	-2.30724	0.14672
76134157	chr5:76134157:A:G	1.72603e-24	-1.71723	-1.34382	8.12281e-07	-1.80133	-1.32629
76134334	chr5:76134334:G:T	1.16211e-23	-9.12748e-10	-1.15406	5.56429e-06	-9.12748e-10	-1.20335
76134473	chr5:76134473:T:G	1.95163e-23	-9.12748e-10	-0.635626	9.80557e-06	-9.12748e-10	-0.636765
76134522	chr5:76134522:T:C	1.06423e-23	-9.12748e-10	-1.24204	5.43929e-06	-9.12748e-10	-1.22607
76134639	chr5:76134639:T:C	1.04796e-23	-9.12748e-10	-1.25745	5.23852e-06	-9.12748e-10	-1.26368
76134849	chr5:76134849:A:G	9.42224e-24	-9.12748e-10	-1.3638	4.74612e-06	-9.12748e-10	-1.36239
76134872	chr5:76134872:G:A	9.53977e-24	-9.12748e-10	-1.35141	4.75089e-06	-9.12748e-10	-1.36139
76135339	chr5:76135339:A:G	1.73175e-23	-9.12748e-10	-0.755158	8.557e-06	-9.12748e-10	-0.772967
76135589	chr5:76135589:T:C	1.33518e-23	-9.12748e-10	-1.01523	6.24072e-06	-9.12748e-10	-1.08862
76135614	chr5:76135614:A:G	5.36947e-23	0.550991	-0.174553	4.83589e-05	1.07988	-0.120943
76135781	chr5:76135781:T:C	1.03696e-23	-9.12748e-10	-1.26799	5.16015e-06	-9.12748e-10	-1.27875
76135791	chr5:76135791:C:T	1.09381e-23	-9.12748e-10	-1.21463	5.49558e-06	-9.12748e-10	-1.21577
76135874	chr5:76135874:G:A	1.20196e-24	-2.06905	-1.35388	4.75153e-07	-2.30411	-1.35973
76136478	chr5:76136478:T:G	8.46663e-23	2.18746	-1.35562	1.47768e-05	1.13224	-1.35889
76136624	chr5:76136624:C:T	3.61407e-23	1.24779	-1.26724	7.85464e-06	0.354832	-1.21344
76136880	chr5:76136880:T:G	1.10784e-23	-9.12748e-10	-1.20188	5.41265e-06	-9.12748e-10	-1.23098
76137415	chr5:76137415:A:T	1.10392e-24	-2.15556	-1.35246	7.209e-07	-1.90461	-1.34237
76137678	chr5:76137678:G:A	9.91115e-23	2.34488	-1.35551	1.95804e-05	1.41395	-1.35914
76137813	chr5:76137813:C:T	2.2204e-23	-9.12748e-10	-0.506604	1.33841e-05	-9.12748e-10	-0.325647
76138049	chr5:76138049:G:A	9.42555e-24	-9.12748e-10	-1.36345	4.7923e-06	-9.12748e-10	-1.35271
76138114	chr5:76138114:C:T	8.78379e-23	2.23252	-1.3639	1.76381e-05	1.31443	-1.36408
76138149	chr5:76138149:T:C	9.01952e-23	2.25806	-1.36296	1.82194e-05	1.34675	-1.36398
76138261	chr5:76138261:T:C	7.95848e-23	2.08581	-1.31586	1.68955e-05	1.23168	-1.32435
76138302	chr5:76138302:C:T	2.47489e-24	-1.34066	-1.36002	7.0308e-07	-1.90823	-1.36377
76138303	chr5:76138303:G:A	1.08344e-23	-9.12748e-10	-1.22415	5.28514e-06	-9.12748e-10	-1.25482
76138505	chr5:76138505:A:C	8.88344e-23	2.24318	-1.36328	1.78834e-05	1.32807	-1.36391
76138961	chr5:76138961:C:A	8.68764e-23	2.22166	-1.36404	1.74755e-05	1.30518	-1.3641
76139012	chr5:76139012:A:G	1.21622e-24	-2.05892	-1.35221	8.33754e-07	-1.74524	-1.3563
76139043	chr5:76139043:C:T	7.51973e-23	2.07478	-1.36154	1.53242e-05	1.17255	-1.36283
76139240	chr5:76139240:CT:C	1.60553e-23	-9.12748e-10	-0.83084	7.72606e-06	-9.12748e-10	-0.875118
76139293	chr5:76139293:G:A	9.70276e-24	-9.12748e-10	-1.33447	4.91354e-06	-9.12748e-10	-1.32772
76139449	chr5:76139449:T:A	8.70631e-23	2.22368	-1.36392	1.74318e-05	1.30271	-1.36413
76139488	chr5:76139488:G:A	2.00409e-23	-9.12748e-10	-0.609099	9.37803e-06	-9.12748e-10	-0.681346
76139543	chr5:76139543:G:A	9.25521e-23	2.28455	-1.36366	1.84149e-05	1.35752	-1.36407
76139735	chr5:76139735:A:G	1.03418e-23	-9.12748e-10	-1.27068	5.00436e-06	-9.12748e-10	-1.30941
76140147	chr5:76140147:A:G	9.95303e-24	-9.12748e-10	-1.309	4.9289e-06	-9.12748e-10	-1.3246
76140564	chr5:76140564:A:G	1.18095e-24	-2.08704	-1.35351	7.79116e-07	-1.81144	-1.35787
76140693	chr5:76140693:CT:C	1.97656e-23	-9.12748e-10	-0.622932	9.85611e-06	-9.12748e-10	-0.631625
76140882	chr5:76140882:C:T	9.42903e-24	-9.12748e-10	-1.36308	4.73978e-06	-9.12748e-10	-1.36373
76140886	chr5:76140886:G:C	1.92042e-24	-1.60153	-1.3528	1.34936e-06	-1.2619	-1.35818
76141036	chr5:76141036:C:T	1.17602e-24	-2.24053	-1.20421	6.00234e-07	-2.18386	-1.2463
76141114	chr5:76141114:A:G	1.15386e-24	-2.11325	-1.35051	7.53662e-07	-1.84702	-1.3555
76141221	chr5:76141221:A:G	6.58502e-23	1.856	-1.27549	1.57819e-05	1.07938	-1.24024
76141378	chr5:76141378:C:G	1.10057e-24	-2.14721	-1.36384	7.15649e-07	-1.89206	-1.36223
76141502	chr5:76141502:A:G	3.93425e-24	-2.23716	-6.68458e-10	1.91068e-06	-2.27226	-6.68458e-10
76141588	chr5:76141588:C:T	1.14233e-24	-2.11943	-1.35437	7.43714e-07	-1.85726	-1.35855
76141635	chr5:76141635:C:G	9.81006e-24	-9.12748e-10	-1.32347	4.86011e-06	-9.12748e-10	-1.33866
76141649	chr5:76141649:C:A	1.10236e-23	-9.12748e-10	-1.20684	5.38439e-06	-9.12748e-10	-1.23621
76141779	chr5:76141779:A:G	1.11849e-24	-2.1409	-1.354	7.16152e-07	-1.89557	-1.35801
76142101	chr5:76142101:C:T	1.16754e-24	-2.10428	-1.3477	7.65983e-07	-1.83297	-1.35334
76142331	chr5:76142331:A:G	1.15497e-24	-2.10766	-1.35514	7.56271e-07	-1.83994	-1.35913
76142415	chr5:76142415:G:A	1.15325e-24	-2.10888	-1.35541	7.54724e-07	-1.84177	-1.35934
76142432	chr5:76142432:G:A	1.04263e-23	-9.12748e-10	-1.26254	5.04068e-06	-9.12748e-10	-1.30218
76142512	chr5:76142512:G:A	9.50417e-24	-9.12748e-10	-1.35515	4.74052e-06	-9.12748e-10	-1.36357
76142527	chr5:76142527:A:G	9.55052e-24	-9.12748e-10	-1.35028	4.86112e-06	-9.12748e-10	-1.33845
76142599	chr5:76142599:C:T	1.19006e-24	-2.07546	-1.35741	5.74499e-07	-2.1105	-1.36347
76142713	chr5:76142713:A:T	1.1517e-24	-2.10717	-1.35847	7.5543e-07	-1.83867	-1.36151
76143080	chr5:76143080:A:T	4.478e-24	-2.1077	-6.68458e-10	2.11443e-06	-2.17093	-6.68458e-10
76143088	chr5:76143088:G:A	1.15345e-24	-2.1105	-1.35362	7.54326e-07	-1.84363	-1.35802
76143185	chr5:76143185:C:T	4.04283e-24	-2.20993	-6.68458e-10	1.95307e-06	-2.25032	-6.68458e-10
76143375	chr5:76143375:A:G	1.09502e-24	-2.17164	-1.34447	5.27896e-07	-2.20158	-1.35699
76143397	chr5:76143397:C:A	1.03558e-24	-2.20793	-1.36398	6.57279e-07	-1.97547	-1.36389
76143656	chr5:76143656:G:T	9.60904e-24	-9.12748e-10	-1.34417	4.86087e-06	-9.12748e-10	-1.3385
76144071	chr5:76144071:G:A	1.30143e-23	-9.12748e-10	-1.04083	6.15017e-06	-9.12748e-10	-1.10324
76144113	chr5:76144113:A:G	3.69628e-24	-2.29955	-6.68458e-10	2.61161e-06	-1.95975	-6.68458e-10
76144146	chr5:76144146:T:C	9.46939e-24	-9.12748e-10	-1.35881	4.74093e-06	-9.12748e-10	-1.36348
76144157	chr5:76144157:A:T	9.83049e-25	-2.27821	-1.34577	6.30485e-07	-2.04149	-1.33949
76144274	chr5:76144274:GTGAAGC:G	9.74898e-25	-2.28655	-1.34575	6.17048e-07	-2.063	-1.33952
76144305	chr5:76144305:C:G	9.77976e-25	-2.28188	-1.34726	6.23983e-07	-2.05006	-1.34129
76144523	chr5:76144523:C:T	9.42035e-24	-9.12748e-10	-1.364	4.74068e-06	-9.12748e-10	-1.36354
76144530	chr5:76144530:A:C	1.6134e-24	-1.90583	-1.2227	7.96847e-07	-1.95425	-1.19256
76144600	chr5:76144600:C:T	7.10483e-24	-1.6461	-6.68458e-10	2.14054e-06	-2.15866	-6.68458e-10
76144728	chr5:76144728:T:C	1.16563e-22	2.50455	-1.35299	2.32047e-05	1.58064	-1.35601
76145097	chr5:76145097:A:G	9.52478e-24	-9.12748e-10	-1.35298	4.75509e-06	-9.12748e-10	-1.3605
76145402	chr5:76145402:A:C	9.66905e-25	-2.31725	-1.32328	5.35311e-07	-2.21891	-1.32572
76145462	chr5:76145462:C:G	9.97802e-24	-9.12748e-10	-1.30649	5.11819e-06	-9.12748e-10	-1.28691
76146250	chr5:76146250:A:G	1.5923e-24	-1.84457	-1.29712	7.7113e-07	-1.90639	-1.27322
76146506	chr5:76146506:T:C	9.14208e-24	-0.0421761	-1.35181	1.49374e-06	-1.1667	-1.35173
76147046	chr5:76147046:T:A	1.23593e-22	2.43929	-1.22917	2.80081e-05	1.59679	-1.18401
76147354	chr5:76147354:C:T	4.27402e-24	-2.15432	-6.68458e-10	1.84711e-06	-2.3061	-6.68458e-10
76147403	chr5:76147403:T:C	8.92179e-24	-0.0829649	-1.33541	1.53041e-06	-1.15954	-1.33464
76147661	chr5:76147661:T:C	9.55934e-24	-9.12748e-10	-1.34936	4.76669e-06	-9.12748e-10	-1.35806
76147663	chr5:76147663:A:G	9.55934e-24	-9.12748e-10	-1.34936	4.76669e-06	-9.12748e-10	-1.35806
76147742	chr5:76147742:G:A	2.57254e-23	-0.359398	-6.68458e-10	4.5338e-05	0.894429	-6.68458e-10
76147761	chr5:76147761:A:ATT	9.74889e-24	-9.12748e-10	-1.32972	5.05892e-06	-9.12748e-10	-1.29856
76147812	chr5:76147812:G:T	6.1207e-24	-0.459373	-1.33583	1.07041e-06	-1.52983	-1.32185
76147857	chr5:76147857:C:T	9.23293e-24	-0.0402151	-1.34388	1.55837e-06	-1.1329	-1.34318
76147891	chr5:76147891:T:A	9.29148e-24	-0.0411298	-1.33665	1.57063e-06	-1.13242	-1.33582
76147905	chr5:76147905:C:G	9.28416e-24	-0.0383879	-1.34018	1.56754e-06	-1.13079	-1.33942
76147981	chr5:76147981:T:C	2.83211e-23	-0.26327	-6.68458e-10	5.09869e-05	1.01185	-6.68458e-10
76148623	chr5:76148623:A:T	6.67231e-24	-0.394662	-1.31425	1.2894e-06	-1.36996	-1.29558
76148685	chr5:76148685:C:A	5.03409e-24	-0.65863	-1.33201	9.62753e-07	-1.64112	-1.31656
76148735	chr5:76148735:G:A	3.68673e-24	-2.30214	-6.68458e-10	2.59116e-06	-1.96761	-6.68458e-10
76148826	chr5:76148826:A:T	2.30819e-23	-9.12748e-10	-0.467828	1.39782e-05	-9.12748e-10	-0.28222
76148858	chr5:76148858:A:G	9.96846e-24	-0.00195314	-1.3055	1.69818e-06	-1.10498	-1.28518
76149128	chr5:76149128:TG:T	9.46222e-24	-9.12748e-10	-1.35957	4.73792e-06	-9.12748e-10	-1.36412
76149130	chr5:76149130:C:A	9.46222e-24	-9.12748e-10	-1.35957	4.73792e-06	-9.12748e-10	-1.36412
76149256	chr5:76149256:G:A	4.26023e-24	-2.15755	-6.68458e-10	2.01404e-06	-2.21957	-6.68458e-10
76149275	chr5:76149275:T:C	9.43349e-24	-9.12748e-10	-1.36261	4.74024e-06	-9.12748e-10	-1.36363
76149427	chr5:76149427:A:G	1.20616e-23	-9.12748e-10	-1.11685	5.88554e-06	-9.12748e-10	-1.14722
76149468	chr5:76149468:T:C	9.94671e-24	-9.12748e-10	-1.30963	5.06019e-06	-9.12748e-10	-1.29831
76149599	chr5:76149599:T:C	1.48896e-23	0.384344	-1.29055	2.4684e-06	-0.743286	-1.27286
76149600	chr5:76149600:T:C	1.09681e-23	0.15093	-1.36282	1.63046e-06	-1.06673	-1.36412
76149696	chr5:76149696:C:T	1.61962e-23	0.477094	-1.2992	2.62523e-06	-0.673451	-1.2811
76149698	chr5:76149698:C:T	9.33281e-24	-0.0100383	-1.3633	1.49824e-06	-1.15583	-1.3596
76150100	chr5:76150100:C:T	1.6704e-23	0.545044	-1.33627	2.64488e-06	-0.621255	-1.32583
76150260	chr5:76150260:T:C	1.95011e-23	0.713711	-1.35012	2.96818e-06	-0.489935	-1.34183
76150405	chr5:76150405:C:T	9.59077e-24	-9.12748e-10	-1.34607	4.76283e-06	-9.12748e-10	-1.35887
76150454	chr5:76150454:G:A	9.55233e-24	-9.12748e-10	-1.35009	4.87554e-06	-9.12748e-10	-1.33548
76150472	chr5:76150472:A:G	1.7259e-23	0.586253	-1.34479	2.72042e-06	-0.583073	-1.33586
76150846	chr5:76150846:T:C	1.77593e-23	0.615685	-1.34565	2.77569e-06	-0.561806	-1.33701
76150863	chr5:76150863:C:T	2.10173e-23	0.789247	-1.35078	6.49003e-06	0.307153	-1.3566
76151014	chr5:76151014:T:C	1.7156e-23	0.576655	-1.34118	2.7152e-06	-0.589112	-1.33174
76151061	chr5:76151061:C:T	1.32557e-23	-9.12748e-10	-1.02245	6.55998e-06	-9.12748e-10	-1.03873
76151298	chr5:76151298:C:A	1.77328e-23	0.606972	-1.33843	2.78871e-06	-0.565479	-1.32866
76151343	chr5:76151343:T:C	3.95397e-24	-2.23216	-6.68458e-10	1.90316e-06	-2.2762	-6.68458e-10
76151407	chr5:76151407:A:C	1.18234e-23	0.226721	-1.36352	1.72869e-06	-1.00845	-1.36391
76151436	chr5:76151436:G:T	2.15345e-23	-9.12748e-10	-0.537219	1.29447e-05	-9.12748e-10	-0.359033
76151519	chr5:76151519:T:G	1.30742e-23	-9.12748e-10	-1.03623	6.3679e-06	-9.12748e-10	-1.06845
76151640	chr5:76151640:G:A	9.47191e-24	-9.12748e-10	-1.35855	4.74073e-06	-9.12748e-10	-1.36353
76151689	chr5:76151689:C:T	4.53022e-23	-9.12748e-10	0.206481	2.10596e-05	-9.12748e-10	0.127638
76151813	chr5:76151813:GCCA:G	1.71145e-23	0.574869	-1.34182	2.69759e-06	-0.594589	-1.33277
76152006	chr5:76152006:C:A	1.23961e-23	-9.12748e-10	-1.08949	5.87286e-06	-9.12748e-10	-1.14938
76152369	chr5:76152369:C:A	1.57374e-22	2.76845	-1.31671	3.29322e-05	1.91728	-1.34254
76152858	chr5:76152858:A:G	1.0142e-23	-9.12748e-10	-1.29019	5.19574e-06	-9.12748e-10	-1.27188
76152906	chr5:76152906:T:C	2.84613e-24	-1.23852	-1.3224	8.78828e-07	-1.72228	-1.3266
76152907	chr5:76152907:G:A	2.2122e-24	-1.49317	-1.31972	7.22646e-07	-1.9217	-1.32285
76153020	chr5:76153020:A:G	2.86812e-24	-1.20864	-1.34458	8.84844e-07	-1.69448	-1.34758
76153436	chr5:76153436:T:C	9.75459e-24	-9.12748e-10	-1.32914	4.8364e-06	-9.12748e-10	-1.34355
76153736	chr5:76153736:G:C	1.12893e-24	-2.12718	-1.35842	5.57618e-07	-2.15081	-1.35299
76153778	chr5:76153778:G:T	1.25385e-23	-9.12748e-10	-1.07807	6.14821e-06	-9.12748e-10	-1.10356
76153810	chr5:76153810:A:G	4.37813e-24	-0.775545	-1.35471	9.79919e-07	-1.58053	-1.35947
76153885	chr5:76153885:G:A	1.05471e-24	-2.19069	-1.36292	6.63782e-07	-1.97054	-1.35898
76153908	chr5:76153908:T:A	1.56485e-22	2.6877	-1.24162	3.49723e-05	1.8294	-1.19456
76153989	chr5:76153989:C:G	9.8534e-24	-9.12748e-10	-1.31906	4.8812e-06	-9.12748e-10	-1.33432
76154030	chr5:76154030:G:A	9.73892e-24	-9.12748e-10	-1.33075	4.83046e-06	-9.12748e-10	-1.34478
76154302	chr5:76154302:A:G	2.59563e-24	-1.30025	-1.3528	8.1877e-07	-1.76447	-1.3552
76154548	chr5:76154548:A:G	1.40726e-24	-2.05392	-1.21131	8.20821e-07	-1.90309	-1.21407
76154687	chr5:76154687:G:A	2.72794e-24	-1.24011	-1.36322	8.39464e-07	-1.73073	-1.36398
76155130	chr5:76155130:T:A	9.76319e-24	-9.12748e-10	-1.32826	4.94509e-06	-9.12748e-10	-1.32132
76155164	chr5:76155164:T:C	3.0426e-24	-1.14136	-1.3528	9.13479e-07	-1.65485	-1.35537
76155251	chr5:76155251:G:A	9.60589e-24	-9.12748e-10	-1.3445	4.77575e-06	-9.12748e-10	-1.35617
76155565	chr5:76155565:C:A	9.62692e-24	-9.12748e-10	-1.34231	4.78198e-06	-9.12748e-10	-1.35486
76156224	chr5:76156224:G:T	9.74007e-24	-9.12748e-10	-1.33063	4.94212e-06	-9.12748e-10	-1.32192
76156410	chr5:76156410:C:T	2.36422e-22	3.16331	-1.30456	4.6447e-05	2.21254	-1.29395
76156606	chr5:76156606:T:A	2.80217e-24	-1.39988	-1.1766	8.86315e-07	-1.86438	-1.17602
76156612	chr5:76156612:A:G	2.61503e-24	-1.28276	-1.36284	8.14962e-07	-1.7633	-1.36103
76156674	chr5:76156674:G:A	2.04568e-23	-9.12748e-10	-0.588561	9.53819e-06	-9.12748e-10	-0.664412
76156818	chr5:76156818:CAAAAG:C	1.05363e-23	-9.12748e-10	-1.25205	5.18925e-06	-9.12748e-10	-1.27313
76157455	chr5:76157455:A:C	5.52583e-24	-1.89744	-6.68458e-10	1.94162e-06	-2.25619	-6.68458e-10
76157508	chr5:76157508:G:A	1.96595e-24	-2.21196	-0.718941	9.12476e-07	-2.25205	-0.759255
76157695	chr5:76157695:A:G	2.61414e-24	-1.48273	-1.16322	8.49907e-07	-1.91955	-1.16279
76157798	chr5:76157798:A:G	2.59252e-24	-1.50843	-1.14581	8.50092e-07	-1.93629	-1.14584
76158198	chr5:76158198:A:T	4.70722e-24	-0.700849	-1.35693	1.02846e-06	-1.53181	-1.35984
76158273	chr5:76158273:G:A	1.26549e-23	-9.12748e-10	-1.06883	5.95338e-06	-9.12748e-10	-1.13576
76158319	chr5:76158319:A:G	1.04259e-23	-9.12748e-10	-1.26258	5.13679e-06	-9.12748e-10	-1.28329
76158722	chr5:76158722:A:G	2.6281e-24	-1.42909	-1.21152	8.41749e-07	-1.88069	-1.2113
76158911	chr5:76158911:G:A	2.78869e-24	-1.37836	-1.20294	8.79175e-07	-1.84571	-1.20278
76158925	chr5:76158925:C:T	1.06603e-22	2.41094	-1.3487	2.38031e-05	1.59194	-1.34184
76159426	chr5:76159426:C:T	1.07958e-23	0.133198	-1.36091	3.52255e-06	-0.296496	-1.36404
76159484	chr5:76159484:A:G	2.49134e-24	-1.43175	-1.2623	7.96577e-07	-1.88183	-1.26532
76159825	chr5:76159825:A:G	5.15203e-24	-0.664936	-1.30255	1.1001e-06	-1.50667	-1.31764
76159921	chr5:76159921:T:C	1.95499e-23	-0.633906	-6.68458e-10	6.18141e-06	-1.09817	-6.68458e-10
76159929	chr5:76159929:C:T	2.4339e-23	-9.12748e-10	-0.414795	1.48003e-05	-9.12748e-10	-0.225068
76160114	chr5:76160114:G:A	4.45668e-24	-0.773765	-1.33871	9.9193e-07	-1.58101	-1.34681
76160128	chr5:76160128:T:C	1.24822e-24	-2.05418	-1.33098	7.50236e-07	-1.87144	-1.33564
76160195	chr5:76160195:A:G	1.39161e-24	-1.97839	-1.29802	8.41995e-07	-1.78502	-1.30667
76160586	chr5:76160586:C:T	1.40646e-22	2.60416	-1.26479	3.0229e-05	1.74397	-1.25488
76160988	chr5:76160988:A:C	1.1658e-23	-9.12748e-10	-1.15088	5.53036e-06	-9.12748e-10	-1.20946
76161137	chr5:76161137:T:C	1.20416e-23	-9.12748e-10	-1.11851	6.7148e-06	-9.12748e-10	-1.0154
76161141	chr5:76161141:T:C	4.97211e-24	-2.00303	-6.68458e-10	1.90011e-06	-2.27781	-6.68458e-10
76161387	chr5:76161387:T:C	4.79621e-24	-0.72819	-1.31086	1.04972e-06	-1.54948	-1.32171
76161445	chr5:76161445:G:T	1.56985e-23	-9.12748e-10	-0.85331	8.4842e-06	-9.12748e-10	-0.781511
76162137	chr5:76162137:A:G	1.14334e-23	-9.12748e-10	-1.17033	5.68148e-06	-9.12748e-10	-1.1825
76162246	chr5:76162246:C:G	1.03985e-23	-9.12748e-10	-1.26521	5.34305e-06	-9.12748e-10	-1.24392
76162267	chr5:76162267:G:C	1.01707e-24	-2.23095	-1.359	6.15731e-07	-2.04221	-1.36245
76162472	chr5:76162472:C:T	1.42136e-22	2.6748	-1.32489	2.97817e-05	1.82297	-1.34879
76162576	chr5:76162576:C:T	4.67849e-24	-0.730075	-1.33383	1.02762e-06	-1.55214	-1.34033
76162777	chr5:76162777:T:C	9.64197e-24	-9.12748e-10	-1.34075	4.77521e-06	-9.12748e-10	-1.35628
76162794	chr5:76162794:T:C	9.44181e-24	-9.12748e-10	-1.36173	4.73788e-06	-9.12748e-10	-1.36413
76163060	chr5:76163060:C:T	5.57525e-24	-0.66949	-1.21905	1.19324e-06	-1.48555	-1.25749
76163181	chr5:76163181:CA:C	1.35046e-23	-9.12748e-10	-1.00384	6.97812e-06	-9.12748e-10	-0.976937
76163235	chr5:76163235:C:A	1.30999e-22	2.55117	-1.28286	2.82125e-05	1.69443	-1.27438
76164131	chr5:76164131:G:A	1.34309e-22	2.55584	-1.26257	2.98323e-05	1.69697	-1.2211
76164335	chr5:76164335:A:C	1.49535e-23	-9.12748e-10	-0.901928	7.1906e-06	-9.12748e-10	-0.946942
76165014	chr5:76165014:AC:A	9.67759e-25	-2.29858	-1.34107	4.88191e-07	-2.31178	-1.32498
76165143	chr5:76165143:T:C	1.16216e-22	2.42557	-1.277	2.53696e-05	1.58156	-1.26772
76165278	chr5:76165278:T:C	1.25307e-22	2.49188	-1.26799	2.72682e-05	1.64417	-1.25816
76165758	chr5:76165758:G:T	1.49491e-24	-1.90909	-1.29572	9.28703e-07	-1.69212	-1.30156
76165862	chr5:76165862:A:G	1.35302e-22	2.54337	-1.24274	2.93705e-05	1.69249	-1.23221
76165942	chr5:76165942:A:G	6.95954e-24	-0.341908	-1.32485	1.30946e-06	-1.31572	-1.33439
76165951	chr5:76165951:G:C	1.52413e-24	-1.89781	-1.28764	9.5285e-07	-1.67452	-1.29349
76166142	chr5:76166142:G:T	9.54753e-24	-9.12748e-10	-1.35059	4.81197e-06	-9.12748e-10	-1.34861
76166145	chr5:76166145:C:T	1.80223e-24	-2.21553	-0.802315	8.3851e-07	-2.25628	-0.839569
76166269	chr5:76166269:C:T	5.0048e-24	-0.647983	-1.3485	1.10508e-06	-1.46663	-1.35317
76166403	chr5:76166403:T:A	9.47645e-24	-9.12748e-10	-1.35807	4.78371e-06	-9.12748e-10	-1.3545
76166693	chr5:76166693:G:T	2.05142e-24	-1.67536	-1.21299	7.20502e-07	-2.04485	-1.20268
76166782	chr5:76166782:A:G	2.21187e-24	-1.61845	-1.19459	7.61462e-07	-2.00855	-1.18368
76166797	chr5:76166797:T:C	2.20982e-24	-1.49687	-1.3171	7.17079e-07	-1.93969	-1.31259
76167232	chr5:76167232:T:G	1.05331e-23	-9.12748e-10	-1.25235	5.24889e-06	-9.12748e-10	-1.2617
76167517	chr5:76167517:T:G	2.64411e-24	-1.52093	-1.11362	8.81123e-07	-1.93522	-1.11106
76167675	chr5:76167675:G:T	2.11185e-24	-1.67638	-1.18294	7.43437e-07	-2.04485	-1.17133
76167890	chr5:76167890:C:G	1.02528e-23	-9.12748e-10	-1.27933	5.06875e-06	-9.12748e-10	-1.29662
76168107	chr5:76168107:T:C	9.4211e-24	-9.12748e-10	-1.36392	4.75997e-06	-9.12748e-10	-1.35948
76168183	chr5:76168183:A:G	9.58401e-24	-9.12748e-10	-1.34678	4.88619e-06	-9.12748e-10	-1.3333
76168352	chr5:76168352:G:A	1.05366e-23	-9.12748e-10	-1.25202	5.22877e-06	-9.12748e-10	-1.26554
76168520	chr5:76168520:A:G	1.02419e-23	-9.12748e-10	-1.28039	5.18662e-06	-9.12748e-10	-1.27363
76168605	chr5:76168605:G:A	6.20452e-24	-0.453663	-1.32793	1.34949e-06	-1.2883	-1.33169
76168618	chr5:76168618:C:T	1.66375e-23	-9.12748e-10	-0.795214	7.81913e-06	-9.12748e-10	-0.863144
76169100	chr5:76169100:G:A	2.26241e-22	3.11655	-1.30182	4.7937e-05	2.22246	-1.27229
76169451	chr5:76169451:G:T	1.01419e-23	-9.12748e-10	-1.2902	5.1398e-06	-9.12748e-10	-1.2827
76169511	chr5:76169511:A:G	2.99652e-22	3.40796	-1.31222	6.20263e-05	2.49342	-1.28558
76169665	chr5:76169665:T:G	1.55123e-23	-9.12748e-10	-0.865245	7.32858e-06	-9.12748e-10	-0.927935
76169947	chr5:76169947:G:A	2.31801e-22	3.1482	-1.3092	4.90559e-05	2.25454	-1.28129
76170005	chr5:76170005:T:C	1.53805e-22	2.68605	-1.25724	2.8819e-05	1.69933	-1.25801
76170012	chr5:76170012:T:C	2.31969e-22	3.15104	-1.31131	4.90449e-05	2.25683	-1.28381
76170029	chr5:76170029:G:A	1.57696e-24	-2.18215	-0.969222	7.33396e-07	-2.22878	-1.001
76170138	chr5:76170138:C:T	1.09599e-24	-2.21415	-1.30107	6.48464e-07	-2.03295	-1.31992
76170572	chr5:76170572:G:A	1.31277e-24	-2.31769	-1.01705	6.41312e-07	-2.31944	-1.04452
76173020	chr5:76173020:G:A	1.46111e-23	-9.12748e-10	-0.925092	7.28985e-06	-9.12748e-10	-0.933234
76173285	chr5:76173285:A:C	1.17062e-23	-9.12748e-10	-1.14676	6.09857e-06	-9.12748e-10	-1.11166
76173971	chr5:76173971:G:A	3.20951e-23	-0.138173	-6.68458e-10	5.90151e-05	1.15808	-6.68458e-10
76173982	chr5:76173982:T:TC	3.77657e-24	-2.27806	-6.68458e-10	1.84019e-06	-2.30985	-6.68458e-10
76173984	chr5:76173984:A:G	3.77054e-24	-2.27966	-6.68458e-10	1.83878e-06	-2.31062	-6.68458e-10
76174060	chr5:76174060:C:T	2.3108e-22	3.0636	-1.22772	4.48228e-05	2.1146	-1.2316
76174064	chr5:76174064:A:G	4.09624e-24	-2.19681	-6.68458e-10	1.8411e-06	-2.30935	-6.68458e-10
76174236	chr5:76174236:G:A	1.04319e-23	-9.12748e-10	-1.262	5.13892e-06	-9.12748e-10	-1.28287
76174240	chr5:76174240:T:C	1.03452e-23	-9.12748e-10	-1.27035	5.23569e-06	-9.12748e-10	-1.26422
76174261	chr5:76174261:T:C	9.17252e-24	-0.484658	-0.906006	1.79029e-06	-1.34885	-0.988488
76174827	chr5:76174827:G:A	1.2954e-23	-9.12748e-10	-1.04547	6.08315e-06	-9.12748e-10	-1.11419
76174991	chr5:76174991:T:G	9.85934e-24	-0.534156	-0.784301	1.90869e-06	-1.40371	-0.86959
76175429	chr5:76175429:G:A	3.18993e-22	3.52234	-1.36405	5.68578e-05	2.48336	-1.36253
76175457	chr5:76175457:G:C	3.36713e-22	3.57648	-1.36412	5.95505e-05	2.52914	-1.36203
76175466	chr5:76175466:A:G	1.15477e-24	-2.21773	-1.24524	6.75218e-07	-2.03571	-1.27673
76175592	chr5:76175592:T:C	9.54557e-24	-9.12748e-10	-1.3508	4.75097e-06	-9.12748e-10	-1.36137
76175668	chr5:76175668:A:G	6.31557e-24	-0.56054	-1.20332	1.32262e-06	-1.41698	-1.22312
76175892	chr5:76175892:C:T	6.49607e-24	-0.554342	-1.18134	1.35582e-06	-1.41246	-1.20285
76176208	chr5:76176208:C:T	3.92375e-24	-1.20939	-1.03044	1.0603e-06	-1.76351	-1.09765
76176319	chr5:76176319:G:A	2.78173e-22	3.32922	-1.30785	5.66774e-05	2.39401	-1.27635
76176379	chr5:76176379:C:T	1.15844e-24	-2.12096	-1.33884	7.01808e-07	-1.94427	-1.32954
76176576	chr5:76176576:T:C	1.18731e-24	-2.22488	-1.21031	6.80996e-07	-2.05791	-1.24601
76177020	chr5:76177020:C:A	1.17115e-24	-2.22313	-1.22576	6.74679e-07	-2.05363	-1.25961
76177091	chr5:76177091:G:A	6.32132e-24	-0.563731	-1.19922	1.32419e-06	-1.41945	-1.21947
76177136	chr5:76177136:A:G	6.226e-24	-0.577114	-1.20103	1.30589e-06	-1.43167	-1.22116
76177194	chr5:76177194:TTAATATATACAAA:T	7.29868e-24	-0.627973	-0.99121	1.56135e-06	-1.46604	-1.00813
76177232	chr5:76177232:G:A	1.04371e-23	-0.535905	-0.725604	2.00739e-06	-1.40736	-0.815519
76177346	chr5:76177346:G:A	1.16562e-24	-2.22502	-1.22861	6.70669e-07	-2.05711	-1.26208
76177364	chr5:76177364:C:T	9.57173e-24	-9.12748e-10	-1.34806	4.77099e-06	-9.12748e-10	-1.35716
76177442	chr5:76177442:G:A	1.38015e-23	-9.12748e-10	-0.982099	6.25904e-06	-9.12748e-10	-1.08569
76177492	chr5:76177492:A:G	7.50308e-24	-0.389328	-1.20223	1.49708e-06	-1.29376	-1.22244
76177576	chr5:76177576:G:A	1.2755e-23	-9.12748e-10	-1.06095	5.99063e-06	-9.12748e-10	-1.12952
76177733	chr5:76177733:C:A	7.48084e-24	-0.398017	-1.19651	1.4925e-06	-1.30218	-1.21708
76178433	chr5:76178433:G:A	7.88262e-24	-0.35321	-1.18901	1.55613e-06	-1.26746	-1.21005
76178625	chr5:76178625:T:C	7.10227e-24	-0.457455	-1.18901	1.44204e-06	-1.34361	-1.21005
76178928	chr5:76178928:C:T	2.42549e-22	3.23166	-1.34733	4.745e-05	2.26535	-1.32539
76178955	chr5:76178955:C:T	7.36288e-24	-0.416618	-1.19381	1.47905e-06	-1.31382	-1.21449
76179096	chr5:76179096:C:T	7.67257e-24	-0.375925	-1.1933	1.52453e-06	-1.28401	-1.21402
76179177	chr5:76179177:C:G	7.39694e-24	-0.416803	-1.18901	1.48622e-06	-1.31343	-1.21005
76179197	chr5:76179197:T:C	7.2833e-24	-0.424963	-1.19633	1.46395e-06	-1.32172	-1.21686
76179433	chr5:76179433:T:C	1.08112e-24	-2.25606	-1.27281	6.12802e-07	-2.10487	-1.30456
76179643	chr5:76179643:A:G	1.28862e-23	-9.12748e-10	-1.05072	6.05048e-06	-9.12748e-10	-1.11958
76180043	chr5:76180043:G:C	1.34287e-24	-2.2549	-1.05716	6.40154e-07	-2.28537	-1.08039
76180261	chr5:76180261:G:A	1.57384e-22	-9.12748e-10	1.45182	8.30695e-05	-9.12748e-10	1.49996
76180281	chr5:76180281:G:A	7.5035e-24	-0.3977	-1.19381	1.49852e-06	-1.30074	-1.21449
76180283	chr5:76180283:G:A	1.00465e-23	-9.12748e-10	-1.29965	4.97486e-06	-9.12748e-10	-1.31532
76180341	chr5:76180341:T:C	7.4356e-24	-0.406371	-1.19423	1.48874e-06	-1.3069	-1.21489
76180397	chr5:76180397:T:C	1.47987e-23	-0.912338	-6.68458e-10	3.84318e-06	-1.57342	-6.68458e-10
76180673	chr5:76180673:C:T	7.71855e-24	-0.369442	-1.19381	1.53089e-06	-1.27937	-1.21449
76180902	chr5:76180902:C:T	8.45823e-24	-0.317613	-1.15412	1.66614e-06	-1.22793	-1.18128
76180941	chr5:76180941:A:G	1.99316e-23	-9.12748e-10	-0.61457	9.65614e-06	-9.12748e-10	-0.652123
76181174	chr5:76181174:A:G	1.30967e-23	-9.12748e-10	-1.03452	6.13792e-06	-9.12748e-10	-1.10523
76181376	chr5:76181376:T:C	7.78638e-24	-0.409299	-1.1452	1.57193e-06	-1.29446	-1.17295
76181390	chr5:76181390:T:C	8.24905e-24	-0.358411	-1.13837	1.63808e-06	-1.25963	-1.16656
76181635	chr5:76181635:C:T	1.75114e-23	-9.12748e-10	-0.744023	1.01238e-05	-9.12748e-10	-0.604829
76181729	chr5:76181729:G:A	1.79572e-23	-9.12748e-10	-0.718884	9.10415e-06	-9.12748e-10	-0.710987
76181838	chr5:76181838:A:G	1.78685e-24	-1.9147	-1.11172	7.78899e-07	-2.00981	-1.15978
76182022	chr5:76182022:G:A	1.28867e-23	-9.12748e-10	-1.05068	6.34474e-06	-9.12748e-10	-1.07209
76182079	chr5:76182079:T:G	3.18442e-22	3.46471	-1.30814	6.41814e-05	2.5186	-1.2766
76182391	chr5:76182391:T:A	2.0572e-24	-1.86399	-1.02154	8.77668e-07	-1.95969	-1.09051
76182817	chr5:76182817:G:A	1.87162e-23	-9.12748e-10	-0.677486	8.87088e-06	-9.12748e-10	-0.736943
76182920	chr5:76182920:T:A	3.61831e-23	-9.12748e-10	-0.0182849	1.75739e-05	-9.12748e-10	-0.0532992
76183250	chr5:76183250:C:G	1.03219e-23	-9.12748e-10	-1.27261	5.08891e-06	-9.12748e-10	-1.29265
76183324	chr5:76183324:T:C	2.02275e-24	-1.75964	-1.14278	8.67988e-07	-1.86703	-1.19427
76183425	chr5:76183425:C:A	1.42308e-24	-2.25498	-0.999069	6.78003e-07	-2.28535	-1.02297
76183735	chr5:76183735:G:A	1.86628e-24	-1.90428	-1.07865	8.0452e-07	-1.99611	-1.14112
76183961	chr5:76183961:G:A	1.89678e-24	-1.88284	-1.08388	8.17398e-07	-1.97511	-1.14623
76184548	chr5:76184548:G:A	3.83958e-24	-2.26151	-6.68458e-10	1.87637e-06	-2.29038	-6.68458e-10
76184579	chr5:76184579:A:G	2.01836e-24	-1.80639	-1.0982	8.6443e-07	-1.90656	-1.15884
76184678	chr5:76184678:G:C	1.71528e-24	-1.88532	-1.18198	7.45292e-07	-1.98653	-1.22717
76184728	chr5:76184728:T:C	1.8935e-24	-1.87011	-1.09833	8.18118e-07	-1.96177	-1.1587
76184750	chr5:76184750:G:A	1.93425e-24	-1.84895	-1.0982	8.32769e-07	-1.94387	-1.15884
76184759	chr5:76184759:A:G	1.94467e-24	-1.84358	-1.0982	8.37949e-07	-1.93767	-1.15884
76184958	chr5:76184958:T:C	1.91766e-24	-1.85655	-1.09922	8.26411e-07	-1.95064	-1.15974
76185020	chr5:76185020:A:C	1.95091e-24	-1.84025	-1.09833	8.39992e-07	-1.93538	-1.1587
76185124	chr5:76185124:A:T	3.75163e-24	-1.03957	-1.24511	1.4718e-06	-1.24129	-1.29193
76185136	chr5:76185136:G:T	3.89882e-24	-1.00471	-1.24149	1.52927e-06	-1.20584	-1.28908
76185305	chr5:76185305:A:G	2.0577e-24	-1.84295	-1.04234	8.80365e-07	-1.93728	-1.10985
76185571	chr5:76185571:T:A	1.52354e-24	-1.84881	-1.33703	7.04375e-07	-1.93014	-1.34002
76185702	chr5:76185702:G:A	3.73351e-24	-0.926436	-1.36309	1.39619e-06	-1.22547	-1.3605
76185748	chr5:76185748:A:G	1.41628e-23	-9.12748e-10	-0.956255	6.4028e-06	-9.12748e-10	-1.06298
76185960	chr5:76185960:A:G	9.47054e-24	-9.12748e-10	-1.35869	4.90647e-06	-9.12748e-10	-1.32916
76186053	chr5:76186053:C:T	1.96486e-23	-9.12748e-10	-0.628868	9.29981e-06	-9.12748e-10	-0.689723
76186254	chr5:76186254:G:A	1.98008e-23	-9.12748e-10	-0.621156	9.47508e-06	-9.12748e-10	-0.671051
76186283	chr5:76186283:G:A	3.85614e-24	-0.988412	-1.2688	1.51902e-06	-1.19164	-1.31001
76186295	chr5:76186295:T:C	5.80076e-22	4.10148	-1.3452	9.69549e-05	2.98751	-1.33298
76186463	chr5:76186463:A:G	1.84905e-24	-1.88488	-1.10733	7.99301e-07	-1.97719	-1.16654
76186687	chr5:76186687:A:G	1.85009e-24	-1.88432	-1.10733	7.999e-07	-1.97644	-1.16654
76186729	chr5:76186729:C:G	6.90183e-24	-1.67509	-6.68458e-10	2.33276e-06	-2.07267	-6.68458e-10
76187077	chr5:76187077:G:A	4.05958e-24	-0.948064	-1.25773	1.5929e-06	-1.15426	-1.2999
76188097	chr5:76188097:G:A	1.17077e-23	-9.12748e-10	-1.14663	6.10603e-06	-9.12748e-10	-1.11044
76188216	chr5:76188216:A:G	3.5458e-22	3.52344	-1.25938	6.72227e-05	2.58854	-1.30025
76188318	chr5:76188318:A:C	2.06542e-23	-9.12748e-10	-0.578958	9.17895e-06	-9.12748e-10	-0.702804
76188456	chr5:76188456:G:A	3.44088e-22	3.54035	-1.30633	6.89232e-05	2.58771	-1.27443
76189028	chr5:76189028:A:G	1.69051e-23	0.523963	-1.30323	4.71154e-06	-0.0503886	-1.31931
76189420	chr5:76189420:C:T	3.27712e-22	3.51992	-1.33466	6.53281e-05	2.56994	-1.31023
76189535	chr5:76189535:G:A	9.45799e-24	-9.12748e-10	-1.36002	4.74528e-06	-9.12748e-10	-1.36257
76189580	chr5:76189580:A:G	9.54492e-24	-9.12748e-10	-1.35087	4.75083e-06	-9.12748e-10	-1.3614
76189757	chr5:76189757:G:A	3.1071e-22	3.46121	-1.32922	6.24171e-05	2.51731	-1.30319
76189834	chr5:76189834:C:T	2.02721e-23	-9.12748e-10	-0.597629	9.6744e-06	-9.12748e-10	-0.650234
76190030	chr5:76190030:A:G	2.84845e-22	3.38319	-1.33812	5.16347e-05	2.33556	-1.31108
76190079	chr5:76190079:A:G	2.96913e-22	3.40308	-1.31652	5.41113e-05	2.3536	-1.28228
76190189	chr5:76190189:T:C	1.00422e-23	-9.12748e-10	-1.30008	5.00244e-06	-9.12748e-10	-1.30979
76190588	chr5:76190588:T:C	2.16848e-22	3.1011	-1.32878	4.50285e-05	2.19045	-1.30288
76190589	chr5:76190589:G:A	2.6982e-22	3.16192	-1.17104	5.18754e-05	2.257	-1.22787
76190749	chr5:76190749:T:G	2.90413e-23	-9.12748e-10	-0.238158	1.77269e-05	-9.12748e-10	-0.0446358
76190784	chr5:76190784:A:G	1.1768e-23	-9.12748e-10	-1.14149	5.60751e-06	-9.12748e-10	-1.19561
76190804	chr5:76190804:C:T	1.12522e-22	2.4453	-1.32902	2.57447e-05	1.67657	-1.34806
76190968	chr5:76190968:C:T	5.97238e-23	1.6746	-1.19175	1.64079e-05	1.02583	-1.14778
76191045	chr5:76191045:G:T	3.7131e-24	-2.29501	-6.68458e-10	1.90368e-06	-2.27593	-6.68458e-10
76191056	chr5:76191056:T:C	1.51538e-24	-1.845	-1.34621	5.90068e-07	-2.12488	-1.32236
76191084	chr5:76191084:G:A	2.59754e-23	-9.12748e-10	-0.349724	1.49103e-05	-9.12748e-10	-0.217663
76191088	chr5:76191088:C:T	1.89739e-22	-9.12748e-10	1.63877	0.000120234	-9.12748e-10	1.86972
76191090	chr5:76191090:G:A	2.13481e-23	-0.0564664	-0.489448	2.85346e-06	-1.31272	-0.55846
76191140	chr5:76191140:G:A	3.17587e-23	-9.12748e-10	-0.148709	1.97101e-05	-9.12748e-10	0.0614153
76191151	chr5:76191151:C:T	9.50214e-24	-9.12748e-10	-1.35536	4.76763e-06	-9.12748e-10	-1.35787
76192255	chr5:76192255:G:A	1.88584e-24	-2.04597	-0.926536	1.26908e-06	-1.74987	-0.931553
76192570	chr5:76192570:C:T	2.47131e-24	-1.59812	-1.10401	1.65985e-06	-1.30989	-1.10309
76192829	chr5:76192829:A:AT	1.45611e-23	-9.12748e-10	-0.928523	7.57628e-06	-9.12748e-10	-0.894694
76193134	chr5:76193134:A:G	1.1503e-24	-2.10761	-1.35925	5.09556e-07	-2.23421	-1.35972
76193155	chr5:76193155:A:T	4.77085e-24	-2.04435	-6.68458e-10	2.34616e-06	-2.06694	-6.68458e-10
76193359	chr5:76193359:T:A	1.52188e-23	-9.12748e-10	-0.884342	7.95591e-06	-9.12748e-10	-0.845802
76193470	chr5:76193470:A:G	6.25428e-24	-1.77361	-6.68458e-10	3.54955e-06	-1.6529	-6.68458e-10
76194166	chr5:76194166:C:G	2.0897e-23	0.329659	-0.896929	5.64812e-06	-0.351685	-0.836709
76194755	chr5:76194755:T:G	7.60346e-23	-9.12748e-10	0.724313	4.46166e-05	-9.12748e-10	0.87839
76195226	chr5:76195226:G:A	2.80347e-24	-1.74272	-0.833294	1.90461e-06	-1.42388	-0.851564
76195848	chr5:76195848:A:G	1.07134e-23	-9.12748e-10	-1.23538	5.26116e-06	-9.12748e-10	-1.25937
76196182	chr5:76196182:T:C	1.45611e-23	-9.12748e-10	-0.928523	7.57628e-06	-9.12748e-10	-0.894694
76196714	chr5:76196714:G:A	1.61882e-22	2.8433	-1.3633	4.19982e-05	2.18188	-1.36397
76196877	chr5:76196877:C:T	2.16543e-23	0.397364	-0.929035	5.80463e-06	-0.284944	-0.876116
76197481	chr5:76197481:T:C	1.31491e-23	-9.12748e-10	-1.03052	7.47937e-06	-9.12748e-10	-0.907568
76197587	chr5:76197587:C:T	2.80431e-23	-9.12748e-10	-0.273134	1.39915e-05	-9.12748e-10	-0.281264
76197588	chr5:76197588:G:A	2.2202e-23	-9.12748e-10	-0.506694	1.12829e-05	-9.12748e-10	-0.496428
76197969	chr5:76197969:G:A	3.46513e-23	1.0115	-1.07304	5.1835e-06	-0.280855	-0.993382
76198204	chr5:76198204:T:G	4.36793e-23	1.15013	-0.980132	6.4812e-06	-0.167021	-0.883789
76198298	chr5:76198298:A:G	6.96434e-24	-1.66607	-6.68458e-10	5.07972e-06	-1.29446	-6.68458e-10
76198509	chr5:76198509:G:A	4.32562e-23	1.11423	-0.953961	6.27962e-06	-0.228487	-0.853921
76198940	chr5:76198940:T:C	6.13518e-23	1.61546	-1.10571	5.15268e-06	-0.12575	-1.15445
76198992	chr5:76198992:T:C	3.73836e-24	-1.90624	-0.381988	1.87173e-06	-1.93979	-0.353063
76199079	chr5:76199079:A:G	9.41926e-24	-9.12748e-10	-1.36412	4.73935e-06	-9.12748e-10	-1.36382
76199171	chr5:76199171:A:C	7.95617e-24	-0.53118	-1.00175	1.60097e-06	-1.47504	-0.974068
76199212	chr5:76199212:T:G	1.39124e-23	-9.12748e-10	-0.974097	8.01072e-06	-9.12748e-10	-0.838936
76199329	chr5:76199329:T:C	1.54469e-22	2.46097	-1.02785	2.17456e-05	1.11924	-0.959548
76199524	chr5:76199524:C:T	4.99914e-24	-0.797464	-1.20015	1.01573e-06	-1.66392	-1.24019
76199527	chr5:76199527:A:T	2.57808e-22	1.94534	-6.68458e-10	0.000417054	3.1135	-6.68458e-10
76200024	chr5:76200024:T:A	5.51185e-24	-0.805071	-1.0949	1.10089e-06	-1.67524	-1.14836
76200076	chr5:76200076:C:T	9.90825e-24	-9.12748e-10	-1.31351	5.07411e-06	-9.12748e-10	-1.29556
76200501	chr5:76200501:T:C	2.81324e-24	-1.36287	-1.20967	2.74241e-06	-0.696253	-1.21463
76200661	chr5:76200661:A:G	1.00666e-24	-2.23687	-1.36337	5.07004e-07	-2.23941	-1.35954
76200689	chr5:76200689:G:T	1.20695e-23	-9.12748e-10	-1.11619	6.65795e-06	-9.12748e-10	-1.0239
76201072	chr5:76201072:T:C	1.62534e-23	-9.12748e-10	-0.818573	8.21649e-06	-9.12748e-10	-0.813573
76201278	chr5:76201278:C:T	9.94828e-25	-2.29919	-1.31287	4.96769e-07	-2.31947	-1.29987
76201318	chr5:76201318:G:T	1.68003e-24	-1.8063	-1.28176	6.88151e-07	-2.03847	-1.25499
76202252	chr5:76202252:C:T	4.14178e-24	-2.18575	-6.68458e-10	1.93872e-06	-2.25769	-6.68458e-10
76202370	chr5:76202370:G:T	4.49707e-22	3.68817	-1.18645	4.78436e-05	2.09236	-1.14414
76203836	chr5:76203836:G:A	9.49692e-24	-9.12748e-10	-1.35591	4.8674e-06	-9.12748e-10	-1.33716
76204265	chr5:76204265:G:A	7.61832e-24	-1.57632	-6.68458e-10	6.2462e-06	-1.08774	-6.68458e-10
76204648	chr5:76204648:A:G	3.4018e-22	2.2226	-6.68458e-10	0.000568064	3.42252	-6.68458e-10
76204864	chr5:76204864:T:C	3.33025e-23	-9.12748e-10	-0.101244	1.62996e-05	-9.12748e-10	-0.128577
76204951	chr5:76204951:A:C	1.05068e-23	-9.12748e-10	-1.25485	5.4022e-06	-9.12748e-10	-1.23291
76205766	chr5:76205766:CA:C	9.56644e-24	-9.12748e-10	-1.34861	4.92766e-06	-9.12748e-10	-1.32485
76205828	chr5:76205828:G:A	9.61202e-24	-9.12748e-10	-1.34386	4.96447e-06	-9.12748e-10	-1.31741
76206175	chr5:76206175:G:A	4.93302e-24	-2.01092	-6.68458e-10	2.20857e-06	-2.12737	-6.68458e-10
76206297	chr5:76206297:C:T	2.54704e-23	-9.12748e-10	-0.369359	1.26566e-05	-9.12748e-10	-0.381534
76206518	chr5:76206518:C:T	9.49267e-24	-9.12748e-10	-1.35636	4.86346e-06	-9.12748e-10	-1.33797
76206585	chr5:76206585:G:C	4.81717e-24	-0.903043	-1.13165	1.0187e-06	-1.72722	-1.17397
76206670	chr5:76206670:G:A	7.3666e-24	-1.60992	-6.68458e-10	6.10599e-06	-1.11045	-6.68458e-10
76207030	chr5:76207030:C:A	2.35392e-24	-1.7586	-0.992191	1.3349e-06	-1.56638	-1.06448
76207421	chr5:76207421:G:A	1.09874e-23	0.112682	-1.32281	2.41783e-06	-0.735592	-1.30126
76207480	chr5:76207480:G:A	9.45675e-24	-9.12748e-10	-1.36015	4.77688e-06	-9.12748e-10	-1.35593
76208253	chr5:76208253:G:T	1.26609e-23	-9.12748e-10	-1.06836	6.33874e-06	-9.12748e-10	-1.07304
76208418	chr5:76208418:C:T	4.12151e-22	3.6358	-1.22129	4.33433e-05	2.04277	-1.19334
76209020	chr5:76209020:C:T	1.33249e-22	1.28534	-6.68458e-10	1.25259e-05	-0.391915	-6.68458e-10
76210122	chr5:76210122:G:A	1.0649e-24	-2.20978	-1.33422	6.22546e-07	-2.03887	-1.35478
76210125	chr5:76210125:G:A	4.05993e-24	-2.20571	-6.68458e-10	3.33691e-06	-1.71467	-6.68458e-10
76210128	chr5:76210128:C:A	1.24742e-23	-9.12748e-10	-1.08321	6.3059e-06	-9.12748e-10	-1.07823
76210283	chr5:76210283:G:A	2.10124e-23	-9.12748e-10	-0.561765	1.16513e-05	-9.12748e-10	-0.4643
76210446	chr5:76210446:C:G	1.34481e-23	-9.12748e-10	-1.00804	6.44109e-06	-9.12748e-10	-1.05702
76210613	chr5:76210613:T:A	9.68732e-24	-9.12748e-10	-1.33606	4.82359e-06	-9.12748e-10	-1.3462
76210697	chr5:76210697:G:C	2.80382e-24	-2.30253	-0.27336	1.55687e-06	-2.1891	-0.287943
76210825	chr5:76210825:C:T	9.36076e-25	-2.31994	-1.35299	4.92609e-07	-2.26461	-1.36314
76210860	chr5:76210860:G:A	1.92031e-23	-9.12748e-10	-0.651805	9.19327e-06	-9.12748e-10	-0.701245
76212107	chr5:76212107:TTTAA:T	1.60932e-24	-1.76838	-1.36269	1.09018e-06	-1.47131	-1.36206
76212141	chr5:76212141:A:G	3.25908e-22	3.27072	-1.09098	3.67008e-05	1.66982	-0.986733
76212494	chr5:76212494:A:T	1.85284e-24	-1.79588	-1.19428	1.41421e-06	-1.37819	-1.19496
76212725	chr5:76212725:G:A	9.52361e-25	-2.29453	-1.36116	4.88416e-07	-2.27257	-1.36373
76212952	chr5:76212952:T:G	2.06608e-23	-9.12748e-10	-0.578637	9.68693e-06	-9.12748e-10	-0.648939
76213026	chr5:76213026:C:T	1.08608e-24	-2.31994	-1.20436	5.6921e-07	-2.26475	-1.21847
76213048	chr5:76213048:G:A	1.22458e-23	-9.12748e-10	-1.1017	6.78128e-06	-9.12748e-10	-1.00555
76213162	chr5:76213162:T:C	1.06723e-23	-9.12748e-10	-1.23923	5.71436e-06	-9.12748e-10	-1.17673
76213408	chr5:76213408:T:C	1.20261e-24	-2.0584	-1.36398	6.40024e-07	-2.00372	-1.36225
76213618	chr5:76213618:C:T	7.40772e-24	-0.488938	-1.11542	1.28131e-06	-1.50841	-1.16342
76213904	chr5:76213904:C:G	6.61675e-24	-1.71727	-6.68458e-10	5.29911e-06	-1.25218	-6.68458e-10
76213937	chr5:76213937:A:G	2.6292e-23	-9.12748e-10	-0.337609	1.29506e-05	-9.12748e-10	-0.358574
76214013	chr5:76214013:G:A	9.45832e-24	-9.12748e-10	-1.35998	4.75062e-06	-9.12748e-10	-1.36144
76215380	chr5:76215380:C:T	3.7208e-24	-2.29294	-6.68458e-10	1.8373e-06	-2.31142	-6.68458e-10
76215383	chr5:76215383:A:G	9.93e-24	-9.12748e-10	-1.31132	5.05366e-06	-9.12748e-10	-1.2996
76215668	chr5:76215668:C:T	1.21459e-23	-1.10989	-6.68458e-10	9.5102e-06	-0.667352	-6.68458e-10
76215879	chr5:76215879:G:A	9.3467e-25	-2.31922	-1.35522	5.03536e-07	-2.24749	-1.35832
76216104	chr5:76216104:T:C	1.58317e-23	-9.12748e-10	-0.844862	7.92269e-06	-9.12748e-10	-0.849985
76216236	chr5:76216236:G:A	1.20768e-23	-9.12748e-10	-1.11559	5.8567e-06	-9.12748e-10	-1.15213
76216367	chr5:76216367:G:C	1.55419e-23	-9.12748e-10	-0.863335	7.72588e-06	-9.12748e-10	-0.875141
76216908	chr5:76216908:T:C	4.94915e-24	-2.00766	-6.68458e-10	2.41095e-06	-2.0397	-6.68458e-10
76217146	chr5:76217146:G:T	7.78937e-24	-0.20743	-1.34669	1.31537e-06	-1.29039	-1.35521
76217285	chr5:76217285:C:T	1.44049e-23	-9.12748e-10	-0.939307	7.1842e-06	-9.12748e-10	-0.947833
76217477	chr5:76217477:C:T	5.58365e-24	-1.88703	-6.68458e-10	2.72518e-06	-1.91718	-6.68458e-10
76217570	chr5:76217570:C:T	4.68436e-24	-0.708317	-1.35433	1.03596e-06	-1.52749	-1.35689
76217850	chr5:76217850:C:T	1.44736e-24	-2.30286	-0.934273	7.6467e-07	-2.26595	-0.922079
76217927	chr5:76217927:A:G	1.45129e-23	-9.12748e-10	-0.93184	7.33204e-06	-9.12748e-10	-0.927463
76217998	chr5:76217998:C:T	9.60383e-24	-9.12748e-10	-1.34471	4.78451e-06	-9.12748e-10	-1.35433
76218212	chr5:76218212:A:G	2.14916e-22	2.17637	-0.412997	2.12645e-05	0.445497	-0.308173
76218240	chr5:76218240:C:T	1.23683e-24	-2.24113	-1.1532	6.48731e-07	-2.22063	-1.13182
76218588	chr5:76218588:T:C	3.51187e-24	-1.25103	-1.0997	1.32641e-06	-1.58217	-1.05507
76218636	chr5:76218636:G:C	1.28866e-23	-9.12748e-10	-1.05069	6.33268e-06	-9.12748e-10	-1.07399
76219161	chr5:76219161:C:T	1.82169e-24	-2.27545	-0.731663	1.07346e-06	-2.26771	-0.581118
76219303	chr5:76219303:C:T	1.08738e-23	-9.12748e-10	-1.22052	5.1959e-06	-9.12748e-10	-1.27185
76219355	chr5:76219355:T:C	6.08617e-24	-1.80086	-6.68458e-10	3.01271e-06	-1.81688	-6.68458e-10
76219679	chr5:76219679:C:T	6.79591e-24	-0.819034	-0.871521	9.45427e-07	-2.05741	-0.918427
76219768	chr5:76219768:C:T	1.63816e-23	-9.12748e-10	-0.810717	8.16399e-06	-9.12748e-10	-0.819983
76219911	chr5:76219911:C:A	1.06003e-23	-9.12748e-10	-1.24599	5.68198e-06	-9.12748e-10	-1.18242
76219994	chr5:76219994:G:A	3.3e-23	-9.12748e-10	-0.110367	1.46215e-05	-9.12748e-10	-0.237225
76220094	chr5:76220094:T:C	5.38191e-24	-0.934311	-0.989521	5.12227e-06	-0.331919	-0.954201
76220133	chr5:76220133:A:G	4.59882e-24	-0.806054	-1.27502	6.64904e-07	-2.04438	-1.28345
76220391	chr5:76220391:G:A	9.96993e-25	-2.24615	-1.36373	4.67609e-07	-2.31586	-1.36398
76220707	chr5:76220707:A:T	1.48472e-24	-2.11543	-1.09622	6.96102e-07	-2.20872	-1.07326
76220782	chr5:76220782:C:T	9.48355e-24	-9.12748e-10	-1.35732	4.78093e-06	-9.12748e-10	-1.35508
76221215	chr5:76221215:G:A	1.97926e-24	-1.831	-1.09316	7.52466e-07	-2.13149	-1.07263
76221231	chr5:76221231:G:A	9.71272e-24	-9.12748e-10	-1.33344	4.84411e-06	-9.12748e-10	-1.34195
76221472	chr5:76221472:G:A	4.05551e-24	-0.934339	-1.27246	6.29016e-07	-2.10135	-1.28196
76221590	chr5:76221590:C:G	1.38935e-24	-2.17098	-1.10705	6.60806e-07	-2.24866	-1.08535
76221738	chr5:76221738:G:T	1.30002e-24	-2.25671	-1.08779	6.36447e-07	-2.30697	-1.0646
76222073	chr5:76222073:G:A	1.91051e-23	-9.12748e-10	-0.656918	9.06369e-06	-9.12748e-10	-0.71544
76222183	chr5:76222183:A:G	1.23259e-24	-2.10728	-1.29048	5.11129e-07	-2.29535	-1.29549
76222386	chr5:76222386:A:G	1.66744e-23	-9.12748e-10	-0.793004	7.85434e-06	-9.12748e-10	-0.858651
76222592	chr5:76222592:A:T	9.48355e-24	-9.12748e-10	-1.35732	4.78093e-06	-9.12748e-10	-1.35508
76222604	chr5:76222604:T:C	1.66629e-23	-1.74733	0.95364	8.67666e-06	-1.8547	1.09562
76222641	chr5:76222641:T:C	1.21215e-24	-2.10402	-1.31046	5.01677e-07	-2.29526	-1.31426
76222760	chr5:76222760:T:A	1.42477e-23	-0.950279	-6.68458e-10	9.16017e-06	-0.704851	-6.68458e-10
76222921	chr5:76222921:T:G	1.47387e-24	-2.1205	-1.09849	6.13148e-07	-2.30084	-1.10802
76222943	chr5:76222943:G:A	1.08787e-24	-2.19762	-1.32503	4.86101e-07	-2.31512	-1.32593
76223025	chr5:76223025:T:C	1.41484e-24	-2.12351	-1.13635	5.90648e-07	-2.30152	-1.14473
76223059	chr5:76223059:C:T	1.20537e-23	-9.12748e-10	-1.1175	6.03487e-06	-9.12748e-10	-1.12216
76223147	chr5:76223147:A:G	1.57921e-24	-2.09095	-1.059	6.46277e-07	-2.28967	-1.06657
76223187	chr5:76223187:A:G	4.95037e-24	-2.00741	-6.68458e-10	2.02104e-06	-2.2161	-6.68458e-10
76223278	chr5:76223278:A:C	2.34453e-23	-9.12748e-10	-0.452206	1.18068e-05	-9.12748e-10	-0.451042
76223331	chr5:76223331:A:G	1.65602e-23	-0.651122	-0.148749	2.32502e-06	-1.97993	-0.0960607
76223533	chr5:76223533:G:A	1.29762e-23	-9.12748e-10	-1.04376	6.84389e-06	-9.12748e-10	-0.996361
76223696	chr5:76223696:A:G	3.91874e-24	-2.24111	-6.68458e-10	2.0506e-06	-2.20158	-6.68458e-10
76224062	chr5:76224062:G:C	3.37983e-23	-9.12748e-10	-0.0864664	1.63703e-05	-9.12748e-10	-0.124251
76224153	chr5:76224153:G:A	1.34851e-23	-9.12748e-10	-1.00529	6.53181e-06	-9.12748e-10	-1.04303
76224185	chr5:76224185:T:G	1.03304e-24	-2.30901	-1.26536	5.12978e-07	-2.31917	-1.26807
76225103	chr5:76225103:T:G	1.22253e-24	-2.29942	-1.10654	6.48856e-07	-2.29447	-1.05779
76225393	chr5:76225393:A:C	5.06814e-24	-1.80838	-0.175523	2.45736e-06	-2.00901	-0.0116239
76225775	chr5:76225775:A:G	1.66338e-24	-1.88457	-1.21345	6.3818e-07	-2.13814	-1.23071
76225894	chr5:76225894:T:G	1.35854e-23	-9.12748e-10	-0.997879	7.30355e-06	-9.12748e-10	-0.931355
76225985	chr5:76225985:G:C	2.82975e-24	-1.73236	-0.834327	1.0661e-06	-2.03696	-0.818751
76226072	chr5:76226072:C:G	1.36157e-24	-2.31948	-0.978765	7.06908e-07	-2.2967	-0.969875
76226286	chr5:76226286:T:A	2.21119e-23	-9.12748e-10	-0.510759	1.11338e-05	-9.12748e-10	-0.509731
76226718	chr5:76226718:G:A	1.36175e-23	-9.12748e-10	-0.995522	6.84528e-06	-9.12748e-10	-0.996158
76226784	chr5:76226784:C:T	2.47744e-23	-9.12748e-10	-0.397065	1.19494e-05	-9.12748e-10	-0.439031
76226794	chr5:76226794:G:A	9.43989e-24	-9.12748e-10	-1.36193	4.7399e-06	-9.12748e-10	-1.3637
76226963	chr5:76226963:G:A	1.03112e-24	-2.31631	-1.25992	5.27189e-07	-2.31715	-1.24276
76227134	chr5:76227134:G:A	1.84995e-24	-2.24079	-0.750924	8.92311e-07	-2.30181	-0.731845
76227136	chr5:76227136:G:A	2.25355e-24	-2.03399	-0.760382	1.04506e-06	-2.2045	-0.671144
76227166	chr5:76227166:CAGATA:C	1.32722e-24	-2.07541	-1.24837	5.65517e-07	-2.26679	-1.22294
76227274	chr5:76227274:C:A	3.64207e-23	-9.12748e-10	-0.0117385	1.76312e-05	-9.12748e-10	-0.0500482
76227954	chr5:76227954:A:G	7.13412e-24	-2.10714	0.465151	3.26812e-06	-2.27438	0.538876
76228410	chr5:76228410:A:G	2.46487e-24	-1.65444	-1.0503	6.34944e-07	-2.29756	-1.07637
76228719	chr5:76228719:A:G	2.70582e-24	-1.67937	-0.932104	7.03498e-07	-2.30496	-0.966443
76228749	chr5:76228749:G:A	2.48409e-24	-1.75779	-0.939182	6.92046e-07	-2.31438	-0.973439
76228773	chr5:76228773:C:A	1.90329e-24	-1.61622	-1.34708	4.85899e-07	-2.28929	-1.35218
76228787	chr5:76228787:G:A	7.47508e-24	-1.5953	-6.68458e-10	3.48882e-06	-1.67015	-6.68458e-10
76228788	chr5:76228788:CATTAAT:C	2.48345e-24	-1.75296	-0.944266	6.89084e-07	-2.31379	-0.978314
76228830	chr5:76228830:G:A	2.06492e-23	0.614083	-1.19328	2.12899e-05	1.29594	-1.15742
76228901	chr5:76228901:T:C	2.51863e-24	-1.76485	-0.918314	7.05702e-07	-2.31455	-0.953732
76229062	chr5:76229062:A:C	2.78427e-24	-1.67681	-0.906081	7.36063e-07	-2.2993	-0.926855
76229217	chr5:76229217:T:C	2.63737e-24	-1.72523	-0.911861	7.26902e-07	-2.30772	-0.930955
76229316	chr5:76229316:T:C	3.28322e-24	-1.0541	-1.36395	2.29692e-06	-0.724037	-1.36411
76229385	chr5:76229385:T:C	4.75043e-23	-9.12748e-10	0.253945	2.30178e-05	-9.12748e-10	0.216552
76229571	chr5:76229571:T:C	1.84075e-24	-2.30247	-0.694233	9.33448e-07	-2.31687	-0.671714
76229589	chr5:76229589:T:C	1.30809e-24	-2.29896	-1.03935	6.61519e-07	-2.29572	-1.03722
76229795	chr5:76229795:T:C	1.58474e-23	-1.82832	0.98445	7.29238e-06	-2.09874	1.16585
76229961	chr5:76229961:G:A	2.4787e-24	-2.31854	-0.380601	1.44752e-06	-2.26845	-0.281414
76230076	chr5:76230076:G:T	7.59484e-24	-0.493973	-1.08543	5.74203e-06	-0.0824804	-1.08942
76230083	chr5:76230083:C:G	7.05212e-24	-0.571372	-1.08218	5.28712e-06	-0.168431	-1.08601
76230101	chr5:76230101:C:T	6.97356e-24	-0.569611	-1.09514	5.23205e-06	-0.166273	-1.09864
76230108	chr5:76230108:G:C	6.99709e-24	-0.571588	-1.08979	5.24822e-06	-0.168498	-1.09333
76230146	chr5:76230146:G:T	1.28205e-24	-2.1955	-1.16291	6.17796e-07	-2.27675	-1.12456
76230237	chr5:76230237:C:T	1.02964e-23	-9.12748e-10	-1.27508	5.2255e-06	-9.12748e-10	-1.26617
76230308	chr5:76230308:A:G	7.42224e-24	-0.569256	-1.03314	5.56807e-06	-0.165953	-1.03671
76230320	chr5:76230320:A:AC	7.35719e-24	-0.564412	-1.04679	5.52165e-06	-0.160391	-1.05065
76230353	chr5:76230353:A:G	7.86031e-24	-0.525342	-1.01971	5.95824e-06	-0.110691	-1.02425
76230371	chr5:76230371:A:G	6.89647e-24	-0.62908	-1.04679	5.14163e-06	-0.231696	-1.05065
76230499	chr5:76230499:A:G	7.0459e-24	-0.606192	-1.04824	5.27759e-06	-0.204153	-1.05209
76230501	chr5:76230501:G:A	7.26935e-24	-0.57497	-1.04824	5.46273e-06	-0.169674	-1.05209
76230524	chr5:76230524:C:A	7.54196e-24	-0.539608	-1.04679	5.67547e-06	-0.132913	-1.05065
76230535	chr5:76230535:G:A	7.44743e-24	-0.55222	-1.04679	5.59655e-06	-0.146916	-1.05065
76230615	chr5:76230615:A:ACC	7.98622e-24	-0.52521	-1.00395	6.02547e-06	-0.115939	-1.00778
76230696	chr5:76230696:G:A	7.58491e-24	-0.559881	-1.02083	5.69352e-06	-0.155534	-1.02485
76230757	chr5:76230757:G:C	1.13856e-24	-2.22274	-1.25437	5.5157e-07	-2.29174	-1.22296
76230772	chr5:76230772:G:A	8.37992e-24	-0.522176	-0.958862	6.34164e-06	-0.108216	-0.964363
76230872	chr5:76230872:A:G	7.20289e-24	-0.57328	-1.05911	5.39725e-06	-0.170569	-1.06326
76230953	chr5:76230953:T:G	7.08382e-24	-0.574734	-1.07433	5.30983e-06	-0.172136	-1.07802
76231106	chr5:76231106:AT:A	7.51786e-24	-0.587613	-1.00198	5.65175e-06	-0.180303	-1.00745
76231158	chr5:76231158:C:A	1.02377e-23	-9.12748e-10	-1.2808	5.11603e-06	-9.12748e-10	-1.28734
76231377	chr5:76231377:T:C	8.10997e-24	-0.530649	-0.983132	6.13114e-06	-0.117093	-0.989244
76231395	chr5:76231395:A:G	2.66769e-24	-2.3156	-0.310069	1.58196e-06	-2.25374	-0.207314
76232009	chr5:76232009:T:C	3.93208e-24	-2.23771	-6.68458e-10	1.85324e-06	-2.30278	-6.68458e-10
76234339	chr5:76234339:C:T	8.33035e-24	-0.507213	-0.979758	6.33847e-06	-0.0871044	-0.985975
76234443	chr5:76234443:C:T	8.37604e-24	-0.496371	-0.985129	6.3775e-06	-0.0750509	-0.991889
76234465	chr5:76234465:TTCCGGAGTTTTTAC:T	8.22318e-24	-0.520481	-0.979438	6.23559e-06	-0.103785	-0.985658
76234501	chr5:76234501:A:G	1.15522e-24	-2.24305	-1.21954	5.6514e-07	-2.30328	-1.18712
76234623	chr5:76234623:C:G	1.0218e-23	-9.12748e-10	-1.28273	5.10466e-06	-9.12748e-10	-1.28956
76234764	chr5:76234764:C:T	8.57717e-24	-0.476222	-0.98155	6.52256e-06	-0.0565168	-0.987933
76234804	chr5:76234804:G:C	5.18651e-24	-1.96082	-6.68458e-10	2.02337e-06	-2.21495	-6.68458e-10
76235216	chr5:76235216:G:A	9.32228e-24	-0.142969	-1.2315	1.01247e-05	0.594559	-1.1993
76235274	chr5:76235274:A:G	1.84764e-24	-2.31391	-0.679054	1.02047e-06	-2.24385	-0.655598
76235279	chr5:76235279:G:A	8.07231e-24	-0.543012	-0.975424	6.09095e-06	-0.131515	-0.981397
76235325	chr5:76235325:G:A	9.42257e-24	-9.12748e-10	-1.36377	4.74452e-06	-9.12748e-10	-1.36273
76235479	chr5:76235479:G:A	8.92228e-24	-0.446651	-0.971674	6.81062e-06	-0.0232276	-0.978006
76235607	chr5:76235607:G:A	8.59096e-24	-0.482223	-0.973942	6.52538e-06	-0.0638109	-0.980207
76235714	chr5:76235714:A:G	4.62485e-23	0.227153	-6.68458e-10	6.16933e-05	1.20246	-6.68458e-10
76235741	chr5:76235741:T:C	8.73898e-24	-0.477116	-0.961966	6.645e-06	-0.0575086	-0.968343
76235784	chr5:76235784:T:C	1.00814e-23	-9.12748e-10	-1.29618	5.03245e-06	-9.12748e-10	-1.30381
76235799	chr5:76235799:CACTT:C	4.27262e-23	-0.0242503	0.172188	2.69496e-05	0.272668	0.101584
76235826	chr5:76235826:C:T	3.5873e-24	-2.31083	-0.0186461	2.15047e-06	-2.23418	0.0801549
76235913	chr5:76235913:C:T	8.84872e-24	-0.437945	-0.988658	6.74864e-06	-0.0157812	-0.994594
76235993	chr5:76235993:A:G	8.45238e-24	-0.473951	-0.998477	6.43082e-06	-0.0539854	-1.00463
76236049	chr5:76236049:A:G	8.74686e-24	-0.468232	-0.969949	6.65173e-06	-0.048594	-0.976246
76236097	chr5:76236097:C:T	8.59113e-24	-0.480965	-0.975181	6.53233e-06	-0.0615178	-0.981435
76236117	chr5:76236117:A:G	8.62939e-24	-0.47776	-0.973942	6.5648e-06	-0.0577865	-0.980207
76236157	chr5:76236157:A:T	1.06464e-23	-9.12748e-10	-1.24165	5.3302e-06	-9.12748e-10	-1.24633
76236198	chr5:76236198:G:C	8.71571e-24	-0.478836	-0.962913	6.62493e-06	-0.0596105	-0.969266
76236373	chr5:76236373:G:T	1.06458e-23	-9.12748e-10	-1.24171	5.28206e-06	-9.12748e-10	-1.2554
76236377	chr5:76236377:G:A	4.33923e-24	-1.84953	-0.289653	1.74965e-06	-2.19413	-0.166173
76236410	chr5:76236410:G:A	8.77871e-24	-0.479475	-0.955072	6.68248e-06	-0.0590735	-0.961154
76236416	chr5:76236416:T:G	4.08922e-24	-1.8599	-0.338618	1.65045e-06	-2.20076	-0.217907
76236439	chr5:76236439:A:G	8.62633e-24	-0.476824	-0.975232	6.56142e-06	-0.0571756	-0.981333
76236537	chr5:76236537:G:T	9.27667e-24	-0.41826	-0.961113	7.09994e-06	0.00785093	-0.967481
76236563	chr5:76236563:A:AG	8.30899e-24	-0.54041	-0.949128	6.25851e-06	-0.131047	-0.954727
76236722	chr5:76236722:T:C	7.75662e-24	-0.536586	-1.02174	5.83495e-06	-0.129361	-1.02649
76236895	chr5:76236895:C:A	7.74755e-24	-0.541844	-1.01765	5.81213e-06	-0.13752	-1.02225
76236998	chr5:76236998:C:T	9.5099e-24	-9.12748e-10	-1.35454	4.77416e-06	-9.12748e-10	-1.3565
76237043	chr5:76237043:C:T	9.42585e-24	-9.12748e-10	-1.36342	4.73955e-06	-9.12748e-10	-1.36378
76237149	chr5:76237149:A:G	2.71224e-23	-0.100794	-0.205722	1.72619e-05	0.186125	-0.257337
76237395	chr5:76237395:G:A	1.0247e-23	-9.12748e-10	-1.27989	5.11887e-06	-9.12748e-10	-1.28678
76237443	chr5:76237443:G:A	7.92838e-24	-0.522224	-1.0142	5.97614e-06	-0.113531	-1.01841
76237565	chr5:76237565:T:C	1.1066e-24	-2.24877	-1.25681	5.41212e-07	-2.30587	-1.22779
76237648	chr5:76237648:T:C	1.12537e-24	-2.23019	-1.25857	5.44061e-07	-2.29651	-1.2319
76238154	chr5:76238154:T:C	7.73519e-24	-0.52484	-1.03626	5.82163e-06	-0.116888	-1.04125
76238204	chr5:76238204:A:G	7.86741e-24	-0.524751	-1.0194	5.92707e-06	-0.116359	-1.02383
76238320	chr5:76238320:A:G	7.02176e-24	-0.487252	-1.17061	5.29487e-06	-0.0778163	-1.17516
76238336	chr5:76238336:T:C	1.51051e-23	-9.12748e-10	-0.891844	7.24594e-06	-9.12748e-10	-0.939275
76238453	chr5:76238453:G:A	8.17217e-24	-0.525841	-0.980301	6.18283e-06	-0.111426	-0.986515
76238470	chr5:76238470:T:C	2.90724e-24	-2.30751	-0.232157	1.74554e-06	-2.22072	-0.141931
76238559	chr5:76238559:G:A	1.12327e-23	-9.12748e-10	-1.18805	5.67359e-06	-9.12748e-10	-1.18389
76238745	chr5:76238745:T:G	1.2152e-24	-2.2264	-1.18557	5.92302e-07	-2.29607	-1.14738
76239494	chr5:76239494:C:T	5.44602e-23	1.01374	-0.623141	3.37931e-06	-0.901755	-0.800291
76239601	chr5:76239601:T:A	9.35688e-24	-0.403744	-0.96702	7.17428e-06	0.0244795	-0.973693
76239922	chr5:76239922:A:G	1.22902e-23	-9.12748e-10	-1.09808	6.40552e-06	-9.12748e-10	-1.06256
76240533	chr5:76240533:T:G	1.02984e-23	-9.12748e-10	-1.27489	5.14401e-06	-9.12748e-10	-1.28188
76240654	chr5:76240654:C:T	2.11739e-23	-0.179818	-0.374287	1.34284e-05	0.100542	-0.42289
76241081	chr5:76241081:C:T	1.79315e-24	-2.26004	-0.762867	9.83611e-07	-2.11688	-0.819361
76241163	chr5:76241163:T:G	8.33753e-24	-0.301783	-1.18433	6.45681e-06	0.138497	-1.19308
76241713	chr5:76241713:C:T	1.2654e-23	-9.12748e-10	-1.06891	5.9973e-06	-9.12748e-10	-1.12841
76241853	chr5:76241853:T:C	1.79796e-23	-9.12748e-10	-0.717638	9.99089e-06	-9.12748e-10	-0.618043
76242112	chr5:76242112:G:C	2.60709e-24	-2.31664	-0.332004	1.21859e-06	-2.3185	-0.403518
76242479	chr5:76242479:C:T	9.41975e-24	-9.12748e-10	-1.36407	4.74605e-06	-9.12748e-10	-1.3624
76242635	chr5:76242635:A:G	1.55766e-24	-2.18208	-0.981616	7.15313e-07	-2.26882	-0.985936
76242836	chr5:76242836:T:C	2.36442e-23	-0.397885	-0.0458724	3.0122e-06	-1.77888	-0.0381679
76242864	chr5:76242864:A:C	2.20502e-23	-0.446584	-0.0669697	2.86656e-06	-1.80588	-0.0607218
76242953	chr5:76242953:G:A	1.11937e-23	-9.12748e-10	-1.19153	5.64035e-06	-9.12748e-10	-1.18977
76243120	chr5:76243120:C:T	1.15347e-23	-9.12748e-10	-1.16152	5.89225e-06	-9.12748e-10	-1.14608
76243224	chr5:76243224:G:A	9.74411e-24	-9.12748e-10	-1.33021	4.90406e-06	-9.12748e-10	-1.32965
76243449	chr5:76243449:C:T	1.63915e-24	-2.31126	-0.80144	9.04401e-07	-2.23716	-0.783036
76243485	chr5:76243485:G:C	1.57636e-24	-2.31345	-0.838308	8.65372e-07	-2.24373	-0.820583
76243804	chr5:76243804:C:A	1.05791e-23	-9.12748e-10	-1.248	5.35258e-06	-9.12748e-10	-1.24214
76243975	chr5:76243975:C:T	3.0942e-24	-2.31181	-0.165532	1.84204e-06	-2.23793	-0.0709149
76244068	chr5:76244068:C:G	3.1388e-23	0.387971	-0.548421	2.41988e-06	-1.30028	-0.735717
76244185	chr5:76244185:A:G	1.10034e-23	-9.12748e-10	-1.20868	5.65298e-06	-9.12748e-10	-1.18753
76244202	chr5:76244202:G:A	1.61335e-24	-2.3036	-0.824957	9.03226e-07	-2.21615	-0.805347
76244256	chr5:76244256:T:C	5.10936e-23	-9.12748e-10	0.326782	2.46222e-05	-9.12748e-10	0.28393
76244290	chr5:76244290:T:C	2.41937e-24	-2.12406	-0.599306	1.46781e-06	-2.06324	-0.472707
76244373	chr5:76244373:A:G	8.91832e-24	-0.146923	-1.27185	9.42307e-06	0.569078	-1.24563
76245016	chr5:76245016:T:C	1.83469e-24	-2.29564	-0.704365	1.04487e-06	-2.19441	-0.681415
76245345	chr5:76245345:G:A	1.09348e-23	-9.12748e-10	-1.21493	5.47452e-06	-9.12748e-10	-1.21961
76245358	chr5:76245358:G:T	2.96789e-23	-1.54489	1.32845	1.12459e-05	-1.85579	1.35607
76245851	chr5:76245851:A:C	5.10387e-23	-9.12748e-10	0.325709	2.45951e-05	-9.12748e-10	0.282829
76245986	chr5:76245986:G:A	1.25324e-23	-1.80391	0.725349	4.83489e-06	-2.08004	0.736183
76246795	chr5:76246795:C:T	3.41453e-23	-0.0762499	-6.68458e-10	3.72513e-05	0.697971	-6.68458e-10
76246865	chr5:76246865:T:A	1.10209e-23	-9.12748e-10	-1.20708	5.51586e-06	-9.12748e-10	-1.21209
76247110	chr5:76247110:T:C	1.06275e-23	-9.12748e-10	-1.24343	5.43408e-06	-9.12748e-10	-1.22703
76247602	chr5:76247602:A:G	1.06104e-23	-9.12748e-10	-1.24504	5.32795e-06	-9.12748e-10	-1.24675
76247641	chr5:76247641:G:T	1.05036e-23	-9.12748e-10	-1.25515	5.29352e-06	-9.12748e-10	-1.25323
76247928	chr5:76247928:G:A	3.88565e-24	-2.24959	-6.68458e-10	2.2168e-06	-2.12365	-6.68458e-10
76248104	chr5:76248104:T:C	1.1408e-24	-2.3052	-1.16994	6.62895e-07	-2.21596	-1.11489
76248210	chr5:76248210:G:A	2.90332e-23	-1.2772	1.03877	1.23445e-05	-1.5705	1.16399
76248258	chr5:76248258:T:C	2.25383e-24	-2.29898	-0.495267	1.3015e-06	-2.20264	-0.45356
76248420	chr5:76248420:A:G	9.42816e-24	-9.12748e-10	-1.36317	4.73866e-06	-9.12748e-10	-1.36396
76248620	chr5:76248620:G:C	1.34095e-23	-9.12748e-10	-1.01091	6.69983e-06	-9.12748e-10	-1.01763
76248657	chr5:76248657:C:T	1.2458e-23	-0.828249	-0.256263	1.80584e-06	-1.997	-0.331696
76248713	chr5:76248713:A:G	8.00159e-24	-2.12466	0.597428	3.53127e-06	-2.28096	0.622904
76248930	chr5:76248930:T:A	1.54358e-23	-9.12748e-10	-0.870187	8.50236e-06	-9.12748e-10	-0.779373
76249210	chr5:76249210:A:G	5.33586e-23	-1.60556	1.97572	2.09222e-05	-1.90498	2.02607
76249451	chr5:76249451:A:T	1.0346e-23	-9.12748e-10	-1.27028	5.19445e-06	-9.12748e-10	-1.27213
76250124	chr5:76250124:GA:G	1.31252e-23	-9.12748e-10	-1.03234	6.63257e-06	-9.12748e-10	-1.02772
76250194	chr5:76250194:G:A	1.07256e-23	-9.12748e-10	-1.23424	5.47828e-06	-9.12748e-10	-1.21893
76250456	chr5:76250456:G:A	3.62726e-24	-1.91537	-0.40303	1.5485e-06	-2.20391	-0.278516
76250702	chr5:76250702:G:A	1.31342e-23	-9.12748e-10	-1.03166	6.63692e-06	-9.12748e-10	-1.02707
76251388	chr5:76251388:T:A	1.28799e-24	-2.0483	-1.30549	6.99279e-07	-1.97146	-1.30596
76251541	chr5:76251541:A:T	1.06041e-23	-9.12748e-10	-1.24564	5.39853e-06	-9.12748e-10	-1.23359
76252351	chr5:76252351:C:T	6.28682e-23	-1.51177	2.04593	2.45162e-05	-1.82594	2.10556
76252369	chr5:76252369:G:A	4.53907e-23	-9.12748e-10	0.208432	1.95842e-05	-9.12748e-10	0.0550048
76252402	chr5:76252402:G:A	2.27519e-24	-1.45109	-1.33372	6.45308e-07	-2.0292	-1.32854
76252421	chr5:76252421:C:T	3.53524e-24	-1.49463	-0.849463	9.99793e-07	-2.09821	-0.82171
76252476	chr5:76252476:C:G	9.72831e-24	-9.12748e-10	-1.33184	4.83662e-06	-9.12748e-10	-1.3435
76252618	chr5:76252618:A:G	3.62529e-24	-2.31894	-6.68458e-10	1.91225e-06	-2.27144	-6.68458e-10
76253047	chr5:76253047:G:C	1.50479e-24	-1.90165	-1.29657	8.58471e-07	-1.77506	-1.29726
76253143	chr5:76253143:TA:T	5.34247e-23	-9.12748e-10	0.371397	2.58081e-05	-9.12748e-10	0.33097
76253377	chr5:76253377:G:A	1.03105e-23	-1.90379	0.630075	4.03265e-06	-2.19379	0.668496
76253516	chr5:76253516:T:C	1.96353e-23	-9.12748e-10	-0.629546	1.0091e-05	-9.12748e-10	-0.608076
76253575	chr5:76253575:A:G	5.34247e-23	-9.12748e-10	0.371397	2.58081e-05	-9.12748e-10	0.33097
76253586	chr5:76253586:G:T	3.35694e-24	-2.29477	-0.101078	2.12127e-06	-2.19163	0.0239298
76253593	chr5:76253593:C:T	7.76881e-24	-1.84408	0.287324	3.28951e-06	-2.16278	0.433803
76253650	chr5:76253650:A:G	3.68749e-23	-1.89921	1.89987	1.59891e-05	-2.10076	1.95295
76253682	chr5:76253682:C:T	7.68209e-24	-1.82265	0.254665	3.23132e-06	-2.15059	0.403766
76254259	chr5:76254259:G:T	1.16112e-24	-2.10999	-1.34749	6.82698e-07	-1.95901	-1.3424
76254390	chr5:76254390:G:A	1.12212e-24	-2.29736	-1.19429	6.58263e-07	-2.19576	-1.14211
76254412	chr5:76254412:C:T	5.89191e-24	-0.55954	-1.27376	4.21764e-06	-0.205162	-1.27528
76254445	chr5:76254445:C:G	1.18366e-23	-9.12748e-10	-1.13568	5.63286e-06	-9.12748e-10	-1.1911
76255141	chr5:76255141:C:T	1.26181e-23	-9.12748e-10	-1.07174	6.29394e-06	-9.12748e-10	-1.08013
76255384	chr5:76255384:C:T	2.30659e-23	-1.55292	1.0844	8.7514e-06	-1.88443	1.13393
76255490	chr5:76255490:A:G	1.42714e-23	-1.91981	0.97119	6.05207e-06	-2.13296	1.01365
76255914	chr5:76255914:C:G	1.20276e-23	-0.797871	-0.321804	1.81715e-06	-2.01198	-0.310469
76256107	chr5:76256107:G:A	3.5424e-23	0.371541	-0.411029	2.67013e-06	-1.32643	-0.611163
76256222	chr5:76256222:C:T	2.70877e-24	-2.31918	-0.291201	1.51987e-06	-2.2824	-0.218694
76256733	chr5:76256733:T:C	3.41431e-23	-9.12748e-10	-0.0763144	1.52142e-05	-9.12748e-10	-0.197489
76256760	chr5:76256760:C:T	3.01262e-23	-0.393008	0.191528	3.5416e-06	-1.77873	0.123591
76256920	chr5:76256920:G:A	1.51846e-23	-9.12748e-10	-0.886593	7.17281e-06	-9.12748e-10	-0.949419
76257051	chr5:76257051:C:T	9.97444e-24	-9.12748e-10	-1.30685	5.0961e-06	-9.12748e-10	-1.29124
76257143	chr5:76257143:C:T	1.15534e-23	-9.12748e-10	-1.1599	5.50319e-06	-9.12748e-10	-1.21439
76257180	chr5:76257180:A:T	1.04541e-23	-9.12748e-10	-1.25989	5.24553e-06	-9.12748e-10	-1.26234
76257915	chr5:76257915:TG:T	6.78544e-24	-1.42729	-0.264806	1.42762e-06	-2.23333	-0.330377
76257965	chr5:76257965:A:G	5.70782e-24	-2.25662	0.391581	3.21301e-06	-2.29829	0.545777
76257983	chr5:76257983:A:T	1.44978e-24	-2.19915	-1.03631	6.00243e-07	-2.31968	-1.11045
76259328	chr5:76259328:C:T	6.41833e-24	-1.45421	-0.293512	1.38993e-06	-2.23319	-0.357267
76259329	chr5:76259329:G:A	1.18974e-24	-2.09438	-1.33876	6.11479e-07	-2.08005	-1.33154
76259609	chr5:76259609:C:A	1.05374e-24	-2.25762	-1.2969	5.22096e-07	-2.26755	-1.30207
76260017	chr5:76260017:G:T	4.63328e-24	-1.89363	-0.179983	1.43646e-06	-2.31506	-0.242473
76260234	chr5:76260234:A:G	1.72566e-23	-9.12748e-10	-0.758682	8.75775e-06	-9.12748e-10	-0.749778
76260670	chr5:76260670:G:T	1.09229e-24	-2.20587	-1.31273	5.48797e-07	-2.20632	-1.31342
76260841	chr5:76260841:T:C	1.22274e-23	-9.12748e-10	-1.1032	6.11073e-06	-9.12748e-10	-1.10967
76260958	chr5:76260958:GT:G	1.03654e-24	-2.25721	-1.31378	5.13803e-07	-2.2676	-1.31803
76261410	chr5:76261410:T:C	3.76509e-24	-2.2811	-6.68458e-10	2.31787e-06	-2.07907	-6.68458e-10
76261474	chr5:76261474:T:A	1.70219e-24	-2.0751	-0.999857	6.53306e-07	-2.31056	-1.03487
76261507	chr5:76261507:CCTTGT:C	1.05535e-23	-9.12748e-10	-1.25041	5.39954e-06	-9.12748e-10	-1.2334
76261598	chr5:76261598:T:C	9.5206e-25	-2.31874	-1.33726	4.82067e-07	-2.31604	-1.33335
76261622	chr5:76261622:T:C	4.85711e-24	-1.87901	-0.147419	1.48295e-06	-2.31338	-0.212302
76261687	chr5:76261687:A:G	1.13981e-23	-9.12748e-10	-1.17343	5.83813e-06	-9.12748e-10	-1.15531
76262093	chr5:76262093:A:G	1.93685e-24	-2.08814	-0.857668	7.49728e-07	-2.31208	-0.89568
76262355	chr5:76262355:G:A	1.24531e-24	-2.08648	-1.30101	5.66349e-07	-2.15712	-1.33114
76262385	chr5:76262385:C:T	1.05453e-24	-2.22365	-1.33013	4.96351e-07	-2.27017	-1.35002
76262537	chr5:76262537:G:A	9.42111e-24	-9.12748e-10	-1.36392	4.73807e-06	-9.12748e-10	-1.36409
76262561	chr5:76262561:G:A	1.21125e-23	-9.12748e-10	-1.11264	6.0687e-06	-9.12748e-10	-1.11657
76262784	chr5:76262784:T:G	1.65687e-24	-2.06793	-1.03402	7.34804e-07	-2.12387	-1.104
76262801	chr5:76262801:TGTTGTGATTTCC:T	1.19757e-23	-9.12748e-10	-1.12399	5.90516e-06	-9.12748e-10	-1.14389
76262849	chr5:76262849:A:T	2.85213e-24	-2.30148	-0.257331	1.85253e-06	-2.24536	-0.0578002
76263046	chr5:76263046:C:T	1.04606e-24	-2.26117	-1.30067	5.17713e-07	-2.27236	-1.30569
76263268	chr5:76263268:T:C	5.82474e-23	-9.12748e-10	0.457823	2.54107e-05	-9.12748e-10	0.315453
76263504	chr5:76263504:T:C	9.4206e-24	-9.12748e-10	-1.36398	4.73797e-06	-9.12748e-10	-1.36411
76263846	chr5:76263846:C:A	1.79494e-23	-9.12748e-10	-0.719319	9.12327e-06	-9.12748e-10	-0.708888
76264018	chr5:76264018:G:A	9.78254e-25	-2.26513	-1.36373	4.88797e-07	-2.27224	-1.36328
76264105	chr5:76264105:C:A	4.31675e-24	-2.19595	0.0515744	2.20139e-06	-2.31699	0.186362
76264549	chr5:76264549:T:G	1.79298e-23	-9.12748e-10	-0.720413	9.11396e-06	-9.12748e-10	-0.70991
76264659	chr5:76264659:T:C	1.01133e-24	-2.25772	-1.33789	5.18992e-07	-2.25877	-1.31681
76264723	chr5:76264723:G:A	1.02587e-24	-2.25073	-1.33061	5.23224e-07	-2.2597	-1.30776
76264858	chr5:76264858:T:G	9.42088e-24	-9.12748e-10	-1.36395	4.73803e-06	-9.12748e-10	-1.3641
76264947	chr5:76264947:G:A	1.45557e-24	-2.30184	-0.929637	8.17588e-07	-2.29428	-0.826831
76265041	chr5:76265041:C:G	1.12495e-24	-2.22532	-1.26382	5.32977e-07	-2.31082	-1.23818
76265116	chr5:76265116:T:C	1.92139e-23	-9.12748e-10	-0.651242	9.77121e-06	-9.12748e-10	-0.640276
76265906	chr5:76265906:A:G	3.68155e-24	-2.25481	-0.0487341	2.02657e-06	-2.2962	0.0828228
76266086	chr5:76266086:A:C	4.4831e-24	-2.23492	0.128357	2.43826e-06	-2.30627	0.277838
76266127	chr5:76266127:ACAAATATGGCCAGTGGCC:A	2.16469e-24	-2.27867	-0.555928	1.17919e-06	-2.28823	-0.466659
76266272	chr5:76266272:A:G	1.46039e-23	-9.12748e-10	-0.925586	6.84899e-06	-9.12748e-10	-0.995615
76266304	chr5:76266304:A:T	2.45617e-24	-2.28927	-0.419	1.38273e-06	-2.27818	-0.317474
76266472	chr5:76266472:T:C	1.01095e-23	-9.12748e-10	-1.2934	5.06427e-06	-9.12748e-10	-1.29751
76266569	chr5:76266569:T:C	2.47311e-24	-2.28868	-0.412717	1.39192e-06	-2.27817	-0.310863
76266580	chr5:76266580:G:A	1.43653e-24	-2.24038	-1.00426	7.21803e-07	-2.30508	-0.940643
76266762	chr5:76266762:T:A	1.8804e-24	-1.99809	-0.977303	6.77476e-07	-2.29035	-1.01875
76266973	chr5:76266973:C:T	1.95191e-24	-2.29836	-0.639704	1.14855e-06	-2.29483	-0.486383
76267248	chr5:76267248:T:C	2.43751e-24	-2.302	-0.413893	1.41592e-06	-2.25896	-0.312979
76267588	chr5:76267588:T:C	5.32977e-24	-1.79504	-0.138529	1.67391e-06	-2.30141	-0.103143
76267781	chr5:76267781:G:A	1.22342e-24	-2.29613	-1.10909	6.44249e-07	-2.30855	-1.05084
76268005	chr5:76268005:A:C	5.49125e-24	-1.79227	-0.111451	1.71746e-06	-2.30161	-0.077261
76268425	chr5:76268425:A:C	1.20459e-23	-9.12748e-10	-1.11815	6.0145e-06	-9.12748e-10	-1.12554
76268473	chr5:76268473:A:C	9.41919e-24	-9.12748e-10	-1.36413	4.73834e-06	-9.12748e-10	-1.36403
76268482	chr5:76268482:G:A	1.3756e-24	-2.01323	-1.27475	6.55553e-07	-2.10921	-1.23278
76268524	chr5:76268524:G:A	3.68919e-24	-2.30147	-6.68458e-10	1.82178e-06	-2.3199	-6.68458e-10
76268612	chr5:76268612:A:G	1.03641e-24	-2.31403	-1.25708	5.3803e-07	-2.31457	-1.22499
76268675	chr5:76268675:T:C	1.07012e-24	-2.17542	-1.36368	5.10493e-07	-2.22799	-1.36411
76268962	chr5:76268962:G:A	4.94962e-24	-2.00756	-6.68458e-10	2.19539e-06	-2.13336	-6.68458e-10
76269154	chr5:76269154:TATAAG:T	1.12288e-23	-9.12748e-10	-1.18839	5.7425e-06	-9.12748e-10	-1.17182
76269487	chr5:76269487:C:T	2.30626e-24	-2.28775	-0.483494	1.31934e-06	-2.29581	-0.346769
76269534	chr5:76269534:T:A	5.989e-24	-2.28664	0.469693	3.63179e-06	-2.26889	0.638902
76269538	chr5:76269538:T:C	1.83807e-24	-1.95111	-1.04705	6.44243e-07	-2.27827	-1.08112
76269569	chr5:76269569:G:A	1.08789e-23	-9.12748e-10	-1.22005	5.3365e-06	-9.12748e-10	-1.24515
76269575	chr5:76269575:G:T	1.2121e-23	-9.12748e-10	-1.11194	6.07307e-06	-9.12748e-10	-1.11585
76269805	chr5:76269805:G:A	1.13294e-23	-9.12748e-10	-1.17947	5.6714e-06	-9.12748e-10	-1.18428
76270028	chr5:76270028:A:G	9.8614e-25	-2.31348	-1.30735	5.06175e-07	-2.31391	-1.28668
76270359	chr5:76270359:G:A	9.4192e-24	-9.12748e-10	-1.36413	4.74009e-06	-9.12748e-10	-1.36366
76270623	chr5:76270623:T:C	9.78423e-25	-2.31038	-1.31831	4.96622e-07	-2.31221	-1.30743
76270681	chr5:76270681:C:T	5.94102e-24	-1.56442	-0.260576	1.57325e-06	-2.24818	-0.218395
76270778	chr5:76270778:T:A	1.03754e-23	-9.12748e-10	-1.26743	5.11525e-06	-9.12748e-10	-1.28749
76270792	chr5:76270792:A:G	1.39739e-23	-9.12748e-10	-0.969686	6.97883e-06	-9.12748e-10	-0.976836
76270984	chr5:76270984:A:G	2.71527e-24	-1.8302	-0.777783	9.00736e-07	-2.22886	-0.795399
76271061	chr5:76271061:G:A	5.86532e-24	-1.83782	-6.68458e-10	2.83662e-06	-1.8771	-6.68458e-10
76271337	chr5:76271337:T:A	1.18568e-23	-9.12748e-10	-1.13398	5.62026e-06	-9.12748e-10	-1.19334
76271821	chr5:76271821:G:A	1.16165e-23	-9.12748e-10	-1.15445	5.91396e-06	-9.12748e-10	-1.1424
76271906	chr5:76271906:T:C	9.42276e-24	-9.12748e-10	-1.36375	4.73799e-06	-9.12748e-10	-1.3641
76272173	chr5:76272173:G:A	3.15573e-23	-2.30324	2.14817	2.0496e-05	-2.28501	2.38552
76272228	chr5:76272228:A:G	1.77335e-23	0.435337	-1.16675	7.196e-06	0.234626	-1.18082
76272327	chr5:76272327:A:AT	1.64277e-23	-9.12748e-10	-0.807904	8.31858e-06	-9.12748e-10	-0.801225
76272354	chr5:76272354:T:C	3.16709e-23	0.413152	-0.564631	3.16868e-06	-1.23621	-0.530196
76272612	chr5:76272612:T:G	1.92237e-23	-9.12748e-10	-0.65073	9.33698e-06	-9.12748e-10	-0.685734
76272971	chr5:76272971:T:C	9.83176e-24	-9.12748e-10	-1.32126	4.8591e-06	-9.12748e-10	-1.33886
76273019	chr5:76273019:C:A	3.48162e-24	-1.91632	-0.443059	1.18879e-06	-2.31565	-0.431123
76273181	chr5:76273181:A:G	2.15321e-24	-1.97724	-0.862674	7.51984e-07	-2.31991	-0.884847
76273677	chr5:76273677:A:G	4.35261e-24	-2.0365	-0.0996004	1.63105e-06	-2.3129	-0.117596
76273799	chr5:76273799:C:T	9.84445e-24	-9.12748e-10	-1.31997	4.88143e-06	-9.12748e-10	-1.33428
76273901	chr5:76273901:C:T	1.18781e-23	-9.12748e-10	-1.13218	5.92578e-06	-9.12748e-10	-1.1404
76274018	chr5:76274018:A:T	2.70413e-24	-2.26798	-0.344114	1.38049e-06	-2.30071	-0.296574
76274019	chr5:76274019:A:C	2.73119e-24	-2.26755	-0.33459	1.39487e-06	-2.30046	-0.286456
76275223	chr5:76275223:C:A	2.27738e-24	-2.28988	-0.493967	1.18045e-06	-2.31511	-0.438714
76275284	chr5:76275284:A:G	2.33164e-24	-2.27567	-0.484632	1.20016e-06	-2.30898	-0.428283
76275419	chr5:76275419:A:G	1.97021e-24	-2.29344	-0.635299	1.01839e-06	-2.31667	-0.584818
76275423	chr5:76275423:C:A	2.18584e-24	-2.29766	-0.527212	1.13965e-06	-2.31817	-0.470828
76275528	chr5:76275528:T:C	2.3575e-24	-2.28118	-0.468091	1.21737e-06	-2.3118	-0.411222
76275548	chr5:76275548:C:G	4.43961e-24	-2.11631	-6.68458e-10	1.84312e-06	-2.30826	-6.68458e-10
76275686	chr5:76275686:C:T	2.43264e-24	-2.29763	-0.420272	1.27058e-06	-2.31799	-0.362249
76275739	chr5:76275739:T:G	1.05449e-24	-2.26693	-1.28689	5.84178e-07	-2.22127	-1.23599
76275741	chr5:76275741:A:T	1.24193e-23	-9.12748e-10	-1.08763	6.16735e-06	-9.12748e-10	-1.10045
76276185	chr5:76276185:T:C	9.98545e-24	-9.12748e-10	-1.30575	4.93877e-06	-9.12748e-10	-1.3226
76276207	chr5:76276207:T:G	2.39128e-24	-2.28502	-0.450028	1.23579e-06	-2.3133	-0.39471
76276548	chr5:76276548:G:A	9.5983e-24	-9.12748e-10	-1.34529	4.80621e-06	-9.12748e-10	-1.34981
76276693	chr5:76276693:A:G	3.7044e-24	-2.29736	-6.68458e-10	1.84378e-06	-2.3079	-6.68458e-10
76277131	chr5:76277131:G:A	2.14855e-24	-2.31845	-0.523635	1.14553e-06	-2.31359	-0.470262
76277203	chr5:76277203:AAGCTAAACATG:A	4.28854e-24	-2.15093	-6.68458e-10	2.09427e-06	-2.18051	-6.68458e-10
76277509	chr5:76277509:C:T	1.96721e-23	-9.12748e-10	-0.627674	1.01066e-05	-9.12748e-10	-0.606532
76277939	chr5:76277939:G:C	1.49793e-23	-9.12748e-10	-0.900207	7.82088e-06	-9.12748e-10	-0.862919
76278088	chr5:76278088:A:T	1.58571e-23	-9.12748e-10	-0.843262	8.87455e-06	-9.12748e-10	-0.736528
76278370	chr5:76278370:G:A	1.40275e-23	-9.12748e-10	-0.965857	6.66688e-06	-9.12748e-10	-1.02256
76278617	chr5:76278617:G:C	9.69235e-24	-9.12748e-10	-1.33554	4.809e-06	-9.12748e-10	-1.34923
76278731	chr5:76278731:G:A	2.27497e-23	-9.12748e-10	-0.482325	1.18995e-05	-9.12748e-10	-0.443224
76279030	chr5:76279030:A:G	3.94076e-24	-2.11519	-0.120311	1.71496e-06	-2.31896	-0.0613708
76279311	chr5:76279311:A:T	9.71439e-24	-9.12748e-10	-1.33327	4.90988e-06	-9.12748e-10	-1.32847
76279618	chr5:76279618:G:A	2.39451e-23	-9.12748e-10	-0.431113	1.18138e-05	-9.12748e-10	-0.450449
76279636	chr5:76279636:A:G	1.02141e-23	-9.12748e-10	-1.28311	5.25963e-06	-9.12748e-10	-1.25966
76279695	chr5:76279695:C:A	1.04118e-23	-9.12748e-10	-1.26394	5.37637e-06	-9.12748e-10	-1.2377
76280163	chr5:76280163:T:C	1.05345e-23	-9.12748e-10	-1.25223	5.41978e-06	-9.12748e-10	-1.22966
76280180	chr5:76280180:T:G	2.03429e-23	-9.12748e-10	-0.594143	9.95977e-06	-9.12748e-10	-0.621163
76280488	chr5:76280488:C:T	3.71731e-24	-2.18259	-0.111283	1.77189e-06	-2.28569	-0.0619797
76280630	chr5:76280630:G:C	3.31094e-24	-2.16143	-0.248217	1.50941e-06	-2.29544	-0.212559
76280697	chr5:76280697:C:T	2.05417e-24	-2.22686	-0.660137	1.16776e-06	-2.14032	-0.624307
76280891	chr5:76280891:A:G	1.31361e-24	-2.24122	-1.09287	7.16332e-07	-2.15991	-1.09342
76280904	chr5:76280904:T:C	2.65761e-24	-2.21027	-0.419175	1.31488e-06	-2.29282	-0.353152
76281318	chr5:76281318:C:T	1.37351e-24	-2.25901	-1.03049	7.43557e-07	-2.18342	-1.0326
76281472	chr5:76281472:C:A	1.32332e-24	-2.31647	-1.01026	7.32921e-07	-2.31266	-0.917772
76281738	chr5:76281738:T:C	3.00315e-24	-2.24213	-0.265084	1.49211e-06	-2.28174	-0.237783
76281851	chr5:76281851:T:C	1.02173e-23	-1.2828	-6.68458e-10	1.96339e-06	-2.24505	-6.68458e-10
76281891	chr5:76281891:A:G	3.97004e-24	-2.29724	0.0691353	2.19383e-06	-2.24296	0.108887
76281994	chr5:76281994:A:G	2.12313e-24	-2.25239	-0.601592	1.19728e-06	-2.17426	-0.565403
76282411	chr5:76282411:T:C	1.03907e-23	-1.26596	-6.68458e-10	1.9726e-06	-2.24036	-6.68458e-10
76282641	chr5:76282641:G:T	1.00965e-23	-1.29469	-6.68458e-10	1.95828e-06	-2.24765	-6.68458e-10
76283181	chr5:76283181:T:C	2.96551e-24	-2.20943	-0.310391	1.41383e-06	-2.30055	-0.272861
76283262	chr5:76283262:A:G	1.25737e-23	-1.07527	-6.68458e-10	2.08509e-06	-2.1849	-6.68458e-10
76283678	chr5:76283678:A:C	5.02047e-24	-1.99335	-6.68458e-10	2.17886e-06	-2.14092	-6.68458e-10
76283693	chr5:76283693:A:G	2.3646e-24	-2.27811	-0.468154	1.3402e-06	-2.2021	-0.424793
76283879	chr5:76283879:A:G	1.06421e-23	-9.12748e-10	-1.24206	5.42343e-06	-9.12748e-10	-1.22899
76283893	chr5:76283893:G:T	9.75932e-24	-9.12748e-10	-1.32865	4.85785e-06	-9.12748e-10	-1.33912
76283937	chr5:76283937:G:A	2.16576e-24	-2.28082	-0.553286	1.22537e-06	-2.20623	-0.510244
76284121	chr5:76284121:T:C	1.36358e-24	-2.27446	-1.02231	7.32356e-07	-2.20805	-1.02315
76284137	chr5:76284137:G:T	1.20137e-23	-9.12748e-10	-1.12083	6.14006e-06	-9.12748e-10	-1.10488
76284464	chr5:76284464:C:T	1.05018e-23	-9.12748e-10	-1.25533	5.13092e-06	-9.12748e-10	-1.28443
76284541	chr5:76284541:G:A	2.59872e-23	-9.12748e-10	-0.34927	1.35039e-05	-9.12748e-10	-0.316735
76284584	chr5:76284584:C:A	1.38162e-24	-2.26514	-1.01848	7.45265e-07	-2.19339	-1.02034
76285460	chr5:76285460:A:G	2.93877e-23	-9.12748e-10	-0.226299	1.43774e-05	-9.12748e-10	-0.254059
76286642	chr5:76286642:T:C	2.69513e-24	-1.27855	-1.33688	5.15108e-07	-2.23831	-1.34479
76286875	chr5:76286875:C:G	3.70412e-24	-2.17463	-0.122797	2.23239e-06	-2.1588	0.0421543
76287178	chr5:76287178:T:C	2.11298e-23	-9.12748e-10	-0.556191	1.09352e-05	-9.12748e-10	-0.527732
76287578	chr5:76287578:A:G	4.37104e-23	-9.12748e-10	0.170711	2.20885e-05	-9.12748e-10	0.175342
76288598	chr5:76288598:A:G	1.58386e-24	-2.27565	-0.871361	8.59241e-07	-2.21182	-0.859597
76289512	chr5:76289512:G:C	2.40987e-23	-9.12748e-10	-0.424717	1.28987e-05	-9.12748e-10	-0.362593
76289680	chr5:76289680:T:G	1.40399e-23	-9.12748e-10	-0.964972	6.71613e-06	-9.12748e-10	-1.0152
76290360	chr5:76290360:G:A	2.44864e-23	-9.12748e-10	-0.408758	1.20035e-05	-9.12748e-10	-0.434515
76290636	chr5:76290636:A:G	9.48875e-24	-9.12748e-10	-1.35677	4.77527e-06	-9.12748e-10	-1.35627
76290667	chr5:76290667:TC:T	1.07117e-23	-1.23554	-6.68458e-10	1.99027e-06	-2.23145	-6.68458e-10
76290691	chr5:76290691:C:T	1.03142e-23	-9.12748e-10	-1.27336	5.15212e-06	-9.12748e-10	-1.28031
76291507	chr5:76291507:C:T	2.58175e-23	-9.12748e-10	-0.355824	1.26475e-05	-9.12748e-10	-0.382253
76291613	chr5:76291613:A:C	1.32394e-23	-9.12748e-10	-1.02368	6.8379e-06	-9.12748e-10	-0.997236
76291895	chr5:76291895:A:T	8.54622e-24	-1.46139	-6.68458e-10	3.63163e-06	-1.63003	-6.68458e-10
76292682	chr5:76292682:T:C	4.65961e-24	-1.50524	-0.562708	9.87835e-07	-2.29428	-0.637673
76293903	chr5:76293903:G:A	5.05447e-23	-9.12748e-10	0.315981	3.08734e-05	-9.12748e-10	0.51018
76294273	chr5:76294273:T:C	9.74904e-24	-9.12748e-10	-1.32971	4.85862e-06	-9.12748e-10	-1.33896
76294388	chr5:76294388:G:A	1.32278e-23	-9.12748e-10	-1.02456	6.92575e-06	-9.12748e-10	-0.98447
76294458	chr5:76294458:T:C	7.9847e-24	-2.29589	0.766544	4.24724e-06	-2.21609	0.742646
76294463	chr5:76294463:G:A	2.03578e-23	-9.12748e-10	-0.593412	1.05144e-05	-9.12748e-10	-0.566975
76294548	chr5:76294548:C:T	1.55662e-23	-0.861771	-6.68458e-10	2.38961e-06	-2.04859	-6.68458e-10
76295499	chr5:76295499:G:A	1.12603e-24	-2.31206	-1.17611	5.90489e-07	-2.27508	-1.17144
76296161	chr5:76296161:G:C	1.45293e-24	-2.14984	-1.08345	8.29881e-07	-2.0243	-1.08189
76296733	chr5:76296733:C:T	1.18436e-23	-9.12748e-10	-1.13509	6.07503e-06	-9.12748e-10	-1.11553
76296965	chr5:76296965:AACTG:A	9.43816e-24	-9.12748e-10	-1.36212	4.74077e-06	-9.12748e-10	-1.36352
76297886	chr5:76297886:G:A	5.49617e-24	-1.90282	-6.68458e-10	2.35909e-06	-2.06144	-6.68458e-10
76297956	chr5:76297956:G:A	9.47153e-24	-9.12748e-10	-1.35859	4.77589e-06	-9.12748e-10	-1.35614
76298535	chr5:76298535:A:G	6.53161e-24	-2.29741	0.56719	3.62637e-06	-2.21057	0.579083
76298632	chr5:76298632:A:T	3.27744e-24	-2.30273	-0.117085	1.63345e-06	-2.29698	-0.132035
76298918	chr5:76298918:G:A	1.35419e-24	-2.28426	-1.01941	7.3869e-07	-2.2236	-0.99899
76298956	chr5:76298956:C:T	9.50487e-24	-9.12748e-10	-1.35507	4.76733e-06	-9.12748e-10	-1.35793
76299573	chr5:76299573:C:A	1.25233e-23	-9.12748e-10	-1.07928	6.46195e-06	-9.12748e-10	-1.05378
76300276	chr5:76300276:A:G	1.19621e-23	-9.12748e-10	-1.12513	5.85122e-06	-9.12748e-10	-1.15307
76301061	chr5:76301061:G:A	1.30079e-23	-9.12748e-10	-1.04132	6.7833e-06	-9.12748e-10	-1.00525
76301574	chr5:76301574:G:T	1.01176e-23	-1.2926	-6.68458e-10	1.95966e-06	-2.24694	-6.68458e-10
76301669	chr5:76301669:A:G	1.19017e-24	-2.24401	-1.18877	5.52597e-07	-2.31978	-1.19306
76302531	chr5:76302531:A:G	1.2671e-23	-9.12748e-10	-1.06756	6.18766e-06	-9.12748e-10	-1.09716
76302562	chr5:76302562:G:A	1.41298e-23	-9.12748e-10	-0.958587	6.87592e-06	-9.12748e-10	-0.99169
76303281	chr5:76303281:T:C	1.25325e-23	-9.12748e-10	-1.07855	6.52801e-06	-9.12748e-10	-1.04361
76303351	chr5:76303351:G:C	1.1026e-24	-2.28676	-1.22245	5.93407e-07	-2.22493	-1.21666
76303649	chr5:76303649:A:G	9.99791e-24	-9.12748e-10	-1.3045	4.994e-06	-9.12748e-10	-1.31148
76303754	chr5:76303754:T:G	1.17135e-23	-9.12748e-10	-1.14614	6.07439e-06	-9.12748e-10	-1.11564
76304326	chr5:76304326:A:G	1.28423e-24	-2.22417	-1.13255	5.85266e-07	-2.31615	-1.13925
76305104	chr5:76305104:G:T	9.31739e-24	-2.25929	0.8843	6.07556e-06	-2.26878	1.15334
76305146	chr5:76305146:G:T	2.02394e-23	-9.12748e-10	-0.599246	1.00413e-05	-9.12748e-10	-0.613006
76305162	chr5:76305162:T:C	1.22617e-23	-9.12748e-10	-1.1004	6.06799e-06	-9.12748e-10	-1.11669
76305356	chr5:76305356:A:G	3.18023e-24	-2.22163	-0.228292	1.56736e-06	-2.28823	-0.182097
76306354	chr5:76306354:C:A	2.42417e-24	-1.35912	-1.36227	6.12256e-07	-2.04941	-1.36091
76306566	chr5:76306566:C:A	1.38628e-24	-2.02601	-1.25425	8.29151e-07	-1.8698	-1.23727
76306724	chr5:76306724:A:G	1.41089e-24	-2.01735	-1.24531	8.4583e-07	-1.86001	-1.22714
76306878	chr5:76306878:A:C	1.38791e-24	-1.99755	-1.28153	8.34496e-07	-1.83587	-1.26478
76307055	chr5:76307055:G:GT	8.58871e-24	-1.45643	-6.68458e-10	4.08625e-06	-1.51209	-6.68458e-10
76307391	chr5:76307391:G:A	1.52715e-24	-2.02368	-1.1598	9.18879e-07	-1.86678	-1.13753
76307437	chr5:76307437:G:A	3.62174e-24	-2.31992	-6.68458e-10	1.83894e-06	-2.31053	-6.68458e-10
76307470	chr5:76307470:TC:T	1.49404e-24	-2.02521	-1.18019	8.97739e-07	-1.86843	-1.15916
76307484	chr5:76307484:G:C	2.10389e-23	-9.12748e-10	-0.560502	1.05306e-05	-9.12748e-10	-0.565429
76307608	chr5:76307608:A:G	2.23801e-23	-9.12748e-10	-0.498703	1.11721e-05	-9.12748e-10	-0.506299
76307950	chr5:76307950:C:T	2.67583e-23	-9.12748e-10	-0.32003	1.33069e-05	-9.12748e-10	-0.331438
76307962	chr5:76307962:T:G	3.32888e-24	-1.07205	-1.33219	7.35617e-07	-1.88594	-1.34082
76308061	chr5:76308061:C:A	1.85674e-24	-2.07928	-0.908779	1.10932e-06	-1.94264	-0.873328
76308665	chr5:76308665:G:A	9.89949e-24	-9.12748e-10	-1.31439	5.09617e-06	-9.12748e-10	-1.29123
76308676	chr5:76308676:T:TGAGA	1.60571e-24	-2.23449	-0.898821	7.83658e-07	-2.24688	-0.916622
76309042	chr5:76309042:T:A	1.50941e-24	-2.25088	-0.944278	7.5939e-07	-2.31858	-0.876379
76309090	chr5:76309090:A:G	2.90322e-24	-1.17801	-1.36304	6.67099e-07	-1.96299	-1.36154
76309197	chr5:76309197:C:T	1.78947e-24	-2.01389	-1.01107	1.08863e-06	-1.85715	-0.977646
76309327	chr5:76309327:A:G	1.98855e-24	-1.91932	-1.00015	1.23955e-06	-1.73976	-0.965209
76309357	chr5:76309357:T:G	1.78181e-24	-1.97782	-1.05143	1.09069e-06	-1.81166	-1.02125
76309375	chr5:76309375:C:T	1.27838e-23	-9.12748e-10	-1.0587	6.52078e-06	-9.12748e-10	-1.04472
76310065	chr5:76310065:T:G	1.75281e-24	-2.00484	-1.04081	1.07278e-06	-1.84227	-1.00719
76310533	chr5:76310533:G:C	9.41953e-24	-9.12748e-10	-1.36409	4.74994e-06	-9.12748e-10	-1.36159
76310883	chr5:76310883:T:C	1.07519e-24	-2.17081	-1.36357	5.29167e-07	-2.1926	-1.36357
76311062	chr5:76311062:C:T	9.51168e-24	-9.12748e-10	-1.35436	4.83639e-06	-9.12748e-10	-1.34355
76311283	chr5:76311283:G:A	1.09583e-23	-9.12748e-10	-1.21277	5.5313e-06	-9.12748e-10	-1.20929
76311460	chr5:76311460:A:G	3.2671e-24	-1.05947	-1.3635	7.13824e-07	-1.89533	-1.36151
76311760	chr5:76311760:C:A	3.77487e-23	-9.12748e-10	0.024075	1.87624e-05	-9.12748e-10	0.0121389
76311779	chr5:76311779:G:A	9.46546e-24	-9.12748e-10	-1.35923	4.78468e-06	-9.12748e-10	-1.3543
76311794	chr5:76311794:C:T	9.95006e-24	-1.3093	-6.68458e-10	3.00319e-06	-1.82004	-6.68458e-10
76311910	chr5:76311910:C:T	1.05287e-23	-9.12748e-10	-1.25277	5.25422e-06	-9.12748e-10	-1.26069
76312159	chr5:76312159:C:T	1.5316e-24	-1.95248	-1.22808	9.2795e-07	-1.78913	-1.20537
76313168	chr5:76313168:T:C	9.28528e-25	-2.318	-1.36303	4.6663e-07	-2.31825	-1.36368
76313342	chr5:76313342:C:T	1.62179e-24	-1.8347	-1.28864	1.01108e-06	-1.63599	-1.27271
76313408	chr5:76313408:T:C	9.87964e-24	-9.12748e-10	-1.3164	5.03522e-06	-9.12748e-10	-1.30326
76313861	chr5:76313861:T:C	1.36369e-24	-2.03418	-1.2625	6.57504e-07	-2.0807	-1.25832
76314249	chr5:76314249:G:A	1.24898e-24	-2.02165	-1.3629	7.18181e-07	-1.89008	-1.36067
76315483	chr5:76315483:A:T	1.22141e-24	-2.04332	-1.36355	7.20662e-07	-1.88324	-1.36407
76315529	chr5:76315529:A:G	1.45076e-24	-2.02456	-1.21024	8.50175e-07	-1.89537	-1.18666
76315772	chr5:76315772:C:T	1.22629e-24	-2.03923	-1.36366	7.24651e-07	-1.87777	-1.36401
76315961	chr5:76315961:C:T	9.64075e-24	-9.12748e-10	-1.34088	4.84794e-06	-9.12748e-10	-1.34116
76316087	chr5:76316087:A:G	1.50074e-24	-1.97347	-1.22745	8.88747e-07	-1.83409	-1.20357
76316180	chr5:76316180:C:T	1.54037e-24	-1.97361	-1.20125	9.13e-07	-1.83391	-1.17683
76316387	chr5:76316387:A:G	1.7181e-23	-9.12748e-10	-0.763072	8.59548e-06	-9.12748e-10	-0.76848
76316413	chr5:76316413:T:C	1.55559e-24	-1.94239	-1.22263	9.26459e-07	-1.79697	-1.19914
76316437	chr5:76316437:T:C	1.50759e-24	-1.97261	-1.22376	8.94377e-07	-1.83265	-1.19869
76316507	chr5:76316507:T:G	1.46413e-24	-2.00185	-1.22376	8.64473e-07	-1.86666	-1.19869
76317386	chr5:76317386:T:C	1.33718e-23	-9.12748e-10	-1.01373	6.55963e-06	-9.12748e-10	-1.03878
76317514	chr5:76317514:C:T	9.96573e-24	-9.12748e-10	-1.30772	5.03326e-06	-9.12748e-10	-1.30365
76317745	chr5:76317745:C:T	1.68723e-23	-9.12748e-10	-0.781203	8.3381e-06	-9.12748e-10	-0.798881
76317997	chr5:76317997:C:CA	1.58775e-23	-9.12748e-10	-0.84197	7.85642e-06	-9.12748e-10	-0.858385
76318077	chr5:76318077:ATTT:A	1.43981e-24	-2.00403	-1.23833	8.46834e-07	-1.87002	-1.21595
76318161	chr5:76318161:G:A	1.50414e-23	-9.12748e-10	-0.896069	7.56481e-06	-9.12748e-10	-0.896209
76318216	chr5:76318216:G:A	1.68072e-23	-9.12748e-10	-0.785068	8.3069e-06	-9.12748e-10	-0.80263
76318830	chr5:76318830:AGAAG:A	1.50953e-23	-9.12748e-10	-0.892493	8.4254e-06	-9.12748e-10	-0.788466
76318912	chr5:76318912:C:T	1.25956e-23	-1.07353	-6.68458e-10	2.77262e-06	-1.89992	-6.68458e-10
76319034	chr5:76319034:A:G	1.43458e-24	-2.03017	-1.21584	8.40792e-07	-1.90062	-1.1925
76319079	chr5:76319079:A:C	1.01709e-23	-9.12748e-10	-1.28735	5.31428e-06	-9.12748e-10	-1.24932
76319216	chr5:76319216:C:G	1.47741e-23	-9.12748e-10	-0.913998	7.33141e-06	-9.12748e-10	-0.927549
76319281	chr5:76319281:C:T	9.44417e-24	-9.12748e-10	-1.36148	4.74172e-06	-9.12748e-10	-1.36332
76319451	chr5:76319451:C:T	1.90264e-23	-9.12748e-10	-0.661051	9.37282e-06	-9.12748e-10	-0.681902
76319509	chr5:76319509:G:A	1.461e-23	-9.12748e-10	-0.925172	7.24605e-06	-9.12748e-10	-0.93926
76319719	chr5:76319719:G:A	1.45794e-23	-9.12748e-10	-0.927264	7.23115e-06	-9.12748e-10	-0.941319
76319837	chr5:76319837:T:C	1.461e-23	-9.12748e-10	-0.925172	7.24605e-06	-9.12748e-10	-0.93926
76320134	chr5:76320134:A:G	1.43304e-24	-2.14704	-1.10004	8.52294e-07	-2.03405	-1.04549
76320147	chr5:76320147:G:A	9.43806e-24	-9.12748e-10	-1.36213	4.76819e-06	-9.12748e-10	-1.35775
76320974	chr5:76320974:C:A	9.92749e-25	-2.30546	-1.30869	4.91044e-07	-2.31938	-1.31156
76322064	chr5:76322064:A:C	1.39625e-24	-2.02324	-1.24985	8.1611e-07	-1.89282	-1.23011
76322109	chr5:76322109:T:C	4.78906e-24	-0.676463	-1.36408	9.07387e-07	-1.65278	-1.36413
76322208	chr5:76322208:C:T	5.05212e-24	-0.65625	-1.33082	2.02942e-06	-0.908548	-1.30342
76322480	chr5:76322480:C:A	1.45441e-23	-0.929689	-6.68458e-10	5.16434e-06	-1.27794	-6.68458e-10
76322738	chr5:76322738:C:G	9.69629e-25	-2.3019	-1.33582	4.77491e-07	-2.3199	-1.33903
76322871	chr5:76322871:T:C	2.84645e-23	-9.12748e-10	-0.258218	1.38864e-05	-9.12748e-10	-0.288805
76323339	chr5:76323339:C:T	9.64856e-24	-9.12748e-10	-1.34007	4.76913e-06	-9.12748e-10	-1.35755
76323581	chr5:76323581:A:G	1.035e-24	-2.30213	-1.27035	5.25116e-07	-2.31993	-1.24392
76323642	chr5:76323642:C:T	1.29094e-24	-2.08621	-1.26529	7.4543e-07	-1.96706	-1.24645
76323804	chr5:76323804:G:A	1.14836e-24	-2.12371	-1.34483	5.40364e-07	-2.18508	-1.35015
76324261	chr5:76324261:G:T	9.59014e-24	-9.12748e-10	-1.34614	4.80013e-06	-9.12748e-10	-1.35107
76324484	chr5:76324484:T:A	9.57787e-24	-9.12748e-10	-1.34742	4.85142e-06	-9.12748e-10	-1.34045
76324949	chr5:76324949:G:C	9.42475e-24	-9.12748e-10	-1.36354	4.79554e-06	-9.12748e-10	-1.35203
76325754	chr5:76325754:T:G	1.36446e-23	-9.12748e-10	-0.993535	6.66064e-06	-9.12748e-10	-1.0235
76326254	chr5:76326254:A:T	1.18655e-23	-9.12748e-10	-1.13324	5.66493e-06	-9.12748e-10	-1.18542
76326730	chr5:76326730:C:G	1.90561e-23	-9.12748e-10	-0.65949	9.3617e-06	-9.12748e-10	-0.68309
76326989	chr5:76326989:C:A	1.07445e-24	-2.17703	-1.35803	5.25177e-07	-2.22212	-1.34162
76327028	chr5:76327028:TA:T	1.86865e-23	-9.12748e-10	-0.679075	8.75476e-06	-9.12748e-10	-0.750119
76327045	chr5:76327045:G:A	2.1395e-24	-1.65645	-1.18985	1.08782e-06	-1.6603	-1.17524
76327476	chr5:76327476:G:A	1.3517e-23	-9.12748e-10	-1.00293	6.4622e-06	-9.12748e-10	-1.05375
76327800	chr5:76327800:C:G	3.92386e-24	-1.14239	-1.09741	4.0081e-06	-0.490625	-1.04077
76327864	chr5:76327864:A:G	1.778e-24	-2.21378	-0.817607	1.05738e-06	-2.0836	-0.780319
76327950	chr5:76327950:A:G	1.31344e-24	-2.03281	-1.30142	7.19937e-07	-1.9649	-1.2834
76328117	chr5:76328117:T:C	9.43661e-24	-9.12748e-10	-1.36228	4.74495e-06	-9.12748e-10	-1.36264
76328589	chr5:76328589:A:G	3.65693e-24	-2.31025	-6.68458e-10	1.96097e-06	-2.24628	-6.68458e-10
76328689	chr5:76328689:A:G	1.14198e-24	-2.14266	-1.33145	6.42986e-07	-2.00722	-1.35413
76329449	chr5:76329449:T:C	1.01979e-24	-2.31979	-1.26748	5.47216e-07	-2.30612	-1.21651
76329652	chr5:76329652:G:A	9.41999e-24	-9.12748e-10	-1.36404	4.73806e-06	-9.12748e-10	-1.36409
76329914	chr5:76329914:CAAA:C	3.61516e-24	-1.36785	-0.953891	3.15166e-06	-0.783391	-0.988395
76329926	chr5:76329926:G:T	1.12752e-23	-9.12748e-10	-1.18427	5.69032e-06	-9.12748e-10	-1.18095
76330127	chr5:76330127:G:A	2.93778e-24	-1.30952	-1.2197	8.62841e-07	-1.89972	-1.16752
76330523	chr5:76330523:C:G	5.06392e-23	1.55274	-1.23489	1.99788e-05	1.33219	-1.25723
76330545	chr5:76330545:G:A	1.36248e-24	-1.93729	-1.36027	5.86636e-07	-2.08941	-1.36366
76330652	chr5:76330652:A:T	1.81325e-24	-2.28544	-0.726317	9.71464e-07	-2.24759	-0.701075
76330898	chr5:76330898:T:C	1.51951e-24	-2.22307	-0.965414	7.96239e-07	-2.23181	-0.915757
76331109	chr5:76331109:T:G	9.99932e-24	-0.50419	-0.800169	5.55563e-06	-0.385925	-0.818979
76331351	chr5:76331351:G:A	1.4982e-24	-1.83859	-1.36402	4.97448e-07	-2.25434	-1.36364
76331434	chr5:76331434:G:C	1.01413e-23	-9.12748e-10	-1.29026	4.98486e-06	-9.12748e-10	-1.31331
76331735	chr5:76331735:C:T	4.51686e-24	-0.840901	-1.25816	2.63015e-06	-0.708998	-1.24368
76331758	chr5:76331758:G:A	5.28692e-24	-1.94164	-6.68458e-10	2.19043e-06	-2.13562	-6.68458e-10
76331945	chr5:76331945:G:C	4.75932e-24	-0.7904	-1.25637	2.78196e-06	-0.654506	-1.24206
76332044	chr5:76332044:G:A	4.75511e-24	-0.788511	-1.25914	2.77946e-06	-0.652396	-1.24506
76332081	chr5:76332081:C:G	2.01124e-24	-1.77476	-1.13336	7.02781e-07	-2.19661	-1.07582
76332164	chr5:76332164:T:C	4.78731e-24	-0.788491	-1.25242	2.79934e-06	-0.652527	-1.23781
76332281	chr5:76332281:G:A	4.69427e-24	-0.825885	-1.23465	2.76955e-06	-0.682728	-1.21831
76332348	chr5:76332348:G:C	9.51334e-24	-9.12748e-10	-1.35418	4.81432e-06	-9.12748e-10	-1.34812
76332362	chr5:76332362:A:C	1.33638e-24	-1.95287	-1.36405	4.79396e-07	-2.29125	-1.36369
76332382	chr5:76332382:T:C	9.50844e-24	-9.12748e-10	-1.3547	4.81116e-06	-9.12748e-10	-1.34878
76332588	chr5:76332588:A:G	1.87028e-24	-1.81672	-1.16407	6.4148e-07	-2.24548	-1.11821
76332668	chr5:76332668:G:C	1.06018e-23	-9.12748e-10	-1.24586	5.36313e-06	-9.12748e-10	-1.24017
76333273	chr5:76333273:T:TC	9.50807e-24	-9.12748e-10	-1.35473	4.81015e-06	-9.12748e-10	-1.34899
76333391	chr5:76333391:A:C	9.56331e-24	-9.12748e-10	-1.34894	4.84525e-06	-9.12748e-10	-1.34172
76333733	chr5:76333733:C:T	1.93927e-23	-0.641977	-6.68458e-10	1.08532e-05	-0.535254	-6.68458e-10
76333993	chr5:76333993:T:C	9.98252e-24	-9.12748e-10	-1.30604	5.0915e-06	-9.12748e-10	-1.29214
76334021	chr5:76334021:T:A	1.00985e-23	-9.12748e-10	-1.29449	5.15913e-06	-9.12748e-10	-1.27895
76334347	chr5:76334347:A:AAC	1.20532e-24	-2.25524	-1.16489	7.01799e-07	-2.13871	-1.13512
76334362	chr5:76334362:C:T	9.73657e-24	-9.12748e-10	-1.33099	4.81052e-06	-9.12748e-10	-1.34891
76334363	chr5:76334363:A:G	1.11829e-24	-2.19983	-1.29524	5.7168e-07	-2.21353	-1.26536
76334374	chr5:76334374:A:G	9.89229e-24	-9.12748e-10	-1.31512	5.04004e-06	-9.12748e-10	-1.3023
76334391	chr5:76334391:C:T	1.3094e-23	-9.12748e-10	-1.03472	6.45613e-06	-9.12748e-10	-1.05469
76335067	chr5:76335067:G:A	1.19599e-23	-9.12748e-10	-1.12531	5.84882e-06	-9.12748e-10	-1.15348
76335384	chr5:76335384:A:C	4.29281e-24	-2.14993	-6.68458e-10	1.82979e-06	-2.31552	-6.68458e-10
76335474	chr5:76335474:G:T	1.26602e-23	-0.501883	-0.56653	6.91955e-06	-0.384071	-0.601295
76335508	chr5:76335508:A:G	1.17241e-23	-9.12748e-10	-1.14523	6.08821e-06	-9.12748e-10	-1.11336
76335897	chr5:76335897:T:C	2.42569e-23	-0.418176	-6.68458e-10	1.38243e-05	-0.293289	-6.68458e-10
76335980	chr5:76335980:A:G	5.81035e-23	-9.12748e-10	0.45535	2.81156e-05	-9.12748e-10	0.416608
76336200	chr5:76336200:T:C	9.94631e-24	-9.12748e-10	-1.30967	5.06162e-06	-9.12748e-10	-1.29803
76336920	chr5:76336920:G:A	2.07606e-24	-2.24206	-0.634346	1.05802e-06	-2.30663	-0.55669
76337522	chr5:76337522:A:G	1.15141e-24	-2.12517	-1.34071	5.74345e-07	-2.15094	-1.3233
76337586	chr5:76337586:G:A	2.65328e-23	-0.328493	-6.68458e-10	1.51829e-05	-0.199546	-6.68458e-10
76337690	chr5:76337690:C:A	2.78139e-24	-1.26105	-1.32287	2.5718e-06	-0.626501	-1.34861
76337858	chr5:76337858:T:C	8.42746e-24	-1.47538	-6.68458e-10	4.28839e-06	-1.4638	-6.68458e-10
76338003	chr5:76338003:G:A	3.57625e-23	-9.12748e-10	-0.0299749	2.07535e-05	-9.12748e-10	0.113
76338042	chr5:76338042:G:A	5.39726e-24	-0.603523	-1.31746	3.19848e-06	-0.453204	-1.30384
76338234	chr5:76338234:A:C	9.42859e-24	-9.12748e-10	-1.36313	4.73794e-06	-9.12748e-10	-1.36411
76338442	chr5:76338442:G:C	3.9713e-24	-2.22778	-6.68458e-10	2.28881e-06	-2.09169	-6.68458e-10
76338623	chr5:76338623:A:G	1.03223e-23	-9.12748e-10	-1.27257	5.16149e-06	-9.12748e-10	-1.27849
76338717	chr5:76338717:A:G	9.4225e-24	-9.12748e-10	-1.36378	4.75594e-06	-9.12748e-10	-1.36032
76338988	chr5:76338988:G:GCACACCTCACAGCCC	9.42264e-24	-9.12748e-10	-1.36376	4.75568e-06	-9.12748e-10	-1.36038
76339450	chr5:76339450:C:T	9.47409e-24	-9.12748e-10	-1.35832	4.77485e-06	-9.12748e-10	-1.35635
76339452	chr5:76339452:C:T	9.41982e-24	-9.12748e-10	-1.36406	4.73923e-06	-9.12748e-10	-1.36384
76339651	chr5:76339651:T:C	4.06374e-23	-9.12748e-10	0.0978126	2.19999e-05	-9.12748e-10	0.171323
76339670	chr5:76339670:TGCCACTGCACTCCA:T	1.70781e-23	-1.41467	0.645587	9.33371e-06	-1.415	0.728917
76339695	chr5:76339695:C:A	1.10371e-23	-9.12748e-10	-1.20562	5.66814e-06	-9.12748e-10	-1.18485
76339700	chr5:76339700:T:C	1.1049e-23	-9.12748e-10	-1.20453	5.68304e-06	-9.12748e-10	-1.18223
76339796	chr5:76339796:T:A	1.63436e-23	-1.40483	0.591786	8.9275e-06	-1.40634	0.67576
76339886	chr5:76339886:G:A	1.40948e-22	-9.12748e-10	1.34151	7.92344e-05	-9.12748e-10	1.45269
76339988	chr5:76339988:C:T	3.34224e-23	-0.931064	0.833415	1.82214e-05	-0.949549	0.932428
76340054	chr5:76340054:A:G	5.375e-24	-1.56073	-0.364389	9.51703e-06	-0.398683	-0.267951
76340181	chr5:76340181:G:A	3.67297e-24	-2.25174	-0.0541388	1.93861e-06	-2.30918	0.0514302
76340427	chr5:76340427:G:A	2.85502e-24	-1.81965	-0.738145	1.0272e-06	-2.28878	-0.604098
76340439	chr5:76340439:T:C	6.07173e-24	-2.01023	0.207001	2.95456e-06	-2.16228	0.325913
76340583	chr5:76340583:T:C	4.57223e-24	-2.27486	0.187982	2.59035e-06	-2.30946	0.341533
76341013	chr5:76341013:T:C	7.0011e-24	-2.31836	0.657553	4.40247e-06	-2.20895	0.771399
76341114	chr5:76341114:A:G	3.29465e-24	-2.2774	-0.137178	1.81663e-06	-2.31317	-0.00956563
76341220	chr5:76341220:C:T	2.82199e-24	-2.24099	-0.328442	1.48098e-06	-2.31991	-0.207102
76341412	chr5:76341412:G:A	9.85664e-24	-9.12748e-10	-1.31873	4.8531e-06	-9.12748e-10	-1.3401
76341674	chr5:76341674:G:A	1.0837e-23	-9.12748e-10	-1.22391	5.57957e-06	-9.12748e-10	-1.2006
76341737	chr5:76341737:C:T	6.49444e-24	-0.951965	-0.783965	1.54965e-06	-1.82971	-0.65198
76342271	chr5:76342271:C:T	9.61122e-24	-9.12748e-10	-1.34394	4.81626e-06	-9.12748e-10	-1.34772
76342278	chr5:76342278:T:C	1.03771e-24	-2.2155	-1.35437	4.7396e-07	-2.31922	-1.34713
76342844	chr5:76342844:T:A	9.84162e-24	-9.12748e-10	-1.32026	4.84775e-06	-9.12748e-10	-1.3412
76343328	chr5:76343328:G:T	5.13889e-24	-2.25537	0.285331	2.7112e-06	-2.31898	0.396654
76343366	chr5:76343366:A:G	1.2805e-23	-9.12748e-10	-1.05704	6.38808e-06	-9.12748e-10	-1.06528
76343957	chr5:76343957:G:T	7.61987e-24	-0.792015	-0.784102	1.70608e-06	-1.73404	-0.651477
76344018	chr5:76344018:CAAAT:C	4.33138e-24	-0.887157	-1.25383	8.44166e-07	-1.87069	-1.21843
76344029	chr5:76344029:C:T	1.47671e-24	-2.30818	-0.908882	8.25453e-07	-2.29107	-0.820469
76344296	chr5:76344296:C:T	1.50147e-24	-2.23219	-0.968245	6.42272e-07	-2.31975	-1.04271
76344300	chr5:76344300:T:C	1.14933e-23	-9.12748e-10	-1.16511	5.7041e-06	-9.12748e-10	-1.17853
76344475	chr5:76344475:A:G	1.50857e-24	-2.25959	-0.936124	6.56267e-07	-2.31856	-1.02234
76344703	chr5:76344703:C:G	9.61869e-25	-2.31865	-1.3271	5.0209e-07	-2.29513	-1.31357
76344966	chr5:76344966:G:A	1.37179e-23	-9.12748e-10	-0.988175	7.07016e-06	-9.12748e-10	-0.963834
76344996	chr5:76344996:C:T	5.63312e-24	-0.877237	-1.00098	1.27826e-06	-1.78261	-0.89161
76345138	chr5:76345138:A:G	1.40097e-24	-2.31561	-0.954099	7.74689e-07	-2.30316	-0.871854
76345614	chr5:76345614:G:T	1.93184e-23	-9.12748e-10	-0.645818	9.89162e-06	-9.12748e-10	-0.628028
76345655	chr5:76345655:T:C	1.38934e-24	-2.31955	-0.958493	7.62263e-07	-2.31414	-0.87704
76345990	chr5:76345990:G:A	4.52934e-24	-0.902493	-1.19381	1.00613e-06	-1.79244	-1.12117
76346386	chr5:76346386:T:C	4.95757e-22	-9.12748e-10	2.59921	0.000241469	-9.12748e-10	2.56703
76346563	chr5:76346563:C:T	3.486e-24	-1.11763	-1.24049	8.41909e-07	-1.91572	-1.17608
76346622	chr5:76346622:T:A	4.31596e-24	-1.05618	-1.08838	1.05234e-06	-1.87973	-0.988967
76346626	chr5:76346626:G:A	1.19194e-23	-9.12748e-10	-1.12871	5.7528e-06	-9.12748e-10	-1.17003
76346661	chr5:76346661:C:T	4.20284e-24	-1.08123	-1.08989	1.03425e-06	-1.89531	-0.990727
76346711	chr5:76346711:A:G	3.70224e-24	-2.29794	-6.68458e-10	1.87899e-06	-2.28898	-6.68458e-10
76346936	chr5:76346936:T:C	2.33249e-23	-9.12748e-10	-0.457354	1.20361e-05	-9.12748e-10	-0.431807
76346946	chr5:76346946:A:G	3.1805e-24	-1.47229	-0.977544	9.51296e-07	-2.10963	-0.860018
76347212	chr5:76347212:A:G	5.21428e-24	-2.11469	0.159221	2.59027e-06	-2.2385	0.270544
76347676	chr5:76347676:A:G	1.35925e-24	-1.93598	-1.36396	7.15794e-07	-1.89212	-1.36196
76347738	chr5:76347738:C:T	1.66835e-23	-9.12748e-10	-0.792455	8.77183e-06	-9.12748e-10	-0.748171
76348412	chr5:76348412:A:G	3.99827e-23	-9.12748e-10	0.0815714	1.54251e-05	-9.12748e-10	-0.18372
76348900	chr5:76348900:TGAGGCAGAGAACAGCTTGAACCCAG:T	1.29681e-23	-9.12748e-10	-1.04438	6.19525e-06	-9.12748e-10	-1.09593
76349249	chr5:76349249:C:T	1.0325e-23	-9.12748e-10	-1.27231	5.10158e-06	-9.12748e-10	-1.29017
76349383	chr5:76349383:C:T	1.12273e-23	-9.12748e-10	-1.18853	5.44762e-06	-9.12748e-10	-1.22454
76350173	chr5:76350173:C:T	3.87506e-24	-1.09206	-1.16025	8.62652e-07	-1.9181	-1.14936
76350481	chr5:76350481:C:T	1.64819e-23	-9.12748e-10	-0.804613	7.87344e-06	-9.12748e-10	-0.856222
76350541	chr5:76350541:G:T	1.26474e-23	-9.12748e-10	-1.06942	6.05983e-06	-9.12748e-10	-1.11803
76350880	chr5:76350880:G:A	3.41424e-24	-1.06218	-1.31674	7.4808e-07	-1.89727	-1.31269
76350946	chr5:76350946:G:A	9.41951e-24	-9.12748e-10	-1.36409	4.73812e-06	-9.12748e-10	-1.36408
76351178	chr5:76351178:A:G	1.0267e-23	-9.12748e-10	-1.27794	5.40288e-06	-9.12748e-10	-1.23278
76351242	chr5:76351242:T:C	1.31194e-23	-9.12748e-10	-1.03279	6.27341e-06	-9.12748e-10	-1.0834
76351287	chr5:76351287:A:AC	1.07687e-23	-9.12748e-10	-1.23023	5.45177e-06	-9.12748e-10	-1.22378
76351805	chr5:76351805:G:A	1.31358e-24	-2.19361	-1.14051	5.50416e-07	-2.3198	-1.197
76351925	chr5:76351925:A:G	6.47911e-24	-0.89816	-0.840132	1.11834e-06	-2.05168	-0.756192
76351939	chr5:76351939:G:A	9.60435e-24	-9.12748e-10	-1.34466	4.80447e-06	-9.12748e-10	-1.35017
76351967	chr5:76351967:T:C	4.46617e-24	-0.840605	-1.26974	8.8675e-07	-1.77802	-1.26189
76352170	chr5:76352170:G:A	1.41231e-24	-2.1659	-1.09575	5.70819e-07	-2.31937	-1.16103
76352374	chr5:76352374:T:G	4.54011e-24	-0.744672	-1.34925	8.66868e-07	-1.72147	-1.34112
76352617	chr5:76352617:G:A	4.73721e-24	-0.908971	-1.14246	9.60962e-07	-1.82766	-1.13188
76352767	chr5:76352767:G:A	3.4615e-24	-1.0714	-1.29377	7.58278e-07	-1.90807	-1.28836
76353021	chr5:76353021:T:C	3.83864e-24	-1.03842	-1.22334	8.24726e-07	-1.89892	-1.2135
76353238	chr5:76353238:C:T	6.3298e-24	-1.76161	-6.68458e-10	2.30391e-06	-2.08511	-6.68458e-10
76353991	chr5:76353991:GCTCA:G	9.47891e-24	-9.12748e-10	-1.35781	4.75454e-06	-9.12748e-10	-1.36062
76354028	chr5:76354028:G:C	1.71083e-23	-9.12748e-10	-0.767309	8.06995e-06	-9.12748e-10	-0.831569
76354475	chr5:76354475:C:T	1.34078e-23	-9.12748e-10	-1.01104	6.46658e-06	-9.12748e-10	-1.05307
76354599	chr5:76354599:G:A	3.96816e-24	-2.22857	-6.68458e-10	2.05299e-06	-2.20042	-6.68458e-10
76354693	chr5:76354693:G:A	1.44002e-23	-0.939632	-6.68458e-10	8.48679e-06	-0.781206	-6.68458e-10
76354821	chr5:76354821:G:A	1.75388e-23	0.104638	-0.847096	4.02562e-06	-0.586423	-0.940614
76354822	chr5:76354822:GA:G	1.66713e-23	0.168428	-0.961616	3.82798e-06	-0.53439	-1.04299
76355524	chr5:76355524:G:T	9.2395e-24	-0.339049	-1.04434	2.36069e-06	-0.953982	-1.10678
76355668	chr5:76355668:T:A	6.2912e-24	-2.29507	0.527346	3.34167e-06	-2.31237	0.599122
76355961	chr5:76355961:A:G	1.96738e-23	-0.0195805	-0.608009	4.50223e-06	-0.688211	-0.726934
76356173	chr5:76356173:A:T	4.23443e-24	-2.0049	-0.158724	1.66113e-06	-2.30046	-0.111764
76356222	chr5:76356222:G:A	9.62435e-24	-9.12748e-10	-1.34258	4.91395e-06	-9.12748e-10	-1.32764
76357137	chr5:76357137:AC:A	9.42808e-24	-9.12748e-10	-1.36318	4.74048e-06	-9.12748e-10	-1.36358
76357180	chr5:76357180:C:A	4.34836e-24	-2.13708	-6.68458e-10	1.84625e-06	-2.30656	-6.68458e-10
76357477	chr5:76357477:A:G	9.97058e-24	-0.304653	-1.00258	2.54736e-06	-0.91774	-1.06692
76357692	chr5:76357692:A:C	8.9919e-24	-0.410243	-1.00031	2.33482e-06	-1.00744	-1.06435
76357724	chr5:76357724:A:G	4.27521e-24	-2.25705	0.103004	1.99955e-06	-2.24064	0.0138482
76358184	chr5:76358184:C:G	1.41322e-23	0.0473575	-1.00578	3.4027e-06	-0.632355	-1.06279
76358268	chr5:76358268:C:T	1.70503e-23	-9.12748e-10	-0.770709	8.04478e-06	-9.12748e-10	-0.834693
76358278	chr5:76358278:C:T	3.66656e-24	-2.30762	-6.68458e-10	1.95217e-06	-2.25078	-6.68458e-10
76358439	chr5:76358439:T:C	2.22032e-23	-9.12748e-10	-0.506641	1.13381e-05	-9.12748e-10	-0.491552
76358553	chr5:76358553:G:A	1.98911e-23	-0.616604	-6.68458e-10	1.3748e-05	-0.298824	-6.68458e-10
76358567	chr5:76358567:C:T	1.25817e-24	-2.22792	-1.14929	7.18318e-07	-2.0442	-1.20636
76358706	chr5:76358706:A:G	9.98103e-25	-2.24806	-1.36072	5.93519e-07	-2.07728	-1.36413
76358856	chr5:76358856:A:G	1.0375e-23	-9.12748e-10	-1.26747	5.31694e-06	-9.12748e-10	-1.24882
76358891	chr5:76358891:CTG:C	1.5233e-24	-2.30379	-0.882204	6.84963e-07	-2.30229	-0.995817
76358977	chr5:76358977:T:C	1.32831e-23	-9.12748e-10	-1.02038	6.44963e-06	-9.12748e-10	-1.05569
76358978	chr5:76358978:C:A	2.77379e-24	-1.99257	-0.594091	1.05965e-06	-2.30271	-0.559067
76359066	chr5:76359066:T:G	2.30406e-23	-0.469619	-6.68458e-10	1.12883e-05	-0.495947	-6.68458e-10
76359231	chr5:76359231:T:C	1.89544e-24	-1.69964	-1.26778	6.16579e-07	-2.13308	-1.2702
76359453	chr5:76359453:G:C	3.81123e-24	-2.26892	-6.68458e-10	2.15181e-06	-2.15341	-6.68458e-10
76359454	chr5:76359454:G:T	1.25325e-24	-2.05009	-1.33105	4.95128e-07	-2.31272	-1.30993
76359617	chr5:76359617:A:C	3.63519e-24	-2.31622	-6.68458e-10	1.83061e-06	-2.31506	-6.68458e-10
76359757	chr5:76359757:C:T	1.22336e-23	-9.12748e-10	-1.10269	5.76752e-06	-9.12748e-10	-1.16748
76361273	chr5:76361273:A:G	2.07322e-23	-9.12748e-10	-0.575189	1.11206e-05	-9.12748e-10	-0.510919
76361340	chr5:76361340:C:T	1.32085e-24	-1.98727	-1.34133	5.93298e-07	-2.12643	-1.31535
76361710	chr5:76361710:C:T	1.30078e-23	-9.12748e-10	-1.04132	6.68069e-06	-9.12748e-10	-1.0205
76361764	chr5:76361764:T:C	9.74963e-24	-9.12748e-10	-1.32965	4.96381e-06	-9.12748e-10	-1.31754
76361897	chr5:76361897:C:T	1.78505e-24	-2.08184	-0.945594	7.44915e-07	-2.31336	-0.900841
76362003	chr5:76362003:G:A	1.5386e-24	-2.08418	-1.09182	6.43775e-07	-2.31277	-1.04735
76362736	chr5:76362736:T:C	5.11174e-24	-1.97534	-6.68458e-10	2.29618e-06	-2.08847	-6.68458e-10
76362874	chr5:76362874:C:G	3.81427e-24	-2.26813	-6.68458e-10	2.02064e-06	-2.2163	-6.68458e-10
76363446	chr5:76363446:T:A	1.83071e-23	-0.699588	-6.68458e-10	2.75e-06	-1.90812	-6.68458e-10
76363548	chr5:76363548:G:A	2.26036e-24	-2.1053	-0.686046	9.76046e-07	-2.30921	-0.634755
76364132	chr5:76364132:C:T	1.34446e-23	-9.12748e-10	-1.0083	6.51225e-06	-9.12748e-10	-1.04603
76364270	chr5:76364270:A:G	9.45834e-24	-9.12748e-10	-1.35998	4.78201e-06	-9.12748e-10	-1.35486
76364732	chr5:76364732:G:A	2.03663e-23	-9.12748e-10	-0.592995	1.04839e-05	-9.12748e-10	-0.569873
76364771	chr5:76364771:T:C	1.43314e-23	-9.12748e-10	-0.944424	6.80965e-06	-9.12748e-10	-1.00138
76364904	chr5:76364904:T:C	9.45563e-24	-9.12748e-10	-1.36027	4.78038e-06	-9.12748e-10	-1.3552
76364972	chr5:76364972:G:A	2.48363e-24	-2.06086	-0.636295	1.15949e-06	-2.1953	-0.576443
76365311	chr5:76365311:T:C	9.44127e-24	-9.12748e-10	-1.36179	4.73837e-06	-9.12748e-10	-1.36402
76366371	chr5:76366371:T:G	1.03313e-23	-9.12748e-10	-1.2717	5.12887e-06	-9.12748e-10	-1.28483
76366787	chr5:76366787:T:G	1.9859e-24	-2.12294	-0.797865	9.39382e-07	-2.23234	-0.74991
76367355	chr5:76367355:C:T	9.80143e-24	-9.12748e-10	-1.32435	4.88764e-06	-9.12748e-10	-1.33301
76367649	chr5:76367649:T:C	9.42835e-24	-9.12748e-10	-1.36316	4.73812e-06	-9.12748e-10	-1.36408
76367791	chr5:76367791:C:A	1.23556e-24	-2.04833	-1.34703	4.81606e-07	-2.3114	-1.33895
76367826	chr5:76367826:G:C	1.75529e-23	-0.741659	-6.68458e-10	5.48699e-06	-1.21734	-6.68458e-10
76367953	chr5:76367953:T:C	9.43405e-24	-9.12748e-10	-1.36255	4.73788e-06	-9.12748e-10	-1.36413
76367972	chr5:76367972:C:G	3.21647e-24	-2.22468	-0.213913	1.92292e-06	-1.92767	-0.338201
76368003	chr5:76368003:T:G	1.06473e-23	-9.12748e-10	-1.24157	5.44024e-06	-9.12748e-10	-1.22589
76368516	chr5:76368516:C:G	5.3005e-24	-0.608787	-1.33029	1.69518e-06	-1.0593	-1.33262
76368804	chr5:76368804:C:A	2.02341e-23	-9.12748e-10	-0.599509	1.03916e-05	-9.12748e-10	-0.578719
76369032	chr5:76369032:C:T	9.41994e-24	-9.12748e-10	-1.36405	4.74249e-06	-9.12748e-10	-1.36315
76369486	chr5:76369486:A:G	9.74397e-24	-9.12748e-10	-1.33023	4.94832e-06	-9.12748e-10	-1.32067
76369663	chr5:76369663:G:A	1.21404e-23	-9.12748e-10	-1.11034	5.75873e-06	-9.12748e-10	-1.169
76370124	chr5:76370124:A:G	9.51214e-24	-9.12748e-10	-1.35431	4.76838e-06	-9.12748e-10	-1.35771
76370306	chr5:76370306:T:C	1.19315e-23	-9.12748e-10	-1.12769	6.11173e-06	-9.12748e-10	-1.10951
76370626	chr5:76370626:C:CAG	9.45944e-24	-9.12748e-10	-1.35986	4.79465e-06	-9.12748e-10	-1.35222
76370708	chr5:76370708:TCTCGTGC:T	1.003e-23	-9.12748e-10	-1.3013	5.00015e-06	-9.12748e-10	-1.31025
76370783	chr5:76370783:T:G	9.5046e-24	-9.12748e-10	-1.3551	4.75131e-06	-9.12748e-10	-1.3613
76370863	chr5:76370863:A:T	9.42308e-24	-9.12748e-10	-1.36371	4.75693e-06	-9.12748e-10	-1.36011
76370888	chr5:76370888:C:T	5.74624e-23	-9.12748e-10	0.444254	2.48037e-05	-9.12748e-10	0.291274
76371055	chr5:76371055:G:A	2.09131e-24	-2.31939	-0.549696	1.24869e-06	-2.23789	-0.459731
76371130	chr5:76371130:C:T	1.43438e-24	-1.88904	-1.35711	4.90518e-07	-2.27463	-1.35738
76371262	chr5:76371262:G:A	1.05766e-23	-9.12748e-10	-1.24823	5.40289e-06	-9.12748e-10	-1.23278
76371426	chr5:76371426:G:A	9.41982e-24	-9.12748e-10	-1.36406	4.7488e-06	-9.12748e-10	-1.36182
76371432	chr5:76371432:G:A	1.12926e-23	-9.12748e-10	-1.18272	5.77417e-06	-9.12748e-10	-1.16632
76371488	chr5:76371488:G:A	1.27499e-23	-9.12748e-10	-1.06136	6.17331e-06	-9.12748e-10	-1.09948
76371580	chr5:76371580:A:G	9.41921e-24	-9.12748e-10	-1.36413	4.74603e-06	-9.12748e-10	-1.36241
76371747	chr5:76371747:T:C	2.02068e-23	-9.12748e-10	-0.600859	1.03943e-05	-9.12748e-10	-0.578455
76371764	chr5:76371764:G:A	9.42287e-24	-9.12748e-10	-1.36374	4.7547e-06	-9.12748e-10	-1.36058
76371947	chr5:76371947:A:AAG	9.76653e-24	-9.12748e-10	-1.32792	4.99301e-06	-9.12748e-10	-1.31168
76372066	chr5:76372066:G:T	1.07927e-23	-9.12748e-10	-1.228	5.51923e-06	-9.12748e-10	-1.21148
76372663	chr5:76372663:T:C	1.31136e-23	-9.12748e-10	-1.03322	6.79952e-06	-9.12748e-10	-1.00287
76372733	chr5:76372733:C:T	1.22686e-24	-2.05393	-1.34848	5.55277e-07	-2.18177	-1.32623
76373047	chr5:76373047:G:C	1.7784e-24	-2.27293	-0.758229	8.98651e-07	-2.31456	-0.712019
76373070	chr5:76373070:C:T	9.89621e-24	-9.12748e-10	-1.31472	4.93145e-06	-9.12748e-10	-1.32408
76373269	chr5:76373269:A:G	9.17344e-24	-2.31191	0.921346	5.07851e-06	-2.29847	1.00378
76373294	chr5:76373294:C:T	1.42769e-24	-2.04115	-1.20967	6.85109e-07	-2.15299	-1.14491
76373305	chr5:76373305:A:G	1.37831e-24	-2.08172	-1.20429	6.6948e-07	-2.18361	-1.13736
76373366	chr5:76373366:G:A	1.55606e-24	-1.97979	-1.18493	7.40836e-07	-2.10498	-1.11471
76373380	chr5:76373380:C:T	1.21768e-24	-2.09137	-1.31855	4.96456e-07	-2.31814	-1.30184
76373424	chr5:76373424:A:G	1.22452e-24	-2.19674	-1.20759	6.13405e-07	-2.26779	-1.14065
76373448	chr5:76373448:G:A	1.41269e-24	-2.03538	-1.22601	6.75469e-07	-2.14983	-1.16224
76373461	chr5:76373461:T:C	1.20336e-24	-2.17184	-1.24993	5.91931e-07	-2.25104	-1.19304
76373643	chr5:76373643:A:G	1.4461e-24	-2.05042	-1.18759	6.99176e-07	-2.16032	-1.11725
76373717	chr5:76373717:A:G	1.49489e-24	-1.88836	-1.31647	6.7059e-07	-2.05957	-1.25974
76373835	chr5:76373835:G:T	8.08509e-23	-9.12748e-10	0.785731	3.48478e-05	-9.12748e-10	0.631272
76373942	chr5:76373942:A:G	1.30938e-23	-1.03474	-6.68458e-10	5.4339e-06	-1.22706	-6.68458e-10
76374053	chr5:76374053:G:A	1.50235e-24	-1.98299	-1.21686	7.12224e-07	-2.10679	-1.15229
76374562	chr5:76374562:T:C	1.76531e-23	-9.12748e-10	-0.735964	8.72241e-06	-9.12748e-10	-0.753821
76374699	chr5:76374699:A:G	2.13085e-23	-9.12748e-10	-0.547769	1.07714e-05	-9.12748e-10	-0.542822
76374883	chr5:76374883:A:AT	9.80493e-24	-9.12748e-10	-1.32399	5.02699e-06	-9.12748e-10	-1.30489
76375057	chr5:76375057:A:G	1.14883e-23	-9.12748e-10	-1.16555	5.71413e-06	-9.12748e-10	-1.17677
76375168	chr5:76375168:A:G	5.13637e-24	-1.97053	-6.68458e-10	3.13646e-06	-1.77662	-6.68458e-10
76375260	chr5:76375260:C:T	2.13905e-23	-9.12748e-10	-0.54393	1.08135e-05	-9.12748e-10	-0.53892
76375439	chr5:76375439:G:T	1.19267e-23	-9.12748e-10	-1.1281	5.92771e-06	-9.12748e-10	-1.14008
76375480	chr5:76375480:T:C	2.41714e-23	-9.12748e-10	-0.421707	1.22306e-05	-9.12748e-10	-0.415776
76375518	chr5:76375518:CTGGG:C	1.94268e-24	-1.67424	-1.26856	8.11019e-07	-1.93588	-1.1933
76375597	chr5:76375597:C:T	1.5702e-24	-1.94816	-1.20752	7.43119e-07	-2.07626	-1.14035
76375839	chr5:76375839:C:T	1.01901e-23	-9.12748e-10	-1.28546	5.24794e-06	-9.12748e-10	-1.26188
76375923	chr5:76375923:C:T	1.56111e-24	-1.95858	-1.2029	7.39552e-07	-2.08649	-1.13494
76375996	chr5:76375996:C:T	2.01917e-23	-9.12748e-10	-0.601602	1.03869e-05	-9.12748e-10	-0.579167
76376077	chr5:76376077:C:A	1.21281e-24	-2.07459	-1.33935	5.66479e-07	-2.17454	-1.31349
76376642	chr5:76376642:C:T	1.9576e-23	-9.12748e-10	-0.632573	1.00871e-05	-9.12748e-10	-0.608459
76376659	chr5:76376659:T:C	1.50764e-24	-1.96189	-1.23443	7.119e-07	-2.08832	-1.17121
76376693	chr5:76376693:G:A	1.4521e-23	-9.12748e-10	-0.931281	7.06658e-06	-9.12748e-10	-0.96434
76377249	chr5:76377249:A:G	1.58749e-24	-1.95378	-1.19095	7.52876e-07	-2.08451	-1.11907
76377443	chr5:76377443:TTC:T	9.42026e-24	-9.12748e-10	-1.36401	4.74347e-06	-9.12748e-10	-1.36295
76377782	chr5:76377782:A:G	9.42127e-24	-9.12748e-10	-1.36391	4.73791e-06	-9.12748e-10	-1.36412
76378256	chr5:76378256:T:C	1.17e-24	-2.10857	-1.34131	4.82534e-07	-2.31944	-1.32898
76378567	chr5:76378567:G:A	1.53587e-24	-1.87096	-1.30682	6.9922e-07	-2.01365	-1.26385
76378685	chr5:76378685:G:A	2.56284e-24	-2.0006	-0.665161	9.33697e-07	-2.29931	-0.689008
76378733	chr5:76378733:C:T	1.27162e-24	-2.00492	-1.36167	5.69922e-07	-2.11815	-1.36382
76378856	chr5:76378856:A:G	1.15138e-24	-2.10626	-1.35966	5.34076e-07	-2.20671	-1.34022
76378940	chr5:76378940:C:T	1.21684e-23	-9.12748e-10	-1.10804	5.74031e-06	-9.12748e-10	-1.1722
76379045	chr5:76379045:AC:A	4.04286e-24	-1.17308	-1.03685	1.3904e-06	-1.55257	-1.03756
76379272	chr5:76379272:T:G	1.20122e-23	-9.12748e-10	-1.12096	5.70616e-06	-9.12748e-10	-1.17817
76379353	chr5:76379353:A:G	2.19085e-24	-1.49737	-1.32522	7.20353e-07	-1.95613	-1.2916
76379872	chr5:76379872:T:C	3.63869e-24	-0.95327	-1.36198	1.03591e-06	-1.52124	-1.36319
76379950	chr5:76379950:T:G	9.41919e-24	-9.12748e-10	-1.36413	4.73789e-06	-9.12748e-10	-1.36412
76380448	chr5:76380448:G:A	3.66971e-24	-2.30676	-6.68458e-10	1.82173e-06	-2.31993	-6.68458e-10
76380652	chr5:76380652:C:T	4.0844e-24	-2.1997	-6.68458e-10	1.94533e-06	-2.25428	-6.68458e-10
76380833	chr5:76380833:C:T	1.93357e-24	-1.77276	-1.17475	9.27392e-07	-1.92294	-1.07215
76382006	chr5:76382006:C:T	1.85557e-23	-9.12748e-10	-0.686097	9.00064e-06	-9.12748e-10	-0.722421
76382059	chr5:76382059:C:T	9.55792e-24	-9.12748e-10	-1.34951	4.83479e-06	-9.12748e-10	-1.34388
76382242	chr5:76382242:T:C	1.67146e-24	-2.10091	-0.992273	7.95464e-07	-2.10833	-1.04021
76382367	chr5:76382367:C:T	1.37388e-23	-9.12748e-10	-0.986648	6.81991e-06	-9.12748e-10	-0.99987
76382868	chr5:76382868:G:A	1.78335e-24	-2.25437	-0.774014	9.29456e-07	-2.25125	-0.741625
76383380	chr5:76383380:C:T	9.41932e-24	-9.12748e-10	-1.36411	4.74056e-06	-9.12748e-10	-1.36356
76383739	chr5:76383739:C:A	1.08748e-23	-9.12748e-10	-1.22043	5.38519e-06	-9.12748e-10	-1.23606
76384263	chr5:76384263:G:C	1.16657e-24	-2.11075	-1.34206	5.65026e-07	-2.14286	-1.34774
76384920	chr5:76384920:G:A	1.15535e-24	-2.10007	-1.3624	5.62014e-07	-2.13229	-1.36365
76384974	chr5:76384974:A:G	1.84977e-24	-1.78357	-1.20824	6.84975e-07	-2.07339	-1.2247
76385087	chr5:76385087:C:T	6.13041e-24	-1.79361	-6.68458e-10	2.65358e-06	-1.94381	-6.68458e-10
76387210	chr5:76387210:A:G	2.30953e-23	-9.12748e-10	-0.467246	1.0945e-05	-9.12748e-10	-0.526838
76387883	chr5:76387883:T:C	1.03025e-23	-2.30065	1.02616	5.04016e-06	-2.29357	0.991289
76388335	chr5:76388335:A:G	3.72999e-24	-0.928307	-1.36216	1.06357e-06	-1.5039	-1.35418
76388517	chr5:76388517:G:GAAC	3.76748e-24	-0.922903	-1.35757	1.07797e-06	-1.49938	-1.34526
76389500	chr5:76389500:G:A	5.99271e-24	-1.81633	-6.68458e-10	3.60568e-06	-1.63721	-6.68458e-10
76389505	chr5:76389505:C:T	1.41847e-23	-9.12748e-10	-0.954711	7.04433e-06	-9.12748e-10	-0.967493
76389579	chr5:76389579:A:T	1.40841e-24	-2.03222	-1.23219	7.12762e-07	-2.00501	-1.25331
76389636	chr5:76389636:G:C	1.04871e-24	-2.19561	-1.36371	5.1831e-07	-2.21277	-1.36413
76390160	chr5:76390160:T:C	3.67097e-24	-2.30642	-6.68458e-10	1.82272e-06	-2.31939	-6.68458e-10
76391329	chr5:76391329:G:A	1.43977e-24	-2.0876	-1.15479	5.81898e-07	-2.25736	-1.20382
76392435	chr5:76392435:A:G	1.42803e-24	-1.89584	-1.35474	7.20095e-07	-1.88647	-1.36161
76393516	chr5:76393516:T:A	1.72645e-23	-9.12748e-10	-0.758223	9.28768e-06	-9.12748e-10	-0.691028
76393699	chr5:76393699:G:A	9.42305e-24	-9.12748e-10	-1.36372	4.74239e-06	-9.12748e-10	-1.36318
76393892	chr5:76393892:G:A	2.11164e-24	-1.89325	-0.966163	9.70931e-07	-1.89895	-1.05027
76394357	chr5:76394357:A:G	1.31975e-24	-2.31172	-1.01771	6.0103e-07	-2.31177	-1.11706
76394373	chr5:76394373:A:G	1.74106e-24	-2.30427	-0.748116	7.42936e-07	-2.3155	-0.901364
76394377	chr5:76394377:A:G	7.71433e-23	-9.12748e-10	0.738789	3.22482e-05	-9.12748e-10	0.553746
76394392	chr5:76394392:G:A	9.41921e-24	-9.12748e-10	-1.36412	4.73788e-06	-9.12748e-10	-1.36413
76394423	chr5:76394423:A:C	9.72745e-23	-9.12748e-10	0.970661	4.6283e-05	-9.12748e-10	0.915058
76394450	chr5:76394450:T:C	2.391e-24	-2.24037	-0.494795	1.14372e-06	-2.26183	-0.523604
76394505	chr5:76394505:C:T	8.12376e-24	-1.50433	-0.00775767	4.27745e-06	-1.63393	0.167572
76394645	chr5:76394645:G:A	1.68635e-23	-9.12748e-10	-0.781727	8.07123e-06	-9.12748e-10	-0.831411
76394757	chr5:76394757:C:G	2.56439e-23	-9.12748e-10	-0.36257	1.16112e-05	-9.12748e-10	-0.467746
76395142	chr5:76395142:G:A	1.04747e-24	-2.20346	-1.35704	5.11645e-07	-2.24163	-1.34821
76395195	chr5:76395195:A:G	1.94583e-24	-2.17118	-0.77	1.04201e-06	-2.04001	-0.83855
76395261	chr5:76395261:T:C	2.06945e-23	-9.12748e-10	-0.577009	1.01546e-05	-9.12748e-10	-0.601787
76395362	chr5:76395362:C:T	1.02878e-23	-9.12748e-10	-1.27592	5.02482e-06	-9.12748e-10	-1.30533
76395671	chr5:76395671:A:C	3.88485e-24	-2.24979	-6.68458e-10	1.8478e-06	-2.30572	-6.68458e-10
76395781	chr5:76395781:A:G	1.13574e-24	-2.16846	-1.31113	7.72349e-07	-1.9237	-1.25433
76395812	chr5:76395812:AG:A	1.19059e-24	-2.31097	-1.12146	6.64099e-07	-2.26545	-1.06359
76395860	chr5:76395860:A:T	5.23947e-24	-1.95066	-6.68458e-10	2.60257e-06	-1.96322	-6.68458e-10
76395941	chr5:76395941:C:T	1.49107e-24	-2.02812	-1.17926	7.74439e-07	-2.01936	-1.15598
76396335	chr5:76396335:A:G	1.53467e-24	-1.81717	-1.36139	8.87908e-07	-1.70223	-1.33638
76396474	chr5:76396474:T:C	9.88835e-24	-9.12748e-10	-1.31552	4.87717e-06	-9.12748e-10	-1.33515
76396661	chr5:76396661:T:C	4.98141e-24	-2.00116	-6.68458e-10	2.86497e-06	-1.86716	-6.68458e-10
76396802	chr5:76396802:T:C	9.42997e-24	-9.12748e-10	-1.36298	4.73792e-06	-9.12748e-10	-1.36412
76397020	chr5:76397020:G:A	1.57155e-24	-2.22477	-0.930037	8.3509e-07	-2.22747	-0.872459
76397151	chr5:76397151:T:C	1.02586e-24	-2.24743	-1.33392	5.19955e-07	-2.24492	-1.32881
76397298	chr5:76397298:TA:T	5.53525e-23	-9.12748e-10	0.406846	2.92178e-05	-9.12748e-10	0.455062
76397328	chr5:76397328:G:A	1.04397e-24	-2.19978	-1.36406	5.27002e-07	-2.19713	-1.36314
76397410	chr5:76397410:T:G	1.10875e-23	-9.12748e-10	-1.20106	5.50354e-06	-9.12748e-10	-1.21432
76397415	chr5:76397415:G:A	1.0264e-23	-9.12748e-10	-1.27824	5.13213e-06	-9.12748e-10	-1.2842
76397961	chr5:76397961:G:C	2.70078e-23	-9.12748e-10	-0.310751	1.2986e-05	-9.12748e-10	-0.355843
76398015	chr5:76398015:A:G	9.31805e-25	-2.31782	-1.35969	4.71613e-07	-2.3182	-1.35311
76398079	chr5:76398079:C:T	8.38446e-24	-0.199521	-1.28098	9.26397e-06	0.613925	-1.30751
76398195	chr5:76398195:C:T	9.49071e-24	-1.35656	-6.68458e-10	6.63363e-06	-1.02756	-6.68458e-10
76398284	chr5:76398284:A:T	1.27415e-24	-2.2589	-1.1057	6.55601e-07	-2.25523	-1.08669
76398522	chr5:76398522:C:T	1.10754e-23	-9.12748e-10	-1.20215	5.48859e-06	-9.12748e-10	-1.21705
76398767	chr5:76398767:T:A	5.34361e-24	-0.572834	-1.35814	5.75032e-06	0.19329	-1.36375
76398806	chr5:76398806:G:A	1.6466e-23	-9.12748e-10	-0.805576	7.84243e-06	-9.12748e-10	-0.860167
76400221	chr5:76400221:TCGATG:T	9.48372e-24	-9.12748e-10	-1.3573	4.74911e-06	-9.12748e-10	-1.36176
76400342	chr5:76400342:A:G	9.44863e-24	-9.12748e-10	-1.36101	4.74046e-06	-9.12748e-10	-1.36358
76400558	chr5:76400558:C:T	1.14294e-24	-2.13042	-1.34285	8.03591e-07	-1.80254	-1.33584
76400832	chr5:76400832:A:G	8.50463e-24	-0.136484	-1.32978	8.22285e-06	0.532422	-1.34522
76400837	chr5:76400837:C:T	5.74312e-24	-0.67137	-1.1875	5.42871e-06	-0.0894328	-1.13858
76401016	chr5:76401016:T:C	1.82646e-23	-9.12748e-10	-0.701908	9.31412e-06	-9.12748e-10	-0.688185
76401464	chr5:76401464:A:G	2.45532e-23	-9.12748e-10	-0.406035	1.18064e-05	-9.12748e-10	-0.451071
76401776	chr5:76401776:C:T	1.14842e-23	-9.12748e-10	-1.1659	5.69054e-06	-9.12748e-10	-1.18091
76401860	chr5:76401860:C:T	1.00384e-23	-9.12748e-10	-1.30045	5.07093e-06	-9.12748e-10	-1.29619
76402240	chr5:76402240:A:G	1.61516e-23	-9.12748e-10	-0.824857	8.39119e-06	-9.12748e-10	-0.792535
76402466	chr5:76402466:T:C	1.40271e-24	-2.15715	-1.11132	7.27426e-07	-2.14717	-1.09079
76402936	chr5:76402936:G:T	7.38172e-24	-0.306655	-1.30121	8.00304e-06	0.484441	-1.32434
76403334	chr5:76403334:A:G	1.76087e-23	-9.12748e-10	-0.738481	8.34696e-06	-9.12748e-10	-0.797819
76403369	chr5:76403369:C:T	2.49596e-24	-2.03177	-0.660438	1.31083e-06	-2.02086	-0.628197
76403426	chr5:76403426:T:C	3.38213e-23	-2.18952	2.10373	1.46441e-05	-2.18131	1.94563
76403606	chr5:76403606:C:T	9.73471e-24	-9.12748e-10	-1.33118	4.84941e-06	-9.12748e-10	-1.34086
76403705	chr5:76403705:A:G	9.88668e-24	-9.12748e-10	-1.31569	5.01295e-06	-9.12748e-10	-1.30769
76403774	chr5:76403774:T:C	5.25112e-24	-2.03647	0.0880384	2.65034e-06	-2.02338	0.0783533
76403855	chr5:76403855:G:A	2.16584e-24	-2.23732	-0.596749	1.18588e-06	-2.23576	-0.513472
76403898	chr5:76403898:A:G	9.56035e-24	-9.12748e-10	-1.34925	4.83882e-06	-9.12748e-10	-1.34305
76404142	chr5:76404142:A:G	3.75923e-24	-2.28266	-6.68458e-10	1.99129e-06	-2.23094	-6.68458e-10
76404226	chr5:76404226:C:G	9.92919e-24	-9.12748e-10	-1.3114	4.99392e-06	-9.12748e-10	-1.31149
76404573	chr5:76404573:G:A	3.85083e-24	-2.25859	-6.68458e-10	1.83041e-06	-2.31518	-6.68458e-10
76404778	chr5:76404778:T:C	9.43029e-24	-9.12748e-10	-1.36295	4.76106e-06	-9.12748e-10	-1.35925
76404929	chr5:76404929:CA:C	1.0394e-23	-9.12748e-10	-1.26565	5.09147e-06	-9.12748e-10	-1.29215
76405134	chr5:76405134:G:A	9.6884e-24	-9.12748e-10	-1.33595	4.83078e-06	-9.12748e-10	-1.34471
76405519	chr5:76405519:A:G	9.35485e-24	-0.247366	-1.12361	8.26313e-06	0.355092	-1.163
76405926	chr5:76405926:C:G	9.42236e-24	-9.12748e-10	-1.36379	4.74295e-06	-9.12748e-10	-1.36306
76406475	chr5:76406475:T:C	1.3692e-23	-9.12748e-10	-0.990061	7.14915e-06	-9.12748e-10	-0.952723
76406883	chr5:76406883:A:C	1.6357e-24	-2.30623	-0.808579	7.7581e-07	-2.31794	-0.85562
76406991	chr5:76406991:T:A	3.75137e-24	-2.28476	-6.68458e-10	2.15357e-06	-2.15259	-6.68458e-10
76407031	chr5:76407031:T:G	2.24762e-23	-9.12748e-10	-0.494419	1.2092e-05	-9.12748e-10	-0.42717
76407114	chr5:76407114:G:A	5.20107e-24	-0.644829	-1.31318	5.17649e-06	-0.0262925	-1.2493
76407222	chr5:76407222:T:C	7.99705e-24	-0.484228	-1.04358	8.18925e-06	0.255486	-1.07238
76407307	chr5:76407307:T:A	1.70369e-23	-9.12748e-10	-0.771493	8.06678e-06	-9.12748e-10	-0.831962
76407432	chr5:76407432:G:A	9.6774e-24	-0.0520671	-1.28502	1.0885e-05	0.777218	-1.30955
76407474	chr5:76407474:A:G	9.48622e-24	-9.12748e-10	-1.35704	4.79564e-06	-9.12748e-10	-1.35201
76407716	chr5:76407716:G:T	9.67539e-24	-9.12748e-10	-1.33729	4.8046e-06	-9.12748e-10	-1.35014
76407722	chr5:76407722:C:G	9.54609e-24	-9.12748e-10	-1.35074	4.7908e-06	-9.12748e-10	-1.35302
76408127	chr5:76408127:T:C	5.55828e-24	-0.576827	-1.31476	5.66087e-06	0.1404	-1.32654
76408260	chr5:76408260:G:A	5.71631e-24	-0.556761	-1.30679	5.83881e-06	0.16431	-1.3195
76408374	chr5:76408374:G:A	9.21868e-24	-0.102825	-1.28282	1.02906e-05	0.719657	-1.30815
76408432	chr5:76408432:A:G	2.97532e-24	-1.18353	-1.333	2.06662e-06	-0.833516	-1.36029
76408465	chr5:76408465:G:A	9.88182e-24	-9.12748e-10	-1.31618	4.90853e-06	-9.12748e-10	-1.32874
76409306	chr5:76409306:A:G	3.09177e-24	-1.11407	-1.36407	2.14768e-06	-0.793303	-1.36203
76409792	chr5:76409792:T:C	4.36846e-24	-0.769719	-1.36275	4.45487e-06	-0.0615942	-1.36413
76410070	chr5:76410070:C:T	4.02791e-24	-0.851256	-1.36237	4.02973e-06	-0.161925	-1.36409
76410302	chr5:76410302:A:G	3.77932e-24	-2.27733	-6.68458e-10	2.1985e-06	-2.13194	-6.68458e-10
76410428	chr5:76410428:TTTCA:T	9.45518e-24	-9.12748e-10	-1.36031	4.78314e-06	-9.12748e-10	-1.35462
76411092	chr5:76411092:A:G	1.84676e-24	-2.3161	-0.677344	8.53436e-07	-2.31993	-0.75827
76411114	chr5:76411114:T:C	5.01879e-24	-0.678024	-1.31566	4.55745e-06	-0.07305	-1.3299
76411531	chr5:76411531:C:T	1.00293e-23	-9.12748e-10	-1.30137	5.10013e-06	-9.12748e-10	-1.29045
76411740	chr5:76411740:A:G	9.42099e-24	-9.12748e-10	-1.36394	4.73967e-06	-9.12748e-10	-1.36375
76411751	chr5:76411751:T:C	4.54652e-24	-0.729445	-1.36307	4.1603e-06	-0.130012	-1.36412
76411754	chr5:76411754:C:T	4.14852e-24	-2.18412	-6.68458e-10	1.94476e-06	-2.25458	-6.68458e-10
76412185	chr5:76412185:T:G	4.68513e-24	-0.699309	-1.36317	4.32486e-06	-0.0912355	-1.3641
76412252	chr5:76412252:A:G	9.5721e-24	-9.12748e-10	-1.34802	4.86635e-06	-9.12748e-10	-1.33737
76412617	chr5:76412617:C:T	4.10576e-24	-0.833315	-1.36117	4.15176e-06	-0.132387	-1.3638
76413420	chr5:76413420:C:T	1.14452e-23	-1.1693	-6.68458e-10	4.64593e-06	-1.38373	-6.68458e-10
76413588	chr5:76413588:G:A	3.90498e-24	-0.881993	-1.36263	3.90509e-06	-0.193315	-1.36412
76413620	chr5:76413620:TGG:T	5.31764e-24	-0.571741	-1.36411	5.79963e-06	0.199478	-1.3614
76414071	chr5:76414071:G:A	1.44678e-23	-9.12748e-10	-0.93495	7.08141e-06	-9.12748e-10	-0.962244
76414248	chr5:76414248:C:T	6.65539e-24	-1.71145	-6.68458e-10	3.15526e-06	-1.77065	-6.68458e-10
76414546	chr5:76414546:T:C	1.04448e-24	-2.20988	-1.35348	6.16515e-07	-2.10764	-1.29575
76414597	chr5:76414597:G:C	9.8205e-25	-2.26106	-1.36393	5.09388e-07	-2.23519	-1.35907
76414635	chr5:76414635:C:T	1.51324e-24	-2.19208	-1.00055	9.77445e-07	-1.96946	-0.973074
76414647	chr5:76414647:T:C	1.03238e-24	-2.21585	-1.35916	6.02013e-07	-2.11549	-1.3117
76415405	chr5:76415405:T:G	9.5578e-25	-2.29614	-1.35596	5.03263e-07	-2.24344	-1.36292
76415566	chr5:76415566:T:C	9.70048e-24	-9.12748e-10	-1.3347	4.94609e-06	-9.12748e-10	-1.32112
76415598	chr5:76415598:A:T	1.03277e-24	-2.27083	-1.3038	4.80906e-07	-2.31321	-1.33859
76415806	chr5:76415806:A:G	1.0066e-23	-9.12748e-10	-1.29771	5.00518e-06	-9.12748e-10	-1.30924
76415885	chr5:76415885:C:A	9.35362e-25	-2.31959	-1.35411	5.02211e-07	-2.28316	-1.3253
76415977	chr5:76415977:A:G	1.05125e-23	-9.12748e-10	-1.25431	5.14028e-06	-9.12748e-10	-1.28261
76415978	chr5:76415978:G:A	1.03049e-23	-9.12748e-10	-1.27426	5.28185e-06	-9.12748e-10	-1.25544
76416170	chr5:76416170:A:G	1.099e-23	-9.12748e-10	-1.20989	5.6742e-06	-9.12748e-10	-1.18379
76416278	chr5:76416278:C:T	1.24398e-24	-2.02612	-1.36244	5.99073e-07	-2.07187	-1.36022
76416494	chr5:76416494:C:G	1.081e-23	-9.12748e-10	-1.2264	5.78995e-06	-9.12748e-10	-1.16359
76416609	chr5:76416609:T:C	1.05831e-23	-9.12748e-10	-1.24762	5.63631e-06	-9.12748e-10	-1.19049
76416791	chr5:76416791:C:G	2.85976e-24	-1.20271	-1.35343	1.89265e-06	-0.968836	-1.3129
76417006	chr5:76417006:T:A	1.02272e-24	-2.27407	-1.31034	4.9842e-07	-2.28795	-1.32808
76417093	chr5:76417093:G:A	5.42617e-23	-9.12748e-10	0.386942	2.62548e-05	-9.12748e-10	0.348134
76417605	chr5:76417605:CAG:C	1.92602e-23	-9.12748e-10	-0.648833	9.00547e-06	-9.12748e-10	-0.721885
76417831	chr5:76417831:C:T	4.32392e-24	-0.808037	-1.33468	4.01105e-06	-0.181932	-1.34873
76417866	chr5:76417866:A:G	6.53378e-24	-0.371489	-1.3584	5.30902e-06	0.0925538	-1.34286
76418366	chr5:76418366:G:A	4.54379e-24	-2.3181	0.224985	2.4586e-06	-2.25864	0.238513
76418425	chr5:76418425:C:T	9.95955e-25	-2.25128	-1.35965	6.10494e-07	-2.06856	-1.34464
76419242	chr5:76419242:A:G	1.05165e-23	-9.12748e-10	-1.25393	5.45016e-06	-9.12748e-10	-1.22407
76419361	chr5:76419361:T:G	1.34694e-24	-1.96094	-1.3481	7.45711e-07	-1.90111	-1.31202
76419476	chr5:76419476:G:A	2.67498e-24	-1.26347	-1.35946	1.87504e-06	-0.930471	-1.36061
76420327	chr5:76420327:G:A	1.07596e-24	-2.21917	-1.3145	5.43848e-07	-2.22625	-1.30255
76420420	chr5:76420420:G:A	6.67622e-24	-0.381632	-1.32669	6.61798e-06	0.319969	-1.3499
76420714	chr5:76420714:A:G	7.22284e-24	-0.292175	-1.33745	7.28482e-06	0.422379	-1.3563
76420801	chr5:76420801:A:G	6.89909e-24	-0.336533	-1.33895	6.93164e-06	0.373477	-1.3571
76422279	chr5:76422279:G:A	7.73473e-24	-2.29785	0.736696	4.41841e-06	-2.24523	0.81129
76422666	chr5:76422666:T:C	6.95389e-24	-0.328693	-1.33888	6.93172e-06	0.373251	-1.35686
76422704	chr5:76422704:G:A	6.77144e-24	-0.355122	-1.33904	6.71941e-06	0.342352	-1.35707
76422764	chr5:76422764:C:T	1.88632e-23	-9.12748e-10	-0.669665	8.94813e-06	-9.12748e-10	-0.728272
76422822	chr5:76422822:A:G	1.19565e-23	-9.12748e-10	-1.1256	6.26764e-06	-9.12748e-10	-1.08432
76422842	chr5:76422842:G:T	7.52474e-24	-0.255014	-1.33367	8.1302e-06	0.457841	-1.28197
76422869	chr5:76422869:C:T	2.00447e-23	-9.12748e-10	-0.60891	1.10865e-05	-9.12748e-10	-0.51399
76423003	chr5:76423003:C:T	1.00486e-24	-2.2497	-1.35233	6.23184e-07	-2.06298	-1.32965
76423293	chr5:76423293:C:T	1.76947e-23	-9.12748e-10	-0.733612	8.34341e-06	-9.12748e-10	-0.798245
76423318	chr5:76423318:C:T	3.00947e-24	-2.26326	-0.241848	1.58967e-06	-2.2081	-0.248096
76423601	chr5:76423601:A:G	6.92108e-24	-0.314254	-1.35805	7.3399e-06	0.401412	-1.3278
76423963	chr5:76423963:G:A	5.94419e-24	-0.478154	-1.34631	5.83556e-06	0.204918	-1.36066
76424021	chr5:76424021:G:A	6.14867e-24	-0.458897	-1.33174	6.02525e-06	0.229682	-1.35344
76424181	chr5:76424181:T:C	5.72282e-24	-0.514745	-1.34767	5.60679e-06	0.165462	-1.3612
76424254	chr5:76424254:T:C	5.02405e-24	-1.99264	-6.68458e-10	2.9062e-06	-1.85287	-6.68458e-10
76424719	chr5:76424719:T:C	6.1218e-24	-0.449367	-1.34565	6.06068e-06	0.242427	-1.36032
76424824	chr5:76424824:G:A	6.00502e-24	-0.467283	-1.347	5.93312e-06	0.221749	-1.36092
76425137	chr5:76425137:T:A	1.06006e-23	-9.12748e-10	-1.24597	5.29268e-06	-9.12748e-10	-1.25339
76425357	chr5:76425357:A:C	9.83894e-24	-9.12748e-10	-1.32053	5.00819e-06	-9.12748e-10	-1.30864
76425524	chr5:76425524:G:A	5.9359e-24	-0.471937	-1.35392	5.86525e-06	0.212701	-1.36337
76426368	chr5:76426368:G:A	5.62597e-24	-0.524996	-1.35449	5.49686e-06	0.147899	-1.36344
76426695	chr5:76426695:G:A	1.03048e-24	-2.21555	-1.3613	5.9672e-07	-2.07829	-1.35773
76426844	chr5:76426844:T:C	5.70054e-24	-0.50461	-1.36171	5.59837e-06	0.166352	-1.36359
76427028	chr5:76427028:CA:C	3.73941e-24	-0.925864	-1.36208	3.72268e-06	-0.266501	-1.33877
76428046	chr5:76428046:T:TG	1.15777e-23	-9.12748e-10	-1.15779	6.05621e-06	-9.12748e-10	-1.11863
76428498	chr5:76428498:C:T	1.60756e-24	-2.31142	-0.820735	8.82185e-07	-2.30445	-0.74062
76428698	chr5:76428698:G:T	9.4904e-25	-2.30486	-1.35432	4.82245e-07	-2.28689	-1.36213
76428713	chr5:76428713:C:G	1.08115e-24	-2.19571	-1.33315	5.21859e-07	-2.21764	-1.35243
76428971	chr5:76428971:C:T	1.04667e-23	-9.12748e-10	-1.25868	5.37186e-06	-9.12748e-10	-1.23854
76429037	chr5:76429037:C:A	2.2627e-23	-9.12748e-10	-0.48773	1.10526e-05	-9.12748e-10	-0.517054
76429160	chr5:76429160:G:T	1.00306e-24	-2.24055	-1.36326	4.94603e-07	-2.26073	-1.36299
76429225	chr5:76429225:A:G	1.3191e-23	-9.12748e-10	-1.02734	6.37776e-06	-9.12748e-10	-1.0669
76429303	chr5:76429303:T:G	5.48313e-24	-0.543835	-1.36136	3.44651e-06	-0.319463	-1.36289
76429429	chr5:76429429:A:G	9.5772e-25	-2.28768	-1.3624	4.81286e-07	-2.29268	-1.35833
76429433	chr5:76429433:G:A	2.36506e-24	-2.24721	-0.498863	1.24349e-06	-2.20423	-0.497566
76429440	chr5:76429440:T:C	3.04679e-23	-9.12748e-10	-0.190204	1.38872e-05	-9.12748e-10	-0.28875
76429444	chr5:76429444:T:C	2.79494e-23	-9.12748e-10	-0.276481	1.27824e-05	-9.12748e-10	-0.371645
76429468	chr5:76429468:G:A	3.0963e-23	-9.12748e-10	-0.174081	1.41091e-05	-9.12748e-10	-0.272896
76429612	chr5:76429612:A:G	1.73615e-23	-9.12748e-10	-0.752622	8.45806e-06	-9.12748e-10	-0.784597
76429625	chr5:76429625:T:TA	4.3073e-24	-2.14656	-6.68458e-10	1.99519e-06	-2.22897	-6.68458e-10
76430851	chr5:76430851:C:T	1.12221e-23	-9.12748e-10	-1.18899	5.96503e-06	-9.12748e-10	-1.1338
76430852	chr5:76430852:G:A	1.18028e-23	-9.12748e-10	-1.13854	6.17912e-06	-9.12748e-10	-1.09854
76430933	chr5:76430933:T:A	9.41204e-25	-2.31023	-1.35724	4.78156e-07	-2.31415	-1.34338
76431322	chr5:76431322:A:G	1.30726e-23	-9.12748e-10	-1.03636	7.03813e-06	-9.12748e-10	-0.968374
76431611	chr5:76431611:T:G	1.1171e-23	-1.19355	-6.68458e-10	4.63339e-06	-1.38643	-6.68458e-10
76431668	chr5:76431668:T:C	9.94145e-25	-2.25257	-1.36018	4.88436e-07	-2.27214	-1.36413
76431684	chr5:76431684:G:A	1.2335e-23	-9.12748e-10	-1.09443	6.51018e-06	-9.12748e-10	-1.04635
76431906	chr5:76431906:G:A	3.12379e-24	-1.10993	-1.3579	2.115e-06	-0.84822	-1.32244
76431992	chr5:76431992:A:G	9.7505e-24	-9.12748e-10	-1.32956	4.96347e-06	-9.12748e-10	-1.31761
76432046	chr5:76432046:T:C	4.92386e-24	-0.659825	-1.35296	4.67698e-06	-0.0271913	-1.34987
76432507	chr5:76432507:G:C	9.71006e-25	-2.27544	-1.36086	5.09038e-07	-2.24445	-1.3505
76432728	chr5:76432728:T:C	4.35113e-24	-2.13644	-6.68458e-10	2.17041e-06	-2.1448	-6.68458e-10
76432927	chr5:76432927:T:C	9.76191e-25	-2.27739	-1.35358	4.90848e-07	-2.29435	-1.33698
76433360	chr5:76433360:C:G	9.61291e-25	-2.28798	-1.35837	4.82979e-07	-2.29482	-1.35268
76433511	chr5:76433511:A:G	1.02656e-24	-2.31357	-1.2671	5.03226e-07	-2.29853	-1.3079
76433709	chr5:76433709:A:G	1.00655e-24	-2.25025	-1.3501	5.02585e-07	-2.27586	-1.33185
76434082	chr5:76434082:C:T	1.03406e-24	-2.24596	-1.32742	5.23793e-07	-2.28169	-1.28468
76434218	chr5:76434218:G:A	5.25965e-24	-1.94681	-6.68458e-10	2.60665e-06	-1.96165	-6.68458e-10
76434540	chr5:76434540:A:G	9.95903e-25	-2.31354	-1.29745	4.91832e-07	-2.29892	-1.33042
76434630	chr5:76434630:A:G	1.15384e-23	-9.12748e-10	-1.16119	5.75173e-06	-9.12748e-10	-1.17022
76435034	chr5:76435034:T:C	9.47512e-25	-2.29667	-1.36412	4.74344e-07	-2.30216	-1.36338
76435042	chr5:76435042:T:C	1.56005e-23	-9.12748e-10	-0.859573	8.32218e-06	-9.12748e-10	-0.800792
76435180	chr5:76435180:T:C	1.03451e-23	-9.12748e-10	-1.27036	5.16991e-06	-9.12748e-10	-1.27686
76435457	chr5:76435457:T:C	9.80498e-25	-2.31952	-1.30705	4.81902e-07	-2.31259	-1.33714
76436660	chr5:76436660:A:G	1.30348e-23	-9.12748e-10	-1.03925	7.00161e-06	-9.12748e-10	-0.973577
76436679	chr5:76436679:T:C	1.01076e-24	-2.23213	-1.36404	5.04016e-07	-2.2409	-1.36396
76436687	chr5:76436687:T:C	1.59113e-23	-9.12748e-10	-0.839846	8.38627e-06	-9.12748e-10	-0.79312
76437082	chr5:76437082:T:G	1.02674e-24	-2.31524	-1.26525	5.01725e-07	-2.30199	-1.30743
76437113	chr5:76437113:G:A	2.68283e-23	-9.12748e-10	-0.31742	1.32612e-05	-9.12748e-10	-0.334873
76437295	chr5:76437295:T:G	1.03274e-24	-2.318	-1.25666	5.02225e-07	-2.30798	-1.30045
76437328	chr5:76437328:T:C	1.02339e-24	-2.31896	-1.26479	4.97503e-07	-2.31059	-1.30728
76437333	chr5:76437333:G:A	1.01418e-23	-9.12748e-10	-1.29021	5.1884e-06	-9.12748e-10	-1.27329
76437938	chr5:76437938:G:A	1.20102e-24	-2.13479	-1.28892	6.1185e-07	-2.17469	-1.2363
76438129	chr5:76438129:C:T	1.11334e-23	-9.12748e-10	-1.19693	5.28407e-06	-9.12748e-10	-1.25502
76438131	chr5:76438131:A:C	1.07317e-24	-2.31777	-1.21849	5.11411e-07	-2.31925	-1.27105
76438602	chr5:76438602:C:T	1.05961e-24	-2.31991	-1.22906	5.094e-07	-2.31539	-1.27884
76438603	chr5:76438603:C:T	4.41328e-24	-2.12226	-6.68458e-10	2.64112e-06	-1.94852	-6.68458e-10
76438941	chr5:76438941:GT:G	1.04299e-24	-2.31812	-1.24667	5.00545e-07	-2.31906	-1.29271
76438951	chr5:76438951:G:A	1.04127e-24	-2.31896	-1.24747	5.00701e-07	-2.31822	-1.29325
76439036	chr5:76439036:A:G	3.67064e-24	-2.30651	-6.68458e-10	1.82411e-06	-2.31862	-6.68458e-10
76439690	chr5:76439690:A:G	1.65171e-23	-9.12748e-10	-0.802479	8.85708e-06	-9.12748e-10	-0.738499
76440126	chr5:76440126:A:G	1.70272e-23	-9.12748e-10	-0.772063	8.98928e-06	-9.12748e-10	-0.723684
76440523	chr5:76440523:A:G	9.57578e-24	-9.12748e-10	-1.34764	4.86283e-06	-9.12748e-10	-1.3381
76440815	chr5:76440815:T:C	9.48377e-24	-9.12748e-10	-1.35729	4.80118e-06	-9.12748e-10	-1.35085
76441083	chr5:76441083:A:G	1.65107e-23	-9.12748e-10	-0.802865	8.70494e-06	-9.12748e-10	-0.755826
76441864	chr5:76441864:G:A	1.65409e-23	-9.12748e-10	-0.801042	8.7236e-06	-9.12748e-10	-0.753684
76442081	chr5:76442081:T:A	9.34826e-25	-2.31101	-1.36326	4.68666e-07	-2.31665	-1.36093
76442182	chr5:76442182:G:A	1.98413e-23	-9.12748e-10	-0.61911	9.37519e-06	-9.12748e-10	-0.68165
76442291	chr5:76442291:T:C	6.9783e-24	-0.308143	-1.35593	7.07726e-06	0.358547	-1.32138
76443004	chr5:76443004:A:T	9.59556e-25	-2.31976	-1.3284	4.74055e-07	-2.31407	-1.35208
76443316	chr5:76443316:A:G	3.63497e-24	-2.31627	-6.68458e-10	1.83099e-06	-2.31486	-6.68458e-10
76443506	chr5:76443506:G:A	1.18515e-24	-2.11916	-1.31785	5.9878e-07	-2.15845	-1.27412
76444281	chr5:76444281:A:G	1.0956e-23	-9.12748e-10	-1.21299	5.77333e-06	-9.12748e-10	-1.16647
76444374	chr5:76444374:C:T	6.21557e-24	-0.433034	-1.34678	6.05209e-06	0.244186	-1.3635
76444963	chr5:76444963:A:G	4.40507e-24	-2.12412	-6.68458e-10	2.49506e-06	-2.0054	-6.68458e-10
76445069	chr5:76445069:A:C	1.70254e-23	-9.12748e-10	-0.772169	8.98824e-06	-9.12748e-10	-0.723799
76445381	chr5:76445381:T:G	1.06044e-23	-9.12748e-10	-1.24561	5.38328e-06	-9.12748e-10	-1.23642
76445417	chr5:76445417:A:G	1.0046e-24	-2.31921	-1.28307	4.863e-07	-2.3183	-1.32234
76445653	chr5:76445653:T:C	1.66383e-23	-9.12748e-10	-0.795168	8.83837e-06	-9.12748e-10	-0.740614
76445684	chr5:76445684:C:T	5.77342e-24	-1.85361	-6.68458e-10	2.52376e-06	-1.99397	-6.68458e-10
76445957	chr5:76445957:G:A	1.6699e-23	-9.12748e-10	-0.791528	8.87716e-06	-9.12748e-10	-0.736235
76446091	chr5:76446091:C:T	1.25196e-23	-9.12748e-10	-1.07958	6.17529e-06	-9.12748e-10	-1.09916
76446914	chr5:76446914:G:A	1.65587e-23	-9.12748e-10	-0.799965	8.80905e-06	-9.12748e-10	-0.743937
76447013	chr5:76447013:C:T	1.65587e-23	-9.12748e-10	-0.799965	8.80905e-06	-9.12748e-10	-0.743937
76447370	chr5:76447370:A:G	1.48653e-23	-9.12748e-10	-0.907848	8.16269e-06	-9.12748e-10	-0.820143
76447397	chr5:76447397:C:T	1.08126e-23	-9.12748e-10	-1.22616	5.31345e-06	-9.12748e-10	-1.24947
76447398	chr5:76447398:A:G	1.04438e-24	-2.2294	-1.33406	5.04319e-07	-2.25128	-1.35298
76448417	chr5:76448417:C:A	2.00518e-23	-9.12748e-10	-0.608555	1.0191e-05	-9.12748e-10	-0.598207
76449231	chr5:76449231:G:A	1.8182e-23	-9.12748e-10	-0.706446	8.95943e-06	-9.12748e-10	-0.72701
76450169	chr5:76450169:T:G	1.7231e-23	-9.12748e-10	-0.760163	9.13292e-06	-9.12748e-10	-0.707831
76450305	chr5:76450305:G:A	1.74713e-23	-9.12748e-10	-0.746314	9.32572e-06	-9.12748e-10	-0.68694
76450735	chr5:76450735:G:T	9.40554e-24	-0.0971566	-1.26842	5.14905e-06	-0.0756708	-1.20523
76450928	chr5:76450928:G:T	9.10214e-24	-1.72348	0.325118	5.90761e-06	-1.56479	0.421312
76450988	chr5:76450988:A:G	1.30375e-24	-2.31412	-1.02751	6.85657e-07	-2.29815	-0.998939
76451063	chr5:76451063:A:C	1.00409e-23	-9.12748e-10	-1.30021	5.22843e-06	-9.12748e-10	-1.26561
76451267	chr5:76451267:C:T	2.53554e-23	-9.12748e-10	-0.373883	1.36442e-05	-9.12748e-10	-0.306399
76451289	chr5:76451289:T:G	1.15893e-23	-9.12748e-10	-1.15679	5.68985e-06	-9.12748e-10	-1.18103
76451298	chr5:76451298:T:C	9.66608e-24	-9.12748e-10	-1.33825	4.79617e-06	-9.12748e-10	-1.3519
76451311	chr5:76451311:A:C	2.22622e-23	-9.12748e-10	-0.503984	1.22023e-05	-9.12748e-10	-0.418094
76451428	chr5:76451428:C:T	1.07702e-23	-9.12748e-10	-1.23009	5.44827e-06	-9.12748e-10	-1.22442
76451717	chr5:76451717:T:A	1.1561e-24	-2.17386	-1.28797	5.21292e-07	-2.2729	-1.29826
76451804	chr5:76451804:G:A	3.62546e-24	-2.3189	-6.68458e-10	1.82355e-06	-2.31893	-6.68458e-10
76452116	chr5:76452116:G:A	1.60608e-23	-9.12748e-10	-0.830496	8.10799e-06	-9.12748e-10	-0.826867
76452396	chr5:76452396:C:G	6.32424e-24	-0.669957	-1.09253	2.06542e-06	-1.04312	-1.15126
76453002	chr5:76453002:C:T	8.7138e-24	-1.44197	-6.68458e-10	3.57333e-06	-1.64622	-6.68458e-10
76453748	chr5:76453748:A:G	3.42241e-23	-9.12748e-10	-0.0739446	1.65323e-05	-9.12748e-10	-0.114403
76454129	chr5:76454129:C:G	1.37649e-24	-2.15213	-1.1352	8.39149e-07	-1.98118	-1.1139
76454372	chr5:76454372:C:T	2.52423e-24	-2.2832	-0.397737	1.29299e-06	-2.25608	-0.40668
76454686	chr5:76454686:CT:C	4.17673e-24	-1.93527	-0.242079	2.55773e-06	-1.83411	-0.146487
76454881	chr5:76454881:A:G	4.28179e-24	-1.96292	-0.189581	2.62286e-06	-1.86793	-0.0875171
76455140	chr5:76455140:C:T	4.30743e-24	-1.26302	-0.883517	1.75173e-06	-1.41427	-0.94484
76455439	chr5:76455439:G:A	2.80521e-24	-1.66017	-0.91523	1.8016e-06	-1.51242	-0.81862
76455636	chr5:76455636:C:T	9.71288e-25	-2.272	-1.36401	4.74858e-07	-2.30419	-1.36027
76456063	chr5:76456063:T:C	9.4609e-24	-9.12748e-10	-1.35971	4.75212e-06	-9.12748e-10	-1.36113
76456149	chr5:76456149:T:C	4.44142e-24	-1.98462	-0.13128	2.75066e-06	-1.87969	-0.0281881
76456693	chr5:76456693:G:A	3.01262e-24	-1.98182	-0.522242	1.78977e-06	-1.88271	-0.454923
76456892	chr5:76456892:G:A	6.21599e-24	-1.77975	-6.68458e-10	3.02016e-06	-1.81441	-6.68458e-10
76457022	chr5:76457022:C:A	2.74022e-24	-2.05849	-0.540344	1.61128e-06	-1.96898	-0.473703
76457499	chr5:76457499:G:T	2.63954e-24	-2.07412	-0.562151	1.54849e-06	-1.98737	-0.49507
76457706	chr5:76457706:G:A	9.56748e-24	-9.12748e-10	-1.34851	4.79628e-06	-9.12748e-10	-1.35188
76457815	chr5:76457815:A:G	1.03739e-23	-9.12748e-10	-1.26759	5.36821e-06	-9.12748e-10	-1.23922
76457874	chr5:76457874:G:A	5.20962e-24	-1.74537	-0.211002	2.58845e-06	-1.74531	-0.223347
76458426	chr5:76458426:T:A	2.01105e-24	-2.10425	-0.803966	1.17718e-06	-2.02445	-0.73214
76458549	chr5:76458549:C:A	1.30275e-23	-9.12748e-10	-1.03981	6.58972e-06	-9.12748e-10	-1.03421
76458625	chr5:76458625:A:G	2.04103e-24	-1.67288	-1.22054	9.08635e-07	-1.7997	-1.21583
76458653	chr5:76458653:A:G	4.2845e-23	-9.12748e-10	0.150713	2.09577e-05	-9.12748e-10	0.122792
76458724	chr5:76458724:T:C	1.73195e-24	-2.20837	-0.84926	1.00181e-06	-2.14611	-0.771801
76458767	chr5:76458767:A:G	4.19066e-23	-9.12748e-10	0.128567	2.05572e-05	-9.12748e-10	0.103497
76458888	chr5:76458888:A:G	1.01994e-23	-9.12748e-10	-1.28455	5.26655e-06	-9.12748e-10	-1.25834
76459314	chr5:76459314:G:A	3.66527e-24	-2.30797	-6.68458e-10	1.85899e-06	-2.29968	-6.68458e-10
76459724	chr5:76459724:C:T	1.65984e-24	-1.7554	-1.34476	7.75656e-07	-1.82192	-1.35185
76459730	chr5:76459730:C:G	1.10017e-23	-9.12748e-10	-1.20882	5.62818e-06	-9.12748e-10	-1.19193
76459821	chr5:76459821:A:T	1.05451e-23	-9.12748e-10	-1.25121	5.35522e-06	-9.12748e-10	-1.24164
76460027	chr5:76460027:G:A	9.43028e-24	-9.12748e-10	-1.36295	4.74619e-06	-9.12748e-10	-1.36238
76460084	chr5:76460084:T:C	9.99842e-24	-9.12748e-10	-1.30445	5.00668e-06	-9.12748e-10	-1.30894
76460197	chr5:76460197:G:A	9.29683e-23	-9.12748e-10	0.925383	4.42083e-05	-9.12748e-10	0.869196
76460377	chr5:76460377:A:G	3.76437e-24	-2.2813	-6.68458e-10	1.86517e-06	-2.29637	-6.68458e-10
76460456	chr5:76460456:G:C	1.01573e-23	-9.12748e-10	-1.28868	5.0158e-06	-9.12748e-10	-1.30712
76460520	chr5:76460520:G:A	9.42036e-24	-9.12748e-10	-1.364	4.73948e-06	-9.12748e-10	-1.36379
76460535	chr5:76460535:G:A	5.3312e-24	-1.9333	-6.68458e-10	2.14398e-06	-2.15705	-6.68458e-10
76460554	chr5:76460554:GT:G	2.10886e-24	-2.15894	-0.701786	1.15464e-06	-2.09407	-0.681856
76460569	chr5:76460569:C:T	1.04805e-23	-9.12748e-10	-1.25736	5.15406e-06	-9.12748e-10	-1.27993
76461129	chr5:76461129:C:A	1.03597e-23	-9.12748e-10	-1.26895	5.11e-06	-9.12748e-10	-1.28852
76461165	chr5:76461165:G:A	1.14369e-23	-2.26834	1.09831	5.49962e-06	-2.28025	1.06521
76461731	chr5:76461731:C:T	2.34443e-24	-1.56421	-1.19062	9.70217e-07	-1.72181	-1.22814
76461749	chr5:76461749:G:A	2.4307e-23	-9.12748e-10	-0.416112	1.16132e-05	-9.12748e-10	-0.467573
76461935	chr5:76461935:C:T	9.42999e-24	-9.12748e-10	-1.36298	4.73812e-06	-9.12748e-10	-1.36407
76462048	chr5:76462048:A:T	1.19694e-23	-9.12748e-10	-1.12452	6.05923e-06	-9.12748e-10	-1.11813
76462316	chr5:76462316:T:C	2.96358e-24	-2.18895	-0.331525	1.59256e-06	-2.12665	-0.327721
76462580	chr5:76462580:G:A	1.4777e-23	-9.12748e-10	-0.913803	7.09274e-06	-9.12748e-10	-0.960644
76462627	chr5:76462627:G:C	1.87975e-23	-9.12748e-10	-0.673153	9.97502e-06	-9.12748e-10	-0.619632
76463247	chr5:76463247:T:C	2.96248e-24	-2.192	-0.328853	1.59532e-06	-2.13002	-0.322624
76463296	chr5:76463296:G:A	1.43275e-24	-2.24912	-0.998166	6.99073e-07	-2.2697	-1.00802
76463307	chr5:76463307:G:A	9.77593e-24	-9.12748e-10	-1.32695	4.89301e-06	-9.12748e-10	-1.33191
76463310	chr5:76463310:A:G	2.26422e-24	-2.23924	-0.550405	1.22342e-06	-2.18397	-0.534092
76464379	chr5:76464379:T:C	1.9011e-24	-2.23281	-0.731629	9.36191e-07	-2.30162	-0.684033
76464405	chr5:76464405:G:A	9.62319e-24	-9.12748e-10	-1.3427	4.84587e-06	-9.12748e-10	-1.34159
76464553	chr5:76464553:G:A	9.87876e-24	-9.12748e-10	-1.31649	5.03877e-06	-9.12748e-10	-1.30255
76464658	chr5:76464658:A:G	3.2679e-24	-1.34344	-1.07929	1.2424e-06	-1.57214	-1.13053
76464666	chr5:76464666:T:A	2.35069e-24	-1.97399	-0.778181	1.05583e-06	-2.00346	-0.861936
76464733	chr5:76464733:G:A	2.91863e-24	-2.2346	-0.301168	1.55864e-06	-2.18132	-0.29458
76464798	chr5:76464798:G:A	9.94201e-24	-9.12748e-10	-1.31011	4.92319e-06	-9.12748e-10	-1.32576
76465344	chr5:76465344:G:A	2.66073e-24	-2.20651	-0.421766	1.31861e-06	-2.28809	-0.355048
76465651	chr5:76465651:A:G	1.94116e-24	-2.20169	-0.741903	9.40822e-07	-2.28757	-0.693151
76465751	chr5:76465751:A:G	6.87174e-24	-1.51651	-0.162952	2.84955e-06	-1.67069	-0.201863
76465897	chr5:76465897:A:G	1.75347e-24	-2.21338	-0.831902	9.51573e-07	-2.15672	-0.812637
76466098	chr5:76466098:G:A	2.68039e-24	-2.227	-0.393911	1.43674e-06	-2.17022	-0.387115
76466259	chr5:76466259:C:T	1.04867e-23	-9.12748e-10	-1.25677	5.25202e-06	-9.12748e-10	-1.2611
76466631	chr5:76466631:C:G	2.44169e-24	-2.20112	-0.513065	1.31411e-06	-2.13757	-0.508985
76466972	chr5:76466972:C:T	2.6601e-24	-2.20486	-0.423648	1.43145e-06	-2.13828	-0.42275
76467067	chr5:76467067:A:G	1.05163e-23	-9.12748e-10	-1.25395	5.19004e-06	-9.12748e-10	-1.27297
76467137	chr5:76467137:A:G	9.94168e-24	-9.12748e-10	-1.31014	4.92615e-06	-9.12748e-10	-1.32516
76467847	chr5:76467847:T:C	2.88053e-24	-2.19031	-0.358588	1.54998e-06	-2.12724	-0.354237
76467924	chr5:76467924:AG:A	1.05111e-23	-9.12748e-10	-1.25445	5.26302e-06	-9.12748e-10	-1.25901
76468535	chr5:76468535:G:A	1.19444e-23	-9.12748e-10	-1.12661	6.36089e-06	-9.12748e-10	-1.06955
76468899	chr5:76468899:TC:T	9.80517e-24	-9.12748e-10	-1.32397	5.04381e-06	-9.12748e-10	-1.30156
76468915	chr5:76468915:C:T	9.83898e-24	-9.12748e-10	-1.32052	4.9312e-06	-9.12748e-10	-1.32413
76469095	chr5:76469095:G:A	1.66806e-23	-9.12748e-10	-0.792627	8.35146e-06	-9.12748e-10	-0.79728
76469464	chr5:76469464:G:A	1.27218e-24	-2.29882	-1.06732	6.44242e-07	-2.3198	-1.03959
76469950	chr5:76469950:G:A	2.25812e-23	-9.12748e-10	-0.48976	1.21888e-05	-9.12748e-10	-0.419201
76470176	chr5:76470176:T:G	2.84562e-24	-1.41685	-1.14425	1.14828e-06	-1.61964	-1.16181
76470612	chr5:76470612:T:C	1.50608e-24	-2.28495	-0.912419	7.63426e-07	-2.31805	-0.871605
76471305	chr5:76471305:T:C	6.29122e-24	-2.16483	0.397109	2.76181e-06	-2.25881	0.354982
76471443	chr5:76471443:G:T	2.26321e-24	-1.44968	-1.34042	9.75653e-07	-1.62045	-1.32391
76471510	chr5:76471510:A:G	1.85395e-24	-2.24202	-0.747533	9.97189e-07	-2.1862	-0.736331
76471517	chr5:76471517:G:A	1.97755e-23	-9.12748e-10	-0.622432	9.85039e-06	-9.12748e-10	-0.632206
76471524	chr5:76471524:A:T	3.07586e-24	-2.092	-0.391289	1.35922e-06	-2.21532	-0.397492
76472017	chr5:76472017:C:T	2.13029e-24	-1.49077	-1.35985	9.01543e-07	-1.65993	-1.36343
76472178	chr5:76472178:C:T	9.42337e-24	-9.12748e-10	-1.36368	4.74045e-06	-9.12748e-10	-1.36358
76472186	chr5:76472186:C:G	4.06348e-24	-2.09244	-0.112397	1.75244e-06	-2.21619	-0.142523
76472187	chr5:76472187:T:A	3.89315e-24	-2.14507	-0.10259	1.71311e-06	-2.24996	-0.131444
76472203	chr5:76472203:C:T	1.98978e-23	-9.12748e-10	-0.616266	9.91041e-06	-9.12748e-10	-0.626131
76472216	chr5:76472216:C:T	1.01468e-23	-9.12748e-10	-1.28971	5.01243e-06	-9.12748e-10	-1.3078
76472429	chr5:76472429:T:C	1.21645e-23	-9.12748e-10	-1.10836	5.88901e-06	-9.12748e-10	-1.14663
76472484	chr5:76472484:G:A	3.89804e-24	-2.12146	-0.124946	1.7007e-06	-2.23543	-0.153249
76472499	chr5:76472499:G:A	1.03838e-23	-9.12748e-10	-1.26662	5.10283e-06	-9.12748e-10	-1.28992
76472547	chr5:76472547:A:G	1.94927e-24	-1.57862	-1.3608	8.36694e-07	-1.7401	-1.35792
76472750	chr5:76472750:C:T	1.49977e-24	-2.20236	-0.9992	7.42774e-07	-2.2149	-1.00218
76472893	chr5:76472893:T:C	3.70073e-24	-2.29835	-6.68458e-10	1.88584e-06	-2.28534	-6.68458e-10
76472914	chr5:76472914:A:G	4.10522e-24	-2.12456	-0.0700602	1.7907e-06	-2.23713	-0.0999809
76473228	chr5:76473228:G:T	9.43571e-24	-9.12748e-10	-1.36237	4.74828e-06	-9.12748e-10	-1.36193
76473231	chr5:76473231:A:T	1.1278e-23	-9.12748e-10	-1.18402	5.70844e-06	-9.12748e-10	-1.17777
76473299	chr5:76473299:A:AAT	6.8326e-24	-1.00677	-0.678401	2.54357e-06	-1.27062	-0.715531
76473433	chr5:76473433:T:C	2.75102e-24	-1.38474	-1.21016	1.10377e-06	-1.59359	-1.22739
76473592	chr5:76473592:T:C	1.09091e-23	-9.12748e-10	-1.21728	5.44222e-06	-9.12748e-10	-1.22553
76473743	chr5:76473743:C:T	2.29247e-24	-1.6519	-1.12534	9.73782e-07	-1.81905	-1.12724
76475210	chr5:76475210:G:T	1.50526e-24	-2.16278	-1.03513	7.46311e-07	-2.1699	-1.04243
76475357	chr5:76475357:G:A	3.93904e-23	-9.12748e-10	0.0666462	1.95728e-05	-9.12748e-10	0.0544242
76475397	chr5:76475397:G:C	3.76188e-24	-2.28196	-6.68458e-10	1.92799e-06	-2.26324	-6.68458e-10
76476065	chr5:76476065:G:A	2.11399e-23	-9.12748e-10	-0.555716	1.1128e-05	-9.12748e-10	-0.510249
76476907	chr5:76476907:T:A	3.48867e-24	-1.6709	-0.686451	2.00635e-06	-1.54898	-0.674425
76478291	chr5:76478291:C:T	3.048e-24	-1.86656	-0.625827	1.61546e-06	-1.77838	-0.661714
76478462	chr5:76478462:G:A	9.70874e-24	-9.12748e-10	-1.33385	4.82183e-06	-9.12748e-10	-1.34656
76478789	chr5:76478789:G:A	2.36229e-23	-9.12748e-10	-0.444659	1.16663e-05	-9.12748e-10	-0.463009
76479028	chr5:76479028:G:A	3.95012e-23	-9.12748e-10	0.0694549	1.9475e-05	-9.12748e-10	0.0494141
76479175	chr5:76479175:G:A	1.32067e-23	-1.62463	0.598472	6.93055e-06	-1.59538	0.611606
76479235	chr5:76479235:A:G	3.69188e-24	-2.30074	-6.68458e-10	1.82661e-06	-2.31725	-6.68458e-10
76479714	chr5:76479714:A:T	2.21679e-23	-9.12748e-10	-0.508229	1.10928e-05	-9.12748e-10	-0.513417
76480041	chr5:76480041:TG:T	8.32133e-24	-2.30927	0.821213	4.46535e-06	-2.28918	0.865813
76480271	chr5:76480271:A:G	1.32963e-23	-9.12748e-10	-1.01939	6.73855e-06	-9.12748e-10	-1.01187
76480323	chr5:76480323:A:G	1.0033e-23	-9.12748e-10	-1.30099	5.08502e-06	-9.12748e-10	-1.29342
76480400	chr5:76480400:A:C	1.84545e-23	-9.12748e-10	-0.691568	9.74132e-06	-9.12748e-10	-0.643339
76480587	chr5:76480587:T:C	2.20669e-23	-9.12748e-10	-0.512798	1.16864e-05	-9.12748e-10	-0.461294
76480667	chr5:76480667:T:C	2.03661e-23	-9.12748e-10	-0.593002	1.07815e-05	-9.12748e-10	-0.541888
76480837	chr5:76480837:C:T	1.26171e-23	-9.12748e-10	-1.07183	6.65413e-06	-9.12748e-10	-1.02448
76481033	chr5:76481033:C:A	1.37471e-23	-9.12748e-10	-0.986047	7.3318e-06	-9.12748e-10	-0.927496
76481046	chr5:76481046:A:G	1.30868e-23	-9.12748e-10	-1.03527	6.92557e-06	-9.12748e-10	-0.984497
76481287	chr5:76481287:G:T	1.8701e-23	-2.24334	1.56504	1.0549e-05	-2.19253	1.62885
76481309	chr5:76481309:G:A	1.31909e-23	-9.12748e-10	-1.02735	6.98411e-06	-9.12748e-10	-0.976079
76481651	chr5:76481651:A:C	1.96901e-23	-9.12748e-10	-0.62676	1.036e-05	-9.12748e-10	-0.581762
76481816	chr5:76481816:C:A	1.35568e-23	-9.12748e-10	-0.999988	6.73451e-06	-9.12748e-10	-1.01247
76482351	chr5:76482351:G:A	2.23072e-23	-2.1997	1.69773	1.26676e-05	-2.13953	1.75886
76482817	chr5:76482817:C:A	6.38133e-24	-0.721613	-1.03189	2.92794e-06	-0.832121	-1.0133
76482895	chr5:76482895:A:G	4.88176e-24	-2.02137	-6.68458e-10	2.51897e-06	-1.99586	-6.68458e-10
76483057	chr5:76483057:C:T	1.62084e-23	-9.12748e-10	-0.821348	8.64481e-06	-9.12748e-10	-0.762757
76483163	chr5:76483163:T:C	1.27897e-23	-9.12748e-10	-1.05824	6.57034e-06	-9.12748e-10	-1.03715
76483199	chr5:76483199:A:G	8.88036e-23	-9.12748e-10	0.879551	4.35524e-05	-9.12748e-10	0.854249
76483382	chr5:76483382:G:C	1.84679e-23	-9.12748e-10	-0.690844	9.63783e-06	-9.12748e-10	-0.65402
76483626	chr5:76483626:G:A	9.41942e-24	-9.12748e-10	-1.3641	4.73826e-06	-9.12748e-10	-1.36405
76483646	chr5:76483646:A:G	1.44763e-24	-1.99881	-1.23814	6.87701e-07	-2.05836	-1.23575
76483715	chr5:76483715:T:C	4.02287e-24	-2.21488	-6.68458e-10	1.92157e-06	-2.26657	-6.68458e-10
76483956	chr5:76483956:AT:A	1.31136e-23	-9.12748e-10	-1.03322	6.73439e-06	-9.12748e-10	-1.01249
76484009	chr5:76484009:GACTTC:G	9.73058e-24	-9.12748e-10	-1.3316	4.90823e-06	-9.12748e-10	-1.3288
76484298	chr5:76484298:A:C	9.52654e-24	-9.12748e-10	-1.35279	4.79131e-06	-9.12748e-10	-1.35291
76484706	chr5:76484706:A:G	3.76797e-23	-9.12748e-10	0.0222456	1.74176e-05	-9.12748e-10	-0.0622369
76484739	chr5:76484739:C:T	1.46441e-24	-1.92348	-1.30195	6.81011e-07	-2.00498	-1.29891
76485465	chr5:76485465:T:C	2.18007e-24	-2.31844	-0.509084	1.13178e-06	-2.31977	-0.476148
76486081	chr5:76486081:A:G	9.48653e-24	-9.12748e-10	-1.357	4.83844e-06	-9.12748e-10	-1.34312
76486169	chr5:76486169:A:G	1.99557e-24	-2.27925	-0.636694	9.68016e-07	-2.29358	-0.658644
76486247	chr5:76486247:T:C	1.05795e-23	-9.12748e-10	-1.24796	5.20539e-06	-9.12748e-10	-1.27002
76486263	chr5:76486263:T:C	2.69807e-23	-9.12748e-10	-0.311754	1.29381e-05	-9.12748e-10	-0.35954
76487055	chr5:76487055:T:A	4.1507e-23	0.914801	-0.795815	2.63969e-05	1.0278	-0.674273
76488061	chr5:76488061:T:C	8.85805e-24	-2.13576	0.710212	4.50817e-06	-2.24676	0.832937
76488356	chr5:76488356:A:G	1.71103e-23	-9.12748e-10	-0.767194	8.60029e-06	-9.12748e-10	-0.76792
76488843	chr5:76488843:C:T	3.25747e-23	-9.12748e-10	-0.123339	1.48425e-05	-9.12748e-10	-0.222219
76489281	chr5:76489281:C:T	1.204e-23	-2.08527	0.96663	5.53811e-06	-2.21948	1.01142
76489286	chr5:76489286:G:T	1.57975e-23	-9.12748e-10	-0.847025	8.34242e-06	-9.12748e-10	-0.798363
76489471	chr5:76489471:T:C	9.03879e-24	-2.15937	0.754017	4.31642e-06	-2.25449	0.797201
76489710	chr5:76489710:A:G	1.15183e-24	-2.12855	-1.33697	5.23866e-07	-2.23534	-1.3309
76489993	chr5:76489993:A:G	5.98947e-24	-2.25022	0.43335	2.69401e-06	-2.2778	0.349113
76490325	chr5:76490325:G:C	1.50775e-24	-2.025	-1.17126	6.54447e-07	-2.15665	-1.18703
76490475	chr5:76490475:T:TC	5.48033e-24	-0.651902	-1.25381	1.89798e-06	-0.989683	-1.28924
76490524	chr5:76490524:G:A	1.81701e-23	-9.12748e-10	-0.707097	9.13447e-06	-9.12748e-10	-0.707661
76490579	chr5:76490579:T:C	1.19352e-24	-2.19361	-1.23636	5.59038e-07	-2.27564	-1.22561
76490835	chr5:76490835:A:G	3.7199e-24	-2.29318	-6.68458e-10	1.84501e-06	-2.30723	-6.68458e-10
76491031	chr5:76491031:A:G	1.57564e-22	-9.12748e-10	1.45296	7.05775e-05	-9.12748e-10	1.337
76491110	chr5:76491110:C:T	1.02559e-24	-2.22054	-1.36107	4.87388e-07	-2.27449	-1.36392
76491139	chr5:76491139:T:C	1.74964e-23	-9.12748e-10	-0.744882	9.05288e-06	-9.12748e-10	-0.716634
76491192	chr5:76491192:C:T	4.01436e-24	-2.217	-6.68458e-10	2.10231e-06	-2.17668	-6.68458e-10
76491321	chr5:76491321:C:T	3.89781e-24	-2.24646	-6.68458e-10	1.93458e-06	-2.25982	-6.68458e-10
76491347	chr5:76491347:G:A	1.12901e-24	-2.16933	-1.3162	6.10943e-07	-2.12981	-1.28266
76491685	chr5:76491685:G:A	1.31009e-23	-9.12748e-10	-1.03419	6.52065e-06	-9.12748e-10	-1.04474
76491738	chr5:76491738:C:T	1.19569e-23	-9.12748e-10	-1.12556	6.49303e-06	-9.12748e-10	-1.04899
76491747	chr5:76491747:A:G	1.23512e-23	-9.12748e-10	-1.09312	6.1421e-06	-9.12748e-10	-1.10455
76491819	chr5:76491819:C:T	7.74815e-23	-9.12748e-10	0.743164	4.45952e-05	-9.12748e-10	0.87791
76491961	chr5:76491961:T:G	1.21759e-24	-2.14796	-1.26204	6.03804e-07	-2.11935	-1.30488
76492311	chr5:76492311:C:T	2.16606e-23	-9.12748e-10	-0.531381	1.11477e-05	-9.12748e-10	-0.508481
76492584	chr5:76492584:G:A	6.43726e-24	-1.74477	-6.68458e-10	2.53859e-06	-1.98811	-6.68458e-10
76492925	chr5:76492925:T:C	9.4357e-24	-9.12748e-10	-1.36238	4.73953e-06	-9.12748e-10	-1.36378
76492947	chr5:76492947:T:C	5.13794e-23	-9.12748e-10	0.332361	2.79794e-05	-9.12748e-10	0.411753
76493234	chr5:76493234:A:G	1.19423e-24	-2.07198	-1.3574	5.61738e-07	-2.13691	-1.35953
76493330	chr5:76493330:A:G	2.7102e-23	-9.12748e-10	-0.307269	1.69692e-05	-9.12748e-10	-0.0883178
76493609	chr5:76493609:A:G	4.14484e-24	-2.17199	-0.0130239	1.95498e-06	-2.28552	0.036183
76493614	chr5:76493614:T:C	9.78565e-24	-9.12748e-10	-1.32596	4.9905e-06	-9.12748e-10	-1.31218
76493871	chr5:76493871:C:T	9.46008e-24	-9.12748e-10	-1.35979	4.74802e-06	-9.12748e-10	-1.36199
76494051	chr5:76494051:G:A	1.27287e-23	-9.12748e-10	-1.06301	6.45426e-06	-9.12748e-10	-1.05498
76494055	chr5:76494055:T:C	1.24778e-23	-9.12748e-10	-1.08293	6.25225e-06	-9.12748e-10	-1.08678
76494289	chr5:76494289:C:T	1.27627e-22	-9.12748e-10	1.24224	6.4403e-05	-9.12748e-10	1.24544
76495345	chr5:76495345:T:C	1.05338e-23	-9.12748e-10	-1.25229	5.37421e-06	-9.12748e-10	-1.2381
76495467	chr5:76495467:C:T	1.61759e-23	-9.12748e-10	-0.823353	8.10742e-06	-9.12748e-10	-0.826937
76495951	chr5:76495951:G:A	1.1202e-23	-9.12748e-10	-1.19078	5.57727e-06	-9.12748e-10	-1.20102
76496141	chr5:76496141:G:A	2.07031e-23	-9.12748e-10	-0.576592	1.07762e-05	-9.12748e-10	-0.542378
76497069	chr5:76497069:C:G	9.76527e-24	-9.12748e-10	-1.32804	4.92364e-06	-9.12748e-10	-1.32567
76497456	chr5:76497456:TTA:T	4.62688e-23	-9.12748e-10	0.227592	2.30177e-05	-9.12748e-10	0.216545
76498022	chr5:76498022:C:A	1.11923e-23	-9.12748e-10	-1.19165	5.50683e-06	-9.12748e-10	-1.21373
76498308	chr5:76498308:T:C	1.01403e-23	-9.12748e-10	-1.29036	5.04942e-06	-9.12748e-10	-1.30044
76498650	chr5:76498650:C:T	9.83786e-24	-9.12748e-10	-1.32064	4.92593e-06	-9.12748e-10	-1.3252
76498688	chr5:76498688:A:G	6.00981e-23	-9.12748e-10	0.489102	3.08157e-05	-9.12748e-10	0.508309
76498923	chr5:76498923:G:T	1.10175e-23	-9.12748e-10	-1.20739	5.39548e-06	-9.12748e-10	-1.23415
76499321	chr5:76499321:C:T	9.49731e-24	-9.12748e-10	-1.35587	4.77601e-06	-9.12748e-10	-1.35611
76499582	chr5:76499582:A:G	4.04632e-24	-1.65668	-0.552386	2.52678e-06	-1.27656	-0.71621
76500028	chr5:76500028:A:G	9.48227e-24	-9.12748e-10	-1.35745	4.78999e-06	-9.12748e-10	-1.35319
76500068	chr5:76500068:A:G	1.01856e-23	-9.12748e-10	-1.28591	5.08062e-06	-9.12748e-10	-1.29428
76500967	chr5:76500967:A:C	1.15935e-23	-9.12748e-10	-1.15643	6.43351e-06	-9.12748e-10	-1.0582
76501042	chr5:76501042:G:A	1.08042e-23	-9.12748e-10	-1.22694	5.37844e-06	-9.12748e-10	-1.23732
76501331	chr5:76501331:A:G	1.01901e-23	-9.12748e-10	-1.28546	5.06273e-06	-9.12748e-10	-1.29781
76501843	chr5:76501843:A:G	1.3198e-23	-9.12748e-10	-1.02681	6.91355e-06	-9.12748e-10	-0.986233
76502509	chr5:76502509:A:G	3.98586e-23	-9.12748e-10	0.0784616	1.8849e-05	-9.12748e-10	0.0167448
76502809	chr5:76502809:T:C	1.32525e-23	-9.12748e-10	-1.02269	6.50846e-06	-9.12748e-10	-1.04661
76502825	chr5:76502825:T:C	9.91234e-24	-9.12748e-10	-1.3131	4.94232e-06	-9.12748e-10	-1.32188
76503041	chr5:76503041:C:T	5.49065e-24	-1.90383	-6.68458e-10	3.18169e-06	-1.7623	-6.68458e-10
76504124	chr5:76504124:A:G	9.73724e-24	-9.12748e-10	-1.33092	4.89751e-06	-9.12748e-10	-1.33099
76504179	chr5:76504179:C:T	1.46199e-23	-9.12748e-10	-0.924492	7.33503e-06	-9.12748e-10	-0.927055
76504565	chr5:76504565:C:T	3.09037e-24	-2.16542	-0.313169	2.03426e-06	-2.08858	-0.120999
76505039	chr5:76505039:T:A	1.57654e-24	-1.89513	-1.25651	8.77375e-07	-1.79306	-1.25748
76505214	chr5:76505214:A:G	1.31926e-23	-1.02722	-6.68458e-10	7.87798e-06	-0.855645	-6.68458e-10
76505217	chr5:76505217:T:C	5.44046e-23	-9.12748e-10	0.389572	2.95793e-05	-9.12748e-10	0.467357
76505512	chr5:76505512:G:A	9.99938e-25	-2.28795	-1.31899	4.77763e-07	-2.31371	-1.34465
76505811	chr5:76505811:T:G	1.4009e-24	-2.03697	-1.23279	7.65427e-07	-1.99848	-1.18856
76505939	chr5:76505939:G:A	1.10558e-23	-9.12748e-10	-1.20392	5.60004e-06	-9.12748e-10	-1.19694
76505959	chr5:76505959:T:C	9.61261e-24	-9.12748e-10	-1.3438	4.88941e-06	-9.12748e-10	-1.33264
76506020	chr5:76506020:G:A	1.78511e-24	-1.82597	-1.20143	9.39413e-07	-1.74817	-1.23405
76506384	chr5:76506384:G:A	9.73754e-24	-9.12748e-10	-1.33089	4.90313e-06	-9.12748e-10	-1.32984
76506533	chr5:76506533:A:G	2.07371e-23	-9.12748e-10	-0.574951	1.0288e-05	-9.12748e-10	-0.588735
76506599	chr5:76506599:T:C	2.28014e-23	-9.12748e-10	-0.480054	1.22363e-05	-9.12748e-10	-0.415313
76506715	chr5:76506715:A:G	9.5278e-24	-9.12748e-10	-1.35266	4.79156e-06	-9.12748e-10	-1.35286
76507177	chr5:76507177:A:G	9.5358e-25	-2.3103	-1.34411	4.86771e-07	-2.30419	-1.33549
76507208	chr5:76507208:C:T	3.20666e-23	-9.12748e-10	-0.139061	1.67996e-05	-9.12748e-10	-0.098361
76507246	chr5:76507246:A:G	1.09987e-24	-2.19829	-1.3134	4.78821e-07	-2.313	-1.34314
76507416	chr5:76507416:ATATT:A	9.43247e-25	-2.31034	-1.35496	4.79036e-07	-2.30553	-1.35017
76507459	chr5:76507459:A:G	3.15306e-24	-2.30187	-0.156636	1.90043e-06	-2.28648	0.00884639
76507494	chr5:76507494:G:A	9.42206e-25	-2.31184	-1.35457	4.78428e-07	-2.30733	-1.34964
76507567	chr5:76507567:G:A	1.89908e-23	-9.12748e-10	-0.662919	1.09486e-05	-9.12748e-10	-0.526505
76507574	chr5:76507574:G:T	1.97179e-23	-9.12748e-10	-0.625347	1.02337e-05	-9.12748e-10	-0.59403
76507800	chr5:76507800:A:G	2.51947e-23	-9.12748e-10	-0.380243	1.31555e-05	-9.12748e-10	-0.342873
76507879	chr5:76507879:C:T	3.70817e-24	-2.29634	-6.68458e-10	1.92387e-06	-2.26538	-6.68458e-10
76507967	chr5:76507967:C:T	9.65342e-25	-2.31861	-1.32354	4.92518e-07	-2.31818	-1.30977
76507970	chr5:76507970:C:T	9.70671e-25	-2.27933	-1.35732	4.98074e-07	-2.26332	-1.35341
76507978	chr5:76507978:G:A	1.02472e-24	-2.29309	-1.28936	5.2386e-07	-2.29261	-1.27363
76508562	chr5:76508562:A:G	1.08685e-24	-2.24428	-1.27931	5.6519e-07	-2.22505	-1.26526
76508597	chr5:76508597:C:T	2.47249e-23	-9.12748e-10	-0.399066	1.31778e-05	-9.12748e-10	-0.341179
76508669	chr5:76508669:C:T	2.22266e-24	-1.45631	-1.35186	1.31734e-06	-1.28283	-1.36127
76509067	chr5:76509067:A:G	1.00798e-24	-2.318	-1.28093	5.14385e-07	-2.31697	-1.26753
76509280	chr5:76509280:G:A	2.09752e-24	-1.84279	-1.02333	1.11159e-06	-1.75383	-1.06009
76509293	chr5:76509293:A:G	1.31505e-23	-9.12748e-10	-1.03041	6.81668e-06	-9.12748e-10	-1.00034
76509343	chr5:76509343:T:A	1.42903e-24	-2.08681	-1.16306	7.26137e-07	-2.0309	-1.20883
76509453	chr5:76509453:G:T	1.58298e-23	-9.12748e-10	-0.844984	8.02336e-06	-9.12748e-10	-0.837359
76509547	chr5:76509547:A:G	1.67111e-23	-0.384788	-0.406016	4.11254e-06	-1.0289	-0.476776
76509820	chr5:76509820:C:T	1.09882e-24	-2.18539	-1.32725	5.72413e-07	-2.15891	-1.31871
76510427	chr5:76510427:A:G	9.42511e-24	-9.12748e-10	-1.3635	4.73909e-06	-9.12748e-10	-1.36387
76510505	chr5:76510505:C:T	1.71147e-23	-9.12748e-10	-0.766939	9.03341e-06	-9.12748e-10	-0.718787
76510586	chr5:76510586:A:G	2.74211e-23	-9.12748e-10	-0.295564	1.32061e-05	-9.12748e-10	-0.339036
76510600	chr5:76510600:C:T	1.08936e-24	-2.20766	-1.31363	5.98139e-07	-2.14021	-1.29344
76510741	chr5:76510741:T:C	1.26485e-23	-9.12748e-10	-1.06934	6.40499e-06	-9.12748e-10	-1.06264
76511011	chr5:76511011:G:A	1.03786e-23	-9.12748e-10	-1.26713	5.01282e-06	-9.12748e-10	-1.30772
76511157	chr5:76511157:T:A	2.29236e-24	-1.41633	-1.36096	9.59239e-07	-1.59837	-1.36296
76511239	chr5:76511239:G:A	5.28613e-24	-0.588361	-1.35343	3.04903e-06	-0.445978	-1.35891
76511371	chr5:76511371:G:A	9.87195e-24	-9.12748e-10	-1.31718	4.93365e-06	-9.12748e-10	-1.32364
76511931	chr5:76511931:C:T	1.34073e-22	-9.12748e-10	1.29151	7.19681e-05	-9.12748e-10	1.35651
76512003	chr5:76512003:T:G	2.19931e-24	-1.62075	-1.19798	9.91301e-07	-1.69945	-1.229
76512208	chr5:76512208:CA:C	1.18479e-23	-9.12748e-10	-1.13473	5.52665e-06	-9.12748e-10	-1.21013
76512280	chr5:76512280:G:A	9.67546e-24	-9.12748e-10	-1.33728	4.93568e-06	-9.12748e-10	-1.32323
76512625	chr5:76512625:A:G	1.09146e-23	-9.12748e-10	-1.21678	5.17037e-06	-9.12748e-10	-1.27677
76513003	chr5:76513003:T:C	1.35602e-24	-2.10941	-1.19291	6.61845e-07	-2.06287	-1.26957
76513135	chr5:76513135:C:G	2.00259e-23	-0.609847	-6.68458e-10	8.40609e-06	-0.79076	-6.68458e-10
76513408	chr5:76513408:T:G	1.28897e-24	-2.02024	-1.33279	6.89621e-07	-1.93251	-1.35882
76513461	chr5:76513461:T:C	1.3865e-24	-2.30989	-0.970202	6.83644e-07	-2.2414	-1.05863
76513462	chr5:76513462:G:A	1.3146e-24	-1.97451	-1.35883	5.64904e-07	-2.13306	-1.35776
76513669	chr5:76513669:CAG:C	1.79344e-23	-9.12748e-10	-0.720156	8.87432e-06	-9.12748e-10	-0.736555
76513944	chr5:76513944:C:T	4.38654e-24	-0.770848	-1.35749	2.77149e-06	-0.537519	-1.36281
76514418	chr5:76514418:T:G	1.05049e-24	-2.31874	-1.23888	5.2004e-07	-2.31733	-1.25624
76514709	chr5:76514709:T:G	9.51519e-24	-9.12748e-10	-1.35399	4.82872e-06	-9.12748e-10	-1.34514
76514783	chr5:76514783:C:T	1.32363e-22	-9.12748e-10	1.27868	6.51782e-05	-9.12748e-10	1.25741
76514801	chr5:76514801:G:C	1.41584e-24	-1.89672	-1.36244	5.98258e-07	-2.07128	-1.36217
76515013	chr5:76515013:G:A	1.27184e-24	-2.00448	-1.36193	5.52865e-07	-2.15082	-1.36154
76516246	chr5:76516246:A:G	9.59015e-24	-9.12748e-10	-1.34614	4.75799e-06	-9.12748e-10	-1.35989
76516327	chr5:76516327:A:G	1.00102e-23	-9.12748e-10	-1.30327	4.88614e-06	-9.12748e-10	-1.33331
76516487	chr5:76516487:A:T	4.59913e-24	-2.08101	-6.68458e-10	2.39823e-06	-2.04499	-6.68458e-10
76516622	chr5:76516622:G:A	1.01555e-23	-9.12748e-10	-1.28886	5.19259e-06	-9.12748e-10	-1.27248
76516706	chr5:76516706:A:G	1.00934e-23	-9.12748e-10	-1.295	5.06572e-06	-9.12748e-10	-1.29722
76516727	chr5:76516727:C:T	4.73171e-24	-2.05259	-6.68458e-10	2.60781e-06	-1.96121	-6.68458e-10
76516856	chr5:76516856:C:T	1.43576e-24	-1.90801	-1.33717	7.53187e-07	-1.85479	-1.34837
76517103	chr5:76517103:T:G	6.05172e-23	-9.12748e-10	0.496052	2.89486e-05	-9.12748e-10	0.445804
76517986	chr5:76517986:T:G	1.38245e-23	-0.980437	-6.68458e-10	5.87259e-06	-1.14942	-6.68458e-10
76518051	chr5:76518051:G:A	1.09156e-23	-9.12748e-10	-1.21669	5.26607e-06	-9.12748e-10	-1.25843
76518070	chr5:76518070:T:C	1.93684e-24	-1.80243	-1.14339	1.14064e-06	-1.67697	-1.11116
76518213	chr5:76518213:C:T	2.37652e-24	-1.79081	-0.950425	1.39311e-06	-1.6627	-0.925482
76518424	chr5:76518424:G:A	1.12564e-24	-2.20507	-1.28345	5.30559e-07	-2.25597	-1.29757
76518430	chr5:76518430:C:T	2.10737e-23	-9.12748e-10	-0.558851	1.07715e-05	-9.12748e-10	-0.542811
76518613	chr5:76518613:G:A	6.65349e-23	-9.12748e-10	0.59085	3.16328e-05	-9.12748e-10	0.534478
76518629	chr5:76518629:G:A	6.50789e-23	-9.12748e-10	0.568724	3.09504e-05	-9.12748e-10	0.51267
76519003	chr5:76519003:T:G	1.09823e-23	-9.12748e-10	-1.21059	5.69232e-06	-9.12748e-10	-1.1806
76519049	chr5:76519049:T:G	6.0068e-24	-1.83321	0.019226	3.03293e-06	-1.74982	-0.0603647
76519247	chr5:76519247:C:T	1.07469e-23	-9.12748e-10	-1.23225	5.12079e-06	-9.12748e-10	-1.28641
76519251	chr5:76519251:G:A	1.1108e-23	-9.12748e-10	-1.19921	5.35092e-06	-9.12748e-10	-1.24245
76519346	chr5:76519346:G:A	6.70709e-23	-9.12748e-10	0.598875	3.14217e-05	-9.12748e-10	0.527784
76519379	chr5:76519379:A:G	1.72737e-24	-1.69615	-1.36413	7.3402e-07	-1.86483	-1.36411
76520035	chr5:76520035:A:G	9.43977e-24	-9.12748e-10	-1.36194	4.77195e-06	-9.12748e-10	-1.35696
76520046	chr5:76520046:A:G	3.66776e-24	-2.30729	-6.68458e-10	1.87179e-06	-2.29282	-6.68458e-10
76520090	chr5:76520090:A:G	9.80569e-24	-9.12748e-10	-1.32391	4.92251e-06	-9.12748e-10	-1.3259
76520155	chr5:76520155:A:G	9.42138e-24	-9.12748e-10	-1.36389	4.75094e-06	-9.12748e-10	-1.36137
76520209	chr5:76520209:G:C	4.93766e-23	-9.12748e-10	0.292601	2.35797e-05	-9.12748e-10	0.240669
76520457	chr5:76520457:C:T	2.39188e-24	-1.73394	-1.00086	1.39393e-06	-1.60921	-0.978379
76520522	chr5:76520522:T:C	6.52067e-23	-9.12748e-10	0.570687	3.09749e-05	-9.12748e-10	0.513461
76520818	chr5:76520818:C:T	1.45895e-24	-2.15088	-1.07828	6.74404e-07	-2.21315	-1.10049
76520824	chr5:76520824:C:T	1.32724e-24	-1.96574	-1.35803	5.67e-07	-2.12778	-1.35934
76520868	chr5:76520868:C:T	2.38643e-24	-1.9135	-0.823579	1.11059e-06	-1.95336	-0.86146
76520909	chr5:76520909:A:G	6.26854e-23	-9.12748e-10	0.531253	2.98374e-05	-9.12748e-10	0.476046
76521442	chr5:76521442:G:A	1.46734e-23	-9.12748e-10	-0.920841	6.77274e-06	-9.12748e-10	-1.00681
76521671	chr5:76521671:G:A	6.37192e-23	-9.12748e-10	0.54761	3.03249e-05	-9.12748e-10	0.492251
76521672	chr5:76521672:T:G	6.34633e-23	-9.12748e-10	0.543586	3.02063e-05	-9.12748e-10	0.488333
76522048	chr5:76522048:A:G	3.87807e-24	-2.25154	-6.68458e-10	1.94005e-06	-2.257	-6.68458e-10
76522292	chr5:76522292:C:T	2.17229e-24	-1.77778	-1.05331	1.25456e-06	-1.65847	-1.03446
76522434	chr5:76522434:C:T	9.41986e-24	-9.12748e-10	-1.36406	4.73999e-06	-9.12748e-10	-1.36368
76522539	chr5:76522539:G:A	9.45102e-24	-9.12748e-10	-1.36075	4.77802e-06	-9.12748e-10	-1.35569
76522798	chr5:76522798:A:C	2.39198e-23	-9.12748e-10	-0.432168	1.17679e-05	-9.12748e-10	-0.454337
76522959	chr5:76522959:C:T	1.30697e-24	-1.97922	-1.35994	5.64286e-07	-2.13084	-1.36107
76522985	chr5:76522985:A:G	1.48893e-23	-9.12748e-10	-0.906232	7.5766e-06	-9.12748e-10	-0.894651
76523385	chr5:76523385:C:G	1.28444e-23	-9.12748e-10	-1.05397	6.55764e-06	-9.12748e-10	-1.03909
76523511	chr5:76523511:G:A	2.30272e-24	-1.45048	-1.32231	1.32574e-06	-1.30366	-1.33408
76523603	chr5:76523603:A:G	9.49368e-24	-9.12748e-10	-1.35625	4.81504e-06	-9.12748e-10	-1.34797
76523641	chr5:76523641:A:G	9.91762e-24	-9.12748e-10	-1.31256	4.92606e-06	-9.12748e-10	-1.32518
76524550	chr5:76524550:A:G	9.96618e-24	-9.12748e-10	-1.30768	4.99824e-06	-9.12748e-10	-1.31063
76524632	chr5:76524632:G:C	9.91557e-24	-9.12748e-10	-1.31277	4.97351e-06	-9.12748e-10	-1.31559
76524828	chr5:76524828:G:A	1.38219e-24	-2.21597	-1.06724	6.54366e-07	-2.24575	-1.09806
76525173	chr5:76525173:G:A	1.60405e-24	-1.77036	-1.36398	9.47185e-07	-1.61837	-1.35561
76525310	chr5:76525310:A:G	2.18985e-23	-9.12748e-10	-0.520457	1.17667e-05	-9.12748e-10	-0.454446
76525903	chr5:76525903:A:G	3.13246e-24	-1.25482	-1.21024	1.62449e-06	-1.18708	-1.24744
76525905	chr5:76525905:G:T	1.18141e-24	-2.10997	-1.33019	5.29654e-07	-2.22971	-1.32553
76525992	chr5:76525992:T:C	6.26487e-23	-9.12748e-10	0.530667	2.79123e-05	-9.12748e-10	0.40935
76526649	chr5:76526649:C:T	1.02169e-24	-2.29496	-1.29046	4.99697e-07	-2.29262	-1.32085
76527001	chr5:76527001:A:G	1.47634e-23	-9.12748e-10	-0.914723	7.46948e-06	-9.12748e-10	-0.908891
76527382	chr5:76527382:G:A	1.03326e-23	-9.12748e-10	-1.27158	5.13413e-06	-9.12748e-10	-1.28381
76528140	chr5:76528140:C:T	7.24017e-24	-0.58586	-1.04137	3.84522e-06	-0.522795	-1.05009
76528729	chr5:76528729:C:T	9.60235e-24	-9.12748e-10	-1.34487	4.867e-06	-9.12748e-10	-1.33724
76528939	chr5:76528939:A:G	1.03128e-23	-9.12748e-10	-1.27349	5.10889e-06	-9.12748e-10	-1.28873
76529218	chr5:76529218:AATGATGTACAT:A	9.47155e-24	-9.12748e-10	-1.35858	4.75454e-06	-9.12748e-10	-1.36062
76529359	chr5:76529359:G:C	1.04471e-23	-9.12748e-10	-1.26055	5.16873e-06	-9.12748e-10	-1.27709
76529534	chr5:76529534:G:A	1.06583e-23	-9.12748e-10	-1.24054	5.48922e-06	-9.12748e-10	-1.21693
76529735	chr5:76529735:T:C	1.5611e-23	-9.12748e-10	-0.858903	7.60833e-06	-9.12748e-10	-0.890473
76529742	chr5:76529742:A:G	5.87637e-24	-0.651804	-1.18413	3.02322e-06	-0.610912	-1.20248
76529861	chr5:76529861:G:A	2.23789e-23	-9.12748e-10	-0.498758	1.2159e-05	-9.12748e-10	-0.421651
76530329	chr5:76530329:C:T	9.96227e-25	-2.2478	-1.36286	5.0548e-07	-2.23844	-1.36353
76530398	chr5:76530398:G:A	1.06106e-23	-9.12748e-10	-1.24502	5.34508e-06	-9.12748e-10	-1.24354
76530509	chr5:76530509:T:C	1.18277e-23	-9.12748e-10	-1.13644	5.96767e-06	-9.12748e-10	-1.13336
76530581	chr5:76530581:T:G	3.31219e-23	-9.12748e-10	-0.10668	1.56269e-05	-9.12748e-10	-0.170724
76531534	chr5:76531534:G:A	9.92436e-24	-9.12748e-10	-1.31188	5.05655e-06	-9.12748e-10	-1.29903
76531646	chr5:76531646:G:A	4.64342e-24	-0.725492	-1.34593	2.48506e-06	-0.664346	-1.34507
76531683	chr5:76531683:T:G	9.365e-25	-2.31674	-1.35574	4.69135e-07	-2.31365	-1.36293
76531851	chr5:76531851:C:A	5.72542e-24	-0.811215	-1.05075	2.98999e-06	-0.763252	-1.06119
76532223	chr5:76532223:G:A	1.72773e-21	3.84769	-6.68458e-10	0.000785638	3.74678	-6.68458e-10
76532792	chr5:76532792:A:C	9.51196e-25	-2.29351	-1.3634	4.92106e-07	-2.27089	-1.35788
76533034	chr5:76533034:G:C	4.25225e-24	-1.00986	-1.14957	3.43562e-06	-0.519545	-1.16597
76533539	chr5:76533539:TA:T	1.14857e-24	-2.10538	-1.36298	6.99996e-07	-1.91391	-1.36249
76533740	chr5:76533740:G:A	1.15647e-24	-2.10029	-1.36121	6.47719e-07	-1.99325	-1.36076
76533844	chr5:76533844:A:G	1.07616e-24	-2.17193	-1.36155	6.40502e-07	-2.0041	-1.36112
76533880	chr5:76533880:A:G	2.03404e-23	-9.12748e-10	-0.594266	1.2246e-05	-9.12748e-10	-0.414516
76533901	chr5:76533901:C:T	1.54383e-23	-9.12748e-10	-0.870024	8.99391e-06	-9.12748e-10	-0.723169
76533934	chr5:76533934:C:T	8.20228e-24	-1.95176	0.449298	4.6231e-06	-1.82366	0.435012
76533960	chr5:76533960:G:A	9.42454e-24	-9.12748e-10	-1.36356	4.7409e-06	-9.12748e-10	-1.36349
76534384	chr5:76534384:A:G	3.90569e-24	-2.24444	-6.68458e-10	2.03488e-06	-2.20928	-6.68458e-10
76534732	chr5:76534732:T:C	2.52299e-23	-9.12748e-10	-0.378845	1.22318e-05	-9.12748e-10	-0.415679
76534860	chr5:76534860:C:A	1.43983e-23	-9.12748e-10	-0.939768	8.30346e-06	-9.12748e-10	-0.803044
76534915	chr5:76534915:G:T	1.61338e-23	-9.12748e-10	-0.825961	9.43294e-06	-9.12748e-10	-0.675509
76535042	chr5:76535042:A:G	1.31447e-24	-1.96937	-1.36407	8.4648e-07	-1.72229	-1.36409
76535212	chr5:76535212:T:C	1.42824e-24	-1.88845	-1.36198	9.40943e-07	-1.61841	-1.36218
76535308	chr5:76535308:A:T	9.50074e-24	-9.12748e-10	-1.35551	4.82068e-06	-9.12748e-10	-1.3468
76535327	chr5:76535327:A:G	2.24354e-23	-9.12748e-10	-0.496237	1.02788e-05	-9.12748e-10	-0.589637
76535969	chr5:76535969:TAGG:T	2.04694e-23	-9.12748e-10	-0.587945	9.81572e-06	-9.12748e-10	-0.635731
76536629	chr5:76536629:C:A	1.73933e-23	-9.12748e-10	-0.750793	8.79699e-06	-9.12748e-10	-0.745307
76536914	chr5:76536914:A:G	9.46493e-24	-9.12748e-10	-1.35928	4.74764e-06	-9.12748e-10	-1.36207
76537591	chr5:76537591:A:G	1.38645e-24	-1.93083	-1.3493	9.62925e-07	-1.6431	-1.31439
76538241	chr5:76538241:A:C	2.87944e-23	-9.12748e-10	-0.246694	1.4301e-05	-9.12748e-10	-0.25939
76538289	chr5:76538289:G:A	1.08213e-23	-9.12748e-10	-1.22536	5.36486e-06	-9.12748e-10	-1.23985
76538448	chr5:76538448:A:G	9.50766e-24	-9.12748e-10	-1.35478	4.82677e-06	-9.12748e-10	-1.34554
76538521	chr5:76538521:G:A	4.63397e-24	-2.07346	-6.68458e-10	2.35737e-06	-2.06217	-6.68458e-10
76538623	chr5:76538623:T:C	1.45098e-24	-1.98406	-1.25057	7.69178e-07	-1.9339	-1.24824
76538981	chr5:76538981:ACT:A	3.68923e-24	-2.30146	-6.68458e-10	1.83572e-06	-2.31228	-6.68458e-10
76539017	chr5:76539017:C:T	9.42778e-24	-9.12748e-10	-1.36322	4.74558e-06	-9.12748e-10	-1.3625
76539335	chr5:76539335:C:T	1.25353e-23	-9.12748e-10	-1.07833	5.95982e-06	-9.12748e-10	-1.13468
76539518	chr5:76539518:C:T	9.42668e-24	-9.12748e-10	-1.36333	4.74634e-06	-9.12748e-10	-1.36234
76539730	chr5:76539730:T:C	9.5439e-24	-9.12748e-10	-1.35097	4.77574e-06	-9.12748e-10	-1.35617
76539769	chr5:76539769:G:A	9.42778e-24	-9.12748e-10	-1.36322	4.74558e-06	-9.12748e-10	-1.3625
76540095	chr5:76540095:T:G	1.50451e-23	-9.12748e-10	-0.895826	8.69955e-06	-9.12748e-10	-0.756446
76540207	chr5:76540207:A:G	1.54189e-24	-1.89345	-1.28041	8.08289e-07	-1.84756	-1.28499
76540325	chr5:76540325:A:T	1.0062e-23	-9.12748e-10	-1.29811	5.05771e-06	-9.12748e-10	-1.2988
76540543	chr5:76540543:C:T	9.42778e-24	-9.12748e-10	-1.36322	4.74558e-06	-9.12748e-10	-1.3625
76540699	chr5:76540699:A:G	1.53591e-24	-1.85793	-1.31983	1.08658e-06	-1.56213	-1.27456
76540730	chr5:76540730:G:A	2.75373e-24	-1.24703	-1.34689	2.29508e-06	-0.741916	-1.34703
76540922	chr5:76540922:T:C	9.62502e-24	-9.12748e-10	-1.34251	4.91056e-06	-9.12748e-10	-1.32833
76541067	chr5:76541067:A:G	4.82836e-23	-9.12748e-10	0.270215	3.3914e-05	-9.12748e-10	0.604112
76541206	chr5:76541206:CT:C	1.32467e-23	-9.12748e-10	-1.02313	7.03146e-06	-9.12748e-10	-0.969322
76541373	chr5:76541373:G:A	1.09445e-23	-9.12748e-10	-1.21404	5.66087e-06	-9.12748e-10	-1.18614
76541448	chr5:76541448:G:A	1.05844e-23	-9.12748e-10	-1.24749	5.25237e-06	-9.12748e-10	-1.26104
76541472	chr5:76541472:T:A	2.50391e-24	-1.36637	-1.32266	2.07827e-06	-0.866141	-1.32204
76541851	chr5:76541851:C:T	1.48119e-23	-9.12748e-10	-0.911448	8.57002e-06	-9.12748e-10	-0.771447
76541908	chr5:76541908:T:A	1.098e-23	-9.12748e-10	-1.2108	5.43784e-06	-9.12748e-10	-1.22633
76542009	chr5:76542009:C:T	1.19673e-24	-2.10654	-1.32074	7.71012e-07	-1.89973	-1.28004
76542164	chr5:76542164:T:C	9.4397e-24	-9.12748e-10	-1.36195	4.73896e-06	-9.12748e-10	-1.3639
76542736	chr5:76542736:C:T	9.46669e-24	-9.12748e-10	-1.3591	4.76283e-06	-9.12748e-10	-1.35888
76543299	chr5:76543299:A:G	1.71703e-24	-1.70497	-1.36131	1.23325e-06	-1.34596	-1.36411
76543340	chr5:76543340:C:T	2.58876e-24	-1.29381	-1.36188	2.22901e-06	-0.754111	-1.36405
76543760	chr5:76543760:C:T	1.09798e-23	-9.12748e-10	-1.21082	5.65621e-06	-9.12748e-10	-1.18696
76543807	chr5:76543807:C:T	9.83815e-24	-9.12748e-10	-1.32061	4.98769e-06	-9.12748e-10	-1.31274
76543837	chr5:76543837:G:A	1.07535e-23	-9.12748e-10	-1.23165	5.5238e-06	-9.12748e-10	-1.21065
76543847	chr5:76543847:G:A	2.71167e-23	-9.12748e-10	-0.306725	1.33597e-05	-9.12748e-10	-0.327472
76544214	chr5:76544214:T:C	2.11609e-24	-2.04452	-0.812786	1.12387e-06	-2.0049	-0.798043
76544302	chr5:76544302:C:T	1.07902e-23	-9.12748e-10	-1.22824	5.57004e-06	-9.12748e-10	-1.20231
76544400	chr5:76544400:C:T	3.32404e-24	-1.08512	-1.32058	2.98876e-06	-0.49495	-1.32991
76544459	chr5:76544459:A:G	1.07741e-23	-9.12748e-10	-1.22973	5.56121e-06	-9.12748e-10	-1.2039
76544609	chr5:76544609:A:G	1.47787e-23	-9.12748e-10	-0.913688	8.59718e-06	-9.12748e-10	-0.768283
76544757	chr5:76544757:T:C	1.46e-24	-2.13535	-1.09309	8.36496e-07	-2.02429	-1.07396
76544851	chr5:76544851:C:T	1.61606e-24	-2.18489	-0.941994	8.73148e-07	-2.15833	-0.897039
76545035	chr5:76545035:A:G	1.61877e-24	-2.15622	-0.968991	8.74115e-07	-2.12796	-0.926295
76545255	chr5:76545255:G:T	3.73254e-24	-2.28979	-6.68458e-10	1.90221e-06	-2.2767	-6.68458e-10
76545328	chr5:76545328:C:A	2.36861e-24	-2.13379	-0.61078	1.22346e-06	-2.01697	-0.701057
76545362	chr5:76545362:A:G	1.49146e-24	-1.93067	-1.27644	1.09225e-06	-1.62945	-1.20202
76545901	chr5:76545901:C:G	9.68308e-25	-2.31304	-1.32604	4.89856e-07	-2.3177	-1.31566
76545955	chr5:76545955:A:T	1.00781e-23	-9.12748e-10	-1.29651	5.04264e-06	-9.12748e-10	-1.30179
76546063	chr5:76546063:T:C	1.38745e-24	-1.98737	-1.29204	9.78644e-07	-1.70818	-1.23312
76546223	chr5:76546223:G:T	3.62167e-24	-2.31994	-6.68458e-10	1.82249e-06	-2.31951	-6.68458e-10
76546456	chr5:76546456:A:C	1.422e-24	-1.98531	-1.2695	1.01064e-06	-1.70462	-1.20451
76546476	chr5:76546476:T:A	1.5129e-23	-9.12748e-10	-0.890262	7.86755e-06	-9.12748e-10	-0.856969
76546510	chr5:76546510:C:T	1.30952e-24	-2.03185	-1.30536	8.88026e-07	-1.77541	-1.26306
76546669	chr5:76546669:G:A	1.18714e-24	-2.13917	-1.29615	6.13911e-07	-2.10208	-1.30554
76546838	chr5:76546838:T:C	2.64027e-23	-9.12748e-10	-0.333411	1.32013e-05	-9.12748e-10	-0.339405
76546903	chr5:76546903:C:T	1.01411e-23	-9.12748e-10	-1.29028	4.9356e-06	-9.12748e-10	-1.32324
76547100	chr5:76547100:T:C	2.30057e-23	-9.12748e-10	-0.471134	1.15106e-05	-9.12748e-10	-0.476452
76547146	chr5:76547146:A:G	1.93897e-24	-2.16818	-0.776544	1.10359e-06	-2.0763	-0.744841
76547618	chr5:76547618:T:TA	2.34479e-23	-9.12748e-10	-0.452097	1.17413e-05	-9.12748e-10	-0.456605
76547752	chr5:76547752:G:A	2.73949e-24	-2.08668	-0.512427	1.59858e-06	-1.95436	-0.49624
76547916	chr5:76547916:A:G	1.22129e-23	-9.12748e-10	-1.10439	6.80047e-06	-9.12748e-10	-1.00272
76547973	chr5:76547973:T:C	9.45634e-24	-9.12748e-10	-1.36019	4.79515e-06	-9.12748e-10	-1.35211
76548658	chr5:76548658:A:G	2.31709e-23	-9.12748e-10	-0.463979	1.15906e-05	-9.12748e-10	-0.469526
76548720	chr5:76548720:A:G	9.42043e-24	-9.12748e-10	-1.36399	4.73972e-06	-9.12748e-10	-1.36374
76548774	chr5:76548774:GC:G	9.52364e-24	-9.12748e-10	-1.3531	4.77022e-06	-9.12748e-10	-1.35732
76548861	chr5:76548861:C:T	2.32212e-23	-9.12748e-10	-0.461811	1.16143e-05	-9.12748e-10	-0.467482
76549015	chr5:76549015:T:C	9.75174e-24	-9.12748e-10	-1.32943	4.90473e-06	-9.12748e-10	-1.32952
76549025	chr5:76549025:C:CAAAT	2.32212e-23	-9.12748e-10	-0.461811	1.16143e-05	-9.12748e-10	-0.467482
76549236	chr5:76549236:A:AGACTCAGAT	9.47729e-24	-9.12748e-10	-1.35798	4.81337e-06	-9.12748e-10	-1.34832
76549302	chr5:76549302:T:C	2.99628e-23	-9.12748e-10	-0.206919	1.83209e-05	-9.12748e-10	-0.0116753
76549383	chr5:76549383:A:G	1.36447e-24	-2.05029	-1.24582	7.14946e-07	-2.01944	-1.23583
76549654	chr5:76549654:G:A	1.19245e-23	-9.12748e-10	-1.12828	6.60274e-06	-9.12748e-10	-1.03223
76549684	chr5:76549684:C:T	1.08168e-23	-9.12748e-10	-1.22577	5.8729e-06	-9.12748e-10	-1.14937
76550080	chr5:76550080:G:C	9.54512e-24	-9.12748e-10	-1.35085	4.85302e-06	-9.12748e-10	-1.34012
76550499	chr5:76550499:T:G	9.61498e-24	-9.12748e-10	-1.34355	4.78961e-06	-9.12748e-10	-1.35327
76551313	chr5:76551313:T:C	2.0254e-24	-1.66783	-1.23328	1.60958e-06	-1.31248	-1.13127
76551345	chr5:76551345:G:A	1.03576e-23	-9.12748e-10	-1.26916	5.1928e-06	-9.12748e-10	-1.27244
76551373	chr5:76551373:GGGCGGCCGGGCAGAGGGGCTCCTCACATCCCAGATGATGGGCGGCCAGGCAGAGACACTCCTCACTTCCCAGACAGGGT:G	9.98856e-24	-9.12748e-10	-1.30544	4.97115e-06	-9.12748e-10	-1.31606
76551382	chr5:76551382:G:A	9.74054e-24	-9.12748e-10	-1.33058	4.79513e-06	-9.12748e-10	-1.35212
76551434	chr5:76551434:C:T	1.8057e-24	-2.27381	-0.742117	9.6978e-07	-2.21054	-0.739862
76551512	chr5:76551512:G:GCC	1.91091e-24	-2.1304	-0.828901	1.00794e-06	-2.10193	-0.809872
76551541	chr5:76551541:T:C	1.4999e-23	-9.12748e-10	-0.898896	7.82698e-06	-9.12748e-10	-0.86214
76551590	chr5:76551590:C:T	9.43556e-24	-9.12748e-10	-1.36239	4.749e-06	-9.12748e-10	-1.36178
76551726	chr5:76551726:T:C	2.19468e-24	-1.63549	-1.18535	1.74548e-06	-1.27373	-1.08895
76552093	chr5:76552093:G:A	1.81638e-23	-9.12748e-10	-0.707447	8.85587e-06	-9.12748e-10	-0.738636
76552251	chr5:76552251:C:A	1.86004e-23	-9.12748e-10	-0.683695	8.56214e-06	-9.12748e-10	-0.772366
76552568	chr5:76552568:T:C	3.33529e-24	-1.0571	-1.34521	2.49044e-06	-0.660863	-1.34639
76552902	chr5:76552902:A:T	1.09804e-24	-2.31689	-1.19646	5.3623e-07	-2.28835	-1.25456
76553035	chr5:76553035:A:G	2.37287e-24	-1.70316	-1.03962	1.58536e-06	-1.47048	-0.988425
76553259	chr5:76553259:T:G	2.36192e-24	-1.75057	-0.996828	1.57285e-06	-1.52349	-0.943334
76553326	chr5:76553326:T:A	1.24747e-24	-2.17513	-1.21063	6.42e-07	-2.13347	-1.22942
76553485	chr5:76553485:A:T	2.03885e-23	-9.12748e-10	-0.591907	9.87188e-06	-9.12748e-10	-0.630026
76553742	chr5:76553742:A:T	2.08703e-24	-1.63975	-1.23139	1.66871e-06	-1.28452	-1.12314
76554000	chr5:76554000:A:G	1.02406e-24	-2.22554	-1.35757	5.56557e-07	-2.14663	-1.35907
76554412	chr5:76554412:T:C	9.53973e-24	-9.12748e-10	-1.35141	4.74341e-06	-9.12748e-10	-1.36296
76554476	chr5:76554476:A:G	9.5673e-24	-9.12748e-10	-1.34853	4.74645e-06	-9.12748e-10	-1.36232
76554536	chr5:76554536:A:C	1.91818e-24	-2.09105	-0.86445	1.02551e-06	-2.04558	-0.848946
76554614	chr5:76554614:G:T	1.16362e-23	-9.12748e-10	-1.15276	6.00184e-06	-9.12748e-10	-1.12765
76555129	chr5:76555129:G:A	1.42112e-23	-9.12748e-10	-0.952843	7.37953e-06	-9.12748e-10	-0.921006
76555187	chr5:76555187:G:A	9.96634e-24	-9.12748e-10	-1.30766	4.87495e-06	-9.12748e-10	-1.33561
76555801	chr5:76555801:A:G	9.46838e-24	-9.12748e-10	-1.35892	4.76877e-06	-9.12748e-10	-1.35763
76555965	chr5:76555965:A:C	1.64326e-24	-2.17579	-0.934405	8.64568e-07	-2.14131	-0.923934
76556243	chr5:76556243:G:C	9.98375e-24	-9.12748e-10	-1.30592	4.97218e-06	-9.12748e-10	-1.31586
76556285	chr5:76556285:G:A	3.73572e-24	-0.960191	-1.32875	2.91772e-06	-0.511092	-1.33782
76556307	chr5:76556307:G:C	9.44068e-24	-9.12748e-10	-1.36185	4.74747e-06	-9.12748e-10	-1.3621
76556502	chr5:76556502:C:T	2.62928e-23	-9.12748e-10	-0.337579	1.29439e-05	-9.12748e-10	-0.359096
76556659	chr5:76556659:G:A	1.01561e-23	-9.12748e-10	-1.28881	5.23293e-06	-9.12748e-10	-1.26475
76557089	chr5:76557089:T:A	9.53973e-24	-9.12748e-10	-1.35141	4.74341e-06	-9.12748e-10	-1.36296
76557099	chr5:76557099:C:G	9.76709e-24	-9.12748e-10	-1.32786	4.8335e-06	-9.12748e-10	-1.34415
76557142	chr5:76557142:A:G	3.07375e-23	-9.12748e-10	-0.181394	1.88065e-05	-9.12748e-10	0.0144855
76557845	chr5:76557845:C:T	9.57489e-24	-9.12748e-10	-1.34773	4.87924e-06	-9.12748e-10	-1.33473
76557908	chr5:76557908:G:A	1.63831e-24	-2.23196	-0.88125	8.49489e-07	-2.21012	-0.872714
76558225	chr5:76558225:C:A	3.2054e-24	-1.16029	-1.28175	2.52061e-06	-0.797119	-1.19809
76558244	chr5:76558244:A:G	9.43048e-24	-9.12748e-10	-1.36293	4.7648e-06	-9.12748e-10	-1.35846
76558510	chr5:76558510:C:G	9.86932e-24	-9.12748e-10	-1.31744	4.82822e-06	-9.12748e-10	-1.34524
76558528	chr5:76558528:G:A	2.90159e-23	-9.12748e-10	-0.239033	1.42395e-05	-9.12748e-10	-0.2637
76558687	chr5:76558687:G:T	2.88941e-24	-1.18196	-1.36386	2.18322e-06	-0.77541	-1.36351
76558688	chr5:76558688:T:C	1.48793e-23	-9.12748e-10	-0.906902	7.72618e-06	-9.12748e-10	-0.875101
76558755	chr5:76558755:T:A	1.00335e-23	-9.12748e-10	-1.30094	4.89662e-06	-9.12748e-10	-1.33117
76558923	chr5:76558923:C:T	9.9867e-24	-9.12748e-10	-1.30562	4.95506e-06	-9.12748e-10	-1.31931
76558931	chr5:76558931:C:T	1.07107e-23	-9.12748e-10	-1.23563	5.80637e-06	-9.12748e-10	-1.16076
76559034	chr5:76559034:G:A	9.60995e-24	-9.12748e-10	-1.34408	4.85709e-06	-9.12748e-10	-1.33928
76559062	chr5:76559062:G:A	5.51294e-24	-1.89978	-6.68458e-10	2.58216e-06	-1.97109	-6.68458e-10
76559084	chr5:76559084:T:G	2.53472e-24	-1.43375	-1.24304	2.13421e-06	-1.02508	-1.13654
76559129	chr5:76559129:C:T	1.14776e-24	-2.16109	-1.30797	6.29603e-07	-2.0639	-1.31849
76559273	chr5:76559273:G:A	9.48856e-24	-9.12748e-10	-1.35679	4.81945e-06	-9.12748e-10	-1.34706
76559277	chr5:76559277:T:C	1.00695e-23	-9.12748e-10	-1.29737	4.93451e-06	-9.12748e-10	-1.32346
76559278	chr5:76559278:C:T	6.42481e-23	0.555876	-6.68458e-10	2.92607e-05	0.456529	-6.68458e-10
76559393	chr5:76559393:C:T	2.43573e-24	-1.35274	-1.36389	1.84969e-06	-0.941101	-1.3636
76559405	chr5:76559405:A:G	2.41349e-24	-1.48839	-1.23741	2.00202e-06	-1.0777	-1.14786
76559434	chr5:76559434:G:A	1.4663e-24	-2.27601	-0.948129	7.55279e-07	-2.26204	-0.938345
76559763	chr5:76559763:C:T	9.68424e-24	-1.33638	-6.68458e-10	5.14304e-06	-1.28207	-6.68458e-10
76559902	chr5:76559902:G:A	3.8263e-23	-9.12748e-10	0.0376069	1.94511e-05	-9.12748e-10	0.0481897
76560311	chr5:76560311:C:G	1.91955e-23	-9.12748e-10	-0.6522	1.00104e-05	-9.12748e-10	-0.616087
76560367	chr5:76560367:A:T	2.30261e-24	-2.14936	-0.623475	1.33834e-06	-2.11776	-0.510524
76560411	chr5:76560411:C:T	2.37936e-24	-2.22551	-0.514539	1.37707e-06	-2.2028	-0.39696
76560529	chr5:76560529:C:T	2.28624e-24	-2.24605	-0.533915	1.36341e-06	-2.22453	-0.385198
76560630	chr5:76560630:T:G	1.99192e-24	-1.6464	-1.27138	1.55556e-06	-1.29808	-1.1798
76561309	chr5:76561309:T:C	3.93485e-24	-2.237	-6.68458e-10	1.92103e-06	-2.26686	-6.68458e-10
76561491	chr5:76561491:C:T	3.9467e-24	-2.234	-6.68458e-10	1.92853e-06	-2.26296	-6.68458e-10
76562035	chr5:76562035:C:A	1.59412e-24	-1.97886	-1.16169	8.77355e-07	-1.85646	-1.1941
76562042	chr5:76562042:T:G	9.42833e-24	-9.12748e-10	-1.36316	4.73948e-06	-9.12748e-10	-1.36379
76562160	chr5:76562160:C:T	4.35286e-23	-9.12748e-10	0.166542	2.16605e-05	-9.12748e-10	0.155773
76562268	chr5:76562268:G:A	9.8031e-24	-9.12748e-10	-1.32418	4.84956e-06	-9.12748e-10	-1.34083
76562274	chr5:76562274:G:A	9.4532e-24	-9.12748e-10	-1.36052	4.77535e-06	-9.12748e-10	-1.35625
76562343	chr5:76562343:C:T	9.64718e-24	-9.12748e-10	-1.34021	5.06665e-06	-9.12748e-10	-1.29704
76562390	chr5:76562390:C:T	1.58148e-24	-1.98019	-1.16833	8.70975e-07	-1.85773	-1.20013
76562953	chr5:76562953:C:A	1.00009e-23	-9.12748e-10	-1.3042	5.01231e-06	-9.12748e-10	-1.30782
76563267	chr5:76563267:A:G	2.07926e-24	-1.82742	-1.04744	1.24151e-06	-1.67839	-1.025
76563297	chr5:76563297:G:A	1.92844e-24	-1.75011	-1.20005	1.49975e-06	-1.43236	-1.08206
76563341	chr5:76563341:A:G	2.35182e-24	-1.72184	-1.02985	1.41952e-06	-1.56206	-1.00734
76563355	chr5:76563355:C:T	8.75995e-24	-1.43669	-6.68458e-10	3.37063e-06	-1.70462	-6.68458e-10
76563908	chr5:76563908:A:G	2.11793e-24	-1.68572	-1.17071	1.71595e-06	-1.33203	-1.04772
76563937	chr5:76563937:C:T	9.94576e-24	-9.12748e-10	-1.30973	4.90953e-06	-9.12748e-10	-1.32854
76563978	chr5:76563978:G:C	1.49224e-23	-9.12748e-10	-0.904014	7.03653e-06	-9.12748e-10	-0.968601
76564148	chr5:76564148:T:C	2.05181e-24	-1.71755	-1.1706	1.18012e-06	-1.55274	-1.20136
76564198	chr5:76564198:A:G	9.46205e-24	-9.12748e-10	-1.35959	4.74004e-06	-9.12748e-10	-1.36367
76564298	chr5:76564298:T:C	9.46949e-24	-9.12748e-10	-1.3588	4.74132e-06	-9.12748e-10	-1.3634
76564325	chr5:76564325:G:A	9.47057e-24	-9.12748e-10	-1.35869	4.74151e-06	-9.12748e-10	-1.36336
76564396	chr5:76564396:C:T	9.47194e-24	-9.12748e-10	-1.35854	4.74175e-06	-9.12748e-10	-1.36331
76564397	chr5:76564397:A:G	9.45352e-24	-9.12748e-10	-1.36049	4.73884e-06	-9.12748e-10	-1.36392
76564530	chr5:76564530:T:C	9.46522e-24	-9.12748e-10	-1.35925	4.74055e-06	-9.12748e-10	-1.36356
76564669	chr5:76564669:G:T	3.74144e-24	-2.28741	-6.68458e-10	1.93423e-06	-2.26001	-6.68458e-10
76564870	chr5:76564870:A:G	3.1787e-24	-1.46447	-0.985933	2.74098e-06	-1.06846	-0.842936
76565087	chr5:76565087:C:T	3.76567e-24	-2.28095	-6.68458e-10	1.84655e-06	-2.3064	-6.68458e-10
76565236	chr5:76565236:A:G	9.46476e-24	-9.12748e-10	-1.3593	4.79616e-06	-9.12748e-10	-1.3519
76566054	chr5:76566054:A:G	9.72765e-24	-1.3319	-6.68458e-10	4.13916e-06	-1.49922	-6.68458e-10
76566452	chr5:76566452:G:A	9.43441e-24	-9.12748e-10	-1.36251	4.73813e-06	-9.12748e-10	-1.36407
76566627	chr5:76566627:T:C	4.4876e-23	-9.12748e-10	0.197027	2.23158e-05	-9.12748e-10	0.185577
76566853	chr5:76566853:G:A	9.44877e-24	-9.12748e-10	-1.36099	4.73896e-06	-9.12748e-10	-1.3639
76567251	chr5:76567251:G:A	9.91354e-24	-9.12748e-10	-1.31297	5.09814e-06	-9.12748e-10	-1.29084
76567315	chr5:76567315:A:G	9.83874e-24	-9.12748e-10	-1.32055	5.21725e-06	-9.12748e-10	-1.26775
76567319	chr5:76567319:C:T	2.00474e-24	-1.62432	-1.28704	1.38433e-06	-1.299	-1.2955
76567335	chr5:76567335:G:A	1.46596e-24	-1.92882	-1.29555	8.1963e-07	-1.78502	-1.3336
76567574	chr5:76567574:A:G	4.02305e-23	-9.12748e-10	0.0877484	1.99906e-05	-9.12748e-10	0.0755469
76567794	chr5:76567794:A:G	1.81838e-24	-1.8187	-1.19023	1.40529e-06	-1.50659	-1.07289
76568162	chr5:76568162:C:T	1.71642e-24	-1.86949	-1.19715	9.6794e-07	-1.72764	-1.22466
76568319	chr5:76568319:C:T	1.67465e-24	-1.89426	-1.19701	9.39791e-07	-1.75432	-1.22749
76568895	chr5:76568895:G:A	9.88688e-25	-2.31197	-1.30629	5.00869e-07	-2.31729	-1.29384
76569772	chr5:76569772:T:C	1.37031e-23	-9.12748e-10	-0.989252	6.63709e-06	-9.12748e-10	-1.02704
76570366	chr5:76570366:T:A	1.08893e-23	-9.12748e-10	-1.2191	5.90555e-06	-9.12748e-10	-1.14382
76570615	chr5:76570615:C:T	9.50159e-24	-9.12748e-10	-1.35542	4.73984e-06	-9.12748e-10	-1.36371
76570761	chr5:76570761:A:T	9.6565e-24	-9.12748e-10	-1.33924	5.05906e-06	-9.12748e-10	-1.29854
76571385	chr5:76571385:C:T	1.65587e-24	-1.76026	-1.34229	1.18239e-06	-1.45717	-1.29501
76571558	chr5:76571558:T:A	9.42167e-24	-9.12748e-10	-1.36386	4.73788e-06	-9.12748e-10	-1.36413
76571572	chr5:76571572:T:A	3.94349e-24	-2.23481	-6.68458e-10	1.88403e-06	-2.2863	-6.68458e-10
76572052	chr5:76572052:T:C	4.56685e-24	-2.08805	-6.68458e-10	2.80517e-06	-1.88825	-6.68458e-10
76572341	chr5:76572341:G:A	5.15195e-24	-2.17948	0.211981	3.17544e-06	-2.20307	0.438801
76572509	chr5:76572509:A:G	1.10167e-23	-9.12748e-10	-1.20746	5.41904e-06	-9.12748e-10	-1.2298
76572658	chr5:76572658:G:A	1.20785e-23	-9.12748e-10	-1.11545	5.82081e-06	-9.12748e-10	-1.15828
76573056	chr5:76573056:G:A	1.03623e-23	-9.12748e-10	-1.2687	4.9883e-06	-9.12748e-10	-1.31262
76573079	chr5:76573079:G:C	1.86169e-24	-1.63617	-1.34922	1.30814e-06	-1.29686	-1.35425
76573403	chr5:76573403:G:A	1.70055e-24	-1.91562	-1.1603	1.04661e-06	-1.71854	-1.15562
76573577	chr5:76573577:C:T	9.66453e-24	-9.12748e-10	-1.33841	4.84941e-06	-9.12748e-10	-1.34086
76573614	chr5:76573614:T:C	1.45099e-23	-9.12748e-10	-0.932047	7.01797e-06	-9.12748e-10	-0.971243
76573632	chr5:76573632:G:A	1.32824e-24	-2.23818	-1.08483	6.94129e-07	-2.20406	-1.08076
76574022	chr5:76574022:TA:T	1.0211e-23	-9.12748e-10	-1.28341	5.26951e-06	-9.12748e-10	-1.25778
76574031	chr5:76574031:T:C	4.13087e-23	-9.12748e-10	0.114196	2.05127e-05	-9.12748e-10	0.101327
76574435	chr5:76574435:C:T	1.65886e-24	-1.8874	-1.21335	9.29559e-07	-1.75269	-1.24007
76574439	chr5:76574439:G:A	3.87789e-23	-9.12748e-10	0.0509996	2.5032e-05	-9.12748e-10	0.300439
76574545	chr5:76574545:G:A	1.71046e-24	-1.85525	-1.21486	9.63815e-07	-1.71525	-1.24133
76575158	chr5:76575158:T:C	4.02936e-23	-9.12748e-10	0.0893159	2.00216e-05	-9.12748e-10	0.0770948
76575199	chr5:76575199:G:A	1.64158e-24	-1.9988	-1.11242	9.80483e-07	-1.82863	-1.11079
76575259	chr5:76575259:A:G	1.01788e-23	-9.12748e-10	-1.28657	5.21931e-06	-9.12748e-10	-1.26735
76575454	chr5:76575454:G:T	2.40457e-24	-1.9258	-0.803702	1.38563e-06	-1.78667	-0.80689
76575525	chr5:76575525:A:G	1.3442e-24	-2.21158	-1.0995	7.05124e-07	-2.17458	-1.09452
76576623	chr5:76576623:T:C	1.89166e-24	-1.67394	-1.29549	1.24469e-06	-1.388	-1.31282
76576781	chr5:76576781:G:A	7.68841e-23	0.735424	-6.68458e-10	3.56151e-05	0.653052	-6.68458e-10
76577223	chr5:76577223:T:G	1.87601e-24	-1.98004	-0.997695	1.13666e-06	-1.80912	-0.982505
76577224	chr5:76577224:T:TATGATATCA	1.89059e-24	-1.97229	-0.997695	1.14793e-06	-1.79925	-0.982505
76577305	chr5:76577305:T:G	9.70548e-24	-9.12748e-10	-1.33418	4.96763e-06	-9.12748e-10	-1.31677
76577657	chr5:76577657:G:A	9.45222e-24	-9.12748e-10	-1.36063	4.7386e-06	-9.12748e-10	-1.36398
76577744	chr5:76577744:A:G	1.55152e-24	-1.80562	-1.36202	1.03365e-06	-1.52311	-1.36351
76578040	chr5:76578040:G:A	9.48092e-24	-9.12748e-10	-1.35759	4.75587e-06	-9.12748e-10	-1.36034
76578165	chr5:76578165:A:G	4.13565e-23	-9.12748e-10	0.115354	2.05315e-05	-9.12748e-10	0.102243
76578405	chr5:76578405:C:T	1.77908e-23	-0.728192	-6.68458e-10	1.17098e-05	-0.459292	-6.68458e-10
76578406	chr5:76578406:G:A	9.54781e-24	-9.12748e-10	-1.35056	4.86055e-06	-9.12748e-10	-1.33856
76578792	chr5:76578792:G:A	2.43088e-24	-1.86666	-0.851961	1.44866e-06	-1.72401	-0.825074
76578830	chr5:76578830:T:C	1.41332e-24	-2.22618	-1.03475	7.66415e-07	-2.15124	-1.03451
76579047	chr5:76579047:G:A	1.52745e-24	-1.914	-1.26928	8.67178e-07	-1.7732	-1.28902
76579280	chr5:76579280:G:A	9.5549e-24	-9.12748e-10	-1.34982	4.82659e-06	-9.12748e-10	-1.34558
76579479	chr5:76579479:C:T	1.78758e-24	-1.84093	-1.18508	1.34218e-06	-1.54807	-1.07735
76579554	chr5:76579554:A:G	1.513e-24	-1.82869	-1.36409	1.02725e-06	-1.52886	-1.36397
76579690	chr5:76579690:T:A	9.80009e-24	-9.12748e-10	-1.32448	4.91427e-06	-9.12748e-10	-1.32757
76579804	chr5:76579804:T:C	1.03933e-24	-2.30135	-1.26695	5.24389e-07	-2.30077	-1.26447
76580159	chr5:76580159:A:C	1.02343e-24	-2.31991	-1.26381	5.15486e-07	-2.31993	-1.26243
76580207	chr5:76580207:C:T	3.94793e-24	-2.23368	-6.68458e-10	1.95432e-06	-2.24967	-6.68458e-10
76580301	chr5:76580301:G:A	3.77867e-24	-2.27751	-6.68458e-10	1.82778e-06	-2.31661	-6.68458e-10
76580388	chr5:76580388:G:A	1.39621e-23	-9.12748e-10	-0.970528	7.02224e-06	-9.12748e-10	-0.970634
76580682	chr5:76580682:A:G	9.61672e-24	-9.12748e-10	-1.34337	4.88187e-06	-9.12748e-10	-1.33419
76580742	chr5:76580742:G:A	5.56099e-24	-1.8911	-6.68458e-10	3.74104e-06	-1.60035	-6.68458e-10
76581112	chr5:76581112:G:A	1.22234e-23	-9.12748e-10	-1.10353	6.05731e-06	-9.12748e-10	-1.11845
76581149	chr5:76581149:T:C	1.01723e-23	-9.12748e-10	-1.2872	5.25415e-06	-9.12748e-10	-1.2607
76581368	chr5:76581368:C:G	5.72351e-24	-1.86229	-6.68458e-10	3.88451e-06	-1.56272	-6.68458e-10
76581561	chr5:76581561:G:T	4.58732e-23	-9.12748e-10	0.219004	2.30596e-05	-9.12748e-10	0.218368
76581586	chr5:76581586:T:A	2.48594e-23	-9.12748e-10	-0.393641	1.29799e-05	-9.12748e-10	-0.356313
76581864	chr5:76581864:T:C	1.19881e-23	-9.12748e-10	-1.12296	5.81162e-06	-9.12748e-10	-1.15986
76581926	chr5:76581926:A:G	1.01435e-23	-9.12748e-10	-1.29005	5.05467e-06	-9.12748e-10	-1.2994
76582317	chr5:76582317:T:A	3.58155e-23	-9.12748e-10	-0.0284948	1.77697e-05	-9.12748e-10	-0.0422239
76582380	chr5:76582380:A:T	1.0256e-23	-9.12748e-10	-1.27901	5.30388e-06	-9.12748e-10	-1.25128
76582402	chr5:76582402:C:T	1.22914e-23	-9.12748e-10	-1.09798	5.97774e-06	-9.12748e-10	-1.13167
76582608	chr5:76582608:C:T	9.7586e-24	-9.12748e-10	-1.32873	4.87248e-06	-9.12748e-10	-1.33611
76582819	chr5:76582819:T:C	1.163e-24	-2.21509	-1.24079	6.15021e-07	-2.17277	-1.23305
76582833	chr5:76582833:T:C	1.48842e-24	-2.14541	-1.06375	7.93563e-07	-2.09317	-1.05776
76582885	chr5:76582885:T:C	9.44382e-24	-9.12748e-10	-1.36152	4.74522e-06	-9.12748e-10	-1.36258
76583112	chr5:76583112:C:T	9.73204e-24	-9.12748e-10	-1.33145	4.88449e-06	-9.12748e-10	-1.33365
76583169	chr5:76583169:G:A	1.51511e-24	-1.83999	-1.3514	1.01178e-06	-1.56709	-1.34091
76583344	chr5:76583344:A:G	2.3165e-24	-1.64582	-1.121	1.61469e-06	-1.33729	-1.10328
76583562	chr5:76583562:A:G	1.29928e-23	-1.04248	-6.68458e-10	7.02091e-06	-0.970823	-6.68458e-10
76583728	chr5:76583728:A:G	1.55373e-24	-1.82103	-1.34519	1.05739e-06	-1.53077	-1.33314
76583788	chr5:76583788:T:C	1.24107e-23	-9.12748e-10	-1.08832	6.49187e-06	-9.12748e-10	-1.04917
76583954	chr5:76583954:C:T	9.72831e-24	-9.12748e-10	-1.33184	4.88264e-06	-9.12748e-10	-1.33403
76583998	chr5:76583998:T:C	2.84191e-23	-9.12748e-10	-0.259814	1.47725e-05	-9.12748e-10	-0.226946
76584225	chr5:76584225:A:G	1.108e-23	-9.12748e-10	-1.20173	5.77826e-06	-9.12748e-10	-1.16561
76584499	chr5:76584499:T:G	1.8564e-24	-1.71363	-1.27461	1.2604e-06	-1.41114	-1.27715
76584567	chr5:76584567:AGCAGAACTATATG:A	1.65224e-24	-1.92173	-1.18302	8.09392e-07	-1.93954	-1.19165
76584985	chr5:76584985:A:G	2.65546e-24	-1.66972	-0.960534	1.86451e-06	-1.35758	-0.939135
76585760	chr5:76585760:T:C	3.03324e-24	-1.53545	-0.961793	2.13981e-06	-1.22119	-0.937813
76585799	chr5:76585799:C:T	1.24118e-23	-9.12748e-10	-1.08823	6.51167e-06	-9.12748e-10	-1.04612
76586170	chr5:76586170:A:G	7.11914e-24	-1.64409	-6.68458e-10	3.38608e-06	-1.70004	-6.68458e-10
76586192	chr5:76586192:G:A	1.62035e-24	-2.13148	-0.992753	8.60413e-07	-2.08379	-0.986268
76586613	chr5:76586613:T:TA	5.67241e-24	-1.87126	-6.68458e-10	3.83856e-06	-1.57462	-6.68458e-10
76586651	chr5:76586651:G:A	9.70862e-24	-9.12748e-10	-1.33386	4.8724e-06	-9.12748e-10	-1.33613
76586672	chr5:76586672:G:A	9.45256e-24	-9.12748e-10	-1.36059	4.77472e-06	-9.12748e-10	-1.35638
76586688	chr5:76586688:G:C	1.84504e-24	-2.13454	-0.859835	9.79064e-07	-2.0865	-0.854373
76586690	chr5:76586690:TA:T	1.86007e-24	-2.12642	-0.859835	9.88012e-07	-2.0774	-0.854373
76586919	chr5:76586919:G:A	3.74009e-23	-9.12748e-10	0.014819	1.85228e-05	-9.12748e-10	-0.000715581
76587009	chr5:76587009:A:G	1.79359e-22	1.58251	-6.68458e-10	7.73266e-05	1.42832	-6.68458e-10
76587100	chr5:76587100:A:G	3.82619e-24	-2.26501	-6.68458e-10	1.97427e-06	-2.23952	-6.68458e-10
76587124	chr5:76587124:G:A	9.42099e-24	-9.12748e-10	-1.36394	4.73805e-06	-9.12748e-10	-1.36409
76587317	chr5:76587317:T:A	1.00777e-23	-9.12748e-10	-1.29656	5.09565e-06	-9.12748e-10	-1.29133
76587491	chr5:76587491:C:T	1.55757e-23	-9.12748e-10	-0.861165	8.27024e-06	-9.12748e-10	-0.807053
76587738	chr5:76587738:T:C	1.23341e-23	-9.12748e-10	-1.09451	6.64849e-06	-9.12748e-10	-1.02533
76587902	chr5:76587902:C:T	1.016e-23	-9.12748e-10	-1.28842	5.19114e-06	-9.12748e-10	-1.27276
76588388	chr5:76588388:T:C	1.51034e-24	-1.83049	-1.36405	9.9742e-07	-1.55857	-1.36373
76588630	chr5:76588630:A:G	1.13685e-24	-2.16679	-1.31183	6.40045e-07	-2.04987	-1.31607
76588909	chr5:76588909:G:A	1.93561e-24	-1.60956	-1.3369	1.3524e-06	-1.28398	-1.33386
76589125	chr5:76589125:A:AAC	9.64955e-25	-2.27913	-1.36342	4.70115e-07	-2.31367	-1.36082
76589886	chr5:76589886:GA:G	2.25149e-24	-1.99173	-0.803557	1.28514e-06	-1.86383	-0.805024
76590239	chr5:76590239:T:C	1.00867e-23	-9.12748e-10	-1.29566	4.98658e-06	-9.12748e-10	-1.31297
76590290	chr5:76590290:A:G	1.6449e-22	-9.12748e-10	1.49598	8.53038e-05	-9.12748e-10	1.5265
76590324	chr5:76590324:T:C	1.86916e-24	-1.82303	-1.15835	1.10209e-06	-1.68348	-1.13902
76590385	chr5:76590385:C:T	1.08471e-23	-9.12748e-10	-1.22298	5.65145e-06	-9.12748e-10	-1.1878
76590602	chr5:76590602:G:C	9.42056e-24	-9.12748e-10	-1.36398	4.75384e-06	-9.12748e-10	-1.36076
76590806	chr5:76590806:T:G	2.47237e-24	-1.77633	-0.925373	1.66374e-06	-1.50825	-0.902391
76590900	chr5:76590900:G:A	6.3936e-24	-1.75158	-6.68458e-10	2.71362e-06	-1.92143	-6.68458e-10
76590924	chr5:76590924:GAAAATA:G	2.03064e-24	-1.9401	-0.958432	1.13312e-06	-1.8455	-0.949241
76591389	chr5:76591389:C:G	1.01254e-23	-9.12748e-10	-1.29183	4.91903e-06	-9.12748e-10	-1.3266
76591467	chr5:76591467:T:G	1.06851e-23	-9.12748e-10	-1.23802	5.42974e-06	-9.12748e-10	-1.22783
76591709	chr5:76591709:T:G	1.16382e-23	-9.12748e-10	-1.15258	6.2532e-06	-9.12748e-10	-1.08662
76591833	chr5:76591833:T:C	9.97774e-25	-2.29203	-1.31707	5.10111e-07	-2.30786	-1.28498
76592147	chr5:76592147:C:T	1.85502e-24	-1.89073	-1.09825	9.64551e-07	-1.88523	-1.07058
76592207	chr5:76592207:C:G	9.42241e-24	-9.12748e-10	-1.36378	4.73869e-06	-9.12748e-10	-1.36396
76592259	chr5:76592259:CT:C	1.09798e-23	-9.12748e-10	-1.21082	5.21412e-06	-9.12748e-10	-1.26835
76592269	chr5:76592269:C:T	1.12782e-23	-9.12748e-10	-1.184	5.84373e-06	-9.12748e-10	-1.15435
76592540	chr5:76592540:C:T	9.79338e-24	-9.12748e-10	-1.32517	4.97051e-06	-9.12748e-10	-1.31619
76593128	chr5:76593128:C:T	1.02523e-23	-9.12748e-10	-1.27937	4.95946e-06	-9.12748e-10	-1.31842
76593181	chr5:76593181:A:G	2.15503e-24	-1.82043	-1.01865	1.12961e-06	-1.82778	-0.970065
76593348	chr5:76593348:GTTGT:G	9.75851e-24	-0.0687849	-1.25995	7.97394e-06	0.407903	-1.25144
76593843	chr5:76593843:T:A	3.93272e-24	-2.23755	-6.68458e-10	1.96198e-06	-2.24576	-6.68458e-10
76593877	chr5:76593877:C:T	2.07699e-24	-1.70349	-1.17247	1.271e-06	-1.5394	-1.14052
76594105	chr5:76594105:T:C	9.576e-24	-9.12748e-10	-1.34762	4.80515e-06	-9.12748e-10	-1.35003
76594414	chr5:76594414:G:A	2.52639e-24	-1.36633	-1.31376	1.64292e-06	-1.09664	-1.32659
76594466	chr5:76594466:G:A	2.98739e-23	-9.12748e-10	-0.20989	1.83572e-05	-9.12748e-10	-0.00969296
76594705	chr5:76594705:A:G	1.46942e-24	-2.05628	-1.16573	8.66223e-07	-1.93835	-1.12498
76594839	chr5:76594839:A:G	1.23714e-23	-1.09149	-6.68458e-10	6.7116e-06	-1.01588	-6.68458e-10
76594919	chr5:76594919:T:C	2.2215e-24	-1.70508	-1.10361	1.17027e-06	-1.69664	-1.06584
76594930	chr5:76594930:C:T	4.19072e-24	-2.174	-6.68458e-10	2.02833e-06	-2.2125	-6.68458e-10
76595178	chr5:76595178:A:C	5.15075e-24	-0.687515	-1.28022	3.49378e-06	-0.392205	-1.27653
76595545	chr5:76595545:G:A	9.62857e-24	-9.12748e-10	-1.34214	4.82968e-06	-9.12748e-10	-1.34494
76595576	chr5:76595576:AAGAG:A	2.97086e-24	-1.15941	-1.35861	1.94144e-06	-0.895507	-1.36078
76595593	chr5:76595593:T:C	1.07532e-23	-9.12748e-10	-1.23168	5.14646e-06	-9.12748e-10	-1.28141
76595668	chr5:76595668:G:A	1.07726e-23	-9.12748e-10	-1.22987	5.15617e-06	-9.12748e-10	-1.27952
76595734	chr5:76595734:C:T	4.30088e-24	-0.818108	-1.32995	2.88287e-06	-0.532899	-1.32803
76595870	chr5:76595870:T:C	1.77147e-24	-1.81282	-1.22225	1.06669e-06	-1.66143	-1.19373
76596082	chr5:76596082:T:C	1.30875e-23	-9.12748e-10	-1.03522	6.64982e-06	-9.12748e-10	-1.02513
76596193	chr5:76596193:A:C	1.11616e-23	-9.12748e-10	-1.19439	5.43185e-06	-9.12748e-10	-1.22744
76596207	chr5:76596207:C:G	1.07775e-23	-9.12748e-10	-1.22941	5.15567e-06	-9.12748e-10	-1.27962
76596211	chr5:76596211:G:A	1.08065e-23	-9.12748e-10	-1.22673	5.57595e-06	-9.12748e-10	-1.20125
76596238	chr5:76596238:A:G	3.22396e-23	-9.12748e-10	-0.133679	1.59016e-05	-9.12748e-10	-0.153299
76596320	chr5:76596320:C:G	2.03236e-23	-0.595092	-6.68458e-10	1.2323e-05	-0.408246	-6.68458e-10
76596535	chr5:76596535:A:T	1.08206e-23	-9.12748e-10	-1.22543	5.61849e-06	-9.12748e-10	-1.19365
76596643	chr5:76596643:G:C	2.9402e-23	-9.12748e-10	-0.225813	1.4515e-05	-9.12748e-10	-0.244535
76596924	chr5:76596924:C:T	3.96541e-24	-0.900212	-1.32906	2.62734e-06	-0.626609	-1.32714
76597111	chr5:76597111:G:A	1.60183e-23	-9.12748e-10	-0.833147	7.69696e-06	-9.12748e-10	-0.878891
76597239	chr5:76597239:T:C	9.90393e-24	-9.12748e-10	-1.31394	5.02092e-06	-9.12748e-10	-1.3061
76597308	chr5:76597308:T:C	1.17571e-23	-9.12748e-10	-1.14242	5.80145e-06	-9.12748e-10	-1.16161
76597728	chr5:76597728:T:TG	1.55944e-24	-2.0508	-1.11175	8.36564e-07	-2.01304	-1.08513
76597948	chr5:76597948:G:A	1.15075e-23	-9.12748e-10	-1.16387	5.77423e-06	-9.12748e-10	-1.16631
76598034	chr5:76598034:T:A	1.28373e-23	-9.12748e-10	-1.05452	5.7585e-06	-9.12748e-10	-1.16904
76598093	chr5:76598093:G:A	1.28665e-23	-9.12748e-10	-1.05225	5.76941e-06	-9.12748e-10	-1.16715
76598454	chr5:76598454:T:C	2.55806e-24	-1.36139	-1.30624	1.80111e-06	-0.990252	-1.34106
76599038	chr5:76599038:C:T	2.41223e-24	-1.90922	-0.817105	1.27804e-06	-1.90323	-0.771157
76599204	chr5:76599204:C:T	9.8245e-24	-9.12748e-10	-1.322	4.7909e-06	-9.12748e-10	-1.353
76599313	chr5:76599313:C:T	1.92759e-24	-1.64662	-1.30398	1.29354e-06	-1.32233	-1.34001
76599427	chr5:76599427:A:G	2.57609e-24	-1.80143	-0.859173	1.37029e-06	-1.79195	-0.812745
76599454	chr5:76599454:T:C	2.45663e-24	-1.88761	-0.820474	1.29943e-06	-1.88301	-0.774787
76599667	chr5:76599667:T:A	2.56251e-24	-1.86287	-0.803019	1.35739e-06	-1.85687	-0.757282
76599808	chr5:76599808:G:A	2.471e-24	-1.87295	-0.829308	1.29888e-06	-1.87396	-0.78425
76599848	chr5:76599848:G:A	1.70092e-24	-1.83791	-1.2378	1.01721e-06	-1.69229	-1.21036
76600026	chr5:76600026:T:C	2.65034e-24	-1.83473	-0.797456	1.4061e-06	-1.82807	-0.750831
76600086	chr5:76600086:T:A	2.50488e-24	-1.8663	-0.822332	1.31717e-06	-1.86725	-0.776987
76600770	chr5:76600770:G:A	9.6295e-24	-9.12748e-10	-1.34204	4.83021e-06	-9.12748e-10	-1.34483
76601204	chr5:76601204:C:T	2.79656e-23	-9.12748e-10	-0.275899	1.40118e-05	-9.12748e-10	-0.279818
76601205	chr5:76601205:G:A	1.07978e-23	-9.12748e-10	-1.22754	5.57187e-06	-9.12748e-10	-1.20199
76601283	chr5:76601283:C:T	2.55194e-24	-1.86144	-0.808584	1.34401e-06	-1.86179	-0.762267
76601508	chr5:76601508:T:C	1.36759e-23	-9.12748e-10	-0.991241	7.08888e-06	-9.12748e-10	-0.961189
76601534	chr5:76601534:G:A	1.24198e-23	-9.12748e-10	-1.08758	5.60062e-06	-9.12748e-10	-1.19684
76601630	chr5:76601630:G:A	1.20494e-24	-2.28987	-1.13057	6.01364e-07	-2.31979	-1.10848
76601775	chr5:76601775:C:A	4.06893e-24	-0.839602	-1.36389	2.78049e-06	-0.534615	-1.36248
76601839	chr5:76601839:G:A	1.24916e-23	-9.12748e-10	-1.08182	5.62438e-06	-9.12748e-10	-1.19261
76601946	chr5:76601946:T:C	1.49645e-23	-9.12748e-10	-0.901194	7.21082e-06	-9.12748e-10	-0.944133
76602072	chr5:76602072:C:T	1.16574e-24	-2.09991	-1.35361	6.52008e-07	-1.98338	-1.36404
76602294	chr5:76602294:G:A	1.63319e-23	-9.12748e-10	-0.813754	7.80583e-06	-9.12748e-10	-0.864846
76602371	chr5:76602371:C:T	4.14596e-24	-0.918742	-1.266	2.74231e-06	-0.645961	-1.26496
76602400	chr5:76602400:T:C	1.72493e-24	-1.7837	-1.27799	9.05579e-07	-1.81131	-1.20759
76602685	chr5:76602685:C:T	9.89791e-24	-9.12748e-10	-1.31455	4.80314e-06	-9.12748e-10	-1.35045
76603061	chr5:76603061:G:A	1.22707e-23	-9.12748e-10	-1.09966	6.36038e-06	-9.12748e-10	-1.06963
76603127	chr5:76603127:C:T	1.49645e-23	-9.12748e-10	-0.901194	7.21082e-06	-9.12748e-10	-0.944133
76603389	chr5:76603389:A:T	1.25413e-24	-2.01675	-1.36368	7.2814e-07	-1.88571	-1.35127
76603626	chr5:76603626:T:C	9.42337e-24	-9.12748e-10	-1.36368	4.73826e-06	-9.12748e-10	-1.36405
76603739	chr5:76603739:C:T	6.05412e-24	-1.80614	-6.68458e-10	3.9191e-06	-1.55385	-6.68458e-10
76603862	chr5:76603862:G:A	5.91695e-24	-1.82906	-6.68458e-10	3.78881e-06	-1.58766	-6.68458e-10
76603887	chr5:76603887:C:T	1.58257e-24	-1.89928	-1.24855	9.00089e-07	-1.78775	-1.23723
76603980	chr5:76603980:T:A	2.56118e-24	-1.3601	-1.3063	1.70848e-06	-1.08471	-1.2994
76604078	chr5:76604078:A:C	2.20475e-24	-1.90949	-0.906774	1.15217e-06	-1.91157	-0.866495
76604240	chr5:76604240:C:T	3.65213e-24	-2.31156	-6.68458e-10	1.86617e-06	-2.29583	-6.68458e-10
76604884	chr5:76604884:C:T	2.34148e-24	-1.41452	-1.34157	1.65273e-06	-1.05487	-1.36242
76604957	chr5:76604957:T:C	3.7838e-24	-1.03157	-1.24458	2.87995e-06	-0.722227	-1.13972
76605181	chr5:76605181:T:C	3.21537e-23	-9.12748e-10	-0.136348	1.58621e-05	-9.12748e-10	-0.155784
76605265	chr5:76605265:T:C	1.23449e-23	-9.12748e-10	-1.09363	6.39698e-06	-9.12748e-10	-1.06389
76606530	chr5:76606530:C:T	3.92857e-24	-0.878129	-1.36047	2.62357e-06	-0.597028	-1.35815
76606708	chr5:76606708:G:A	2.4949e-24	-1.69402	-0.998605	1.31364e-06	-1.69231	-0.954609
76606891	chr5:76606891:G:A	2.13362e-24	-1.70414	-1.14492	1.11079e-06	-1.70102	-1.11363
76606895	chr5:76606895:T:C	9.47257e-24	-9.12748e-10	-1.35848	4.76703e-06	-9.12748e-10	-1.35799
76606945	chr5:76606945:C:T	2.80346e-24	-1.28284	-1.29318	1.74713e-06	-1.04845	-1.31329
76607486	chr5:76607486:A:G	2.28602e-24	-1.59871	-1.18135	1.18125e-06	-1.59475	-1.15839
76607542	chr5:76607542:A:G	1.08331e-23	-9.12748e-10	-1.22427	5.17704e-06	-9.12748e-10	-1.27548
76607747	chr5:76607747:GGCTTCT:G	9.68148e-24	-9.12748e-10	-1.33666	4.85026e-06	-9.12748e-10	-1.34068
76607767	chr5:76607767:A:G	4.16719e-24	-2.17964	-6.68458e-10	2.0017e-06	-2.22572	-6.68458e-10
76608290	chr5:76608290:A:G	1.47419e-23	-9.12748e-10	-0.916179	6.41479e-06	-9.12748e-10	-1.06111
76608455	chr5:76608455:C:T	3.1816e-24	-1.61891	-0.830578	1.65966e-06	-1.61371	-0.799395
76608475	chr5:76608475:C:T	3.39892e-24	-1.84902	-0.5344	2.11328e-06	-1.70168	-0.469792
76608599	chr5:76608599:G:A	3.35101e-24	-1.16508	-1.23254	2.17826e-06	-0.905843	-1.23535
76608613	chr5:76608613:T:C	9.42326e-24	-9.12748e-10	-1.3637	4.7499e-06	-9.12748e-10	-1.36159
76608839	chr5:76608839:G:A	2.40164e-24	-1.67745	-1.05327	1.23841e-06	-1.67622	-1.02967
76608986	chr5:76608986:C:G	1.45478e-24	-1.87159	-1.36043	9.69811e-07	-1.60809	-1.34228
76609495	chr5:76609495:A:G	9.45335e-24	-9.12748e-10	-1.36051	4.74393e-06	-9.12748e-10	-1.36285
76609512	chr5:76609512:C:T	2.42777e-24	-1.71644	-1.00347	1.25612e-06	-1.71461	-0.977082
76609672	chr5:76609672:T:G	1.65644e-24	-1.80151	-1.3007	1.04568e-06	-1.61392	-1.26112
76610206	chr5:76610206:C:T	9.52111e-24	-9.12748e-10	-1.35336	4.79394e-06	-9.12748e-10	-1.35236
76610245	chr5:76610245:A:G	3.69602e-24	-1.54512	-0.754496	1.93338e-06	-1.53959	-0.720859
76610466	chr5:76610466:G:T	1.66216e-23	-9.12748e-10	-0.796172	7.07928e-06	-9.12748e-10	-0.962545
76610517	chr5:76610517:A:G	4.69394e-24	-0.970538	-1.09007	3.12668e-06	-0.758422	-1.02132
76610536	chr5:76610536:C:G	3.33988e-24	-1.56405	-0.836895	1.74039e-06	-1.55906	-0.806547
76610608	chr5:76610608:A:G	1.53042e-23	-9.12748e-10	-0.878746	7.74499e-06	-9.12748e-10	-0.87267
76610643	chr5:76610643:A:T	1.0894e-23	-9.12748e-10	-1.21866	5.62303e-06	-9.12748e-10	-1.19285
76610875	chr5:76610875:C:T	2.66075e-24	-1.66687	-0.961398	1.61258e-06	-1.5092	-0.932684
76611026	chr5:76611026:T:C	1.67815e-24	-1.95572	-1.13347	9.00054e-07	-1.86446	-1.16056
76611132	chr5:76611132:T:C	9.90727e-24	-9.12748e-10	-1.31361	4.87079e-06	-9.12748e-10	-1.33646
76611240	chr5:76611240:A:G	9.44834e-25	-2.30369	-1.35993	4.69671e-07	-2.31154	-1.3639
76611358	chr5:76611358:G:A	1.97247e-23	-9.12748e-10	-0.625006	9.63088e-06	-9.12748e-10	-0.654741
76611362	chr5:76611362:A:T	1.96506e-23	-9.12748e-10	-0.628769	9.61735e-06	-9.12748e-10	-0.656147
76611746	chr5:76611746:C:T	1.71618e-24	-1.75506	-1.31171	1.03748e-06	-1.55704	-1.32589
76612077	chr5:76612077:T:C	1.42981e-24	-2.25205	-0.997281	6.60269e-07	-2.26329	-1.07154
76612194	chr5:76612194:A:G	1.2871e-23	-9.12748e-10	-1.0519	6.83793e-06	-9.12748e-10	-0.997232
76612204	chr5:76612204:C:T	1.01794e-23	-9.12748e-10	-1.28651	5.18803e-06	-9.12748e-10	-1.27336
76612281	chr5:76612281:G:A	1.21897e-24	-2.29194	-1.11693	5.71281e-07	-2.2973	-1.18229
76612449	chr5:76612449:C:T	2.60882e-24	-1.89083	-0.757148	1.4519e-06	-1.82429	-0.72255
76612467	chr5:76612467:C:T	2.31102e-24	-2.24109	-0.528098	1.23497e-06	-2.10577	-0.602903
76612836	chr5:76612836:A:G	1.01244e-23	-9.12748e-10	-1.29193	5.16773e-06	-9.12748e-10	-1.27728
76613046	chr5:76613046:A:G	1.56851e-22	-9.12748e-10	1.44842	6.92859e-05	-9.12748e-10	1.31852
76613157	chr5:76613157:C:T	1.12178e-24	-2.16822	-1.32374	5.15416e-07	-2.23473	-1.34777
76613369	chr5:76613369:C:T	1.31678e-24	-2.23112	-1.10057	6.07792e-07	-2.24898	-1.16866
76613459	chr5:76613459:T:C	6.58392e-24	-1.11478	-0.607462	3.73018e-06	-1.01119	-0.592066
76613513	chr5:76613513:T:A	1.24382e-24	-2.0383	-1.35039	7.34392e-07	-1.89422	-1.33421
76613569	chr5:76613569:T:C	9.71374e-24	-1.06336	-0.26997	5.53023e-06	-0.956863	-0.252624
76613677	chr5:76613677:C:T	1.4953e-24	-1.94079	-1.26376	9.12048e-07	-1.78249	-1.22929
76613881	chr5:76613881:C:T	1.27229e-23	-9.12748e-10	-1.06347	6.61446e-06	-9.12748e-10	-1.03046
76613898	chr5:76613898:T:G	1.21675e-24	-2.06987	-1.34082	6.92005e-07	-1.96739	-1.32049
76614235	chr5:76614235:C:T	1.22238e-24	-2.10343	-1.30265	5.45718e-07	-2.19392	-1.33145
76614321	chr5:76614321:G:A	1.04012e-24	-2.27482	-1.29272	4.98809e-07	-2.3088	-1.30645
76614658	chr5:76614658:C:T	1.28421e-24	-2.0009	-1.35583	7.9963e-07	-1.79214	-1.35118
76614759	chr5:76614759:ATTTTGATTCCTAGAAGTTTCCAGT:A	2.36756e-24	-1.83085	-0.914166	1.30113e-06	-1.77085	-0.885631
76614881	chr5:76614881:G:C	1.32202e-24	-2.29509	-1.03262	6.09831e-07	-2.3013	-1.11299
76615161	chr5:76615161:A:G	2.1963e-24	-1.88113	-0.938971	1.20343e-06	-1.82168	-0.912856
76615204	chr5:76615204:G:T	9.81962e-24	-9.12748e-10	-1.32249	4.90298e-06	-9.12748e-10	-1.32987
76615220	chr5:76615220:CTG:C	9.44295e-24	-9.12748e-10	-1.36161	4.73788e-06	-9.12748e-10	-1.36413
76615574	chr5:76615574:T:C	1.61291e-24	-1.89701	-1.23182	1.02343e-06	-1.75582	-1.14075
76615639	chr5:76615639:A:C	2.0393e-24	-1.75143	-1.14284	1.3264e-06	-1.59512	-1.04213
76615890	chr5:76615890:G:T	1.74082e-24	-1.90078	-1.15174	1.11326e-06	-1.77186	-1.04057
76615905	chr5:76615905:AT:A	1.04256e-23	-9.12748e-10	-1.26261	4.92861e-06	-9.12748e-10	-1.32466
76615910	chr5:76615910:A:T	1.43888e-24	-2.25912	-0.983893	6.61576e-07	-2.2705	-1.06234
76615945	chr5:76615945:C:T	2.12476e-23	-9.12748e-10	-0.550632	1.02502e-05	-9.12748e-10	-0.59242
76616162	chr5:76616162:T:C	1.16154e-24	-2.09668	-1.36045	6.53788e-07	-1.99521	-1.34948
76616551	chr5:76616551:T:C	9.49316e-24	-9.12748e-10	-1.3563	4.74582e-06	-9.12748e-10	-1.36245
76616615	chr5:76616615:G:A	3.69694e-24	-2.29937	-6.68458e-10	1.8616e-06	-2.29828	-6.68458e-10
76616839	chr5:76616839:C:T	9.70852e-24	-9.12748e-10	-1.33387	4.97511e-06	-9.12748e-10	-1.31527
76617018	chr5:76617018:A:G	1.11278e-24	-2.13616	-1.36385	6.09468e-07	-2.05527	-1.35961
76617167	chr5:76617167:C:G	9.5466e-24	-9.12748e-10	-1.35069	4.93008e-06	-9.12748e-10	-1.32436
76617447	chr5:76617447:A:G	1.15028e-23	-9.12748e-10	-1.16428	5.79181e-06	-9.12748e-10	-1.16327
76617959	chr5:76617959:T:C	2.60383e-24	-1.71084	-0.93905	1.43892e-06	-1.64152	-0.914303
76618134	chr5:76618134:G:A	9.41922e-24	-9.12748e-10	-1.36412	4.74922e-06	-9.12748e-10	-1.36174
76618178	chr5:76618178:T:C	5.66797e-24	-1.87205	-6.68458e-10	2.77907e-06	-1.8976	-6.68458e-10
76618655	chr5:76618655:G:GA	9.92372e-24	-9.12748e-10	-1.31195	5.11222e-06	-9.12748e-10	-1.28808
76618904	chr5:76618904:C:T	1.78971e-24	-1.77548	-1.24934	9.36735e-07	-1.75665	-1.22842
76618927	chr5:76618927:A:G	1.08196e-23	-9.12748e-10	-1.22552	5.534e-06	-9.12748e-10	-1.20881
76619031	chr5:76619031:T:A	2.16247e-24	-1.83931	-0.996321	1.3465e-06	-1.71736	-0.904852
76619252	chr5:76619252:G:A	1.02844e-23	-9.12748e-10	-1.27625	6.09616e-06	-9.12748e-10	-1.11206
76619305	chr5:76619305:C:T	5.24835e-24	-1.94896	-6.68458e-10	2.83953e-06	-1.87608	-6.68458e-10
76619717	chr5:76619717:A:G	2.17827e-24	-1.64079	-1.18755	1.47082e-06	-1.40273	-1.13117
76619764	chr5:76619764:C:T	4.17159e-23	-9.12748e-10	0.124007	2.18144e-05	-9.12748e-10	0.162854
76619788	chr5:76619788:G:T	7.37231e-23	-9.12748e-10	0.69344	4.02467e-05	-9.12748e-10	0.775312
76620428	chr5:76620428:AC:A	1.13777e-23	-9.12748e-10	-1.17522	5.55687e-06	-9.12748e-10	-1.20468
76620609	chr5:76620609:G:A	1.82848e-24	-2.02919	-0.9742	1.17059e-06	-1.85951	-0.902696
76620649	chr5:76620649:A:G	1.04662e-23	-9.12748e-10	-1.25872	5.28984e-06	-9.12748e-10	-1.25393
76620729	chr5:76620729:AG:A	1.77578e-23	-0.730048	-6.68458e-10	1.06996e-05	-0.549513	-6.68458e-10
76620778	chr5:76620778:G:A	2.5035e-24	-1.818	-0.871186	1.3112e-06	-1.78191	-0.866871
76621062	chr5:76621062:C:T	3.69219e-24	-2.30066	-6.68458e-10	1.82193e-06	-2.31982	-6.68458e-10
76621208	chr5:76621208:C:T	1.04146e-23	-0.719278	-0.544384	5.99068e-06	-0.596187	-0.533326
76621808	chr5:76621808:A:G	9.32696e-25	-2.31628	-1.36028	4.76561e-07	-2.31993	-1.34095
76621895	chr5:76621895:G:A	1.18933e-24	-2.31861	-1.11487	5.55239e-07	-2.31635	-1.19172
76622175	chr5:76622175:G:A	1.77458e-23	-9.12748e-10	-0.730728	8.73092e-06	-9.12748e-10	-0.752846
76622207	chr5:76622207:T:C	9.45314e-24	-9.12748e-10	-1.36053	4.76851e-06	-9.12748e-10	-1.35768
76623336	chr5:76623336:T:C	4.58945e-23	-9.12748e-10	0.219469	2.92921e-05	-9.12748e-10	0.457601
76623396	chr5:76623396:A:G	1.00595e-23	-9.12748e-10	-1.29836	5.1461e-06	-9.12748e-10	-1.28148
76623808	chr5:76623808:G:A	3.555e-24	-1.04137	-1.29715	1.91653e-06	-1.04192	-1.22728
76623831	chr5:76623831:C:T	3.4627e-24	-1.06558	-1.29924	1.87512e-06	-1.06108	-1.22997
76623836	chr5:76623836:A:G	3.66434e-24	-1.05064	-1.25759	2.02124e-06	-1.04214	-1.17387
76623837	chr5:76623837:T:C	2.72693e-24	-2.06861	-0.535089	1.82379e-06	-2.0977	-0.221101
76623860	chr5:76623860:G:A	4.25155e-23	-9.12748e-10	0.142993	4.07141e-05	-9.12748e-10	0.786859
76623924	chr5:76623924:C:T	8.25951e-24	-0.49141	-1.0041	4.73651e-06	-0.494414	-0.870001
76624366	chr5:76624366:G:A	9.44945e-24	-9.12748e-10	-1.36092	4.7751e-06	-9.12748e-10	-1.3563
76624512	chr5:76624512:A:AAT	9.55986e-24	-9.12748e-10	-1.3493	4.85197e-06	-9.12748e-10	-1.34033
76625047	chr5:76625047:C:T	1.22819e-23	-9.12748e-10	-1.09875	6.05202e-06	-9.12748e-10	-1.11932
76625137	chr5:76625137:C:T	1.04024e-23	-9.12748e-10	-1.26484	5.47772e-06	-9.12748e-10	-1.21903
76625138	chr5:76625138:G:A	9.69807e-24	-9.12748e-10	-1.33495	4.84197e-06	-9.12748e-10	-1.3424
76625147	chr5:76625147:A:G	8.93066e-24	-0.345983	-1.0714	5.03471e-06	-0.376599	-0.926761
76625387	chr5:76625387:G:A	9.55736e-24	-9.12748e-10	-1.34956	4.80303e-06	-9.12748e-10	-1.35047
76625514	chr5:76625514:T:C	2.75709e-23	-9.12748e-10	-0.290115	1.65535e-05	-9.12748e-10	-0.113118
76625597	chr5:76625597:C:T	4.66909e-24	-0.988379	-1.07753	2.67416e-06	-0.991849	-0.944231
76625868	chr5:76625868:A:G	9.61342e-24	-9.12748e-10	-1.34372	4.8286e-06	-9.12748e-10	-1.34516
76625879	chr5:76625879:G:A	1.21735e-23	-9.12748e-10	-1.10762	6.4395e-06	-9.12748e-10	-1.05727
76625900	chr5:76625900:CAT:C	9.68459e-24	-9.12748e-10	-1.33634	4.94798e-06	-9.12748e-10	-1.32074
76626156	chr5:76626156:T:C	1.26913e-23	-0.243658	-0.822301	7.73783e-06	-0.242133	-0.631462
76626157	chr5:76626157:G:C	1.23319e-23	-0.25829	-0.836396	7.47319e-06	-0.260168	-0.648226
76626491	chr5:76626491:G:A	8.50098e-24	-1.46669	-6.68458e-10	3.75409e-06	-1.59687	-6.68458e-10
76626615	chr5:76626615:T:C	9.55784e-24	-9.12748e-10	-1.34951	4.85068e-06	-9.12748e-10	-1.3406
76626679	chr5:76626679:C:T	1.59063e-23	-0.0474081	-0.79275	9.78181e-06	-0.0413085	-0.597884
76626756	chr5:76626756:A:G	1.6951e-23	0.0570942	-0.833645	1.05635e-05	0.0839014	-0.646217
76626757	chr5:76626757:T:C	1.71869e-23	0.049361	-0.812087	1.07499e-05	0.076472	-0.621288
76626844	chr5:76626844:A:G	4.11092e-24	-0.880267	-1.31296	2.13121e-06	-0.825533	-1.33749
76626876	chr5:76626876:G:A	9.51346e-24	-9.12748e-10	-1.35417	4.77618e-06	-9.12748e-10	-1.35608
76626940	chr5:76626940:G:A	9.55986e-24	-9.12748e-10	-1.3493	4.85197e-06	-9.12748e-10	-1.34033
76627230	chr5:76627230:G:A	9.68377e-24	-9.12748e-10	-1.33643	4.86576e-06	-9.12748e-10	-1.33749
76627460	chr5:76627460:C:T	2.75957e-23	-0.676775	0.38756	2.13111e-05	-0.605632	0.745142
76627568	chr5:76627568:T:C	3.07471e-23	-0.661391	0.480312	2.51274e-05	-0.543373	0.847616
76627634	chr5:76627634:G:A	3.2778e-23	-0.588538	0.471419	2.66752e-05	-0.473246	0.837264
76627787	chr5:76627787:G:A	3.11584e-23	-0.542713	0.374923	2.50956e-05	-0.429778	0.732752
76627859	chr5:76627859:A:G	8.76356e-24	-1.25246	-0.183814	6.67193e-06	-1.147	0.125195
76627884	chr5:76627884:T:C	3.3415e-23	-0.52688	0.429008	2.67371e-05	-0.423942	0.790277
76628017	chr5:76628017:T:C	1.7708e-24	-1.69401	-1.34143	1.07475e-06	-1.53014	-1.31749
76628037	chr5:76628037:G:A	2.13671e-24	-1.62858	-1.21902	1.08882e-06	-1.64023	-1.19439
76628038	chr5:76628038:T:A	9.511e-24	-1.17804	-0.176384	7.17298e-06	-1.08011	0.130714
76628162	chr5:76628162:C:G	1.67484e-23	-0.788575	-6.68458e-10	1.20808e-05	-0.428102	-6.68458e-10
76628174	chr5:76628174:T:A	1.03105e-23	-1.10692	-0.166785	7.82057e-06	-1.00582	0.142863
76628249	chr5:76628249:T:C	3.42339e-24	-1.05925	-1.31699	1.75756e-06	-1.05053	-1.30526
76628447	chr5:76628447:C:G	1.12189e-23	-9.12748e-10	-1.18927	5.82194e-06	-9.12748e-10	-1.15808
76628644	chr5:76628644:G:T	2.07055e-23	-0.607068	0.0305912	1.56351e-05	-0.538613	0.368416
76628647	chr5:76628647:A:G	1.1139e-22	0.126251	0.979911	8.9645e-05	0.18579	1.39035
76629033	chr5:76629033:C:T	2.0886e-24	-1.88381	-0.986575	1.03544e-06	-1.89722	-0.987671
76629149	chr5:76629149:A:T	1.91338e-24	-1.92831	-1.0297	9.49535e-07	-1.9411	-1.0304
76629192	chr5:76629192:A:G	1.33714e-23	-0.497233	-0.516527	6.32061e-06	-0.592867	-0.483035
76629207	chr5:76629207:A:G	1.05352e-23	-9.12748e-10	-1.25215	5.42459e-06	-9.12748e-10	-1.22877
76629220	chr5:76629220:C:A	9.55986e-24	-9.12748e-10	-1.3493	4.85197e-06	-9.12748e-10	-1.34033
76629419	chr5:76629419:A:G	9.73443e-23	0.166386	0.804993	7.73749e-05	0.230141	1.19881
76629457	chr5:76629457:T:C	1.70428e-24	-1.94612	-1.12761	8.45913e-07	-1.95843	-1.12862
76630023	chr5:76630023:A:G	4.06753e-24	-2.20384	-6.68458e-10	2.31725e-06	-2.07933	-6.68458e-10
76630084	chr5:76630084:C:T	1.23731e-23	-9.12748e-10	-1.09135	6.65969e-06	-9.12748e-10	-1.02364
76630091	chr5:76630091:G:A	2.76071e-24	-2.2559	-0.335491	1.59137e-06	-2.23476	-0.220366
76630301	chr5:76630301:A:G	2.23749e-24	-1.59031	-1.21121	1.12975e-06	-1.61153	-1.18619
76630453	chr5:76630453:C:T	2.31691e-24	-1.54392	-1.22272	1.16893e-06	-1.565	-1.19863
76630532	chr5:76630532:C:T	9.936e-24	-0.684708	-0.626003	5.21935e-06	-0.703562	-0.563782
76630542	chr5:76630542:G:A	9.52431e-24	-9.12748e-10	-1.35303	4.82781e-06	-9.12748e-10	-1.34532
76630576	chr5:76630576:C:T	2.14234e-24	-1.85551	-0.989464	1.06105e-06	-1.86945	-0.991003
76630715	chr5:76630715:CT:C	1.65319e-24	-1.75391	-1.35026	8.23655e-07	-1.77076	-1.34296
76630987	chr5:76630987:G:A	1.59219e-23	-0.628315	-0.210866	1.199e-05	-0.542076	0.106435
76631038	chr5:76631038:G:A	8.98306e-23	0.330618	0.560432	7.34865e-05	0.408408	0.968978
76631048	chr5:76631048:G:A	8.4862e-23	0.272936	0.561215	6.94589e-05	0.351179	0.969839
76631244	chr5:76631244:A:G	1.494e-23	-0.670061	-0.232773	1.12102e-05	-0.584651	0.0817605
76631363	chr5:76631363:C:T	9.2818e-23	0.341255	0.58251	7.61156e-05	0.417391	0.995145
76631397	chr5:76631397:T:G	9.42969e-23	0.297327	0.642246	7.82702e-05	0.375072	1.06538
76631449	chr5:76631449:T:C	7.88144e-23	0.304056	0.456163	6.24643e-05	0.380048	0.834831
76631485	chr5:76631485:A:G	9.55986e-24	-9.12748e-10	-1.3493	4.85197e-06	-9.12748e-10	-1.34033
76631599	chr5:76631599:C:T	1.26643e-23	-9.12748e-10	-1.06809	6.20435e-06	-9.12748e-10	-1.09447
76631684	chr5:76631684:A:G	1.0076e-22	0.442159	0.563708	8.26929e-05	0.520822	0.974596
76631781	chr5:76631781:C:T	1.50089e-23	-0.739864	-0.158366	1.141e-05	-0.651477	0.166249
76631810	chr5:76631810:G:A	1.98987e-24	-1.58454	-1.33427	1.24822e-06	-1.3909	-1.3071
76632113	chr5:76632113:A:T	8.99884e-23	0.334909	0.557896	7.35493e-05	0.411844	0.966395
76632129	chr5:76632129:A:G	4.19527e-24	-1.05618	-1.11674	2.07602e-06	-1.01506	-1.1742
76632264	chr5:76632264:T:C	1.22118e-23	-9.12748e-10	-1.10447	6.33179e-06	-9.12748e-10	-1.07413
76632448	chr5:76632448:T:C	5.93666e-23	-9.12748e-10	0.476856	3.53593e-05	-9.12748e-10	0.645844
76632627	chr5:76632627:T:C	1.16936e-24	-2.17502	-1.2754	5.57268e-07	-2.23581	-1.26861
76632862	chr5:76632862:T:C	2.40041e-24	-1.58555	-1.14569	1.22364e-06	-1.6021	-1.11578
76633272	chr5:76633272:G:A	9.55986e-24	-9.12748e-10	-1.3493	4.85197e-06	-9.12748e-10	-1.34033
76633280	chr5:76633280:A:G	8.30304e-23	0.218377	0.593954	6.71043e-05	0.304803	0.981729
76633405	chr5:76633405:A:G	1.15784e-23	-9.12748e-10	-1.15774	5.6496e-06	-9.12748e-10	-1.18813
76633458	chr5:76633458:AT:A	1.08529e-23	-9.12748e-10	-1.22244	5.36375e-06	-9.12748e-10	-1.24005
76633461	chr5:76633461:T:C	1.02195e-22	0.370843	0.649164	8.47917e-05	0.456041	1.06444
76633524	chr5:76633524:G:A	2.6298e-24	-1.74941	-0.890556	1.31952e-06	-1.76948	-0.872972
76633613	chr5:76633613:T:C	1.25363e-23	-9.12748e-10	-1.07824	6.13763e-06	-9.12748e-10	-1.10528
76633862	chr5:76633862:G:A	1.19431e-23	-9.12748e-10	-1.12672	5.86594e-06	-9.12748e-10	-1.15055
76633940	chr5:76633940:AT:A	3.65508e-23	-0.00817398	-6.68458e-10	1.95783e-05	0.0547049	-6.68458e-10
76634008	chr5:76634008:A:G	1.20204e-22	0.408528	0.77379	9.97308e-05	0.481186	1.20157
76634051	chr5:76634051:A:G	2.47864e-23	-0.518433	0.121852	1.17739e-05	-0.599545	0.145715
76634097	chr5:76634097:T:G	1.68094e-23	-0.392302	-0.392635	8.05728e-06	-0.476889	-0.356251
76634607	chr5:76634607:A:G	1.0821e-23	-9.12748e-10	-1.22539	5.34886e-06	-9.12748e-10	-1.24283
76634754	chr5:76634754:T:C	8.61055e-23	0.471578	0.37712	6.7781e-05	0.542989	0.753577
76634812	chr5:76634812:C:T	8.46717e-23	0.453579	0.378326	6.66663e-05	0.525076	0.754907
76634815	chr5:76634815:G:A	7.85436e-23	0.413808	0.342971	6.14144e-05	0.482086	0.715842
76634847	chr5:76634847:A:G	5.55282e-24	-1.3709	-0.521668	3.47837e-06	-1.44516	-0.22799
76635011	chr5:76635011:G:A	8.73173e-23	0.503128	0.359545	6.89047e-05	0.576481	0.736527
76635022	chr5:76635022:A:T	8.66754e-23	0.495142	0.360152	6.85179e-05	0.570182	0.737197
76635037	chr5:76635037:A:G	9.02186e-23	0.545386	0.349974	7.10757e-05	0.620012	0.724016
76635087	chr5:76635087:A:C	9.42861e-24	-9.12748e-10	-1.36313	4.74171e-06	-9.12748e-10	-1.36332
76635235	chr5:76635235:G:A	1.2316e-23	-9.12748e-10	-1.09598	5.95052e-06	-9.12748e-10	-1.13624
76635604	chr5:76635604:C:T	1.19689e-23	-9.12748e-10	-1.12456	5.82277e-06	-9.12748e-10	-1.15794
76635788	chr5:76635788:C:CA	7.03862e-23	0.382872	0.26425	5.47664e-05	0.452898	0.630463
76636160	chr5:76636160:C:T	5.44785e-23	-1.47095	1.86188	3.45393e-05	-1.48595	2.10833
76636177	chr5:76636177:A:G	4.24119e-23	-1.55787	1.69842	2.74994e-05	-1.5714	1.96584
76636224	chr5:76636224:A:C	9.55986e-24	-9.12748e-10	-1.3493	4.85197e-06	-9.12748e-10	-1.34033
76636557	chr5:76636557:A:G	2.28718e-23	-0.408474	-0.0684975	1.74646e-05	-0.3236	0.264061
76637044	chr5:76637044:C:T	7.12791e-23	0.460565	0.199162	5.46464e-05	0.543515	0.537653
76637206	chr5:76637206:T:C	6.26699e-23	-9.12748e-10	0.531006	3.68595e-05	-9.12748e-10	0.687398
76637265	chr5:76637265:G:A	6.49761e-23	-9.12748e-10	0.567143	3.82597e-05	-9.12748e-10	0.724681
76637272	chr5:76637272:C:T	8.41671e-23	0.442092	0.383836	6.67655e-05	0.519679	0.761791
76637756	chr5:76637756:A:C	2.20624e-24	-1.56058	-1.255	1.11572e-06	-1.57575	-1.23447
76637940	chr5:76637940:T:C	8.20648e-23	0.415519	0.385115	6.42317e-05	0.499904	0.742876
76638248	chr5:76638248:G:A	4.81213e-23	-9.12748e-10	0.26685	3.46923e-05	-9.12748e-10	0.6268
76638308	chr5:76638308:A:G	4.88401e-23	0.459245	-0.17757	3.60407e-05	0.534711	0.130221
76638541	chr5:76638541:T:TAC	1.10067e-23	-9.12748e-10	-1.20837	5.4344e-06	-9.12748e-10	-1.22697
76638907	chr5:76638907:A:G	9.53352e-24	-9.12748e-10	-1.35206	4.77119e-06	-9.12748e-10	-1.35712
76639236	chr5:76639236:A:C	1.36229e-23	-9.12748e-10	-0.99512	7.12727e-06	-9.12748e-10	-0.955788
76639263	chr5:76639263:G:A	1.62581e-23	-0.676391	-0.141893	1.04006e-05	-0.773512	0.19566
76639338	chr5:76639338:C:G	9.99243e-24	-9.12748e-10	-1.30505	5.12632e-06	-9.12748e-10	-1.28533
76639362	chr5:76639362:G:A	1.00341e-23	-0.450265	-0.850619	7.85099e-06	-0.214181	-0.644896
76639471	chr5:76639471:A:G	9.43963e-24	-9.12748e-10	-1.36196	4.74037e-06	-9.12748e-10	-1.3636
76639589	chr5:76639589:G:T	1.34861e-24	-1.95325	-1.35456	6.37255e-07	-2.00618	-1.36412
76639767	chr5:76639767:A:G	2.21042e-24	-2.31479	-0.498899	1.25308e-06	-2.30874	-0.385378
76639768	chr5:76639768:C:T	9.06951e-24	-0.561206	-0.840752	7.09589e-06	-0.330089	-0.630111
76639806	chr5:76639806:A:T	1.17445e-23	-1.14349	-6.68458e-10	7.97906e-06	-0.842896	-6.68458e-10
76639917	chr5:76639917:T:A	9.49746e-24	-0.480926	-0.874926	7.37898e-06	-0.247771	-0.67331
76640308	chr5:76640308:G:A	9.62171e-24	-9.12748e-10	-1.34285	4.81348e-06	-9.12748e-10	-1.3483
76640332	chr5:76640332:T:C	9.60697e-24	-9.12748e-10	-1.34439	4.88638e-06	-9.12748e-10	-1.33326
76640439	chr5:76640439:G:T	9.99493e-24	-0.496807	-0.807991	7.99535e-06	-0.261376	-0.57948
76640555	chr5:76640555:C:G	9.26737e-24	-0.489323	-0.891053	7.34161e-06	-0.237913	-0.688246
76640765	chr5:76640765:A:G	1.06185e-23	-9.12748e-10	-1.24428	5.47047e-06	-9.12748e-10	-1.22035
76640948	chr5:76640948:G:C	9.45409e-24	-9.12748e-10	-1.36043	4.75721e-06	-9.12748e-10	-1.36006
76641119	chr5:76641119:G:A	9.53152e-24	-0.422633	-0.92964	7.48717e-06	-0.183488	-0.723038
76641218	chr5:76641218:T:C	1.85409e-23	-9.12748e-10	-0.686897	9.37376e-06	-9.12748e-10	-0.681802
76641654	chr5:76641654:G:C	9.4212e-24	-9.12748e-10	-1.36391	4.73824e-06	-9.12748e-10	-1.36405
76641699	chr5:76641699:T:G	7.99991e-24	-0.585898	-0.941548	6.11051e-06	-0.358174	-0.751533
76642291	chr5:76642291:C:T	9.57461e-24	-9.12748e-10	-1.34776	4.86828e-06	-9.12748e-10	-1.33698
76642296	chr5:76642296:G:A	1.5151e-23	-9.12748e-10	-0.888809	7.65479e-06	-9.12748e-10	-0.884385
76642358	chr5:76642358:G:T	1.12175e-23	-0.787381	-0.402017	4.85514e-06	-0.859858	-0.47982
76642402	chr5:76642402:G:A	1.35334e-24	-2.18706	-1.11724	6.28761e-07	-2.24775	-1.13597
76642421	chr5:76642421:C:T	1.02046e-24	-2.25461	-1.33202	4.88987e-07	-2.29297	-1.34217
76642688	chr5:76642688:C:T	9.56395e-24	-9.12748e-10	-1.34887	4.86349e-06	-9.12748e-10	-1.33796
76642796	chr5:76642796:A:G	2.72984e-24	-1.68063	-0.922006	1.66864e-06	-1.73426	-0.673445
76643366	chr5:76643366:A:G	7.11082e-24	-0.618891	-1.02637	5.33554e-06	-0.390324	-0.855003
76643386	chr5:76643386:C:T	7.79773e-24	-0.565991	-0.987052	6.01139e-06	-0.332266	-0.793795
76643434	chr5:76643434:A:G	6.67029e-24	-0.690207	-1.01901	4.98441e-06	-0.467205	-0.846196
76643486	chr5:76643486:T:G	7.55712e-24	-0.597638	-0.986748	5.79994e-06	-0.367502	-0.794367
76643522	chr5:76643522:A:G	7.56961e-24	-0.59608	-0.986655	5.79456e-06	-0.36851	-0.794288
76643582	chr5:76643582:G:A	7.64254e-24	-0.61197	-0.961176	5.88051e-06	-0.382299	-0.765775
76643695	chr5:76643695:A:G	9.5742e-24	-9.12748e-10	-1.3478	4.86799e-06	-9.12748e-10	-1.33703
76643730	chr5:76643730:G:A	8.30197e-24	-0.587008	-0.903374	6.3884e-06	-0.360968	-0.704265
76643964	chr5:76643964:A:G	1.05676e-23	-9.12748e-10	-1.24908	5.23626e-06	-9.12748e-10	-1.26411
76643991	chr5:76643991:A:G	1.52256e-24	-2.21132	-0.975163	8.46974e-07	-2.20451	-0.881295
76644118	chr5:76644118:A:G	7.11664e-24	-0.646808	-0.997633	5.32779e-06	-0.426594	-0.820186
76644449	chr5:76644449:G:A	7.28396e-24	-0.606463	-1.01474	5.51022e-06	-0.373309	-0.839803
76644552	chr5:76644552:G:A	6.85826e-24	-0.701361	-0.980061	5.16193e-06	-0.479655	-0.798751
76644587	chr5:76644587:A:G	9.5757e-24	-9.12748e-10	-1.34765	4.86914e-06	-9.12748e-10	-1.3368
76644638	chr5:76644638:A:G	7.04626e-24	-0.659108	-0.995272	5.33123e-06	-0.429434	-0.816701
76644667	chr5:76644667:A:G	6.82227e-24	-0.691585	-0.995099	5.12686e-06	-0.468764	-0.81646
76644814	chr5:76644814:G:T	4.18466e-23	-1.70662	1.83375	2.72749e-05	-1.72306	2.10931
76645074	chr5:76645074:C:T	9.43489e-24	-9.12748e-10	-1.36246	4.73928e-06	-9.12748e-10	-1.36383
76645075	chr5:76645075:T:C	6.69109e-24	-0.732159	-0.97394	5.07991e-06	-0.50673	-0.787693
76645092	chr5:76645092:A:G	6.98735e-24	-0.677978	-0.984796	5.26264e-06	-0.455722	-0.803361
76645095	chr5:76645095:C:T	1.15502e-23	-9.12748e-10	-1.16017	5.69609e-06	-9.12748e-10	-1.17994
76645156	chr5:76645156:A:G	6.97277e-24	-0.714726	-0.950138	5.31272e-06	-0.489003	-0.760609
76645245	chr5:76645245:G:A	7.16097e-24	-0.658843	-0.979387	5.4826e-06	-0.430684	-0.787452
76645314	chr5:76645314:G:A	9.35224e-25	-2.31824	-1.35561	4.72902e-07	-2.30965	-1.35893
76645719	chr5:76645719:C:T	1.61258e-23	-9.12748e-10	-0.826453	8.14716e-06	-9.12748e-10	-0.822047
76645757	chr5:76645757:T:A	8.22714e-24	-0.572263	-0.927175	6.44176e-06	-0.337151	-0.719763
76645936	chr5:76645936:G:A	4.75707e-24	-2.04724	-6.68458e-10	2.53605e-06	-1.98911	-6.68458e-10
76645937	chr5:76645937:A:G	6.95383e-24	-0.693379	-0.974204	5.27421e-06	-0.466024	-0.790864
76646168	chr5:76646168:G:C	1.7252e-23	-9.12748e-10	-0.758946	8.71864e-06	-9.12748e-10	-0.754253
76646222	chr5:76646222:G:A	1.19518e-24	-2.31543	-1.11316	6.18675e-07	-2.31856	-1.08133
76646304	chr5:76646304:A:T	9.42291e-24	-9.12748e-10	-1.36373	4.74969e-06	-9.12748e-10	-1.36164
76646535	chr5:76646535:G:A	6.64612e-24	-0.692479	-1.02036	4.99151e-06	-0.466355	-0.845622
76646673	chr5:76646673:G:T	7.10734e-24	-0.627132	-1.01862	5.35426e-06	-0.396992	-0.844832
76646800	chr5:76646800:C:A	9.43762e-24	-9.12748e-10	-1.36217	4.73996e-06	-9.12748e-10	-1.36369
76646835	chr5:76646835:TAA:T	9.5742e-24	-9.12748e-10	-1.3478	4.86799e-06	-9.12748e-10	-1.33703
76647111	chr5:76647111:G:A	1.073e-23	-0.557165	-0.676667	7.00966e-06	-0.49362	-0.478806
76647145	chr5:76647145:G:A	1.54192e-23	-2.1658	1.29454	1.24319e-05	-2.11301	1.71356
76647227	chr5:76647227:G:A	9.42415e-24	-9.12748e-10	-1.3636	4.75375e-06	-9.12748e-10	-1.36078
76647291	chr5:76647291:T:C	1.10906e-23	-9.12748e-10	-1.20078	5.49485e-06	-9.12748e-10	-1.21591
76647331	chr5:76647331:G:A	4.35796e-24	-2.28258	0.147705	2.34521e-06	-2.30801	0.240673
76647400	chr5:76647400:G:A	9.49662e-24	-9.12748e-10	-1.35594	4.81108e-06	-9.12748e-10	-1.3488
76647432	chr5:76647432:T:C	3.32037e-24	-1.98876	-0.418043	1.47497e-06	-1.9128	-0.618278
76647462	chr5:76647462:A:G	9.53322e-24	-9.12748e-10	-1.35209	4.76168e-06	-9.12748e-10	-1.35912
76647544	chr5:76647544:T:C	5.84569e-24	-0.546441	-1.29473	2.70431e-06	-0.59907	-1.3258
76647574	chr5:76647574:G:A	2.02478e-24	-1.63737	-1.26404	9.33029e-07	-1.69836	-1.29067
76647592	chr5:76647592:G:A	1.93946e-23	-9.12748e-10	-0.641882	9.9396e-06	-9.12748e-10	-0.62319
76647628	chr5:76647628:C:T	1.88015e-24	-1.6573	-1.31822	8.76451e-07	-1.69497	-1.35662
76647724	chr5:76647724:T:C	2.8819e-24	-2.02819	-0.520238	1.29412e-06	-1.9516	-0.710281
76647726	chr5:76647726:G:A	2.88268e-24	-2.03609	-0.512066	1.29136e-06	-1.95995	-0.70407
76647851	chr5:76647851:A:AC	4.64232e-24	-1.88828	-0.183382	2.04477e-06	-1.8223	-0.382126
76647887	chr5:76647887:A:G	5.4726e-24	-1.8276	-0.079523	2.37748e-06	-1.75924	-0.294437
76647966	chr5:76647966:G:A	9.50749e-24	-9.12748e-10	-1.3548	4.81761e-06	-9.12748e-10	-1.34744
76648028	chr5:76648028:A:T	2.84304e-24	-1.90341	-0.658593	1.27911e-06	-1.83223	-0.841322
76648050	chr5:76648050:C:T	1.00062e-23	-9.12748e-10	-1.30367	4.96445e-06	-9.12748e-10	-1.31741
76648093	chr5:76648093:G:T	2.47913e-24	-1.92733	-0.771636	1.13746e-06	-1.86022	-0.9307
76648193	chr5:76648193:C:T	2.84047e-24	-1.87434	-0.688563	1.29964e-06	-1.79964	-0.857987
76648451	chr5:76648451:A:G	2.60305e-24	-1.96155	-0.688647	1.17966e-06	-1.89681	-0.857686
76648553	chr5:76648553:G:A	9.42662e-24	-9.12748e-10	-1.36334	4.75592e-06	-9.12748e-10	-1.36033
76648570	chr5:76648570:G:A	2.58502e-24	-1.98863	-0.668508	1.15813e-06	-1.92285	-0.850055
76648937	chr5:76648937:TTG:T	9.46884e-24	-9.12748e-10	-1.35887	4.79142e-06	-9.12748e-10	-1.35289
76648958	chr5:76648958:G:A	1.3007e-24	-1.985	-1.35897	6.74429e-07	-1.99056	-1.32304
76649168	chr5:76649168:A:G	1.35708e-24	-1.97721	-1.32433	7.00532e-07	-1.91329	-1.36234
76649241	chr5:76649241:T:G	2.27115e-24	-1.93308	-0.853507	1.05361e-06	-1.8623	-1.00519
76649411	chr5:76649411:A:G	1.8603e-23	-9.12748e-10	-0.683551	1.06433e-05	-9.12748e-10	-0.554786
76649544	chr5:76649544:T:G	9.42344e-24	-9.12748e-10	-1.36368	4.73939e-06	-9.12748e-10	-1.36381
76649568	chr5:76649568:T:A	2.71041e-24	-1.92316	-0.686615	1.22743e-06	-1.84973	-0.865062
76649651	chr5:76649651:G:A	2.67226e-24	-1.92078	-0.703174	1.21098e-06	-1.84903	-0.879259
76649823	chr5:76649823:G:A	2.68665e-22	-9.12748e-10	1.98659	0.000220956	-9.12748e-10	2.47825
76649893	chr5:76649893:C:T	9.4198e-24	-9.12748e-10	-1.36406	4.73792e-06	-9.12748e-10	-1.36412
76649903	chr5:76649903:A:G	9.47073e-24	-9.12748e-10	-1.35867	4.79292e-06	-9.12748e-10	-1.35258
76650147	chr5:76650147:G:A	9.42564e-24	-9.12748e-10	-1.36344	4.74028e-06	-9.12748e-10	-1.36362
76650219	chr5:76650219:T:C	2.72883e-24	-1.9109	-0.692105	1.23305e-06	-1.84051	-0.869717
76650301	chr5:76650301:G:A	9.57081e-24	-9.12748e-10	-1.34816	4.86152e-06	-9.12748e-10	-1.33837
76650313	chr5:76650313:A:G	1.68548e-24	-1.97025	-1.11458	7.99127e-07	-1.90701	-1.23694
76650347	chr5:76650347:A:C	9.47224e-24	-9.12748e-10	-1.35851	4.79401e-06	-9.12748e-10	-1.35235
76650435	chr5:76650435:A:G	2.72905e-24	-1.91782	-0.685108	1.23181e-06	-1.84746	-0.863768
76650601	chr5:76650601:C:T	2.25051e-23	-0.493132	-6.68458e-10	1.27585e-05	-0.373515	-6.68458e-10
76650670	chr5:76650670:C:T	2.68907e-24	-1.95969	-0.657991	1.21624e-06	-1.89323	-0.83073
76650676	chr5:76650676:G:T	1.42425e-24	-1.92948	-1.32375	7.35451e-07	-1.86477	-1.36221
76650718	chr5:76650718:G:A	2.50751e-24	-1.9946	-0.692984	1.13704e-06	-1.91966	-0.871625
76650809	chr5:76650809:T:C	1.16651e-23	-9.12748e-10	-1.15027	5.9483e-06	-9.12748e-10	-1.13661
76650828	chr5:76650828:A:G	1.17039e-24	-2.31305	-1.13648	5.6973e-07	-2.29484	-1.18747
76651146	chr5:76651146:A:G	2.76856e-24	-1.91773	-0.670822	1.24773e-06	-1.8473	-0.851089
76651188	chr5:76651188:A:G	2.63295e-24	-1.92251	-0.716258	1.19481e-06	-1.85158	-0.890147
76651349	chr5:76651349:C:T	1.00099e-23	-9.12748e-10	-1.3033	4.96597e-06	-9.12748e-10	-1.31711
76651431	chr5:76651431:A:T	2.70972e-24	-1.93634	-0.673691	1.21824e-06	-1.86723	-0.855078
76651644	chr5:76651644:A:G	4.13612e-24	-2.18712	-6.68458e-10	2.22246e-06	-2.1211	-6.68458e-10
76651793	chr5:76651793:G:A	1.43727e-24	-1.959	-1.28513	7.91e-07	-1.82813	-1.32604
76651826	chr5:76651826:T:A	2.69057e-24	-1.93324	-0.683885	1.21154e-06	-1.8651	-0.862718
76651992	chr5:76651992:CCTTT:C	2.72064e-24	-1.97101	-0.634995	1.22504e-06	-1.90634	-0.8104
76652011	chr5:76652011:A:G	1.37884e-24	-1.96408	-1.32156	7.07868e-07	-1.90349	-1.36173
76652200	chr5:76652200:A:G	1.34641e-24	-1.97628	-1.33315	6.97803e-07	-1.91574	-1.36379
76652649	chr5:76652649:T:C	2.62815e-24	-1.94165	-0.698943	1.18506e-06	-1.87365	-0.876273
76652825	chr5:76652825:A:G	1.3833e-24	-1.96006	-1.32235	7.11169e-07	-1.89867	-1.36189
76652890	chr5:76652890:A:G	1.0656e-23	-9.12748e-10	-1.24075	5.49946e-06	-9.12748e-10	-1.21507
76652924	chr5:76652924:G:T	9.5469e-24	-9.12748e-10	-1.35066	4.77906e-06	-9.12748e-10	-1.35547
76652974	chr5:76652974:T:C	2.62992e-24	-1.94579	-0.694131	1.18689e-06	-1.87752	-0.870862
76653020	chr5:76653020:C:G	9.47224e-24	-9.12748e-10	-1.35851	4.79401e-06	-9.12748e-10	-1.35235
76653023	chr5:76653023:G:C	2.56786e-24	-1.9295	-0.734301	1.16676e-06	-1.86031	-0.905183
76653218	chr5:76653218:C:A	2.18827e-24	-2.09354	-0.730228	9.73685e-07	-2.04556	-0.900826
76653352	chr5:76653352:T:A	9.43245e-24	-9.12748e-10	-1.36272	4.74491e-06	-9.12748e-10	-1.36264
76653810	chr5:76653810:T:C	1.52986e-24	-1.84926	-1.33244	8.02811e-07	-1.77544	-1.36391
76653885	chr5:76653885:C:T	9.49512e-24	-9.12748e-10	-1.3561	4.79099e-06	-9.12748e-10	-1.35298
76653980	chr5:76653980:T:A	1.83549e-24	-2.24403	-0.755531	8.40943e-07	-2.19166	-0.901291
76654047	chr5:76654047:G:A	1.70725e-23	-9.12748e-10	-0.769407	9.25378e-06	-9.12748e-10	-0.694684
76654051	chr5:76654051:T:C	1.4018e-24	-1.90668	-1.36243	7.67236e-07	-1.83496	-1.34972
76654368	chr5:76654368:A:G	1.43392e-24	-2.28817	-0.958301	6.47982e-07	-2.25292	-1.10069
76654397	chr5:76654397:T:G	3.26954e-24	-1.85889	-0.563333	1.55635e-06	-2.06131	-0.416058
76654519	chr5:76654519:C:T	9.43099e-24	-9.12748e-10	-1.36287	4.7456e-06	-9.12748e-10	-1.3625
76654558	chr5:76654558:A:G	1.27468e-24	-2.29504	-1.06914	5.86819e-07	-2.26303	-1.18973
76654630	chr5:76654630:A:C	1.24023e-24	-2.29842	-1.09317	5.732e-07	-2.26856	-1.20768
76654715	chr5:76654715:G:A	1.83375e-22	-9.12748e-10	1.60466	0.000146404	-9.12748e-10	2.06665
76654882	chr5:76654882:G:A	9.50825e-25	-2.30911	-1.3482	5.2517e-07	-2.28799	-1.27576
76655172	chr5:76655172:G:A	9.52276e-25	-2.30375	-1.35202	5.24816e-07	-2.27926	-1.28517
76655263	chr5:76655263:A:T	1.03495e-24	-2.21419	-1.35834	5.48454e-07	-2.16814	-1.35223
76655293	chr5:76655293:G:A	9.35618e-25	-2.31025	-1.36317	4.99399e-07	-2.29009	-1.32398
76655447	chr5:76655447:TTTTG:T	1.83375e-22	-9.12748e-10	1.60466	0.000146404	-9.12748e-10	2.06665
76655570	chr5:76655570:T:C	9.52266e-25	-2.30509	-1.3507	5.25292e-07	-2.28156	-1.28195
76655633	chr5:76655633:C:G	9.44839e-25	-2.31113	-1.35248	5.17284e-07	-2.2919	-1.28698
76655662	chr5:76655662:T:A	1.82552e-22	-9.12748e-10	1.60016	0.000145669	-9.12748e-10	2.06162
76655771	chr5:76655771:A:G	1.88888e-23	-9.12748e-10	-0.668306	9.63346e-06	-9.12748e-10	-0.654474
76655777	chr5:76655777:T:G	9.38268e-25	-2.30819	-1.36241	5.03575e-07	-2.28595	-1.31979
76655911	chr5:76655911:G:A	1.39851e-24	-2.3042	-0.967271	6.27481e-07	-2.27871	-1.10704
76656154	chr5:76656154:C:T	1.8361e-22	-9.12748e-10	1.60594	0.000146781	-9.12748e-10	2.06922
76656186	chr5:76656186:G:A	9.55783e-25	-2.29238	-1.35972	5.22648e-07	-2.26101	-1.30756
76656246	chr5:76656246:G:A	1.29174e-24	-2.23198	-1.11891	7.03448e-07	-2.22496	-1.04652
76656319	chr5:76656319:C:G	9.35071e-25	-2.31017	-1.36383	4.91507e-07	-2.28925	-1.34074
76656403	chr5:76656403:A:G	2.27436e-23	-0.482594	-6.68458e-10	8.4566e-06	-0.78477	-6.68458e-10
76656451	chr5:76656451:G:A	1.81693e-22	-9.12748e-10	1.59544	0.000144945	-9.12748e-10	2.05664
76656800	chr5:76656800:G:A	9.45384e-24	-9.12748e-10	-1.36045	4.75654e-06	-9.12748e-10	-1.3602
76656940	chr5:76656940:C:A	9.49753e-25	-2.31981	-1.33862	5.23016e-07	-2.31993	-1.24793
76657088	chr5:76657088:G:A	2.13969e-24	-1.79321	-1.05301	1.46657e-06	-1.68332	-0.853477
76657267	chr5:76657267:C:T	1.10824e-24	-2.21089	-1.29321	6.23658e-07	-2.2029	-1.18896
76657553	chr5:76657553:T:C	2.99102e-24	-1.43364	-1.07763	1.74259e-06	-1.51836	-0.845978
76657632	chr5:76657632:T:A	6.32849e-24	-1.76181	-6.68458e-10	2.81792e-06	-1.88372	-6.68458e-10
76658002	chr5:76658002:G:A	1.77142e-23	-9.12748e-10	-0.732511	9.66072e-06	-9.12748e-10	-0.651648
76658059	chr5:76658059:GA:G	8.72602e-23	-9.12748e-10	0.862019	6.3088e-05	-9.12748e-10	1.22481
76658204	chr5:76658204:G:A	2.73069e-23	-1.85613	1.5564	1.24443e-05	-1.8618	1.46334
76658397	chr5:76658397:T:C	1.91409e-24	-1.63262	-1.32501	1.06206e-06	-1.58998	-1.26952
76658712	chr5:76658712:C:T	2.4136e-24	-1.46525	-1.2605	1.47362e-06	-1.35645	-1.17555
76658743	chr5:76658743:CA:C	2.01329e-24	-1.57203	-1.33508	1.10973e-06	-1.53043	-1.28517
76658752	chr5:76658752:A:G	2.39385e-24	-1.47641	-1.25757	1.45169e-06	-1.37253	-1.17446
76659015	chr5:76659015:T:A	4.47345e-24	-0.746631	-1.36209	2.64923e-06	-0.590635	-1.35481
76659114	chr5:76659114:A:G	2.53939e-24	-1.45862	-1.21633	1.57371e-06	-1.34989	-1.11639
76659286	chr5:76659286:T:G	1.01341e-23	-1.29097	-6.68458e-10	4.30757e-06	-1.45934	-6.68458e-10
76659805	chr5:76659805:C:T	1.71979e-23	-9.12748e-10	-0.762087	8.92413e-06	-9.12748e-10	-0.730958
76659844	chr5:76659844:A:G	9.51959e-24	-9.12748e-10	-1.35352	4.76074e-06	-9.12748e-10	-1.35931
76659889	chr5:76659889:G:A	2.00847e-24	-1.57976	-1.32974	1.11731e-06	-1.53212	-1.27667
76659934	chr5:76659934:A:G	1.42531e-23	-0.9499	-6.68458e-10	8.28497e-06	-0.805274	-6.68458e-10
76660049	chr5:76660049:A:G	4.46793e-24	-0.800594	-1.30936	2.67873e-06	-0.639824	-1.29455
76660100	chr5:76660100:A:AGGTG	4.42745e-24	-0.799798	-1.31925	2.66798e-06	-0.632595	-1.3058
76660143	chr5:76660143:G:A	9.82023e-24	-9.12748e-10	-1.32243	4.88075e-06	-9.12748e-10	-1.33442
76660397	chr5:76660397:T:G	3.20513e-24	-1.42619	-1.01593	1.50162e-06	-1.39362	-1.11955
76660644	chr5:76660644:T:G	2.22048e-24	-1.44995	-1.35921	1.25254e-06	-1.33079	-1.36375
76660733	chr5:76660733:C:T	5.94966e-24	-1.82354	-6.68458e-10	3.33452e-06	-1.71539	-6.68458e-10
76660899	chr5:76660899:T:C	3.94542e-23	-1.78909	1.85736	1.77715e-05	-1.78761	1.74549
76660951	chr5:76660951:A:G	2.31129e-23	-9.12748e-10	-0.466486	1.30251e-05	-9.12748e-10	-0.352842
76661043	chr5:76661043:AAAG:A	9.80966e-24	-9.12748e-10	-1.32351	4.87021e-06	-9.12748e-10	-1.33658
76661051	chr5:76661051:T:C	9.83276e-24	-9.12748e-10	-1.32116	4.88002e-06	-9.12748e-10	-1.33457
76661233	chr5:76661233:T:TA	3.57593e-24	-1.2421	-1.09055	1.79838e-06	-1.32424	-1.00859
76661481	chr5:76661481:G:A	1.34337e-24	-2.00502	-1.30667	7.58839e-07	-1.8546	-1.34108
76661527	chr5:76661527:C:G	1.92504e-24	-2.25529	-0.696635	9.03522e-07	-2.19345	-0.827718
76661646	chr5:76661646:T:G	1.2178e-24	-2.09643	-1.3134	7.13069e-07	-1.98573	-1.27217
76661778	chr5:76661778:G:C	1.55901e-24	-1.80865	-1.35418	8.8778e-07	-1.69527	-1.34348
76661788	chr5:76661788:A:G	1.14489e-23	-9.12748e-10	-1.16898	5.58345e-06	-9.12748e-10	-1.19991
76661799	chr5:76661799:G:A	2.08821e-24	-2.23577	-0.634795	9.81769e-07	-2.16755	-0.770569
76661801	chr5:76661801:C:T	1.32561e-23	-9.12748e-10	-1.02242	6.36209e-06	-9.12748e-10	-1.06936
76661925	chr5:76661925:G:A	7.71017e-24	-1.56434	-6.68458e-10	3.16059e-06	-1.76896	-6.68458e-10
76662029	chr5:76662029:G:A	6.91193e-24	-1.54949	-0.124138	3.46321e-06	-1.40538	-0.272144
76662154	chr5:76662154:A:G	1.55156e-23	-9.12748e-10	-0.865032	8.06348e-06	-9.12748e-10	-0.832371
76663087	chr5:76663087:A:T	1.04186e-23	-9.12748e-10	-1.26329	5.37138e-06	-9.12748e-10	-1.23863
76663238	chr5:76663238:G:A	5.62362e-24	-0.543816	-1.33608	5.43405e-06	0.11579	-1.34282
76663463	chr5:76663463:C:T	2.54182e-23	-9.12748e-10	-0.371412	1.15397e-05	-9.12748e-10	-0.473927
76663644	chr5:76663644:C:T	8.19252e-24	-1.7288	0.225151	3.85214e-06	-1.68617	0.115077
76664296	chr5:76664296:A:G	1.11837e-24	-2.31266	-1.18234	6.34731e-07	-2.1946	-1.17967
76664333	chr5:76664333:G:A	2.26249e-24	-2.31994	-0.470468	1.064e-06	-2.29259	-0.565087
76665000	chr5:76665000:G:C	1.30856e-24	-2.00522	-1.33273	5.64436e-07	-2.16257	-1.32907
76665040	chr5:76665040:T:C	1.42848e-23	-9.12748e-10	-0.947681	7.59158e-06	-9.12748e-10	-0.892677
76665260	chr5:76665260:T:G	1.05358e-23	-9.12748e-10	-1.2521	5.54989e-06	-9.12748e-10	-1.20594
76665329	chr5:76665329:A:G	1.20103e-24	-2.31992	-1.10378	6.16895e-07	-2.29096	-1.11181
76665352	chr5:76665352:C:A	1.04502e-23	-9.12748e-10	-1.26025	5.49686e-06	-9.12748e-10	-1.21554
76666229	chr5:76666229:G:C	1.06467e-24	-2.18389	-1.36032	5.5822e-07	-2.1534	-1.34932
76666602	chr5:76666602:A:G	1.02395e-24	-2.3176	-1.2656	4.90453e-07	-2.30324	-1.3289
76666785	chr5:76666785:C:A	4.65065e-23	-9.12748e-10	0.232717	2.37023e-05	-9.12748e-10	0.245856
76666938	chr5:76666938:G:A	3.87379e-24	-2.25264	-6.68458e-10	1.88328e-06	-2.2867	-6.68458e-10
76667385	chr5:76667385:T:C	1.70223e-24	-1.76698	-1.30796	9.68774e-07	-1.64266	-1.30878
76667533	chr5:76667533:G:C	1.00144e-23	-9.12748e-10	-1.30285	5.13869e-06	-9.12748e-10	-1.28292
76667591	chr5:76667591:A:G	1.20361e-23	-9.12748e-10	-1.11897	5.27683e-06	-9.12748e-10	-1.25639
76668105	chr5:76668105:A:G	1.96336e-24	-1.88925	-1.04297	1.1288e-06	-1.65863	-1.13994
76668319	chr5:76668319:G:A	1.02751e-23	-9.12748e-10	-1.27715	5.3003e-06	-9.12748e-10	-1.25195
76668375	chr5:76668375:GAAT:G	1.89498e-24	-1.79912	-1.16855	1.13768e-06	-1.6239	-1.16683
76668451	chr5:76668451:T:C	9.98782e-24	-9.12748e-10	-1.30551	5.3735e-06	-9.12748e-10	-1.23824
76668637	chr5:76668637:T:A	2.65472e-24	-2.1265	-0.504039	1.9361e-06	-1.9751	-0.283938
76668646	chr5:76668646:A:AT	6.71191e-23	-9.12748e-10	0.599593	3.30136e-05	-9.12748e-10	0.577202
76668682	chr5:76668682:C:T	4.15887e-24	-2.18163	-6.68458e-10	2.315e-06	-2.08031	-6.68458e-10
76668877	chr5:76668877:G:A	1.02272e-24	-2.31649	-1.26792	5.47681e-07	-2.31468	-1.2071
76669407	chr5:76669407:A:T	2.57987e-24	-2.31986	-0.339278	9.67999e-07	-2.29164	-0.660602
76669425	chr5:76669425:C:A	2.47599e-23	-9.12748e-10	-0.397649	1.62712e-05	-9.12748e-10	-0.130322
76669483	chr5:76669483:T:G	1.03664e-23	-9.12748e-10	-1.26831	5.34965e-06	-9.12748e-10	-1.24269
76669946	chr5:76669946:C:G	9.89499e-24	-9.12748e-10	-1.31485	5.16949e-06	-9.12748e-10	-1.27694
76669969	chr5:76669969:C:T	2.49663e-23	-9.12748e-10	-0.38935	1.64247e-05	-9.12748e-10	-0.120927
76670063	chr5:76670063:A:T	1.75773e-23	-9.12748e-10	-0.740268	9.33487e-06	-9.12748e-10	-0.685959
76670189	chr5:76670189:G:A	6.53492e-24	-1.72972	-6.68458e-10	3.02365e-06	-1.81325	-6.68458e-10
76670281	chr5:76670281:A:G	9.76435e-25	-2.315	-1.31572	5.20539e-07	-2.30324	-1.26937
76670286	chr5:76670286:C:T	1.36766e-23	-9.12748e-10	-0.991193	7.49584e-06	-9.12748e-10	-0.905369
76670383	chr5:76670383:G:A	4.829e-23	-9.12748e-10	0.270349	2.05578e-05	-9.12748e-10	0.103523
76670493	chr5:76670493:G:A	2.21772e-24	-2.13897	-0.671427	1.56999e-06	-1.98896	-0.479693
76670656	chr5:76670656:G:C	1.1381e-23	-9.12748e-10	-1.17493	6.79188e-06	-9.12748e-10	-1.00399
76670661	chr5:76670661:A:G	1.31681e-24	-2.30177	-1.0299	5.42797e-07	-2.3188	-1.21193
76670893	chr5:76670893:G:A	4.5267e-23	-9.12748e-10	0.205701	1.93059e-05	-9.12748e-10	0.0406918
76671175	chr5:76671175:C:T	1.01217e-23	-9.12748e-10	-1.29219	5.13794e-06	-9.12748e-10	-1.28307
76671271	chr5:76671271:AAAG:A	1.52866e-23	-9.12748e-10	-0.879897	8.14932e-06	-9.12748e-10	-0.821782
76671351	chr5:76671351:A:G	3.92588e-24	-2.23929	-6.68458e-10	1.90982e-06	-2.27271	-6.68458e-10
76671407	chr5:76671407:A:G	1.56562e-24	-2.29485	-0.863744	6.90223e-07	-2.31581	-0.974647
76671543	chr5:76671543:G:A	2.09585e-24	-2.17523	-0.691681	1.46222e-06	-2.03769	-0.502074
76672274	chr5:76672274:C:T	1.28354e-24	-2.29339	-1.06386	6.02233e-07	-2.25912	-1.16771
76672693	chr5:76672693:G:A	9.87547e-25	-2.29759	-1.32182	5.42224e-07	-2.31968	-1.21211
76673051	chr5:76673051:A:G	9.95988e-24	-9.12748e-10	-1.30831	5.14649e-06	-9.12748e-10	-1.2814
76673083	chr5:76673083:A:T	1.26033e-24	-2.18091	-1.19459	7.26204e-07	-2.04488	-1.19476
76673922	chr5:76673922:A:G	1.35282e-24	-2.03506	-1.26963	7.3601e-07	-1.94833	-1.2779
76673976	chr5:76673976:A:G	1.01197e-23	-9.12748e-10	-1.29239	5.1613e-06	-9.12748e-10	-1.27853
76674226	chr5:76674226:A:T	1.02449e-23	-9.12748e-10	-1.2801	5.27756e-06	-9.12748e-10	-1.25625
76674394	chr5:76674394:A:C	6.71724e-24	-2.17402	0.471819	3.71672e-06	-2.19799	0.591112
76675224	chr5:76675224:T:C	1.01684e-23	-9.12748e-10	-1.28759	5.08855e-06	-9.12748e-10	-1.29272
76675398	chr5:76675398:G:A	1.51071e-23	-9.12748e-10	-0.891711	6.71895e-06	-9.12748e-10	-1.01479
76675432	chr5:76675432:G:A	3.8698e-24	-2.25367	-6.68458e-10	1.85843e-06	-2.29998	-6.68458e-10
76675485	chr5:76675485:G:A	4.5267e-23	-9.12748e-10	0.205701	1.93059e-05	-9.12748e-10	0.0406918
76675545	chr5:76675545:G:A	1.60006e-23	-9.12748e-10	-0.834249	8.55718e-06	-9.12748e-10	-0.772946
76675657	chr5:76675657:C:T	2.75802e-22	-9.12748e-10	2.01281	0.00019393	-9.12748e-10	2.34778
76675801	chr5:76675801:T:C	4.5267e-23	-9.12748e-10	0.205701	1.93059e-05	-9.12748e-10	0.0406918
76675855	chr5:76675855:TCTC:T	1.19427e-24	-2.2558	-1.17354	6.08012e-07	-2.31814	-1.09913
76676006	chr5:76676006:T:G	1.35629e-24	-2.30665	-0.995478	5.30986e-07	-2.31781	-1.23492
76676081	chr5:76676081:A:T	6.77774e-24	-1.69323	-6.68458e-10	3.51119e-06	-1.66376	-6.68458e-10
76676085	chr5:76676085:A:T	3.66471e-24	-2.30813	-6.68458e-10	1.82666e-06	-2.31723	-6.68458e-10
76676339	chr5:76676339:T:C	1.25985e-24	-2.31743	-1.05845	5.26875e-07	-2.30796	-1.25255
76676407	chr5:76676407:C:G	2.0925e-23	-9.12748e-10	-0.565932	1.03633e-05	-9.12748e-10	-0.581442
76677008	chr5:76677008:A:G	1.07265e-23	-9.12748e-10	-1.23416	5.57457e-06	-9.12748e-10	-1.2015
76677126	chr5:76677126:C:T	9.95198e-25	-2.30505	-1.30664	5.22946e-07	-2.3169	-1.2511
76677445	chr5:76677445:C:T	9.8393e-24	-9.12748e-10	-1.32049	4.93621e-06	-9.12748e-10	-1.32312
76677620	chr5:76677620:C:T	5.76974e-24	-2.31863	0.464381	3.4967e-06	-2.31993	0.652036
76677684	chr5:76677684:T:C	9.96051e-24	-9.12748e-10	-1.30825	4.99217e-06	-9.12748e-10	-1.31185
76678169	chr5:76678169:C:T	4.05869e-24	-2.20602	-6.68458e-10	2.11168e-06	-2.17223	-6.68458e-10
76678294	chr5:76678294:C:T	1.03669e-24	-2.27109	-1.29976	6.033e-07	-2.1712	-1.25386
76678376	chr5:76678376:C:T	1.29255e-23	-9.12748e-10	-1.04767	6.4931e-06	-9.12748e-10	-1.04898
76678523	chr5:76678523:A:T	1.24158e-23	-9.12748e-10	-1.08791	6.53965e-06	-9.12748e-10	-1.04183
76678650	chr5:76678650:A:G	1.69913e-22	-9.12748e-10	1.52841	8.57615e-05	-9.12748e-10	1.53185
76679121	chr5:76679121:T:C	9.91948e-24	-9.12748e-10	-1.31238	4.96072e-06	-9.12748e-10	-1.31817
76679193	chr5:76679193:G:C	9.93664e-24	-9.12748e-10	-1.31065	5.10077e-06	-9.12748e-10	-1.29033
76679676	chr5:76679676:G:C	5.51775e-23	-9.12748e-10	0.403679	2.79667e-05	-9.12748e-10	0.411299
76680158	chr5:76680158:A:G	9.43732e-24	-9.12748e-10	-1.3622	4.74298e-06	-9.12748e-10	-1.36305
76681253	chr5:76681253:C:T	9.45164e-24	-9.12748e-10	-1.36069	4.73963e-06	-9.12748e-10	-1.36376
76681529	chr5:76681529:AT:A	2.03794e-23	-9.12748e-10	-0.592353	1.02962e-05	-9.12748e-10	-0.587945
76682864	chr5:76682864:G:T	4.26179e-23	-9.12748e-10	0.145398	2.15321e-05	-9.12748e-10	0.149828
76683497	chr5:76683497:TAAAG:T	1.30206e-23	-9.12748e-10	-1.04034	6.5394e-06	-9.12748e-10	-1.04187
76684594	chr5:76684594:A:T	9.8393e-24	-9.12748e-10	-1.32049	4.93621e-06	-9.12748e-10	-1.32312
76685103	chr5:76685103:C:A	2.38783e-23	-9.12748e-10	-0.433907	1.23043e-05	-9.12748e-10	-0.409764
76685123	chr5:76685123:T:A	5.27775e-24	-2.07978	0.136402	2.73195e-06	-1.92769	0.0129829
76685317	chr5:76685317:A:G	2.19212e-23	-9.12748e-10	-0.519422	1.1281e-05	-9.12748e-10	-0.496594
76685551	chr5:76685551:C:T	9.74868e-24	-9.12748e-10	-1.32974	4.87968e-06	-9.12748e-10	-1.33464
76685663	chr5:76685663:A:G	1.31096e-23	-9.12748e-10	-1.03353	7.0902e-06	-9.12748e-10	-0.961003
76685882	chr5:76685882:A:G	9.48044e-24	-9.12748e-10	-1.35764	4.77804e-06	-9.12748e-10	-1.35569
76686299	chr5:76686299:T:G	3.82858e-24	-2.26438	-6.68458e-10	1.88275e-06	-2.28698	-6.68458e-10
76686346	chr5:76686346:G:T	5.71575e-24	-1.62057	-0.243082	3.45122e-06	-1.49149	-0.189501
76686562	chr5:76686562:T:G	9.93362e-24	-9.12748e-10	-1.31095	4.98043e-06	-9.12748e-10	-1.3142
76686789	chr5:76686789:G:A	1.06662e-23	-9.12748e-10	-1.23979	5.3391e-06	-9.12748e-10	-1.24466
76686845	chr5:76686845:T:C	1.1109e-24	-2.18315	-1.31856	6.05042e-07	-2.30293	-1.11925
76687112	chr5:76687112:T:C	9.50755e-24	-9.12748e-10	-1.35479	4.79785e-06	-9.12748e-10	-1.35155
76687346	chr5:76687346:G:T	1.23553e-24	-2.23809	-1.15728	5.55168e-07	-2.29696	-1.21124
76687637	chr5:76687637:A:G	1.43711e-24	-1.89888	-1.34536	7.45777e-07	-1.88899	-1.32406
76687886	chr5:76687886:C:T	1.02635e-24	-2.25324	-1.32763	6.01544e-07	-2.11717	-1.31081
76687908	chr5:76687908:G:A	9.52648e-24	-9.12748e-10	-1.3528	4.80879e-06	-9.12748e-10	-1.34927
76689011	chr5:76689011:TTCTTAGGAA:T	1.72102e-22	-9.12748e-10	1.54121	9.28494e-05	-9.12748e-10	1.61126
76689234	chr5:76689234:A:T	3.77998e-24	-2.27716	-6.68458e-10	1.86776e-06	-2.29498	-6.68458e-10
76689699	chr5:76689699:G:C	1.31045e-23	-9.12748e-10	-1.03392	6.28868e-06	-9.12748e-10	-1.08096
76690141	chr5:76690141:G:A	9.6604e-25	-2.31599	-1.32544	5.03205e-07	-2.26721	-1.33926
76690478	chr5:76690478:T:C	1.97482e-23	-9.12748e-10	-0.623811	1.39977e-05	-9.12748e-10	-0.280826
76690605	chr5:76690605:T:A	9.92868e-25	-2.25732	-1.35671	5.39864e-07	-2.17257	-1.36359
76690756	chr5:76690756:T:G	2.14791e-24	-1.48363	-1.35875	1.26481e-06	-1.33276	-1.35204
76690869	chr5:76690869:C:T	1.22046e-23	-9.12748e-10	-1.10506	5.98848e-06	-9.12748e-10	-1.12988
76690896	chr5:76690896:C:T	1.03802e-23	-9.12748e-10	-1.26698	5.25019e-06	-9.12748e-10	-1.26145
76690907	chr5:76690907:G:A	9.44515e-24	-9.12748e-10	-1.36137	4.75019e-06	-9.12748e-10	-1.36153
76691291	chr5:76691291:T:C	9.55816e-25	-2.31365	-1.33841	4.95321e-07	-2.27683	-1.34543
76691978	chr5:76691978:A:C	5.46039e-24	-1.90936	-6.68458e-10	3.70699e-06	-1.6095	-6.68458e-10
76692178	chr5:76692178:A:G	2.40215e-23	-9.12748e-10	-0.427927	1.41032e-05	-9.12748e-10	-0.273311
76692497	chr5:76692497:T:G	9.89882e-25	-2.31875	-1.29829	5.1472e-07	-2.25478	-1.32907
76692557	chr5:76692557:C:T	9.54546e-24	-9.12748e-10	-1.35081	4.87143e-06	-9.12748e-10	-1.33633
76692720	chr5:76692720:C:T	1.54753e-23	-9.12748e-10	-0.867631	7.26146e-06	-9.12748e-10	-0.937135
76693512	chr5:76693512:T:C	9.48109e-24	-9.12748e-10	-1.35758	4.78802e-06	-9.12748e-10	-1.3536
76694556	chr5:76694556:A:G	1.29206e-23	-9.12748e-10	-1.04805	6.79567e-06	-9.12748e-10	-1.00343
76694701	chr5:76694701:G:A	3.80069e-24	-2.27169	-6.68458e-10	1.97947e-06	-2.23689	-6.68458e-10
76696429	chr5:76696429:C:A	1.6267e-24	-1.96477	-1.15556	6.12983e-07	-2.22934	-1.1798
76696647	chr5:76696647:A:G	1.07886e-24	-2.31984	-1.21113	6.96046e-07	-2.24408	-1.03797
76697008	chr5:76697008:T:C	1.0624e-24	-2.31966	-1.22668	6.90144e-07	-2.22995	-1.06062
76697365	chr5:76697365:T:C	1.04482e-24	-2.31874	-1.24429	6.78809e-07	-2.21869	-1.08844
76697652	chr5:76697652:G:A	1.06208e-24	-2.31909	-1.22756	6.93884e-07	-2.2227	-1.06247
76697750	chr5:76697750:C:A	1.01973e-24	-2.31868	-1.26865	6.55087e-07	-2.21827	-1.12443
76697755	chr5:76697755:C:A	9.87445e-24	-9.12748e-10	-1.31692	4.94617e-06	-9.12748e-10	-1.3211
76698267	chr5:76698267:G:A	3.86473e-24	-2.25498	-6.68458e-10	2.06791e-06	-2.19318	-6.68458e-10
76698386	chr5:76698386:G:A	1.61348e-24	-1.90413	-1.22435	7.29641e-07	-2.08684	-1.14808
76698620	chr5:76698620:T:C	1.08057e-24	-2.31296	-1.21643	7.32497e-07	-2.18679	-1.04423
76698764	chr5:76698764:G:A	1.03306e-24	-2.31781	-1.25654	6.71033e-07	-2.21264	-1.10601
76698832	chr5:76698832:G:A	1.0058e-24	-2.31723	-1.28387	6.45332e-07	-2.20872	-1.14899
76698877	chr5:76698877:T:C	2.30781e-23	-9.12748e-10	-0.467994	1.31578e-05	-9.12748e-10	-0.342701
76699029	chr5:76699029:T:C	1.05903e-24	-2.31869	-1.23083	6.93753e-07	-2.21893	-1.06643
76699435	chr5:76699435:T:C	1.075e-24	-2.31771	-1.21684	7.14074e-07	-2.21118	-1.04531
76699458	chr5:76699458:G:A	1.20377e-23	-9.12748e-10	-1.11883	6.30041e-06	-9.12748e-10	-1.0791
76700014	chr5:76700014:C:T	6.10786e-24	-1.40437	-0.392926	4.03027e-06	-1.36202	-0.163867
76700085	chr5:76700085:G:T	1.73208e-23	-9.12748e-10	-0.754967	7.89013e-06	-9.12748e-10	-0.854104
76700226	chr5:76700226:G:A	1.05803e-24	-2.3193	-1.23116	6.8586e-07	-2.22394	-1.07285
76700360	chr5:76700360:C:T	9.99521e-25	-2.31075	-1.29661	6.42637e-07	-2.17844	-1.18345
76700427	chr5:76700427:G:A	1.06464e-24	-2.31906	-1.22517	6.93243e-07	-2.22167	-1.06442
76700441	chr5:76700441:G:A	1.07033e-24	-2.31939	-1.21951	6.95918e-07	-2.22582	-1.05642
76700578	chr5:76700578:T:C	3.71845e-24	-2.29357	-6.68458e-10	1.84266e-06	-2.30851	-6.68458e-10
76700677	chr5:76700677:A:G	1.06188e-24	-2.31965	-1.22718	6.86527e-07	-2.22861	-1.06721
76700945	chr5:76700945:A:T	1.17424e-23	-9.12748e-10	-1.14367	5.75195e-06	-9.12748e-10	-1.17018
76700988	chr5:76700988:C:T	3.03071e-23	-9.12748e-10	-0.195494	1.77845e-05	-9.12748e-10	-0.0413887
76701012	chr5:76701012:C:T	1.07778e-24	-2.31958	-1.2124	7.01905e-07	-2.22756	-1.04612
76701040	chr5:76701040:A:G	3.8589e-24	-2.27959	0.0230928	1.56978e-06	-2.29684	-0.171944
76701084	chr5:76701084:G:A	4.30447e-24	-2.14722	-6.68458e-10	2.48515e-06	-2.00938	-6.68458e-10
76701238	chr5:76701238:A:G	1.09346e-24	-2.31989	-1.19764	7.11877e-07	-2.23483	-1.02473
76701242	chr5:76701242:C:T	1.89067e-23	-9.12748e-10	-0.66736	8.73223e-06	-9.12748e-10	-0.752696
76701244	chr5:76701244:C:T	9.83042e-25	-2.31144	-1.31254	6.235e-07	-2.18082	-1.21131
76701388	chr5:76701388:A:G	1.33661e-24	-2.31339	-1.00334	8.89286e-07	-2.27724	-0.759814
76701853	chr5:76701853:A:T	1.04746e-24	-2.31966	-1.24085	6.59638e-07	-2.24856	-1.08722
76702006	chr5:76702006:G:T	1.04507e-24	-2.31993	-1.24286	6.62411e-07	-2.24128	-1.0903
76702052	chr5:76702052:G:A	1.60934e-23	-9.12748e-10	-0.82847	1.04388e-05	-9.12748e-10	-0.574185
76702055	chr5:76702055:C:T	1.03344e-24	-2.31992	-1.25407	6.55212e-07	-2.2359	-1.10661
76702073	chr5:76702073:T:C	1.0514e-24	-2.31992	-1.23684	6.67876e-07	-2.24227	-1.0811
76702228	chr5:76702228:A:T	1.20377e-23	-9.12748e-10	-1.11883	6.30041e-06	-9.12748e-10	-1.0791
76702271	chr5:76702271:A:G	1.04654e-24	-2.31972	-1.24166	6.59581e-07	-2.24743	-1.08844
76702803	chr5:76702803:GCAGT:G	1.22805e-24	-2.31793	-1.08352	8.48551e-07	-2.21266	-0.871281
76703357	chr5:76703357:C:T	1.72559e-24	-2.16238	-0.898926	1.02951e-06	-2.31977	-0.570858
76703582	chr5:76703582:G:A	1.19574e-24	-2.27984	-1.14827	8.80732e-07	-2.08693	-0.95979
76703696	chr5:76703696:G:A	1.2468e-24	-2.31986	-1.06644	8.39849e-07	-2.24589	-0.848359
76703739	chr5:76703739:G:T	1.21027e-24	-2.31876	-1.09727	8.28609e-07	-2.21867	-0.889052
76703851	chr5:76703851:A:G	1.22205e-24	-2.3197	-1.08664	8.30962e-07	-2.2306	-0.874289
76703933	chr5:76703933:T:C	1.23266e-24	-2.31983	-1.07787	8.28322e-07	-2.24497	-0.863105
76704152	chr5:76704152:T:C	1.22139e-24	-2.31975	-1.08714	8.29727e-07	-2.23154	-0.874831
76704383	chr5:76704383:AATAATTCC:A	1.21986e-24	-2.3199	-1.08824	8.25627e-07	-2.23591	-0.875418
76704417	chr5:76704417:T:C	1.2661e-24	-2.3197	-1.05123	8.71319e-07	-2.23075	-0.826709
76704629	chr5:76704629:T:C	1.21953e-24	-2.31955	-1.08886	8.31715e-07	-2.2282	-0.875784
76705048	chr5:76705048:A:G	1.46362e-24	-1.98262	-1.24334	7.23408e-07	-2.23299	-1.01051
76705069	chr5:76705069:T:G	1.29694e-24	-2.31954	-1.02733	9.01549e-07	-2.22766	-0.795699
76705112	chr5:76705112:C:T	1.28208e-24	-2.3196	-1.03879	8.87266e-07	-2.22904	-0.810283
76705333	chr5:76705333:G:A	1.39139e-24	-1.99206	-1.28451	6.26513e-07	-2.16508	-1.22222
76705381	chr5:76705381:T:A	1.27914e-24	-2.31992	-1.04076	8.77871e-07	-2.23693	-0.813038
76705857	chr5:76705857:C:T	2.67801e-23	-9.12748e-10	-0.319218	1.54211e-05	-9.12748e-10	-0.183978
76706056	chr5:76706056:T:A	1.63656e-24	-1.75845	-1.35583	7.19153e-07	-2.14397	-1.10542
76706125	chr5:76706125:T:C	1.25221e-24	-2.31963	-1.06233	8.62587e-07	-2.22935	-0.838181
76706452	chr5:76706452:A:G	9.34983e-25	-2.31238	-1.36173	5.14821e-07	-2.22114	-1.36251
76706758	chr5:76706758:A:T	9.34968e-25	-2.31123	-1.36289	5.32438e-07	-2.2014	-1.34861
76706871	chr5:76706871:C:T	1.33714e-24	-2.31953	-0.996812	9.13571e-07	-2.24353	-0.766581
76707089	chr5:76707089:C:T	1.25285e-24	-2.04307	-1.33838	6.69728e-07	-1.95682	-1.36378
76707158	chr5:76707158:A:T	3.66e-24	-2.30941	-6.68458e-10	1.89801e-06	-2.27891	-6.68458e-10
76707182	chr5:76707182:T:C	9.63106e-24	-9.12748e-10	-1.34188	4.97449e-06	-9.12748e-10	-1.31539
76707433	chr5:76707433:C:T	1.57133e-24	-2.12138	-1.03358	1.55065e-06	-1.7642	-0.716842
76707478	chr5:76707478:AT:A	9.44029e-24	-9.12748e-10	-1.36189	4.78467e-06	-9.12748e-10	-1.3543
76707657	chr5:76707657:A:G	3.55584e-24	-1.2013	-1.13698	1.09209e-06	-1.55869	-1.27294
76708036	chr5:76708036:A:AT	2.72776e-23	-9.12748e-10	-0.30081	1.18712e-05	-9.12748e-10	-0.445604
76708115	chr5:76708115:GTTAC:G	1.59871e-24	-2.1028	-1.03488	1.6027e-06	-1.73222	-0.715805
76708189	chr5:76708189:C:A	1.72401e-24	-2.0655	-0.996725	1.66958e-06	-1.64459	-0.762557
76708242	chr5:76708242:G:T	1.76284e-24	-2.11728	-0.922668	1.81944e-06	-1.75549	-0.565701
76708354	chr5:76708354:GT:G	1.71141e-24	-2.08515	-0.984411	1.7653e-06	-1.70305	-0.648349
76708421	chr5:76708421:A:G	1.67291e-24	-2.11071	-0.981596	1.70032e-06	-1.74488	-0.64402
76708503	chr5:76708503:T:C	1.48043e-24	-2.13127	-1.08328	1.433e-06	-1.77896	-0.780986
76708785	chr5:76708785:G:A	9.60111e-23	-9.12748e-10	0.957588	5.60323e-05	-9.12748e-10	1.10621
76708860	chr5:76708860:G:A	1.66284e-24	-2.13216	-0.966185	1.68051e-06	-1.78136	-0.61926
76709108	chr5:76709108:C:T	1.03892e-24	-2.31778	-1.25092	5.23061e-07	-2.28365	-1.28412
76709221	chr5:76709221:G:A	2.83641e-23	-9.12748e-10	-0.26175	1.44104e-05	-9.12748e-10	-0.251769
76709496	chr5:76709496:C:T	1.19188e-24	-2.12026	-1.31109	8.36021e-07	-1.96107	-1.13775
76709831	chr5:76709831:T:C	1.06506e-23	-9.12748e-10	-1.24126	5.37577e-06	-9.12748e-10	-1.23781
76710347	chr5:76710347:G:T	1.21557e-24	-2.13735	-1.27432	8.70542e-07	-1.98876	-1.06959
76710585	chr5:76710585:A:G	2.32696e-23	-0.45973	-6.68458e-10	9.44213e-06	-0.674535	-6.68458e-10
76710586	chr5:76710586:T:C	1.76304e-22	-9.12748e-10	1.56533	0.000103546	-9.12748e-10	1.7203
76710604	chr5:76710604:T:C	9.4357e-25	-2.30504	-1.35992	4.84426e-07	-2.28939	-1.35512
76710617	chr5:76710617:G:A	2.62301e-24	-1.71535	-0.927199	1.83512e-06	-1.61018	-0.702427
76711462	chr5:76711462:G:A	1.62886e-22	-9.12748e-10	1.48617	9.31604e-05	-9.12748e-10	1.61461
76711917	chr5:76711917:C:T	9.31949e-25	-2.31463	-1.36273	4.8042e-07	-2.3043	-1.34851
76712463	chr5:76712463:G:A	1.36712e-23	-9.12748e-10	-0.991581	8.55839e-06	-9.12748e-10	-0.772804
76712516	chr5:76712516:G:A	5.12439e-24	-1.89203	-0.0808318	6.04253e-06	-1.60924	0.488348
76712536	chr5:76712536:C:T	1.09793e-22	-9.12748e-10	1.09172	6.22365e-05	-9.12748e-10	1.21122
76712857	chr5:76712857:G:A	9.65803e-25	-2.29109	-1.35058	4.70539e-07	-2.31121	-1.36239
76713238	chr5:76713238:T:C	1.42103e-24	-2.29756	-0.957931	8.45258e-07	-2.31837	-0.769464
76713463	chr5:76713463:G:A	9.50855e-24	-9.12748e-10	-1.35468	4.75472e-06	-9.12748e-10	-1.36058
76713591	chr5:76713591:A:G	1.74008e-24	-2.30708	-0.745862	1.21428e-06	-2.31922	-0.406344
76713838	chr5:76713838:C:T	2.3536e-23	-9.12748e-10	-0.448345	1.01458e-05	-9.12748e-10	-0.60266
76713901	chr5:76713901:A:G	1.11311e-24	-2.18302	-1.31669	5.38816e-07	-2.27581	-1.26228
76713968	chr5:76713968:C:T	2.37427e-23	-9.12748e-10	-0.439603	1.02473e-05	-9.12748e-10	-0.592698
76714406	chr5:76714406:T:C	1.21973e-24	-2.31475	-1.0935	1.41203e-05	-0.16383	-0.108274
76714430	chr5:76714430:C:T	3.67963e-24	-2.30406	-6.68458e-10	1.84632e-06	-2.30652	-6.68458e-10
76714524	chr5:76714524:G:A	9.81291e-25	-2.28012	-1.34564	4.72212e-07	-2.3065	-1.36354
76714552	chr5:76714552:A:C	1.63078e-23	-9.12748e-10	-0.815234	8.07846e-06	-9.12748e-10	-0.830516
76714881	chr5:76714881:C:T	1.04165e-24	-2.31822	-1.24785	6.5009e-07	-2.31605	-1.03431
76715356	chr5:76715356:A:G	9.70748e-25	-2.28901	-1.34755	4.78999e-07	-2.29714	-1.35864
76715391	chr5:76715391:G:A	9.64162e-25	-2.30077	-1.3426	4.66796e-07	-2.31811	-1.36347
76715432	chr5:76715432:C:G	1.30047e-23	-9.12748e-10	-1.04157	6.31749e-06	-9.12748e-10	-1.07639
76716163	chr5:76716163:G:A	1.54652e-23	-9.12748e-10	-0.868286	1.00128e-05	-9.12748e-10	-0.615856
76716174	chr5:76716174:T:C	3.07482e-22	-9.12748e-10	2.12154	0.000178264	-9.12748e-10	2.26355
76716239	chr5:76716239:G:A	9.42536e-24	-9.12748e-10	-1.36347	4.74326e-06	-9.12748e-10	-1.36299
76716920	chr5:76716920:C:T	1.38377e-24	-2.0537	-1.22836	8.6346e-07	-1.91163	-1.1549
76717018	chr5:76717018:G:A	9.37685e-25	-2.31833	-1.35288	4.68774e-07	-2.31845	-1.3589
76717088	chr5:76717088:C:T	3.84728e-24	-2.05283	-0.206676	3.3859e-06	-1.92355	0.223451
76717098	chr5:76717098:T:G	1.71203e-22	-9.12748e-10	1.53597	9.84735e-05	-9.12748e-10	1.67007
76717683	chr5:76717683:C:T	1.16011e-23	-9.12748e-10	-1.15578	1.45963e-05	-9.12748e-10	-0.238949
76717741	chr5:76717741:G:A	1.74221e-23	-9.12748e-10	-0.749137	8.87715e-06	-9.12748e-10	-0.736236
76718106	chr5:76718106:G:A	1.1721e-24	-2.19356	-1.25452	7.5079e-07	-2.10083	-1.10552
76718175	chr5:76718175:C:A	3.95931e-24	-2.14961	-0.0811952	3.47633e-06	-2.04246	0.36872
76718265	chr5:76718265:A:T	1.17252e-23	-9.12748e-10	-1.14513	6.5721e-06	-9.12748e-10	-1.03688
76718494	chr5:76718494:G:A	9.5722e-25	-2.31616	-1.33444	4.65708e-07	-2.3198	-1.36412
76718551	chr5:76718551:G:A	6.65544e-23	-9.12748e-10	0.591144	4.25231e-05	-9.12748e-10	0.830331
76719183	chr5:76719183:C:T	4.91408e-24	-2.01477	-6.68458e-10	3.14029e-06	-1.7754	-6.68458e-10
76719286	chr5:76719286:G:T	3.27652e-24	-2.00452	-0.415572	2.71284e-06	-1.86837	-0.0533462
76719435	chr5:76719435:C:A	5.70611e-23	-9.12748e-10	0.437246	3.59875e-05	-9.12748e-10	0.663454
76719839	chr5:76719839:G:A	3.88273e-24	-1.96295	-0.287385	3.06962e-06	-1.82745	0.02929
76719866	chr5:76719866:C:A	9.44863e-24	-9.12748e-10	-1.36101	4.73803e-06	-9.12748e-10	-1.3641
76719904	chr5:76719904:C:T	1.78307e-23	-9.12748e-10	-0.725957	8.8404e-06	-9.12748e-10	-0.740384
76719907	chr5:76719907:A:G	2.79569e-23	-9.12748e-10	-0.276211	1.42061e-05	-9.12748e-10	-0.266042
76720127	chr5:76720127:C:T	1.47507e-23	-9.12748e-10	-0.915585	1.26834e-05	-9.12748e-10	-0.379426
76721150	chr5:76721150:G:A	9.97461e-25	-2.29777	-1.31165	4.67426e-07	-2.31712	-1.36311
76721922	chr5:76721922:A:G	9.70885e-24	-9.12748e-10	-1.33384	4.98304e-06	-9.12748e-10	-1.31368
76722039	chr5:76722039:T:C	1.64796e-24	-2.29384	-0.813493	8.76235e-05	0.680812	0.87252
76722098	chr5:76722098:G:T	1.28444e-24	-2.31001	-1.04654	6.53159e-05	0.966905	0.292615
76722516	chr5:76722516:CT:C	2.04838e-24	-2.3192	-0.570631	1.10801e-06	-2.31093	-0.506224
76722807	chr5:76722807:C:T	2.57211e-23	-9.12748e-10	-0.359564	2.06431e-05	-9.12748e-10	0.107662
76723219	chr5:76723219:C:T	3.63022e-24	-2.31758	-6.68458e-10	1.88888e-06	-2.28373	-6.68458e-10
76723264	chr5:76723264:T:G	1.13072e-23	-9.12748e-10	-1.18144	5.79375e-06	-9.12748e-10	-1.16294
76723491	chr5:76723491:C:T	1.63812e-23	-2.23873	1.42799	5.15521e-06	-2.23923	0.959516
76724076	chr5:76724076:G:A	1.09892e-23	-9.12748e-10	-1.20996	5.87757e-06	-9.12748e-10	-1.14857
76724375	chr5:76724375:A:G	2.706e-23	-9.12748e-10	-0.30882	1.15172e-05	-9.12748e-10	-0.475872
76724867	chr5:76724867:T:C	1.4084e-23	-0.961836	-6.68458e-10	7.96984e-06	-0.844053	-6.68458e-10
76724929	chr5:76724929:T:C	1.64016e-23	-9.12748e-10	-0.809497	7.46176e-06	-9.12748e-10	-0.909925
76724983	chr5:76724983:T:C	4.53051e-23	-9.12748e-10	0.206543	1.93495e-05	-9.12748e-10	0.0429476
76725242	chr5:76725242:T:C	1.0893e-23	-9.12748e-10	-1.21876	5.81263e-06	-9.12748e-10	-1.15968
76725622	chr5:76725622:A:AT	2.12552e-24	-2.31846	-0.534397	1.42659e-06	-2.29628	-0.268149
76725646	chr5:76725646:G:A	1.09922e-23	-9.12748e-10	-1.20969	5.87829e-06	-9.12748e-10	-1.14845
76725962	chr5:76725962:TGTCA:T	1.66486e-22	-9.12748e-10	1.50804	9.55473e-05	-9.12748e-10	1.63991
76726388	chr5:76726388:G:A	9.02448e-23	-9.12748e-10	0.89565	5.10609e-05	-9.12748e-10	1.0133
76726778	chr5:76726778:C:CA	2.85208e-23	-9.12748e-10	-0.256242	2.26493e-05	-9.12748e-10	0.200412
76727284	chr5:76727284:G:C	1.13791e-23	-9.12748e-10	-1.1751	5.84553e-06	-9.12748e-10	-1.15404
76727636	chr5:76727636:T:TATAG	4.15326e-23	-9.12748e-10	0.119603	2.24716e-05	-9.12748e-10	0.192534
76727669	chr5:76727669:A:G	4.03527e-24	-2.2118	-6.68458e-10	2.2397e-06	-2.11337	-6.68458e-10
76728010	chr5:76728010:C:T	9.55181e-24	-9.12748e-10	-1.35015	5.41536e-06	-9.12748e-10	-1.23048
76728402	chr5:76728402:A:G	2.13974e-23	-1.75091	1.2073	1.30972e-05	-1.09384	0.746529
76728993	chr5:76728993:C:T	9.75664e-24	-9.12748e-10	-1.32893	4.8276e-06	-9.12748e-10	-1.34537
76728994	chr5:76728994:A:G	4.30543e-24	-2.00886	-0.138138	4.04345e-06	-2.30248	0.77986
76729419	chr5:76729419:C:T	2.8608e-24	-2.31053	-0.24524	0.000607822	1.50073	1.98943
76729785	chr5:76729785:A:G	6.00216e-24	-1.81476	-6.68458e-10	0.427832	10.0468	-6.68458e-10
76730023	chr5:76730023:T:C	1.45758e-23	-9.12748e-10	-0.927516	6.99137e-06	-9.12748e-10	-0.97504
76730161	chr5:76730161:A:T	3.50762e-23	-9.12748e-10	-0.0493522	1.88837e-05	-9.12748e-10	0.0185822
76730754	chr5:76730754:A:G	1.31059e-23	-9.12748e-10	-1.03381	7.16887e-06	-9.12748e-10	-0.949969
76731207	chr5:76731207:A:G	1.67548e-24	-2.28382	-0.806952	0.0169996	5.93489	0.886342
76731378	chr5:76731378:G:A	3.56145e-23	-9.12748e-10	-0.0341239	1.92739e-05	-9.12748e-10	0.0390348
76731430	chr5:76731430:C:T	1.00484e-23	-9.12748e-10	-1.29947	5.07444e-06	-9.12748e-10	-1.2955
76731716	chr5:76731716:G:A	9.45029e-24	-9.12748e-10	-1.36083	4.78037e-06	-9.12748e-10	-1.3552
76731860	chr5:76731860:C:T	1.29317e-23	-9.12748e-10	-1.0472	7.06928e-06	-9.12748e-10	-0.963958
76731998	chr5:76731998:A:C	2.05503e-24	-2.31743	-0.569152	1.37904e-06	-2.28951	-0.308817
76732299	chr5:76732299:A:T	4.57458e-24	-1.89151	-0.194846	2.56771e-06	-1.58341	-0.393294
76732963	chr5:76732963:G:A	1.76001e-23	-9.12748e-10	-0.738971	8.49069e-06	-9.12748e-10	-0.780747
76733547	chr5:76733547:T:C	3.96384e-24	-2.2948	0.0651407	0.0821647	5.85691	2.53986
76734971	chr5:76734971:T:C	1.34161e-23	-2.28304	1.27261	4.9188e-06	-2.1464	0.819748
76735029	chr5:76735029:A:G	2.88658e-23	-9.12748e-10	-0.24422	1.35918e-05	-9.12748e-10	-0.310253
76735210	chr5:76735210:A:C	1.06573e-23	-2.31891	1.07828	3.61064e-06	-2.29526	0.659429
76735343	chr5:76735343:A:G	1.34535e-23	-9.12748e-10	-1.00764	6.31828e-06	-9.12748e-10	-1.07627
76735563	chr5:76735563:G:A	2.13777e-23	-9.12748e-10	-0.544528	9.89441e-06	-9.12748e-10	-0.627746
76735873	chr5:76735873:A:G	9.49114e-24	-9.12748e-10	-1.35652	4.91802e-06	-9.12748e-10	-1.32681
76736405	chr5:76736405:T:G	3.7281e-24	-2.28377	-0.00721076	0.0879206	6.04422	2.42026
76736756	chr5:76736756:T:TA	9.55192e-24	-9.12748e-10	-1.35013	4.77504e-06	-9.12748e-10	-1.35631
76736846	chr5:76736846:A:G	1.84059e-24	-2.28835	-0.708442	0.0196338	5.87925	1.08604
76736931	chr5:76736931:A:AG	1.13885e-23	-1.17427	-6.68458e-10	6.22017e-06	-1.09192	-6.68458e-10
76737187	chr5:76737187:G:A	4.02238e-24	-1.76066	-0.454338	2.33973e-06	-1.42095	-0.648733
76737441	chr5:76737441:T:C	1.00796e-23	-9.12748e-10	-1.29636	4.74242e-06	-9.12748e-10	-1.36317
76737477	chr5:76737477:T:A	1.68642e-24	-2.31912	-0.765151	1.06773e-06	-2.31125	-0.542932
76737686	chr5:76737686:A:T	5.59886e-24	-1.77982	-0.104488	3.43955e-06	-1.19761	-0.48676
76737851	chr5:76737851:G:A	8.76961e-23	-9.12748e-10	0.867001	4.40683e-05	-9.12748e-10	0.866024
76737923	chr5:76737923:T:C	2.14738e-24	-2.30993	-0.532696	1.46353e-06	-2.27103	-0.267837
76738017	chr5:76738017:A:G	8.94608e-24	-1.41566	-6.68458e-10	3.72549e-06	-1.60452	-6.68458e-10
76738566	chr5:76738566:A:G	2.15771e-24	-2.31561	-0.522216	1.42717e-06	-2.28573	-0.278292
76738667	chr5:76738667:G:A	3.97169e-24	-2.30879	0.0811109	0.0619206	5.54631	2.56758
76738801	chr5:76738801:T:C	4.29453e-24	-2.31757	0.168033	1.44607e-06	-2.29205	-0.25881
76738807	chr5:76738807:C:A	9.46604e-25	-2.30672	-1.35503	4.84129e-07	-2.31873	-1.32639
76738938	chr5:76738938:C:G	1.56772e-24	-2.31814	-0.839108	9.75077e-07	-2.31345	-0.631507
76739176	chr5:76739176:A:G	6.1964e-24	-2.31911	0.536203	4.66938e-06	-2.29952	0.920835
76739242	chr5:76739242:G:A	1.8206e-24	-2.2256	-0.782106	1.103e-06	-2.31546	-0.506226
76739854	chr5:76739854:A:G	3.83114e-24	-1.87474	-0.388976	2.14656e-06	-1.30242	-0.853431
76739986	chr5:76739986:G:A	5.62447e-24	-1.18377	-0.695977	4.39347e-06	-0.803183	-0.636415
76740034	chr5:76740034:G:A	3.16414e-24	-1.98666	-0.468337	1.57231e-06	-2.13014	-0.337028
76740623	chr5:76740623:G:T	1.38318e-23	-9.12748e-10	-0.979903	7.59992e-06	-9.12748e-10	-0.891579
76740813	chr5:76740813:T:C	4.24987e-23	-2.03561	2.17821	4.4838e-05	-2.30964	3.19298
76740982	chr5:76740982:C:T	1.35389e-23	-2.25937	1.25806	7.76989e-06	-2.31004	1.44058
76741353	chr5:76741353:G:A	1.46992e-24	-1.86191	-1.35976	1.77999e-06	-1.01411	-1.329
76741726	chr5:76741726:A:G	1.01959e-24	-2.3133	-1.27417	1.21501e-06	-2.00249	-0.722475
76741756	chr5:76741756:T:C	3.23277e-24	-2.27891	-0.154627	0.0642647	6.04734	2.10371
76741997	chr5:76741997:C:A	1.97927e-24	-2.2728	-0.651351	1.40351e-06	-2.31983	-0.260913
76742021	chr5:76742021:C:T	1.7142e-24	-1.97825	-1.08968	8.17622e-07	-2.10187	-1.01921
76742035	chr5:76742035:G:T	1.86596e-24	-2.27945	-0.703649	1.31654e-06	-2.31923	-0.325478
76742188	chr5:76742188:T:C	1.70622e-23	-9.12748e-10	-0.770008	7.71641e-06	-9.12748e-10	-0.876368
76742349	chr5:76742349:T:C	7.32974e-23	-9.12748e-10	0.687649	4.07677e-05	-9.12748e-10	0.788173
76743060	chr5:76743060:G:A	8.55685e-24	-2.07496	0.61482	4.46854e-06	-1.64681	0.22416
76743344	chr5:76743344:T:C	1.06245e-22	-9.12748e-10	1.05887	5.93805e-05	-9.12748e-10	1.16425
76743383	chr5:76743383:A:G	3.71219e-24	-2.29525	-6.68458e-10	1.86548e-06	-2.2962	-6.68458e-10
76743752	chr5:76743752:A:T	1.74794e-23	-0.745852	-6.68458e-10	1.11323e-05	-0.509867	-6.68458e-10
76744114	chr5:76744114:C:T	9.76721e-24	-9.12748e-10	-1.32784	4.92715e-06	-9.12748e-10	-1.32495
76744116	chr5:76744116:G:C	1.71447e-24	-2.11626	-0.951506	9.65951e-07	-1.80796	-1.1464
76744249	chr5:76744249:T:C	9.7397e-24	-9.12748e-10	-1.33067	5.09495e-06	-9.12748e-10	-1.29147
76744570	chr5:76744570:G:A	9.4277e-24	-9.12748e-10	-1.36322	4.76293e-06	-9.12748e-10	-1.35885
76745067	chr5:76745067:T:A	2.88588e-24	-2.26994	-0.277106	0.0551961	6.21954	1.77939
76745162	chr5:76745162:C:T	5.59835e-24	-1.55755	-0.326851	4.12512e-06	-1.2596	-0.243018
76745451	chr5:76745451:G:A	1.12955e-23	-9.12748e-10	-1.18247	6.04563e-06	-9.12748e-10	-1.12038
76745457	chr5:76745457:G:C	1.9017e-24	-1.99799	-0.966142	1.268e-06	-1.51569	-1.16659
76745555	chr5:76745555:G:A	1.44468e-24	-2.03008	-1.20891	1.03056e-06	-1.56787	-1.32175
76745754	chr5:76745754:C:T	1.1943e-23	-9.12748e-10	-1.12673	6.44102e-06	-9.12748e-10	-1.05703
76745883	chr5:76745883:C:T	1.71567e-24	-1.97955	-1.08752	1.19557e-06	-1.49143	-1.24966
76746085	chr5:76746085:C:A	1.44121e-24	-1.99596	-1.24543	1.06902e-06	-1.51497	-1.338
76746418	chr5:76746418:C:T	3.18951e-24	-2.1461	-0.30091	3.74233e-06	-1.88088	0.280876
76746441	chr5:76746441:C:T	2.26095e-24	-1.47076	-1.32033	8.58314e-07	-1.72081	-1.35169
76746501	chr5:76746501:T:G	4.11705e-24	-2.19174	-6.68458e-10	2.09816e-06	-2.17866	-6.68458e-10
76746951	chr5:76746951:T:C	4.63015e-24	-2.06259	-0.0116976	4.60593e-06	-2.31217	0.919794
76746957	chr5:76746957:TA:T	9.57897e-24	-9.12748e-10	-1.34731	4.79109e-06	-9.12748e-10	-1.35296
76746965	chr5:76746965:G:A	2.81118e-24	-2.27945	-0.293825	0.0478897	6.00168	1.85526
76747335	chr5:76747335:G:A	9.43524e-24	-9.12748e-10	-1.36242	4.75146e-06	-9.12748e-10	-1.36127
76748395	chr5:76748395:T:C	2.99534e-24	-2.31977	-0.190052	2.6053e-06	-2.25464	0.292474
76748509	chr5:76748509:C:G	2.05653e-24	-2.29439	-0.591467	0.00321758	3.85983	1.29684
76748544	chr5:76748544:T:C	1.93532e-24	-2.2961	-0.6505	0.00298481	3.88969	1.19188
76748625	chr5:76748625:T:C	9.57897e-24	-9.12748e-10	-1.34731	4.79109e-06	-9.12748e-10	-1.35296
76749124	chr5:76749124:C:T	2.83997e-23	-9.12748e-10	-0.260497	1.6683e-05	-9.12748e-10	-0.105326
76749235	chr5:76749235:G:A	1.047e-23	-9.12748e-10	-1.25837	5.28715e-06	-9.12748e-10	-1.25444
76749432	chr5:76749432:A:G	2.36201e-24	-1.4602	-1.28717	2.70599e-06	-0.568114	-1.35614
76749451	chr5:76749451:G:T	5.02162e-24	-1.60205	-0.391076	1.89199e-06	-1.85413	-0.42796
76749473	chr5:76749473:C:T	1.87078e-23	-9.12748e-10	-0.677933	8.43006e-06	-9.12748e-10	-0.787913
76749560	chr5:76749560:C:T	1.27397e-23	-9.12748e-10	-1.06215	6.13181e-06	-9.12748e-10	-1.10623
76750006	chr5:76750006:A:G	1.02693e-23	-1.41222	0.134497	8.86869e-06	-0.520753	-0.216437
76750075	chr5:76750075:C:T	1.62289e-24	-2.31799	-0.804679	9.87598e-07	-2.29236	-0.63984
76750290	chr5:76750290:A:G	9.89703e-24	-1.41883	0.104189	8.56866e-06	-0.528662	-0.242944
76750830	chr5:76750830:C:T	1.35007e-24	-2.29474	-1.01198	6.43853e-07	-2.29589	-1.06411
76751114	chr5:76751114:T:C	3.9926e-24	-2.22243	-6.68458e-10	2.20613e-06	-2.12848	-6.68458e-10
76751380	chr5:76751380:TAAG:T	2.03673e-23	-9.12748e-10	-0.592943	9.32002e-06	-9.12748e-10	-0.687552
76751671	chr5:76751671:G:T	1.09514e-23	-9.12748e-10	-1.21341	5.09697e-06	-9.12748e-10	-1.29107
76751975	chr5:76751975:G:A	1.58256e-23	-9.12748e-10	-0.845247	7.58791e-06	-9.12748e-10	-0.893161
76752066	chr5:76752066:G:A	1.51291e-24	-2.07236	-1.12047	6.34133e-07	-2.17201	-1.2032
76752337	chr5:76752337:T:C	3.71214e-24	-1.7795	-0.51577	1.7152e-06	-1.98721	-0.39298
76752589	chr5:76752589:C:T	1.59213e-24	-2.07121	-1.0706	6.61517e-07	-2.17062	-1.16231
76752671	chr5:76752671:C:T	1.1634e-23	-9.12748e-10	-1.15294	6.27453e-06	-9.12748e-10	-1.08322
76752798	chr5:76752798:A:G	1.51491e-24	-2.29252	-0.899002	9.3532e-07	-2.23388	-0.752706
76752959	chr5:76752959:G:A	2.31425e-24	-1.54054	-1.22725	2.48669e-06	-0.675828	-1.33294
76753090	chr5:76753090:G:T	3.78521e-24	-1.55521	-0.72057	2.09436e-06	-2.02259	-0.157876
76753184	chr5:76753184:A:G	1.52856e-24	-2.08099	-1.10156	6.40417e-07	-2.17826	-1.18709
76754007	chr5:76754007:C:T	5.52756e-24	-1.95415	0.0570246	3.91745e-06	-2.20515	0.650877
76754064	chr5:76754064:A:C	1.43449e-23	-9.12748e-10	-0.943484	6.98673e-06	-9.12748e-10	-0.975703
76754118	chr5:76754118:C:T	3.36144e-23	-9.12748e-10	-0.09192	1.84158e-05	-9.12748e-10	-0.00650561
76754198	chr5:76754198:T:G	2.61e-24	-2.17421	-0.473318	3.07491e-05	-0.0940742	0.600219
76754293	chr5:76754293:T:C	2.84345e-24	-2.03685	-0.525012	1.64671e-06	-2.23491	-0.186023
76754627	chr5:76754627:G:C	3.96199e-24	-2.31826	0.0881308	2.60718e-06	-2.31957	0.358121
76754666	chr5:76754666:G:A	4.0183e-24	-2.0599	-0.156113	2.13076e-06	-1.35859	-0.804643
76755291	chr5:76755291:G:A	9.44076e-24	-9.12748e-10	-1.36184	4.81282e-06	-9.12748e-10	-1.34843
76756251	chr5:76756251:C:T	1.46711e-24	-2.30372	-0.919865	8.37845e-07	-2.31504	-0.781595
76756253	chr5:76756253:G:C	4.94447e-24	-1.97243	-0.0361773	3.13012e-06	-1.01215	-0.766493
76756538	chr5:76756538:T:C	3.09025e-24	-1.3486	-1.13002	1.14726e-06	-1.64463	-1.13771
76756667	chr5:76756667:G:A	9.6848e-24	-9.12748e-10	-1.33632	5.5796e-06	-9.12748e-10	-1.2006
76756961	chr5:76756961:T:C	9.87845e-24	-9.12748e-10	-1.31652	5.18024e-06	-9.12748e-10	-1.27487
76757057	chr5:76757057:G:A	1.65953e-24	-2.31821	-0.782133	0.00563113	4.89485	0.821502
76757069	chr5:76757069:G:A	3.17862e-23	-9.12748e-10	-0.147843	1.70381e-05	-9.12748e-10	-0.0842673
76757162	chr5:76757162:A:ATATACT	1.02233e-23	-9.12748e-10	-1.28221	5.73862e-06	-9.12748e-10	-1.1725
76757195	chr5:76757195:T:A	3.00486e-24	-2.29133	-0.215312	2.07592e-06	-2.31067	0.121363
76757906	chr5:76757906:G:A	4.17194e-24	-1.39085	-0.787646	1.50912e-06	-1.67449	-0.833696
76758128	chr5:76758128:C:T	2.20812e-24	-1.48757	-1.32717	1.47506e-05	0.497772	-0.726202
76758168	chr5:76758168:C:T	3.41784e-24	-1.42198	-0.955885	1.25226e-06	-1.70031	-0.994453
76758169	chr5:76758169:G:A	1.40963e-24	-2.29968	-0.963872	6.29549e-07	-2.31871	-1.06376
76758480	chr5:76758480:G:A	1.5497e-24	-2.28965	-0.879162	0.00924953	5.73237	0.480242
76759339	chr5:76759339:G:A	1.1085e-23	-9.12748e-10	-1.20128	5.69745e-06	-9.12748e-10	-1.1797
76759793	chr5:76759793:A:G	2.65269e-23	-9.12748e-10	-0.328716	1.45258e-05	-9.12748e-10	-0.243789
76759897	chr5:76759897:C:T	1.02289e-23	-9.12748e-10	-1.28166	5.15448e-06	-9.12748e-10	-1.27985
76759898	chr5:76759898:G:A	1.51032e-24	-2.28722	-0.907337	6.64974e-07	-2.31471	-1.01301
76759999	chr5:76759999:T:C	1.03499e-23	-9.12748e-10	-1.2699	5.19354e-06	-9.12748e-10	-1.2723
76760052	chr5:76760052:C:T	4.44217e-23	-9.12748e-10	0.186852	1.90867e-05	-9.12748e-10	0.0292777
76760211	chr5:76760211:G:A	1.07224e-23	-9.12748e-10	-1.23454	5.03673e-06	-9.12748e-10	-1.30296
76760229	chr5:76760229:C:T	7.33855e-24	-1.78936	0.175623	5.10537e-06	-1.08011	-0.209309
76760650	chr5:76760650:C:G	3.82562e-24	-2.26515	-6.68458e-10	1.84171e-06	-2.30902	-6.68458e-10
76760675	chr5:76760675:C:T	9.72996e-24	-9.12748e-10	-1.33167	4.92331e-06	-9.12748e-10	-1.32574
76760761	chr5:76760761:G:A	9.71607e-24	-9.12748e-10	-1.3331	5.0891e-06	-9.12748e-10	-1.29262
76760764	chr5:76760764:C:T	1.00446e-24	-2.29977	-1.30266	5.61713e-07	-2.31988	-1.1766
76761007	chr5:76761007:C:T	2.65269e-23	-9.12748e-10	-0.328716	1.45258e-05	-9.12748e-10	-0.243789
76761123	chr5:76761123:C:A	3.01903e-24	-1.45256	-1.04938	1.12724e-06	-1.71464	-1.0853
76761254	chr5:76761254:T:C	1.89906e-24	-1.81337	-1.15214	2.0056e-06	-0.889966	-1.33381
76761514	chr5:76761514:A:G	2.0205e-24	-2.03055	-0.872985	8.7347e-07	-2.0877	-0.967299
76761716	chr5:76761716:C:G	7.36301e-24	-1.23976	-0.370651	3.42783e-06	-1.46637	-0.221421
76762684	chr5:76762684:C:T	6.79111e-24	-1.18491	-0.50635	2.80009e-06	-1.51392	-0.37615
76763230	chr5:76763230:G:A	1.0735e-23	-1.61496	0.38159	9.4023e-06	-0.775565	0.0968025
76763375	chr5:76763375:G:A	9.85363e-24	-9.12748e-10	-1.31904	4.78447e-06	-9.12748e-10	-1.35434
76763476	chr5:76763476:T:C	7.20902e-24	-1.50879	-0.12275	3.52375e-06	-1.35085	-0.309335
76763665	chr5:76763665:C:T	6.23686e-24	-1.21303	-0.563372	2.56189e-06	-1.54239	-0.436584
76764064	chr5:76764064:C:A	9.7066e-24	-9.12748e-10	-1.33407	4.82625e-06	-9.12748e-10	-1.34565
76764105	chr5:76764105:A:T	1.06585e-23	-9.12748e-10	-1.24052	5.6467e-06	-9.12748e-10	-1.18865
76764156	chr5:76764156:G:A	7.50362e-24	-1.27054	-0.320954	8.13145e-06	-0.273225	-0.550751
76764457	chr5:76764457:T:G	1.01614e-23	-9.12748e-10	-1.28828	5.0149e-06	-9.12748e-10	-1.3073
76764536	chr5:76764536:T:G	1.01295e-23	-9.12748e-10	-1.29142	5.00225e-06	-9.12748e-10	-1.30983
76764691	chr5:76764691:G:A	1.38339e-23	-2.21211	1.23236	1.04925e-05	-2.30492	1.73587
76765051	chr5:76765051:T:C	1.40688e-23	-9.12748e-10	-0.962918	6.70337e-06	-9.12748e-10	-1.01711
76765071	chr5:76765071:G:T	1.60319e-23	-9.12748e-10	-0.832296	1.69645e-05	-9.12748e-10	-0.0885952
76765274	chr5:76765274:G:C	4.09321e-24	-2.19755	-6.68458e-10	2.26925e-06	-2.10027	-6.68458e-10
76765773	chr5:76765773:C:T	1.37281e-23	-9.12748e-10	-0.987434	6.40882e-06	-9.12748e-10	-1.06204
76765813	chr5:76765813:C:T	1.64205e-24	-1.75067	-1.36026	1.98246e-06	-0.976173	-1.2592
76765923	chr5:76765923:A:G	4.24238e-24	-2.18388	0.0221271	3.18698e-06	-2.29583	0.535182
76766099	chr5:76766099:C:T	5.67589e-24	-1.36075	-0.509894	2.83235e-06	-1.17483	-0.703781
76766487	chr5:76766487:G:A	1.01875e-23	-9.12748e-10	-1.28571	5.02678e-06	-9.12748e-10	-1.30494
76766609	chr5:76766609:C:T	9.68801e-24	-9.12748e-10	-1.33599	4.75063e-06	-9.12748e-10	-1.36144
76766730	chr5:76766730:C:G	9.69465e-24	-9.12748e-10	-1.3353	4.74973e-06	-9.12748e-10	-1.36163
76767096	chr5:76767096:A:G	9.71353e-24	-9.12748e-10	-1.33336	4.75469e-06	-9.12748e-10	-1.36058
76767129	chr5:76767129:G:A	5.64149e-24	-2.02476	0.148036	4.41752e-06	-1.92134	0.487197
76767513	chr5:76767513:G:T	1.71037e-23	-9.12748e-10	-0.767583	1.00606e-05	-9.12748e-10	-0.611091
76767729	chr5:76767729:G:A	1.08274e-23	-9.12748e-10	-1.2248	5.7568e-06	-9.12748e-10	-1.16934
76768191	chr5:76768191:A:AC	9.96441e-24	-9.12748e-10	-1.30786	5.11234e-06	-9.12748e-10	-1.28806
76768391	chr5:76768391:C:T	2.63434e-24	-1.97345	-0.664795	1.51559e-06	-1.92766	-0.576248
76768495	chr5:76768495:G:A	1.06864e-23	-9.12748e-10	-1.23791	5.59138e-06	-9.12748e-10	-1.19849
76768553	chr5:76768553:G:A	1.35276e-23	-9.12748e-10	-1.00214	6.32516e-06	-9.12748e-10	-1.07518
76768765	chr5:76768765:A:C	9.93423e-24	-9.12748e-10	-1.31089	5.05881e-06	-9.12748e-10	-1.29859
76769315	chr5:76769315:A:G	1.42605e-23	-2.19347	1.24409	1.06608e-05	-2.29723	1.74409
76769577	chr5:76769577:C:T	2.91458e-23	-1.6122	1.37764	2.5939e-05	-0.781431	1.11746
76769631	chr5:76769631:AG:A	4.56181e-24	-1.6525	-0.436657	4.07015e-06	-0.801049	-0.714988
76769698	chr5:76769698:C:G	1.03674e-23	-9.12748e-10	-1.26821	5.06177e-06	-9.12748e-10	-1.298
76769789	chr5:76769789:G:A	1.58317e-24	-1.95852	-1.18892	3.48396e-06	-0.307421	-1.36412
76769849	chr5:76769849:G:C	1.31404e-23	-2.20209	1.1709	9.79442e-06	-2.30099	1.66308
76769973	chr5:76769973:C:T	1.16424e-23	-9.12748e-10	-1.15222	5.53905e-06	-9.12748e-10	-1.20789
76769974	chr5:76769974:G:A	1.0726e-23	-9.12748e-10	-1.23421	5.69862e-06	-9.12748e-10	-1.17949
76770301	chr5:76770301:A:G	1.02055e-23	-9.12748e-10	-1.28395	5.33161e-06	-9.12748e-10	-1.24606
76770342	chr5:76770342:G:A	1.63373e-24	-1.91367	-1.20234	3.90002e-06	-0.194937	-1.3638
76770520	chr5:76770520:C:T	1.28308e-23	-9.12748e-10	-1.05502	6.2552e-06	-9.12748e-10	-1.0863
76770684	chr5:76770684:AT:A	3.22546e-23	-1.61699	1.48378	2.99502e-05	-0.77879	1.25861
76770694	chr5:76770694:C:T	4.05283e-24	-2.20746	-6.68458e-10	2.13927e-06	-2.15925	-6.68458e-10
76770709	chr5:76770709:A:G	1.51899e-23	-9.12748e-10	-0.886243	6.54906e-06	-9.12748e-10	-1.04039
76770712	chr5:76770712:C:T	9.51104e-24	-9.12748e-10	-1.35442	4.7502e-06	-9.12748e-10	-1.36153
76770975	chr5:76770975:G:A	5.71762e-24	-1.98313	0.119808	4.53002e-06	-1.86559	0.456599
76771036	chr5:76771036:A:G	1.42672e-24	-1.95182	-1.29968	3.37836e-06	-0.338791	-1.36354
76771136	chr5:76771136:G:A	9.20801e-24	-2.16572	0.778919	7.82477e-06	-2.28728	1.42486
76771247	chr5:76771247:C:A	1.71155e-24	-1.90373	-1.16574	3.99392e-06	-0.171408	-1.36354
76771344	chr5:76771344:T:C	1.88813e-23	-9.12748e-10	-0.668704	8.52075e-06	-9.12748e-10	-0.777212
76771551	chr5:76771551:T:C	2.19608e-24	-2.19206	-0.628143	1.53499e-06	-2.2991	-0.192098
76771799	chr5:76771799:T:G	6.35271e-24	-2.19956	0.441563	4.30344e-06	-2.29935	0.839047
76771860	chr5:76771860:T:TC	5.83555e-24	-2.1993	0.356391	3.91611e-06	-2.29944	0.744822
76771903	chr5:76771903:G:A	2.84078e-23	-1.63128	1.37107	2.63642e-05	-0.797217	1.14951
76771999	chr5:76771999:C:T	9.8639e-24	-9.12748e-10	-1.31799	4.91681e-06	-9.12748e-10	-1.32706
76772537	chr5:76772537:G:A	1.15646e-23	-9.12748e-10	-1.15892	5.66827e-06	-9.12748e-10	-1.18483
76772984	chr5:76772984:G:A	1.03498e-23	-9.12748e-10	-1.26991	4.92092e-06	-9.12748e-10	-1.32622
76773322	chr5:76773322:T:C	1.0387e-23	-9.12748e-10	-1.26632	5.37135e-06	-9.12748e-10	-1.23864
76773811	chr5:76773811:T:C	9.51154e-24	-9.12748e-10	-1.35437	4.75557e-06	-9.12748e-10	-1.3604
76774196	chr5:76774196:G:A	9.49833e-24	-9.12748e-10	-1.35576	4.74533e-06	-9.12748e-10	-1.36256
76774904	chr5:76774904:A:G	1.05612e-23	-9.12748e-10	-1.24969	5.18704e-06	-9.12748e-10	-1.27355
76775184	chr5:76775184:G:A	1.03462e-23	-9.12748e-10	-1.27026	4.9195e-06	-9.12748e-10	-1.32651
76775509	chr5:76775509:C:T	9.51286e-24	-9.12748e-10	-1.35423	4.75084e-06	-9.12748e-10	-1.3614
76775704	chr5:76775704:G:A	9.61648e-24	-9.12748e-10	-1.3434	4.73984e-06	-9.12748e-10	-1.36371
76775883	chr5:76775883:C:T	1.02621e-23	-9.12748e-10	-1.27842	5.27822e-06	-9.12748e-10	-1.25613
76776310	chr5:76776310:C:T	1.30056e-23	-9.12748e-10	-1.04149	6.9463e-06	-9.12748e-10	-0.981508
76776394	chr5:76776394:A:G	2.6045e-23	-9.12748e-10	-0.34705	1.42238e-05	-9.12748e-10	-0.264802
76776502	chr5:76776502:A:G	6.76045e-24	-1.3419	-0.353882	6.43443e-06	-0.498664	-0.559389
76776510	chr5:76776510:A:G	9.50886e-24	-9.12748e-10	-1.35465	4.75018e-06	-9.12748e-10	-1.36153
76776807	chr5:76776807:C:T	9.52387e-24	-9.12748e-10	-1.35307	4.75369e-06	-9.12748e-10	-1.3608
76776910	chr5:76776910:G:A	7.35781e-24	-1.36712	-0.243995	6.815e-06	-0.539086	-0.461504
76777044	chr5:76777044:C:T	9.42982e-24	-9.12748e-10	-1.363	4.77144e-06	-9.12748e-10	-1.35707
76777622	chr5:76777622:C:T	3.94329e-24	-2.23486	-6.68458e-10	2.1428e-06	-2.1576	-6.68458e-10
76778744	chr5:76778744:G:A	1.16562e-23	-9.12748e-10	-1.15104	5.97005e-06	-9.12748e-10	-1.13296
76778875	chr5:76778875:AAAGT:A	4.25974e-23	-9.12748e-10	0.144918	2.01987e-05	-9.12748e-10	0.0859015
76778894	chr5:76778894:G:T	1.74233e-23	-2.31754	1.56848	1.58926e-05	-2.25023	2.09637
76779049	chr5:76779049:G:T	3.84431e-23	-9.12748e-10	0.0423024	1.53578e-05	-9.12748e-10	-0.188092
76779316	chr5:76779316:C:T	9.53205e-24	-9.12748e-10	-1.35222	4.75616e-06	-9.12748e-10	-1.36028
76779410	chr5:76779410:G:A	5.17524e-23	-9.12748e-10	0.339595	2.14448e-05	-9.12748e-10	0.145768
76779647	chr5:76779647:G:A	6.12145e-24	-1.79508	-6.68458e-10	2.83754e-06	-1.87678	-6.68458e-10
76779949	chr5:76779949:A:G	6.37168e-24	-1.96998	0.214966	3.18788e-06	-1.33537	-0.424989
76780384	chr5:76780384:G:A	9.45189e-24	-9.12748e-10	-1.36066	4.73923e-06	-9.12748e-10	-1.36384
76780432	chr5:76780432:A:G	9.78844e-24	-9.12748e-10	-1.32567	5.68952e-06	-9.12748e-10	-1.18109
76780468	chr5:76780468:T:C	4.09549e-24	-2.31813	0.121141	3.22673e-06	-2.28871	0.540464
76780469	chr5:76780469:G:A	1.07522e-23	-9.12748e-10	-1.23176	5.59593e-06	-9.12748e-10	-1.19768
```
