## Supplementary material for "Characterization of shared and ancestry-specific signals driving complex traits using multi-ancestry fine-mapping": susiex_nc3.cs80.cs

```
CS_ID	SNP	BP	REF_ALLELE	ALT_ALLELE	REF_FRQ	BETA	SE	-LOG10P	CS_PIP	OVRL_PIP
1	chr5:75330257:T:C	75330257	C,C	T,T	1,1	-inf,-inf	inf,inf	23.3283,1.88189	0.354162	0.354165
1	chr5:75341886:A:T	75341886	T,T	A,A	1,1	-inf,-inf	inf,inf	22.9845,2.09711	0.245868	0.245872
1	chr5:75328657:T:C	75328657	C,C	T,T	1,1	-inf,-inf	inf,inf	23.1666,1.87391	0.235764	0.235768
2	chr5:76729785:A:G	76729785	G,NA	A,NA	1,NA	inf,NA	inf,NA	5.67489,NA	0.423381	0.423397
2	chr5:76736405:T:G	76736405	G,G	T,T	1,1	inf,-inf	inf,inf	4.12263,2.32827	0.0934526	0.0934654
2	chr5:76733547:T:C	76733547	C,C	T,T	1,1	inf,-inf	inf,inf	4.04102,2.38934	0.0873223	0.087336
2	chr5:76741756:T:C	76741756	C,C	T,T	1,1	inf,-inf	inf,inf	4.13114,2.18699	0.0682624	0.0682737
2	chr5:76738667:G:A	76738667	A,A	G,G	1,1	inf,-inf	inf,inf	3.90477,2.4038	0.0658696	0.0658836
2	chr5:76745067:T:A	76745067	A,A	T,T	1,1	inf,-inf	inf,inf	4.1959,2.01648	0.0585377	0.058548
2	chr5:76746965:G:A	76746965	A,A	G,G	1,1	inf,-inf	inf,inf	4.11123,2.05554	0.0509206	0.0509306
3	chr5:75852155:G:A	75852155	NA,A	NA,G	NA,1	NA,inf	NA,inf	NA,3.8081	0.0350502	0.0365845
3	chr5:76532223:G:A	76532223	A,NA	G,NA	1,NA	inf,NA	inf,NA	3.36906,NA	0.00645479	0.00715962
3	chr5:75878754:T:G	75878754	NA,G	NA,T	NA,1	NA,inf	NA,inf	NA,2.91247	0.00567074	0.00596484
3	chr5:74670664:G:A	74670664	NA,A	NA,G	NA,1	NA,-inf	NA,inf	NA,2.96428	0.0049091	0.00549973
3	chr5:74585064:A:G	74585064	NA,G	NA,A	NA,1	NA,inf	NA,inf	NA,2.7667	0.0044539	0.00475459
3	chr5:75863677:C:G	75863677	NA,G	NA,C	NA,1	NA,inf	NA,inf	NA,2.76402	0.00413231	0.00435146
3	chr5:75884139:T:C	75884139	NA,C	NA,T	NA,1	NA,inf	NA,inf	NA,2.7503	0.00410403	0.00432208
3	chr5:75863449:A:C	75863449	NA,C	NA,A	NA,1	NA,inf	NA,inf	NA,2.75605	0.00406639	0.0042824
3	chr5:75880065:G:A	75880065	NA,A	NA,G	NA,1	NA,inf	NA,inf	NA,2.74531	0.00406185	0.00427788
3	chr5:75875414:A:C	75875414	NA,C	NA,A	NA,1	NA,inf	NA,inf	NA,2.74361	0.00404824	0.00426364
3	chr5:75874931:T:C	75874931	NA,C	NA,T	NA,1	NA,inf	NA,inf	NA,2.74124	0.00402923	0.00424373
3	chr5:75299265:C:G	75299265	G,G	C,C	1,1	-inf,inf	inf,inf	15.1498,0.23106	0.0038994	0.00410736
3	chr5:74583493:G:A	74583493	NA,A	NA,G	NA,1	NA,inf	NA,inf	NA,2.69142	0.00380479	0.00406412
3	chr5:76204648:A:G	76204648	G,NA	A,NA	1,NA	-inf,NA	inf,NA	2.67542,NA	0.00379079	0.00427632
3	chr5:75882522:A:G	75882522	NA,G	NA,A	NA,1	NA,inf	NA,inf	NA,2.70821	0.00377167	0.00397371
3	chr5:75877795:G:T	75877795	NA,T	NA,G	NA,1	NA,inf	NA,inf	NA,2.6987	0.00370032	0.00389885
3	chr5:75868091:A:G	75868091	NA,G	NA,A	NA,1	NA,inf	NA,inf	NA,2.69685	0.0036731	0.0038702
3	chr5:74582710:T:A	74582710	NA,A	NA,T	NA,1	NA,inf	NA,inf	NA,2.67028	0.00366852	0.00391954
3	chr5:74581132:T:C	74581132	NA,C	NA,T	NA,1	NA,inf	NA,inf	NA,2.66281	0.00361266	0.00386018
3	chr5:75843874:C:T	75843874	NA,T	NA,C	NA,1	NA,-inf	NA,inf	NA,2.70205	0.00356902	0.00398312
3	chr5:74693731:C:T	74693731	NA,T	NA,C	NA,1	NA,inf	NA,inf	NA,2.68138	0.00355544	0.00391038
3	chr5:75851485:A:G	75851485	NA,G	NA,A	NA,1	NA,inf	NA,inf	NA,2.68248	0.00340955	0.00360096
3	chr5:74596156:G:A	74596156	NA,A	NA,G	NA,1	NA,inf	NA,inf	NA,2.60917	0.00321598	0.00344068
3	chr5:76039180:G:A	76039180	NA,A	NA,G	NA,1	NA,inf	NA,inf	NA,2.61666	0.00313485	0.00342778
3	chr5:75818775:T:C	75818775	NA,C	NA,T	NA,1	NA,-inf	NA,inf	NA,2.70658	0.00309677	0.00347049
3	chr5:74580245:C:T	74580245	NA,T	NA,C	NA,1	NA,inf	NA,inf	NA,2.57612	0.00303685	0.00324711
3	chr5:74662837:A:C	74662837	NA,C	NA,A	NA,1	NA,-inf	NA,inf	NA,2.67053	0.00288267	0.00324298
3	chr5:74567644:C:T	74567644	NA,T	NA,C	NA,1	NA,inf	NA,inf	NA,2.54669	0.00284342	0.00305432
3	chr5:75809181:C:T	75809181	NA,T	NA,C	NA,1	NA,inf	NA,inf	NA,2.33089	0.0028163	0.00300207
3	chr5:74643000:G:A	74643000	NA,A	NA,G	NA,1	NA,inf	NA,inf	NA,2.55065	0.00279944	0.00309378
3	chr5:74600988:G:A	74600988	NA,A	NA,G	NA,1	NA,inf	NA,inf	NA,2.53235	0.00278365	0.0029791
3	chr5:76199527:A:T	76199527	T,NA	A,NA	1,NA	-inf,NA	inf,NA	2.54767,NA	0.0027544	0.00311277
3	chr5:74584223:C:A	74584223	NA,A	NA,C	NA,1	NA,inf	NA,inf	NA,2.5812	0.00267741	0.00289019
3	chr5:76034030:C:T	76034030	NA,T	NA,C	NA,1	NA,inf	NA,inf	NA,2.51298	0.0025354	0.00277428
3	chr5:74603658:A:T	74603658	NA,T	NA,A	NA,1	NA,inf	NA,inf	NA,2.48057	0.00252023	0.00269817
3	chr5:74600429:G:A	74600429	NA,A	NA,G	NA,1	NA,inf	NA,inf	NA,2.47761	0.00250543	0.00268241
3	chr5:75881982:G:A	75881982	A,A	G,G	1,1	-inf,inf	inf,inf	3.43864,1.76495	0.0024665	0.00261374
3	chr5:74624145:A:G	74624145	NA,G	NA,A	NA,1	NA,inf	NA,inf	NA,2.48995	0.00244231	0.00262711
3	chr5:74583357:A:G	74583357	NA,G	NA,A	NA,1	NA,inf	NA,inf	NA,2.53213	0.00242879	0.0026226
3	chr5:75335004:G:A	75335004	A,A	G,G	1,1	-inf,inf	inf,inf	14.5136,0.257162	0.00228193	0.00240679
3	chr5:74604243:G:C	74604243	NA,C	NA,G	NA,1	NA,inf	NA,inf	NA,2.4309	0.0022772	0.00243927
3	chr5:74605822:C:T	74605822	NA,T	NA,C	NA,1	NA,inf	NA,inf	NA,2.4983	0.00227035	0.00245302
3	chr5:74633792:C:CCAGCTCCACCTCTTAA	74633792	NA,CCAGCTCCACCTCTTAA	NA,C	NA,1	NA,inf	NA,inf	NA,2.45812	0.00218712	0.00236269
3	chr5:74567601:A:G	74567601	NA,G	NA,A	NA,1	NA,inf	NA,inf	NA,2.38434	0.0020597	0.00221343
3	chr5:74605133:C:T	74605133	NA,T	NA,C	NA,1	NA,inf	NA,inf	NA,2.4444	0.00204208	0.00220708
3	chr5:75022591:C:T	75022591	NA,T	NA,C	NA,1	NA,inf	NA,inf	NA,2.18443	0.00203968	0.00225322
3	chr5:75056355:A:G	75056355	G,G	A,A	1,1	-inf,inf	inf,inf	13.5246,0.123591	0.00200689	0.00204654
3	chr5:76346386:T:C	76346386	NA,C	NA,T	NA,1	NA,-inf	NA,inf	NA,2.43958	0.00198528	0.00222184
3	chr5:75875378:G:A	75875378	A,A	G,G	1,1	-inf,inf	inf,inf	3.26681,1.84182	0.00198325	0.00210158
3	chr5:75022657:G:C	75022657	NA,C	NA,G	NA,1	NA,inf	NA,inf	NA,2.16153	0.00194537	0.00214922
3	chr5:75061650:G:A	75061650	A,A	G,G	1,1	-inf,-inf	inf,inf	14.6459,0.0477249	0.0018812	0.00190948
3	chr5:74632524:G:A	74632524	NA,A	NA,G	NA,1	NA,inf	NA,inf	NA,2.34318	0.00186014	0.00200829
3	chr5:75934734:A:T	75934734	NA,T	NA,A	NA,1	NA,inf	NA,inf	NA,2.50746	0.00182481	0.00202647
3	chr5:75877546:C:T	75877546	T,T	C,C	1,1	-inf,inf	inf,inf	3.1855,1.82698	0.0017131	0.00181585
3	chr5:74620386:A:G	74620386	NA,G	NA,A	NA,1	NA,inf	NA,inf	NA,2.29826	0.00167684	0.00180872
3	chr5:75883522:T:C	75883522	NA,C	NA,T	NA,1	NA,inf	NA,inf	NA,2.29009	0.00164471	0.00174027
3	chr5:75891468:A:T	75891468	T,T	A,A	1,1	-inf,inf	inf,inf	4.9052,0.470122	0.00162361	0.00178193
3	chr5:74574894:CA:C	74574894	NA,C	NA,CA	NA,1	NA,inf	NA,inf	NA,2.25953	0.00160691	0.00172886
3	chr5:76044481:G:A	76044481	NA,A	NA,G	NA,1	NA,inf	NA,inf	NA,2.27514	0.00160585	0.00175991
3	chr5:74570099:T:C	74570099	NA,C	NA,T	NA,1	NA,inf	NA,inf	NA,2.24586	0.00160317	0.0017235
3	chr5:74633522:C:T	74633522	NA,T	NA,C	NA,1	NA,inf	NA,inf	NA,2.27236	0.00156226	0.00168441
3	chr5:75877056:T:C	75877056	C,C	T,T	1,1	-inf,inf	inf,inf	3.13876,1.82043	0.0015571	0.00165118
3	chr5:75264662:C:T	75264662	T,T	C,C	1,1	-inf,-inf	inf,inf	15.0358,0.11145	0.00155185	0.00157748
3	chr5:75936505:C:T	75936505	NA,T	NA,C	NA,1	NA,inf	NA,inf	NA,2.40804	0.00154599	0.00171693
3	chr5:75250102:A:G	75250102	G,G	A,A	1,1	-inf,-inf	inf,inf	15.0429,0.181572	0.00153964	0.00156548
3	chr5:75249723:A:T	75249723	T,T	A,A	1,1	-inf,-inf	inf,inf	15.0382,0.178672	0.00152641	0.00155205
3	chr5:75249832:C:CA	75249832	CA,CA	C,C	1,1	-inf,-inf	inf,inf	15.0325,0.18232	0.00152259	0.00154821
3	chr5:74634881:G:A	74634881	NA,A	NA,G	NA,1	NA,inf	NA,inf	NA,2.25703	0.00152155	0.00164031
3	chr5:74578946:C:T	74578946	NA,T	NA,C	NA,1	NA,inf	NA,inf	NA,2.21605	0.00150738	0.00161711
3	chr5:75273203:T:C	75273203	C,C	T,T	1,1	-inf,-inf	inf,inf	15.0795,0.145684	0.00150101	0.00158306
3	chr5:75031587:T:C	75031587	NA,C	NA,T	NA,1	NA,inf	NA,inf	NA,2.033	0.0014918	0.00164397
3	chr5:75029852:A:G	75029852	NA,G	NA,A	NA,1	NA,inf	NA,inf	NA,2.033	0.0014918	0.00164397
3	chr5:76039540:G:A	76039540	NA,A	NA,G	NA,1	NA,inf	NA,inf	NA,2.23517	0.00148771	0.00163023
3	chr5:75029870:T:C	75029870	NA,C	NA,T	NA,1	NA,inf	NA,inf	NA,2.03088	0.00148533	0.00163686
3	chr5:75255831:G:GC	75255831	GC,GC	G,G	1,1	-inf,-inf	inf,inf	14.9911,0.194642	0.00147269	0.00149774
3	chr5:75257014:T:C	75257014	C,C	T,T	1,1	-inf,-inf	inf,inf	14.9947,0.183831	0.00147059	0.00149551
3	chr5:75873500:T:A	75873500	A,A	T,T	1,1	-inf,inf	inf,inf	3.13912,1.79262	0.00146954	0.0015588
3	chr5:75788861:T:A	75788861	NA,A	NA,T	NA,1	NA,-inf	NA,inf	NA,2.35527	0.00146298	0.00164075
3	chr5:75595177:G:A	75595177	A,NA	G,NA	1,NA	-inf,NA	inf,NA	14.0215,NA	0.00146256	0.00154218
3	chr5:75808787:T:C	75808787	NA,C	NA,T	NA,1	NA,inf	NA,inf	NA,1.7042	0.00145039	0.00155985
3	chr5:75259428:T:C	75259428	C,C	T,T	1,1	-inf,-inf	inf,inf	14.9856,0.17118	0.001449	0.00147354
3	chr5:76095768:G:T	76095768	NA,T	NA,G	NA,1	NA,inf	NA,inf	NA,2.20029	0.00141816	0.00155186
3	chr5:76109267:TGCAAAGG:T	76109267	NA,T	NA,TGCAAAGG	NA,1	NA,inf	NA,inf	NA,2.20039	0.00141808	0.00155179
3	chr5:74569611:A:G	74569611	NA,G	NA,A	NA,1	NA,inf	NA,inf	NA,2.18134	0.00141555	0.00152021
3	chr5:75252239:C:T	75252239	T,T	C,C	1,1	-inf,-inf	inf,inf	14.948,0.181572	0.00140577	0.00142977
3	chr5:75252107:T:A	75252107	A,A	T,T	1,1	-inf,-inf	inf,inf	14.9483,0.176714	0.00140277	0.00142669
3	chr5:74642443:G:C	74642443	NA,C	NA,G	NA,1	NA,inf	NA,inf	NA,2.20483	0.0013872	0.00153382
3	chr5:74634597:C:T	74634597	NA,T	NA,C	NA,1	NA,inf	NA,inf	NA,2.22855	0.00138686	0.00150076
3	chr5:75061269:G:A	75061269	A,A	G,G	1,1	-inf,inf	inf,inf	10.3689,0.673966	0.00136445	0.00143308
3	chr5:75255957:C:T	75255957	T,T	C,C	1,1	-inf,-inf	inf,inf	14.9058,0.211887	0.00136256	0.00138619
3	chr5:75250853:T:A	75250853	A,A	T,T	1,1	-inf,-inf	inf,inf	14.8983,0.208656	0.00135072	0.00137412
3	chr5:75777723:T:A	75777723	NA,A	NA,T	NA,1	NA,-inf	NA,inf	NA,2.561	0.00134976	0.00150762
3	chr5:75263068:A:G	75263068	G,G	A,A	1,1	-inf,-inf	inf,inf	14.8851,0.154794	0.00133587	0.00135859
3	chr5:75819552:T:A	75819552	NA,A	NA,T	NA,1	NA,inf	NA,inf	NA,1.76633	0.00132023	0.00141791
3	chr5:74567958:T:TC	74567958	NA,TC	NA,T	NA,1	NA,inf	NA,inf	NA,2.14365	0.00131423	0.00141207
3	chr5:75872563:G:C	75872563	C,C	G,G	1,1	-inf,inf	inf,inf	3.15031,1.75852	0.00129629	0.00136188
3	chr5:75264754:G:A	75264754	A,A	G,G	1,1	-inf,-inf	inf,inf	14.8136,0.0350897	0.00129618	0.00131907
3	chr5:75243818:T:C	75243818	C,C	T,T	1,1	-inf,-inf	inf,inf	14.8089,0.0387077	0.00125056	0.00127111
3	chr5:76092487:T:C	76092487	NA,C	NA,T	NA,1	NA,inf	NA,inf	NA,2.1298	0.0012467	0.00136576
3	chr5:75257792:C:T	75257792	T,T	C,C	1,1	-inf,-inf	inf,inf	14.8289,0.177695	0.00124603	0.00126777
3	chr5:74577803:C:T	74577803	NA,T	NA,C	NA,1	NA,inf	NA,inf	NA,2.15627	0.00123255	0.00133155
3	chr5:75814347:G:A	75814347	NA,A	NA,G	NA,1	NA,inf	NA,inf	NA,1.72487	0.00120863	0.00129862
3	chr5:75813837:C:G	75813837	NA,G	NA,C	NA,1	NA,inf	NA,inf	NA,1.71909	0.00119351	0.00128246
3	chr5:75986078:A:G	75986078	NA,G	NA,A	NA,1	NA,-inf	NA,inf	NA,2.27175	0.0011855	0.00133465
3	chr5:76716174:T:C	76716174	NA,C	NA,T	NA,1	NA,inf	NA,inf	NA,2.30275	0.0011757	0.0013386
3	chr5:75808940:G:A	75808940	NA,A	NA,G	NA,1	NA,inf	NA,inf	NA,1.7036	0.0011685	0.00125593
3	chr5:75935152:A:G	75935152	NA,G	NA,A	NA,1	NA,inf	NA,inf	NA,2.25997	0.00116481	0.00129417
3	chr5:75938012:A:G	75938012	NA,G	NA,A	NA,1	NA,inf	NA,inf	NA,2.33108	0.00116297	0.00129232
3	chr5:74574489:T:A	74574489	NA,A	NA,T	NA,1	NA,inf	NA,inf	NA,2.08091	0.00116104	0.00124824
3	chr5:75935355:G:A	75935355	NA,A	NA,G	NA,1	NA,inf	NA,inf	NA,2.25254	0.00114826	0.00127581
3	chr5:75774311:C:T	75774311	NA,T	NA,C	NA,1	NA,-inf	NA,inf	NA,2.08928	0.00114777	0.00126476
3	chr5:74636635:A:G	74636635	NA,G	NA,A	NA,1	NA,inf	NA,inf	NA,2.10751	0.00114033	0.00123106
3	chr5:76186295:T:C	76186295	C,C	T,T	1,1	-inf,inf	inf,inf	3.32729,0.0850222	0.00112185	0.00119463
3	chr5:76675657:C:T	76675657	NA,T	NA,C	NA,1	NA,-inf	NA,inf	NA,2.32136	0.00109323	0.00128186
3	chr5:74642539:G:A	74642539	NA,A	NA,G	NA,1	NA,inf	NA,inf	NA,2.07348	0.00108185	0.00119566
3	chr5:74641581:CCTT:C	74641581	NA,C	NA,CCTT	NA,1	NA,inf	NA,inf	NA,2.07348	0.00108185	0.00119566
3	chr5:75244362:G:A	75244362	A,A	G,G	1,1	-inf,-inf	inf,inf	14.631,0.0274724	0.00106909	0.00108715
3	chr5:76086587:A:G	76086587	NA,G	NA,A	NA,1	NA,inf	NA,inf	NA,2.04721	0.00106612	0.00116765
3	chr5:75668303:C:T	75668303	T,T	C,C	1,1	inf,-inf	inf,inf	11.4893,0.417025	0.00106172	0.00116831
3	chr5:74578893:G:A	74578893	NA,A	NA,G	NA,1	NA,inf	NA,inf	NA,2.07578	0.00105195	0.00113746
3	chr5:74643178:C:T	74643178	NA,T	NA,C	NA,1	NA,inf	NA,inf	NA,2.05052	0.0010339	0.00114253
3	chr5:75812742:T:A	75812742	NA,A	NA,T	NA,1	NA,inf	NA,inf	NA,1.84296	0.00101781	0.00109075
3	chr5:75811576:T:C	75811576	NA,C	NA,T	NA,1	NA,inf	NA,inf	NA,1.83953	0.00101053	0.00108299
3	chr5:75077559:AT:A	75077559	A,A	AT,AT	1,1	-inf,-inf	inf,inf	14.2215,0.0789375	0.00100927	0.00102627
3	chr5:75808637:T:C	75808637	NA,C	NA,T	NA,1	NA,inf	NA,inf	NA,1.83621	0.0010038	0.00107582
3	chr5:75806760:G:A	75806760	NA,A	NA,G	NA,1	NA,inf	NA,inf	NA,1.83621	0.0010038	0.00107582
3	chr5:75813955:G:A	75813955	NA,A	NA,G	NA,1	NA,inf	NA,inf	NA,1.83593	0.00100309	0.00107507
3	chr5:75818552:A:C	75818552	NA,C	NA,A	NA,1	NA,inf	NA,inf	NA,1.83244	0.000996112	0.00106764
3	chr5:75810119:T:C	75810119	NA,C	NA,T	NA,1	NA,inf	NA,inf	NA,1.83082	0.000992989	0.0010643
3	chr5:75899816:T:C	75899816	C,C	T,T	1,1	-inf,inf	inf,inf	4.05869,0.675801	0.000985783	0.00108539
3	chr5:75070161:C:T	75070161	T,T	C,C	1,1	-inf,-inf	inf,inf	14.2021,0.0957896	0.000966607	0.000983095
3	chr5:75804925:T:A	75804925	NA,A	NA,T	NA,1	NA,inf	NA,inf	NA,1.68997	0.00095825	0.00103337
3	chr5:75238077:G:A	75238077	A,A	G,G	1,1	-inf,inf	inf,inf	14.6064,0.00588686	0.000958025	0.000974187
3	chr5:75241096:G:A	75241096	A,A	G,G	1,1	-inf,inf	inf,inf	11.5988,0.0459413	0.000947029	0.000996301
3	chr5:75080833:G:C	75080833	C,C	G,G	1,1	-inf,inf	inf,inf	13.6394,0.315745	0.000945527	0.000993825
3	chr5:74858837:T:C	74858837	NA,C	NA,T	NA,1	NA,inf	NA,inf	NA,2.08382	0.000945468	0.00104755
3	chr5:75080484:A:C	75080484	C,C	A,A	1,1	-inf,-inf	inf,inf	14.1693,0.0826867	0.000945461	0.000961623
3	chr5:75802548:A:G	75802548	NA,G	NA,A	NA,1	NA,inf	NA,inf	NA,1.79557	0.000939188	0.00100705
3	chr5:75800657:G:T	75800657	NA,T	NA,G	NA,1	NA,inf	NA,inf	NA,1.79418	0.000936608	0.0010043
3	chr5:75796520:T:C	75796520	NA,C	NA,T	NA,1	NA,inf	NA,inf	NA,1.79418	0.000936608	0.0010043
3	chr5:75800794:C:T	75800794	NA,T	NA,C	NA,1	NA,inf	NA,inf	NA,1.79418	0.000936608	0.0010043
3	chr5:75799399:C:G	75799399	NA,G	NA,C	NA,1	NA,inf	NA,inf	NA,1.79418	0.000936608	0.0010043
3	chr5:75803227:C:T	75803227	NA,T	NA,C	NA,1	NA,inf	NA,inf	NA,1.79418	0.000936608	0.0010043
3	chr5:75887153:T:C	75887153	C,C	T,T	1,1	-inf,inf	inf,inf	3.85572,0.959771	0.000928683	0.000990897
3	chr5:75772942:G:A	75772942	NA,A	NA,G	NA,1	NA,-inf	NA,inf	NA,1.96335	0.000927527	0.00102243
3	chr5:76649823:G:A	76649823	NA,A	NA,G	NA,1	NA,-inf	NA,inf	NA,2.45595	0.000926967	0.00113946
3	chr5:74605096:C:T	74605096	NA,T	NA,C	NA,1	NA,inf	NA,inf	NA,2.00197	0.000926883	0.00103047
3	chr5:75080746:C:T	75080746	T,T	C,C	1,1	-inf,-inf	inf,inf	14.1527,0.09252	0.000926491	0.00094241
3	chr5:75059050:G:T	75059050	T,T	G,G	1,1	-inf,-inf	inf,inf	12.7166,0.0637085	0.000926435	0.000943655
3	chr5:75083800:A:T	75083800	T,T	A,A	1,1	-inf,-inf	inf,inf	14.1407,0.0825585	0.000915012	0.000930752
3	chr5:75069766:C:G	75069766	G,G	C,C	1,1	-inf,-inf	inf,inf	14.1454,0.102115	0.000914377	0.000930193
3	chr5:76191088:C:T	76191088	NA,T	NA,C	NA,1	NA,inf	NA,inf	NA,1.98508	0.000910669	0.00102499
3	chr5:74704529:C:T	74704529	NA,T	NA,C	NA,1	NA,inf	NA,inf	NA,2.06087	0.000902265	0.00100037
3	chr5:75068475:G:A	75068475	A,A	G,G	1,1	-inf,-inf	inf,inf	14.119,0.0876548	0.000901002	0.000916572
3	chr5:75072817:G:T	75072817	T,T	G,G	1,1	-inf,-inf	inf,inf	14.1071,0.0876548	0.000889733	0.000905145
3	chr5:75796839:T:C	75796839	NA,C	NA,T	NA,1	NA,inf	NA,inf	NA,1.76952	0.000887272	0.000951528
3	chr5:75247211:G:A	75247211	A,A	G,G	1,1	-inf,inf	inf,inf	11.7647,0.0457178	0.000887229	0.000934172
3	chr5:75186850:A:T	75186850	T,T	A,A	1,1	-inf,-inf	inf,inf	14.1046,0.0758085	0.000881202	0.000896437
3	chr5:75237905:C:T	75237905	T,T	C,C	1,1	-inf,inf	inf,inf	14.519,0.00461277	0.000881154	0.000896285
3	chr5:75083600:T:C	75083600	C,C	T,T	1,1	-inf,-inf	inf,inf	14.0965,0.0843362	0.000879765	0.000895017
3	chr5:75781951:A:G	75781951	NA,G	NA,A	NA,1	NA,inf	NA,inf	NA,1.76187	0.000879317	0.000943294
3	chr5:75776168:C:T	75776168	NA,T	NA,C	NA,1	NA,-inf	NA,inf	NA,1.9316	0.000878495	0.000967787
3	chr5:75082917:C:T	75082917	T,T	C,C	1,1	-inf,-inf	inf,inf	14.093,0.0832663	0.000871962	0.000887107
3	chr5:75075378:T:G	75075378	G,G	T,T	1,1	-inf,-inf	inf,inf	14.0365,0.0493106	0.000857757	0.000872802
3	chr5:75786187:T:C	75786187	NA,C	NA,T	NA,1	NA,inf	NA,inf	NA,1.60749	0.000856159	0.000925357
3	chr5:75058717:A:G	75058717	G,G	A,A	1,1	-inf,-inf	inf,inf	12.6257,0.048468	0.000853483	0.000869578
3	chr5:75766738:G:T	75766738	NA,T	NA,G	NA,1	NA,-inf	NA,inf	NA,1.91138	0.000850978	0.000937363
3	chr5:75083456:T:C	75083456	C,C	T,T	1,1	-inf,-inf	inf,inf	13.9694,0.000305788	0.000833725	0.000848127
3	chr5:75804655:A:C	75804655	NA,C	NA,A	NA,1	NA,inf	NA,inf	NA,1.62306	0.000830435	0.000896268
3	chr5:75881115:C:G	75881115	G,G	C,C	1,1	-inf,-inf	inf,inf	3.52099,0.927051	0.000823798	0.000899466
3	chr5:75091492:C:G	75091492	G,G	C,C	1,1	-inf,-inf	inf,inf	14.0242,0.0634481	0.000822848	0.000837237
3	chr5:75112169:T:C	75112169	C,C	T,T	1,1	-inf,-inf	inf,inf	14.0431,0.061977	0.000822436	0.000836807
3	chr5:75070198:A:G	75070198	G,G	A,A	1,1	-inf,-inf	inf,inf	13.9682,0.0254315	0.000819221	0.000833618
3	chr5:75857803:A:G	75857803	NA,G	NA,A	NA,1	NA,inf	NA,inf	NA,1.94786	0.00081873	0.00087092
3	chr5:75776968:G:GAA	75776968	NA,GAA	NA,G	NA,1	NA,-inf	NA,inf	NA,1.88411	0.000818367	0.000901211
3	chr5:74571851:G:C	74571851	NA,C	NA,G	NA,1	NA,inf	NA,inf	NA,1.93049	0.000816689	0.000885679
3	chr5:75778579:T:C	75778579	NA,C	NA,T	NA,1	NA,-inf	NA,inf	NA,1.88121	0.000813546	0.000895921
3	chr5:75777531:C:T	75777531	NA,T	NA,C	NA,1	NA,-inf	NA,inf	NA,1.88121	0.000813546	0.000895921
3	chr5:75778294:C:G	75778294	NA,G	NA,C	NA,1	NA,-inf	NA,inf	NA,1.88121	0.000813546	0.000895921
3	chr5:75779660:T:C	75779660	NA,C	NA,T	NA,1	NA,-inf	NA,inf	NA,1.88121	0.000813546	0.000895921
3	chr5:75777658:T:C	75777658	NA,C	NA,T	NA,1	NA,-inf	NA,inf	NA,1.88121	0.000813546	0.000895921
3	chr5:75779502:T:C	75779502	NA,C	NA,T	NA,1	NA,-inf	NA,inf	NA,1.88039	0.000812265	0.000894519
3	chr5:75769811:T:C	75769811	NA,C	NA,T	NA,1	NA,-inf	NA,inf	NA,1.88746	0.000809976	0.000892358
3	chr5:75070708:C:T	75070708	T,T	C,C	1,1	-inf,-inf	inf,inf	14.0266,0.163044	0.000808455	0.000823176
3	chr5:75231309:A:G	75231309	G,G	A,A	1,1	-inf,-inf	inf,inf	14.0371,0.0798811	0.000808257	0.000822461
3	chr5:75165850:C:T	75165850	T,T	C,C	1,1	-inf,-inf	inf,inf	14.0286,0.0784459	0.000807981	0.000822208
3	chr5:75800462:A:G	75800462	NA,G	NA,A	NA,1	NA,inf	NA,inf	NA,1.60505	0.00080515	0.000869199
3	chr5:75069228:T:C	75069228	C,C	T,T	1,1	-inf,-inf	inf,inf	14.0148,0.100402	0.000804544	0.000818807
3	chr5:75794416:G:T	75794416	NA,T	NA,G	NA,1	NA,inf	NA,inf	NA,1.60459	0.000803106	0.000866951
3	chr5:75164220:A:G	75164220	G,G	A,A	1,1	-inf,-inf	inf,inf	14.0188,0.0784459	0.000800324	0.000814444
3	chr5:75203594:T:C	75203594	C,C	T,T	1,1	-inf,-inf	inf,inf	14.0102,0.0756349	0.000795058	0.000809112
3	chr5:75097626:C:T	75097626	T,T	C,C	1,1	-inf,-inf	inf,inf	14.0056,0.0702858	0.000794481	0.000808463
3	chr5:75081176:T:C	75081176	C,C	T,T	1,1	-inf,-inf	inf,inf	13.94,0.0298495	0.000793853	0.000807919
3	chr5:75110491:T:C	75110491	C,C	T,T	1,1	-inf,-inf	inf,inf	14.029,0.095865	0.000791232	0.000805357
3	chr5:75098823:A:G	75098823	G,G	A,A	1,1	-inf,-inf	inf,inf	14.0058,0.0710425	0.000790261	0.000804196
3	chr5:75762672:T:A	75762672	NA,A	NA,T	NA,1	NA,-inf	NA,inf	NA,1.87347	0.000787975	0.000868214
3	chr5:75764091:C:T	75764091	NA,T	NA,C	NA,1	NA,-inf	NA,inf	NA,1.87107	0.000783332	0.000863127
3	chr5:75885403:G:A	75885403	A,A	G,G	1,1	-inf,inf	inf,inf	3.92581,0.83197	0.000782239	0.000835326
3	chr5:75130543:A:G	75130543	G,G	A,A	1,1	-inf,-inf	inf,inf	13.988,0.0661784	0.000780162	0.000793953
3	chr5:75761146:T:G	75761146	NA,G	NA,T	NA,1	NA,-inf	NA,inf	NA,1.86815	0.000778862	0.000858207
3	chr5:75058597:G:A	75058597	A,A	G,G	1,1	-inf,-inf	inf,inf	12.5326,0.0398009	0.000778834	0.000793729
3	chr5:75768463:C:A	75768463	NA,A	NA,C	NA,1	NA,-inf	NA,inf	NA,1.86708	0.00077734	0.000856533
3	chr5:75764204:G:A	75764204	NA,A	NA,G	NA,1	NA,-inf	NA,inf	NA,1.86691	0.000776938	0.000856105
3	chr5:75773402:G:A	75773402	NA,A	NA,G	NA,1	NA,-inf	NA,inf	NA,1.86645	0.000776377	0.000855476
3	chr5:75774995:G:A	75774995	NA,A	NA,G	NA,1	NA,-inf	NA,inf	NA,1.86622	0.000775956	0.000855016
3	chr5:75774968:G:A	75774968	NA,A	NA,G	NA,1	NA,-inf	NA,inf	NA,1.86622	0.000775956	0.000855016
3	chr5:75764812:A:G	75764812	NA,G	NA,A	NA,1	NA,-inf	NA,inf	NA,1.86622	0.000775956	0.000855016
3	chr5:75766451:T:C	75766451	NA,C	NA,T	NA,1	NA,-inf	NA,inf	NA,1.86622	0.000775956	0.000855016
3	chr5:75761781:T:C	75761781	NA,C	NA,T	NA,1	NA,-inf	NA,inf	NA,1.86622	0.000775956	0.000855016
3	chr5:75761970:G:A	75761970	NA,A	NA,G	NA,1	NA,-inf	NA,inf	NA,1.86622	0.000775956	0.000855016
3	chr5:75766849:CAGTACT:C	75766849	NA,C	NA,CAGTACT	NA,1	NA,-inf	NA,inf	NA,1.86622	0.000775956	0.000855016
3	chr5:75775891:A:G	75775891	NA,G	NA,A	NA,1	NA,-inf	NA,inf	NA,1.86622	0.000775956	0.000855016
3	chr5:75768949:G:A	75768949	NA,A	NA,G	NA,1	NA,-inf	NA,inf	NA,1.86565	0.000775172	0.000854152
3	chr5:75242434:A:G	75242434	G,G	A,A	1,1	-inf,-inf	inf,inf	14.2934,0.0485742	0.000774564	0.000788646
3	chr5:75765640:A:G	75765640	NA,G	NA,A	NA,1	NA,-inf	NA,inf	NA,1.86531	0.000774517	0.000853439
3	chr5:75767860:TTC:T	75767860	NA,T	NA,TTC	NA,1	NA,-inf	NA,inf	NA,1.86463	0.000773809	0.000852657
3	chr5:75176400:T:C	75176400	C,C	T,T	1,1	-inf,-inf	inf,inf	13.99,0.0866395	0.000773509	0.000787271
3	chr5:75768006:T:C	75768006	NA,C	NA,T	NA,1	NA,-inf	NA,inf	NA,1.86445	0.00077336	0.000852162
3	chr5:75762165:C:A	75762165	NA,A	NA,C	NA,1	NA,-inf	NA,inf	NA,1.86441	0.000773198	0.000851986
3	chr5:75775815:A:G	75775815	NA,G	NA,A	NA,1	NA,-inf	NA,inf	NA,1.86293	0.000771019	0.000849585
3	chr5:75146585:G:A	75146585	A,A	G,G	1,1	-inf,-inf	inf,inf	13.9818,0.0750173	0.000769676	0.000783342
3	chr5:75778713:T:C	75778713	NA,C	NA,T	NA,1	NA,-inf	NA,inf	NA,1.85213	0.000768491	0.000846441
3	chr5:75202159:T:C	75202159	C,C	T,T	1,1	-inf,-inf	inf,inf	13.9807,0.0761883	0.000767601	0.000781247
3	chr5:75241781:A:G	75241781	G,G	A,A	1,1	-inf,-inf	inf,inf	14.4006,0.00147855	0.000767304	0.000780886
3	chr5:75184174:G:A	75184174	A,A	G,G	1,1	-inf,-inf	inf,inf	15.3948,0.264271	0.000766675	0.000783011
3	chr5:76188456:G:A	76188456	A,A	G,G	1,1	-inf,inf	inf,inf	3.07982,0.15402	0.000764432	0.000816687
3	chr5:75879258:G:T	75879258	NA,T	NA,G	NA,1	NA,inf	NA,inf	NA,2.00631	0.000764402	0.000823443
3	chr5:75801509:C:T	75801509	NA,T	NA,C	NA,1	NA,inf	NA,inf	NA,1.58007	0.000763901	0.000824893
3	chr5:75238547:A:G	75238547	G,G	A,A	1,1	-inf,inf	inf,inf	14.3509,0.00913113	0.000761978	0.000775428
3	chr5:75152669:C:T	75152669	T,T	C,C	1,1	-inf,-inf	inf,inf	13.9499,0.0546329	0.000760343	0.000773815
3	chr5:76188216:A:G	76188216	G,G	A,A	1,1	-inf,-inf	inf,inf	3.07864,0.171678	0.000759761	0.000810904
3	chr5:75147307:C:T	75147307	T,T	C,C	1,1	-inf,-inf	inf,inf	13.9486,0.0573995	0.000758477	0.000771932
3	chr5:75131131:C:T	75131131	T,T	C,C	1,1	-inf,inf	inf,inf	10.8065,0.110894	0.000757595	0.000796758
3	chr5:75927854:T:A	75927854	NA,A	NA,T	NA,1	NA,-inf	NA,inf	NA,1.86877	0.000757403	0.00084575
3	chr5:75123968:G:A	75123968	A,A	G,G	1,1	-inf,-inf	inf,inf	13.9597,0.0695519	0.000756675	0.000770145
3	chr5:75159238:A:G	75159238	G,G	A,A	1,1	-inf,-inf	inf,inf	13.9678,0.0922578	0.000755785	0.000769308
3	chr5:75858915:T:A	75858915	NA,A	NA,T	NA,1	NA,inf	NA,inf	NA,1.9063	0.000755692	0.000804301
3	chr5:75163395:A:G	75163395	G,G	A,A	1,1	-inf,-inf	inf,inf	13.9527,0.0784459	0.000753377	0.000766812
3	chr5:75794662:A:T	75794662	NA,T	NA,A	NA,1	NA,inf	NA,inf	NA,1.6898	0.000752083	0.000807373
3	chr5:75241646:A:G	75241646	G,G	A,A	1,1	-inf,-inf	inf,inf	14.3728,0.0142697	0.000748691	0.000762037
3	chr5:75166025:T:G	75166025	G,G	T,T	1,1	-inf,-inf	inf,inf	13.9475,0.0859821	0.000748465	0.00076187
3	chr5:75150727:T:C	75150727	C,C	T,T	1,1	-inf,inf	inf,inf	10.7861,0.110225	0.000745255	0.000783819
3	chr5:75127514:A:G	75127514	G,G	A,A	1,1	-inf,-inf	inf,inf	13.8676,0.122723	0.000743946	0.00075757
3	chr5:75230857:T:A	75230857	A,A	T,T	1,1	-inf,inf	inf,inf	10.7704,0.119628	0.000741777	0.000780228
3	chr5:75256105:G:A	75256105	A,A	G,G	1,1	-inf,inf	inf,inf	11.5022,0.092031	0.000738916	0.000779065
3	chr5:75104691:G:C	75104691	C,C	G,G	1,1	-inf,inf	inf,inf	13.8277,0.0989426	0.000738852	0.000775815
3	chr5:74661905:T:C	74661905	NA,C	NA,T	NA,1	NA,-inf	NA,inf	NA,1.85827	0.000738529	0.000826508
3	chr5:75145875:G:A	75145875	A,A	G,G	1,1	-inf,-inf	inf,inf	13.8588,0.14533	0.000737395	0.000751036
3	chr5:75177103:C:T	75177103	T,T	C,C	1,1	-inf,-inf	inf,inf	15.3486,0.268218	0.000735499	0.000751302
3	chr5:75147095:A:G	75147095	G,G	A,A	1,1	-inf,-inf	inf,inf	13.9249,0.0623863	0.000734458	0.000747594
3	chr5:75904240:G:A	75904240	A,A	G,G	1,1	-inf,inf	inf,inf	3.96233,0.584595	0.00073383	0.000808764
3	chr5:75177114:G:A	75177114	A,A	G,G	1,1	-inf,-inf	inf,inf	13.941,0.0864612	0.000733653	0.000746825
3	chr5:75134309:A:G	75134309	G,G	A,A	1,1	-inf,-inf	inf,inf	13.9263,0.0757558	0.000732811	0.000745968
3	chr5:75161448:C:T	75161448	T,T	C,C	1,1	-inf,-inf	inf,inf	13.9179,0.0732953	0.000731537	0.000744662
3	chr5:76115265:C:T	76115265	NA,T	NA,C	NA,1	NA,inf	NA,inf	NA,1.83765	0.000731014	0.000803891
3	chr5:75736061:C:T	75736061	NA,T	NA,C	NA,1	NA,inf	NA,inf	NA,2.1548	0.000730451	0.000812799
3	chr5:74885100:G:A	74885100	NA,A	NA,G	NA,1	NA,inf	NA,inf	NA,1.92812	0.000730121	0.000808022
3	chr5:75791784:C:T	75791784	NA,T	NA,C	NA,1	NA,inf	NA,inf	NA,1.55966	0.000730021	0.000788422
3	chr5:75167360:T:G	75167360	G,G	T,T	1,1	-inf,-inf	inf,inf	13.9207,0.0784459	0.000729542	0.000742652
3	chr5:75767867:G:A	75767867	NA,A	NA,G	NA,1	NA,-inf	NA,inf	NA,1.84329	0.000728964	0.000804362
3	chr5:76590290:A:G	76590290	NA,G	NA,A	NA,1	NA,inf	NA,inf	NA,1.85224	0.000727679	0.000808535
3	chr5:75795102:C:G	75795102	NA,G	NA,C	NA,1	NA,inf	NA,inf	NA,1.55736	0.000727215	0.000785416
3	chr5:76189420:C:T	76189420	T,T	C,C	1,1	-inf,inf	inf,inf	3.07041,0.109625	0.000726248	0.000775879
3	chr5:75174028:G:A	75174028	A,A	G,G	1,1	-inf,-inf	inf,inf	15.3301,0.265525	0.000724816	0.000740423
3	chr5:75206748:G:A	75206748	A,A	G,G	1,1	-inf,-inf	inf,inf	13.9203,0.0809868	0.000723563	0.000736595
3	chr5:75099143:A:G	75099143	G,G	A,A	1,1	-inf,-inf	inf,inf	13.837,0.126051	0.000723095	0.000736432
3	chr5:75141403:C:A	75141403	A,A	C,C	1,1	-inf,-inf	inf,inf	13.9142,0.0736538	0.000722357	0.000735348
3	chr5:75161013:A:G	75161013	G,G	A,A	1,1	-inf,-inf	inf,inf	13.9134,0.0883892	0.000720693	0.000733709
3	chr5:75186358:C:T	75186358	T,T	C,C	1,1	-inf,-inf	inf,inf	13.9064,0.0696665	0.000718554	0.00073148
3	chr5:75202017:A:C	75202017	C,C	A,A	1,1	-inf,-inf	inf,inf	13.9098,0.078149	0.000716849	0.000729776
3	chr5:75214692:T:G	75214692	G,G	T,T	1,1	-inf,-inf	inf,inf	13.9074,0.0825364	0.000714498	0.000727427
3	chr5:75109272:A:G	75109272	G,G	A,A	1,1	-inf,-inf	inf,inf	13.8974,0.0709742	0.000714331	0.000727196
3	chr5:75201259:G:A	75201259	A,A	G,G	1,1	-inf,-inf	inf,inf	13.9059,0.0814259	0.000714165	0.000727067
3	chr5:75066032:C:A	75066032	A,A	C,C	1,1	-inf,-inf	inf,inf	13.8704,0.13975	0.000710762	0.000723962
3	chr5:75196986:T:C	75196986	C,C	T,T	1,1	-inf,-inf	inf,inf	13.9015,0.0759472	0.000710418	0.000723247
3	chr5:76182079:T:G	76182079	G,G	T,T	1,1	-inf,inf	inf,inf	3.0457,0.151478	0.000709514	0.000758273
3	chr5:75183720:C:T	75183720	T,T	C,C	1,1	-inf,-inf	inf,inf	13.8897,0.0726897	0.000705874	0.000718628
3	chr5:75162395:C:T	75162395	T,T	C,C	1,1	-inf,-inf	inf,inf	15.2905,0.272964	0.000705768	0.000721063
3	chr5:75175865:G:A	75175865	A,A	G,G	1,1	-inf,-inf	inf,inf	15.2967,0.261748	0.000702395	0.000717595
3	chr5:75186012:T:C	75186012	C,C	T,T	1,1	-inf,-inf	inf,inf	13.9089,0.113955	0.00070202	0.000714845
3	chr5:75174938:T:A	75174938	A,A	T,T	1,1	-inf,-inf	inf,inf	13.8811,0.0731654	0.000701788	0.000714481
3	chr5:75240830:G:A	75240830	A,A	G,G	1,1	-inf,inf	inf,inf	14.2634,0.00438476	0.000701635	0.000714253
3	chr5:75158881:C:T	75158881	T,T	C,C	1,1	-inf,-inf	inf,inf	13.8736,0.0675452	0.000701364	0.000714033
3	chr5:75077535:C:T	75077535	T,T	C,C	1,1	-inf,-inf	inf,inf	13.8573,0.153638	0.000699298	0.000712375
3	chr5:75214516:C:T	75214516	T,T	C,C	1,1	-inf,-inf	inf,inf	13.8058,0.116073	0.000698827	0.000711758
3	chr5:75181888:T:C	75181888	C,NA	T,NA	1,NA	-inf,NA	inf,NA	11.4353,NA	0.000698082	0.00072247
3	chr5:75174525:G:A	75174525	A,A	G,G	1,1	-inf,-inf	inf,inf	13.8755,0.0708039	0.000697253	0.00070986
3	chr5:75202339:C:A	75202339	A,A	C,C	1,1	-inf,-inf	inf,inf	13.875,0.0725187	0.000696988	0.000709614
3	chr5:75859779:A:G	75859779	NA,G	NA,A	NA,1	NA,inf	NA,inf	NA,2.00151	0.000695794	0.000745161
3	chr5:75141328:G:A	75141328	A,A	G,G	1,1	-inf,-inf	inf,inf	13.8699,0.0751478	0.000692184	0.000704744
3	chr5:76189757:G:A	76189757	A,A	G,G	1,1	-inf,inf	inf,inf	3.04351,0.119284	0.00069213	0.000739599
3	chr5:75069201:C:T	75069201	T,T	C,C	1,1	-inf,-inf	inf,inf	13.8618,0.173125	0.000691607	0.000704651
3	chr5:76710586:T:C	76710586	NA,C	NA,T	NA,1	NA,inf	NA,inf	NA,2.00876	0.000691272	0.00078667
3	chr5:75194393:T:TG	75194393	TG,TG	T,T	1,1	-inf,-inf	inf,inf	13.8611,0.0779896	0.000690553	0.000703087
3	chr5:76587009:A:G	76587009	G,NA	A,NA	1,NA	inf,NA	inf,NA	2.25293,NA	0.000690536	0.000765465
3	chr5:75126385:T:C	75126385	C,C	T,T	1,1	-inf,-inf	inf,inf	13.8193,0.0261692	0.000689502	0.000702044
3	chr5:76689011:TTCTTAGGAA:T	76689011	NA,T	NA,TTCTTAGGAA	NA,1	NA,inf	NA,inf	NA,1.94359	0.000688156	0.000778574
3	chr5:75217162:A:G	75217162	G,G	A,A	1,1	-inf,-inf	inf,inf	13.8587,0.0710899	0.000687765	0.000700252
3	chr5:75100107:T:A	75100107	A,A	T,T	1,1	-inf,-inf	inf,inf	13.8703,0.0907915	0.000687373	0.000699906
3	chr5:75175910:A:G	75175910	G,G	A,A	1,1	-inf,-inf	inf,inf	15.2696,0.26095	0.000686896	0.000701823
3	chr5:76169511:A:G	76169511	G,G	A,A	1,1	-inf,inf	inf,inf	3.01996,0.144794	0.000685229	0.000732351
3	chr5:75772914:T:C	75772914	NA,C	NA,T	NA,1	NA,-inf	NA,inf	NA,1.80196	0.000684609	0.000754623
3	chr5:76180261:G:A	76180261	NA,A	NA,G	NA,1	NA,-inf	NA,inf	NA,1.84502	0.000684581	0.000765541
3	chr5:75839417:T:C	75839417	NA,C	NA,T	NA,1	NA,inf	NA,inf	NA,1.96507	0.000683994	0.00073887
3	chr5:75223224:G:A	75223224	A,A	G,G	1,1	-inf,-inf	inf,inf	13.8585,0.0784459	0.000683603	0.000696054
3	chr5:75170912:C:T	75170912	T,T	C,C	1,1	-inf,-inf	inf,inf	13.8501,0.079882	0.000680249	0.00069265
3	chr5:75892824:T:C	75892824	C,C	T,T	1,1	-inf,-inf	inf,inf	4.67704,0.0986192	0.000680235	0.000747495
3	chr5:74815161:AATATACTTAGAT:A	74815161	NA,A	NA,AATATACTTAGAT	NA,1	NA,inf	NA,inf	NA,1.91392	0.00067837	0.000752063
3	chr5:75855990:A:G	75855990	NA,G	NA,A	NA,1	NA,inf	NA,inf	NA,1.85158	0.000678147	0.000722378
3	chr5:75138010:A:C	75138010	C,NA	A,NA	1,NA	-inf,NA	inf,NA	11.3751,NA	0.000677323	0.00070106
3	chr5:75224450:T:A	75224450	A,A	T,T	1,1	-inf,-inf	inf,inf	13.7595,0.119786	0.000675836	0.000688408
3	chr5:75232951:G:A	75232951	A,A	G,G	1,1	-inf,-inf	inf,inf	13.7745,0.0565568	0.00067472	0.000686998
3	chr5:75127418:A:T	75127418	T,T	A,A	1,1	-inf,-inf	inf,inf	13.8335,0.0682118	0.000674409	0.000686712
3	chr5:75157993:C:G	75157993	G,G	C,C	1,1	-inf,-inf	inf,inf	13.8207,0.0571288	0.000672897	0.000685127
3	chr5:75131912:A:C	75131912	C,C	A,A	1,1	-inf,-inf	inf,inf	13.8284,0.0655793	0.000672722	0.000684957
3	chr5:74644144:G:A	74644144	NA,A	NA,G	NA,1	NA,inf	NA,inf	NA,1.83195	0.000672316	0.000743846
3	chr5:75795723:T:C	75795723	NA,C	NA,T	NA,1	NA,-inf	NA,inf	NA,1.79858	0.000671538	0.000757485
3	chr5:75241926:C:T	75241926	T,T	C,C	1,1	-inf,-inf	inf,inf	14.2711,0.0117119	0.00067026	0.000682494
3	chr5:76491031:A:G	76491031	NA,G	NA,A	NA,1	NA,inf	NA,inf	NA,1.77557	0.000669708	0.000738771
3	chr5:76717098:T:G	76717098	NA,G	NA,T	NA,1	NA,inf	NA,inf	NA,1.98492	0.000668987	0.000759479
3	chr5:75765485:G:A	75765485	NA,A	NA,G	NA,1	NA,-inf	NA,inf	NA,1.79081	0.000668783	0.000737183
3	chr5:76678650:A:G	76678650	NA,G	NA,A	NA,1	NA,inf	NA,inf	NA,1.91407	0.000666903	0.000746249
3	chr5:76175457:G:C	76175457	C,C	G,G	1,1	-inf,inf	inf,inf	3.09962,0.00843419	0.000664159	0.000709644
3	chr5:75112166:C:T	75112166	T,T	C,C	1,1	-inf,inf	inf,inf	13.7267,0.0754703	0.000662895	0.000696094
3	chr5:75137433:G:A	75137433	A,A	G,G	1,1	-inf,-inf	inf,inf	13.8081,0.0614326	0.000661709	0.00067379
3	chr5:75131884:T:C	75131884	C,C	T,T	1,1	-inf,-inf	inf,inf	13.8134,0.0769003	0.000660227	0.00067231
3	chr5:75155353:G:C	75155353	C,C	G,G	1,1	-inf,-inf	inf,inf	13.7964,0.0535738	0.000658606	0.000670601
3	chr5:75421986:T:A	75421986	A,A	T,T	1,1	-inf,-inf	inf,inf	13.7867,0.0611978	0.000656419	0.000694701
3	chr5:74666323:G:A	74666323	NA,A	NA,G	NA,1	NA,-inf	NA,inf	NA,1.89062	0.000656224	0.000738903
3	chr5:75987368:A:G	75987368	G,NA	A,NA	1,NA	-inf,NA	inf,NA	3.91727,NA	0.000655962	0.000731912
3	chr5:76725962:TGTCA:T	76725962	NA,T	NA,TGTCA	NA,1	NA,inf	NA,inf	NA,1.96588	0.000654818	0.000743125
3	chr5:75088290:A:G	75088290	G,G	A,A	1,1	-inf,-inf	inf,inf	10.8881,0.30817	0.00065154	0.000665711
3	chr5:75769553:A:T	75769553	NA,T	NA,A	NA,1	NA,-inf	NA,inf	NA,1.77586	0.000650907	0.000717774
3	chr5:75137535:T:C	75137535	C,C	T,T	1,1	-inf,-inf	inf,inf	13.7338,0.0163966	0.000647538	0.000659433
3	chr5:74834848:A:G	74834848	NA,G	NA,A	NA,1	NA,inf	NA,inf	NA,1.82279	0.000647455	0.000718353
3	chr5:75885185:C:G	75885185	G,G	C,C	1,1	-inf,inf	inf,inf	3.92573,0.721839	0.000646004	0.000690951
3	chr5:75893449:C:T	75893449	T,T	C,C	1,1	-inf,-inf	inf,inf	4.62646,0.125417	0.000644394	0.000708283
3	chr5:75870812:G:A	75870812	A,A	G,G	1,1	-inf,-inf	inf,inf	4.61195,0.185489	0.000643693	0.000706512
3	chr5:76656154:C:T	76656154	NA,T	NA,C	NA,1	NA,-inf	NA,inf	NA,2.2431	0.000638964	0.000780116
3	chr5:76654715:G:A	76654715	NA,A	NA,G	NA,1	NA,-inf	NA,inf	NA,2.24292	0.000636826	0.000777618
3	chr5:76655447:TTTTG:T	76655447	NA,T	NA,TTTTG	NA,1	NA,-inf	NA,inf	NA,2.24292	0.000636826	0.000777618
3	chr5:76655662:T:A	76655662	NA,A	NA,T	NA,1	NA,-inf	NA,inf	NA,2.24035	0.000633973	0.000774066
3	chr5:75126137:A:G	75126137	G,G	A,A	1,1	-inf,-inf	inf,inf	13.7219,0.0277409	0.000632831	0.000644546
3	chr5:76175429:G:A	76175429	A,A	G,G	1,1	-inf,inf	inf,inf	3.07525,0.00527911	0.000632673	0.000676161
3	chr5:75884388:A:G	75884388	G,G	A,A	1,1	-inf,-inf	inf,inf	4.60216,0.172617	0.000632163	0.000693896
3	chr5:76656451:G:A	76656451	NA,A	NA,G	NA,1	NA,-inf	NA,inf	NA,2.2377	0.000631104	0.000770501
3	chr5:75115804:C:G	75115804	G,G	C,C	1,1	-inf,-inf	inf,inf	13.7721,0.0906676	0.000628888	0.000640558
3	chr5:75125572:A:G	75125572	G,G	A,A	1,1	-inf,-inf	inf,inf	13.7142,0.0277998	0.000628631	0.000640287
3	chr5:75246795:C:T	75246795	T,T	C,C	1,1	-inf,inf	inf,inf	11.1511,0.200451	0.000626703	0.000660423
3	chr5:76711462:G:A	76711462	NA,A	NA,G	NA,1	NA,inf	NA,inf	NA,1.96441	0.00062604	0.000711837
3	chr5:75387630:T:C	75387630	C,C	T,T	1,1	-inf,-inf	inf,inf	13.8917,0.131027	0.000625544	0.000660945
3	chr5:76176319:G:A	76176319	A,A	G,G	1,1	-inf,inf	inf,inf	2.98344,0.151891	0.000624085	0.00066729
3	chr5:75126294:T:C	75126294	C,C	T,T	1,1	-inf,-inf	inf,inf	13.7142,0.0303548	0.000623108	0.000634678
3	chr5:75229340:G:A	75229340	A,A	G,G	1,1	-inf,-inf	inf,inf	13.7811,0.113327	0.000622616	0.000634267
3	chr5:75770504:C:T	75770504	NA,T	NA,C	NA,1	NA,-inf	NA,inf	NA,2.06796	0.000622013	0.000694402
3	chr5:75076316:T:C	75076316	C,C	T,T	1,1	-inf,inf	inf,inf	13.6499,0.0693785	0.000621126	0.000652777
3	chr5:74851739:C:T	74851739	NA,T	NA,C	NA,1	NA,inf	NA,inf	NA,1.8635	0.000619894	0.000687245
3	chr5:74883943:G:A	74883943	NA,A	NA,G	NA,1	NA,inf	NA,inf	NA,1.84036	0.00061853	0.00068473
3	chr5:75857116:C:A	75857116	NA,A	NA,C	NA,1	NA,inf	NA,inf	NA,1.93614	0.000617027	0.000661216
3	chr5:75795807:G:A	75795807	NA,A	NA,G	NA,1	NA,inf	NA,inf	NA,1.58836	0.000616712	0.000662906
3	chr5:75200657:A:T	75200657	T,T	A,A	1,1	-inf,inf	inf,inf	10.5382,0.198089	0.00061587	0.000648684
3	chr5:75115502:C:A	75115502	A,A	C,C	1,1	-inf,-inf	inf,inf	13.7661,0.166751	0.000615585	0.000627432
3	chr5:75884805:TTAA:T	75884805	T,T	TTAA,TTAA	1,1	-inf,-inf	inf,inf	4.58223,0.17384	0.000613572	0.000673522
3	chr5:75126782:C:T	75126782	T,T	C,C	1,1	-inf,-inf	inf,inf	13.6936,0.0347619	0.000611765	0.000623182
3	chr5:76613046:A:G	76613046	NA,G	NA,A	NA,1	NA,-inf	NA,inf	NA,1.8099	0.00060908	0.000676826
3	chr5:75139286:GAAT:G	75139286	G,G	GAAT,GAAT	1,1	-inf,inf	inf,inf	10.6149,0.0812885	0.000608031	0.000639955
3	chr5:75181024:A:C	75181024	C,C	A,A	1,1	-inf,-inf	inf,inf	13.7552,0.320922	0.000607695	0.000619922
3	chr5:75162561:G:T	75162561	T,T	G,G	1,1	-inf,inf	inf,inf	10.59,0.113656	0.000607614	0.00063965
3	chr5:75619452:G:A	75619452	NA,A	NA,G	NA,1	NA,-inf	NA,inf	NA,1.96078	0.000605815	0.000684226
3	chr5:75884048:G:A	75884048	NA,A	NA,G	NA,1	NA,inf	NA,inf	NA,1.9208	0.000604449	0.000647704
3	chr5:76339886:G:A	76339886	NA,A	NA,G	NA,1	NA,-inf	NA,inf	NA,1.82384	0.000604348	0.000683038
3	chr5:76190079:A:G	76190079	G,G	A,A	1,1	-inf,inf	inf,inf	3.01179,0.139817	0.000603803	0.000645078
3	chr5:76074417:C:A	76074417	NA,A	NA,C	NA,1	NA,inf	NA,inf	NA,1.66096	0.000601953	0.000667172
3	chr5:75878110:A:G	75878110	NA,G	NA,A	NA,1	NA,inf	NA,inf	NA,1.91818	0.000601552	0.000644622
3	chr5:75227730:C:T	75227730	T,T	C,C	1,1	-inf,-inf	inf,inf	13.7392,0.158299	0.000600907	0.000612511
3	chr5:75129950:G:A	75129950	A,A	G,G	1,1	-inf,-inf	inf,inf	13.7328,0.131196	0.00059968	0.00061118
3	chr5:76062238:G:A	76062238	NA,A	NA,G	NA,1	NA,inf	NA,inf	NA,1.81271	0.000598016	0.000658914
3	chr5:75188450:C:T	75188450	T,T	C,C	1,1	-inf,-inf	inf,inf	13.74,0.178859	0.000596823	0.000608428
3	chr5:75202890:C:T	75202890	T,T	C,C	1,1	-inf,-inf	inf,inf	13.7364,0.177932	0.00059652	0.000608117
3	chr5:75387075:G:A	75387075	A,A	G,G	1,1	-inf,-inf	inf,inf	13.7051,0.00395975	0.00059474	0.000629148
3	chr5:75114596:A:G	75114596	G,NA	A,NA	1,NA	-inf,NA	inf,NA	4.6209,NA	0.000593765	0.000659393
3	chr5:75078547:A:G	75078547	G,G	A,A	1,1	-inf,inf	inf,inf	10.5307,0.110217	0.000592121	0.00062369
3	chr5:75133340:A:C	75133340	C,C	A,A	1,1	-inf,-inf	inf,inf	13.7106,0.154542	0.00059153	0.000602974
3	chr5:76190589:G:A	76190589	A,A	G,G	1,1	-inf,-inf	inf,inf	2.90754,0.256419	0.00059087	0.000630631
3	chr5:75885184:C:T	75885184	NA,T	NA,C	NA,1	NA,inf	NA,inf	NA,1.90668	0.000589335	0.000631667
3	chr5:74857833:C:G	74857833	G,NA	C,NA	1,NA	-inf,NA	inf,NA	2.52767,NA	0.000586804	0.000630165
3	chr5:75782287:G:T	75782287	NA,T	NA,G	NA,1	NA,inf	NA,inf	NA,1.48671	0.000585191	0.000646976
3	chr5:75072332:G:A	75072332	A,A	G,G	1,1	-inf,inf	inf,inf	10.5282,0.115788	0.000583632	0.000614693
3	chr5:75204930:G:A	75204930	A,A	G,G	1,1	-inf,-inf	inf,inf	13.714,0.18439	0.000583421	0.000594837
3	chr5:75776522:A:G	75776522	NA,G	NA,A	NA,1	NA,inf	NA,inf	NA,1.48418	0.000583308	0.000644836
3	chr5:75132853:G:A	75132853	A,A	G,G	1,1	-inf,-inf	inf,inf	13.7074,0.173987	0.00058329	0.000594669
3	chr5:75794821:A:T	75794821	NA,T	NA,A	NA,1	NA,-inf	NA,inf	NA,2.09737	0.000581883	0.000648759
3	chr5:75842792:T:C	75842792	NA,C	NA,T	NA,1	NA,inf	NA,inf	NA,1.87984	0.000581586	0.000628838
3	chr5:75175201:G:A	75175201	A,A	G,G	1,1	-inf,-inf	inf,inf	13.7087,0.176125	0.000580853	0.000592201
3	chr5:75773750:A:G	75773750	NA,G	NA,A	NA,1	NA,-inf	NA,inf	NA,1.71377	0.000580386	0.000639994
3	chr5:75843213:C:G	75843213	NA,G	NA,C	NA,1	NA,inf	NA,inf	NA,1.87858	0.000580245	0.000627398
3	chr5:75202060:T:C	75202060	C,C	T,T	1,1	-inf,-inf	inf,inf	13.6975,0.124745	0.000577882	0.000589029
3	chr5:76190030:A:G	76190030	G,G	A,A	1,1	-inf,inf	inf,inf	3.00267,0.103634	0.000577219	0.000616666
3	chr5:75101559:A:G	75101559	G,G	A,A	1,1	-inf,-inf	inf,inf	13.6971,0.171004	0.000576916	0.000588169
3	chr5:75061032:T:C	75061032	C,C	T,T	1,1	-inf,inf	inf,inf	13.553,0.00299316	0.00057563	0.000586444
3	chr5:75774990:G:GC	75774990	NA,GC	NA,G	NA,1	NA,inf	NA,inf	NA,1.47222	0.000571576	0.000631842
3	chr5:75109080:C:T	75109080	T,T	C,C	1,1	-inf,-inf	inf,inf	13.6823,0.174282	0.00057001	0.000581168
3	chr5:75841716:C:T	75841716	NA,T	NA,C	NA,1	NA,inf	NA,inf	NA,1.86417	0.000564806	0.000610799
3	chr5:75883807:T:A	75883807	A,A	T,T	1,1	-inf,-inf	inf,inf	4.53082,0.176831	0.000564776	0.000620098
3	chr5:75097057:C:T	75097057	T,T	C,C	1,1	-inf,inf	inf,inf	13.6154,0.0419489	0.000563248	0.000591774
3	chr5:75242660:A:G	75242660	G,G	A,A	1,1	-inf,inf	inf,inf	11.1361,0.0799386	0.000562254	0.000591788
3	chr5:75180548:G:A	75180548	A,A	G,G	1,1	-inf,inf	inf,inf	10.5228,0.108816	0.000562008	0.000591819
3	chr5:75212587:G:T	75212587	T,T	G,G	1,1	-inf,-inf	inf,inf	13.6666,0.154321	0.000559983	0.000570967
3	chr5:74824402:C:T	74824402	T,NA	C,NA	1,NA	-inf,NA	inf,NA	2.51209,NA	0.000559187	0.000600787
3	chr5:75208327:G:A	75208327	A,A	G,G	1,1	-inf,-inf	inf,inf	13.6658,0.166714	0.000558158	0.000569123
3	chr5:75179993:C:T	75179993	T,T	C,C	1,1	-inf,-inf	inf,inf	13.6666,0.173193	0.000557771	0.000568747
3	chr5:76058354:C:A	76058354	NA,A	NA,C	NA,1	NA,inf	NA,inf	NA,1.77747	0.000557225	0.000614391
3	chr5:75197153:C:T	75197153	T,T	C,C	1,1	-inf,-inf	inf,inf	13.6612,0.169207	0.000556651	0.000567601
3	chr5:75221805:AAT:A	75221805	A,A	AAT,AAT	1,1	-inf,-inf	inf,inf	13.6465,0.176631	0.000556194	0.000567285
3	chr5:76514783:C:T	76514783	NA,T	NA,C	NA,1	NA,inf	NA,inf	NA,1.73803	0.000553827	0.000617388
3	chr5:75760746:C:T	75760746	NA,T	NA,C	NA,1	NA,-inf	NA,inf	NA,1.69253	0.000553709	0.000610712
3	chr5:75602312:A:G	75602312	G,G	A,A	1,1	-inf,-inf	inf,inf	13.7939,0.169118	0.000551386	0.000582909
3	chr5:75533879:C:T	75533879	T,T	C,C	1,1	-inf,-inf	inf,inf	13.7688,0.134461	0.000549175	0.000580622
3	chr5:75211182:C:A	75211182	A,A	C,C	1,1	-inf,-inf	inf,inf	13.6445,0.172431	0.00054651	0.00055731
3	chr5:75211565:C:A	75211565	A,A	C,C	1,1	-inf,-inf	inf,inf	13.6373,0.168584	0.000544026	0.00055476
3	chr5:75230664:GT:G	75230664	G,G	GT,GT	1,1	-inf,-inf	inf,inf	13.6384,0.199482	0.000543769	0.00055461
3	chr5:76511931:C:T	76511931	NA,T	NA,C	NA,1	NA,inf	NA,inf	NA,1.80252	0.00054363	0.00061418
3	chr5:75194173:G:A	75194173	A,A	G,G	1,1	-inf,-inf	inf,inf	13.6248,0.169426	0.000543565	0.000554306
3	chr5:75135348:C:A	75135348	A,A	C,C	1,1	-inf,-inf	inf,inf	13.5632,0.0354556	0.000542811	0.000553197
3	chr5:75885796:C:G	75885796	G,G	C,C	1,1	-inf,-inf	inf,inf	4.50858,0.173258	0.000542773	0.000595931
3	chr5:75116355:C:T	75116355	T,T	C,C	1,1	-inf,inf	inf,inf	10.5321,0.0390648	0.000540879	0.000569358
3	chr5:75914430:T:C	75914430	C,C	T,T	1,1	-inf,inf	inf,inf	4.17051,0.0417899	0.000540321	0.000596471
3	chr5:75032818:A:G	75032818	G,G	A,A	1,1	-inf,-inf	inf,inf	6.17596,1.97991	0.000539874	0.000569632
3	chr5:75767961:G:A	75767961	NA,A	NA,G	NA,1	NA,-inf	NA,inf	NA,1.68674	0.000539349	0.000595177
3	chr5:75093974:G:A	75093974	A,A	G,G	1,1	-inf,-inf	inf,inf	13.6219,0.17729	0.000538711	0.000549396
3	chr5:76170012:T:C	76170012	C,C	T,T	1,1	-inf,inf	inf,inf	2.90089,0.146807	0.000538304	0.000575837
3	chr5:76169947:G:A	76169947	A,A	G,G	1,1	-inf,inf	inf,inf	2.89998,0.149838	0.00053784	0.000575378
3	chr5:75094076:A:C	75094076	C,C	A,A	1,1	-inf,-inf	inf,inf	13.6204,0.167277	0.000537216	0.00054785
3	chr5:75230117:C:T	75230117	T,T	C,C	1,1	-inf,-inf	inf,inf	13.6204,0.179758	0.00053503	0.000545658
3	chr5:74962263:A:G	74962263	NA,G	NA,A	NA,1	NA,inf	NA,inf	NA,1.85743	0.000529925	0.000587669
3	chr5:75173712:A:G	75173712	G,G	A,A	1,1	-inf,inf	inf,inf	10.5109,0.0454766	0.000529139	0.000557026
3	chr5:75242381:C:T	75242381	T,T	C,C	1,1	-inf,inf	inf,inf	11.0608,0.0747679	0.000525896	0.000553676
3	chr5:75725887:C:A	75725887	NA,A	NA,C	NA,1	NA,inf	NA,inf	NA,1.9708	0.000525824	0.000585403
3	chr5:76169100:G:A	76169100	A,A	G,G	1,1	-inf,inf	inf,inf	2.88505,0.160081	0.00052509	0.000561794
3	chr5:75171059:A:C	75171059	C,C	A,A	1,1	-inf,-inf	inf,inf	13.5889,0.182126	0.000524058	0.000534523
3	chr5:76135614:A:G	76135614	G,G	A,A	1,1	inf,inf	inf,inf	1.67505,0.935022	0.000523399	0.000567376
3	chr5:75898387:T:C	75898387	NA,C	NA,T	NA,1	NA,inf	NA,inf	NA,1.84333	0.000522806	0.000560831
3	chr5:75906902:G:A	75906902	NA,A	NA,G	NA,1	NA,inf	NA,inf	NA,1.84333	0.000522806	0.000560831
3	chr5:75231647:C:T	75231647	T,T	C,C	1,1	-inf,-inf	inf,inf	13.595,0.179653	0.000520941	0.000531354
3	chr5:75177527:T:C	75177527	C,C	T,T	1,1	-inf,-inf	inf,inf	13.581,0.142621	0.000520267	0.000530554
3	chr5:75159242:C:A	75159242	A,A	C,C	1,1	-inf,inf	inf,inf	10.5503,0.000385815	0.000519921	0.000547366
3	chr5:76053619:G:A	76053619	NA,A	NA,G	NA,1	NA,inf	NA,inf	NA,1.73939	0.00051944	0.000572828
3	chr5:76178928:C:T	76178928	T,T	C,C	1,1	-inf,inf	inf,inf	2.94193,0.0846976	0.000519286	0.000555688
3	chr5:75127675:T:A	75127675	A,A	T,T	1,1	-inf,inf	inf,inf	10.4722,0.0757458	0.000518913	0.000546522
3	chr5:75735200:T:G	75735200	NA,G	NA,T	NA,1	NA,inf	NA,inf	NA,1.22781	0.000518895	0.000573874
3	chr5:75879969:C:G	75879969	G,G	C,C	1,1	-inf,-inf	inf,inf	4.48062,0.172617	0.000518576	0.000569409
3	chr5:75233033:G:T	75233033	T,T	G,G	1,1	-inf,-inf	inf,inf	13.532,0.173411	0.00051853	0.00052891
3	chr5:76494289:C:T	76494289	NA,T	NA,C	NA,1	NA,inf	NA,inf	NA,1.75019	0.000513816	0.000575874
3	chr5:75014140:C:T	75014140	NA,T	NA,C	NA,1	NA,inf	NA,inf	NA,1.57778	0.000511811	0.000565347
3	chr5:76156410:C:T	76156410	T,T	C,C	1,1	-inf,inf	inf,inf	2.90845,0.154203	0.00050917	0.000544931
3	chr5:76174060:C:T	76174060	T,T	C,C	1,1	-inf,inf	inf,inf	2.84869,0.233845	0.000507795	0.00054172
3	chr5:75798827:C:T	75798827	NA,T	NA,C	NA,1	NA,inf	NA,inf	NA,1.41561	0.000505037	0.000558899
3	chr5:76064844:A:G	76064844	NA,G	NA,A	NA,1	NA,inf	NA,inf	NA,1.70656	0.000499877	0.000551301
3	chr5:75229012:A:G	75229012	G,G	A,A	1,1	-inf,-inf	inf,inf	13.5434,0.153987	0.000499655	0.000509659
3	chr5:75873672:C:T	75873672	T,T	C,C	1,1	-inf,-inf	inf,inf	4.47587,0.143645	0.000499141	0.000548304
3	chr5:76190588:T:C	76190588	C,C	T,T	1,1	-inf,inf	inf,inf	2.87353,0.119494	0.000498639	0.00053319
3	chr5:74993059:A:G	74993059	NA,G	NA,A	NA,1	NA,inf	NA,inf	NA,1.72878	0.000495232	0.000549401
3	chr5:75765164:G:A	75765164	NA,A	NA,G	NA,1	NA,-inf	NA,inf	NA,1.63411	0.000495008	0.000546037
3	chr5:75765056:C:G	75765056	NA,G	NA,C	NA,1	NA,-inf	NA,inf	NA,1.63397	0.000494869	0.000545883
3	chr5:75098538:C:T	75098538	T,T	C,C	1,1	-inf,inf	inf,inf	10.4497,0.0442358	0.000494467	0.000520715
3	chr5:75765082:C:G	75765082	NA,G	NA,C	NA,1	NA,-inf	NA,inf	NA,1.6302	0.000491311	0.000541973
3	chr5:75037218:T:C	75037218	NA,C	NA,T	NA,1	NA,-inf	NA,inf	NA,1.53853	0.000489277	0.000548862
3	chr5:75195890:TTCA:T	75195890	T,T	TTCA,TTCA	1,1	-inf,-inf	inf,inf	13.5148,0.177932	0.000488257	0.000498133
3	chr5:75911958:C:A	75911958	A,A	C,C	1,1	-inf,inf	inf,inf	4.1226,0.0603944	0.000485022	0.000535914
3	chr5:76202370:G:T	76202370	T,T	G,G	1,1	-inf,inf	inf,inf	3.2003,0.276906	0.000483305	0.000520224
3	chr5:75882151:C:T	75882151	T,NA	C,NA	1,NA	-inf,NA	inf,NA	3.22957,NA	0.000482874	0.000527091
3	chr5:75785306:C:T	75785306	NA,T	NA,C	NA,1	NA,inf	NA,inf	NA,1.38992	0.000480105	0.000531195
3	chr5:75876508:T:C	75876508	C,C	T,T	1,1	-inf,-inf	inf,inf	4.46435,0.0794284	0.000477975	0.000525519
3	chr5:75924799:AAAAAT:A	75924799	NA,A	NA,AAAAAT	NA,1	NA,-inf	NA,inf	NA,1.6276	0.000476006	0.000531646
3	chr5:75537094:C:T	75537094	T,T	C,C	1,1	-inf,-inf	inf,inf	12.6411,0.0769439	0.000475085	0.000503216
3	chr5:75887791:G:A	75887791	A,A	G,G	1,1	-inf,inf	inf,inf	3.90186,0.545115	0.000474863	0.000510376
3	chr5:75941446:G:A	75941446	NA,A	NA,G	NA,1	NA,inf	NA,inf	NA,1.7425	0.000472918	0.000526708
3	chr5:75162702:A:G	75162702	G,G	A,A	1,1	-inf,inf	inf,inf	10.4028,0.0473167	0.000469933	0.000494998
3	chr5:75086557:G:T	75086557	T,T	G,G	1,1	-inf,inf	inf,inf	10.3692,0.0629674	0.000469184	0.000494448
3	chr5:76196714:G:A	76196714	A,A	G,G	1,1	-inf,-inf	inf,inf	2.75496,0.00988428	0.000468305	0.000500453
3	chr5:75865550:G:A	75865550	A,A	G,G	1,1	-inf,inf	inf,inf	4.44368,0.11561	0.000467996	0.000515664
3	chr5:76047966:T:C	76047966	NA,C	NA,T	NA,1	NA,inf	NA,inf	NA,1.63678	0.000467704	0.000514437
3	chr5:75870483:T:A	75870483	A,A	T,T	1,1	-inf,-inf	inf,inf	4.41314,0.172717	0.000463546	0.00050909
3	chr5:75744159:C:CT	75744159	NA,CT	NA,C	NA,1	NA,inf	NA,inf	NA,1.35118	0.000457678	0.000506542
3	chr5:74652397:C:T	74652397	NA,T	NA,C	NA,1	NA,inf	NA,inf	NA,1.63735	0.000456598	0.000507394
3	chr5:74698146:C:T	74698146	NA,T	NA,C	NA,1	NA,inf	NA,inf	NA,1.61546	0.000453339	0.00050164
3	chr5:75391106:A:C	75391106	C,C	A,A	1,1	-inf,-inf	inf,inf	13.3587,0.119186	0.000451843	0.000478129
3	chr5:75587718:C:T	75587718	NA,T	NA,C	NA,1	NA,inf	NA,inf	NA,2.01105	0.000450963	0.000498596
3	chr5:75593817:T:C	75593817	C,C	T,T	1,1	-inf,-inf	inf,inf	13.5886,0.176845	0.000449639	0.000475784
3	chr5:75098838:T:C	75098838	C,C	T,T	1,1	-inf,-inf	inf,inf	13.3986,0.139732	0.000448709	0.000457858
3	chr5:75774698:G:T	75774698	NA,T	NA,G	NA,1	NA,-inf	NA,inf	NA,1.58224	0.000448293	0.000495726
3	chr5:75808445:A:C	75808445	NA,C	NA,A	NA,1	NA,inf	NA,inf	NA,1.29588	0.000448244	0.000484518
3	chr5:75010395:A:C	75010395	NA,C	NA,A	NA,1	NA,inf	NA,inf	NA,1.48616	0.000447053	0.000495764
3	chr5:75749358:A:G	75749358	NA,G	NA,A	NA,1	NA,inf	NA,inf	NA,1.33823	0.000446614	0.00049429
3	chr5:74943951:G:A	74943951	NA,A	NA,G	NA,1	NA,inf	NA,inf	NA,1.68951	0.000446458	0.000495515
3	chr5:75124597:G:A	75124597	A,A	G,G	1,1	-inf,inf	inf,inf	10.4025,0.00529608	0.000444261	0.000464997
3	chr5:75771347:TTGTC:T	75771347	NA,T	NA,TTGTC	NA,1	NA,inf	NA,inf	NA,1.35476	0.000443273	0.000490812
3	chr5:76208418:C:T	76208418	T,T	C,C	1,1	-inf,inf	inf,inf	3.17221,0.239466	0.00044313	0.0004766
3	chr5:76041319:C:T	76041319	NA,T	NA,C	NA,1	NA,inf	NA,inf	NA,1.65709	0.000443066	0.000488767
3	chr5:75767866:C:T	75767866	NA,T	NA,C	NA,1	NA,inf	NA,inf	NA,1.34397	0.000441377	0.000488297
3	chr5:76093831:T:C	76093831	NA,C	NA,T	NA,1	NA,inf	NA,inf	NA,1.60128	0.000439758	0.000483626
3	chr5:75872580:T:C	75872580	C,C	T,T	1,1	-inf,-inf	inf,inf	4.39166,0.117106	0.000435747	0.000478873
3	chr5:75894947:G:A	75894947	A,A	G,G	1,1	-inf,inf	inf,inf	4.02857,0.0795163	0.000435601	0.000481542
3	chr5:74702078:T:C	74702078	C,NA	T,NA	1,NA	-inf,NA	inf,NA	1.97533,NA	0.000435542	0.000494154
3	chr5:76634008:A:G	76634008	G,G	A,A	1,1	inf,inf	inf,inf	1.80489,1.72308	0.000433911	0.000521578
3	chr5:75886624:G:A	75886624	A,A	G,G	1,1	-inf,inf	inf,inf	3.43798,1.02819	0.000433514	0.000464428
3	chr5:75831197:C:G	75831197	NA,G	NA,C	NA,1	NA,inf	NA,inf	NA,1.71819	0.000433282	0.000469391
3	chr5:75364160:G:GA	75364160	GA,NA	G,NA	1,NA	-inf,NA	inf,NA	11.4062,NA	0.000431596	0.000458694
3	chr5:75003052:C:T	75003052	T,NA	C,NA	1,NA	-inf,NA	inf,NA	4.25731,NA	0.000430648	0.000479125
3	chr5:75649800:T:C	75649800	NA,C	NA,T	NA,1	NA,inf	NA,inf	NA,1.10831	0.000429877	0.00047566
3	chr5:76712536:C:T	76712536	NA,T	NA,C	NA,1	NA,inf	NA,inf	NA,1.7447	0.000428395	0.000485932
3	chr5:74640104:G:T	74640104	NA,T	NA,G	NA,1	NA,inf	NA,inf	NA,1.62241	0.000424292	0.000462008
3	chr5:75436198:A:G	75436198	G,NA	A,NA	1,NA	inf,NA	inf,NA	0.111211,NA	0.000423031	0.000500135
3	chr5:75237270:A:T	75237270	T,T	A,A	1,1	-inf,inf	inf,inf	10.2741,0.12494	0.000422884	0.000445306
3	chr5:75889652:G:A	75889652	NA,A	NA,G	NA,1	NA,inf	NA,inf	NA,1.71721	0.000417649	0.000448808
3	chr5:76743344:T:C	76743344	NA,C	NA,T	NA,1	NA,inf	NA,inf	NA,1.72059	0.000414138	0.000469354
3	chr5:76235714:A:G	76235714	G,NA	A,NA	1,NA	-inf,NA	inf,NA	1.70127,NA	0.000413592	0.000470049
3	chr5:75828582:C:T	75828582	NA,T	NA,C	NA,1	NA,inf	NA,inf	NA,1.69152	0.00041131	0.00044563
3	chr5:75785717:AAAG:A	75785717	NA,A	NA,AAAG	NA,1	NA,-inf	NA,inf	NA,1.70389	0.00041057	0.000461388
3	chr5:75809935:G:A	75809935	NA,A	NA,G	NA,1	NA,inf	NA,inf	NA,1.31192	0.000407845	0.000451625
3	chr5:75772954:G:A	75772954	NA,A	NA,G	NA,1	NA,inf	NA,inf	NA,1.23365	0.000402237	0.000437687
3	chr5:76031712:C:A	76031712	NA,A	NA,C	NA,1	NA,inf	NA,inf	NA,1.53322	0.000400657	0.00044184
3	chr5:74611567:G:A	74611567	NA,A	NA,G	NA,1	NA,inf	NA,inf	NA,1.5921	0.00040046	0.00044579
3	chr5:76087591:T:C	76087591	NA,C	NA,T	NA,1	NA,inf	NA,inf	NA,1.54891	0.000399169	0.000439064
3	chr5:75484606:GACA:G	75484606	G,G	GACA,GACA	1,1	-inf,-inf	inf,inf	13.4314,0.138113	0.00039909	0.000422606
3	chr5:75830818:C:T	75830818	NA,T	NA,C	NA,1	NA,inf	NA,inf	NA,1.67362	0.000398196	0.000431574
3	chr5:76628647:A:G	76628647	G,G	A,A	1,1	inf,inf	inf,inf	1.65784,1.83063	0.000396383	0.000475606
3	chr5:75825594:A:G	75825594	NA,G	NA,A	NA,1	NA,inf	NA,inf	NA,1.2927	0.0003927	0.000434791
3	chr5:75739771:C:A	75739771	NA,A	NA,C	NA,1	NA,inf	NA,inf	NA,1.17648	0.000392139	0.000435898
3	chr5:75682897:A:G	75682897	NA,G	NA,A	NA,1	NA,inf	NA,inf	NA,1.0868	0.000391566	0.000433454
3	chr5:75428315:AC:A	75428315	A,A	AC,AC	1,1	-inf,-inf	inf,inf	13.1992,0.115222	0.00038916	0.000412026
3	chr5:76173971:G:A	76173971	A,NA	G,NA	1,NA	-inf,NA	inf,NA	1.51573,NA	0.000388276	0.000440833
3	chr5:75877862:T:G	75877862	G,G	T,T	1,1	-inf,inf	inf,inf	3.58554,0.563014	0.000385316	0.000405886
3	chr5:75457809:A:G	75457809	G,G	A,A	1,1	-inf,-inf	inf,inf	12.411,0.0617971	0.000385289	0.000408429
3	chr5:75877270:A:T	75877270	T,T	A,A	1,1	-inf,inf	inf,inf	3.57228,0.574685	0.000384027	0.000404506
3	chr5:76460197:G:A	76460197	NA,A	NA,G	NA,1	NA,inf	NA,inf	NA,1.53709	0.000383901	0.000427844
3	chr5:75778357:C:T	75778357	NA,T	NA,C	NA,1	NA,-inf	NA,inf	NA,1.70875	0.000383866	0.000430672
3	chr5:75512506:G:A	75512506	A,A	G,G	1,1	-inf,-inf	inf,inf	12.2568,0.0216789	0.00038206	0.000405065
3	chr5:76708785:G:A	76708785	NA,A	NA,G	NA,1	NA,inf	NA,inf	NA,1.68027	0.000380308	0.00043223
3	chr5:75722957:T:A	75722957	A,NA	T,NA	1,NA	-inf,NA	inf,NA	7.04653,NA	0.000378635	0.000410232
3	chr5:75602446:A:G	75602446	G,NA	A,NA	1,NA	inf,NA	inf,NA	0.095112,NA	0.000378295	0.000447058
3	chr5:74606667:G:A	74606667	NA,A	NA,G	NA,1	NA,-inf	NA,inf	NA,1.58532	0.000378211	0.000423275
3	chr5:75900521:C:T	75900521	T,T	C,C	1,1	-inf,inf	inf,inf	3.97019,0.00716386	0.0003782	0.000417415
3	chr5:75580147:A:T	75580147	NA,T	NA,A	NA,1	NA,inf	NA,inf	NA,1.90689	0.000376111	0.000416076
3	chr5:74595899:C:T	74595899	NA,T	NA,C	NA,1	NA,-inf	NA,inf	NA,1.60524	0.000375889	0.000421619
3	chr5:75772334:G:A	75772334	NA,A	NA,G	NA,1	NA,inf	NA,inf	NA,1.19759	0.000374036	0.000407138
3	chr5:76153908:T:A	76153908	A,A	T,T	1,1	-inf,inf	inf,inf	2.68993,0.231898	0.000373831	0.000400948
3	chr5:76633461:T:C	76633461	C,C	T,T	1,1	inf,inf	inf,inf	1.78712,1.65042	0.000372635	0.00044726
3	chr5:75936316:G:A	75936316	A,NA	G,NA	1,NA	inf,NA	inf,NA	3.43832,NA	0.000370884	0.000407172
3	chr5:74606153:A:G	74606153	NA,G	NA,A	NA,1	NA,-inf	NA,inf	NA,1.57138	0.000368686	0.000412609
3	chr5:74607964:C:CA	74607964	NA,CA	NA,C	NA,1	NA,-inf	NA,inf	NA,1.57125	0.000368519	0.000412424
3	chr5:74606140:T:C	74606140	NA,C	NA,T	NA,1	NA,-inf	NA,inf	NA,1.57125	0.000368519	0.000412424
3	chr5:76050630:T:TA	76050630	NA,TA	NA,T	NA,1	NA,inf	NA,inf	NA,1.53951	0.000366017	0.000404302
3	chr5:74595898:T:G	74595898	NA,G	NA,T	NA,1	NA,-inf	NA,inf	NA,1.59041	0.000365841	0.000410354
3	chr5:76631684:A:G	76631684	G,G	A,A	1,1	inf,inf	inf,inf	1.82364,1.60084	0.000365452	0.000438274
3	chr5:75527036:C:T	75527036	NA,T	NA,C	NA,1	NA,inf	NA,inf	NA,1.89184	0.000365321	0.000404194
3	chr5:74607462:A:G	74607462	NA,G	NA,A	NA,1	NA,-inf	NA,inf	NA,1.56628	0.000365312	0.000408832
3	chr5:75865565:T:G	75865565	NA,G	NA,T	NA,1	NA,inf	NA,inf	NA,1.35627	0.000364307	0.000396896
3	chr5:75166099:C:A	75166099	A,A	C,C	1,1	-inf,-inf	inf,inf	10.181,0.0104436	0.000364306	0.000381699
3	chr5:76079583:T:C	76079583	NA,C	NA,T	NA,1	NA,inf	NA,inf	NA,1.47821	0.00036322	0.000400524
3	chr5:75919284:G:A	75919284	A,A	G,G	1,1	-inf,-inf	inf,inf	3.70975,0.597769	0.000362841	0.000397651
3	chr5:75018078:T:C	75018078	NA,C	NA,T	NA,1	NA,-inf	NA,inf	NA,1.38582	0.000362625	0.00040677
3	chr5:76194755:T:G	76194755	NA,G	NA,T	NA,1	NA,-inf	NA,inf	NA,1.46615	0.000360719	0.000404031
3	chr5:76483199:A:G	76483199	NA,G	NA,A	NA,1	NA,-inf	NA,inf	NA,1.5383	0.000359813	0.000402503
3	chr5:75942361:T:A	75942361	NA,A	NA,T	NA,1	NA,inf	NA,inf	NA,1.70983	0.000359517	0.000401322
3	chr5:76658059:GA:G	76658059	NA,G	NA,GA	NA,1	NA,-inf	NA,inf	NA,1.71665	0.000358142	0.000420438
3	chr5:74596804:G:A	74596804	NA,A	NA,G	NA,1	NA,-inf	NA,inf	NA,1.57796	0.000357731	0.00040125
3	chr5:76726388:G:A	76726388	NA,A	NA,G	NA,1	NA,inf	NA,inf	NA,1.63379	0.000355824	0.000403451
3	chr5:75868901:G:A	75868901	NA,A	NA,G	NA,1	NA,-inf	NA,inf	NA,1.39801	0.000355605	0.000400058
3	chr5:76152369:C:A	76152369	A,A	C,C	1,1	-inf,-inf	inf,inf	2.73994,0.102712	0.000354381	0.000380107
3	chr5:76035326:C:A	76035326	NA,A	NA,C	NA,1	NA,inf	NA,inf	NA,1.46922	0.000354246	0.000390715
3	chr5:76491819:C:T	76491819	NA,T	NA,C	NA,1	NA,-inf	NA,inf	NA,1.48596	0.000353474	0.000397462
3	chr5:75580788:T:C	75580788	C,C	T,T	1,1	-inf,-inf	inf,inf	13.2471,0.693622	0.000352482	0.000372881
3	chr5:75595064:A:C	75595064	NA,C	NA,A	NA,1	NA,inf	NA,inf	NA,1.86865	0.000351997	0.000389499
3	chr5:75527426:G:A	75527426	NA,A	NA,G	NA,1	NA,inf	NA,inf	NA,1.87001	0.000351768	0.000389278
3	chr5:76394423:A:C	76394423	NA,C	NA,A	NA,1	NA,-inf	NA,inf	NA,1.62849	0.00035168	0.00039853
3	chr5:75836761:G:A	75836761	NA,A	NA,G	NA,1	NA,inf	NA,inf	NA,1.74314	0.000350845	0.000383484
3	chr5:74602921:T:C	74602921	NA,C	NA,T	NA,1	NA,-inf	NA,inf	NA,1.56409	0.000350665	0.000393346
3	chr5:75528089:G:A	75528089	NA,A	NA,G	NA,1	NA,inf	NA,inf	NA,1.86445	0.00035024	0.000387491
3	chr5:76629419:A:G	76629419	G,G	A,A	1,1	inf,inf	inf,inf	1.67927,1.72634	0.000349173	0.000417664
3	chr5:75588389:T:C	75588389	NA,C	NA,T	NA,1	NA,inf	NA,inf	NA,1.86254	0.000349087	0.000386268
3	chr5:75546113:A:G	75546113	NA,G	NA,A	NA,1	NA,inf	NA,inf	NA,1.86149	0.00034844	0.000385555
3	chr5:75591807:T:G	75591807	NA,G	NA,T	NA,1	NA,inf	NA,inf	NA,1.85988	0.000347503	0.000384519
3	chr5:75563506:T:G	75563506	NA,G	NA,T	NA,1	NA,inf	NA,inf	NA,1.85988	0.000347503	0.000384519
3	chr5:75575302:C:T	75575302	NA,T	NA,C	NA,1	NA,inf	NA,inf	NA,1.85988	0.000347503	0.000384519
3	chr5:75586163:G:A	75586163	NA,A	NA,G	NA,1	NA,inf	NA,inf	NA,1.85988	0.000347503	0.000384519
3	chr5:75551334:T:C	75551334	NA,C	NA,T	NA,1	NA,inf	NA,inf	NA,1.85891	0.000346768	0.000383711
3	chr5:75751999:G:C	75751999	NA,C	NA,G	NA,1	NA,inf	NA,inf	NA,1.21501	0.000346519	0.000383747
3	chr5:75902799:G:A	75902799	NA,A	NA,G	NA,1	NA,-inf	NA,inf	NA,1.60071	0.000346412	0.000387823
3	chr5:75293073:T:A	75293073	A,NA	T,NA	1,NA	-inf,NA	inf,NA	4.76716,NA	0.000346254	0.000378914
3	chr5:75650693:G:A	75650693	A,NA	G,NA	1,NA	inf,NA	inf,NA	0.0907084,NA	0.000345337	0.000407176
3	chr5:76631397:T:G	76631397	G,G	T,T	1,1	inf,inf	inf,inf	1.74943,1.64682	0.000344494	0.000413536
3	chr5:75527176:T:C	75527176	NA,C	NA,T	NA,1	NA,inf	NA,inf	NA,1.85454	0.000344411	0.00038111
3	chr5:75862302:A:G	75862302	NA,G	NA,A	NA,1	NA,-inf	NA,inf	NA,1.61994	0.000343804	0.000384393
3	chr5:75877621:A:G	75877621	G,G	A,A	1,1	-inf,inf	inf,inf	3.51423,0.559919	0.000341134	0.000359519
3	chr5:75817256:T:A	75817256	NA,A	NA,T	NA,1	NA,inf	NA,inf	NA,1.33295	0.000340593	0.000367951
3	chr5:75825119:CTG:C	75825119	NA,C	NA,CTG	NA,1	NA,-inf	NA,inf	NA,1.6762	0.000339183	0.000378535
3	chr5:76212141:A:G	76212141	G,G	A,A	1,1	-inf,inf	inf,inf	3.02451,0.389952	0.000338601	0.000368023
3	chr5:76631363:C:T	76631363	T,T	C,C	1,1	inf,inf	inf,inf	1.772,1.61151	0.000336972	0.000404071
3	chr5:75126537:C:G	75126537	G,NA	C,NA	1,NA	-inf,NA	inf,NA	6.41348,NA	0.000336818	0.000363296
3	chr5:76091765:G:C	76091765	NA,C	NA,G	NA,1	NA,inf	NA,inf	NA,1.43196	0.000336581	0.000371143
3	chr5:74838802:G:A	74838802	A,A	G,G	1,1	inf,inf	inf,inf	1.10593,2.51667	0.00033612	0.000382587
3	chr5:75895146:A:G	75895146	G,G	A,A	1,1	-inf,inf	inf,inf	3.30147,0.574021	0.000334917	0.000354455
3	chr5:74602266:G:A	74602266	NA,A	NA,G	NA,1	NA,-inf	NA,inf	NA,1.5388	0.00033464	0.000375389
3	chr5:76147981:T:C	76147981	C,NA	T,NA	1,NA	-inf,NA	inf,NA	1.45277,NA	0.000334497	0.000380199
3	chr5:74600629:GA:G	74600629	NA,G	NA,GA	NA,1	NA,-inf	NA,inf	NA,1.53823	0.000334286	0.000374979
3	chr5:74602094:C:T	74602094	NA,T	NA,C	NA,1	NA,-inf	NA,inf	NA,1.53823	0.000334286	0.000374979
3	chr5:74602433:G:A	74602433	NA,A	NA,G	NA,1	NA,-inf	NA,inf	NA,1.53669	0.000333348	0.000373927
3	chr5:74596323:G:A	74596323	NA,A	NA,G	NA,1	NA,-inf	NA,inf	NA,1.53915	0.000333236	0.000373694
3	chr5:75008777:A:G	75008777	NA,G	NA,A	NA,1	NA,-inf	NA,inf	NA,1.34336	0.000332869	0.000373376
3	chr5:76737851:G:A	76737851	NA,A	NA,G	NA,1	NA,inf	NA,inf	NA,1.57862	0.000332124	0.000373663
3	chr5:75960618:C:T	75960618	NA,T	NA,C	NA,1	NA,-inf	NA,inf	NA,1.3876	0.00033194	0.000371605
3	chr5:74599104:A:C	74599104	NA,C	NA,A	NA,1	NA,-inf	NA,inf	NA,1.53417	0.000331752	0.000372118
3	chr5:74699794:A:G	74699794	G,G	A,A	1,1	-inf,inf	inf,inf	2.82247,0.841271	0.000331188	0.000373513
3	chr5:75512592:G:A	75512592	A,A	G,G	1,1	-inf,-inf	inf,inf	12.169,0.0651897	0.000330869	0.000350938
3	chr5:74593676:C:T	74593676	NA,T	NA,C	NA,1	NA,-inf	NA,inf	NA,1.53735	0.000329824	0.000369948
3	chr5:76632113:A:T	76632113	T,T	A,A	1,1	inf,inf	inf,inf	1.76861,1.59749	0.000326349	0.000391184
3	chr5:76631038:G:A	76631038	A,A	G,G	1,1	inf,inf	inf,inf	1.76699,1.59863	0.000325854	0.000390662
3	chr5:76170005:T:C	76170005	C,C	T,T	1,1	-inf,inf	inf,inf	2.66989,0.202444	0.000325498	0.000347605
3	chr5:75811621:T:G	75811621	NA,G	NA,T	NA,1	NA,-inf	NA,inf	NA,1.65215	0.000325368	0.000363128
3	chr5:76160586:C:T	76160586	T,T	C,C	1,1	-inf,inf	inf,inf	2.64951,0.204162	0.00032525	0.000348814
3	chr5:75571299:C:T	75571299	NA,T	NA,C	NA,1	NA,inf	NA,inf	NA,1.81507	0.000322949	0.000357428
3	chr5:75872220:A:G	75872220	NA,G	NA,A	NA,1	NA,inf	NA,inf	NA,1.29037	0.000322913	0.000352183
3	chr5:75429391:G:A	75429391	A,NA	G,NA	1,NA	-inf,NA	inf,NA	6.82983,NA	0.000322828	0.000350216
3	chr5:75916866:G:T	75916866	NA,T	NA,G	NA,1	NA,inf	NA,inf	NA,1.44915	0.000322607	0.00035692
3	chr5:76162472:C:T	76162472	T,T	C,C	1,1	-inf,-inf	inf,inf	2.69123,0.0903912	0.00032257	0.000345848
3	chr5:75770659:C:T	75770659	NA,T	NA,C	NA,1	NA,inf	NA,inf	NA,1.12539	0.000322266	0.00035099
3	chr5:75600045:T:C	75600045	NA,C	NA,T	NA,1	NA,inf	NA,inf	NA,1.81422	0.000321957	0.000356335
3	chr5:76635037:A:G	76635037	G,G	A,A	1,1	inf,inf	inf,inf	1.87575,1.47409	0.000321112	0.000383845
3	chr5:74961415:C:T	74961415	NA,T	NA,C	NA,1	NA,-inf	NA,inf	NA,1.37991	0.000320761	0.000359655
3	chr5:74600044:G:A	74600044	NA,A	NA,G	NA,1	NA,-inf	NA,inf	NA,1.51537	0.000320621	0.000359637
3	chr5:74574284:C:T	74574284	NA,T	NA,C	NA,1	NA,-inf	NA,inf	NA,1.51017	0.000320488	0.000359364
3	chr5:74605835:C:A	74605835	NA,A	NA,C	NA,1	NA,-inf	NA,inf	NA,1.51621	0.00031961	0.000358626
3	chr5:75820287:C:A	75820287	NA,A	NA,C	NA,1	NA,inf	NA,inf	NA,1.29448	0.000319053	0.000344833
3	chr5:76164131:G:A	76164131	A,A	G,G	1,1	-inf,inf	inf,inf	2.63002,0.208041	0.00031753	0.000340765
3	chr5:76576781:G:A	76576781	A,NA	G,NA	1,NA	inf,NA	inf,NA	1.84181,NA	0.00031522	0.000349817
3	chr5:76165862:A:G	76165862	G,G	A,A	1,1	-inf,inf	inf,inf	2.62387,0.228603	0.000313336	0.000336266
3	chr5:75890554:T:G	75890554	G,G	T,T	1,1	-inf,inf	inf,inf	3.1173,0.599649	0.000312795	0.000330878
3	chr5:76619788:G:T	76619788	NA,T	NA,G	NA,1	NA,-inf	NA,inf	NA,1.47012	0.000311625	0.000351463
3	chr5:76635011:G:A	76635011	A,A	G,G	1,1	inf,inf	inf,inf	1.85416,1.47987	0.000311325	0.000372157
3	chr5:75760601:G:A	75760601	NA,A	NA,G	NA,1	NA,inf	NA,inf	NA,1.10659	0.000309832	0.000337529
3	chr5:76635022:A:T	76635022	T,T	A,A	1,1	inf,inf	inf,inf	1.85008,1.48023	0.000309603	0.000370098
3	chr5:74607353:A:G	74607353	NA,G	NA,A	NA,1	NA,-inf	NA,inf	NA,1.49752	0.000308942	0.000346654
3	chr5:76631048:G:A	76631048	A,A	G,G	1,1	inf,inf	inf,inf	1.73673,1.5991	0.000308831	0.000370133
3	chr5:75769626:T:C	75769626	NA,C	NA,T	NA,1	NA,inf	NA,inf	NA,1.10315	0.000307511	0.000334998
3	chr5:75776118:CAGCTCACTGAA:C	75776118	NA,C	NA,CAGCTCACTGAA	NA,1	NA,inf	NA,inf	NA,1.10361	0.000307388	0.000334871
3	chr5:76633280:A:G	76633280	G,G	A,A	1,1	inf,inf	inf,inf	1.70827,1.60454	0.000306061	0.000365471
3	chr5:76634754:T:C	76634754	C,C	T,T	1,1	inf,inf	inf,inf	1.838,1.49056	0.00030597	0.00036583
3	chr5:75542076:A:G	75542076	G,G	A,A	1,1	-inf,-inf	inf,inf	13.0574,0.753527	0.000305827	0.000323851
3	chr5:75405941:T:C	75405941	C,NA	T,NA	1,NA	inf,NA	inf,NA	0.0991196,NA	0.00030403	0.000358572
3	chr5:76163235:C:A	76163235	A,A	C,C	1,1	-inf,inf	inf,inf	2.62429,0.182886	0.000303808	0.000325836
3	chr5:75429007:A:C	75429007	C,C	A,A	1,1	-inf,-inf	inf,inf	12.9714,0.131697	0.000303807	0.000322116
3	chr5:74575339:GT:G	74575339	NA,G	NA,GT	NA,1	NA,-inf	NA,inf	NA,1.47553	0.000302466	0.00033923
3	chr5:76637272:C:T	76637272	T,T	C,C	1,1	inf,inf	inf,inf	1.82334,1.49427	0.000301214	0.000360206
3	chr5:76634812:C:T	76634812	T,T	C,C	1,1	inf,inf	inf,inf	1.82875,1.49128	0.000301083	0.000359971
3	chr5:75930185:C:T	75930185	NA,T	NA,C	NA,1	NA,inf	NA,inf	NA,1.48839	0.000300303	0.000335733
3	chr5:74596288:C:T	74596288	NA,T	NA,C	NA,1	NA,-inf	NA,inf	NA,1.47915	0.000299315	0.000335536
3	chr5:76147742:G:A	76147742	A,NA	G,NA	1,NA	-inf,NA	inf,NA	1.40152,NA	0.00029865	0.000339376
3	chr5:76637940:T:C	76637940	C,C	T,T	1,1	inf,inf	inf,inf	1.80964,1.4803	0.000298133	0.000355092
3	chr5:76373835:G:T	76373835	NA,T	NA,G	NA,1	NA,-inf	NA,inf	NA,1.46882	0.000297899	0.000331886
3	chr5:75959744:T:C	75959744	NA,C	NA,T	NA,1	NA,-inf	NA,inf	NA,1.31056	0.000296633	0.00033211
3	chr5:76394377:A:G	76394377	NA,G	NA,A	NA,1	NA,inf	NA,inf	NA,1.40635	0.000296482	0.000327434
3	chr5:74574522:G:A	74574522	NA,A	NA,G	NA,1	NA,-inf	NA,inf	NA,1.46575	0.000296463	0.000332455
3	chr5:75085134:A:G	75085134	G,G	A,A	1,1	-inf,-inf	inf,inf	13.5481,0.07442	0.000296259	0.000306911
3	chr5:76147046:T:A	76147046	A,A	T,T	1,1	-inf,inf	inf,inf	2.57881,0.243823	0.000294757	0.000316678
3	chr5:75956503:A:T	75956503	NA,T	NA,A	NA,1	NA,-inf	NA,inf	NA,1.30625	0.00029435	0.000329552
3	chr5:75960153:G:T	75960153	NA,T	NA,G	NA,1	NA,-inf	NA,inf	NA,1.30631	0.000294277	0.000329472
3	chr5:75155868:T:A	75155868	A,A	T,T	1,1	-inf,-inf	inf,inf	10.2437,0.250873	0.000293853	0.000304681
3	chr5:75759029:T:C	75759029	NA,C	NA,T	NA,1	NA,inf	NA,inf	NA,1.07973	0.000292803	0.000319092
3	chr5:76165278:T:C	76165278	C,C	T,T	1,1	-inf,inf	inf,inf	2.59761,0.200505	0.000292316	0.000313632
3	chr5:75016662:T:C	75016662	C,C	T,T	1,1	-inf,inf	inf,inf	6.14714,0.582433	0.000291863	0.000302458
3	chr5:75773281:G:A	75773281	NA,A	NA,G	NA,1	NA,-inf	NA,inf	NA,1.33937	0.000291423	0.000322875
3	chr5:75806918:A:G	75806918	NA,G	NA,A	NA,1	NA,-inf	NA,inf	NA,1.58735	0.00028995	0.000323661
3	chr5:74627997:A:G	74627997	NA,G	NA,A	NA,1	NA,-inf	NA,inf	NA,1.43203	0.00028986	0.00032582
3	chr5:76631449:T:C	76631449	C,C	T,T	1,1	inf,inf	inf,inf	1.75254,1.52386	0.000287862	0.000343216
3	chr5:75319384:G:C	75319384	C,NA	G,NA	1,NA	-inf,NA	inf,NA	4.74502,NA	0.000287464	0.00031479
3	chr5:75612621:G:C	75612621	C,C	G,G	1,1	-inf,-inf	inf,inf	12.9764,0.779984	0.000287425	0.000304548
3	chr5:76091088:G:A	76091088	NA,A	NA,G	NA,1	NA,inf	NA,inf	NA,1.35191	0.000287341	0.00031698
3	chr5:75767313:T:C	75767313	NA,C	NA,T	NA,1	NA,inf	NA,inf	NA,1.06988	0.000287128	0.000313001
3	chr5:76742349:T:C	76742349	NA,C	NA,T	NA,1	NA,inf	NA,inf	NA,1.51777	0.000286438	0.000324667
3	chr5:75980800:C:G	75980800	NA,G	NA,C	NA,1	NA,-inf	NA,inf	NA,1.28889	0.000286359	0.0003205
3	chr5:75978258:C:G	75978258	NA,G	NA,C	NA,1	NA,-inf	NA,inf	NA,1.28889	0.000286359	0.0003205
3	chr5:74752662:C:A	74752662	A,A	C,C	1,1	inf,inf	inf,inf	1.13809,2.41168	0.000286323	0.000326208
3	chr5:75884344:T:C	75884344	C,C	T,T	1,1	-inf,inf	inf,inf	2.57471,1.39348	0.000284302	0.000302336
3	chr5:75826147:C:T	75826147	NA,T	NA,C	NA,1	NA,-inf	NA,inf	NA,1.3123	0.000283886	0.000318965
3	chr5:76190804:C:T	76190804	T,T	C,C	1,1	-inf,-inf	inf,inf	2.57148,0.0968428	0.00028356	0.000303612
3	chr5:75896461:CATT:C	75896461	C,C	CATT,CATT	1,1	-inf,inf	inf,inf	2.8739,0.480597	0.000281772	0.000298738
3	chr5:74648352:A:G	74648352	G,NA	A,NA	1,NA	-inf,NA	inf,NA	1.99878,NA	0.000281004	0.000310842
3	chr5:75947154:A:G	75947154	NA,G	NA,A	NA,1	NA,inf	NA,inf	NA,1.56607	0.000280006	0.000312447
3	chr5:74574666:C:T	74574666	NA,T	NA,C	NA,1	NA,-inf	NA,inf	NA,1.43554	0.000279881	0.000313828
3	chr5:76634815:G:A	76634815	A,A	G,G	1,1	inf,inf	inf,inf	1.8085,1.46979	0.000278924	0.000333218
3	chr5:75656762:A:AT	75656762	AT,NA	A,NA	1,NA	inf,NA	inf,NA	3.37906,NA	0.000278365	0.00030963
3	chr5:75947587:T:A	75947587	NA,A	NA,T	NA,1	NA,inf	NA,inf	NA,1.56214	0.000278181	0.000310409
3	chr5:75946527:T:G	75946527	NA,G	NA,T	NA,1	NA,inf	NA,inf	NA,1.55749	0.000276304	0.000308344
3	chr5:75888391:G:A	75888391	A,A	G,G	1,1	-inf,inf	inf,inf	3.46767,0.620753	0.000275979	0.000296139
3	chr5:76637265:G:A	76637265	NA,A	NA,G	NA,1	NA,-inf	NA,inf	NA,1.44117	0.000273997	0.000311454
3	chr5:75947286:C:G	75947286	NA,G	NA,C	NA,1	NA,inf	NA,inf	NA,1.55274	0.000273822	0.000305539
3	chr5:75944893:A:C	75944893	NA,C	NA,A	NA,1	NA,inf	NA,inf	NA,1.55142	0.000273331	0.000305134
3	chr5:75902050:C:A	75902050	NA,A	NA,C	NA,1	NA,-inf	NA,inf	NA,1.36004	0.000271957	0.000303463
3	chr5:76165143:T:C	76165143	C,C	T,T	1,1	-inf,inf	inf,inf	2.56626,0.189918	0.000271855	0.000291728
3	chr5:75999245:C:G	75999245	NA,G	NA,C	NA,1	NA,inf	NA,inf	NA,1.25236	0.000271304	0.00030292
3	chr5:75947610:G:A	75947610	NA,A	NA,G	NA,1	NA,inf	NA,inf	NA,1.54757	0.000271258	0.000302693
3	chr5:75853035:A:C	75853035	NA,C	NA,A	NA,1	NA,inf	NA,inf	NA,1.28584	0.000270739	0.000294404
3	chr5:75872108:G:A	75872108	A,A	G,G	1,1	-inf,inf	inf,inf	3.42316,0.50394	0.000268963	0.000283872
3	chr5:75589878:A:G	75589878	NA,G	NA,A	NA,1	NA,inf	NA,inf	NA,0.883454	0.000267691	0.000296728
3	chr5:75969489:A:C	75969489	NA,C	NA,A	NA,1	NA,-inf	NA,inf	NA,1.25573	0.000267328	0.000299454
3	chr5:75528948:A:G	75528948	G,G	A,A	1,1	-inf,-inf	inf,inf	12.9434,0.506912	0.000265444	0.000280892
3	chr5:76637206:T:C	76637206	NA,C	NA,T	NA,1	NA,-inf	NA,inf	NA,1.42086	0.000264275	0.00030034
3	chr5:75565083:T:A	75565083	A,A	T,T	1,1	-inf,-inf	inf,inf	12.9848,0.242435	0.000263206	0.000278825
3	chr5:75052274:A:G	75052274	NA,G	NA,A	NA,1	NA,-inf	NA,inf	NA,1.2605	0.000262851	0.000293605
3	chr5:74596160:C:T	74596160	NA,T	NA,C	NA,1	NA,-inf	NA,inf	NA,1.40014	0.000259882	0.000291635
3	chr5:75305089:C:T	75305089	NA,T	NA,C	NA,1	NA,inf	NA,inf	NA,1.68428	0.000259431	0.000287442
3	chr5:75167617:A:T	75167617	T,T	A,A	1,1	-inf,inf	inf,inf	9.79384,0.158685	0.00025934	0.000271884
3	chr5:76559278:C:T	76559278	T,NA	C,NA	1,NA	inf,NA	inf,NA	1.75357,NA	0.000258482	0.000286927
3	chr5:76637044:C:T	76637044	T,T	C,C	1,1	inf,inf	inf,inf	1.83255,1.36983	0.000257917	0.000306455
3	chr5:75920145:G:A	75920145	A,A	G,G	1,1	-inf,-inf	inf,inf	0.738009,1.49785	0.000257865	0.000284985
3	chr5:74669201:T:C	74669201	NA,C	NA,T	NA,1	NA,-inf	NA,inf	NA,1.47486	0.000257763	0.00029015
3	chr5:76158925:C:T	76158925	T,T	C,C	1,1	-inf,inf	inf,inf	2.55908,0.0725465	0.000257692	0.000276335
3	chr5:76246795:C:T	76246795	T,NA	C,NA	1,NA	-inf,NA	inf,NA	1.53884,NA	0.000257599	0.000291414
3	chr5:75603041:C:G	75603041	G,G	C,C	1,1	-inf,-inf	inf,inf	12.9593,0.240578	0.00025759	0.000272865
3	chr5:75969079:C:T	75969079	NA,T	NA,C	NA,1	NA,-inf	NA,inf	NA,1.23336	0.000256639	0.000287313
3	chr5:76668646:A:AT	76668646	NA,AT	NA,A	NA,1	NA,inf	NA,inf	NA,1.41731	0.000256341	0.000288895
3	chr5:75966914:T:G	75966914	NA,G	NA,T	NA,1	NA,-inf	NA,inf	NA,1.23256	0.000256228	0.000286854
3	chr5:75968855:C:T	75968855	NA,T	NA,C	NA,1	NA,-inf	NA,inf	NA,1.23203	0.000255996	0.000286594
3	chr5:75968005:TG:T	75968005	NA,T	NA,TG	NA,1	NA,-inf	NA,inf	NA,1.23193	0.000255921	0.00028651
3	chr5:75967922:A:C	75967922	NA,C	NA,A	NA,1	NA,-inf	NA,inf	NA,1.23145	0.00025565	0.000286208
3	chr5:75780221:A:G	75780221	NA,G	NA,A	NA,1	NA,inf	NA,inf	NA,1.17565	0.000254579	0.000275433
3	chr5:76632448:T:C	76632448	NA,C	NA,T	NA,1	NA,-inf	NA,inf	NA,1.38914	0.000254505	0.000288989
3	chr5:76144728:T:C	76144728	C,C	T,T	1,1	-inf,inf	inf,inf	2.59828,0.0644247	0.000254011	0.000272295
3	chr5:75929659:A:G	75929659	NA,G	NA,A	NA,1	NA,inf	NA,inf	NA,1.48461	0.000253734	0.000284413
3	chr5:75487811:C:T	75487811	T,T	C,C	1,1	-inf,-inf	inf,inf	12.7497,0.0947913	0.00025362	0.000268893
3	chr5:75891563:C:T	75891563	NA,T	NA,C	NA,1	NA,inf	NA,inf	NA,1.41109	0.000252643	0.000275537
3	chr5:75608501:A:C	75608501	C,C	A,A	1,1	-inf,-inf	inf,inf	12.9504,0.238964	0.000252619	0.000267641
3	chr5:76718551:G:A	76718551	NA,A	NA,G	NA,1	NA,inf	NA,inf	NA,1.55316	0.000252251	0.00029251
3	chr5:75004359:G:A	75004359	A,A	G,G	1,1	-inf,inf	inf,inf	6.15198,0.477689	0.000252112	0.000261986
3	chr5:76518613:G:A	76518613	NA,A	NA,G	NA,1	NA,inf	NA,inf	NA,1.40012	0.000251739	0.000282344
3	chr5:76525992:T:C	76525992	NA,C	NA,T	NA,1	NA,inf	NA,inf	NA,1.30278	0.000251336	0.000278685
3	chr5:76635788:C:CA	76635788	CA,CA	C,C	1,1	inf,inf	inf,inf	1.79213,1.42267	0.000251237	0.000299712
3	chr5:75209590:T:C	75209590	C,NA	T,NA	1,NA	inf,NA	inf,NA	0.646443,NA	0.000250951	0.000281402
3	chr5:75571756:T:G	75571756	G,G	T,T	1,1	-inf,-inf	inf,inf	12.9376,0.240653	0.000250944	0.000265886
3	chr5:74759914:T:G	74759914	NA,G	NA,T	NA,1	NA,-inf	NA,inf	NA,1.28235	0.00025053	0.000279882
3	chr5:76519346:G:A	76519346	NA,A	NA,G	NA,1	NA,inf	NA,inf	NA,1.40349	0.000250471	0.00028093
3	chr5:75401225:T:G	75401225	G,G	T,T	1,1	-inf,-inf	inf,inf	11.9631,0.11348	0.00025041	0.000266339
3	chr5:74562957:TA:T	74562957	NA,T	NA,TA	NA,1	NA,-inf	NA,inf	NA,1.30359	0.000250116	0.000279492
3	chr5:75543064:G:A	75543064	A,A	G,G	1,1	-inf,-inf	inf,inf	13.332,0.213686	0.000248664	0.000263133
3	chr5:75327458:A:T	75327458	NA,T	NA,A	NA,1	NA,inf	NA,inf	NA,1.67806	0.000248655	0.000275537
3	chr5:75083850:T:A	75083850	A,A	T,T	1,1	-inf,-inf	inf,inf	11.3348,0.0088424	0.000248366	0.000256181
3	chr5:75880260:A:C	75880260	C,C	A,A	1,1	-inf,inf	inf,inf	2.53432,1.35005	0.000247223	0.000263099
3	chr5:75473479:CAAAT:C	75473479	C,C	CAAAT,CAAAT	1,1	-inf,-inf	inf,inf	12.906,0.216784	0.000247094	0.000261901
3	chr5:75064732:T:A	75064732	NA,A	NA,T	NA,1	NA,-inf	NA,inf	NA,1.22056	0.000246939	0.000277009
3	chr5:76520522:T:C	76520522	NA,C	NA,T	NA,1	NA,inf	NA,inf	NA,1.38937	0.000246375	0.000276317
3	chr5:76518629:G:A	76518629	NA,A	NA,G	NA,1	NA,inf	NA,inf	NA,1.38791	0.000246348	0.000276295
3	chr5:75635508:G:T	75635508	T,T	G,G	1,1	inf,-inf	inf,inf	10.7119,0.285196	0.000245977	0.000270001
3	chr5:74582656:G:A	74582656	NA,A	NA,G	NA,1	NA,-inf	NA,inf	NA,1.33814	0.000245878	0.000275895
3	chr5:75177977:T:C	75177977	NA,C	NA,T	NA,1	NA,-inf	NA,inf	NA,1.21815	0.000245802	0.000275736
3	chr5:76120946:A:G	76120946	NA,G	NA,A	NA,1	NA,inf	NA,inf	NA,1.26836	0.000245226	0.000270685
3	chr5:75945115:A:G	75945115	NA,G	NA,A	NA,1	NA,inf	NA,inf	NA,1.48659	0.000244218	0.000272556
3	chr5:75596177:T:C	75596177	C,C	T,T	1,1	-inf,-inf	inf,inf	12.8851,0.712359	0.000243488	0.00025759
3	chr5:74575209:C:T	74575209	NA,T	NA,C	NA,1	NA,-inf	NA,inf	NA,1.35912	0.000242951	0.000272574
3	chr5:75913918:A:T	75913918	T,NA	A,NA	1,NA	-inf,NA	inf,NA	4.03136,NA	0.000241834	0.000262967
3	chr5:75601585:A:G	75601585	G,G	A,A	1,1	-inf,-inf	inf,inf	12.9073,0.254171	0.000241703	0.000256182
3	chr5:76521671:G:A	76521671	NA,A	NA,G	NA,1	NA,inf	NA,inf	NA,1.37631	0.000241394	0.000270705
3	chr5:76521672:T:G	76521672	NA,G	NA,T	NA,1	NA,inf	NA,inf	NA,1.3741	0.000240451	0.000269648
3	chr5:76498688:A:G	76498688	NA,G	NA,A	NA,1	NA,-inf	NA,inf	NA,1.35567	0.000239896	0.000270226
3	chr5:74809469:G:A	74809469	NA,A	NA,G	NA,1	NA,-inf	NA,inf	NA,1.25746	0.000239824	0.000267995
3	chr5:76335980:A:G	76335980	NA,G	NA,A	NA,1	NA,inf	NA,inf	NA,1.29133	0.00023918	0.00026672
3	chr5:74562959:TTATTATTA:T	74562959	NA,T	NA,TTATTATTA	NA,1	NA,-inf	NA,inf	NA,1.27828	0.000238686	0.000266726
3	chr5:75609221:C:T	75609221	T,T	C,C	1,1	-inf,-inf	inf,inf	12.8437,0.218787	0.000238251	0.000252487
3	chr5:76293903:G:A	76293903	NA,A	NA,G	NA,1	NA,-inf	NA,inf	NA,1.26551	0.000237823	0.000267512
3	chr5:76520909:A:G	76520909	NA,G	NA,A	NA,1	NA,inf	NA,inf	NA,1.3672	0.000237569	0.000266412
3	chr5:76397298:TA:T	76397298	NA,T	NA,TA	NA,1	NA,-inf	NA,inf	NA,1.28878	0.000237331	0.000265772
3	chr5:76086650:T:C	76086650	NA,C	NA,T	NA,1	NA,inf	NA,inf	NA,1.24024	0.000236853	0.000261446
3	chr5:75855257:A:AT	75855257	NA,AT	NA,A	NA,1	NA,-inf	NA,inf	NA,1.61039	0.000235432	0.000263273
3	chr5:75970137:T:C	75970137	NA,C	NA,T	NA,1	NA,-inf	NA,inf	NA,1.18671	0.00023508	0.000263212
3	chr5:75888008:A:G	75888008	NA,G	NA,A	NA,1	NA,-inf	NA,inf	NA,1.28214	0.000234831	0.000262122
3	chr5:74818737:G:A	74818737	NA,A	NA,G	NA,1	NA,-inf	NA,inf	NA,1.24096	0.000234622	0.000262177
3	chr5:76505217:T:C	76505217	NA,C	NA,T	NA,1	NA,-inf	NA,inf	NA,1.2921	0.000234371	0.000263287
3	chr5:75310695:T:C	75310695	NA,C	NA,T	NA,1	NA,inf	NA,inf	NA,0.886857	0.00023431	0.000259748
3	chr5:75412688:G:C	75412688	C,C	G,G	1,1	-inf,-inf	inf,inf	12.6885,0.140972	0.000234199	0.000248275
3	chr5:75555341:AC:A	75555341	A,A	AC,AC	1,1	-inf,-inf	inf,inf	12.8615,0.249699	0.000233835	0.000247826
3	chr5:74871768:T:C	74871768	NA,C	NA,T	NA,1	NA,inf	NA,inf	NA,1.33394	0.00023369	0.000259785
3	chr5:75484490:T:TC	75484490	TC,TC	T,T	1,1	-inf,-inf	inf,inf	12.8594,0.229786	0.000233683	0.000247719
3	chr5:74622352:C:T	74622352	NA,T	NA,C	NA,1	NA,inf	NA,inf	NA,1.27658	0.000233571	0.000256884
3	chr5:75326521:C:T	75326521	NA,T	NA,C	NA,1	NA,-inf	NA,inf	NA,1.18268	0.000232389	0.000260633
3	chr5:74949377:T:C	74949377	C,NA	T,NA	1,NA	-inf,NA	inf,NA	3.65887,NA	0.000231387	0.000254726
3	chr5:75827875:C:G	75827875	NA,G	NA,C	NA,1	NA,inf	NA,inf	NA,1.17365	0.000230776	0.0002506
3	chr5:75070047:C:G	75070047	G,G	C,C	1,1	-inf,-inf	inf,inf	10.1826,0.0930833	0.000230416	0.000239213
3	chr5:75496549:T:A	75496549	NA,A	NA,T	NA,1	NA,inf	NA,inf	NA,1.62623	0.000230088	0.000254847
3	chr5:75737958:A:G	75737958	NA,G	NA,A	NA,1	NA,-inf	NA,inf	NA,1.60986	0.00022952	0.000256348
3	chr5:75322728:G:A	75322728	NA,A	NA,G	NA,1	NA,inf	NA,inf	NA,1.61828	0.000229492	0.000254305
3	chr5:75461461:G:A	75461461	A,A	G,G	1,1	-inf,-inf	inf,inf	12.8176,0.216261	0.000229413	0.000243198
3	chr5:76517103:T:G	76517103	NA,G	NA,T	NA,1	NA,inf	NA,inf	NA,1.35049	0.000229326	0.000257348
3	chr5:75972020:C:T	75972020	NA,T	NA,C	NA,1	NA,-inf	NA,inf	NA,1.16881	0.000228409	0.000255701
3	chr5:74681177:C:T	74681177	NA,T	NA,C	NA,1	NA,-inf	NA,inf	NA,1.3323	0.000226808	0.000256169
3	chr5:75245261:G:T	75245261	NA,T	NA,G	NA,1	NA,-inf	NA,inf	NA,1.17335	0.000225674	0.000253133
3	chr5:75465957:G:A	75465957	NA,A	NA,G	NA,1	NA,inf	NA,inf	NA,1.61929	0.000225599	0.000249982
3	chr5:75495432:C:T	75495432	NA,T	NA,C	NA,1	NA,inf	NA,inf	NA,0.800092	0.000223942	0.000248473
3	chr5:75527678:A:C	75527678	C,C	A,A	1,1	-inf,-inf	inf,inf	12.8126,0.255401	0.000223144	0.000236549
3	chr5:75980468:A:C	75980468	NA,C	NA,A	NA,1	NA,-inf	NA,inf	NA,1.16987	0.000221901	0.000247638
3	chr5:74967551:A:AAATC	74967551	NA,AAATC	NA,A	NA,1	NA,-inf	NA,inf	NA,1.20528	0.000221701	0.000249278
3	chr5:74967604:T:C	74967604	NA,C	NA,T	NA,1	NA,-inf	NA,inf	NA,1.20528	0.000221701	0.000249278
3	chr5:76253575:A:G	76253575	NA,G	NA,A	NA,1	NA,inf	NA,inf	NA,1.24218	0.000220942	0.000244746
3	chr5:76253143:TA:T	76253143	NA,T	NA,TA	NA,1	NA,inf	NA,inf	NA,1.24218	0.000220942	0.000244746
3	chr5:75491795:G:A	75491795	A,A	G,G	1,1	-inf,-inf	inf,inf	12.7966,0.240537	0.000220356	0.000233686
3	chr5:75790639:G:A	75790639	NA,A	NA,G	NA,1	NA,-inf	NA,inf	NA,1.36699	0.000219969	0.000246993
3	chr5:75679443:C:T	75679443	T,T	C,C	1,1	inf,inf	inf,inf	10.631,0.414869	0.000219079	0.000241163
3	chr5:74746624:T:C	74746624	NA,C	NA,T	NA,1	NA,-inf	NA,inf	NA,1.20646	0.000218742	0.000244441
3	chr5:75893448:A:T	75893448	NA,T	NA,A	NA,1	NA,inf	NA,inf	NA,1.2503	0.000218063	0.000241374
3	chr5:74808777:C:CA	74808777	NA,CA	NA,C	NA,1	NA,-inf	NA,inf	NA,1.20527	0.000217903	0.00024352
3	chr5:76719435:C:A	76719435	NA,A	NA,C	NA,1	NA,inf	NA,inf	NA,1.46153	0.000216977	0.000251109
3	chr5:76370888:C:T	76370888	NA,T	NA,C	NA,1	NA,inf	NA,inf	NA,1.26867	0.00021688	0.000241385
3	chr5:75117888:T:C	75117888	C,C	T,T	1,1	-inf,-inf	inf,inf	13.1603,0.203698	0.000216356	0.000225259
3	chr5:75961183:G:T	75961183	NA,T	NA,G	NA,1	NA,-inf	NA,inf	NA,1.14411	0.000215885	0.000241778
3	chr5:75906474:C:G	75906474	NA,G	NA,C	NA,1	NA,-inf	NA,inf	NA,1.31019	0.000215375	0.000240735
3	chr5:74773429:G:A	74773429	NA,A	NA,G	NA,1	NA,-inf	NA,inf	NA,1.18286	0.000214782	0.000240026
3	chr5:74618438:C:T	74618438	NA,T	NA,C	NA,1	NA,-inf	NA,inf	NA,1.25867	0.000213343	0.000239591
3	chr5:75514559:G:A	75514559	A,A	G,G	1,1	-inf,-inf	inf,inf	12.5677,0.143689	0.000213249	0.000226121
3	chr5:76492947:T:C	76492947	NA,C	NA,T	NA,1	NA,-inf	NA,inf	NA,1.28012	0.000213056	0.000241083
3	chr5:74818736:C:T	74818736	NA,T	NA,C	NA,1	NA,-inf	NA,inf	NA,1.19113	0.000213	0.000238016
3	chr5:75606891:T:C	75606891	C,C	T,T	1,1	-inf,-inf	inf,inf	12.7282,0.230842	0.000212409	0.000225235
3	chr5:76137678:G:A	76137678	A,A	G,G	1,1	-inf,inf	inf,inf	2.52676,0.0555541	0.000212248	0.000227804
3	chr5:75550422:T:C	75550422	C,NA	T,NA	1,NA	-inf,NA	inf,NA	4.44503,NA	0.000211972	0.000232558
3	chr5:76263268:T:C	76263268	NA,C	NA,T	NA,1	NA,inf	NA,inf	NA,1.30162	0.000211797	0.000236825
3	chr5:75406006:T:C	75406006	NA,C	NA,T	NA,1	NA,inf	NA,inf	NA,1.57106	0.000211287	0.00023424
3	chr5:75296790:G:A	75296790	NA,A	NA,G	NA,1	NA,inf	NA,inf	NA,0.841735	0.000210989	0.00023394
3	chr5:75502331:G:A	75502331	A,A	G,G	1,1	-inf,-inf	inf,inf	12.6399,0.151046	0.000210899	0.000223713
3	chr5:76244256:T:C	76244256	NA,C	NA,T	NA,1	NA,inf	NA,inf	NA,1.21825	0.000210347	0.000233083
3	chr5:75485614:G:C	75485614	C,C	G,G	1,1	-inf,-inf	inf,inf	12.7142,0.21723	0.000210237	0.000222973
3	chr5:75040294:TCTC:T	75040294	NA,T	NA,TCTC	NA,1	NA,inf	NA,inf	NA,1.01819	0.000210131	0.000233685
3	chr5:76245851:A:C	76245851	NA,C	NA,A	NA,1	NA,inf	NA,inf	NA,1.21766	0.000210108	0.00023282
3	chr5:75947448:G:A	75947448	NA,A	NA,G	NA,1	NA,inf	NA,inf	NA,1.41591	0.000209649	0.000234016
3	chr5:74584926:C:T	74584926	NA,T	NA,C	NA,1	NA,-inf	NA,inf	NA,1.26542	0.000209096	0.000234475
3	chr5:76120945:T:C	76120945	NA,C	NA,T	NA,1	NA,inf	NA,inf	NA,1.18146	0.000208972	0.000230858
3	chr5:75118437:A:G	75118437	NA,G	NA,A	NA,1	NA,-inf	NA,inf	NA,1.12994	0.000208667	0.000233936
3	chr5:75436003:G:C	75436003	NA,C	NA,G	NA,1	NA,inf	NA,inf	NA,1.57031	0.000208258	0.000230869
3	chr5:76679676:G:C	76679676	NA,C	NA,G	NA,1	NA,inf	NA,inf	NA,1.33483	0.000207043	0.000234621
3	chr5:75972749:C:A	75972749	NA,A	NA,C	NA,1	NA,-inf	NA,inf	NA,1.11862	0.000206794	0.000231552
3	chr5:76623336:T:C	76623336	NA,C	NA,T	NA,1	NA,-inf	NA,inf	NA,1.25708	0.000206356	0.000234974
3	chr5:76417093:G:A	76417093	NA,A	NA,G	NA,1	NA,-inf	NA,inf	NA,1.29423	0.000206298	0.00023201
3	chr5:76062004:A:G	76062004	NA,G	NA,A	NA,1	NA,-inf	NA,inf	NA,1.37064	0.000206255	0.000233532
3	chr5:75971127:C:T	75971127	NA,T	NA,C	NA,1	NA,-inf	NA,inf	NA,1.11687	0.000206115	0.000230794
3	chr5:74565470:C:T	74565470	NA,T	NA,C	NA,1	NA,-inf	NA,inf	NA,1.24835	0.000205645	0.000230452
3	chr5:74820059:G:A	74820059	NA,A	NA,G	NA,1	NA,-inf	NA,inf	NA,1.17012	0.000205118	0.000229215
3	chr5:75827331:G:A	75827331	NA,A	NA,G	NA,1	NA,-inf	NA,inf	NA,1.11855	0.000204109	0.000229379
3	chr5:74651990:C:G	74651990	NA,G	NA,C	NA,1	NA,inf	NA,inf	NA,1.18388	0.000204084	0.000225507
3	chr5:76199329:T:C	76199329	C,C	T,T	1,1	-inf,inf	inf,inf	2.65077,0.413481	0.000203859	0.000221316
3	chr5:75043747:G:A	75043747	NA,A	NA,G	NA,1	NA,-inf	NA,inf	NA,0.961848	0.000203855	0.000228643
3	chr5:75812086:C:T	75812086	NA,T	NA,C	NA,1	NA,-inf	NA,inf	NA,1.14282	0.000203677	0.000228912
3	chr5:75011656:T:C	75011656	C,C	T,T	1,1	-inf,inf	inf,inf	6.16251,0.0776136	0.000202077	0.000210314
3	chr5:75099216:T:C	75099216	C,C	T,T	1,1	-inf,-inf	inf,inf	13.0637,0.168355	0.000201973	0.000210356
3	chr5:76779410:G:A	76779410	NA,A	NA,G	NA,1	NA,-inf	NA,inf	NA,1.17132	0.000201808	0.000223063
3	chr5:75606499:G:A	75606499	A,A	G,G	1,1	-inf,-inf	inf,inf	11.6555,0.0328898	0.000201484	0.000214351
3	chr5:74818704:A:G	74818704	NA,G	NA,A	NA,1	NA,-inf	NA,inf	NA,1.16019	0.000201009	0.000224643
3	chr5:75853901:C:T	75853901	NA,T	NA,C	NA,1	NA,inf	NA,inf	NA,1.21381	0.000200233	0.000221432
3	chr5:75809725:T:C	75809725	NA,C	NA,T	NA,1	NA,-inf	NA,inf	NA,1.13287	0.000199964	0.000224736
3	chr5:74827979:T:C	74827979	NA,C	NA,T	NA,1	NA,-inf	NA,inf	NA,1.15722	0.000199908	0.000223412
3	chr5:74828021:A:G	74828021	NA,G	NA,A	NA,1	NA,-inf	NA,inf	NA,1.15652	0.000199665	0.000223141
3	chr5:74764343:G:A	74764343	NA,A	NA,G	NA,1	NA,-inf	NA,inf	NA,1.15648	0.00019965	0.000223124
3	chr5:74849573:T:G	74849573	NA,G	NA,T	NA,1	NA,-inf	NA,inf	NA,1.15582	0.000199414	0.000222862
3	chr5:75875003:T:C	75875003	C,C	T,T	1,1	-inf,inf	inf,inf	3.47719,0.280707	0.000199377	0.000216838
3	chr5:74820610:C:T	74820610	NA,T	NA,C	NA,1	NA,-inf	NA,inf	NA,1.1555	0.000199297	0.00022273
3	chr5:74767848:T:TA	74767848	NA,TA	NA,T	NA,1	NA,-inf	NA,inf	NA,1.1555	0.000199297	0.00022273
3	chr5:74826250:A:G	74826250	NA,G	NA,A	NA,1	NA,-inf	NA,inf	NA,1.1555	0.000199297	0.00022273
3	chr5:74743626:CCTT:C	74743626	NA,C	NA,CCTT	NA,1	NA,-inf	NA,inf	NA,1.1555	0.000199297	0.00022273
3	chr5:74810415:A:G	74810415	NA,G	NA,A	NA,1	NA,-inf	NA,inf	NA,1.1555	0.000199297	0.00022273
3	chr5:74795224:C:T	74795224	NA,T	NA,C	NA,1	NA,-inf	NA,inf	NA,1.15486	0.000199079	0.000222487
3	chr5:76139543:G:A	76139543	A,A	G,G	1,1	-inf,inf	inf,inf	2.50005,0.0184944	0.000198952	0.000213613
3	chr5:74845505:G:A	74845505	NA,A	NA,G	NA,1	NA,-inf	NA,inf	NA,1.15446	0.000198917	0.000222305
3	chr5:74735871:T:C	74735871	NA,C	NA,T	NA,1	NA,-inf	NA,inf	NA,1.15431	0.000198865	0.000222247
3	chr5:74744927:A:G	74744927	NA,G	NA,A	NA,1	NA,-inf	NA,inf	NA,1.15406	0.000198788	0.000222162
3	chr5:74758269:T:C	74758269	NA,C	NA,T	NA,1	NA,-inf	NA,inf	NA,1.15362	0.0001986	0.000221951
3	chr5:74770466:C:T	74770466	NA,T	NA,C	NA,1	NA,-inf	NA,inf	NA,1.15326	0.000198476	0.000221813
3	chr5:74755020:C:T	74755020	NA,T	NA,C	NA,1	NA,-inf	NA,inf	NA,1.15189	0.000197988	0.00022127
3	chr5:74755932:C:T	74755932	NA,T	NA,C	NA,1	NA,-inf	NA,inf	NA,1.15029	0.00019739	0.000220601
3	chr5:75806791:G:A	75806791	NA,A	NA,G	NA,1	NA,inf	NA,inf	NA,1.00976	0.000196908	0.000214624
3	chr5:76138149:T:C	76138149	C,C	T,T	1,1	-inf,inf	inf,inf	2.4874,0.0231533	0.000196814	0.000211316
3	chr5:75436620:C:T	75436620	T,T	C,C	1,1	-inf,-inf	inf,inf	12.714,0.56346	0.000196726	0.000209012
3	chr5:75632468:A:T	75632468	T,T	A,A	1,1	inf,-inf	inf,inf	10.4806,0.28589	0.000196686	0.000216116
3	chr5:76229385:T:C	76229385	NA,C	NA,T	NA,1	NA,inf	NA,inf	NA,1.17737	0.000196644	0.000217908
3	chr5:76636160:C:T	76636160	T,T	C,C	1,1	inf,-inf	inf,inf	0.849865,2.14307	0.00019656	0.000230944
3	chr5:74703077:T:G	74703077	NA,G	NA,T	NA,1	NA,-inf	NA,inf	NA,1.14754	0.000196484	0.000219582
3	chr5:75223786:G:A	75223786	NA,A	NA,G	NA,1	NA,-inf	NA,inf	NA,1.09137	0.000196274	0.000220185
3	chr5:76252351:C:T	76252351	T,T	C,C	1,1	-inf,-inf	inf,inf	0.692245,2.1741	0.000196255	0.00021946
3	chr5:75812484:T:C	75812484	NA,C	NA,T	NA,1	NA,-inf	NA,inf	NA,1.12244	0.000196151	0.000220448
3	chr5:75892456:T:C	75892456	C,C	T,T	1,1	-inf,inf	inf,inf	3.28948,0.842853	0.000196132	0.000207331
3	chr5:75011853:T:C	75011853	C,C	T,T	1,1	-inf,inf	inf,inf	6.12084,0.153665	0.000195867	0.000203913
3	chr5:74744782:T:C	74744782	NA,C	NA,T	NA,1	NA,-inf	NA,inf	NA,1.1447	0.000195458	0.000218484
3	chr5:75998954:G:A	75998954	A,NA	G,NA	1,NA	-inf,NA	inf,NA	1.07219,NA	0.000195086	0.00022232
3	chr5:75703067:C:T	75703067	T,T	C,C	1,1	-inf,inf	inf,inf	8.26807,0.173328	0.00019489	0.000216632
3	chr5:76125246:A:C	76125246	NA,C	NA,A	NA,1	NA,-inf	NA,inf	NA,1.15873	0.000194642	0.000219935
3	chr5:74821328:T:C	74821328	NA,C	NA,T	NA,1	NA,-inf	NA,inf	NA,1.13883	0.000193838	0.000216618
3	chr5:75944430:A:T	75944430	NA,T	NA,A	NA,1	NA,-inf	NA,inf	NA,1.11382	0.000193565	0.000216772
3	chr5:76138505:A:C	76138505	C,C	A,A	1,1	-inf,inf	inf,inf	2.48132,0.0224901	0.000192712	0.000206959
3	chr5:75910503:G:A	75910503	NA,A	NA,G	NA,1	NA,inf	NA,inf	NA,1.01555	0.000192663	0.00021104
3	chr5:75513575:A:G	75513575	NA,G	NA,A	NA,1	NA,-inf	NA,inf	NA,1.09616	0.000192367	0.000215885
3	chr5:75364239:A:ATTG	75364239	ATTG,ATTG	A,A	1,1	-inf,-inf	inf,inf	13.5605,1.02584	0.000192207	0.000201536
3	chr5:75771681:A:G	75771681	NA,G	NA,A	NA,1	NA,-inf	NA,inf	NA,1.13132	0.000191482	0.000211874
3	chr5:75618833:C:T	75618833	NA,T	NA,C	NA,1	NA,-inf	NA,inf	NA,1.09366	0.000191476	0.000214884
3	chr5:76235799:CACTT:C	76235799	C,C	CACTT,CACTT	1,1	inf,inf	inf,inf	1.58414,1.12807	0.000191379	0.000218599
3	chr5:75902139:G:A	75902139	NA,A	NA,G	NA,1	NA,inf	NA,inf	NA,1.01547	0.000190792	0.000209076
3	chr5:76138114:C:T	76138114	T,T	C,C	1,1	-inf,inf	inf,inf	2.47478,0.0129624	0.000190714	0.000204773
3	chr5:76541067:A:G	76541067	NA,G	NA,A	NA,1	NA,-inf	NA,inf	NA,1.40616	0.000190219	0.000223248
3	chr5:76670383:G:A	76670383	NA,A	NA,G	NA,1	NA,-inf	NA,inf	NA,1.14217	0.000190088	0.000210285
3	chr5:74914489:T:A	74914489	A,NA	T,NA	1,NA	inf,NA	inf,NA	2.0735,NA	0.000189049	0.000213628
3	chr5:75964937:A:G	75964937	NA,G	NA,A	NA,1	NA,-inf	NA,inf	NA,1.07099	0.000188715	0.000211336
3	chr5:75965498:ACACT:A	75965498	NA,A	NA,ACACT	NA,1	NA,-inf	NA,inf	NA,1.07099	0.000188715	0.000211336
3	chr5:76138961:C:A	76138961	A,A	C,C	1,1	-inf,inf	inf,inf	2.47114,0.0117848	0.000188351	0.000202284
3	chr5:74721052:A:C	74721052	C,NA	A,NA	1,NA	-inf,NA	inf,NA	1.9409,NA	0.000188341	0.000203698
3	chr5:76778875:AAAGT:A	76778875	NA,A	NA,AAAGT	NA,1	NA,-inf	NA,inf	NA,1.07013	0.000188028	0.000207963
3	chr5:76520209:G:C	76520209	NA,C	NA,G	NA,1	NA,inf	NA,inf	NA,1.23423	0.000187991	0.000210823
3	chr5:74725310:G:A	74725310	NA,A	NA,G	NA,1	NA,-inf	NA,inf	NA,1.12405	0.000187915	0.000209991
3	chr5:76139449:T:A	76139449	A,A	T,T	1,1	-inf,inf	inf,inf	2.47199,0.0146375	0.000187888	0.000201787
3	chr5:75040897:C:T	75040897	NA,T	NA,C	NA,1	NA,inf	NA,inf	NA,0.963386	0.000187402	0.000207993
3	chr5:76497456:TTA:T	76497456	NA,T	NA,TTA	NA,1	NA,inf	NA,inf	NA,1.18835	0.000186964	0.000209305
3	chr5:76666785:C:A	76666785	NA,A	NA,C	NA,1	NA,inf	NA,inf	NA,1.21298	0.000184678	0.00020782
3	chr5:76287578:A:G	76287578	NA,G	NA,A	NA,1	NA,-inf	NA,inf	NA,1.14124	0.000184605	0.000206234
3	chr5:74598020:C:G	74598020	NA,G	NA,C	NA,1	NA,-inf	NA,inf	NA,1.18641	0.000184552	0.000207282
3	chr5:75807999:G:C	75807999	NA,C	NA,G	NA,1	NA,-inf	NA,inf	NA,1.08698	0.000184469	0.000206166
3	chr5:75855389:T:C	75855389	NA,C	NA,T	NA,1	NA,inf	NA,inf	NA,1.16754	0.000184453	0.000204057
3	chr5:76151689:C:T	76151689	NA,T	NA,C	NA,1	NA,inf	NA,inf	NA,1.14056	0.000182998	0.000203035
3	chr5:75843584:G:T	75843584	NA,T	NA,G	NA,1	NA,-inf	NA,inf	NA,1.15973	0.00018204	0.000203544
3	chr5:75177947:TAA:T	75177947	NA,T	NA,TAA	NA,1	NA,-inf	NA,inf	NA,0.967037	0.000182007	0.000206129
3	chr5:75753171:T:C	75753171	NA,C	NA,T	NA,1	NA,-inf	NA,inf	NA,1.36512	0.000181759	0.000206331
3	chr5:75856680:A:G	75856680	NA,G	NA,A	NA,1	NA,inf	NA,inf	NA,1.15869	0.000181514	0.000200791
3	chr5:75244786:T:C	75244786	C,C	T,T	1,1	-inf,-inf	inf,inf	10.6721,0.27585	0.000181286	0.000189341
3	chr5:76218212:A:G	76218212	G,G	A,A	1,1	-inf,inf	inf,inf	2.56363,0.830795	0.000180974	0.000198444
3	chr5:75621147:G:A	75621147	A,A	G,G	1,1	-inf,-inf	inf,inf	12.8778,0.184572	0.000180422	0.000191892
3	chr5:76138261:T:C	76138261	C,C	T,T	1,1	-inf,inf	inf,inf	2.40881,0.132834	0.000180149	0.000193628
3	chr5:76581561:G:T	76581561	NA,T	NA,G	NA,1	NA,-inf	NA,inf	NA,1.20439	0.00017994	0.000202507
3	chr5:76724983:T:C	76724983	NA,C	NA,T	NA,1	NA,-inf	NA,inf	NA,1.10293	0.000179808	0.000199057
3	chr5:76623860:G:A	76623860	NA,A	NA,G	NA,1	NA,-inf	NA,inf	NA,1.45472	0.000179453	0.000219313
3	chr5:74571142:T:C	74571142	NA,C	NA,T	NA,1	NA,-inf	NA,inf	NA,1.17977	0.000179258	0.000200966
3	chr5:75405638:T:C	75405638	C,C	T,T	1,1	-inf,-inf	inf,inf	12.586,0.639818	0.000179112	0.000190469
3	chr5:75046684:C:T	75046684	NA,T	NA,C	NA,1	NA,-inf	NA,inf	NA,1.07154	0.00017894	0.000200828
3	chr5:74757919:T:C	74757919	NA,C	NA,T	NA,1	NA,-inf	NA,inf	NA,1.14451	0.000178656	0.000202298
3	chr5:76760052:C:T	76760052	NA,T	NA,C	NA,1	NA,-inf	NA,inf	NA,1.08855	0.000178587	0.000197461
3	chr5:76502509:A:G	76502509	NA,G	NA,A	NA,1	NA,inf	NA,inf	NA,1.02347	0.000178579	0.00019699
3	chr5:75014579:A:C	75014579	C,C	A,A	1,1	-inf,inf	inf,inf	6.06654,0.0548022	0.000178518	0.000185889
3	chr5:74775812:C:T	74775812	NA,T	NA,C	NA,1	NA,-inf	NA,inf	NA,1.07924	0.000178377	0.000199375
3	chr5:74570241:G:C	74570241	NA,C	NA,G	NA,1	NA,-inf	NA,inf	NA,1.16589	0.000178202	0.000199696
3	chr5:76675485:G:A	76675485	NA,A	NA,G	NA,1	NA,-inf	NA,inf	NA,1.10689	0.000177993	0.000196961
3	chr5:76675801:T:C	76675801	NA,C	NA,T	NA,1	NA,-inf	NA,inf	NA,1.10689	0.000177993	0.000196961
3	chr5:76670893:G:A	76670893	NA,A	NA,G	NA,1	NA,-inf	NA,inf	NA,1.10689	0.000177993	0.000196961
3	chr5:76619764:C:T	76619764	NA,T	NA,C	NA,1	NA,-inf	NA,inf	NA,1.12729	0.000177812	0.000199583
3	chr5:75835543:G:A	75835543	NA,A	NA,G	NA,1	NA,inf	NA,inf	NA,0.796406	0.000177761	0.000196574
3	chr5:76458653:A:G	76458653	NA,G	NA,A	NA,1	NA,inf	NA,inf	NA,1.12342	0.000177296	0.000197594
3	chr5:75816609:C:T	75816609	NA,T	NA,C	NA,1	NA,-inf	NA,inf	NA,1.0629	0.000176969	0.000197776
3	chr5:75475562:G:A	75475562	A,A	G,G	1,1	-inf,-inf	inf,inf	12.6642,0.564256	0.000176089	0.000186961
3	chr5:74660064:C:CT	74660064	CT,CT	C,C	1,1	inf,-inf	inf,inf	1.28457,1.42685	0.000175434	0.000198145
3	chr5:74784171:G:A	74784171	NA,A	NA,G	NA,1	NA,-inf	NA,inf	NA,1.12961	0.000174677	0.000197781
3	chr5:75808423:G:A	75808423	NA,A	NA,G	NA,1	NA,-inf	NA,inf	NA,1.07411	0.000174515	0.00019608
3	chr5:76228830:G:A	76228830	A,A	G,G	1,1	-inf,-inf	inf,inf	1.80057,0.287705	0.000174463	0.000193687
3	chr5:76638248:G:A	76638248	NA,A	NA,G	NA,1	NA,-inf	NA,inf	NA,1.4668	0.00017416	0.000208185
3	chr5:75944072:C:T	75944072	NA,T	NA,C	NA,1	NA,-inf	NA,inf	NA,1.0566	0.000174152	0.000195057
3	chr5:76638308:A:G	76638308	G,G	A,A	1,1	inf,inf	inf,inf	1.83429,1.14569	0.000174018	0.000206337
3	chr5:74725234:CAA:C	74725234	NA,C	NA,CAA	NA,1	NA,-inf	NA,inf	NA,1.08161	0.000173999	0.000194456
3	chr5:76458767:A:G	76458767	NA,G	NA,A	NA,1	NA,inf	NA,inf	NA,1.11332	0.000173055	0.000193004
3	chr5:75873673:G:A	75873673	NA,A	NA,G	NA,1	NA,inf	NA,inf	NA,0.959439	0.000172951	0.000189597
3	chr5:75869732:A:G	75869732	NA,G	NA,A	NA,1	NA,inf	NA,inf	NA,0.959439	0.000172951	0.000189597
3	chr5:75818484:G:A	75818484	NA,A	NA,G	NA,1	NA,-inf	NA,inf	NA,1.05008	0.000172935	0.00019327
3	chr5:75810084:A:C	75810084	NA,C	NA,A	NA,1	NA,-inf	NA,inf	NA,1.05155	0.000172914	0.000193262
3	chr5:74919921:A:G	74919921	NA,G	NA,A	NA,1	NA,inf	NA,inf	NA,1.13583	0.000172854	0.000191971
3	chr5:74703817:G:A	74703817	NA,A	NA,G	NA,1	NA,-inf	NA,inf	NA,1.07486	0.000172617	0.000192999
3	chr5:75888214:T:A	75888214	NA,A	NA,T	NA,1	NA,inf	NA,inf	NA,0.95807	0.000172503	0.00018911
3	chr5:75886395:C:T	75886395	NA,T	NA,C	NA,1	NA,inf	NA,inf	NA,0.95807	0.000172503	0.00018911
3	chr5:75883989:C:T	75883989	T,T	C,C	1,1	-inf,inf	inf,inf	3.40082,0.265509	0.000172419	0.000187627
3	chr5:76566627:T:C	76566627	NA,C	NA,T	NA,1	NA,inf	NA,inf	NA,1.19808	0.000172395	0.000193562
3	chr5:76190968:C:T	76190968	T,T	C,C	1,1	-inf,inf	inf,inf	2.22059,0.266924	0.000172255	0.0001853
3	chr5:75879074:C:T	75879074	T,T	C,C	1,1	-inf,inf	inf,inf	3.38457,0.283714	0.000171237	0.000186328
3	chr5:75831817:C:T	75831817	NA,T	NA,C	NA,1	NA,-inf	NA,inf	NA,1.12906	0.000171059	0.000191261
3	chr5:75830400:T:C	75830400	NA,C	NA,T	NA,1	NA,-inf	NA,inf	NA,1.12906	0.000171059	0.000191261
3	chr5:75160652:C:A	75160652	A,A	C,C	1,1	-inf,-inf	inf,inf	9.79582,0.209842	0.000170836	0.000177892
3	chr5:75812947:T:C	75812947	NA,C	NA,T	NA,1	NA,-inf	NA,inf	NA,1.0434	0.0001704	0.000190454
3	chr5:75879037:A:G	75879037	G,G	A,A	1,1	-inf,inf	inf,inf	3.38758,0.267558	0.000170188	0.000185162
3	chr5:75890915:G:T	75890915	NA,T	NA,G	NA,1	NA,-inf	NA,inf	NA,1.02127	0.00017002	0.000191059
3	chr5:74725930:G:A	74725930	NA,A	NA,G	NA,1	NA,-inf	NA,inf	NA,1.06968	0.000169858	0.000189849
3	chr5:76020934:A:T	76020934	NA,T	NA,A	NA,1	NA,-inf	NA,inf	NA,1.01031	0.000169093	0.000189893
3	chr5:74675732:G:C	74675732	NA,C	NA,G	NA,1	NA,inf	NA,inf	NA,1.10112	0.000169044	0.000188281
3	chr5:75876521:CAT:C	75876521	NA,C	NA,CAT	NA,1	NA,inf	NA,inf	NA,0.945094	0.000168724	0.000185025
3	chr5:76770684:AT:A	76770684	A,A	AT,AT	1,1	-inf,-inf	inf,inf	1.00069,1.6995	0.000168633	0.000198033
3	chr5:76682864:G:T	76682864	NA,T	NA,G	NA,1	NA,inf	NA,inf	NA,1.16181	0.000168388	0.000189406
3	chr5:75849766:G:T	75849766	NA,T	NA,G	NA,1	NA,inf	NA,inf	NA,0.78259	0.000168332	0.000186216
3	chr5:76338003:G:A	76338003	NA,A	NA,G	NA,1	NA,-inf	NA,inf	NA,1.044	0.000167929	0.000188211
3	chr5:75048975:T:C	75048975	NA,C	NA,T	NA,1	NA,-inf	NA,inf	NA,0.869406	0.000167394	0.000187832
3	chr5:75805966:G:C	75805966	NA,C	NA,G	NA,1	NA,-inf	NA,inf	NA,1.03318	0.000167383	0.00018708
3	chr5:74786969:G:A	74786969	NA,A	NA,G	NA,1	NA,inf	NA,inf	NA,1.13961	0.000167326	0.000186347
3	chr5:75045492:T:C	75045492	NA,C	NA,T	NA,1	NA,-inf	NA,inf	NA,0.868621	0.000167088	0.000187515
3	chr5:76562160:C:T	76562160	NA,T	NA,C	NA,1	NA,inf	NA,inf	NA,1.18172	0.000167087	0.00018764
3	chr5:76249210:A:G	76249210	G,G	A,A	1,1	-inf,-inf	inf,inf	0.63576,2.13867	0.000166968	0.000186783
3	chr5:75681060:C:A	75681060	NA,A	NA,C	NA,1	NA,-inf	NA,inf	NA,1.03129	0.000166878	0.000187111
3	chr5:74867485:G:C	74867485	NA,C	NA,G	NA,1	NA,inf	NA,inf	NA,1.13155	0.000166616	0.000185723
3	chr5:75875268:A:G	75875268	G,G	A,A	1,1	-inf,inf	inf,inf	3.35735,0.298697	0.000166292	0.000180993
3	chr5:75858389:A:T	75858389	NA,T	NA,A	NA,1	NA,inf	NA,inf	NA,0.942478	0.000166274	0.000182335
3	chr5:75864422:C:T	75864422	NA,T	NA,C	NA,1	NA,inf	NA,inf	NA,0.942319	0.000166226	0.000182283
3	chr5:75173616:T:C	75173616	C,C	T,T	1,1	-inf,-inf	inf,inf	9.76655,0.210698	0.000166078	0.000172963
3	chr5:75879003:G:A	75879003	A,A	G,G	1,1	-inf,inf	inf,inf	3.37617,0.261165	0.000165937	0.000180561
3	chr5:74569537:G:A	74569537	NA,A	NA,G	NA,1	NA,-inf	NA,inf	NA,1.12184	0.00016589	0.000185957
3	chr5:75470025:T:C	75470025	NA,C	NA,T	NA,1	NA,-inf	NA,inf	NA,1.01352	0.000165865	0.000186161
3	chr5:76339651:T:C	76339651	NA,C	NA,T	NA,1	NA,-inf	NA,inf	NA,1.15435	0.000165562	0.000187553
3	chr5:74839413:C:A	74839413	NA,A	NA,C	NA,1	NA,-inf	NA,inf	NA,1.14319	0.000165295	0.000184903
3	chr5:76141221:A:G	76141221	G,G	A,A	1,1	-inf,inf	inf,inf	2.30168,0.192293	0.000165199	0.000177787
3	chr5:75850790:T:C	75850790	NA,C	NA,T	NA,1	NA,inf	NA,inf	NA,1.15955	0.000164989	0.000184599
3	chr5:74716734:G:A	74716734	NA,A	NA,G	NA,1	NA,-inf	NA,inf	NA,1.05953	0.000164809	0.000184355
3	chr5:74713254:C:A	74713254	NA,A	NA,C	NA,1	NA,-inf	NA,inf	NA,1.0592	0.0001647	0.000184233
3	chr5:75463516:AT:A	75463516	NA,A	NA,AT	NA,1	NA,-inf	NA,inf	NA,1.00724	0.000164406	0.000184541
3	chr5:74719622:C:T	74719622	NA,T	NA,C	NA,1	NA,-inf	NA,inf	NA,1.05796	0.000164357	0.00018385
3	chr5:76252369:G:A	76252369	NA,A	NA,G	NA,1	NA,inf	NA,inf	NA,1.15866	0.000164227	0.00018347
3	chr5:75007736:G:C	75007736	C,C	G,G	1,1	-inf,inf	inf,inf	5.9177,0.271522	0.000164208	0.000171065
3	chr5:76139043:C:T	76139043	T,T	C,C	1,1	-inf,inf	inf,inf	2.40271,0.0340656	0.000164129	0.000176393
3	chr5:75777123:C:G	75777123	NA,G	NA,C	NA,1	NA,-inf	NA,inf	NA,1.06318	0.000162992	0.000183006
3	chr5:75880304:C:CT	75880304	CT,CT	C,C	1,1	-inf,inf	inf,inf	3.35862,0.271366	0.000162954	0.000177325
3	chr5:75894698:G:C	75894698	NA,C	NA,G	NA,1	NA,inf	NA,inf	NA,0.930776	0.000162687	0.000178413
3	chr5:76740813:T:C	76740813	C,C	T,T	1,1	-inf,-inf	inf,inf	0.051189,2.75953	0.000162322	0.00020745
3	chr5:74834295:C:T	74834295	NA,T	NA,C	NA,1	NA,-inf	NA,inf	NA,1.03917	0.000162034	0.000181105
3	chr5:76644814:G:T	76644814	T,T	G,G	1,1	inf,-inf	inf,inf	0.694152,2.12379	0.000161781	0.000188981
3	chr5:75862181:T:C	75862181	NA,C	NA,T	NA,1	NA,inf	NA,inf	NA,0.925262	0.000161318	0.000176967
3	chr5:75886373:C:T	75886373	NA,T	NA,C	NA,1	NA,inf	NA,inf	NA,1.07783	0.000161163	0.000178525
3	chr5:75878383:A:G	75878383	NA,G	NA,A	NA,1	NA,inf	NA,inf	NA,1.07783	0.000161163	0.000178525
3	chr5:75868695:A:G	75868695	NA,G	NA,A	NA,1	NA,inf	NA,inf	NA,1.07722	0.000160978	0.000178322
3	chr5:76636177:A:G	76636177	G,G	A,A	1,1	inf,-inf	inf,inf	0.793808,2.05047	0.000160681	0.000188102
3	chr5:75997784:A:G	75997784	NA,G	NA,A	NA,1	NA,-inf	NA,inf	NA,1.08288	0.000160679	0.000181102
3	chr5:75998404:C:T	75998404	NA,T	NA,C	NA,1	NA,-inf	NA,inf	NA,1.08288	0.000160679	0.000181102
3	chr5:74780555:G:C	74780555	NA,C	NA,G	NA,1	NA,inf	NA,inf	NA,1.11679	0.000160563	0.00017892
3	chr5:75785349:T:C	75785349	NA,C	NA,T	NA,1	NA,-inf	NA,inf	NA,0.996977	0.000160388	0.000179001
3	chr5:75844021:A:G	75844021	NA,G	NA,A	NA,1	NA,inf	NA,inf	NA,0.75831	0.000160363	0.000177423
3	chr5:75879063:A:G	75879063	G,G	A,A	1,1	-inf,inf	inf,inf	3.35228,0.263394	0.000160035	0.000174156
3	chr5:74696574:A:G	74696574	NA,G	NA,A	NA,1	NA,-inf	NA,inf	NA,1.08258	0.000159893	0.000180244
3	chr5:75872100:T:G	75872100	NA,G	NA,T	NA,1	NA,inf	NA,inf	NA,1.1748	0.000159838	0.000179748
3	chr5:75047169:T:C	75047169	NA,C	NA,T	NA,1	NA,-inf	NA,inf	NA,0.846906	0.000159829	0.000179359
3	chr5:75876458:G:A	75876458	A,A	G,G	1,1	-inf,inf	inf,inf	3.32128,0.305292	0.000159594	0.000173707
3	chr5:76727636:T:TATAG	76727636	NA,TATAG	NA,T	NA,1	NA,inf	NA,inf	NA,1.19984	0.000159551	0.000180882
3	chr5:75476915:A:G	75476915	NA,G	NA,A	NA,1	NA,-inf	NA,inf	NA,1.99095	0.000159549	0.000178858
3	chr5:75877650:A:C	75877650	C,C	A,A	1,1	-inf,inf	inf,inf	3.31818,0.31192	0.000159545	0.000173667
3	chr5:75183413:T:C	75183413	C,C	T,T	1,1	-inf,-inf	inf,inf	9.72008,0.213673	0.000159345	0.000166008
3	chr5:76578165:A:G	76578165	NA,G	NA,A	NA,1	NA,inf	NA,inf	NA,1.15096	0.000158917	0.000178403
3	chr5:76574031:T:C	76574031	NA,C	NA,T	NA,1	NA,inf	NA,inf	NA,1.15033	0.000158764	0.000178232
3	chr5:76066736:A:G	76066736	NA,G	NA,A	NA,1	NA,-inf	NA,inf	NA,1.21382	0.000158033	0.000178718
3	chr5:75302354:C:T	75302354	NA,T	NA,C	NA,1	NA,inf	NA,inf	NA,0.642785	0.000157907	0.000175307
3	chr5:75870913:C:T	75870913	T,T	C,C	1,1	-inf,inf	inf,inf	3.33739,0.275942	0.000157778	0.000171745
3	chr5:75194833:T:C	75194833	C,C	T,T	1,1	-inf,-inf	inf,inf	9.84489,0.196828	0.000157733	0.000164582
3	chr5:75875508:T:G	75875508	G,G	T,T	1,1	-inf,inf	inf,inf	3.32053,0.301963	0.000157731	0.000171715
3	chr5:75881472:T:C	75881472	C,C	T,T	1,1	-inf,inf	inf,inf	3.3226,0.294548	0.000157188	0.000171087
3	chr5:75808942:C:T	75808942	NA,T	NA,C	NA,1	NA,-inf	NA,inf	NA,1.0035	0.000156966	0.000176402
3	chr5:76004437:G:C	76004437	NA,C	NA,G	NA,1	NA,-inf	NA,inf	NA,1.06794	0.000156843	0.000176696
3	chr5:76048015:A:G	76048015	NA,G	NA,A	NA,1	NA,-inf	NA,inf	NA,1.19631	0.000156428	0.000176983
3	chr5:75843182:C:T	75843182	NA,T	NA,C	NA,1	NA,inf	NA,inf	NA,0.745774	0.00015627	0.000172915
3	chr5:75804091:T:C	75804091	NA,C	NA,T	NA,1	NA,inf	NA,inf	NA,0.88538	0.000156114	0.000170475
3	chr5:75878565:C:T	75878565	T,T	C,C	1,1	-inf,inf	inf,inf	3.31439,0.296445	0.000156105	0.000169927
3	chr5:75928713:C:T	75928713	T,T	C,C	1,1	-inf,inf	inf,inf	2.84015,1.2925	0.000156029	0.000167227
3	chr5:74723377:A:G	74723377	NA,G	NA,A	NA,1	NA,-inf	NA,inf	NA,1.02952	0.000156002	0.000174487
3	chr5:74709533:G:T	74709533	T,NA	G,NA	1,NA	-inf,NA	inf,NA	1.8347,NA	0.000155808	0.000168718
3	chr5:75888067:T:C	75888067	NA,C	NA,T	NA,1	NA,inf	NA,inf	NA,1.05778	0.000155657	0.000172478
3	chr5:75876536:G:A	75876536	A,A	G,G	1,1	-inf,inf	inf,inf	3.30664,0.303678	0.000155588	0.000169389
3	chr5:75782715:G:A	75782715	NA,A	NA,G	NA,1	NA,-inf	NA,inf	NA,0.980184	0.000155525	0.000173588
3	chr5:75139499:A:G	75139499	G,G	A,A	1,1	-inf,-inf	inf,inf	9.68998,0.212629	0.000155296	0.000161817
3	chr5:75611435:G:A	75611435	A,A	G,G	1,1	-inf,-inf	inf,inf	11.9562,0.109065	0.000155197	0.000165224
3	chr5:74612103:G:GTTATT	74612103	NA,GTTATT	NA,G	NA,1	NA,-inf	NA,inf	NA,1.09718	0.000155186	0.000173895
3	chr5:75879667:T:C	75879667	C,C	T,T	1,1	-inf,inf	inf,inf	3.33099,0.268961	0.000155116	0.00016883
3	chr5:74958513:T:C	74958513	NA,C	NA,T	NA,1	NA,inf	NA,inf	NA,1.11442	0.000155035	0.000172858
3	chr5:75011687:G:A	75011687	NA,A	NA,G	NA,1	NA,-inf	NA,inf	NA,0.938642	0.000154804	0.000173514
3	chr5:75883959:C:T	75883959	T,T	C,C	1,1	-inf,inf	inf,inf	3.32831,0.271659	0.000154768	0.000168441
3	chr5:76575158:T:C	76575158	NA,C	NA,T	NA,1	NA,inf	NA,inf	NA,1.13702	0.000154736	0.000173744
3	chr5:76052647:A:G	76052647	NA,G	NA,A	NA,1	NA,-inf	NA,inf	NA,0.966269	0.000154574	0.000173686
3	chr5:75010609:T:C	75010609	C,C	T,T	1,1	-inf,inf	inf,inf	5.46437,0.186451	0.000154561	0.000161825
3	chr5:76567574:A:G	76567574	NA,G	NA,A	NA,1	NA,inf	NA,inf	NA,1.13613	0.000154499	0.000173477
3	chr5:75847164:C:T	75847164	NA,T	NA,C	NA,1	NA,inf	NA,inf	NA,0.739566	0.000154495	0.000170916
3	chr5:75873614:T:C	75873614	NA,C	NA,T	NA,1	NA,inf	NA,inf	NA,1.0521	0.000154	0.000170624
3	chr5:75873248:G:A	75873248	A,A	G,G	1,1	-inf,inf	inf,inf	3.33416,0.254568	0.000153878	0.000167499
3	chr5:75782931:G:A	75782931	NA,A	NA,G	NA,1	NA,-inf	NA,inf	NA,0.974291	0.000153834	0.000171705
3	chr5:75844306:C:T	75844306	NA,T	NA,C	NA,1	NA,inf	NA,inf	NA,0.73783	0.000153724	0.000170111
3	chr5:75781818:G:T	75781818	NA,T	NA,G	NA,1	NA,-inf	NA,inf	NA,0.973744	0.000153707	0.000171561
3	chr5:75893677:T:C	75893677	NA,C	NA,T	NA,1	NA,inf	NA,inf	NA,0.900613	0.000153667	0.000168591
3	chr5:75902206:G:A	75902206	NA,A	NA,G	NA,1	NA,inf	NA,inf	NA,0.900104	0.000153527	0.000168439
3	chr5:75901693:G:T	75901693	NA,T	NA,G	NA,1	NA,inf	NA,inf	NA,0.900104	0.000153527	0.000168439
3	chr5:75902581:A:G	75902581	NA,G	NA,A	NA,1	NA,inf	NA,inf	NA,0.898781	0.000153148	0.000168026
3	chr5:76072835:T:C	76072835	NA,C	NA,T	NA,1	NA,-inf	NA,inf	NA,1.19549	0.000153119	0.00017312
3	chr5:75877393:C:A	75877393	A,A	C,C	1,1	-inf,inf	inf,inf	3.29991,0.302344	0.000152701	0.000166268
3	chr5:75878077:C:A	75878077	A,A	C,C	1,1	-inf,inf	inf,inf	3.30048,0.295758	0.000152636	0.000166165
3	chr5:75010142:A:G	75010142	G,G	A,A	1,1	-inf,inf	inf,inf	5.54151,0.392309	0.000152571	0.000158749
3	chr5:75180683:G:A	75180683	A,A	G,G	1,1	-inf,-inf	inf,inf	9.80488,0.173091	0.00015242	0.000159055
3	chr5:76272173:G:A	76272173	A,A	G,G	1,1	-inf,-inf	inf,inf	0.0329543,2.24538	0.000152372	0.000173431
3	chr5:76479028:G:A	76479028	NA,A	NA,G	NA,1	NA,inf	NA,inf	NA,1.12008	0.000152314	0.000170715
3	chr5:76475357:G:A	76475357	NA,A	NA,G	NA,1	NA,inf	NA,inf	NA,1.12141	0.00015227	0.000170751
3	chr5:75284345:A:G	75284345	NA,G	NA,A	NA,1	NA,-inf	NA,inf	NA,0.95079	0.000151709	0.000170067
3	chr5:75753594:G:C	75753594	NA,C	NA,G	NA,1	NA,-inf	NA,inf	NA,1.22686	0.000151662	0.000171745
3	chr5:76034801:T:A	76034801	NA,A	NA,T	NA,1	NA,-inf	NA,inf	NA,1.19194	0.000151532	0.00017144
3	chr5:76136478:T:G	76136478	G,G	T,T	1,1	-inf,inf	inf,inf	2.48035,0.0545982	0.000151464	0.000163306
3	chr5:74833292:A:G	74833292	NA,G	NA,A	NA,1	NA,inf	NA,inf	NA,1.0642	0.000151446	0.000168752
3	chr5:75782035:A:G	75782035	NA,G	NA,A	NA,1	NA,-inf	NA,inf	NA,0.965486	0.000151389	0.000168978
3	chr5:76311760:C:A	76311760	NA,A	NA,C	NA,1	NA,-inf	NA,inf	NA,1.07656	0.000151251	0.000169709
3	chr5:75804316:T:C	75804316	NA,C	NA,T	NA,1	NA,inf	NA,inf	NA,0.867179	0.000151168	0.000165124
3	chr5:76050579:TCTCTCTCTCTTTCA:T	76050579	NA,T	NA,TCTCTCTCTCTTTCA	NA,1	NA,-inf	NA,inf	NA,0.958302	0.000151026	0.000169758
3	chr5:75409004:T:C	75409004	C,C	T,T	1,1	-inf,-inf	inf,inf	12.4493,0.615667	0.000151	0.000160468
3	chr5:76126720:G:A	76126720	NA,A	NA,G	NA,1	NA,-inf	NA,inf	NA,1.19123	0.000150974	0.000169283
3	chr5:74612341:A:G	74612341	NA,G	NA,A	NA,1	NA,-inf	NA,inf	NA,1.0809	0.00015093	0.000169142
3	chr5:75782093:A:G	75782093	NA,G	NA,A	NA,1	NA,-inf	NA,inf	NA,0.962365	0.000150548	0.000168047
3	chr5:75122504:C:T	75122504	NA,T	NA,C	NA,1	NA,inf	NA,inf	NA,1.21616	0.000150528	0.000169282
3	chr5:75828098:C:A	75828098	NA,A	NA,C	NA,1	NA,inf	NA,inf	NA,0.941575	0.000150489	0.000163938
3	chr5:76660899:T:C	76660899	C,C	T,T	1,1	inf,inf	inf,inf	0.511475,2.05106	0.000150378	0.000166951
3	chr5:75368369:T:C	75368369	NA,C	NA,T	NA,1	NA,-inf	NA,inf	NA,1.97248	0.000150222	0.000168474
3	chr5:75225201:A:G	75225201	NA,G	NA,A	NA,1	NA,-inf	NA,inf	NA,0.908306	0.00015003	0.000168247
3	chr5:76227274:C:A	76227274	NA,A	NA,C	NA,1	NA,inf	NA,inf	NA,1.02772	0.000149979	0.000166366
3	chr5:76769577:C:T	76769577	T,T	C,C	1,1	-inf,-inf	inf,inf	1.00509,1.62949	0.000149937	0.000175601
3	chr5:75201811:T:C	75201811	C,C	T,T	1,1	-inf,-inf	inf,inf	9.79628,0.202722	0.00014993	0.000156493
3	chr5:76779049:G:T	76779049	NA,T	NA,G	NA,1	NA,-inf	NA,inf	NA,0.980625	0.000149797	0.000165062
3	chr5:75086377:T:C	75086377	NA,C	NA,T	NA,1	NA,-inf	NA,inf	NA,0.817897	0.00014962	0.000167467
3	chr5:75150476:A:G	75150476	G,G	A,A	1,1	-inf,-inf	inf,inf	9.78286,0.193571	0.000149585	0.000156127
3	chr5:76559902:G:A	76559902	NA,A	NA,G	NA,1	NA,inf	NA,inf	NA,1.11063	0.000149467	0.000167981
3	chr5:74649770:C:T	74649770	NA,T	NA,C	NA,1	NA,-inf	NA,inf	NA,1.04873	0.000149451	0.000168025
3	chr5:76000311:G:A	76000311	NA,A	NA,G	NA,1	NA,-inf	NA,inf	NA,1.03959	0.000149371	0.00016831
3	chr5:76191140:G:A	76191140	NA,A	NA,G	NA,1	NA,-inf	NA,inf	NA,1.00979	0.000149206	0.000168163
3	chr5:75781742:T:A	75781742	NA,A	NA,T	NA,1	NA,-inf	NA,inf	NA,0.957285	0.000149188	0.000166527
3	chr5:75876621:G:A	75876621	A,A	G,G	1,1	-inf,inf	inf,inf	3.28592,0.290479	0.000149064	0.000162243
3	chr5:75804524:A:G	75804524	NA,G	NA,A	NA,1	NA,-inf	NA,inf	NA,0.967534	0.00014887	0.000166435
3	chr5:75005409:T:C	75005409	C,C	T,T	1,1	-inf,inf	inf,inf	5.79885,0.402251	0.000148715	0.000155064
3	chr5:76078866:A:G	76078866	NA,G	NA,A	NA,1	NA,-inf	NA,inf	NA,1.17574	0.000148715	0.000167817
3	chr5:75781966:T:A	75781966	NA,A	NA,T	NA,1	NA,-inf	NA,inf	NA,0.955533	0.000148611	0.000165887
3	chr5:76771903:G:A	76771903	A,A	G,G	1,1	-inf,-inf	inf,inf	0.989977,1.64337	0.000147913	0.000173813
3	chr5:75227527:T:C	75227527	C,NA	T,NA	1,NA	inf,NA	inf,NA	0.357406,NA	0.000147342	0.000164803
3	chr5:74883561:G:A	74883561	NA,A	NA,G	NA,1	NA,-inf	NA,inf	NA,1.00211	0.000147069	0.000164903
3	chr5:74604929:T:C	74604929	NA,C	NA,T	NA,1	NA,-inf	NA,inf	NA,1.05682	0.000146775	0.000164537
3	chr5:74793123:G:A	74793123	NA,A	NA,G	NA,1	NA,-inf	NA,inf	NA,1.0286	0.000146589	0.000165878
3	chr5:74883095:A:AG	74883095	NA,AG	NA,A	NA,1	NA,-inf	NA,inf	NA,0.99999	0.000146512	0.00016428
3	chr5:74861622:G:A	74861622	NA,A	NA,G	NA,1	NA,-inf	NA,inf	NA,0.981552	0.000145994	0.000163201
3	chr5:74574175:C:T	74574175	NA,T	NA,C	NA,1	NA,-inf	NA,inf	NA,1.0681	0.00014596	0.000164274
3	chr5:75648173:G:A	75648173	A,A	G,G	1,1	inf,inf	inf,inf	10.9779,0.0948297	0.00014595	0.000160491
3	chr5:75482844:C:T	75482844	T,T	C,C	1,1	-inf,-inf	inf,inf	12.4385,0.599585	0.000145327	0.00015448
3	chr5:76330523:C:G	76330523	G,G	C,C	1,1	-inf,inf	inf,inf	2.36176,0.194318	0.000145224	0.000163351
3	chr5:76182920:T:A	76182920	NA,A	NA,T	NA,1	NA,inf	NA,inf	NA,1.03904	0.000145174	0.000162239
3	chr5:74885815:G:A	74885815	NA,A	NA,G	NA,1	NA,-inf	NA,inf	NA,0.99462	0.000145054	0.000162647
3	chr5:74864294:G:A	74864294	NA,A	NA,G	NA,1	NA,inf	NA,inf	NA,1.05485	0.000145018	0.000161555
3	chr5:75929775:T:C	75929775	C,C	T,T	1,1	-inf,inf	inf,inf	3.09747,0.98378	0.000144777	0.000154768
3	chr5:76053590:A:C	76053590	NA,C	NA,A	NA,1	NA,-inf	NA,inf	NA,1.15586	0.000144736	0.000163388
3	chr5:75850303:C:T	75850303	NA,T	NA,C	NA,1	NA,inf	NA,inf	NA,0.719075	0.000144416	0.000159982
3	chr5:74711739:A:G	74711739	NA,G	NA,A	NA,1	NA,-inf	NA,inf	NA,0.985572	0.000144362	0.000161508
3	chr5:74682814:G:C	74682814	NA,C	NA,G	NA,1	NA,-inf	NA,inf	NA,1.02201	0.000144321	0.000162598
3	chr5:75451047:A:G	75451047	NA,G	NA,A	NA,1	NA,-inf	NA,inf	NA,1.95324	0.000144196	0.000161736
3	chr5:76586919:G:A	76586919	NA,A	NA,G	NA,1	NA,inf	NA,inf	NA,1.09223	0.00014377	0.00016137
3	chr5:76484706:A:G	76484706	NA,G	NA,A	NA,1	NA,inf	NA,inf	NA,1.06261	0.000143503	0.000160704
3	chr5:75790674:G:A	75790674	NA,A	NA,G	NA,1	NA,-inf	NA,inf	NA,0.944723	0.000143131	0.000160004
3	chr5:75264467:G:A	75264467	A,A	G,G	1,1	-inf,-inf	inf,inf	10.4083,0.333388	0.000143029	0.000149905
3	chr5:75873439:T:C	75873439	C,C	T,T	1,1	-inf,inf	inf,inf	3.26909,0.282952	0.000142999	0.000155685
3	chr5:75410836:T:C	75410836	C,C	T,T	1,1	-inf,-inf	inf,inf	12.4282,0.567829	0.000142753	0.000151745
3	chr5:76574439:G:A	76574439	NA,A	NA,G	NA,1	NA,-inf	NA,inf	NA,1.28131	0.000142628	0.00016701
3	chr5:76125789:G:A	76125789	NA,A	NA,G	NA,1	NA,-inf	NA,inf	NA,0.961739	0.000142413	0.000160282
3	chr5:75795405:G:A	75795405	NA,A	NA,G	NA,1	NA,-inf	NA,inf	NA,0.941635	0.000142367	0.00015915
3	chr5:75251692:G:A	75251692	A,NA	G,NA	1,NA	-inf,NA	inf,NA	0.750596,NA	0.000142325	0.000159451
3	chr5:75125961:T:C	75125961	C,C	T,T	1,1	-inf,-inf	inf,inf	9.73285,0.193514	0.000142247	0.000148513
3	chr5:75873677:G:C	75873677	C,C	G,G	1,1	-inf,inf	inf,inf	3.25216,0.299024	0.000141741	0.000154351
3	chr5:75788962:A:G	75788962	NA,G	NA,A	NA,1	NA,-inf	NA,inf	NA,0.938112	0.000141444	0.000158121
3	chr5:75721887:A:G	75721887	NA,G	NA,A	NA,1	NA,inf	NA,inf	NA,0.900995	0.000141376	0.000158035
3	chr5:74617057:T:A	74617057	NA,A	NA,T	NA,1	NA,-inf	NA,inf	NA,1.04222	0.000141375	0.000158441
3	chr5:75147139:T:C	75147139	C,C	T,T	1,1	-inf,-inf	inf,inf	9.72857,0.224459	0.000141097	0.000147333
3	chr5:76204864:T:C	76204864	NA,C	NA,T	NA,1	NA,inf	NA,inf	NA,0.965942	0.000141066	0.000156912
3	chr5:75249811:A:G	75249811	G,G	A,A	1,1	-inf,-inf	inf,inf	10.6137,0.282922	0.000140801	0.000147147
3	chr5:76053650:T:C	76053650	NA,C	NA,T	NA,1	NA,-inf	NA,inf	NA,1.14007	0.000140785	0.000158927
3	chr5:75787937:G:T	75787937	NA,T	NA,G	NA,1	NA,-inf	NA,inf	NA,0.934354	0.000140488	0.000157049
3	chr5:76132245:C:T	76132245	NA,T	NA,C	NA,1	NA,-inf	NA,inf	NA,0.946157	0.000140482	0.000158053
3	chr5:75174920:A:G	75174920	G,G	A,A	1,1	-inf,-inf	inf,inf	9.69728,0.192252	0.000140133	0.00014632
3	chr5:76056827:T:C	76056827	NA,C	NA,T	NA,1	NA,-inf	NA,inf	NA,1.13394	0.000140046	0.000158043
3	chr5:75072429:T:C	75072429	C,C	T,T	1,1	-inf,-inf	inf,inf	10.1075,0.179908	0.000139887	0.000145853
3	chr5:75017719:T:G	75017719	NA,G	NA,T	NA,1	NA,-inf	NA,inf	NA,0.920096	0.000139853	0.000156822
3	chr5:76224062:G:C	76224062	NA,C	NA,G	NA,1	NA,inf	NA,inf	NA,0.983499	0.000139438	0.00015467
3	chr5:76633940:AT:A	76633940	A,NA	AT,NA	1,NA	-inf,NA	inf,NA	1.57774,NA	0.000139049	0.000158289
3	chr5:74888264:A:G	74888264	NA,G	NA,A	NA,1	NA,-inf	NA,inf	NA,0.968695	0.000139047	0.000155959
3	chr5:75092114:G:T	75092114	NA,T	NA,G	NA,1	NA,inf	NA,inf	NA,1.07555	0.000138912	0.000154354
3	chr5:76080426:G:A	76080426	NA,A	NA,G	NA,1	NA,-inf	NA,inf	NA,0.909257	0.000138912	0.00015609
3	chr5:74791121:C:T	74791121	T,NA	C,NA	1,NA	-inf,NA	inf,NA	1.77957,NA	0.000138738	0.000150442
3	chr5:76487055:T:A	76487055	A,A	T,T	1,1	inf,inf	inf,inf	2.13875,0.635735	0.000138587	0.000163947
3	chr5:76348412:A:G	76348412	NA,G	NA,A	NA,1	NA,inf	NA,inf	NA,1.04681	0.000138558	0.000153415
3	chr5:75871451:T:C	75871451	C,C	T,T	1,1	-inf,inf	inf,inf	3.24375,0.290438	0.000138433	0.000150745
3	chr5:75802930:GAA:G	75802930	NA,G	NA,GAA	NA,1	NA,-inf	NA,inf	NA,0.926545	0.000138354	0.000154668
3	chr5:76754118:C:T	76754118	NA,T	NA,C	NA,1	NA,inf	NA,inf	NA,1.04798	0.000138325	0.000156329
3	chr5:75410222:C:A	75410222	NA,A	NA,C	NA,1	NA,-inf	NA,inf	NA,1.92063	0.000138224	0.000155021
3	chr5:76453748:A:G	76453748	NA,G	NA,A	NA,1	NA,inf	NA,inf	NA,1.00028	0.000138153	0.000154229
3	chr5:75500932:G:A	75500932	A,A	G,G	1,1	-inf,-inf	inf,inf	12.3813,0.597968	0.000137971	0.000146695
3	chr5:76582317:T:A	76582317	NA,A	NA,T	NA,1	NA,inf	NA,inf	NA,1.06726	0.000137956	0.000154853
3	chr5:75457254:T:C	75457254	NA,C	NA,T	NA,1	NA,-inf	NA,inf	NA,1.90998	0.000137634	0.000154379
3	chr5:75427809:T:C	75427809	NA,C	NA,T	NA,1	NA,-inf	NA,inf	NA,1.91469	0.000137365	0.000154064
3	chr5:75120912:C:T	75120912	T,NA	C,NA	1,NA	inf,NA	inf,NA	1.65885,NA	0.000137131	0.000150768
3	chr5:76488843:C:T	76488843	NA,T	NA,C	NA,1	NA,inf	NA,inf	NA,0.916791	0.00013704	0.00015166
3	chr5:75569920:T:C	75569920	NA,C	NA,T	NA,1	NA,inf	NA,inf	NA,1.27215	0.000137036	0.000152895
3	chr5:74905892:A:G	74905892	NA,G	NA,A	NA,1	NA,-inf	NA,inf	NA,0.953376	0.000137027	0.000153561
3	chr5:74915302:G:T	74915302	NA,T	NA,G	NA,1	NA,-inf	NA,inf	NA,0.95298	0.000136941	0.000153465
3	chr5:74907436:T:G	74907436	NA,G	NA,T	NA,1	NA,-inf	NA,inf	NA,0.952971	0.00013694	0.000153465
3	chr5:75878773:G:A	75878773	A,A	G,G	1,1	-inf,inf	inf,inf	3.24572,0.267706	0.000136584	0.00014865
3	chr5:75401068:C:A	75401068	NA,A	NA,C	NA,1	NA,-inf	NA,inf	NA,1.89994	0.000136567	0.000153138
3	chr5:75917329:T:G	75917329	NA,G	NA,T	NA,1	NA,inf	NA,inf	NA,0.951887	0.000136449	0.000152742
3	chr5:76731378:G:A	76731378	NA,A	NA,G	NA,1	NA,inf	NA,inf	NA,1.11472	0.000136432	0.000154769
3	chr5:75230971:G:A	75230971	A,A	G,G	1,1	-inf,-inf	inf,inf	9.69212,0.211613	0.00013593	0.000141971
3	chr5:75927788:A:G	75927788	NA,G	NA,A	NA,1	NA,inf	NA,inf	NA,0.834449	0.000135457	0.000149039
3	chr5:74588091:G:GGAA	74588091	NA,GGAA	NA,G	NA,1	NA,-inf	NA,inf	NA,1.0292	0.000135329	0.000152055
3	chr5:76730161:A:T	76730161	NA,T	NA,A	NA,1	NA,inf	NA,inf	NA,1.09981	0.000135171	0.000153121
3	chr5:74891278:G:A	74891278	NA,A	NA,G	NA,1	NA,-inf	NA,inf	NA,0.950646	0.000134786	0.000151154
3	chr5:75870016:A:G	75870016	G,G	A,A	1,1	-inf,inf	inf,inf	3.23121,0.286426	0.000134367	0.000146334
3	chr5:76190749:T:G	76190749	NA,G	NA,T	NA,1	NA,-inf	NA,inf	NA,0.957226	0.000134275	0.000151284
3	chr5:74913456:T:A	74913456	NA,A	NA,T	NA,1	NA,-inf	NA,inf	NA,0.966052	0.00013419	0.000151901
3	chr5:76012446:C:T	76012446	NA,T	NA,C	NA,1	NA,inf	NA,inf	NA,0.970408	0.000134106	0.000148799
3	chr5:75328124:G:A	75328124	A,A	G,G	1,1	-inf,inf	inf,inf	0.714636,0.0806031	0.000133988	0.000148951
3	chr5:76757069:G:A	76757069	NA,A	NA,G	NA,1	NA,inf	NA,inf	NA,0.991538	0.000133939	0.000150328
3	chr5:75989997:A:G	75989997	NA,G	NA,A	NA,1	NA,-inf	NA,inf	NA,0.905604	0.000133585	0.000149522
3	chr5:75870635:A:G	75870635	G,G	A,A	1,1	-inf,inf	inf,inf	3.2274,0.283589	0.00013353	0.000145422
3	chr5:75782622:A:G	75782622	NA,G	NA,A	NA,1	NA,inf	NA,inf	NA,0.761444	0.00013349	0.000148257
3	chr5:74612054:A:G	74612054	NA,G	NA,A	NA,1	NA,-inf	NA,inf	NA,1.00835	0.000133433	0.000149533
3	chr5:74603914:A:G	74603914	NA,G	NA,A	NA,1	NA,-inf	NA,inf	NA,1.00277	0.000133351	0.000149511
3	chr5:75232397:G:A	75232397	A,A	G,G	1,1	-inf,-inf	inf,inf	9.66292,0.224798	0.000131909	0.000137805
3	chr5:75205521:AC:A	75205521	A,A	AC,AC	1,1	-inf,-inf	inf,inf	9.65002,0.176827	0.000131853	0.000137723
3	chr5:75504656:ACT:A	75504656	NA,A	NA,ACT	NA,1	NA,-inf	NA,inf	NA,1.86948	0.000131779	0.000147804
3	chr5:74588808:A:G	74588808	NA,G	NA,A	NA,1	NA,-inf	NA,inf	NA,1.01349	0.000131693	0.000147974
3	chr5:75183020:G:A	75183020	A,A	G,G	1,1	-inf,-inf	inf,inf	9.64214,0.168479	0.000131684	0.000137545
3	chr5:75203806:A:G	75203806	G,G	A,A	1,1	-inf,-inf	inf,inf	9.64244,0.183039	0.000131419	0.000137279
3	chr5:75372533:T:A	75372533	NA,A	NA,T	NA,1	NA,-inf	NA,inf	NA,1.87816	0.000131393	0.000147361
3	chr5:75857562:C:T	75857562	NA,T	NA,C	NA,1	NA,-inf	NA,inf	NA,1.0781	0.000131227	0.000147219
3	chr5:76057031:G:T	76057031	NA,T	NA,G	NA,1	NA,-inf	NA,inf	NA,0.875524	0.000130985	0.000147174
3	chr5:75206896:A:G	75206896	G,G	A,A	1,1	-inf,-inf	inf,inf	9.64595,0.181861	0.000130848	0.000136682
3	chr5:75869803:A:G	75869803	G,G	A,A	1,1	-inf,inf	inf,inf	3.22169,0.273507	0.000130836	0.000142499
3	chr5:76507208:C:T	76507208	NA,T	NA,C	NA,1	NA,-inf	NA,inf	NA,1.00278	0.000130483	0.000146851
3	chr5:75460293:T:C	75460293	C,C	T,T	1,1	-inf,-inf	inf,inf	12.2823,0.679749	0.000130406	0.00013873
3	chr5:75403735:T:C	75403735	NA,C	NA,T	NA,1	NA,-inf	NA,inf	NA,1.86399	0.000130276	0.000146098
3	chr5:75401718:A:G	75401718	NA,G	NA,A	NA,1	NA,-inf	NA,inf	NA,1.86399	0.000130276	0.000146098
3	chr5:75436390:T:C	75436390	NA,C	NA,T	NA,1	NA,-inf	NA,inf	NA,1.86399	0.000130276	0.000146098
3	chr5:74606585:G:A	74606585	NA,A	NA,G	NA,1	NA,-inf	NA,inf	NA,0.989603	0.000130238	0.00014603
3	chr5:75871402:T:A	75871402	A,A	T,T	1,1	-inf,inf	inf,inf	3.21712,0.274249	0.000130123	0.000141719
3	chr5:75870485:A:T	75870485	T,T	A,A	1,1	-inf,inf	inf,inf	3.23012,0.257269	0.000130117	0.000141729
3	chr5:75454446:T:C	75454446	NA,C	NA,T	NA,1	NA,-inf	NA,inf	NA,1.86442	0.000130036	0.00014587
3	chr5:74579897:G:A	74579897	NA,A	NA,G	NA,1	NA,-inf	NA,inf	NA,0.981091	0.000130022	0.000145721
3	chr5:75412310:G:C	75412310	NA,C	NA,G	NA,1	NA,-inf	NA,inf	NA,1.86961	0.000129985	0.000145781
3	chr5:74911057:C:T	74911057	NA,T	NA,C	NA,1	NA,-inf	NA,inf	NA,0.933122	0.000129965	0.000147099
3	chr5:75779598:C:T	75779598	NA,T	NA,C	NA,1	NA,inf	NA,inf	NA,0.747317	0.000129901	0.000144291
3	chr5:75471487:G:A	75471487	NA,A	NA,G	NA,1	NA,-inf	NA,inf	NA,1.86677	0.000129477	0.000145204
3	chr5:75374666:A:C	75374666	NA,C	NA,A	NA,1	NA,-inf	NA,inf	NA,1.85171	0.000129221	0.000144902
3	chr5:76103912:A:G	76103912	NA,G	NA,A	NA,1	NA,-inf	NA,inf	NA,1.08354	0.000129209	0.000145815
3	chr5:75009745:G:A	75009745	A,A	G,G	1,1	-inf,inf	inf,inf	5.34786,0.0777078	0.000129154	0.000135405
3	chr5:75919495:G:T	75919495	T,T	G,G	1,1	-inf,inf	inf,inf	2.8862,0.190019	0.000128633	0.000137561
3	chr5:74971430:A:G	74971430	NA,G	NA,A	NA,1	NA,-inf	NA,inf	NA,0.859485	0.000128466	0.000144232
3	chr5:74564951:T:C	74564951	NA,C	NA,T	NA,1	NA,inf	NA,inf	NA,0.949455	0.000128338	0.000143888
3	chr5:75719173:A:G	75719173	NA,G	NA,A	NA,1	NA,inf	NA,inf	NA,0.850716	0.000128328	0.000143406
3	chr5:75869935:A:G	75869935	G,G	A,A	1,1	-inf,inf	inf,inf	3.21106,0.27013	0.000128007	0.000139428
3	chr5:75724700:A:G	75724700	NA,G	NA,A	NA,1	NA,inf	NA,inf	NA,1.1685	0.000127987	0.000143708
3	chr5:76700988:C:T	76700988	NA,T	NA,C	NA,1	NA,inf	NA,inf	NA,1.01142	0.000127772	0.000145004
3	chr5:74921501:G:A	74921501	NA,A	NA,G	NA,1	NA,-inf	NA,inf	NA,0.911169	0.000127752	0.000143087
3	chr5:75590468:GTTT:G	75590468	G,G	GTTT,GTTT	1,1	-inf,-inf	inf,inf	8.85637,0.405831	0.000127671	0.000136188
3	chr5:76032171:T:A	76032171	NA,A	NA,T	NA,1	NA,-inf	NA,inf	NA,0.920249	0.000127668	0.000142872
3	chr5:76253650:A:G	76253650	G,G	A,A	1,1	-inf,-inf	inf,inf	0.445234,2.09971	0.000127145	0.000142339
3	chr5:76256733:T:C	76256733	NA,C	NA,T	NA,1	NA,inf	NA,inf	NA,0.998497	0.00012688	0.000141861
3	chr5:75872269:A:T	75872269	T,T	A,A	1,1	-inf,inf	inf,inf	3.1936,0.280648	0.000126874	0.000138206
3	chr5:75780922:C:CT	75780922	NA,CT	NA,C	NA,1	NA,-inf	NA,inf	NA,1.05949	0.000126585	0.000142247
3	chr5:74905622:G:C	74905622	NA,C	NA,G	NA,1	NA,-inf	NA,inf	NA,0.938411	0.000126457	0.000143162
3	chr5:76403426:T:C	76403426	C,C	T,T	1,1	inf,inf	inf,inf	0.204768,2.16632	0.000126423	0.000140755
3	chr5:75009963:G:C	75009963	NA,C	NA,G	NA,1	NA,-inf	NA,inf	NA,1.04782	0.000125935	0.000140949
3	chr5:76627884:T:C	76627884	C,C	T,T	1,1	inf,inf	inf,inf	1.32204,1.50562	0.00012584	0.000149824
3	chr5:74578892:C:T	74578892	NA,T	NA,C	NA,1	NA,-inf	NA,inf	NA,0.95816	0.00012574	0.000140823
3	chr5:74899395:A:C	74899395	NA,C	NA,A	NA,1	NA,-inf	NA,inf	NA,0.910357	0.000125699	0.000140943
3	chr5:74896954:A:G	74896954	NA,G	NA,A	NA,1	NA,-inf	NA,inf	NA,0.909782	0.00012557	0.000140797
3	chr5:76429468:G:A	76429468	NA,A	NA,G	NA,1	NA,inf	NA,inf	NA,0.906439	0.000125493	0.000139275
3	chr5:75409767:T:TC	75409767	NA,TC	NA,T	NA,1	NA,inf	NA,inf	NA,1.21862	0.000125464	0.000140039
3	chr5:76735029:A:G	76735029	NA,G	NA,A	NA,1	NA,-inf	NA,inf	NA,0.84666	0.000125329	0.000138703
3	chr5:74783904:G:A	74783904	NA,A	NA,G	NA,1	NA,inf	NA,inf	NA,0.971498	0.000125097	0.000139451
3	chr5:75093042:TAC:T	75093042	T,NA	TAC,NA	1,NA	inf,NA	inf,NA	1.65363,NA	0.000124828	0.000137074
3	chr5:75406407:C:G	75406407	NA,G	NA,C	NA,1	NA,-inf	NA,inf	NA,1.82609	0.000124414	0.000139531
3	chr5:76043314:T:G	76043314	NA,G	NA,T	NA,1	NA,-inf	NA,inf	NA,1.06168	0.000124381	0.000140616
3	chr5:75255171:G:T	75255171	T,T	G,G	1,1	-inf,-inf	inf,inf	9.44065,0.55139	0.000124336	0.000130316
3	chr5:76596238:A:G	76596238	NA,G	NA,A	NA,1	NA,inf	NA,inf	NA,1.00248	0.000124315	0.000139483
3	chr5:76627634:G:A	76627634	A,A	G,G	1,1	inf,inf	inf,inf	1.29275,1.5308	0.000124248	0.000148182
3	chr5:74911472:G:A	74911472	NA,A	NA,G	NA,1	NA,-inf	NA,inf	NA,0.9069	0.000124213	0.000140562
3	chr5:74567257:A:G	74567257	NA,G	NA,A	NA,1	NA,inf	NA,inf	NA,0.921045	0.000124188	0.000139075
3	chr5:76605181:T:C	76605181	NA,C	NA,T	NA,1	NA,inf	NA,inf	NA,1.00094	0.000124004	0.000139134
3	chr5:74608086:G:A	74608086	NA,A	NA,G	NA,1	NA,-inf	NA,inf	NA,0.959481	0.000123804	0.000138829
3	chr5:75084002:G:A	75084002	A,A	G,G	1,1	-inf,inf	inf,inf	7.68462,0.00824663	0.000123766	0.000128205
3	chr5:75039082:G:T	75039082	T,T	G,G	1,1	-inf,-inf	inf,inf	6.07906,0.461129	0.00012358	0.000129828
3	chr5:75273532:C:T	75273532	T,T	C,C	1,1	-inf,-inf	inf,inf	17.9678,0.328749	0.000123574	0.00013019
3	chr5:75850353:T:G	75850353	NA,G	NA,T	NA,1	NA,-inf	NA,inf	NA,0.980307	0.000123397	0.0001381
3	chr5:76429440:T:C	76429440	NA,C	NA,T	NA,1	NA,inf	NA,inf	NA,0.897443	0.000123375	0.000136944
3	chr5:75692511:C:T	75692511	T,T	C,C	1,1	-inf,inf	inf,inf	7.67672,0.181068	0.000123237	0.000136615
3	chr5:75882592:A:G	75882592	NA,G	NA,A	NA,1	NA,inf	NA,inf	NA,0.912228	0.000123201	0.000136632
3	chr5:75882190:T:C	75882190	C,C	T,T	1,1	-inf,inf	inf,inf	3.19121,0.221774	0.000123064	0.000134079
3	chr5:75944908:T:C	75944908	NA,C	NA,T	NA,1	NA,inf	NA,inf	NA,0.835265	0.000122837	0.000135947
3	chr5:75015337:C:T	75015337	T,T	C,C	1,1	-inf,inf	inf,inf	5.28836,0.0384143	0.000122819	0.00012882
3	chr5:74588968:A:C	74588968	NA,C	NA,A	NA,1	NA,-inf	NA,inf	NA,0.969033	0.00012279	0.000137951
3	chr5:75232705:T:C	75232705	NA,C	NA,T	NA,1	NA,inf	NA,inf	NA,1.05542	0.000122787	0.0001364
3	chr5:75235654:C:T	75235654	NA,T	NA,C	NA,1	NA,inf	NA,inf	NA,1.05542	0.000122787	0.0001364
3	chr5:75825435:T:C	75825435	NA,C	NA,T	NA,1	NA,inf	NA,inf	NA,0.694396	0.00012262	0.000136322
3	chr5:75469281:T:C	75469281	NA,C	NA,T	NA,1	NA,-inf	NA,inf	NA,1.81287	0.000122426	0.000137293
3	chr5:75432194:G:A	75432194	NA,A	NA,G	NA,1	NA,-inf	NA,inf	NA,1.81349	0.000122306	0.000137154
3	chr5:75056203:A:C	75056203	NA,C	NA,A	NA,1	NA,-inf	NA,inf	NA,0.914852	0.000121941	0.000136818
3	chr5:76237149:A:G	76237149	G,G	A,A	1,1	inf,inf	inf,inf	1.53518,0.923848	0.000121856	0.000139321
3	chr5:76530581:T:G	76530581	NA,G	NA,T	NA,1	NA,inf	NA,inf	NA,1.02093	0.000121621	0.000136575
3	chr5:75748812:G:A	75748812	NA,A	NA,G	NA,1	NA,inf	NA,inf	NA,0.870524	0.000121589	0.000135126
3	chr5:75760224:C:T	75760224	NA,T	NA,C	NA,1	NA,-inf	NA,inf	NA,0.933409	0.000121328	0.000135735
3	chr5:76219994:G:A	76219994	NA,A	NA,G	NA,1	NA,inf	NA,inf	NA,0.982505	0.0001211	0.000135451
3	chr5:75746450:C:T	75746450	NA,T	NA,C	NA,1	NA,inf	NA,inf	NA,0.867803	0.000120876	0.000134353
3	chr5:76033802:G:A	76033802	NA,A	NA,G	NA,1	NA,inf	NA,inf	NA,0.888967	0.000120571	0.000133304
3	chr5:75602781:C:T	75602781	T,T	C,C	1,1	-inf,-inf	inf,inf	8.7881,0.407715	0.000120311	0.000128385
3	chr5:76709221:G:A	76709221	NA,A	NA,G	NA,1	NA,inf	NA,inf	NA,0.89165	0.000120258	0.000134123
3	chr5:74583250:G:A	74583250	NA,A	NA,G	NA,1	NA,inf	NA,inf	NA,0.910056	0.000120228	0.000134617
3	chr5:75793504:A:G	75793504	NA,G	NA,A	NA,1	NA,-inf	NA,inf	NA,0.846661	0.00012022	0.000134417
3	chr5:74890720:TC:T	74890720	T,T	TC,TC	1,1	-inf,inf	inf,inf	0.712343,1.96163	0.000120122	0.000133479
3	chr5:76322871:T:C	76322871	NA,C	NA,T	NA,1	NA,inf	NA,inf	NA,0.874941	0.000119569	0.000133194
3	chr5:74631455:C:T	74631455	T,T	C,C	1,1	-inf,-inf	inf,inf	0.488169,1.86479	0.000119501	0.000134714
3	chr5:74911920:T:C	74911920	NA,C	NA,T	NA,1	NA,-inf	NA,inf	NA,0.908966	0.000119304	0.000135083
3	chr5:74894618:C:T	74894618	NA,T	NA,C	NA,1	NA,-inf	NA,inf	NA,0.879687	0.000119302	0.000133809
3	chr5:74589721:T:C	74589721	NA,C	NA,T	NA,1	NA,-inf	NA,inf	NA,0.954471	0.000119183	0.000133911
3	chr5:75274706:G:A	75274706	A,A	G,G	1,1	-inf,-inf	inf,inf	17.9237,0.323603	0.00011883	0.000125212
3	chr5:76625514:T:C	76625514	NA,C	NA,T	NA,1	NA,-inf	NA,inf	NA,0.957385	0.000118549	0.000134757
3	chr5:75033510:C:T	75033510	NA,T	NA,C	NA,1	NA,-inf	NA,inf	NA,0.771395	0.000118532	0.000132705
3	chr5:76583998:T:C	76583998	NA,C	NA,T	NA,1	NA,-inf	NA,inf	NA,0.913639	0.000118476	0.00013299
3	chr5:75638388:T:G	75638388	G,G	T,T	1,1	inf,inf	inf,inf	10.8331,0.069385	0.000118407	0.000130199
3	chr5:75489415:A:T	75489415	NA,T	NA,A	NA,1	NA,-inf	NA,inf	NA,1.77805	0.00011829	0.000132668
3	chr5:75067406:T:C	75067406	NA,C	NA,T	NA,1	NA,-inf	NA,inf	NA,0.811627	0.000118287	0.000132685
3	chr5:75705496:C:T	75705496	T,T	C,C	1,1	-inf,inf	inf,inf	7.60735,0.18701	0.000118002	0.00013083
3	chr5:76627787:G:A	76627787	A,A	G,G	1,1	inf,inf	inf,inf	1.31746,1.47339	0.000117906	0.000140429
3	chr5:75428862:C:T	75428862	NA,T	NA,C	NA,1	NA,-inf	NA,inf	NA,1.77439	0.000117772	0.000132095
3	chr5:74978741:C:G	74978741	NA,G	NA,C	NA,1	NA,inf	NA,inf	NA,0.905372	0.000117234	0.000130534
3	chr5:76627568:T:C	76627568	C,C	T,T	1,1	inf,inf	inf,inf	1.25326,1.53642	0.000117113	0.000139677
3	chr5:75649043:A:G	75649043	G,G	A,A	1,1	inf,inf	inf,inf	10.7956,0.18976	0.000117073	0.000128604
3	chr5:75753428:C:A	75753428	NA,A	NA,C	NA,1	NA,inf	NA,inf	NA,0.849199	0.000117033	0.000130089
3	chr5:76068752:A:C	76068752	C,NA	A,NA	1,NA	inf,NA	inf,NA	1.7584,NA	0.000116969	0.000129986
3	chr5:75428775:CTGT:C	75428775	NA,C	NA,CTGT	NA,1	NA,-inf	NA,inf	NA,1.76712	0.000116749	0.000130946
3	chr5:75889769:A:G	75889769	NA,G	NA,A	NA,1	NA,inf	NA,inf	NA,0.722784	0.0001167	0.000129248
3	chr5:75729620:A:G	75729620	NA,G	NA,A	NA,1	NA,inf	NA,inf	NA,1.10585	0.00011653	0.000130835
3	chr5:75880252:A:G	75880252	NA,G	NA,A	NA,1	NA,inf	NA,inf	NA,0.883101	0.000116452	0.00012921
3	chr5:76724375:A:G	76724375	NA,G	NA,A	NA,1	NA,-inf	NA,inf	NA,0.754198	0.000116445	0.000127848
3	chr5:75799371:G:T	75799371	NA,T	NA,G	NA,1	NA,-inf	NA,inf	NA,0.904039	0.000116428	0.000130249
3	chr5:75887381:C:T	75887381	NA,T	NA,C	NA,1	NA,inf	NA,inf	NA,0.890987	0.000116331	0.000129061
3	chr5:76025234:G:A	76025234	NA,A	NA,G	NA,1	NA,-inf	NA,inf	NA,1.03367	0.000116273	0.000131194
3	chr5:75045931:TG:T	75045931	NA,T	NA,TG	NA,1	NA,inf	NA,inf	NA,1.02648	0.000116188	0.000129775
3	chr5:76726778:C:CA	76726778	NA,CA	NA,C	NA,1	NA,-inf	NA,inf	NA,1.15754	0.000116142	0.000138505
3	chr5:75731787:A:G	75731787	NA,G	NA,A	NA,1	NA,inf	NA,inf	NA,1.1033	0.000116102	0.000130356
3	chr5:75728565:C:T	75728565	NA,T	NA,C	NA,1	NA,inf	NA,inf	NA,1.10278	0.000116034	0.000130277
3	chr5:75731826:C:T	75731826	NA,T	NA,C	NA,1	NA,inf	NA,inf	NA,1.10273	0.000116014	0.000130255
3	chr5:76191084:G:A	76191084	NA,A	NA,G	NA,1	NA,inf	NA,inf	NA,0.877987	0.000115802	0.000130231
3	chr5:75631214:G:A	75631214	NA,A	NA,G	NA,1	NA,inf	NA,inf	NA,1.07171	0.000115703	0.000129685
3	chr5:75488345:A:T	75488345	NA,T	NA,A	NA,1	NA,-inf	NA,inf	NA,1.37424	0.000115602	0.000130104
3	chr5:74713502:A:G	74713502	G,G	A,A	1,1	inf,inf	inf,inf	1.50347,1.64737	0.000115524	0.000131285
3	chr5:75678328:C:T	75678328	NA,T	NA,C	NA,1	NA,inf	NA,inf	NA,1.13428	0.000115427	0.000129486
3	chr5:76557142:A:G	76557142	NA,G	NA,A	NA,1	NA,-inf	NA,inf	NA,1.10978	0.000115383	0.000133882
3	chr5:75459203:T:C	75459203	NA,C	NA,T	NA,1	NA,-inf	NA,inf	NA,1.75585	0.000114914	0.00012887
3	chr5:76337586:G:A	76337586	A,NA	G,NA	1,NA	-inf,NA	inf,NA	1.37932,NA	0.000114872	0.000129701
3	chr5:75169716:A:G	75169716	NA,G	NA,A	NA,1	NA,inf	NA,inf	NA,1.04751	0.000114827	0.00012856
3	chr5:75794876:T:C	75794876	NA,C	NA,T	NA,1	NA,-inf	NA,inf	NA,0.86577	0.000114707	0.000129157
3	chr5:75195667:C:T	75195667	T,NA	C,NA	1,NA	inf,NA	inf,NA	1.77544,NA	0.000114593	0.000126321
3	chr5:74882897:T:C	74882897	NA,C	NA,T	NA,1	NA,inf	NA,inf	NA,0.932104	0.000114178	0.000126714
3	chr5:75268365:A:G	75268365	G,G	A,A	1,1	-inf,-inf	inf,inf	17.6625,0.250414	0.000114158	0.000120043
3	chr5:74646677:C:T	74646677	T,T	C,C	1,1	-inf,inf	inf,inf	0.198937,2.11871	0.000114125	0.000127719
3	chr5:76596643:G:C	76596643	NA,C	NA,G	NA,1	NA,inf	NA,inf	NA,0.947673	0.000113644	0.000127507
3	chr5:75917722:A:T	75917722	NA,T	NA,A	NA,1	NA,inf	NA,inf	NA,0.858385	0.000113392	0.000124912
3	chr5:75814787:G:A	75814787	NA,A	NA,G	NA,1	NA,-inf	NA,inf	NA,0.80231	0.000113318	0.000127372
3	chr5:75700470:A:C	75700470	NA,C	NA,A	NA,1	NA,inf	NA,inf	NA,1.12419	0.000113316	0.00012715
3	chr5:75367911:C:T	75367911	NA,T	NA,C	NA,1	NA,-inf	NA,inf	NA,1.74847	0.000113282	0.000127039
3	chr5:76429444:T:C	76429444	NA,C	NA,T	NA,1	NA,inf	NA,inf	NA,0.847339	0.000113211	0.000125704
3	chr5:75639244:G:T	75639244	T,T	G,G	1,1	inf,inf	inf,inf	10.7572,0.084362	0.000113119	0.000124386
3	chr5:76339988:C:T	76339988	T,T	C,C	1,1	inf,-inf	inf,inf	1.11673,1.57071	0.000112888	0.00013218
3	chr5:76159929:C:T	76159929	NA,T	NA,C	NA,1	NA,-inf	NA,inf	NA,0.847946	0.000112866	0.000127085
3	chr5:76538241:A:C	76538241	NA,C	NA,A	NA,1	NA,-inf	NA,inf	NA,0.930843	0.000112752	0.000126767
3	chr5:76549302:T:C	76549302	NA,C	NA,T	NA,1	NA,-inf	NA,inf	NA,1.09389	0.000112667	0.000130696
3	chr5:74985899:T:C	74985899	C,C	T,T	1,1	-inf,-inf	inf,inf	5.86112,0.232591	0.000112603	0.000118559
3	chr5:75616636:C:A	75616636	NA,A	NA,C	NA,1	NA,-inf	NA,inf	NA,1.15384	0.000112358	0.000126155
3	chr5:75628622:A:C	75628622	C,NA	A,NA	1,NA	inf,NA	inf,NA	3.02071,NA	0.000112292	0.000124227
3	chr5:76705857:C:T	76705857	NA,T	NA,C	NA,1	NA,inf	NA,inf	NA,0.931805	0.00011226	0.000127178
3	chr5:75472997:T:C	75472997	C,NA	T,NA	1,NA	-inf,NA	inf,NA	0.536973,NA	0.000112227	0.000129714
3	chr5:76594466:G:A	76594466	NA,A	NA,G	NA,1	NA,-inf	NA,inf	NA,1.09573	0.000112194	0.000130248
3	chr5:76482351:G:A	76482351	A,A	G,G	1,1	-inf,-inf	inf,inf	0.161822,1.96659	0.000112073	0.000124749
3	chr5:75697740:G:A	75697740	NA,A	NA,G	NA,1	NA,inf	NA,inf	NA,1.11462	0.000111908	0.000125554
3	chr5:75715067:CT:C	75715067	NA,C	NA,CT	NA,1	NA,inf	NA,inf	NA,1.11012	0.000111558	0.000125143
3	chr5:76284541:G:A	76284541	NA,A	NA,G	NA,1	NA,-inf	NA,inf	NA,0.844061	0.000111471	0.000124815
3	chr5:76197587:C:T	76197587	NA,T	NA,C	NA,1	NA,inf	NA,inf	NA,0.910468	0.000111267	0.000124961
3	chr5:75640207:T:C	75640207	NA,C	NA,T	NA,1	NA,inf	NA,inf	NA,1.06047	0.000111266	0.000124758
3	chr5:75400114:G:C	75400114	C,NA	G,NA	1,NA	-inf,NA	inf,NA	0.422382,NA	0.000111111	0.000128376
3	chr5:75054265:C:T	75054265	T,T	C,C	1,1	-inf,-inf	inf,inf	2.32381,0.622413	0.000111026	0.000120185
3	chr5:74806591:T:C	74806591	NA,C	NA,T	NA,1	NA,-inf	NA,inf	NA,0.90114	0.000111024	0.000124734
3	chr5:75816630:C:T	75816630	NA,T	NA,C	NA,1	NA,-inf	NA,inf	NA,0.875668	0.00011102	0.000124206
3	chr5:76558528:G:A	76558528	NA,A	NA,G	NA,1	NA,inf	NA,inf	NA,0.942412	0.000111002	0.000124599
3	chr5:76059341:C:T	76059341	NA,T	NA,C	NA,1	NA,-inf	NA,inf	NA,0.859828	0.000110974	0.000124208
3	chr5:76285460:A:G	76285460	NA,G	NA,A	NA,1	NA,-inf	NA,inf	NA,0.955829	0.000110904	0.000124846
3	chr5:75696449:G:C	75696449	NA,C	NA,G	NA,1	NA,-inf	NA,inf	NA,0.787704	0.000110858	0.00012496
3	chr5:75420281:A:T	75420281	NA,T	NA,A	NA,1	NA,-inf	NA,inf	NA,1.72454	0.000110835	0.000124307
3	chr5:76663463:C:T	76663463	NA,T	NA,C	NA,1	NA,inf	NA,inf	NA,0.746941	0.000110643	0.000121892
3	chr5:75013855:G:A	75013855	NA,A	NA,G	NA,1	NA,-inf	NA,inf	NA,0.961885	0.000110562	0.00012376
3	chr5:76087917:T:C	76087917	NA,C	NA,T	NA,1	NA,-inf	NA,inf	NA,0.998951	0.000110511	0.000124695
3	chr5:75715028:C:T	75715028	NA,T	NA,C	NA,1	NA,inf	NA,inf	NA,1.10321	0.000110388	0.00012383
3	chr5:76719907:A:G	76719907	NA,G	NA,A	NA,1	NA,inf	NA,inf	NA,0.92214	0.000110321	0.000124172
3	chr5:76451267:C:T	76451267	NA,T	NA,C	NA,1	NA,-inf	NA,inf	NA,0.841409	0.00011023	0.000123644
3	chr5:76397961:G:C	76397961	NA,C	NA,G	NA,1	NA,inf	NA,inf	NA,0.850786	0.000110223	0.000122992
3	chr5:76048864:A:G	76048864	NA,G	NA,A	NA,1	NA,-inf	NA,inf	NA,0.955635	0.000110115	0.000125533
3	chr5:74939157:A:C	74939157	NA,C	NA,A	NA,1	NA,inf	NA,inf	NA,0.863473	0.000110063	0.000122524
3	chr5:75496188:A:G	75496188	NA,G	NA,A	NA,1	NA,-inf	NA,inf	NA,1.73294	0.000109829	0.00012319
3	chr5:74712849:C:T	74712849	NA,T	NA,C	NA,1	NA,inf	NA,inf	NA,0.881881	0.000109333	0.000122563
3	chr5:75473672:G:T	75473672	NA,T	NA,G	NA,1	NA,-inf	NA,inf	NA,1.71178	0.000109322	0.000122613
3	chr5:74899106:C:A	74899106	A,A	C,C	1,1	-inf,inf	inf,inf	0.561351,2.0041	0.000109274	0.000121771
3	chr5:75702601:G:A	75702601	A,A	G,G	1,1	-inf,inf	inf,inf	7.54316,0.185408	0.000109205	0.000121033
3	chr5:75040765:C:T	75040765	T,T	C,C	1,1	-inf,-inf	inf,inf	5.97058,0.523365	0.000109081	0.000114628
3	chr5:75849692:A:G	75849692	NA,G	NA,A	NA,1	NA,-inf	NA,inf	NA,0.770182	0.00010908	0.000122118
3	chr5:76493330:A:G	76493330	NA,G	NA,A	NA,1	NA,-inf	NA,inf	NA,1.00968	0.000108823	0.000125434
3	chr5:76759793:A:G	76759793	NA,G	NA,A	NA,1	NA,inf	NA,inf	NA,0.911079	0.000108796	0.000122953
3	chr5:76761007:C:T	76761007	NA,T	NA,C	NA,1	NA,inf	NA,inf	NA,0.911079	0.000108796	0.000122953
3	chr5:76601204:C:T	76601204	NA,T	NA,C	NA,1	NA,inf	NA,inf	NA,0.923337	0.000108677	0.000122093
3	chr5:76749124:C:T	76749124	NA,T	NA,C	NA,1	NA,inf	NA,inf	NA,1.0327	0.000108328	0.000124408
3	chr5:75701216:C:T	75701216	NA,T	NA,C	NA,1	NA,inf	NA,inf	NA,1.07943	0.000108217	0.00012148
3	chr5:76123478:A:G	76123478	NA,G	NA,A	NA,1	NA,-inf	NA,inf	NA,0.812952	0.000107878	0.000121763
3	chr5:74712691:C:T	74712691	NA,T	NA,C	NA,1	NA,inf	NA,inf	NA,0.872669	0.000107668	0.000120681
3	chr5:75850557:G:A	75850557	NA,A	NA,G	NA,1	NA,inf	NA,inf	NA,0.73575	0.000107664	0.000118381
3	chr5:76307950:C:T	76307950	NA,T	NA,C	NA,1	NA,-inf	NA,inf	NA,0.872811	0.000107639	0.000120765
3	chr5:76065303:T:C	76065303	NA,C	NA,T	NA,1	NA,-inf	NA,inf	NA,0.766921	0.000107543	0.000121224
3	chr5:74579035:A:C	74579035	NA,C	NA,A	NA,1	NA,-inf	NA,inf	NA,0.852247	0.000107491	0.000120505
3	chr5:74902547:A:G	74902547	NA,G	NA,A	NA,1	NA,-inf	NA,inf	NA,0.905701	0.000107264	0.000120274
3	chr5:75807356:G:A	75807356	NA,A	NA,G	NA,1	NA,-inf	NA,inf	NA,0.858904	0.000107018	0.000119717
3	chr5:76486263:T:C	76486263	NA,C	NA,T	NA,1	NA,inf	NA,inf	NA,0.864934	0.000106973	0.000119637
3	chr5:75104499:C:T	75104499	T,NA	C,NA	1,NA	-inf,NA	inf,NA	0.408588,NA	0.00010692	0.000120463
3	chr5:75035946:G:C	75035946	NA,C	NA,G	NA,1	NA,inf	NA,inf	NA,0.980738	0.000106831	0.000119019
3	chr5:76148826:A:T	76148826	NA,T	NA,A	NA,1	NA,-inf	NA,inf	NA,0.814493	0.000106822	0.000120245
3	chr5:76127204:G:A	76127204	NA,A	NA,G	NA,1	NA,-inf	NA,inf	NA,0.789653	0.000106656	0.000119965
3	chr5:76708036:A:AT	76708036	NA,AT	NA,A	NA,1	NA,-inf	NA,inf	NA,0.82281	0.00010665	0.000118368
3	chr5:76507800:A:G	76507800	NA,G	NA,A	NA,1	NA,inf	NA,inf	NA,0.836963	0.000106436	0.000119168
3	chr5:75930093:T:C	75930093	C,C	T,T	1,1	-inf,-inf	inf,inf	2.06776,0.624575	0.000106434	0.000114569
3	chr5:76776394:A:G	76776394	NA,G	NA,A	NA,1	NA,inf	NA,inf	NA,0.900854	0.000106399	0.000120284
3	chr5:75594150:A:G	75594150	NA,G	NA,A	NA,1	NA,inf	NA,inf	NA,0.995724	0.000106367	0.000118364
3	chr5:76213937:A:G	76213937	NA,G	NA,A	NA,1	NA,inf	NA,inf	NA,0.854278	0.000106351	0.000118667
3	chr5:75773931:C:A	75773931	NA,A	NA,C	NA,1	NA,inf	NA,inf	NA,0.635416	0.000106293	0.000118087
3	chr5:75526560:TG:T	75526560	NA,T	NA,TG	NA,1	NA,-inf	NA,inf	NA,1.12606	0.000106202	0.00011915
3	chr5:75284152:G:A	75284152	NA,A	NA,G	NA,1	NA,inf	NA,inf	NA,1.08755	0.000106171	0.000118672
3	chr5:74854942:T:C	74854942	NA,C	NA,T	NA,1	NA,-inf	NA,inf	NA,0.897146	0.00010615	0.000119038
3	chr5:75778667:A:AT	75778667	NA,AT	NA,A	NA,1	NA,inf	NA,inf	NA,0.634921	0.000106146	0.000117926
3	chr5:74707838:C:T	74707838	NA,T	NA,C	NA,1	NA,-inf	NA,inf	NA,0.844816	0.000105908	0.000119742
3	chr5:76510586:A:G	76510586	NA,G	NA,A	NA,1	NA,inf	NA,inf	NA,0.892215	0.000105904	0.000118751
3	chr5:74664905:T:C	74664905	NA,C	NA,T	NA,1	NA,inf	NA,inf	NA,0.876787	0.00010586	0.000118757
3	chr5:76534732:T:C	76534732	NA,C	NA,T	NA,1	NA,-inf	NA,inf	NA,0.799734	0.000105746	0.000117773
3	chr5:74956195:C:T	74956195	NA,T	NA,C	NA,1	NA,inf	NA,inf	NA,0.846623	0.000105567	0.000118032
3	chr5:75036981:A:G	75036981	NA,G	NA,A	NA,1	NA,-inf	NA,inf	NA,0.713949	0.000105328	0.000118315
3	chr5:76358553:G:A	76358553	A,NA	G,NA	1,NA	inf,NA	inf,NA	1.22017,NA	0.000105312	0.000118403
3	chr5:75568559:TTCTC:T	75568559	T,NA	TTCTC,NA	1,NA	-inf,NA	inf,NA	0.0796738,NA	0.000104962	0.000122972
3	chr5:74943535:C:G	74943535	NA,G	NA,C	NA,1	NA,inf	NA,inf	NA,0.895721	0.000104838	0.000116966
3	chr5:74740204:G:T	74740204	NA,T	NA,G	NA,1	NA,inf	NA,inf	NA,0.855937	0.000104779	0.000117456
3	chr5:74756808:AG:A	74756808	NA,A	NA,AG	NA,1	NA,inf	NA,inf	NA,0.855937	0.000104779	0.000117456
3	chr5:76335897:T:C	76335897	C,NA	T,NA	1,NA	-inf,NA	inf,NA	1.33224,NA	0.000104735	0.000118246
3	chr5:76722807:C:T	76722807	NA,T	NA,C	NA,1	NA,-inf	NA,inf	NA,1.10463	0.000104708	0.000125006
3	chr5:76634051:A:G	76634051	G,G	A,A	1,1	inf,inf	inf,inf	1.15958,1.17085	0.000104665	0.000115903
3	chr5:76658204:G:A	76658204	A,A	G,G	1,1	inf,inf	inf,inf	0.467262,1.89632	0.000104656	0.000116306
3	chr5:76437113:G:A	76437113	NA,A	NA,G	NA,1	NA,-inf	NA,inf	NA,0.889087	0.00010444	0.000117564
3	chr5:75515872:C:T	75515872	NA,T	NA,C	NA,1	NA,-inf	NA,inf	NA,1.10946	0.000104356	0.000117096
3	chr5:74597840:A:G	74597840	NA,G	NA,A	NA,1	NA,-inf	NA,inf	NA,0.839718	0.000104244	0.000116613
3	chr5:76289512:G:C	76289512	NA,C	NA,G	NA,1	NA,-inf	NA,inf	NA,0.810258	0.000104225	0.000116897
3	chr5:76650601:C:T	76650601	T,NA	C,NA	1,NA	inf,NA	inf,NA	1.25532,NA	0.000104203	0.000116623
3	chr5:74693876:G:A	74693876	NA,A	NA,G	NA,1	NA,-inf	NA,inf	NA,0.791851	0.000104197	0.000116896
3	chr5:74586790:AG:A	74586790	NA,A	NA,AG	NA,1	NA,-inf	NA,inf	NA,0.862918	0.00010409	0.000116681
3	chr5:76543847:G:A	76543847	NA,A	NA,G	NA,1	NA,inf	NA,inf	NA,0.902936	0.000104024	0.000116793
3	chr5:75480164:T:G	75480164	G,G	T,T	1,1	-inf,-inf	inf,inf	11.9931,0.626455	0.000103882	0.000110665
3	chr5:76394757:C:G	76394757	NA,G	NA,C	NA,1	NA,inf	NA,inf	NA,0.790542	0.000103687	0.000114915
3	chr5:76581586:T:A	76581586	NA,A	NA,T	NA,1	NA,-inf	NA,inf	NA,0.835744	0.000103639	0.00011639
3	chr5:76206297:C:T	76206297	NA,T	NA,C	NA,1	NA,inf	NA,inf	NA,0.836823	0.000103616	0.000115673
3	chr5:76010891:T:C	76010891	NA,C	NA,T	NA,1	NA,inf	NA,inf	NA,0.832746	0.00010358	0.000115511
3	chr5:75923017:G:A	75923017	NA,A	NA,G	NA,1	NA,-inf	NA,inf	NA,0.761618	0.000103567	0.000116013
3	chr5:75776010:C:T	75776010	NA,T	NA,C	NA,1	NA,inf	NA,inf	NA,0.621055	0.000103553	0.00011506
3	chr5:76508597:C:T	76508597	NA,T	NA,C	NA,1	NA,-inf	NA,inf	NA,0.841884	0.000103509	0.000116452
3	chr5:76692178:A:G	76692178	NA,G	NA,A	NA,1	NA,inf	NA,inf	NA,0.861855	0.00010344	0.000117203
3	chr5:75853853:T:A	75853853	NA,A	NA,T	NA,1	NA,-inf	NA,inf	NA,0.927618	0.0001032	0.00011564
3	chr5:75166599:A:C	75166599	NA,C	NA,A	NA,1	NA,inf	NA,inf	NA,0.977317	0.00010319	0.000115531
3	chr5:75639766:A:G	75639766	NA,G	NA,A	NA,1	NA,inf	NA,inf	NA,0.982008	0.000103077	0.000115569
3	chr5:75833911:G:T	75833911	NA,T	NA,G	NA,1	NA,inf	NA,inf	NA,0.55171	0.000103029	0.000114289
3	chr5:74875169:A:G	74875169	NA,G	NA,A	NA,1	NA,inf	NA,inf	NA,0.863547	0.000102779	0.000114384
3	chr5:76546838:T:C	76546838	NA,C	NA,T	NA,1	NA,inf	NA,inf	NA,0.887483	0.000102686	0.000115323
3	chr5:76137813:C:T	76137813	NA,T	NA,C	NA,1	NA,-inf	NA,inf	NA,0.789694	0.00010246	0.000115322
3	chr5:75053856:G:C	75053856	NA,C	NA,G	NA,1	NA,-inf	NA,inf	NA,0.695407	0.000102394	0.00011492
3	chr5:76291507:C:T	76291507	NA,T	NA,C	NA,1	NA,-inf	NA,inf	NA,0.850924	0.000102329	0.000114848
3	chr5:75685497:A:T	75685497	T,T	A,A	1,1	-inf,inf	inf,inf	7.58025,0.134134	0.000102277	0.000113396
3	chr5:76469950:G:A	76469950	NA,A	NA,G	NA,1	NA,-inf	NA,inf	NA,0.750979	0.000102	0.000113991
3	chr5:75687736:G:A	75687736	A,NA	G,NA	1,NA	-inf,NA	inf,NA	0.45898,NA	0.000101983	0.000117794
3	chr5:75501210:C:G	75501210	NA,G	NA,C	NA,1	NA,-inf	NA,inf	NA,1.65634	0.000101941	0.000114347
3	chr5:76713968:C:T	76713968	NA,T	NA,C	NA,1	NA,-inf	NA,inf	NA,0.681671	0.000101866	0.000112003
3	chr5:74851859:C:T	74851859	NA,T	NA,C	NA,1	NA,-inf	NA,inf	NA,0.826896	0.00010163	0.000113764
3	chr5:75546467:C:T	75546467	NA,T	NA,C	NA,1	NA,-inf	NA,inf	NA,1.09018	0.000101423	0.000113803
3	chr5:75536255:T:C	75536255	NA,C	NA,T	NA,1	NA,-inf	NA,inf	NA,1.09019	0.000101146	0.000113503
3	chr5:76556502:C:T	76556502	NA,T	NA,C	NA,1	NA,inf	NA,inf	NA,0.884243	0.000100837	0.000113208
3	chr5:75043651:G:A	75043651	NA,A	NA,G	NA,1	NA,inf	NA,inf	NA,0.684952	0.000100752	0.000112467
3	chr5:76004418:C:A	76004418	NA,A	NA,C	NA,1	NA,-inf	NA,inf	NA,0.878089	0.000100752	0.000113597
3	chr5:76627460:C:T	76627460	T,T	C,C	1,1	inf,inf	inf,inf	1.2458,1.48065	0.000100641	0.000119796
3	chr5:75516415:T:C	75516415	NA,C	NA,T	NA,1	NA,-inf	NA,inf	NA,1.08425	0.000100544	0.000112816
3	chr5:76713838:C:T	76713838	NA,T	NA,C	NA,1	NA,-inf	NA,inf	NA,0.677664	0.00010054	0.00011057
3	chr5:75429057:C:T	75429057	NA,T	NA,C	NA,1	NA,inf	NA,inf	NA,1.14808	0.000100532	0.000112754
3	chr5:76110882:A:G	76110882	NA,G	NA,A	NA,1	NA,-inf	NA,inf	NA,0.727736	0.000100316	0.000112978
3	chr5:76401464:A:G	76401464	NA,G	NA,A	NA,1	NA,inf	NA,inf	NA,0.793377	0.000100091	0.0001117
3	chr5:74875668:C:T	74875668	NA,T	NA,C	NA,1	NA,-inf	NA,inf	NA,0.822154	0.000100013	0.000112985
3	chr5:76636557:A:G	76636557	G,G	A,A	1,1	-inf,-inf	inf,inf	1.29117,1.22212	9.99361e-05	0.000115995
3	chr5:75289911:T:C	75289911	NA,C	NA,T	NA,1	NA,inf	NA,inf	NA,1.0477	9.99048e-05	0.000111683
3	chr5:75690220:A:G	75690220	G,G	A,A	1,1	-inf,inf	inf,inf	7.60592,0.113754	9.98817e-05	0.000110661
3	chr5:74629480:C:G	74629480	NA,G	NA,C	NA,1	NA,-inf	NA,inf	NA,0.80186	9.98527e-05	0.000112078
3	chr5:75705427:T:C	75705427	C,C	T,T	1,1	-inf,inf	inf,inf	7.57815,0.120929	9.96553e-05	0.000110412
3	chr5:74631300:C:T	74631300	NA,T	NA,C	NA,1	NA,-inf	NA,inf	NA,0.80065	9.96434e-05	0.000111844
3	chr5:75033797:G:A	75033797	NA,A	NA,G	NA,1	NA,inf	NA,inf	NA,0.934158	9.948e-05	0.000110846
3	chr5:75717253:A:G	75717253	NA,G	NA,A	NA,1	NA,inf	NA,inf	NA,1.02731	9.94196e-05	0.000111501
3	chr5:75055701:C:T	75055701	NA,T	NA,C	NA,1	NA,-inf	NA,inf	NA,0.672576	9.93699e-05	0.000111486
3	chr5:74987903:A:G	74987903	NA,G	NA,A	NA,1	NA,-inf	NA,inf	NA,0.77998	9.93255e-05	0.000111042
3	chr5:75852661:T:TA	75852661	NA,TA	NA,T	NA,1	NA,-inf	NA,inf	NA,0.942549	9.92908e-05	0.000111501
3	chr5:75159237:T:C	75159237	NA,C	NA,T	NA,1	NA,inf	NA,inf	NA,0.954322	9.92845e-05	0.000111282
3	chr5:76151436:G:T	76151436	NA,T	NA,G	NA,1	NA,-inf	NA,inf	NA,0.770694	9.9101e-05	0.000111554
3	chr5:75715989:G:A	75715989	NA,A	NA,G	NA,1	NA,inf	NA,inf	NA,0.73624	9.90764e-05	0.000110887
3	chr5:75364930:C:G	75364930	G,NA	C,NA	1,NA	-inf,NA	inf,NA	0.393879,NA	9.90693e-05	0.000114421
3	chr5:75607552:T:A	75607552	NA,A	NA,T	NA,1	NA,-inf	NA,inf	NA,0.657302	9.89889e-05	0.000110768
3	chr5:74876620:T:A	74876620	NA,A	NA,T	NA,1	NA,inf	NA,inf	NA,0.841016	9.88691e-05	0.000110042
3	chr5:75108456:T:C	75108456	C,NA	T,NA	1,NA	inf,NA	inf,NA	2.65355,NA	9.87695e-05	0.000109648
3	chr5:76660951:A:G	76660951	NA,G	NA,A	NA,1	NA,-inf	NA,inf	NA,0.822676	9.83536e-05	0.000111154
3	chr5:75225840:T:G	75225840	NA,G	NA,T	NA,1	NA,-inf	NA,inf	NA,0.706508	9.83034e-05	0.000110258
3	chr5:75696420:T:A	75696420	A,A	T,T	1,1	-inf,inf	inf,inf	7.63689,0.090577	9.82689e-05	0.000108864
3	chr5:75575564:T:G	75575564	NA,G	NA,T	NA,1	NA,inf	NA,inf	NA,0.940643	9.80964e-05	0.000109175
3	chr5:76278731:G:A	76278731	NA,A	NA,G	NA,1	NA,-inf	NA,inf	NA,0.764525	9.79711e-05	0.000109577
3	chr5:75878772:C:T	75878772	NA,T	NA,C	NA,1	NA,-inf	NA,inf	NA,1.05995	9.79083e-05	0.000109714
3	chr5:75916119:C:G	75916119	NA,G	NA,C	NA,1	NA,inf	NA,inf	NA,0.783487	9.78281e-05	0.000109473
3	chr5:76669969:C:T	76669969	NA,T	NA,C	NA,1	NA,-inf	NA,inf	NA,1.00439	9.78149e-05	0.000113909
3	chr5:76451311:A:C	76451311	NA,C	NA,A	NA,1	NA,-inf	NA,inf	NA,0.76557	9.78117e-05	0.000109904
3	chr5:75746447:G:A	75746447	NA,A	NA,G	NA,1	NA,inf	NA,inf	NA,0.619675	9.77909e-05	0.000108657
3	chr5:76026123:A:G	76026123	NA,G	NA,A	NA,1	NA,-inf	NA,inf	NA,0.699134	9.76318e-05	0.000109825
3	chr5:76064998:T:C	76064998	NA,C	NA,T	NA,1	NA,-inf	NA,inf	NA,0.710033	9.75246e-05	0.000109901
3	chr5:76121591:A:T	76121591	NA,T	NA,A	NA,1	NA,-inf	NA,inf	NA,0.753224	9.75084e-05	0.000110017
3	chr5:75349298:G:A	75349298	NA,A	NA,G	NA,1	NA,inf	NA,inf	NA,1.05147	9.74441e-05	0.000108825
3	chr5:75732691:G:A	75732691	A,A	G,G	1,1	-inf,inf	inf,inf	7.25291,0.435553	9.74208e-05	0.000107578
3	chr5:74714934:C:T	74714934	NA,T	NA,C	NA,1	NA,inf	NA,inf	NA,0.806992	9.71453e-05	0.000108892
3	chr5:76290360:G:A	76290360	NA,A	NA,G	NA,1	NA,-inf	NA,inf	NA,0.818717	9.71289e-05	0.00010901
3	chr5:75231616:C:T	75231616	NA,T	NA,C	NA,1	NA,inf	NA,inf	NA,0.459549	9.70607e-05	0.000108174
3	chr5:75174616:G:A	75174616	NA,A	NA,G	NA,1	NA,inf	NA,inf	NA,0.459549	9.70607e-05	0.000108174
3	chr5:75872672:AATG:A	75872672	NA,A	NA,AATG	NA,1	NA,-inf	NA,inf	NA,0.888683	9.7057e-05	0.000108775
3	chr5:76669425:C:A	76669425	NA,A	NA,C	NA,1	NA,-inf	NA,inf	NA,0.998666	9.70539e-05	0.000112998
3	chr5:75327434:T:C	75327434	NA,C	NA,T	NA,1	NA,-inf	NA,inf	NA,1.61265	9.68917e-05	0.000108685
3	chr5:75006416:T:C	75006416	C,C	T,T	1,1	-inf,inf	inf,inf	7.64055,0.714585	9.68752e-05	0.000101666
3	chr5:76698877:T:C	76698877	NA,C	NA,T	NA,1	NA,inf	NA,inf	NA,0.838026	9.65983e-05	0.000109312
3	chr5:75844910:C:T	75844910	NA,T	NA,C	NA,1	NA,inf	NA,inf	NA,0.584408	9.65677e-05	0.000107658
3	chr5:75878572:T:C	75878572	NA,C	NA,T	NA,1	NA,-inf	NA,inf	NA,0.879874	9.64958e-05	0.000108116
3	chr5:75845364:A:T	75845364	NA,T	NA,A	NA,1	NA,inf	NA,inf	NA,0.58391	9.64785e-05	0.000107559
3	chr5:74591103:C:A	74591103	A,NA	C,NA	1,NA	-inf,NA	inf,NA	1.27327,NA	9.63953e-05	0.00011005
3	chr5:75442857:G:A	75442857	NA,A	NA,G	NA,1	NA,-inf	NA,inf	NA,0.641142	9.63597e-05	0.000107807
3	chr5:76223278:A:C	76223278	NA,C	NA,A	NA,1	NA,inf	NA,inf	NA,0.788518	9.62217e-05	0.000107688
3	chr5:75811406:C:T	75811406	NA,T	NA,C	NA,1	NA,inf	NA,inf	NA,0.617592	9.61508e-05	0.000106708
3	chr5:76685103:C:A	76685103	NA,A	NA,C	NA,1	NA,inf	NA,inf	NA,0.823299	9.61194e-05	0.000108287
3	chr5:75932006:G:A	75932006	NA,A	NA,G	NA,1	NA,inf	NA,inf	NA,0.816585	9.59807e-05	0.000107148
3	chr5:75038412:C:T	75038412	NA,T	NA,C	NA,1	NA,-inf	NA,inf	NA,0.650933	9.58782e-05	0.000107679
3	chr5:75553728:A:G	75553728	NA,G	NA,A	NA,1	NA,-inf	NA,inf	NA,1.04963	9.58732e-05	0.000107581
3	chr5:75007441:A:C	75007441	NA,C	NA,A	NA,1	NA,-inf	NA,inf	NA,0.657525	9.58499e-05	0.000107364
3	chr5:75713133:C:T	75713133	T,T	C,C	1,1	-inf,inf	inf,inf	7.69982,0.040432	9.57347e-05	0.000106076
3	chr5:76506599:T:C	76506599	NA,C	NA,T	NA,1	NA,-inf	NA,inf	NA,0.795257	9.56472e-05	0.00010765
3	chr5:75002308:G:C	75002308	C,C	G,G	1,1	-inf,-inf	inf,inf	4.65791,0.119572	9.5626e-05	0.000103827
3	chr5:75915825:T:C	75915825	NA,C	NA,T	NA,1	NA,inf	NA,inf	NA,0.768778	9.54128e-05	0.000106782
3	chr5:76279618:G:A	76279618	NA,A	NA,G	NA,1	NA,-inf	NA,inf	NA,0.806631	9.534e-05	0.000107031
3	chr5:76375480:T:C	76375480	NA,C	NA,T	NA,1	NA,-inf	NA,inf	NA,0.832863	9.52958e-05	0.000107292
3	chr5:74568293:G:T	74568293	NA,T	NA,G	NA,1	NA,-inf	NA,inf	NA,0.797593	9.51576e-05	0.000107079
3	chr5:74857475:G:A	74857475	NA,A	NA,G	NA,1	NA,-inf	NA,inf	NA,0.802557	9.50865e-05	0.0001067
3	chr5:76240654:C:T	76240654	T,T	C,C	1,1	inf,inf	inf,inf	1.49364,0.822573	9.50815e-05	0.000108665
3	chr5:75454144:T:C	75454144	C,NA	T,NA	1,NA	inf,NA	inf,NA	3.81063,NA	9.50673e-05	0.000105464
3	chr5:75020395:G:A	75020395	NA,A	NA,G	NA,1	NA,-inf	NA,inf	NA,0.649422	9.5e-05	0.000106713
3	chr5:76525310:A:G	76525310	NA,G	NA,A	NA,1	NA,-inf	NA,inf	NA,0.752683	9.47611e-05	0.000106436
3	chr5:74582219:G:A	74582219	NA,A	NA,G	NA,1	NA,-inf	NA,inf	NA,0.795416	9.47354e-05	0.00010658
3	chr5:75136718:C:T	75136718	NA,T	NA,C	NA,1	NA,inf	NA,inf	NA,0.918485	9.46337e-05	0.000105977
3	chr5:75665281:A:G	75665281	NA,G	NA,A	NA,1	NA,inf	NA,inf	NA,1.01295	9.44976e-05	0.000106027
3	chr5:76083335:A:G	76083335	G,G	A,A	1,1	inf,inf	inf,inf	2.69394,0.590128	9.42799e-05	0.000104915
3	chr5:76461749:G:A	76461749	NA,A	NA,G	NA,1	NA,inf	NA,inf	NA,0.81221	9.42656e-05	0.000105688
3	chr5:75750530:CA:C	75750530	NA,C	NA,CA	NA,1	NA,inf	NA,inf	NA,0.572964	9.42228e-05	0.00010561
3	chr5:75163746:T:C	75163746	C,NA	T,NA	1,NA	inf,NA	inf,NA	2.61897,NA	9.42013e-05	0.000104607
3	chr5:76047852:G:A	76047852	NA,A	NA,G	NA,1	NA,-inf	NA,inf	NA,0.6787	9.4159e-05	0.000105922
3	chr5:75711776:G:A	75711776	A,A	G,G	1,1	-inf,inf	inf,inf	7.70647,0.026273	9.40706e-05	0.000104225
3	chr5:75030705:T:C	75030705	C,C	T,T	1,1	-inf,-inf	inf,inf	5.88336,0.473522	9.40377e-05	9.89134e-05
3	chr5:76197588:G:A	76197588	NA,A	NA,G	NA,1	NA,inf	NA,inf	NA,0.74307	9.39982e-05	0.000104527
3	chr5:75852284:G:A	75852284	A,NA	G,NA	1,NA	inf,NA	inf,NA	1.31672,NA	9.39157e-05	0.000104749
3	chr5:76124939:A:G	76124939	NA,G	NA,A	NA,1	NA,-inf	NA,inf	NA,0.730904	9.38565e-05	0.000105895
3	chr5:75916086:A:G	75916086	NA,G	NA,A	NA,1	NA,inf	NA,inf	NA,0.757932	9.38097e-05	0.000104981
3	chr5:75872103:A:G	75872103	NA,G	NA,A	NA,1	NA,inf	NA,inf	NA,0.75551	9.36748e-05	0.00010511
3	chr5:74910552:C:T	74910552	NA,T	NA,C	NA,1	NA,-inf	NA,inf	NA,0.756959	9.35959e-05	0.000105554
3	chr5:76094760:A:G	76094760	NA,G	NA,A	NA,1	NA,-inf	NA,inf	NA,0.666359	9.35595e-05	0.000105181
3	chr5:76123408:A:G	76123408	NA,G	NA,A	NA,1	NA,-inf	NA,inf	NA,0.728863	9.35379e-05	0.000105533
3	chr5:75708350:G:A	75708350	A,A	G,G	1,1	-inf,inf	inf,inf	7.56429,0.0952045	9.35108e-05	0.000103599
3	chr5:76478789:G:A	76478789	NA,A	NA,G	NA,1	NA,-inf	NA,inf	NA,0.802319	9.34595e-05	0.000105037
3	chr5:74627675:G:A	74627675	NA,A	NA,G	NA,1	NA,inf	NA,inf	NA,0.745511	9.34578e-05	0.000104773
3	chr5:76346936:T:C	76346936	NA,C	NA,T	NA,1	NA,-inf	NA,inf	NA,0.813102	9.34531e-05	0.000105265
3	chr5:75329393:T:C	75329393	NA,C	NA,T	NA,1	NA,inf	NA,inf	NA,0.366525	9.33142e-05	0.000103731
3	chr5:75078866:G:A	75078866	NA,A	NA,G	NA,1	NA,-inf	NA,inf	NA,1.28933	9.3265e-05	0.000104408
3	chr5:76226784:C:T	76226784	NA,T	NA,C	NA,1	NA,-inf	NA,inf	NA,0.847637	9.32023e-05	0.000104828
3	chr5:76210283:G:A	76210283	NA,A	NA,G	NA,1	NA,inf	NA,inf	NA,0.73325	9.29083e-05	0.000104235
3	chr5:76529861:G:A	76529861	NA,A	NA,G	NA,1	NA,-inf	NA,inf	NA,0.796136	9.28881e-05	0.000105012
3	chr5:76113750:G:A	76113750	A,NA	G,NA	1,NA	inf,NA	inf,NA	1.56867,NA	9.2857e-05	0.000102228
3	chr5:76077095:A:T	76077095	NA,T	NA,A	NA,1	NA,-inf	NA,inf	NA,0.682853	9.27434e-05	0.000104513
3	chr5:74713196:G:A	74713196	NA,A	NA,G	NA,1	NA,inf	NA,inf	NA,0.709797	9.26497e-05	0.000103111
3	chr5:75892452:G:T	75892452	NA,T	NA,G	NA,1	NA,inf	NA,inf	NA,0.662057	9.26407e-05	0.000102147
3	chr5:75728241:A:G	75728241	G,G	A,A	1,1	-inf,inf	inf,inf	8.20253,0.0734596	9.2536e-05	0.000101423
3	chr5:75773910:G:A	75773910	NA,A	NA,G	NA,1	NA,-inf	NA,inf	NA,0.728999	9.24804e-05	0.000104292
3	chr5:76481287:G:T	76481287	T,T	G,G	1,1	-inf,-inf	inf,inf	0.117499,1.89758	9.24016e-05	0.000102985
3	chr5:74970906:T:C	74970906	C,C	T,T	1,1	inf,-inf	inf,inf	0.926532,1.75764	9.23856e-05	0.000107602
3	chr5:76123960:T:G	76123960	NA,G	NA,T	NA,1	NA,-inf	NA,inf	NA,0.720547	9.22774e-05	0.000104106
3	chr5:75710331:T:C	75710331	C,C	T,T	1,1	-inf,inf	inf,inf	7.54407,0.0961772	9.22306e-05	0.000102187
3	chr5:75561859:G:T	75561859	NA,T	NA,G	NA,1	NA,-inf	NA,inf	NA,0.629442	9.20508e-05	0.000103415
3	chr5:76209020:C:T	76209020	T,NA	C,NA	1,NA	-inf,NA	inf,NA	2.24943,NA	9.19863e-05	0.00010326
3	chr5:76307608:A:G	76307608	NA,G	NA,A	NA,1	NA,inf	NA,inf	NA,0.755812	9.19736e-05	0.000102425
3	chr5:76547618:T:TA	76547618	NA,TA	NA,T	NA,1	NA,inf	NA,inf	NA,0.814408	9.15399e-05	0.000102805
3	chr5:74911628:A:G	74911628	NA,G	NA,A	NA,1	NA,inf	NA,inf	NA,0.709166	9.14973e-05	0.000102593
3	chr5:76522798:A:C	76522798	NA,C	NA,A	NA,1	NA,inf	NA,inf	NA,0.828646	9.14513e-05	0.000102731
3	chr5:75798328:C:T	75798328	NA,T	NA,C	NA,1	NA,-inf	NA,inf	NA,0.69426	9.14066e-05	0.000102477
3	chr5:76407031:T:G	76407031	NA,G	NA,T	NA,1	NA,-inf	NA,inf	NA,0.805247	9.13561e-05	0.000103445
3	chr5:76479714:A:T	76479714	NA,T	NA,A	NA,1	NA,-inf	NA,inf	NA,0.74762	9.13054e-05	0.000102258
3	chr5:75804031:T:G	75804031	NA,G	NA,T	NA,1	NA,-inf	NA,inf	NA,0.692826	9.11997e-05	0.000102246
3	chr5:75684747:A:G	75684747	G,G	A,A	1,1	-inf,inf	inf,inf	7.58476,0.0760193	9.11635e-05	0.000100991
3	chr5:76245358:G:T	76245358	T,T	G,G	1,1	-inf,-inf	inf,inf	0.668986,1.79591	9.10074e-05	0.00010171
3	chr5:74585442:C:T	74585442	T,T	C,C	1,1	-inf,-inf	inf,inf	0.872502,1.4268	9.0972e-05	0.000101141
3	chr5:75716484:C:A	75716484	A,NA	C,NA	1,NA	inf,NA	inf,NA	2.46907,NA	9.09574e-05	0.00010043
3	chr5:76081533:A:G	76081533	G,G	A,A	1,1	inf,-inf	inf,inf	0.554138,1.90022	9.08046e-05	0.000109268
3	chr5:74835041:C:T	74835041	NA,T	NA,C	NA,1	NA,inf	NA,inf	NA,0.688389	9.07807e-05	0.000100996
3	chr5:76226286:T:A	76226286	NA,A	NA,T	NA,1	NA,inf	NA,inf	NA,0.752093	9.07562e-05	0.000101573
3	chr5:75809112:A:G	75809112	NA,G	NA,A	NA,1	NA,inf	NA,inf	NA,0.582709	9.06844e-05	0.000100663
3	chr5:76549025:C:CAAAT	76549025	NA,CAAAT	NA,C	NA,1	NA,inf	NA,inf	NA,0.807667	9.06757e-05	0.000101816
3	chr5:76548861:C:T	76548861	NA,T	NA,C	NA,1	NA,inf	NA,inf	NA,0.807667	9.06757e-05	0.000101816
3	chr5:75915085:A:G	75915085	NA,G	NA,A	NA,1	NA,inf	NA,inf	NA,0.736184	9.065e-05	0.000101448
3	chr5:76387210:A:G	76387210	NA,G	NA,A	NA,1	NA,inf	NA,inf	NA,0.771479	9.05988e-05	0.000100852
3	chr5:75255641:C:T	75255641	NA,T	NA,C	NA,1	NA,-inf	NA,inf	NA,0.657966	9.05489e-05	0.000101547
3	chr5:76548658:A:G	76548658	NA,G	NA,A	NA,1	NA,inf	NA,inf	NA,0.806337	9.0491e-05	0.000101609
3	chr5:75101228:T:C	75101228	NA,C	NA,T	NA,1	NA,-inf	NA,inf	NA,1.24751	9.0284e-05	0.000101043
3	chr5:75797099:ATG:A	75797099	NA,A	NA,ATG	NA,1	NA,inf	NA,inf	NA,0.581895	9.02361e-05	0.000100171
3	chr5:75421131:A:G	75421131	NA,G	NA,A	NA,1	NA,-inf	NA,inf	NA,0.542829	9.01145e-05	0.000100951
3	chr5:74586667:C:T	74586667	NA,T	NA,C	NA,1	NA,-inf	NA,inf	NA,0.775126	9.00733e-05	0.000101435
3	chr5:76124568:A:G	76124568	NA,G	NA,A	NA,1	NA,-inf	NA,inf	NA,0.704816	8.98949e-05	0.000101409
3	chr5:75010614:G:A	75010614	NA,A	NA,G	NA,1	NA,-inf	NA,inf	NA,0.61818	8.98114e-05	0.00010086
3	chr5:75130061:T:A	75130061	A,NA	T,NA	1,NA	inf,NA	inf,NA	2.58013,NA	8.97689e-05	9.97049e-05
3	chr5:76547100:T:C	76547100	NA,C	NA,T	NA,1	NA,inf	NA,inf	NA,0.802684	8.97604e-05	0.000100797
3	chr5:75796378:G:A	75796378	NA,A	NA,G	NA,1	NA,inf	NA,inf	NA,0.57848	8.96715e-05	9.95487e-05
3	chr5:75798616:G:A	75798616	NA,A	NA,G	NA,1	NA,inf	NA,inf	NA,0.57848	8.96715e-05	9.95487e-05
3	chr5:75850274:G:A	75850274	NA,A	NA,G	NA,1	NA,-inf	NA,inf	NA,0.749849	8.95885e-05	0.000100253
3	chr5:75841717:G:A	75841717	NA,A	NA,G	NA,1	NA,-inf	NA,inf	NA,0.620356	8.94127e-05	0.000100081
3	chr5:75348247:A:T	75348247	NA,T	NA,A	NA,1	NA,-inf	NA,inf	NA,1.54664	8.93312e-05	0.000100204
3	chr5:75077197:T:C	75077197	NA,C	NA,T	NA,1	NA,inf	NA,inf	NA,0.87519	8.91905e-05	9.99513e-05
3	chr5:75194974:G:A	75194974	NA,A	NA,G	NA,1	NA,inf	NA,inf	NA,0.904629	8.89716e-05	9.93974e-05
3	chr5:75687241:A:G	75687241	G,G	A,A	1,1	-inf,inf	inf,inf	7.56051,0.0750091	8.88246e-05	9.84124e-05
3	chr5:75684194:A:G	75684194	G,G	A,A	1,1	-inf,inf	inf,inf	7.56234,0.0728509	8.88144e-05	9.83991e-05
3	chr5:74593610:G:A	74593610	NA,A	NA,G	NA,1	NA,-inf	NA,inf	NA,0.746397	8.84258e-05	9.91608e-05
3	chr5:76685317:A:G	76685317	NA,G	NA,A	NA,1	NA,inf	NA,inf	NA,0.769544	8.83122e-05	9.94671e-05
3	chr5:75973729:CTT:C	75973729	NA,C	NA,CTT	NA,1	NA,-inf	NA,inf	NA,0.671549	8.83026e-05	9.92933e-05
3	chr5:74705757:A:G	74705757	NA,G	NA,A	NA,1	NA,inf	NA,inf	NA,0.679346	8.82546e-05	9.82233e-05
3	chr5:76307484:G:C	76307484	NA,C	NA,G	NA,1	NA,inf	NA,inf	NA,0.704652	8.82086e-05	9.84699e-05
3	chr5:75815768:C:G	75815768	NA,G	NA,C	NA,1	NA,inf	NA,inf	NA,0.568182	8.81546e-05	9.78873e-05
3	chr5:76055389:T:G	76055389	NA,G	NA,T	NA,1	NA,-inf	NA,inf	NA,0.640749	8.81431e-05	9.91367e-05
3	chr5:75123440:T:C	75123440	NA,C	NA,T	NA,1	NA,inf	NA,inf	NA,0.41935	8.81142e-05	9.82347e-05
3	chr5:76628644:G:T	76628644	T,T	G,G	1,1	-inf,-inf	inf,inf	1.18663,1.28618	8.81086e-05	0.000102508
3	chr5:76361273:A:G	76361273	NA,G	NA,A	NA,1	NA,-inf	NA,inf	NA,0.728222	8.8075e-05	9.90132e-05
3	chr5:76287178:T:C	76287178	NA,C	NA,T	NA,1	NA,-inf	NA,inf	NA,0.730479	8.80721e-05	9.87997e-05
3	chr5:75998002:T:C	75998002	NA,C	NA,T	NA,1	NA,-inf	NA,inf	NA,0.720084	8.79899e-05	9.86886e-05
3	chr5:76103578:G:T	76103578	NA,T	NA,G	NA,1	NA,-inf	NA,inf	NA,0.649772	8.79004e-05	9.90428e-05
3	chr5:74913232:C:G	74913232	NA,G	NA,C	NA,1	NA,-inf	NA,inf	NA,0.749413	8.78779e-05	9.92551e-05
3	chr5:76358439:T:C	76358439	NA,C	NA,T	NA,1	NA,-inf	NA,inf	NA,0.784265	8.78401e-05	9.89635e-05
3	chr5:74955678:A:G	74955678	NA,G	NA,A	NA,1	NA,inf	NA,inf	NA,0.804128	8.77554e-05	9.84058e-05
3	chr5:75813242:C:T	75813242	NA,T	NA,C	NA,1	NA,inf	NA,inf	NA,0.564578	8.77517e-05	9.7442e-05
3	chr5:76429037:C:A	76429037	NA,A	NA,C	NA,1	NA,-inf	NA,inf	NA,0.781019	8.77509e-05	9.86837e-05
3	chr5:75056660:A:G	75056660	NA,G	NA,A	NA,1	NA,-inf	NA,inf	NA,0.641647	8.75627e-05	9.89545e-05
3	chr5:75017976:C:T	75017976	T,T	C,C	1,1	-inf,inf	inf,inf	5.18495,0.0497844	8.74365e-05	9.17636e-05
3	chr5:76480587:T:C	76480587	NA,C	NA,T	NA,1	NA,-inf	NA,inf	NA,0.801125	8.74174e-05	9.88862e-05
3	chr5:76735563:G:A	76735563	NA,A	NA,G	NA,1	NA,-inf	NA,inf	NA,0.682749	8.72951e-05	9.7146e-05
3	chr5:76492311:C:T	76492311	NA,T	NA,C	NA,1	NA,inf	NA,inf	NA,0.762952	8.72156e-05	9.81382e-05
3	chr5:74622114:T:C	74622114	NA,C	NA,T	NA,1	NA,inf	NA,inf	NA,0.702288	8.71175e-05	9.75661e-05
3	chr5:76615945:C:T	76615945	NA,T	NA,C	NA,1	NA,-inf	NA,inf	NA,0.701786	8.71063e-05	9.72192e-05
3	chr5:75203113:T:C	75203113	NA,C	NA,T	NA,1	NA,-inf	NA,inf	NA,0.685645	8.70989e-05	9.76317e-05
3	chr5:75876412:C:A	75876412	NA,A	NA,C	NA,1	NA,-inf	NA,inf	NA,0.814792	8.69457e-05	9.74511e-05
3	chr5:75632322:A:G	75632322	NA,G	NA,A	NA,1	NA,inf	NA,inf	NA,0.881204	8.68762e-05	9.73559e-05
3	chr5:76091698:T:G	76091698	G,G	T,T	1,1	-inf,-inf	inf,inf	1.64168,1.08465	8.68745e-05	9.54202e-05
3	chr5:74844401:G:A	74844401	NA,A	NA,G	NA,1	NA,inf	NA,inf	NA,0.661435	8.66963e-05	9.66934e-05
3	chr5:75869758:C:T	75869758	NA,T	NA,C	NA,1	NA,-inf	NA,inf	NA,0.806866	8.6642e-05	9.70959e-05
3	chr5:75027659:T:G	75027659	G,G	T,T	1,1	-inf,-inf	inf,inf	5.80608,0.526161	8.66372e-05	9.12679e-05
3	chr5:75633072:A:G	75633072	NA,G	NA,A	NA,1	NA,inf	NA,inf	NA,0.878836	8.65874e-05	9.70311e-05
3	chr5:76628162:C:G	76628162	G,NA	C,NA	1,NA	-inf,NA	inf,NA	1.15974,NA	8.65819e-05	9.85859e-05
3	chr5:74907265:C:T	74907265	NA,T	NA,C	NA,1	NA,inf	NA,inf	NA,0.67531	8.65524e-05	9.70424e-05
3	chr5:75501386:A:T	75501386	NA,T	NA,A	NA,1	NA,inf	NA,inf	NA,0.459498	8.65263e-05	9.68468e-05
3	chr5:75980004:C:T	75980004	NA,T	NA,C	NA,1	NA,-inf	NA,inf	NA,0.700832	8.65019e-05	9.71373e-05
3	chr5:75042114:C:T	75042114	NA,T	NA,C	NA,1	NA,inf	NA,inf	NA,0.699141	8.63848e-05	9.60822e-05
3	chr5:76122615:G:C	76122615	NA,C	NA,G	NA,1	NA,-inf	NA,inf	NA,0.679721	8.63286e-05	9.73649e-05
3	chr5:74695418:T:G	74695418	NA,G	NA,T	NA,1	NA,inf	NA,inf	NA,0.650685	8.63021e-05	9.61109e-05
3	chr5:74908925:A:G	74908925	NA,G	NA,A	NA,1	NA,-inf	NA,inf	NA,0.703001	8.62741e-05	9.72319e-05
3	chr5:75816893:A:G	75816893	NA,G	NA,A	NA,1	NA,-inf	NA,inf	NA,0.660957	8.61846e-05	9.66334e-05
3	chr5:75136580:T:G	75136580	NA,G	NA,T	NA,1	NA,-inf	NA,inf	NA,1.22593	8.61731e-05	9.64726e-05
3	chr5:75107166:C:T	75107166	NA,T	NA,C	NA,1	NA,inf	NA,inf	NA,0.400942	8.61672e-05	9.60716e-05
3	chr5:74736191:A:T	74736191	T,NA	A,NA	1,NA	-inf,NA	inf,NA	1.02282,NA	8.58931e-05	9.75795e-05
3	chr5:76481651:A:C	76481651	NA,C	NA,A	NA,1	NA,inf	NA,inf	NA,0.66907	8.58698e-05	9.61104e-05
3	chr5:75898955:T:C	75898955	NA,C	NA,T	NA,1	NA,inf	NA,inf	NA,0.709999	8.58664e-05	9.59174e-05
3	chr5:75308085:C:A	75308085	NA,A	NA,C	NA,1	NA,-inf	NA,inf	NA,0.487532	8.58261e-05	9.62213e-05
3	chr5:76518430:C:T	76518430	NA,T	NA,C	NA,1	NA,inf	NA,inf	NA,0.735339	8.57621e-05	9.63361e-05
3	chr5:76132890:A:T	76132890	T,T	A,A	1,1	inf,inf	inf,inf	1.04393,0.651389	8.57278e-05	9.3825e-05
3	chr5:76496141:G:A	76496141	NA,A	NA,G	NA,1	NA,inf	NA,inf	NA,0.726188	8.56327e-05	9.60048e-05
3	chr5:76124501:G:T	76124501	NA,T	NA,G	NA,1	NA,-inf	NA,inf	NA,0.673017	8.55948e-05	9.65259e-05
3	chr5:74673338:G:A	74673338	NA,A	NA,G	NA,1	NA,-inf	NA,inf	NA,0.697008	8.55899e-05	9.58823e-05
3	chr5:76535327:A:G	76535327	NA,G	NA,A	NA,1	NA,inf	NA,inf	NA,0.747371	8.55802e-05	9.55625e-05
3	chr5:75824564:G:A	75824564	NA,A	NA,G	NA,1	NA,-inf	NA,inf	NA,0.660464	8.5306e-05	9.54564e-05
3	chr5:74933862:T:C	74933862	NA,C	NA,T	NA,1	NA,inf	NA,inf	NA,0.755277	8.53026e-05	9.52278e-05
3	chr5:76115171:G:A	76115171	NA,A	NA,G	NA,1	NA,-inf	NA,inf	NA,0.673745	8.52728e-05	9.61553e-05
3	chr5:76033030:C:A	76033030	NA,A	NA,C	NA,1	NA,-inf	NA,inf	NA,0.605296	8.52571e-05	9.58706e-05
3	chr5:75811630:T:C	75811630	NA,C	NA,T	NA,1	NA,inf	NA,inf	NA,0.547717	8.51607e-05	9.45805e-05
3	chr5:74908940:A:T	74908940	NA,T	NA,A	NA,1	NA,-inf	NA,inf	NA,0.694242	8.50546e-05	9.58528e-05
3	chr5:74908941:T:A	74908941	NA,A	NA,T	NA,1	NA,-inf	NA,inf	NA,0.693295	8.49391e-05	9.57221e-05
3	chr5:75049953:T:C	75049953	C,C	T,T	1,1	-inf,inf	inf,inf	6.48653,0.326547	8.48191e-05	8.98938e-05
3	chr5:76553485:A:T	76553485	NA,T	NA,A	NA,1	NA,-inf	NA,inf	NA,0.669429	8.48088e-05	9.45292e-05
3	chr5:76072896:T:C	76072896	NA,C	NA,T	NA,1	NA,-inf	NA,inf	NA,0.61798	8.4801e-05	9.53657e-05
3	chr5:76294463:G:A	76294463	NA,A	NA,G	NA,1	NA,-inf	NA,inf	NA,0.706521	8.47467e-05	9.50613e-05
3	chr5:74939972:CAT:C	74939972	NA,C	NA,CAT	NA,1	NA,inf	NA,inf	NA,0.750533	8.46594e-05	9.451e-05
3	chr5:75527514:C:T	75527514	NA,T	NA,C	NA,1	NA,inf	NA,inf	NA,0.941568	8.45923e-05	9.45238e-05
3	chr5:76375260:C:T	76375260	NA,T	NA,C	NA,1	NA,-inf	NA,inf	NA,0.75574	8.45374e-05	9.51536e-05
3	chr5:76109432:A:G	76109432	NA,G	NA,A	NA,1	NA,-inf	NA,inf	NA,0.601316	8.44778e-05	9.49784e-05
3	chr5:76117825:G:T	76117825	NA,T	NA,G	NA,1	NA,-inf	NA,inf	NA,0.646128	8.44742e-05	9.53281e-05
3	chr5:76596320:C:G	76596320	G,NA	C,NA	1,NA	-inf,NA	inf,NA	1.29167,NA	8.44409e-05	9.6522e-05
3	chr5:76124337:T:G	76124337	NA,G	NA,T	NA,1	NA,-inf	NA,inf	NA,0.663504	8.42805e-05	9.50385e-05
3	chr5:75260541:A:G	75260541	NA,G	NA,A	NA,1	NA,inf	NA,inf	NA,0.837961	8.42271e-05	9.43392e-05
3	chr5:76374699:A:G	76374699	NA,G	NA,A	NA,1	NA,-inf	NA,inf	NA,0.753266	8.42197e-05	9.47948e-05
3	chr5:76033332:T:C	76033332	NA,C	NA,T	NA,1	NA,-inf	NA,inf	NA,0.6125	8.41354e-05	9.46296e-05
3	chr5:74911839:C:G	74911839	NA,G	NA,C	NA,1	NA,-inf	NA,inf	NA,0.690251	8.41023e-05	9.48005e-05
3	chr5:74670388:A:G	74670388	NA,G	NA,A	NA,1	NA,inf	NA,inf	NA,0.696434	8.40484e-05	9.36073e-05
3	chr5:76728402:A:G	76728402	G,G	A,A	1,1	-inf,-inf	inf,inf	0.903746,1.51863	8.40127e-05	9.68412e-05
3	chr5:75531031:T:C	75531031	NA,C	NA,T	NA,1	NA,-inf	NA,inf	NA,1.47677	8.39853e-05	9.41898e-05
3	chr5:76578405:C:T	76578405	T,NA	C,NA	1,NA	-inf,NA	inf,NA	1.19447,NA	8.39502e-05	9.56291e-05
3	chr5:75401995:T:C	75401995	NA,C	NA,T	NA,1	NA,-inf	NA,inf	NA,1.30073	8.39249e-05	9.39674e-05
3	chr5:75263878:TA:T	75263878	NA,T	NA,TA	NA,1	NA,inf	NA,inf	NA,0.831296	8.38356e-05	9.39612e-05
3	chr5:76535969:TAGG:T	76535969	NA,T	NA,TAGG	NA,1	NA,inf	NA,inf	NA,0.676388	8.36821e-05	9.32204e-05
3	chr5:74585532:G:A	74585532	NA,A	NA,G	NA,1	NA,-inf	NA,inf	NA,0.732068	8.36655e-05	9.41872e-05
3	chr5:75023500:C:A	75023500	A,A	C,C	1,1	-inf,-inf	inf,inf	4.85199,0.977816	8.36156e-05	8.8427e-05
3	chr5:76422869:C:T	76422869	NA,T	NA,C	NA,1	NA,-inf	NA,inf	NA,0.735639	8.35096e-05	9.45478e-05
3	chr5:76222760:T:A	76222760	A,NA	T,NA	1,NA	inf,NA	inf,NA	0.956431,NA	8.33943e-05	9.21972e-05
3	chr5:75774751:T:C	75774751	NA,C	NA,T	NA,1	NA,-inf	NA,inf	NA,0.680725	8.32548e-05	9.34715e-05
3	chr5:76507574:G:T	76507574	NA,T	NA,G	NA,1	NA,inf	NA,inf	NA,0.682354	8.30917e-05	9.30009e-05
3	chr5:76533880:A:G	76533880	NA,G	NA,A	NA,1	NA,-inf	NA,inf	NA,0.806613	8.30713e-05	9.5052e-05
3	chr5:76280180:T:G	76280180	NA,G	NA,T	NA,1	NA,inf	NA,inf	NA,0.687113	8.3032e-05	9.25289e-05
3	chr5:75035314:G:A	75035314	A,NA	G,NA	1,NA	-inf,NA	inf,NA	2.88455,NA	8.29879e-05	9.16852e-05
3	chr5:76248210:G:A	76248210	A,A	G,G	1,1	inf,inf	inf,inf	0.910753,1.67595	8.29549e-05	9.51523e-05
3	chr5:76333733:C:T	76333733	T,NA	C,NA	1,NA	-inf,NA	inf,NA	1.21248,NA	8.26964e-05	9.33075e-05
3	chr5:74861489:C:G	74861489	NA,G	NA,C	NA,1	NA,inf	NA,inf	NA,0.629897	8.25804e-05	9.19333e-05
3	chr5:76710585:A:G	76710585	G,NA	A,NA	1,NA	inf,NA	inf,NA	1.23994,NA	8.2576e-05	9.18839e-05
3	chr5:74586881:T:C	74586881	NA,C	NA,T	NA,1	NA,-inf	NA,inf	NA,0.733578	8.25136e-05	9.2537e-05
3	chr5:74696204:A:C	74696204	C,NA	A,NA	1,NA	-inf,NA	inf,NA	1.47577,NA	8.24378e-05	8.98465e-05
3	chr5:74591048:A:C	74591048	NA,C	NA,A	NA,1	NA,-inf	NA,inf	NA,0.670498	8.24202e-05	9.23875e-05
3	chr5:75208958:A:G	75208958	G,G	A,A	1,1	-inf,-inf	inf,inf	8.85808,0.136712	8.24093e-05	8.61364e-05
3	chr5:75779727:T:C	75779727	NA,C	NA,T	NA,1	NA,-inf	NA,inf	NA,0.888211	8.23978e-05	9.21693e-05
3	chr5:76033972:T:C	76033972	NA,C	NA,T	NA,1	NA,-inf	NA,inf	NA,0.773249	8.23648e-05	9.25855e-05
3	chr5:74839465:T:C	74839465	NA,C	NA,T	NA,1	NA,-inf	NA,inf	NA,0.68152	8.23367e-05	9.27345e-05
3	chr5:76102802:C:T	76102802	NA,T	NA,C	NA,1	NA,-inf	NA,inf	NA,0.593161	8.2329e-05	9.25127e-05
3	chr5:76117179:A:C	76117179	NA,C	NA,A	NA,1	NA,-inf	NA,inf	NA,0.596899	8.22951e-05	9.26137e-05
3	chr5:76134473:T:G	76134473	NA,G	NA,T	NA,1	NA,inf	NA,inf	NA,0.658129	8.2258e-05	9.13022e-05
3	chr5:75216162:A:C	75216162	NA,C	NA,A	NA,1	NA,inf	NA,inf	NA,0.815035	8.22239e-05	9.21006e-05
3	chr5:74890001:A:G	74890001	NA,G	NA,A	NA,1	NA,inf	NA,inf	NA,0.673044	8.21548e-05	9.1455e-05
3	chr5:76506533:A:G	76506533	NA,G	NA,A	NA,1	NA,inf	NA,inf	NA,0.724015	8.21004e-05	9.21479e-05
3	chr5:76462627:G:C	76462627	NA,C	NA,G	NA,1	NA,-inf	NA,inf	NA,0.643525	8.20877e-05	9.18498e-05
3	chr5:76611358:G:A	76611358	NA,A	NA,G	NA,1	NA,-inf	NA,inf	NA,0.653262	8.19854e-05	9.15265e-05
3	chr5:76442182:G:A	76442182	NA,A	NA,G	NA,1	NA,inf	NA,inf	NA,0.641008	8.19726e-05	9.11484e-05
3	chr5:75770868:A:G	75770868	G,NA	A,NA	1,NA	-inf,NA	inf,NA	2.34011,NA	8.18598e-05	9.09512e-05
3	chr5:75553716:T:A	75553716	A,NA	T,NA	1,NA	inf,NA	inf,NA	3.67983,NA	8.18425e-05	9.08363e-05
3	chr5:76395261:T:C	76395261	NA,C	NA,T	NA,1	NA,-inf	NA,inf	NA,0.716378	8.18352e-05	9.19075e-05
3	chr5:74679525:G:A	74679525	NA,A	NA,G	NA,1	NA,-inf	NA,inf	NA,0.684813	8.18137e-05	9.16022e-05
3	chr5:76448417:C:A	76448417	NA,A	NA,C	NA,1	NA,-inf	NA,inf	NA,0.699605	8.17459e-05	9.18357e-05
3	chr5:75200560:A:G	75200560	G,G	A,A	1,1	-inf,-inf	inf,inf	9.31526,0.144593	8.17393e-05	8.55935e-05
3	chr5:76611362:A:T	76611362	NA,T	NA,A	NA,1	NA,-inf	NA,inf	NA,0.652076	8.1702e-05	9.12289e-05
3	chr5:75659539:G:A	75659539	NA,A	NA,G	NA,1	NA,-inf	NA,inf	NA,0.565072	8.16884e-05	9.14761e-05
3	chr5:74678159:A:G	74678159	NA,G	NA,A	NA,1	NA,-inf	NA,inf	NA,0.683778	8.16847e-05	9.14577e-05
3	chr5:76751380:TAAG:T	76751380	NA,T	NA,TAAG	NA,1	NA,-inf	NA,inf	NA,0.655327	8.16625e-05	9.08854e-05
3	chr5:75563535:G:A	75563535	NA,A	NA,G	NA,1	NA,-inf	NA,inf	NA,1.4484	8.16144e-05	9.15386e-05
3	chr5:75699712:G:A	75699712	A,A	G,G	1,1	-inf,inf	inf,inf	7.4389,0.0972939	8.15706e-05	9.03364e-05
3	chr5:76472203:C:T	76472203	NA,T	NA,C	NA,1	NA,-inf	NA,inf	NA,0.67942	8.15453e-05	9.13249e-05
3	chr5:75724752:A:T	75724752	NA,T	NA,A	NA,1	NA,-inf	NA,inf	NA,0.403516	8.14462e-05	9.16099e-05
3	chr5:76364732:G:A	76364732	NA,A	NA,G	NA,1	NA,-inf	NA,inf	NA,0.728736	8.14455e-05	9.17446e-05
3	chr5:74609522:C:T	74609522	NA,T	NA,C	NA,1	NA,-inf	NA,inf	NA,0.746006	8.14369e-05	9.13639e-05
3	chr5:75650568:C:T	75650568	NA,T	NA,C	NA,1	NA,inf	NA,inf	NA,0.847007	8.14079e-05	9.12639e-05
3	chr5:74843529:T:C	74843529	NA,C	NA,T	NA,1	NA,inf	NA,inf	NA,0.620855	8.13976e-05	9.0609e-05
3	chr5:76277509:C:T	76277509	NA,T	NA,C	NA,1	NA,-inf	NA,inf	NA,0.685307	8.13604e-05	9.12917e-05
3	chr5:76122636:C:T	76122636	NA,T	NA,C	NA,1	NA,-inf	NA,inf	NA,0.642743	8.12871e-05	9.1658e-05
3	chr5:75155133:T:C	75155133	NA,C	NA,T	NA,1	NA,-inf	NA,inf	NA,1.16417	8.12798e-05	9.09831e-05
3	chr5:74968519:T:A	74968519	A,A	T,T	1,1	-inf,-inf	inf,inf	5.34474,0.425061	8.12696e-05	8.58956e-05
3	chr5:75815540:A:G	75815540	NA,G	NA,A	NA,1	NA,inf	NA,inf	NA,0.520954	8.12662e-05	9.02741e-05
3	chr5:75242011:G:A	75242011	NA,A	NA,G	NA,1	NA,inf	NA,inf	NA,0.377332	8.1252e-05	9.0603e-05
3	chr5:75181601:G:A	75181601	NA,A	NA,G	NA,1	NA,-inf	NA,inf	NA,0.643627	8.12426e-05	9.10619e-05
3	chr5:74730551:T:C	74730551	NA,C	NA,T	NA,1	NA,inf	NA,inf	NA,0.686055	8.11537e-05	9.08669e-05
3	chr5:76476065:G:A	76476065	NA,A	NA,G	NA,1	NA,-inf	NA,inf	NA,0.791307	8.11183e-05	9.19664e-05
3	chr5:76471517:G:A	76471517	NA,A	NA,G	NA,1	NA,-inf	NA,inf	NA,0.675435	8.10549e-05	9.07756e-05
3	chr5:75817661:A:C	75817661	NA,C	NA,A	NA,1	NA,inf	NA,inf	NA,0.519683	8.10493e-05	9.00371e-05
3	chr5:74843014:C:T	74843014	NA,T	NA,C	NA,1	NA,inf	NA,inf	NA,0.617502	8.09829e-05	9.01493e-05
3	chr5:76359066:T:G	76359066	G,NA	T,NA	1,NA	-inf,NA	inf,NA	1.33906,NA	8.09632e-05	9.2051e-05
3	chr5:76235216:G:A	76235216	A,A	G,G	1,1	-inf,-inf	inf,inf	1.4299,0.249679	8.09501e-05	9.02283e-05
3	chr5:74910119:C:A	74910119	NA,A	NA,C	NA,1	NA,inf	NA,inf	NA,0.63509	8.09153e-05	9.07195e-05
3	chr5:76649411:A:G	76649411	NA,G	NA,A	NA,1	NA,-inf	NA,inf	NA,0.683102	8.08792e-05	9.133e-05
3	chr5:76480667:T:C	76480667	NA,C	NA,T	NA,1	NA,-inf	NA,inf	NA,0.75008	8.08461e-05	9.14288e-05
3	chr5:76189834:C:T	76189834	NA,T	NA,C	NA,1	NA,inf	NA,inf	NA,0.680801	8.08422e-05	9.03944e-05
3	chr5:76368804:C:A	76368804	NA,A	NA,C	NA,1	NA,-inf	NA,inf	NA,0.724468	8.07541e-05	9.09621e-05
3	chr5:76371747:T:C	76371747	NA,C	NA,T	NA,1	NA,-inf	NA,inf	NA,0.723988	8.07242e-05	9.09348e-05
3	chr5:76375996:C:T	76375996	NA,T	NA,C	NA,1	NA,-inf	NA,inf	NA,0.72353	8.06654e-05	9.08688e-05
3	chr5:75812647:A:G	75812647	NA,G	NA,A	NA,1	NA,inf	NA,inf	NA,0.516715	8.06364e-05	8.95855e-05
3	chr5:74660756:G:A	74660756	NA,A	NA,G	NA,1	NA,-inf	NA,inf	NA,0.643408	8.05949e-05	9.01464e-05
3	chr5:76048475:A:G	76048475	NA,G	NA,A	NA,1	NA,-inf	NA,inf	NA,0.586042	8.05246e-05	9.05621e-05
3	chr5:75879225:C:T	75879225	NA,T	NA,C	NA,1	NA,-inf	NA,inf	NA,0.762675	8.05213e-05	9.0247e-05
3	chr5:76690478:T:C	76690478	NA,C	NA,T	NA,1	NA,-inf	NA,inf	NA,0.88178	8.05142e-05	9.42582e-05
3	chr5:76120170:C:G	76120170	NA,G	NA,C	NA,1	NA,-inf	NA,inf	NA,0.616098	8.04274e-05	9.07586e-05
3	chr5:76681529:AT:A	76681529	NA,A	NA,AT	NA,1	NA,inf	NA,inf	NA,0.725677	8.04083e-05	9.05916e-05
3	chr5:75814567:T:A	75814567	NA,A	NA,T	NA,1	NA,inf	NA,inf	NA,0.515048	8.03991e-05	8.93232e-05
3	chr5:75812479:A:G	75812479	NA,G	NA,A	NA,1	NA,inf	NA,inf	NA,0.515048	8.03991e-05	8.93232e-05
3	chr5:75814191:C:G	75814191	NA,G	NA,C	NA,1	NA,inf	NA,inf	NA,0.515048	8.03991e-05	8.93232e-05
3	chr5:75810313:G:A	75810313	NA,A	NA,G	NA,1	NA,inf	NA,inf	NA,0.515048	8.03991e-05	8.93232e-05
3	chr5:75651147:A:T	75651147	NA,T	NA,A	NA,1	NA,inf	NA,inf	NA,0.837979	8.03741e-05	9.01043e-05
3	chr5:76676407:C:G	76676407	NA,G	NA,C	NA,1	NA,inf	NA,inf	NA,0.747296	8.03143e-05	9.05216e-05
3	chr5:75810802:G:A	75810802	NA,A	NA,G	NA,1	NA,inf	NA,inf	NA,0.513613	8.01878e-05	8.90902e-05
3	chr5:76117038:T:C	76117038	NA,C	NA,T	NA,1	NA,-inf	NA,inf	NA,0.614063	8.01296e-05	9.04086e-05
3	chr5:74954082:T:G	74954082	G,G	T,T	1,1	inf,inf	inf,inf	0.142475,1.39254	8.00849e-05	9.09508e-05
3	chr5:75840805:C:T	75840805	NA,T	NA,C	NA,1	NA,-inf	NA,inf	NA,0.552927	8.00793e-05	8.964e-05
3	chr5:75401380:T:C	75401380	NA,C	NA,T	NA,1	NA,-inf	NA,inf	NA,0.540202	7.99922e-05	8.95052e-05
3	chr5:75660888:G:A	75660888	NA,A	NA,G	NA,1	NA,inf	NA,inf	NA,0.878148	7.99792e-05	8.97339e-05
3	chr5:75820413:T:A	75820413	NA,A	NA,T	NA,1	NA,inf	NA,inf	NA,0.456995	7.99478e-05	8.89952e-05
3	chr5:75812340:T:C	75812340	NA,C	NA,T	NA,1	NA,inf	NA,inf	NA,0.511357	7.98727e-05	8.87423e-05
3	chr5:74935489:A:G	74935489	NA,G	NA,A	NA,1	NA,inf	NA,inf	NA,0.649967	7.98196e-05	8.93238e-05
3	chr5:76119167:T:C	76119167	NA,C	NA,T	NA,1	NA,-inf	NA,inf	NA,0.611716	7.98104e-05	9.00559e-05
3	chr5:74829684:A:C	74829684	NA,C	NA,A	NA,1	NA,inf	NA,inf	NA,0.608782	7.97545e-05	8.8792e-05
3	chr5:76111766:T:G	76111766	NA,G	NA,T	NA,1	NA,-inf	NA,inf	NA,0.576311	7.96748e-05	8.95749e-05
3	chr5:74845027:C:T	74845027	NA,T	NA,C	NA,1	NA,inf	NA,inf	NA,0.607587	7.96678e-05	8.86951e-05
3	chr5:74663107:A:G	74663107	NA,G	NA,A	NA,1	NA,inf	NA,inf	NA,0.653412	7.95879e-05	8.88688e-05
3	chr5:74697594:C:T	74697594	T,NA	C,NA	1,NA	-inf,NA	inf,NA	1.66096,NA	7.95132e-05	8.93972e-05
3	chr5:75117014:T:G	75117014	G,NA	T,NA	1,NA	inf,NA	inf,NA	1.05216,NA	7.95023e-05	8.76395e-05
3	chr5:75812570:C:T	75812570	NA,T	NA,C	NA,1	NA,inf	NA,inf	NA,0.509433	7.94795e-05	8.83117e-05
3	chr5:75662609:T:C	75662609	NA,C	NA,T	NA,1	NA,inf	NA,inf	NA,0.883167	7.94627e-05	8.91445e-05
3	chr5:74830517:A:G	74830517	NA,G	NA,A	NA,1	NA,inf	NA,inf	NA,0.606198	7.94294e-05	8.84352e-05
3	chr5:76212952:T:G	76212952	NA,G	NA,T	NA,1	NA,-inf	NA,inf	NA,0.705404	7.93407e-05	8.89793e-05
3	chr5:75632973:A:G	75632973	NA,G	NA,A	NA,1	NA,inf	NA,inf	NA,0.816359	7.93383e-05	8.89213e-05
3	chr5:75565756:T:G	75565756	NA,G	NA,T	NA,1	NA,-inf	NA,inf	NA,0.479503	7.9274e-05	8.87084e-05
3	chr5:76186254:G:A	76186254	NA,A	NA,G	NA,1	NA,inf	NA,inf	NA,0.665223	7.92453e-05	8.85983e-05
3	chr5:75811380:A:G	75811380	NA,G	NA,A	NA,1	NA,inf	NA,inf	NA,0.505848	7.91913e-05	8.79919e-05
3	chr5:76241853:T:C	76241853	NA,C	NA,T	NA,1	NA,-inf	NA,inf	NA,0.636249	7.91539e-05	8.90295e-05
3	chr5:75684041:G:C	75684041	C,C	G,G	1,1	-inf,inf	inf,inf	7.39924,0.0969077	7.91458e-05	8.77233e-05
3	chr5:75943203:T:A	75943203	NA,A	NA,T	NA,1	NA,inf	NA,inf	NA,0.6597	7.91003e-05	8.82572e-05
3	chr5:75990694:T:C	75990694	NA,C	NA,T	NA,1	NA,-inf	NA,inf	NA,0.569885	7.90983e-05	8.89806e-05
3	chr5:76639263:G:A	76639263	A,A	G,G	1,1	inf,inf	inf,inf	1.05484,1.12468	7.90646e-05	8.86616e-05
3	chr5:76407432:G:A	76407432	A,A	G,G	1,1	-inf,-inf	inf,inf	1.53697,0.134314	7.9015e-05	8.96719e-05
3	chr5:75439068:G:C	75439068	NA,C	NA,G	NA,1	NA,-inf	NA,inf	NA,1.21358	7.90027e-05	8.84519e-05
3	chr5:76180941:A:G	76180941	NA,G	NA,A	NA,1	NA,-inf	NA,inf	NA,0.684007	7.89521e-05	8.85073e-05
3	chr5:76701242:C:T	76701242	NA,T	NA,C	NA,1	NA,-inf	NA,inf	NA,0.588838	7.89391e-05	8.75566e-05
3	chr5:74825773:C:T	74825773	NA,T	NA,C	NA,1	NA,inf	NA,inf	NA,0.594535	7.88319e-05	8.7913e-05
3	chr5:75444553:T:C	75444553	NA,C	NA,T	NA,1	NA,inf	NA,inf	NA,0.340372	7.88203e-05	8.81415e-05
3	chr5:74774570:C:T	74774570	NA,T	NA,C	NA,1	NA,-inf	NA,inf	NA,0.654811	7.87861e-05	8.85769e-05
3	chr5:76253516:T:C	76253516	NA,C	NA,T	NA,1	NA,-inf	NA,inf	NA,0.702997	7.8757e-05	8.86795e-05
3	chr5:75882672:G:A	75882672	NA,A	NA,G	NA,1	NA,inf	NA,inf	NA,0.694892	7.87463e-05	8.80764e-05
3	chr5:76647592:G:A	76647592	NA,A	NA,G	NA,1	NA,inf	NA,inf	NA,0.686164	7.8732e-05	8.8417e-05
3	chr5:74827706:A:T	74827706	NA,T	NA,A	NA,1	NA,inf	NA,inf	NA,0.599716	7.86948e-05	8.76187e-05
3	chr5:74676764:A:G	74676764	NA,G	NA,A	NA,1	NA,-inf	NA,inf	NA,0.639071	7.8684e-05	8.83382e-05
3	chr5:76083331:CG:C	76083331	NA,C	NA,CG	NA,1	NA,-inf	NA,inf	NA,0.559077	7.86637e-05	8.8442e-05
3	chr5:75864363:A:G	75864363	NA,G	NA,A	NA,1	NA,inf	NA,inf	NA,0.510402	7.86584e-05	8.81758e-05
3	chr5:75720769:G:T	75720769	T,T	G,G	1,1	-inf,inf	inf,inf	7.42084,0.0941813	7.86558e-05	8.71641e-05
3	chr5:76128058:A:G	76128058	NA,G	NA,A	NA,1	NA,-inf	NA,inf	NA,0.638289	7.86226e-05	8.84561e-05
3	chr5:74963874:G:A	74963874	A,A	G,G	1,1	-inf,-inf	inf,inf	5.33537,0.408433	7.86128e-05	8.30751e-05
3	chr5:76107566:A:G	76107566	G,G	A,A	1,1	-inf,-inf	inf,inf	1.45692,1.16429	7.85775e-05	8.65441e-05
3	chr5:76114541:C:T	76114541	NA,T	NA,C	NA,1	NA,-inf	NA,inf	NA,0.620023	7.85006e-05	8.8488e-05
3	chr5:74632832:T:C	74632832	NA,C	NA,T	NA,1	NA,-inf	NA,inf	NA,0.659347	7.84452e-05	8.82451e-05
3	chr5:76181635:C:T	76181635	NA,T	NA,C	NA,1	NA,-inf	NA,inf	NA,0.63194	7.84436e-05	8.82538e-05
3	chr5:75558226:TTTG:T	75558226	NA,T	NA,TTTG	NA,1	NA,-inf	NA,inf	NA,1.41222	7.84352e-05	8.79655e-05
3	chr5:74863046:G:A	74863046	NA,A	NA,G	NA,1	NA,inf	NA,inf	NA,0.597112	7.8347e-05	8.72337e-05
3	chr5:75019059:T:C	75019059	C,C	T,T	1,1	-inf,inf	inf,inf	5.59207,0.0518621	7.83321e-05	8.18856e-05
3	chr5:76028104:T:C	76028104	NA,C	NA,T	NA,1	NA,-inf	NA,inf	NA,0.772164	7.83179e-05	8.82909e-05
3	chr5:76376642:C:T	76376642	NA,T	NA,C	NA,1	NA,-inf	NA,inf	NA,0.704171	7.8305e-05	8.8215e-05
3	chr5:75813361:C:T	75813361	NA,T	NA,C	NA,1	NA,inf	NA,inf	NA,0.499172	7.82953e-05	8.70037e-05
3	chr5:76354693:G:A	76354693	A,NA	G,NA	1,NA	inf,NA	inf,NA	0.955379,NA	7.82439e-05	8.65976e-05
3	chr5:74848338:T:C	74848338	NA,C	NA,T	NA,1	NA,inf	NA,inf	NA,0.596661	7.82129e-05	8.70888e-05
3	chr5:76156674:G:A	76156674	NA,A	NA,G	NA,1	NA,-inf	NA,inf	NA,0.698641	7.81914e-05	8.76469e-05
3	chr5:76119392:A:G	76119392	NA,G	NA,A	NA,1	NA,-inf	NA,inf	NA,0.598335	7.81566e-05	8.81819e-05
3	chr5:76118125:C:T	76118125	NA,T	NA,C	NA,1	NA,-inf	NA,inf	NA,0.598083	7.81533e-05	8.81707e-05
3	chr5:76119584:T:G	76119584	NA,G	NA,T	NA,1	NA,-inf	NA,inf	NA,0.565841	7.8141e-05	8.79421e-05
3	chr5:76305146:G:T	76305146	NA,T	NA,G	NA,1	NA,-inf	NA,inf	NA,0.724825	7.80803e-05	8.78628e-05
3	chr5:75818137:C:T	75818137	NA,T	NA,C	NA,1	NA,inf	NA,inf	NA,0.444	7.80749e-05	8.69208e-05
3	chr5:76560311:C:G	76560311	NA,G	NA,C	NA,1	NA,inf	NA,inf	NA,0.68889	7.80728e-05	8.78536e-05
3	chr5:76655771:A:G	76655771	NA,G	NA,A	NA,1	NA,-inf	NA,inf	NA,0.655137	7.80369e-05	8.75628e-05
3	chr5:75816256:T:C	75816256	NA,C	NA,T	NA,1	NA,inf	NA,inf	NA,0.498506	7.80347e-05	8.67111e-05
3	chr5:75711753:A:C	75711753	C,C	A,A	1,1	-inf,-inf	inf,inf	7.60915,0.00372351	7.79197e-05	8.63929e-05
3	chr5:75764109:T:C	75764109	NA,C	NA,T	NA,1	NA,-inf	NA,inf	NA,0.716495	7.78627e-05	8.72225e-05
3	chr5:75993061:T:G	75993061	NA,G	NA,T	NA,1	NA,inf	NA,inf	NA,0.700248	7.76912e-05	8.68838e-05
3	chr5:76119156:T:C	76119156	NA,C	NA,T	NA,1	NA,-inf	NA,inf	NA,0.594387	7.76768e-05	8.76375e-05
3	chr5:76265116:T:C	76265116	NA,C	NA,T	NA,1	NA,-inf	NA,inf	NA,0.678035	7.7665e-05	8.72927e-05
3	chr5:74855472:A:C	74855472	NA,C	NA,A	NA,1	NA,inf	NA,inf	NA,0.591387	7.75601e-05	8.63654e-05
3	chr5:75806025:A:G	75806025	NA,G	NA,A	NA,1	NA,inf	NA,inf	NA,0.438955	7.75454e-05	8.63236e-05
3	chr5:76513135:C:G	76513135	G,NA	C,NA	1,NA	inf,NA	inf,NA	1.13195,NA	7.75309e-05	8.57978e-05
3	chr5:76326730:C:G	76326730	NA,G	NA,C	NA,1	NA,inf	NA,inf	NA,0.65024	7.74474e-05	8.62655e-05
3	chr5:76345614:G:T	76345614	NA,T	NA,G	NA,1	NA,-inf	NA,inf	NA,0.691699	7.73095e-05	8.70177e-05
3	chr5:76641218:T:C	76641218	NA,C	NA,T	NA,1	NA,-inf	NA,inf	NA,0.632635	7.7308e-05	8.65016e-05
3	chr5:76417605:CAG:C	76417605	NA,C	NA,CAG	NA,1	NA,inf	NA,inf	NA,0.631805	7.73013e-05	8.61334e-05
3	chr5:76743752:A:T	76743752	T,NA	A,NA	1,NA	-inf,NA	inf,NA	1.2039,NA	7.72532e-05	8.81817e-05
3	chr5:75721608:C:T	75721608	T,T	C,C	1,1	-inf,inf	inf,inf	7.47377,0.0569697	7.71769e-05	8.55056e-05
3	chr5:75408237:G:A	75408237	NA,A	NA,G	NA,1	NA,inf	NA,inf	NA,0.360431	7.71674e-05	8.60328e-05
3	chr5:74911967:A:G	74911967	NA,G	NA,A	NA,1	NA,-inf	NA,inf	NA,0.652417	7.71394e-05	8.70794e-05
3	chr5:76121845:G:A	76121845	NA,A	NA,G	NA,1	NA,-inf	NA,inf	NA,0.610678	7.70688e-05	8.68967e-05
3	chr5:76140693:CT:C	76140693	NA,C	NA,CT	NA,1	NA,-inf	NA,inf	NA,0.706362	7.70235e-05	8.68241e-05
3	chr5:74837184:T:C	74837184	NA,C	NA,T	NA,1	NA,inf	NA,inf	NA,0.586564	7.69935e-05	8.57301e-05
3	chr5:75876643:T:C	75876643	NA,C	NA,T	NA,1	NA,inf	NA,inf	NA,0.69263	7.69833e-05	8.64154e-05
3	chr5:74860231:A:G	74860231	NA,G	NA,A	NA,1	NA,inf	NA,inf	NA,0.586182	7.69644e-05	8.57024e-05
3	chr5:75813599:T:C	75813599	NA,C	NA,T	NA,1	NA,inf	NA,inf	NA,0.489594	7.6909e-05	8.54699e-05
3	chr5:75200862:C:T	75200862	NA,T	NA,C	NA,1	NA,inf	NA,inf	NA,0.746395	7.68761e-05	8.62081e-05
3	chr5:75244167:G:A	75244167	A,NA	G,NA	1,NA	inf,NA	inf,NA	0.180689,NA	7.68698e-05	8.60989e-05
3	chr5:76139488:G:A	76139488	NA,A	NA,G	NA,1	NA,-inf	NA,inf	NA,0.685755	7.68545e-05	8.61531e-05
3	chr5:75016877:A:C	75016877	C,C	A,A	1,1	-inf,inf	inf,inf	5.09029,0.0727015	7.68385e-05	8.06648e-05
3	chr5:75730557:C:T	75730557	NA,T	NA,C	NA,1	NA,-inf	NA,inf	NA,0.408559	7.68364e-05	8.64717e-05
3	chr5:76656403:A:G	76656403	G,NA	A,NA	1,NA	inf,NA	inf,NA	1.20745,NA	7.67877e-05	8.51167e-05
3	chr5:75395765:G:A	75395765	NA,A	NA,G	NA,1	NA,-inf	NA,inf	NA,0.418308	7.67424e-05	8.60699e-05
3	chr5:74806960:A:AG	74806960	NA,AG	NA,A	NA,1	NA,inf	NA,inf	NA,0.584231	7.67287e-05	8.54364e-05
3	chr5:75808366:G:T	75808366	NA,T	NA,G	NA,1	NA,-inf	NA,inf	NA,0.588544	7.66117e-05	8.58981e-05
3	chr5:75915257:G:T	75915257	NA,T	NA,G	NA,1	NA,inf	NA,inf	NA,0.609093	7.65478e-05	8.56518e-05
3	chr5:74803932:T:C	74803932	NA,C	NA,T	NA,1	NA,inf	NA,inf	NA,0.582649	7.65224e-05	8.52081e-05
3	chr5:75786969:G:C	75786969	NA,C	NA,G	NA,1	NA,inf	NA,inf	NA,0.799372	7.65093e-05	8.55777e-05
3	chr5:76119566:C:T	76119566	NA,T	NA,C	NA,1	NA,-inf	NA,inf	NA,0.585083	7.65052e-05	8.6313e-05
3	chr5:75731310:A:C	75731310	NA,C	NA,A	NA,1	NA,-inf	NA,inf	NA,0.4058	7.65051e-05	8.61e-05
3	chr5:76104684:C:T	76104684	NA,T	NA,C	NA,1	NA,-inf	NA,inf	NA,0.543184	7.64924e-05	8.60021e-05
3	chr5:76117461:A:G	76117461	NA,G	NA,A	NA,1	NA,-inf	NA,inf	NA,0.585023	7.64817e-05	8.62763e-05
3	chr5:76119115:C:T	76119115	NA,T	NA,C	NA,1	NA,-inf	NA,inf	NA,0.584705	7.64629e-05	8.62625e-05
3	chr5:75968038:C:T	75968038	NA,T	NA,C	NA,1	NA,inf	NA,inf	NA,0.686819	7.64339e-05	8.57782e-05
3	chr5:75929607:T:C	75929607	NA,C	NA,T	NA,1	NA,-inf	NA,inf	NA,0.63034	7.64198e-05	8.72207e-05
3	chr5:74733727:T:C	74733727	NA,C	NA,T	NA,1	NA,-inf	NA,inf	NA,0.634801	7.63614e-05	8.58395e-05
3	chr5:76272612:T:G	76272612	NA,G	NA,T	NA,1	NA,inf	NA,inf	NA,0.660694	7.63531e-05	8.55351e-05
3	chr5:76186053:C:T	76186053	NA,T	NA,C	NA,1	NA,-inf	NA,inf	NA,0.672333	7.63137e-05	8.55441e-05
3	chr5:75885866:T:C	75885866	NA,C	NA,T	NA,1	NA,inf	NA,inf	NA,0.683587	7.62952e-05	8.56232e-05
3	chr5:76017908:G:C	76017908	C,NA	G,NA	1,NA	-inf,NA	inf,NA	1.5335,NA	7.62935e-05	8.60802e-05
3	chr5:75732664:C:G	75732664	G,G	C,C	1,1	-inf,inf	inf,inf	7.35467,0.391298	7.62916e-05	8.44627e-05
3	chr5:75944396:A:G	75944396	NA,G	NA,A	NA,1	NA,-inf	NA,inf	NA,0.807022	7.62752e-05	8.57081e-05
3	chr5:75541026:A:G	75541026	NA,G	NA,A	NA,1	NA,-inf	NA,inf	NA,0.492616	7.62474e-05	8.53469e-05
3	chr5:75722373:G:A	75722373	A,A	G,G	1,1	-inf,inf	inf,inf	7.43229,0.0702876	7.62255e-05	8.44785e-05
3	chr5:76272228:A:G	76272228	G,G	A,A	1,1	-inf,inf	inf,inf	1.60659,0.283947	7.62227e-05	8.31926e-05
3	chr5:76319451:C:T	76319451	NA,T	NA,C	NA,1	NA,-inf	NA,inf	NA,0.657692	7.62208e-05	8.54398e-05
3	chr5:76536629:C:A	76536629	NA,A	NA,C	NA,1	NA,-inf	NA,inf	NA,0.562002	7.61364e-05	8.47982e-05
3	chr5:76052532:G:C	76052532	C,C	G,G	1,1	-inf,inf	inf,inf	1.42814,1.20913	7.61161e-05	8.34625e-05
3	chr5:75763047:T:A	75763047	NA,A	NA,T	NA,1	NA,-inf	NA,inf	NA,0.623257	7.60838e-05	8.54451e-05
3	chr5:74766774:T:C	74766774	NA,C	NA,T	NA,1	NA,inf	NA,inf	NA,0.573327	7.60447e-05	8.4826e-05
3	chr5:74803381:G:A	74803381	NA,A	NA,G	NA,1	NA,inf	NA,inf	NA,0.578774	7.60364e-05	8.46684e-05
3	chr5:74951373:G:T	74951373	NA,T	NA,G	NA,1	NA,inf	NA,inf	NA,0.708239	7.60352e-05	8.52514e-05
3	chr5:75370333:C:T	75370333	NA,T	NA,C	NA,1	NA,-inf	NA,inf	NA,1.16938	7.5987e-05	8.50811e-05
3	chr5:76244373:A:G	76244373	G,G	A,A	1,1	-inf,-inf	inf,inf	1.42606,0.205416	7.59634e-05	8.4609e-05
3	chr5:74681643:G:A	74681643	NA,A	NA,G	NA,1	NA,-inf	NA,inf	NA,0.596968	7.58743e-05	8.53236e-05
3	chr5:76118682:AT:A	76118682	NA,A	NA,AT	NA,1	NA,-inf	NA,inf	NA,0.552015	7.5843e-05	8.5299e-05
3	chr5:74961561:C:A	74961561	A,A	C,C	1,1	-inf,-inf	inf,inf	5.25814,0.442044	7.58288e-05	8.01788e-05
3	chr5:75983696:G:T	75983696	NA,T	NA,G	NA,1	NA,-inf	NA,inf	NA,0.743431	7.57907e-05	8.54602e-05
3	chr5:74840396:T:C	74840396	NA,C	NA,T	NA,1	NA,inf	NA,inf	NA,0.575922	7.57776e-05	8.43827e-05
3	chr5:75848031:T:C	75848031	C,C	T,T	1,1	-inf,inf	inf,inf	1.69819,1.40591	7.57692e-05	8.54862e-05
3	chr5:76622175:G:A	76622175	NA,A	NA,G	NA,1	NA,-inf	NA,inf	NA,0.573407	7.57187e-05	8.43079e-05
3	chr5:76181729:G:A	76181729	NA,A	NA,G	NA,1	NA,inf	NA,inf	NA,0.607715	7.56825e-05	8.42459e-05
3	chr5:74765175:CTTT:C	74765175	NA,C	NA,CTTT	NA,1	NA,inf	NA,inf	NA,0.57495	7.5588e-05	8.41758e-05
3	chr5:75778008:A:G	75778008	NA,G	NA,A	NA,1	NA,inf	NA,inf	NA,0.461729	7.55788e-05	8.40813e-05
3	chr5:75818340:C:T	75818340	NA,T	NA,C	NA,1	NA,inf	NA,inf	NA,0.47307	7.55628e-05	8.39962e-05
3	chr5:75850910:C:T	75850910	NA,T	NA,C	NA,1	NA,-inf	NA,inf	NA,0.77343	7.55427e-05	8.4861e-05
3	chr5:75638190:T:C	75638190	NA,C	NA,T	NA,1	NA,inf	NA,inf	NA,0.763935	7.5496e-05	8.42236e-05
3	chr5:74850980:G:A	74850980	NA,A	NA,G	NA,1	NA,-inf	NA,inf	NA,0.616489	7.54925e-05	8.50052e-05
3	chr5:76100372:A:G	76100372	NA,G	NA,A	NA,1	NA,-inf	NA,inf	NA,0.53869	7.5466e-05	8.47932e-05
3	chr5:74812255:C:T	74812255	NA,T	NA,C	NA,1	NA,inf	NA,inf	NA,0.574017	7.54285e-05	8.4001e-05
3	chr5:75590894:T:C	75590894	NA,C	NA,T	NA,1	NA,-inf	NA,inf	NA,0.486115	7.54081e-05	8.44083e-05
3	chr5:75793939:A:G	75793939	NA,G	NA,A	NA,1	NA,inf	NA,inf	NA,0.787992	7.53003e-05	8.42273e-05
3	chr5:76771344:T:C	76771344	NA,C	NA,T	NA,1	NA,-inf	NA,inf	NA,0.599963	7.52899e-05	8.36899e-05
3	chr5:76210860:G:A	76210860	NA,A	NA,G	NA,1	NA,inf	NA,inf	NA,0.658758	7.52687e-05	8.43235e-05
3	chr5:75047772:T:C	75047772	NA,C	NA,T	NA,1	NA,-inf	NA,inf	NA,0.600041	7.52567e-05	8.46021e-05
3	chr5:74677184:G:A	74677184	NA,A	NA,G	NA,1	NA,-inf	NA,inf	NA,0.632871	7.52386e-05	8.42639e-05
3	chr5:75660770:G:C	75660770	NA,C	NA,G	NA,1	NA,inf	NA,inf	NA,0.834806	7.52314e-05	8.44015e-05
3	chr5:75802460:C:T	75802460	NA,T	NA,C	NA,1	NA,inf	NA,inf	NA,0.787166	7.52297e-05	8.41492e-05
3	chr5:74785914:T:C	74785914	NA,C	NA,T	NA,1	NA,-inf	NA,inf	NA,0.622941	7.52232e-05	8.46969e-05
3	chr5:74794812:C:G	74794812	NA,G	NA,C	NA,1	NA,inf	NA,inf	NA,0.571064	7.521e-05	8.37514e-05
3	chr5:74965594:CT:C	74965594	C,C	CT,CT	1,1	-inf,-inf	inf,inf	5.28884,0.411345	7.51798e-05	7.94943e-05
3	chr5:75632451:A:G	75632451	NA,G	NA,A	NA,1	NA,inf	NA,inf	NA,0.795996	7.51794e-05	8.37979e-05
3	chr5:75834170:A:G	75834170	NA,G	NA,A	NA,1	NA,inf	NA,inf	NA,0.441521	7.51428e-05	8.38292e-05
3	chr5:76749473:C:T	76749473	NA,T	NA,C	NA,1	NA,-inf	NA,inf	NA,0.58866	7.51179e-05	8.34441e-05
3	chr5:76401016:T:C	76401016	NA,C	NA,T	NA,1	NA,-inf	NA,inf	NA,0.636162	7.51171e-05	8.43384e-05
3	chr5:76778894:G:T	76778894	T,T	G,G	1,1	inf,-inf	inf,inf	0.181479,2.14087	7.51046e-05	9.1304e-05
3	chr5:76057975:G:A	76057975	NA,A	NA,G	NA,1	NA,-inf	NA,inf	NA,0.543177	7.51027e-05	8.44356e-05
3	chr5:76118797:T:C	76118797	NA,C	NA,T	NA,1	NA,-inf	NA,inf	NA,0.572992	7.50481e-05	8.46518e-05
3	chr5:74858980:A:G	74858980	NA,G	NA,A	NA,1	NA,inf	NA,inf	NA,0.571242	7.50479e-05	8.35795e-05
3	chr5:76552093:G:A	76552093	NA,A	NA,G	NA,1	NA,-inf	NA,inf	NA,0.602463	7.49655e-05	8.37343e-05
3	chr5:76118613:G:A	76118613	NA,A	NA,G	NA,1	NA,-inf	NA,inf	NA,0.57148	7.48802e-05	8.44602e-05
3	chr5:76507567:G:A	76507567	NA,A	NA,G	NA,1	NA,-inf	NA,inf	NA,0.76144	7.4865e-05	8.56597e-05
3	chr5:75946371:A:G	75946371	NA,G	NA,A	NA,1	NA,inf	NA,inf	NA,0.533751	7.48601e-05	8.3079e-05
3	chr5:75875022:C:G	75875022	NA,G	NA,C	NA,1	NA,inf	NA,inf	NA,0.671921	7.47796e-05	8.39339e-05
3	chr5:75703739:G:T	75703739	T,T	G,G	1,1	-inf,inf	inf,inf	7.4202,0.0732143	7.47509e-05	8.28954e-05
3	chr5:76222073:G:A	76222073	NA,A	NA,G	NA,1	NA,-inf	NA,inf	NA,0.650489	7.4726e-05	8.37818e-05
3	chr5:76188318:A:C	76188318	NA,C	NA,A	NA,1	NA,inf	NA,inf	NA,0.708237	7.46958e-05	8.37796e-05
3	chr5:74969135:G:A	74969135	A,A	G,G	1,1	inf,-inf	inf,inf	1.15204,1.56054	7.46874e-05	8.7406e-05
3	chr5:74693980:G:A	74693980	NA,A	NA,G	NA,1	NA,-inf	NA,inf	NA,0.601516	7.46749e-05	8.38115e-05
3	chr5:76136624:C:T	76136624	T,T	C,C	1,1	-inf,inf	inf,inf	2.04906,0.210177	7.46443e-05	8.10751e-05
3	chr5:74927690:G:T	74927690	NA,T	NA,G	NA,1	NA,-inf	NA,inf	NA,0.621706	7.46414e-05	8.37879e-05
3	chr5:76408374:G:A	76408374	A,A	G,G	1,1	-inf,-inf	inf,inf	1.51078,0.139008	7.46317e-05	8.47085e-05
3	chr5:76491139:T:C	76491139	NA,C	NA,T	NA,1	NA,inf	NA,inf	NA,0.596265	7.45303e-05	8.32625e-05
3	chr5:74645170:A:AT	74645170	AT,AT	A,A	1,1	-inf,-inf	inf,inf	0.80208,1.27786	7.45148e-05	8.19906e-05
3	chr5:75711731:A:G	75711731	G,G	A,A	1,1	-inf,-inf	inf,inf	7.56211,0.00372351	7.44149e-05	8.25142e-05
3	chr5:75481450:G:GT	75481450	NA,GT	NA,G	NA,1	NA,-inf	NA,inf	NA,0.437032	7.43872e-05	8.33218e-05
3	chr5:75575534:G:A	75575534	NA,A	NA,G	NA,1	NA,inf	NA,inf	NA,0.774987	7.43159e-05	8.30562e-05
3	chr5:74697387:C:T	74697387	NA,T	NA,C	NA,1	NA,-inf	NA,inf	NA,0.677134	7.42933e-05	8.31918e-05
3	chr5:75648208:T:C	75648208	NA,C	NA,T	NA,1	NA,inf	NA,inf	NA,0.779277	7.42179e-05	8.32187e-05
3	chr5:76620729:AG:A	76620729	A,NA	AG,NA	1,NA	-inf,NA	inf,NA	1.21498,NA	7.4131e-05	8.46461e-05
3	chr5:74582455:C:T	74582455	NA,T	NA,C	NA,1	NA,-inf	NA,inf	NA,0.605089	7.40793e-05	8.33167e-05
3	chr5:75704967:G:A	75704967	A,A	G,G	1,1	-inf,inf	inf,inf	7.40644,0.0732143	7.40682e-05	8.21417e-05
3	chr5:76116828:G:A	76116828	NA,A	NA,G	NA,1	NA,-inf	NA,inf	NA,0.680825	7.40592e-05	8.35832e-05
3	chr5:75787649:C:A	75787649	NA,A	NA,C	NA,1	NA,inf	NA,inf	NA,0.452709	7.40398e-05	8.24277e-05
3	chr5:74815026:C:A	74815026	NA,A	NA,C	NA,1	NA,inf	NA,inf	NA,0.560947	7.4015e-05	8.24303e-05
3	chr5:75824890:C:T	75824890	NA,T	NA,C	NA,1	NA,inf	NA,inf	NA,0.460892	7.39617e-05	8.22112e-05
3	chr5:75395898:AC:A	75395898	NA,A	NA,AC	NA,1	NA,inf	NA,inf	NA,0.771389	7.39349e-05	8.26311e-05
3	chr5:75707020:C:T	75707020	T,T	C,C	1,1	-inf,inf	inf,inf	7.45591,0.0451346	7.39346e-05	8.19672e-05
3	chr5:74906815:A:G	74906815	NA,G	NA,A	NA,1	NA,-inf	NA,inf	NA,0.627537	7.38872e-05	8.3422e-05
3	chr5:74914165:A:C	74914165	NA,C	NA,A	NA,1	NA,-inf	NA,inf	NA,0.620022	7.38768e-05	8.32582e-05
3	chr5:74756844:T:C	74756844	NA,C	NA,T	NA,1	NA,inf	NA,inf	NA,0.559807	7.3797e-05	8.21917e-05
3	chr5:75606904:A:G	75606904	NA,G	NA,A	NA,1	NA,inf	NA,inf	NA,0.769216	7.37176e-05	8.2389e-05
3	chr5:74755302:T:C	74755302	NA,C	NA,T	NA,1	NA,inf	NA,inf	NA,0.557537	7.35415e-05	8.19088e-05
3	chr5:75668185:A:G	75668185	NA,G	NA,A	NA,1	NA,-inf	NA,inf	NA,0.430428	7.35156e-05	8.25975e-05
3	chr5:74734540:TC:T	74734540	NA,T	NA,TC	NA,1	NA,inf	NA,inf	NA,0.557093	7.34588e-05	8.18165e-05
3	chr5:74742021:C:T	74742021	NA,T	NA,C	NA,1	NA,inf	NA,inf	NA,0.556956	7.34536e-05	8.18113e-05
3	chr5:75801515:C:T	75801515	NA,T	NA,C	NA,1	NA,inf	NA,inf	NA,0.447875	7.34276e-05	8.1751e-05
3	chr5:75821851:A:C	75821851	NA,C	NA,A	NA,1	NA,inf	NA,inf	NA,0.456242	7.34127e-05	8.161e-05
3	chr5:76450305:G:A	76450305	NA,A	NA,G	NA,1	NA,-inf	NA,inf	NA,0.622084	7.33432e-05	8.25821e-05
3	chr5:76480400:A:C	76480400	NA,C	NA,A	NA,1	NA,-inf	NA,inf	NA,0.685952	7.32853e-05	8.28497e-05
3	chr5:75710074:A:G	75710074	G,G	A,A	1,1	-inf,inf	inf,inf	7.39188,0.0732143	7.32752e-05	8.1267e-05
3	chr5:76634097:T:G	76634097	G,G	T,T	1,1	inf,inf	inf,inf	1.22324,0.862529	7.32556e-05	8.0971e-05
3	chr5:74763550:G:C	74763550	NA,C	NA,G	NA,1	NA,inf	NA,inf	NA,0.55519	7.32526e-05	8.15889e-05
3	chr5:74616308:A:G	74616308	NA,G	NA,A	NA,1	NA,-inf	NA,inf	NA,0.622546	7.32291e-05	8.23079e-05
3	chr5:76742188:T:C	76742188	NA,C	NA,T	NA,1	NA,-inf	NA,inf	NA,0.489291	7.32216e-05	8.08899e-05
3	chr5:75807328:C:T	75807328	NA,T	NA,C	NA,1	NA,inf	NA,inf	NA,0.407399	7.31929e-05	8.15096e-05
3	chr5:75009979:G:A	75009979	A,A	G,G	1,1	-inf,inf	inf,inf	3.20574,0.292439	7.31836e-05	7.76618e-05
3	chr5:74786979:G:A	74786979	NA,A	NA,G	NA,1	NA,inf	NA,inf	NA,0.554459	7.31616e-05	8.14874e-05
3	chr5:74743141:A:T	74743141	NA,T	NA,A	NA,1	NA,inf	NA,inf	NA,0.554459	7.31616e-05	8.14874e-05
3	chr5:76719904:C:T	76719904	NA,T	NA,C	NA,1	NA,-inf	NA,inf	NA,0.604236	7.31436e-05	8.18777e-05
3	chr5:76382006:C:T	76382006	NA,T	NA,C	NA,1	NA,inf	NA,inf	NA,0.641213	7.31414e-05	8.20212e-05
3	chr5:74763990:GT:G	74763990	NA,G	NA,GT	NA,1	NA,inf	NA,inf	NA,0.554507	7.31142e-05	8.14322e-05
3	chr5:74904892:G:A	74904892	NA,A	NA,G	NA,1	NA,inf	NA,inf	NA,0.556942	7.30945e-05	8.16528e-05
3	chr5:76102734:C:G	76102734	NA,G	NA,C	NA,1	NA,-inf	NA,inf	NA,0.513642	7.29551e-05	8.20065e-05
3	chr5:75811948:T:C	75811948	NA,C	NA,T	NA,1	NA,inf	NA,inf	NA,0.405081	7.28943e-05	8.1179e-05
3	chr5:76732963:G:A	76732963	NA,A	NA,G	NA,1	NA,-inf	NA,inf	NA,0.572926	7.28606e-05	8.12441e-05
3	chr5:74794237:T:A	74794237	NA,A	NA,T	NA,1	NA,-inf	NA,inf	NA,0.621872	7.28471e-05	8.23866e-05
3	chr5:75804621:A:C	75804621	NA,C	NA,A	NA,1	NA,inf	NA,inf	NA,0.404044	7.28296e-05	8.11037e-05
3	chr5:76182817:G:A	76182817	NA,A	NA,G	NA,1	NA,-inf	NA,inf	NA,0.640599	7.28214e-05	8.16226e-05
3	chr5:74981963:A:T	74981963	T,T	A,A	1,1	-inf,-inf	inf,inf	5.45804,0.202042	7.28137e-05	7.6894e-05
3	chr5:75808877:G:A	75808877	NA,A	NA,G	NA,1	NA,inf	NA,inf	NA,0.443508	7.27486e-05	8.10069e-05
3	chr5:76658002:G:A	76658002	NA,A	NA,G	NA,1	NA,inf	NA,inf	NA,0.658099	7.27343e-05	8.21978e-05
3	chr5:75806094:G:A	75806094	NA,A	NA,G	NA,1	NA,inf	NA,inf	NA,0.442621	7.26822e-05	8.09303e-05
3	chr5:74726395:G:C	74726395	C,NA	G,NA	1,NA	-inf,NA	inf,NA	1.22442,NA	7.26774e-05	8.21875e-05
3	chr5:76108312:A:C	76108312	C,C	A,A	1,1	-inf,-inf	inf,inf	1.44572,1.13109	7.26749e-05	8.00359e-05
3	chr5:74773510:C:T	74773510	NA,T	NA,C	NA,1	NA,inf	NA,inf	NA,0.580124	7.2668e-05	8.12429e-05
3	chr5:76263846:C:A	76263846	NA,A	NA,C	NA,1	NA,-inf	NA,inf	NA,0.633221	7.25951e-05	8.15847e-05
3	chr5:76393516:T:A	76393516	NA,A	NA,T	NA,1	NA,-inf	NA,inf	NA,0.618145	7.25707e-05	8.17586e-05
3	chr5:75710559:A:G	75710559	G,G	A,A	1,1	-inf,inf	inf,inf	7.36749,0.0792	7.25588e-05	8.04764e-05
3	chr5:76008986:C:A	76008986	NA,A	NA,C	NA,1	NA,-inf	NA,inf	NA,0.539079	7.25359e-05	8.15211e-05
3	chr5:76264549:T:G	76264549	NA,G	NA,T	NA,1	NA,-inf	NA,inf	NA,0.632524	7.25188e-05	8.14991e-05
3	chr5:75780562:G:A	75780562	NA,A	NA,G	NA,1	NA,-inf	NA,inf	NA,0.798883	7.25113e-05	8.11459e-05
3	chr5:75977265:A:T	75977265	NA,T	NA,A	NA,1	NA,-inf	NA,inf	NA,0.569694	7.24918e-05	8.14358e-05
3	chr5:76327028:TA:T	76327028	NA,T	NA,TA	NA,1	NA,inf	NA,inf	NA,0.634017	7.24504e-05	8.11005e-05
3	chr5:75726918:T:C	75726918	NA,C	NA,T	NA,1	NA,-inf	NA,inf	NA,0.374749	7.24053e-05	8.14636e-05
3	chr5:74797388:G:A	74797388	NA,A	NA,G	NA,1	NA,inf	NA,inf	NA,0.547126	7.23742e-05	8.06136e-05
3	chr5:75008610:C:T	75008610	T,T	C,C	1,1	-inf,inf	inf,inf	3.21063,0.231845	7.23711e-05	7.67887e-05
3	chr5:76009968:T:A	76009968	A,NA	T,NA	1,NA	-inf,NA	inf,NA	1.06626,NA	7.21332e-05	8.20481e-05
3	chr5:76316387:A:G	76316387	NA,G	NA,A	NA,1	NA,inf	NA,inf	NA,0.571615	7.20868e-05	8.04602e-05
3	chr5:74961869:T:C	74961869	NA,C	NA,T	NA,1	NA,inf	NA,inf	NA,0.427599	7.20714e-05	8.0575e-05
3	chr5:75562206:C:A	75562206	A,NA	C,NA	1,NA	inf,NA	inf,NA	2.37169,NA	7.19562e-05	8.02976e-05
3	chr5:76278088:A:T	76278088	NA,T	NA,A	NA,1	NA,-inf	NA,inf	NA,0.538442	7.19389e-05	8.06807e-05
3	chr5:76215668:C:T	76215668	T,NA	C,NA	1,NA	-inf,NA	inf,NA	0.954718,NA	7.19353e-05	8.1403e-05
3	chr5:74975466:A:G	74975466	G,G	A,A	1,1	inf,-inf	inf,inf	1.13495,1.47109	7.19052e-05	8.42896e-05
3	chr5:75946350:C:T	75946350	NA,T	NA,C	NA,1	NA,-inf	NA,inf	NA,0.635704	7.19026e-05	8.04219e-05
3	chr5:76646168:G:C	76646168	NA,C	NA,G	NA,1	NA,-inf	NA,inf	NA,0.585018	7.18867e-05	8.04401e-05
3	chr5:76450169:T:G	76450169	NA,G	NA,T	NA,1	NA,-inf	NA,inf	NA,0.612495	7.18835e-05	8.09328e-05
3	chr5:75871926:G:A	75871926	NA,A	NA,G	NA,1	NA,-inf	NA,inf	NA,0.685937	7.1869e-05	8.05299e-05
3	chr5:76490524:G:A	76490524	NA,A	NA,G	NA,1	NA,inf	NA,inf	NA,0.648155	7.18635e-05	8.08317e-05
3	chr5:74680672:G:A	74680672	NA,A	NA,G	NA,1	NA,inf	NA,inf	NA,0.538961	7.18406e-05	8.01124e-05
3	chr5:74741680:A:G	74741680	NA,G	NA,A	NA,1	NA,inf	NA,inf	NA,0.542601	7.18166e-05	7.99974e-05
3	chr5:75708282:A:G	75708282	G,G	A,A	1,1	-inf,inf	inf,inf	7.44319,0.0367928	7.17227e-05	7.95204e-05
3	chr5:76061045:A:T	76061045	NA,T	NA,A	NA,1	NA,-inf	NA,inf	NA,0.516327	7.17138e-05	8.06193e-05
3	chr5:75727751:C:T	75727751	NA,T	NA,C	NA,1	NA,-inf	NA,inf	NA,0.369277	7.16937e-05	8.06609e-05
3	chr5:76080375:A:G	76080375	NA,G	NA,A	NA,1	NA,-inf	NA,inf	NA,0.680334	7.16809e-05	8.05099e-05
3	chr5:75016876:G:A	75016876	A,A	G,G	1,1	-inf,inf	inf,inf	5.03077,0.0676803	7.16779e-05	7.5289e-05
3	chr5:74936384:T:C	74936384	NA,C	NA,T	NA,1	NA,inf	NA,inf	NA,0.572461	7.16366e-05	8.01259e-05
3	chr5:75031611:G:A	75031611	A,A	G,G	1,1	-inf,inf	inf,inf	5.16387,0.365745	7.15132e-05	7.47044e-05
3	chr5:76111606:G:A	76111606	NA,A	NA,G	NA,1	NA,inf	NA,inf	NA,0.62352	7.15e-05	7.99199e-05
3	chr5:75297732:C:T	75297732	NA,T	NA,C	NA,1	NA,-inf	NA,inf	NA,0.461985	7.14928e-05	8.00639e-05
3	chr5:74668835:A:G	74668835	G,G	A,A	1,1	inf,inf	inf,inf	0.692613,1.31473	7.14498e-05	7.93677e-05
3	chr5:75622037:A:G	75622037	G,G	A,A	1,1	-inf,-inf	inf,inf	11.7753,0.74107	7.1418e-05	7.63347e-05
3	chr5:76510505:C:T	76510505	NA,T	NA,C	NA,1	NA,-inf	NA,inf	NA,0.605397	7.14174e-05	8.03488e-05
3	chr5:74923752:G:T	74923752	NA,T	NA,G	NA,1	NA,inf	NA,inf	NA,0.558034	7.13906e-05	8.00802e-05
3	chr5:75971828:G:T	75971828	T,T	G,G	1,1	-inf,-inf	inf,inf	0.234493,1.36805	7.13668e-05	8.07899e-05
3	chr5:76086647:G:A	76086647	NA,A	NA,G	NA,1	NA,-inf	NA,inf	NA,0.503465	7.13538e-05	8.01729e-05
3	chr5:76659805:C:T	76659805	NA,T	NA,C	NA,1	NA,-inf	NA,inf	NA,0.601957	7.13433e-05	8.01006e-05
3	chr5:75617937:G:C	75617937	NA,C	NA,G	NA,1	NA,-inf	NA,inf	NA,0.364584	7.12956e-05	8.00218e-05
3	chr5:76096519:T:C	76096519	C,C	T,T	1,1	-inf,-inf	inf,inf	1.42682,1.13917	7.12809e-05	7.84679e-05
3	chr5:76513669:CAG:C	76513669	NA,C	NA,CAG	NA,1	NA,inf	NA,inf	NA,0.627126	7.12372e-05	7.99027e-05
3	chr5:76449231:G:A	76449231	NA,A	NA,G	NA,1	NA,-inf	NA,inf	NA,0.64188	7.12266e-05	8.00655e-05
3	chr5:75846962:T:C	75846962	C,NA	T,NA	1,NA	-inf,NA	inf,NA	0.648221,NA	7.12233e-05	7.89716e-05
3	chr5:75731232:T:C	75731232	NA,C	NA,T	NA,1	NA,-inf	NA,inf	NA,0.304704	7.09861e-05	7.98766e-05
3	chr5:76445069:A:C	76445069	NA,C	NA,A	NA,1	NA,-inf	NA,inf	NA,0.602494	7.09853e-05	7.98819e-05
3	chr5:76440126:A:G	76440126	NA,G	NA,A	NA,1	NA,-inf	NA,inf	NA,0.602764	7.09698e-05	7.98699e-05
3	chr5:74788562:G:A	74788562	NA,A	NA,G	NA,1	NA,inf	NA,inf	NA,0.534658	7.08945e-05	7.89729e-05
3	chr5:75970019:T:C	75970019	NA,C	NA,T	NA,1	NA,-inf	NA,inf	NA,0.554767	7.07646e-05	7.96748e-05
3	chr5:75974771:G:A	75974771	NA,A	NA,G	NA,1	NA,-inf	NA,inf	NA,0.553222	7.07454e-05	7.96279e-05
3	chr5:76483382:G:C	76483382	NA,C	NA,G	NA,1	NA,-inf	NA,inf	NA,0.703295	7.07236e-05	8.01346e-05
3	chr5:74642627:G:A	74642627	NA,A	NA,G	NA,1	NA,-inf	NA,inf	NA,0.573409	7.06805e-05	7.95907e-05
3	chr5:74918685:C:T	74918685	NA,T	NA,C	NA,1	NA,inf	NA,inf	NA,0.550181	7.06781e-05	7.92531e-05
3	chr5:74848616:T:C	74848616	NA,C	NA,T	NA,1	NA,inf	NA,inf	NA,0.598254	7.06392e-05	7.90887e-05
3	chr5:75932319:C:T	75932319	NA,T	NA,C	NA,1	NA,-inf	NA,inf	NA,0.767308	7.05777e-05	7.93671e-05
3	chr5:74884040:A:G	74884040	NA,G	NA,A	NA,1	NA,-inf	NA,inf	NA,0.539094	7.05093e-05	7.91795e-05
3	chr5:76121389:A:T	76121389	NA,T	NA,A	NA,1	NA,-inf	NA,inf	NA,0.603849	7.04463e-05	7.91974e-05
3	chr5:75805561:G:A	75805561	NA,A	NA,G	NA,1	NA,inf	NA,inf	NA,0.424187	7.04434e-05	7.84486e-05
3	chr5:76552251:C:A	76552251	NA,A	NA,C	NA,1	NA,-inf	NA,inf	NA,0.634943	7.03641e-05	7.88579e-05
3	chr5:75032243:C:T	75032243	T,T	C,C	1,1	-inf,inf	inf,inf	5.12604,0.392571	7.03594e-05	7.35156e-05
3	chr5:76255384:C:T	76255384	T,T	C,C	1,1	-inf,-inf	inf,inf	0.656789,1.67416	7.03502e-05	7.88456e-05
3	chr5:76767513:G:T	76767513	NA,T	NA,G	NA,1	NA,inf	NA,inf	NA,0.680766	7.03163e-05	8.00438e-05
3	chr5:74912293:T:C	74912293	NA,C	NA,T	NA,1	NA,-inf	NA,inf	NA,0.620365	7.02415e-05	7.88301e-05
3	chr5:74822970:T:C	74822970	NA,C	NA,T	NA,1	NA,inf	NA,inf	NA,0.528855	7.02249e-05	7.8235e-05
3	chr5:74985662:T:C	74985662	NA,C	NA,T	NA,1	NA,inf	NA,inf	NA,0.431094	7.02106e-05	7.84376e-05
3	chr5:76039318:G:A	76039318	NA,A	NA,G	NA,1	NA,inf	NA,inf	NA,0.59762	7.01912e-05	7.80698e-05
3	chr5:75966838:T:G	75966838	NA,G	NA,T	NA,1	NA,inf	NA,inf	NA,0.629165	7.01762e-05	7.87479e-05
3	chr5:75962414:C:T	75962414	NA,T	NA,C	NA,1	NA,inf	NA,inf	NA,0.629165	7.01762e-05	7.87479e-05
3	chr5:76052000:T:C	76052000	NA,C	NA,T	NA,1	NA,-inf	NA,inf	NA,0.500572	7.01354e-05	7.88328e-05
3	chr5:76422764:C:T	76422764	NA,T	NA,C	NA,1	NA,inf	NA,inf	NA,0.6763	7.00071e-05	7.87649e-05
3	chr5:76445957:G:A	76445957	NA,A	NA,G	NA,1	NA,-inf	NA,inf	NA,0.590493	6.99971e-05	7.87871e-05
3	chr5:75761605:A:C	75761605	NA,C	NA,A	NA,1	NA,inf	NA,inf	NA,0.684032	6.98879e-05	7.83362e-05
3	chr5:76654047:G:A	76654047	NA,A	NA,G	NA,1	NA,inf	NA,inf	NA,0.632717	6.9832e-05	7.89062e-05
3	chr5:75036110:G:A	75036110	NA,A	NA,G	NA,1	NA,-inf	NA,inf	NA,0.582015	6.98279e-05	7.82738e-05
3	chr5:76260234:A:G	76260234	NA,G	NA,A	NA,1	NA,-inf	NA,inf	NA,0.606458	6.97769e-05	7.84068e-05
3	chr5:75270381:C:T	75270381	NA,T	NA,C	NA,1	NA,inf	NA,inf	NA,0.693125	6.97641e-05	7.82522e-05
3	chr5:76445653:T:C	76445653	NA,C	NA,T	NA,1	NA,-inf	NA,inf	NA,0.587953	6.97043e-05	7.84524e-05
3	chr5:76347738:C:T	76347738	NA,T	NA,C	NA,1	NA,-inf	NA,inf	NA,0.585951	6.96315e-05	7.82616e-05
3	chr5:76006883:T:C	76006883	NA,C	NA,T	NA,1	NA,inf	NA,inf	NA,0.605591	6.96154e-05	7.80808e-05
3	chr5:76630987:G:A	76630987	A,A	G,G	1,1	-inf,-inf	inf,inf	1.17799,1.13189	6.954e-05	8.06125e-05
3	chr5:75041118:T:C	75041118	C,C	T,T	1,1	-inf,-inf	inf,inf	7.09785,0.23828	6.95312e-05	7.31512e-05
3	chr5:75471966:A:C	75471966	NA,C	NA,A	NA,1	NA,-inf	NA,inf	NA,0.362927	6.95274e-05	7.79816e-05
3	chr5:75796461:T:C	75796461	NA,C	NA,T	NA,1	NA,-inf	NA,inf	NA,0.685326	6.95106e-05	7.77936e-05
3	chr5:76446914:G:A	76446914	NA,A	NA,G	NA,1	NA,-inf	NA,inf	NA,0.584824	6.946e-05	7.81825e-05
3	chr5:76447013:C:T	76447013	NA,T	NA,C	NA,1	NA,-inf	NA,inf	NA,0.584824	6.946e-05	7.81825e-05
3	chr5:76135339:A:G	76135339	NA,G	NA,A	NA,1	NA,inf	NA,inf	NA,0.597665	6.93116e-05	7.77932e-05
3	chr5:75732682:T:C	75732682	NA,C	NA,T	NA,1	NA,-inf	NA,inf	NA,0.351065	6.92122e-05	7.78701e-05
3	chr5:75822231:A:G	75822231	NA,G	NA,A	NA,1	NA,inf	NA,inf	NA,0.422535	6.92109e-05	7.69687e-05
3	chr5:75820103:A:G	75820103	NA,G	NA,A	NA,1	NA,inf	NA,inf	NA,0.422084	6.92071e-05	7.69628e-05
3	chr5:75820374:A:G	75820374	NA,G	NA,A	NA,1	NA,inf	NA,inf	NA,0.422084	6.92071e-05	7.69628e-05
3	chr5:76670063:A:T	76670063	NA,T	NA,A	NA,1	NA,inf	NA,inf	NA,0.663925	6.9172e-05	7.83665e-05
3	chr5:75004002:A:G	75004002	NA,G	NA,A	NA,1	NA,inf	NA,inf	NA,0.620493	6.91383e-05	7.69655e-05
3	chr5:76483057:C:T	76483057	NA,T	NA,C	NA,1	NA,-inf	NA,inf	NA,0.561734	6.91189e-05	7.76456e-05
3	chr5:75707588:A:C	75707588	C,C	A,A	1,1	-inf,inf	inf,inf	7.38634,0.0455496	6.91141e-05	7.66423e-05
3	chr5:76700085:G:T	76700085	NA,T	NA,G	NA,1	NA,-inf	NA,inf	NA,0.547264	6.91049e-05	7.68862e-05
3	chr5:76201072:T:C	76201072	NA,C	NA,T	NA,1	NA,inf	NA,inf	NA,0.533726	6.89696e-05	7.70031e-05
3	chr5:76441864:G:A	76441864	NA,A	NA,G	NA,1	NA,-inf	NA,inf	NA,0.582992	6.89158e-05	7.7552e-05
3	chr5:75021555:T:C	75021555	C,C	T,T	1,1	-inf,inf	inf,inf	0.0464886,1.94723	6.88906e-05	7.64606e-05
3	chr5:76441083:A:G	76441083	NA,G	NA,A	NA,1	NA,-inf	NA,inf	NA,0.581709	6.8775e-05	7.73924e-05
3	chr5:76131301:T:A	76131301	NA,A	NA,T	NA,1	NA,-inf	NA,inf	NA,0.604823	6.87692e-05	7.72608e-05
3	chr5:75655922:C:T	75655922	T,T	C,C	1,1	-inf,-inf	inf,inf	0.0672766,1.03785	6.8698e-05	8.39803e-05
3	chr5:76469095:G:A	76469095	NA,A	NA,G	NA,1	NA,-inf	NA,inf	NA,0.564131	6.86168e-05	7.68619e-05
3	chr5:75269164:C:T	75269164	NA,T	NA,C	NA,1	NA,inf	NA,inf	NA,0.729514	6.85921e-05	7.69274e-05
3	chr5:75273506:C:G	75273506	NA,G	NA,C	NA,1	NA,inf	NA,inf	NA,0.729514	6.85921e-05	7.69274e-05
3	chr5:74601569:T:C	74601569	NA,C	NA,T	NA,1	NA,-inf	NA,inf	NA,0.581341	6.85509e-05	7.67707e-05
3	chr5:74648471:A:C	74648471	C,C	A,A	1,1	-inf,-inf	inf,inf	1.2933,0.66592	6.85509e-05	7.63669e-05
3	chr5:74832377:A:C	74832377	NA,C	NA,A	NA,1	NA,-inf	NA,inf	NA,0.57752	6.85386e-05	7.6705e-05
3	chr5:76439690:A:G	76439690	NA,G	NA,A	NA,1	NA,-inf	NA,inf	NA,0.595292	6.85315e-05	7.72222e-05
3	chr5:76272327:A:AT	76272327	NA,AT	NA,A	NA,1	NA,inf	NA,inf	NA,0.55332	6.84783e-05	7.65529e-05
3	chr5:75768039:G:A	75768039	NA,A	NA,G	NA,1	NA,inf	NA,inf	NA,0.364848	6.84771e-05	7.62775e-05
3	chr5:75250379:T:G	75250379	NA,G	NA,T	NA,1	NA,inf	NA,inf	NA,0.726015	6.84469e-05	7.65291e-05
3	chr5:76452116:G:A	76452116	NA,A	NA,G	NA,1	NA,inf	NA,inf	NA,0.521946	6.84353e-05	7.63808e-05
3	chr5:75805111:C:T	75805111	NA,T	NA,C	NA,1	NA,-inf	NA,inf	NA,0.733391	6.8357e-05	7.66213e-05
3	chr5:75818244:G:A	75818244	NA,A	NA,G	NA,1	NA,inf	NA,inf	NA,0.414538	6.83502e-05	7.60173e-05
3	chr5:74946184:G:A	74946184	NA,A	NA,G	NA,1	NA,-inf	NA,inf	NA,0.476867	6.83464e-05	7.68053e-05
3	chr5:74705874:G:T	74705874	NA,T	NA,G	NA,1	NA,inf	NA,inf	NA,0.510908	6.82929e-05	7.60964e-05
3	chr5:76318830:AGAAG:A	76318830	NA,A	NA,AGAAG	NA,1	NA,-inf	NA,inf	NA,0.505742	6.81444e-05	7.6378e-05
3	chr5:76488356:A:G	76488356	NA,G	NA,A	NA,1	NA,inf	NA,inf	NA,0.605374	6.80148e-05	7.64633e-05
3	chr5:76248930:T:A	76248930	NA,A	NA,T	NA,1	NA,-inf	NA,inf	NA,0.528036	6.79767e-05	7.63843e-05
3	chr5:74984949:G:A	74984949	NA,A	NA,G	NA,1	NA,-inf	NA,inf	NA,0.596534	6.79751e-05	7.63379e-05
3	chr5:74701904:G:C	74701904	NA,C	NA,G	NA,1	NA,-inf	NA,inf	NA,0.544787	6.79709e-05	7.61754e-05
3	chr5:75820515:C:T	75820515	NA,T	NA,C	NA,1	NA,inf	NA,inf	NA,0.410693	6.79373e-05	7.55593e-05
3	chr5:75208890:T:C	75208890	NA,C	NA,T	NA,1	NA,inf	NA,inf	NA,0.63903	6.79362e-05	7.5703e-05
3	chr5:75195568:T:C	75195568	NA,C	NA,T	NA,1	NA,inf	NA,inf	NA,0.638557	6.78923e-05	7.56546e-05
3	chr5:74950237:T:G	74950237	NA,G	NA,T	NA,1	NA,inf	NA,inf	NA,0.564016	6.78914e-05	7.59461e-05
3	chr5:76398806:G:A	76398806	NA,A	NA,G	NA,1	NA,inf	NA,inf	NA,0.522663	6.78303e-05	7.54655e-05
3	chr5:75235556:G:A	75235556	NA,A	NA,G	NA,1	NA,inf	NA,inf	NA,0.543545	6.77873e-05	7.61047e-05
3	chr5:74847850:T:C	74847850	NA,C	NA,T	NA,1	NA,inf	NA,inf	NA,0.529718	6.77689e-05	7.58012e-05
3	chr5:75047919:AC:A	75047919	NA,A	NA,AC	NA,1	NA,-inf	NA,inf	NA,0.533509	6.77633e-05	7.61639e-05
3	chr5:76402240:A:G	76402240	NA,G	NA,A	NA,1	NA,-inf	NA,inf	NA,0.553629	6.77332e-05	7.60282e-05
3	chr5:75613364:A:G	75613364	NA,G	NA,A	NA,1	NA,-inf	NA,inf	NA,1.07092	6.76907e-05	7.58013e-05
3	chr5:76374562:T:C	76374562	NA,C	NA,T	NA,1	NA,-inf	NA,inf	NA,0.638439	6.76725e-05	7.63267e-05
3	chr5:74948622:C:T	74948622	NA,T	NA,C	NA,1	NA,-inf	NA,inf	NA,0.468716	6.76356e-05	7.59788e-05
3	chr5:74948618:G:T	74948618	NA,T	NA,G	NA,1	NA,-inf	NA,inf	NA,0.468716	6.76356e-05	7.59788e-05
3	chr5:75795050:T:A	75795050	NA,A	NA,T	NA,1	NA,-inf	NA,inf	NA,0.507179	6.76323e-05	7.58291e-05
3	chr5:75635672:C:T	75635672	T,T	C,C	1,1	-inf,-inf	inf,inf	0.0926013,0.907918	6.7632e-05	8.28378e-05
3	chr5:75927126:T:G	75927126	NA,G	NA,T	NA,1	NA,inf	NA,inf	NA,0.604065	6.76306e-05	7.47972e-05
3	chr5:76717741:G:A	76717741	NA,A	NA,G	NA,1	NA,inf	NA,inf	NA,0.641666	6.75721e-05	7.63606e-05
3	chr5:75705218:T:A	75705218	A,A	T,T	1,1	-inf,inf	inf,inf	7.03163,0.275403	6.75456e-05	7.40681e-05
3	chr5:76317745:C:T	76317745	NA,T	NA,C	NA,1	NA,-inf	NA,inf	NA,0.580879	6.75366e-05	7.57508e-05
3	chr5:76429612:A:G	76429612	NA,G	NA,A	NA,1	NA,inf	NA,inf	NA,0.609454	6.75231e-05	7.57747e-05
3	chr5:74987140:G:A	74987140	NA,A	NA,G	NA,1	NA,inf	NA,inf	NA,0.480959	6.75143e-05	7.55336e-05
3	chr5:75776100:C:T	75776100	NA,T	NA,C	NA,1	NA,inf	NA,inf	NA,0.509327	6.74859e-05	7.55322e-05
3	chr5:74569935:T:C	74569935	NA,C	NA,T	NA,1	NA,-inf	NA,inf	NA,0.584435	6.74635e-05	7.56828e-05
3	chr5:76161445:G:T	76161445	NA,T	NA,G	NA,1	NA,inf	NA,inf	NA,0.544804	6.73324e-05	7.56294e-05
3	chr5:76318216:G:A	76318216	NA,A	NA,G	NA,1	NA,-inf	NA,inf	NA,0.578274	6.72841e-05	7.54678e-05
3	chr5:76078497:T:C	76078497	C,C	T,T	1,1	inf,-inf	inf,inf	0.0505851,1.92789	6.72496e-05	7.67494e-05
3	chr5:75450482:G:A	75450482	NA,A	NA,G	NA,1	NA,-inf	NA,inf	NA,0.404071	6.72276e-05	7.52673e-05
3	chr5:76645719:C:T	76645719	NA,T	NA,C	NA,1	NA,-inf	NA,inf	NA,0.538928	6.71937e-05	7.51868e-05
3	chr5:75982815:G:A	75982815	NA,A	NA,G	NA,1	NA,inf	NA,inf	NA,0.596908	6.70349e-05	7.52266e-05
3	chr5:75685278:C:T	75685278	T,NA	C,NA	1,NA	-inf,NA	inf,NA	0.4209,NA	6.6964e-05	7.50741e-05
3	chr5:74582726:A:G	74582726	NA,G	NA,A	NA,1	NA,-inf	NA,inf	NA,0.550539	6.69383e-05	7.52344e-05
3	chr5:75463711:T:C	75463711	NA,C	NA,T	NA,1	NA,-inf	NA,inf	NA,0.425261	6.69157e-05	7.4935e-05
3	chr5:76647145:G:A	76647145	A,A	G,G	1,1	-inf,-inf	inf,inf	0.230891,1.97655	6.69139e-05	7.89491e-05
3	chr5:74692082:G:A	74692082	NA,A	NA,G	NA,1	NA,-inf	NA,inf	NA,0.534282	6.69018e-05	7.51129e-05
3	chr5:76602294:G:A	76602294	NA,A	NA,G	NA,1	NA,-inf	NA,inf	NA,0.52231	6.68892e-05	7.45778e-05
3	chr5:76398079:C:T	76398079	T,T	C,C	1,1	-inf,-inf	inf,inf	1.46345,0.141239	6.68851e-05	7.59444e-05
3	chr5:76075341:T:A	76075341	A,A	T,T	1,1	inf,-inf	inf,inf	0.0427968,1.92592	6.68697e-05	7.62773e-05
3	chr5:74917317:T:C	74917317	NA,C	NA,T	NA,1	NA,-inf	NA,inf	NA,0.581803	6.67025e-05	7.48431e-05
3	chr5:76714552:A:C	76714552	NA,C	NA,A	NA,1	NA,-inf	NA,inf	NA,0.545234	6.6701e-05	7.46803e-05
3	chr5:76219768:C:T	76219768	NA,T	NA,C	NA,1	NA,-inf	NA,inf	NA,0.556045	6.6628e-05	7.46999e-05
3	chr5:76495467:C:T	76495467	NA,T	NA,C	NA,1	NA,inf	NA,inf	NA,0.543402	6.66102e-05	7.4547e-05
3	chr5:76354028:G:C	76354028	NA,C	NA,G	NA,1	NA,inf	NA,inf	NA,0.577244	6.65935e-05	7.45524e-05
3	chr5:75550361:C:T	75550361	NA,T	NA,C	NA,1	NA,inf	NA,inf	NA,0.69616	6.6518e-05	7.40218e-05
3	chr5:75430650:T:A	75430650	NA,A	NA,T	NA,1	NA,-inf	NA,inf	NA,0.421617	6.64906e-05	7.4458e-05
3	chr5:75832707:A:T	75832707	NA,T	NA,A	NA,1	NA,-inf	NA,inf	NA,0.611065	6.64383e-05	7.4954e-05
3	chr5:75329965:A:G	75329965	NA,G	NA,A	NA,1	NA,-inf	NA,inf	NA,0.33588	6.64201e-05	7.44854e-05
3	chr5:76610466:G:T	76610466	NA,T	NA,G	NA,1	NA,inf	NA,inf	NA,0.47152	6.64154e-05	7.33798e-05
3	chr5:75708053:T:C	75708053	C,C	T,T	1,1	-inf,inf	inf,inf	7.35814,0.0387378	6.63903e-05	7.36247e-05
3	chr5:76358268:C:T	76358268	NA,T	NA,C	NA,1	NA,inf	NA,inf	NA,0.575003	6.63808e-05	7.4315e-05
3	chr5:75072299:T:C	75072299	NA,C	NA,T	NA,1	NA,inf	NA,inf	NA,0.304473	6.63702e-05	7.39555e-05
3	chr5:75629870:G:A	75629870	NA,A	NA,G	NA,1	NA,inf	NA,inf	NA,0.690238	6.63663e-05	7.44995e-05
3	chr5:76423293:C:T	76423293	NA,T	NA,C	NA,1	NA,inf	NA,inf	NA,0.62466	6.63097e-05	7.44527e-05
3	chr5:74738750:T:C	74738750	NA,C	NA,T	NA,1	NA,-inf	NA,inf	NA,0.531286	6.62938e-05	7.46086e-05
3	chr5:76436687:T:C	76436687	NA,C	NA,T	NA,1	NA,-inf	NA,inf	NA,0.556419	6.62813e-05	7.45817e-05
3	chr5:74711799:G:A	74711799	NA,A	NA,G	NA,1	NA,inf	NA,inf	NA,0.491224	6.62476e-05	7.38322e-05
3	chr5:76350481:C:T	76350481	NA,T	NA,C	NA,1	NA,inf	NA,inf	NA,0.541448	6.62346e-05	7.37883e-05
3	chr5:76394645:G:A	76394645	NA,A	NA,G	NA,1	NA,inf	NA,inf	NA,0.572292	6.61861e-05	7.41e-05
3	chr5:74891442:T:G	74891442	NA,G	NA,T	NA,1	NA,inf	NA,inf	NA,0.557312	6.61271e-05	7.40598e-05
3	chr5:76587491:C:T	76587491	NA,T	NA,C	NA,1	NA,-inf	NA,inf	NA,0.535292	6.60645e-05	7.41796e-05
3	chr5:76534915:G:T	76534915	NA,T	NA,G	NA,1	NA,-inf	NA,inf	NA,0.641383	6.60611e-05	7.53062e-05
3	chr5:76751975:G:A	76751975	NA,A	NA,G	NA,1	NA,-inf	NA,inf	NA,0.490874	6.60376e-05	7.34873e-05
3	chr5:75919367:A:G	75919367	NA,G	NA,A	NA,1	NA,inf	NA,inf	NA,0.571201	6.6017e-05	7.37962e-05
3	chr5:74799893:G:T	74799893	NA,T	NA,G	NA,1	NA,-inf	NA,inf	NA,0.530207	6.59732e-05	7.41293e-05
3	chr5:74769182:G:A	74769182	NA,A	NA,G	NA,1	NA,-inf	NA,inf	NA,0.530207	6.59732e-05	7.41293e-05
3	chr5:76724929:T:C	76724929	NA,C	NA,T	NA,1	NA,-inf	NA,inf	NA,0.503926	6.59012e-05	7.32793e-05
3	chr5:74876787:C:A	74876787	NA,A	NA,C	NA,1	NA,inf	NA,inf	NA,0.579012	6.58782e-05	7.35254e-05
3	chr5:76125747:G:A	76125747	NA,A	NA,G	NA,1	NA,-inf	NA,inf	NA,0.659152	6.58597e-05	7.39568e-05
3	chr5:76597111:G:A	76597111	NA,A	NA,G	NA,1	NA,-inf	NA,inf	NA,0.510185	6.58249e-05	7.3407e-05
3	chr5:75796244:A:T	75796244	NA,T	NA,A	NA,1	NA,-inf	NA,inf	NA,0.488973	6.57717e-05	7.37419e-05
3	chr5:76216104:T:C	76216104	NA,C	NA,T	NA,1	NA,inf	NA,inf	NA,0.522776	6.57575e-05	7.32579e-05
3	chr5:76631781:C:T	76631781	T,T	C,C	1,1	-inf,-inf	inf,inf	1.11761,1.16595	6.57513e-05	7.6288e-05
3	chr5:75784179:A:G	75784179	NA,G	NA,A	NA,1	NA,inf	NA,inf	NA,0.342666	6.57285e-05	7.32348e-05
3	chr5:75772157:G:A	75772157	NA,A	NA,G	NA,1	NA,inf	NA,inf	NA,0.488766	6.56804e-05	7.34929e-05
3	chr5:75135513:AAG:A	75135513	A,NA	AAG,NA	1,NA	-inf,NA	inf,NA	0.401038,NA	6.56669e-05	7.57352e-05
3	chr5:75879457:T:C	75879457	C,C	T,T	1,1	-inf,inf	inf,inf	2.54352,1.2945	6.56643e-05	7.06456e-05
3	chr5:74979845:G:A	74979845	A,A	G,G	1,1	-inf,-inf	inf,inf	5.26055,0.311804	6.56609e-05	6.94423e-05
3	chr5:75892288:C:T	75892288	NA,T	NA,C	NA,1	NA,-inf	NA,inf	NA,0.630161	6.56345e-05	7.3694e-05
3	chr5:76509453:G:T	76509453	NA,T	NA,G	NA,1	NA,-inf	NA,inf	NA,0.530964	6.56341e-05	7.3574e-05
3	chr5:75783734:A:G	75783734	NA,G	NA,A	NA,1	NA,inf	NA,inf	NA,0.341434	6.55715e-05	7.30617e-05
3	chr5:76403334:A:G	76403334	NA,G	NA,A	NA,1	NA,inf	NA,inf	NA,0.629586	6.55274e-05	7.36959e-05
3	chr5:75913862:T:A	75913862	NA,A	NA,T	NA,1	NA,inf	NA,inf	NA,0.550676	6.54029e-05	7.30569e-05
3	chr5:76111355:T:C	76111355	NA,C	NA,T	NA,1	NA,inf	NA,inf	NA,0.510184	6.53917e-05	7.26618e-05
3	chr5:74704945:A:T	74704945	NA,T	NA,A	NA,1	NA,inf	NA,inf	NA,0.481317	6.53807e-05	7.28738e-05
3	chr5:74729129:G:A	74729129	NA,A	NA,G	NA,1	NA,inf	NA,inf	NA,0.538926	6.53737e-05	7.31618e-05
3	chr5:74739155:T:TGC	74739155	NA,TGC	NA,T	NA,1	NA,inf	NA,inf	NA,0.538926	6.53737e-05	7.31618e-05
3	chr5:75334509:A:G	75334509	NA,G	NA,A	NA,1	NA,-inf	NA,inf	NA,0.256475	6.53548e-05	7.36473e-05
3	chr5:74729893:T:C	74729893	NA,C	NA,T	NA,1	NA,inf	NA,inf	NA,0.538733	6.53495e-05	7.3135e-05
3	chr5:75801164:A:G	75801164	NA,G	NA,A	NA,1	NA,-inf	NA,inf	NA,0.538585	6.52802e-05	7.31722e-05
3	chr5:74935730:C:A	74935730	NA,A	NA,C	NA,1	NA,-inf	NA,inf	NA,0.545173	6.52787e-05	7.33923e-05
3	chr5:76631244:A:G	76631244	G,G	A,A	1,1	-inf,-inf	inf,inf	1.1556,1.11776	6.52447e-05	7.56016e-05
3	chr5:74779528:ACAGAG:A	74779528	NA,A	NA,ACAGAG	NA,1	NA,inf	NA,inf	NA,0.53751	6.52398e-05	7.30123e-05
3	chr5:76435042:T:C	76435042	NA,C	NA,T	NA,1	NA,-inf	NA,inf	NA,0.548012	6.52346e-05	7.34842e-05
3	chr5:76765071:G:T	76765071	NA,T	NA,G	NA,1	NA,-inf	NA,inf	NA,0.979663	6.51929e-05	8.20466e-05
3	chr5:75349456:C:A	75349456	NA,A	NA,C	NA,1	NA,-inf	NA,inf	NA,1.04319	6.5192e-05	7.29876e-05
3	chr5:76193359:T:A	76193359	NA,A	NA,T	NA,1	NA,inf	NA,inf	NA,0.504716	6.51487e-05	7.26294e-05
3	chr5:76522985:A:G	76522985	NA,G	NA,A	NA,1	NA,-inf	NA,inf	NA,0.457563	6.51072e-05	7.25688e-05
3	chr5:74710860:C:G	74710860	NA,G	NA,C	NA,1	NA,inf	NA,inf	NA,0.47882	6.50625e-05	7.25708e-05
3	chr5:75028723:G:A	75028723	A,A	G,G	1,1	-inf,inf	inf,inf	5.07019,0.374943	6.50568e-05	6.80162e-05
3	chr5:76115610:G:A	76115610	NA,A	NA,G	NA,1	NA,-inf	NA,inf	NA,0.678489	6.50006e-05	7.29944e-05
3	chr5:75778530:T:C	75778530	NA,C	NA,T	NA,1	NA,inf	NA,inf	NA,0.68184	6.49732e-05	7.26888e-05
3	chr5:75789852:A:C	75789852	NA,C	NA,A	NA,1	NA,inf	NA,inf	NA,0.341266	6.49648e-05	7.23955e-05
3	chr5:76114075:C:T	76114075	NA,T	NA,C	NA,1	NA,inf	NA,inf	NA,0.560132	6.49496e-05	7.24511e-05
3	chr5:75028612:G:A	75028612	A,A	G,G	1,1	-inf,inf	inf,inf	5.07023,0.37447	6.48996e-05	6.78535e-05
3	chr5:76702052:G:A	76702052	NA,A	NA,G	NA,1	NA,-inf	NA,inf	NA,0.713092	6.48638e-05	7.51033e-05
3	chr5:76096767:C:T	76096767	T,T	C,C	1,1	-inf,-inf	inf,inf	1.43094,1.07846	6.48486e-05	7.13177e-05
3	chr5:75658541:T:C	75658541	C,NA	T,NA	1,NA	inf,NA	inf,NA	0.209638,NA	6.48438e-05	7.21977e-05
3	chr5:76000901:A:T	76000901	T,NA	A,NA	1,NA	inf,NA	inf,NA	1.29281,NA	6.47725e-05	7.32082e-05
3	chr5:74612008:G:A	74612008	A,A	G,G	1,1	-inf,inf	inf,inf	1.49619,0.286886	6.46534e-05	7.21864e-05
3	chr5:75796463:G:T	75796463	NA,T	NA,G	NA,1	NA,-inf	NA,inf	NA,0.626767	6.44618e-05	7.21487e-05
3	chr5:75241329:C:G	75241329	NA,G	NA,C	NA,1	NA,inf	NA,inf	NA,0.679803	6.44225e-05	7.20408e-05
```
