## Supplementary material for "Characterization of shared and ancestry-specific signals driving complex traits using multi-ancestry fine-mapping": susiex_nc3.cs80.snp (part 1 of 2)

```
BP	SNP	PIP(CS1)	LogBF(CS1,Pop1)	LogBF(CS1,Pop2)	PIP(CS2)	LogBF(CS2,Pop1)	LogBF(CS2,Pop2)	PIP(CS3)	LogBF(CS3,Pop1)	LogBF(CS3,Pop2)
74561730	chr5:74561730:G:A	3.99668e-23	-1.25081	-1.27361	1.83212e-06	-1.01731	-1.28314	1.52427e-05	-1.01565	-1.27576
74561913	chr5:74561913:A:C	1.55324e-22	-9.12748e-10	-1.16695	5.84303e-06	-9.12748e-10	-1.14068	4.74356e-05	-9.12748e-10	-1.15613
74562309	chr5:74562309:G:A	7.38889e-23	-1.9099	-6.68458e-10	3.15968e-06	-1.75546	-6.68458e-10	2.4979e-05	-1.79747	-6.68458e-10
74562573	chr5:74562573:A:G	2.06196e-22	-9.12748e-10	-0.883635	7.66655e-06	-9.12748e-10	-0.869061	6.37186e-05	-9.12748e-10	-0.861027
74562639	chr5:74562639:T:G	7.21588e-23	-0.662748	-1.27084	3.49619e-06	-0.396345	-1.25791	2.76397e-05	-0.429559	-1.26669
74562957	chr5:74562957:TA:T	7.6488e-22	-9.12748e-10	0.427258	2.93836e-05	-9.12748e-10	0.474508	0.000250116	-9.12748e-10	0.50642
74562959	chr5:74562959:TTATTATTA:T	7.30898e-22	-9.12748e-10	0.381813	2.80467e-05	-9.12748e-10	0.427942	0.000238686	-9.12748e-10	0.459645
74563160	chr5:74563160:T:C	5.04459e-23	-2.29156	-6.68458e-10	1.95545e-06	-2.23531	-6.68458e-10	1.55908e-05	-2.26883	-6.68458e-10
74563290	chr5:74563290:A:G	3.0807e-23	-1.42576	-1.35896	1.38442e-06	-1.22004	-1.36061	1.13487e-05	-1.2276	-1.3588
74563731	chr5:74563731:C:T	1.30803e-22	-9.12748e-10	-1.33877	4.76538e-06	-9.12748e-10	-1.34455	3.94044e-05	-9.12748e-10	-1.34163
74563952	chr5:74563952:T:G	1.33439e-22	-9.12748e-10	-1.31882	4.8971e-06	-9.12748e-10	-1.31729	3.97423e-05	-9.12748e-10	-1.33309
74564225	chr5:74564225:C:G	1.3363e-22	-9.12748e-10	-1.31739	4.95592e-06	-9.12748e-10	-1.30535	4.02291e-05	-9.12748e-10	-1.32091
74564556	chr5:74564556:A:T	1.95622e-22	-9.12748e-10	-0.936278	7.15053e-06	-9.12748e-10	-0.938741	6.29041e-05	-9.12748e-10	-0.873894
74564951	chr5:74564951:T:C	4.16655e-22	-9.12748e-10	-0.180202	1.55519e-05	-9.12748e-10	-0.161746	0.000128338	-9.12748e-10	-0.160839
74565173	chr5:74565173:C:T	5.79338e-23	-2.15316	-6.68458e-10	2.23003e-06	-2.10391	-6.68458e-10	1.81229e-05	-2.11833	-6.68458e-10
74565380	chr5:74565380:A:G	1.43528e-22	-9.12748e-10	-1.24593	5.35126e-06	-9.12748e-10	-1.2286	4.2993e-05	-9.12748e-10	-1.25447
74565453	chr5:74565453:G:A	1.42105e-23	-2.24266	-1.31582	5.4659e-07	-2.21317	-1.29681	4.43178e-06	-2.21655	-1.31015
74565470	chr5:74565470:C:T	6.41136e-22	-9.12748e-10	0.250781	2.48116e-05	-9.12748e-10	0.305385	0.000205645	-9.12748e-10	0.310649
74565712	chr5:74565712:C:G	1.58239e-22	-9.12748e-10	-1.14835	5.81331e-06	-9.12748e-10	-1.14578	5.034e-05	-9.12748e-10	-1.0967
74565792	chr5:74565792:A:C	1.34724e-22	-9.12748e-10	-1.30923	4.99059e-06	-9.12748e-10	-1.29837	4.04639e-05	-9.12748e-10	-1.31509
74565894	chr5:74565894:C:T	1.35179e-22	-9.12748e-10	-1.30586	5.0104e-06	-9.12748e-10	-1.29441	4.06026e-05	-9.12748e-10	-1.31167
74566027	chr5:74566027:T:A	1.39054e-22	-9.12748e-10	-1.2776	5.18741e-06	-9.12748e-10	-1.25969	4.21279e-05	-9.12748e-10	-1.27479
74566034	chr5:74566034:C:T	1.27637e-22	-9.12748e-10	-1.36327	4.67254e-06	-9.12748e-10	-1.36423	3.85367e-05	-9.12748e-10	-1.36389
74566625	chr5:74566625:G:A	5.25654e-23	-2.2504	-6.68458e-10	1.94943e-06	-2.23839	-6.68458e-10	1.66933e-05	-2.2005	-6.68458e-10
74566676	chr5:74566676:A:G	1.31833e-22	-9.12748e-10	-1.33092	4.87186e-06	-9.12748e-10	-1.32245	3.96432e-05	-9.12748e-10	-1.33558
74566979	chr5:74566979:C:T	5.1749e-23	-2.30806	0.0420051	2.28652e-06	-2.31311	0.234214	1.77126e-05	-2.25845	0.117223
74567254	chr5:74567254:G:T	3.86525e-23	-2.30793	-0.24992	1.42946e-06	-2.26633	-0.282301	1.14483e-05	-2.30449	-0.273172
74567257	chr5:74567257:A:G	3.96645e-22	-9.12748e-10	-0.229419	1.48886e-05	-9.12748e-10	-0.205332	0.000124188	-9.12748e-10	-0.193706
74567316	chr5:74567316:T:C	1.35366e-22	-9.12748e-10	-1.30448	5.01345e-06	-9.12748e-10	-1.2938	4.00841e-05	-9.12748e-10	-1.32452
74567601	chr5:74567601:A:G	3.83333e-21	-9.12748e-10	2.03903	0.00015405	-9.12748e-10	2.13135	0.0020597	-9.12748e-10	2.61481
74567644	chr5:74567644:C:T	5.38747e-21	-9.12748e-10	2.37937	0.000211502	-9.12748e-10	2.44831	0.00284342	-9.12748e-10	2.93726
74567958	chr5:74567958:T:TC	2.43758e-21	-9.12748e-10	1.5863	9.79685e-05	-9.12748e-10	1.67872	0.00131423	-9.12748e-10	2.1655
74568160	chr5:74568160:A:G	1.51339e-22	-9.12748e-10	-1.19294	5.88276e-06	-9.12748e-10	-1.1339	4.72296e-05	-9.12748e-10	-1.16048
74568293	chr5:74568293:G:T	3.02876e-22	-9.12748e-10	-0.499139	1.19221e-05	-9.12748e-10	-0.427537	9.51576e-05	-9.12748e-10	-0.459969
74568846	chr5:74568846:C:T	1.36095e-22	-9.12748e-10	-1.29911	5.04492e-06	-9.12748e-10	-1.28755	4.02704e-05	-9.12748e-10	-1.31989
74569518	chr5:74569518:TA:T	1.31808e-22	-9.12748e-10	-1.33111	4.81394e-06	-9.12748e-10	-1.33441	4.09004e-05	-9.12748e-10	-1.30436
74569537	chr5:74569537:G:A	5.15629e-22	-9.12748e-10	0.0329261	2.00696e-05	-9.12748e-10	0.0932798	0.00016589	-9.12748e-10	0.0958234
74569611	chr5:74569611:A:G	2.60851e-21	-9.12748e-10	1.65407	0.000104814	-9.12748e-10	1.74626	0.00141555	-9.12748e-10	2.23977
74569732	chr5:74569732:C:T	1.41321e-22	-9.12748e-10	-1.26142	5.26744e-06	-9.12748e-10	-1.24438	4.16416e-05	-9.12748e-10	-1.2864
74569740	chr5:74569740:C:T	1.93957e-22	-9.12748e-10	-0.944824	7.45064e-06	-9.12748e-10	-0.897628	6.03053e-05	-9.12748e-10	-0.916084
74569935	chr5:74569935:T:C	2.28091e-22	-9.12748e-10	-0.782718	8.2199e-06	-9.12748e-10	-0.79937	6.74635e-05	-9.12748e-10	-0.803918
74570099	chr5:74570099:T:C	2.93652e-21	-9.12748e-10	1.77252	0.000120523	-9.12748e-10	1.88591	0.00160317	-9.12748e-10	2.36423
74570241	chr5:74570241:G:C	5.5536e-22	-9.12748e-10	0.107156	2.14982e-05	-9.12748e-10	0.162043	0.000178202	-9.12748e-10	0.167413
74571142	chr5:74571142:T:C	5.65915e-22	-9.12748e-10	0.125983	2.17117e-05	-9.12748e-10	0.171923	0.000179258	-9.12748e-10	0.173322
74571851	chr5:74571851:G:C	1.80715e-21	-9.12748e-10	1.28705	6.90466e-05	-9.12748e-10	1.32885	0.000816689	-9.12748e-10	1.68975
74571946	chr5:74571946:G:A	1.67591e-22	-1.09093	-6.68458e-10	6.48867e-06	-1.03587	-6.68458e-10	5.65335e-05	-0.98067	-6.68458e-10
74572519	chr5:74572519:A:C	1.27515e-22	-9.12748e-10	-1.36422	4.6728e-06	-9.12748e-10	-1.36417	3.85255e-05	-9.12748e-10	-1.36418
74572675	chr5:74572675:C:T	2.05839e-22	-9.12748e-10	-0.885367	7.90865e-06	-9.12748e-10	-0.83797	6.40536e-05	-9.12748e-10	-0.855784
74573545	chr5:74573545:T:C	1.32471e-22	-9.12748e-10	-1.32609	4.92049e-06	-9.12748e-10	-1.31252	4.02107e-05	-9.12748e-10	-1.32137
74573937	chr5:74573937:T:C	1.3255e-22	-9.12748e-10	-1.3255	4.85629e-06	-9.12748e-10	-1.32565	4.0047e-05	-9.12748e-10	-1.32545
74574175	chr5:74574175:C:T	4.67911e-22	-9.12748e-10	-0.0641838	1.83169e-05	-9.12748e-10	0.00189383	0.00014596	-9.12748e-10	-0.0321707
74574284	chr5:74574284:C:T	1.02285e-21	-9.12748e-10	0.717889	3.8888e-05	-9.12748e-10	0.754759	0.000320488	-9.12748e-10	0.754341
74574453	chr5:74574453:C:T	1.31352e-22	-9.12748e-10	-1.33458	4.87481e-06	-9.12748e-10	-1.32185	3.98683e-05	-9.12748e-10	-1.32992
74574489	chr5:74574489:T:A	2.17971e-21	-9.12748e-10	1.47449	8.73007e-05	-9.12748e-10	1.56343	0.00116104	-9.12748e-10	2.04157
74574522	chr5:74574522:G:A	9.44814e-22	-9.12748e-10	0.638527	3.60028e-05	-9.12748e-10	0.677668	0.000296463	-9.12748e-10	0.676417
74574666	chr5:74574666:C:T	8.95018e-22	-9.12748e-10	0.584383	3.39569e-05	-9.12748e-10	0.619165	0.000279881	-9.12748e-10	0.61886
74574728	chr5:74574728:G:A	1.35096e-22	-9.12748e-10	-1.30647	5.00686e-06	-9.12748e-10	-1.29512	4.00399e-05	-9.12748e-10	-1.32563
74574894	chr5:74574894:CA:C	3.05147e-21	-9.12748e-10	1.81092	0.00012215	-9.12748e-10	1.89932	0.00160691	-9.12748e-10	2.36656
74575209	chr5:74575209:C:T	7.80303e-22	-9.12748e-10	0.447221	2.96308e-05	-9.12748e-10	0.482885	0.000242951	-9.12748e-10	0.477355
74575339	chr5:74575339:GT:G	9.60721e-22	-9.12748e-10	0.655223	3.67753e-05	-9.12748e-10	0.6989	0.000302466	-9.12748e-10	0.696463
74575618	chr5:74575618:C:T	1.44415e-22	-9.12748e-10	-1.23977	5.40992e-06	-9.12748e-10	-1.21769	4.39031e-05	-9.12748e-10	-1.23352
74575973	chr5:74575973:G:A	1.29283e-22	-9.12748e-10	-1.35046	4.76885e-06	-9.12748e-10	-1.34382	3.91088e-05	-9.12748e-10	-1.34916
74576083	chr5:74576083:G:A	1.30299e-23	-2.2842	-1.36101	4.93098e-07	-2.24878	-1.36419	3.98464e-06	-2.27104	-1.36201
74576494	chr5:74576494:T:G	1.29313e-22	-9.12748e-10	-1.35023	4.74659e-06	-9.12748e-10	-1.3485	3.90463e-05	-9.12748e-10	-1.35076
74576607	chr5:74576607:G:A	1.44001e-23	-2.28802	-1.2572	5.31825e-07	-2.25791	-1.27946	4.37305e-06	-2.27639	-1.26365
74577057	chr5:74577057:A:T	1.77106e-22	-9.12748e-10	-1.03571	6.88196e-06	-9.12748e-10	-0.977024	5.57297e-05	-9.12748e-10	-0.99499
74577798	chr5:74577798:T:C	1.28908e-22	-9.12748e-10	-1.35336	4.699e-06	-9.12748e-10	-1.35858	3.88865e-05	-9.12748e-10	-1.35486
74577803	chr5:74577803:C:T	2.63038e-21	-9.12748e-10	1.66242	9.91193e-05	-9.12748e-10	1.6904	0.00123255	-9.12748e-10	2.10134
74578892	chr5:74578892:C:T	3.92347e-22	-9.12748e-10	-0.240315	1.50844e-05	-9.12748e-10	-0.192268	0.00012574	-9.12748e-10	-0.181286
74578893	chr5:74578893:G:A	2.27358e-21	-9.12748e-10	1.51665	8.55979e-05	-9.12748e-10	1.54373	0.00105195	-9.12748e-10	1.9429
74578946	chr5:74578946:C:T	2.8057e-21	-9.12748e-10	1.72695	0.000109899	-9.12748e-10	1.79363	0.00150738	-9.12748e-10	2.30262
74579035	chr5:74579035:A:C	3.48028e-22	-9.12748e-10	-0.360179	1.30151e-05	-9.12748e-10	-0.339821	0.000107491	-9.12748e-10	-0.338095
74579095	chr5:74579095:G:A	1.27567e-22	-9.12748e-10	-1.36382	4.68683e-06	-9.12748e-10	-1.36117	3.85565e-05	-9.12748e-10	-1.36338
74579294	chr5:74579294:C:T	1.56801e-22	-9.12748e-10	-1.15748	5.71381e-06	-9.12748e-10	-1.16304	4.74339e-05	-9.12748e-10	-1.15617
74579614	chr5:74579614:A:G	1.35012e-22	-9.12748e-10	-1.30709	4.82666e-06	-9.12748e-10	-1.33177	4.11268e-05	-9.12748e-10	-1.29884
74579897	chr5:74579897:G:A	4.04819e-22	-9.12748e-10	-0.20902	1.57014e-05	-9.12748e-10	-0.152179	0.000130022	-9.12748e-10	-0.147803
74580245	chr5:74580245:C:T	5.39989e-21	-9.12748e-10	2.38167	0.000210907	-9.12748e-10	2.44549	0.00303685	-9.12748e-10	3.00307
74581132	chr5:74581132:T:C	6.34045e-21	-9.12748e-10	2.54224	0.000248418	-9.12748e-10	2.60918	0.00361266	-9.12748e-10	3.1767
74581373	chr5:74581373:G:A	5.51732e-23	-2.20198	-6.68458e-10	2.27553e-06	-2.08372	-6.68458e-10	1.81212e-05	-2.11842	-6.68458e-10
74581718	chr5:74581718:A:G	1.95751e-22	-9.12748e-10	-0.935616	7.35358e-06	-9.12748e-10	-0.910741	5.95393e-05	-9.12748e-10	-0.928867
74582219	chr5:74582219:G:A	3.09271e-22	-9.12748e-10	-0.478243	1.18457e-05	-9.12748e-10	-0.433963	9.47354e-05	-9.12748e-10	-0.464417
74582455	chr5:74582455:C:T	2.32482e-22	-9.12748e-10	-0.763649	9.23815e-06	-9.12748e-10	-0.682586	7.40793e-05	-9.12748e-10	-0.710369
74582656	chr5:74582656:G:A	7.42035e-22	-9.12748e-10	0.396935	3.00242e-05	-9.12748e-10	0.496075	0.000245878	-9.12748e-10	0.489332
74582710	chr5:74582710:T:A	6.43048e-21	-9.12748e-10	2.55634	0.000251946	-9.12748e-10	2.62329	0.00366852	-9.12748e-10	3.19204
74582726	chr5:74582726:A:G	2.16258e-22	-9.12748e-10	-0.835989	8.29657e-06	-9.12748e-10	-0.790085	6.69383e-05	-9.12748e-10	-0.811732
74583250	chr5:74583250:G:A	3.83387e-22	-9.12748e-10	-0.263416	1.43907e-05	-9.12748e-10	-0.239346	0.000120228	-9.12748e-10	-0.226113
74583357	chr5:74583357:A:G	5.03026e-21	-9.12748e-10	2.31077	0.000194285	-9.12748e-10	2.3634	0.00242879	-9.12748e-10	2.77964
74583399	chr5:74583399:T:C	2.08378e-22	-9.12748e-10	-0.873105	7.81428e-06	-9.12748e-10	-0.849976	6.33484e-05	-9.12748e-10	-0.866854
74583493	chr5:74583493:G:A	6.70336e-21	-9.12748e-10	2.5979	0.000260321	-9.12748e-10	2.65599	0.00380479	-9.12748e-10	3.22851
74583517	chr5:74583517:C:T	4.28757e-23	-1.09882	-1.35534	1.85946e-06	-0.923149	-1.36249	1.52429e-05	-0.935639	-1.35575
74583683	chr5:74583683:G:A	4.96642e-23	-1.91085	-0.396324	2.06791e-06	-1.90858	-0.270813	1.51943e-05	-1.91897	-0.37562
74584223	chr5:74584223:C:A	5.50471e-21	-9.12748e-10	2.4009	0.000213351	-9.12748e-10	2.45701	0.00267741	-9.12748e-10	2.8771
74584300	chr5:74584300:G:A	1.59082e-22	-9.12748e-10	-1.14304	5.92089e-06	-9.12748e-10	-1.12744	4.87566e-05	-9.12748e-10	-1.12866
74584718	chr5:74584718:C:T	1.2928e-22	-9.12748e-10	-1.35048	4.77644e-06	-9.12748e-10	-1.34223	3.9342e-05	-9.12748e-10	-1.34321
74584748	chr5:74584748:C:G	5.16793e-23	-1.06298	-1.20443	2.19218e-06	-0.943503	-1.17753	1.86413e-05	-0.889265	-1.20086
74584926	chr5:74584926:C:T	6.51718e-22	-9.12748e-10	0.267152	2.53844e-05	-9.12748e-10	0.328206	0.000209096	-9.12748e-10	0.327289
74585064	chr5:74585064:A:G	7.69359e-21	-9.12748e-10	2.73568	0.00030204	-9.12748e-10	2.80463	0.0044539	-9.12748e-10	3.38603
74585442	chr5:74585442:C:T	2.93701e-22	-1.25201	0.722109	1.01696e-05	-1.14825	0.561724	9.0972e-05	-1.21895	0.713996
74585443	chr5:74585443:A:G	1.52407e-22	-9.12748e-10	-1.18591	5.6722e-06	-9.12748e-10	-1.17035	4.6216e-05	-9.12748e-10	-1.18218
74585532	chr5:74585532:G:A	2.65524e-22	-9.12748e-10	-0.630757	1.05226e-05	-9.12748e-10	-0.552401	8.36655e-05	-9.12748e-10	-0.588678
74585793	chr5:74585793:C:T	5.83328e-23	-1.42428	-0.722017	2.77226e-06	-1.27427	-0.611995	2.00459e-05	-1.31039	-0.707092
74586667	chr5:74586667:C:T	2.83062e-22	-9.12748e-10	-0.566797	1.13629e-05	-9.12748e-10	-0.475577	9.00733e-05	-9.12748e-10	-0.51488
74586790	chr5:74586790:AG:A	3.52995e-22	-9.12748e-10	-0.346007	1.25918e-05	-9.12748e-10	-0.372878	0.00010409	-9.12748e-10	-0.370244
74586881	chr5:74586881:T:C	2.84533e-22	-9.12748e-10	-0.561611	1.00242e-05	-9.12748e-10	-0.600922	8.25136e-05	-9.12748e-10	-0.602541
74587254	chr5:74587254:G:A	4.87049e-23	-2.08008	-0.246598	1.96673e-06	-2.06943	-0.16012	1.62129e-05	-2.03351	-0.196193
74588062	chr5:74588062:A:G	1.81904e-23	-1.95315	-1.35842	6.6402e-07	-1.96375	-1.35162	5.52595e-06	-1.94786	-1.35819
74588091	chr5:74588091:G:GGAA	4.32388e-22	-9.12748e-10	-0.143137	1.67277e-05	-9.12748e-10	-0.088862	0.000135329	-9.12748e-10	-0.107793
74588326	chr5:74588326:TAA:T	1.15003e-22	-2.31075	0.84325	4.29846e-06	-2.29898	0.851314	3.47957e-05	-2.30561	0.8396
74588808	chr5:74588808:A:G	4.20787e-22	-9.12748e-10	-0.170335	1.62824e-05	-9.12748e-10	-0.115842	0.000131693	-9.12748e-10	-0.135028
74588968	chr5:74588968:A:C	3.91498e-22	-9.12748e-10	-0.24248	1.51624e-05	-9.12748e-10	-0.187108	0.00012279	-9.12748e-10	-0.205026
74589227	chr5:74589227:T:C	1.27731e-22	-9.12748e-10	-1.36254	4.67707e-06	-9.12748e-10	-1.36326	3.85864e-05	-9.12748e-10	-1.3626
74589721	chr5:74589721:T:C	3.81498e-22	-9.12748e-10	-0.268355	1.47294e-05	-9.12748e-10	-0.216084	0.000119183	-9.12748e-10	-0.234842
74590318	chr5:74590318:T:C	1.76893e-22	-9.12748e-10	-1.03692	6.64036e-06	-9.12748e-10	-1.01276	5.40735e-05	-9.12748e-10	-1.02516
74590428	chr5:74590428:A:G	1.27552e-22	-9.12748e-10	-1.36394	4.67313e-06	-9.12748e-10	-1.3641	3.85363e-05	-9.12748e-10	-1.3639
74590754	chr5:74590754:A:G	2.20978e-23	-1.84335	-1.27363	8.04265e-07	-1.86851	-1.25525	6.91824e-06	-1.83653	-1.24481
74590866	chr5:74590866:G:A	2.12052e-23	-1.88658	-1.27163	7.22111e-07	-1.92573	-1.30577	6.16616e-06	-1.91395	-1.28248
74590948	chr5:74590948:A:T	1.5133e-22	-9.12748e-10	-1.193	5.55955e-06	-9.12748e-10	-1.19041	4.55979e-05	-9.12748e-10	-1.19564
74591048	chr5:74591048:A:C	2.66058e-22	-9.12748e-10	-0.628748	9.96808e-06	-9.12748e-10	-0.60654	8.24202e-05	-9.12748e-10	-0.603673
74591103	chr5:74591103:C:A	2.73012e-22	-0.602946	-6.68458e-10	1.36558e-05	-0.291766	-6.68458e-10	9.63953e-05	-0.447046	-6.68458e-10
74591380	chr5:74591380:G:A	1.49623e-22	-9.12748e-10	-1.20434	5.59738e-06	-9.12748e-10	-1.18363	4.56516e-05	-9.12748e-10	-1.19447
74591483	chr5:74591483:C:T	7.69007e-23	-1.07516	-0.794783	3.68428e-06	-0.88543	-0.716423	2.7259e-05	-0.919902	-0.790218
74591740	chr5:74591740:C:T	1.47535e-22	-9.12748e-10	-1.21839	5.53818e-06	-9.12748e-10	-1.19426	4.50902e-05	-9.12748e-10	-1.20684
74592325	chr5:74592325:G:A	3.16053e-23	-2.29985	-0.459283	1.16154e-06	-2.2825	-0.473682	9.48412e-06	-2.29068	-0.47521
74592368	chr5:74592368:G:A	1.37598e-22	-9.12748e-10	-1.28813	5.19351e-06	-9.12748e-10	-1.25852	4.25953e-05	-9.12748e-10	-1.26376
74592792	chr5:74592792:C:A	5.15327e-23	-0.994888	-1.27536	2.31206e-06	-0.820783	-1.24701	1.94722e-05	-0.803363	-1.24315
74593361	chr5:74593361:C:T	1.38452e-23	-2.26305	-1.32147	5.18939e-07	-2.21776	-1.34414	4.24202e-06	-2.24141	-1.32906
74593379	chr5:74593379:G:A	1.74775e-23	-2.17473	-1.17682	7.20338e-07	-2.09651	-1.13745	5.62742e-06	-2.13115	-1.15671
74593381	chr5:74593381:G:A	1.31085e-22	-9.12748e-10	-1.33662	4.81462e-06	-9.12748e-10	-1.33427	3.98101e-05	-9.12748e-10	-1.33138
74593424	chr5:74593424:C:T	2.72517e-23	-1.65922	-1.24813	1.01462e-06	-1.69385	-1.19756	8.09179e-06	-1.68951	-1.23514
74593548	chr5:74593548:G:A	1.31684e-22	-9.12748e-10	-1.33206	4.83771e-06	-9.12748e-10	-1.32949	4.00094e-05	-9.12748e-10	-1.32639
74593610	chr5:74593610:G:A	3.00638e-22	-9.12748e-10	-0.506555	1.0736e-05	-9.12748e-10	-0.532329	8.84258e-05	-9.12748e-10	-0.53334
74593676	chr5:74593676:C:T	1.02895e-21	-9.12748e-10	0.723831	4.01374e-05	-9.12748e-10	0.786381	0.000329824	-9.12748e-10	0.783054
74594435	chr5:74594435:T:C	1.57214e-22	-9.12748e-10	-1.15485	5.83758e-06	-9.12748e-10	-1.14161	4.77226e-05	-9.12748e-10	-1.1501
74594530	chr5:74594530:C:T	1.36581e-22	-9.12748e-10	-1.29554	5.22192e-06	-9.12748e-10	-1.25306	4.22809e-05	-9.12748e-10	-1.27117
74594614	chr5:74594614:A:G	1.00842e-22	-1.59891	-6.68458e-10	3.48792e-06	-1.65662	-6.68458e-10	2.88946e-05	-1.65185	-6.68458e-10
74594647	chr5:74594647:T:C	1.32425e-22	-9.12748e-10	-1.32645	4.86517e-06	-9.12748e-10	-1.32383	4.02439e-05	-9.12748e-10	-1.32054
74594739	chr5:74594739:G:T	8.22618e-23	-1.80255	-6.68458e-10	3.28257e-06	-1.7173	-6.68458e-10	2.62541e-05	-1.74768	-6.68458e-10
74595515	chr5:74595515:G:A	1.28849e-22	-9.12748e-10	-1.35382	4.71453e-06	-9.12748e-10	-1.35528	3.89465e-05	-9.12748e-10	-1.35331
74595898	chr5:74595898:T:G	1.13354e-21	-9.12748e-10	0.820643	4.4529e-05	-9.12748e-10	0.890214	0.000365841	-9.12748e-10	0.886695
74595899	chr5:74595899:C:T	1.16466e-21	-9.12748e-10	0.847727	4.57475e-05	-9.12748e-10	0.91721	0.000375889	-9.12748e-10	0.913789
74596156	chr5:74596156:G:A	5.70353e-21	-9.12748e-10	2.43638	0.000225418	-9.12748e-10	2.51203	0.00321598	-9.12748e-10	3.06038
74596160	chr5:74596160:C:T	8.05979e-22	-9.12748e-10	0.479596	3.17604e-05	-9.12748e-10	0.552293	0.000259882	-9.12748e-10	0.544725
74596161	chr5:74596161:G:A	4.73581e-23	-1.18144	-1.17329	1.53084e-06	-1.31767	-1.16244	1.26767e-05	-1.31777	-1.15797
74596288	chr5:74596288:C:T	9.3184e-22	-9.12748e-10	0.6247	3.62324e-05	-9.12748e-10	0.684025	0.000299315	-9.12748e-10	0.685992
74596323	chr5:74596323:G:A	1.03458e-21	-9.12748e-10	0.729288	4.04715e-05	-9.12748e-10	0.794669	0.000333236	-9.12748e-10	0.793345
74596804	chr5:74596804:G:A	1.10853e-21	-9.12748e-10	0.798331	4.3535e-05	-9.12748e-10	0.867636	0.000357731	-9.12748e-10	0.864277
74597446	chr5:74597446:C:T	1.3691e-22	-9.12748e-10	-1.29314	5.24507e-06	-9.12748e-10	-1.24864	4.25054e-05	-9.12748e-10	-1.26587
74597840	chr5:74597840:A:G	3.40027e-22	-9.12748e-10	-0.383436	1.23704e-05	-9.12748e-10	-0.390618	0.000104244	-9.12748e-10	-0.36877
74597866	chr5:74597866:A:G	4.19616e-23	-1.11936	-1.35635	1.73202e-06	-0.99294	-1.3637	1.4195e-05	-1.00413	-1.35848
74598020	chr5:74598020:C:G	5.67396e-22	-9.12748e-10	0.128597	2.2734e-05	-9.12748e-10	0.217934	0.000184552	-9.12748e-10	0.202427
74598088	chr5:74598088:G:A	1.37187e-23	-2.28711	-1.30659	5.36197e-07	-2.2432	-1.28598	4.28299e-06	-2.26488	-1.29598
74598484	chr5:74598484:A:T	1.30919e-22	-9.12748e-10	-1.33788	4.81044e-06	-9.12748e-10	-1.33514	3.97616e-05	-9.12748e-10	-1.3326
74599104	chr5:74599104:A:C	1.02133e-21	-9.12748e-10	0.716403	4.03796e-05	-9.12748e-10	0.792397	0.000331752	-9.12748e-10	0.788884
74600044	chr5:74600044:G:A	9.87705e-22	-9.12748e-10	0.682923	3.90284e-05	-9.12748e-10	0.758363	0.000320621	-9.12748e-10	0.754757
74600408	chr5:74600408:G:A	1.44944e-22	-9.12748e-10	-1.23611	5.38373e-06	-9.12748e-10	-1.22255	4.40593e-05	-9.12748e-10	-1.22997
74600429	chr5:74600429:G:A	4.47121e-21	-9.12748e-10	2.19295	0.000177428	-9.12748e-10	2.27264	0.00250543	-9.12748e-10	2.81071
74600529	chr5:74600529:C:CA	5.47754e-23	-0.881254	-1.32797	2.46469e-06	-0.692033	-1.31183	2.0884e-05	-0.667109	-1.30941
74600629	chr5:74600629:GA:G	1.02878e-21	-9.12748e-10	0.723671	4.07068e-05	-9.12748e-10	0.800467	0.000334286	-9.12748e-10	0.796492
74600944	chr5:74600944:T:C	1.5581e-22	-0.347203	-0.816622	7.85944e-06	-0.0913811	-0.752831	5.92743e-05	-0.123625	-0.809703
74600988	chr5:74600988:G:A	4.95752e-21	-9.12748e-10	2.2962	0.000195998	-9.12748e-10	2.37218	0.00278365	-9.12748e-10	2.91601
74601155	chr5:74601155:T:C	6.48207e-23	-0.834182	-1.20665	2.95028e-06	-0.647787	-1.17624	2.50935e-05	-0.622856	-1.17004
74601390	chr5:74601390:G:T	1.33372e-22	-9.12748e-10	-1.31932	4.90307e-06	-9.12748e-10	-1.31607	4.02211e-05	-9.12748e-10	-1.32111
74601569	chr5:74601569:T:C	2.25753e-22	-9.12748e-10	-0.793021	8.22038e-06	-9.12748e-10	-0.799311	6.85509e-05	-9.12748e-10	-0.787928
74601837	chr5:74601837:G:A	1.48124e-22	-9.12748e-10	-1.21441	5.50179e-06	-9.12748e-10	-1.20085	4.50225e-05	-9.12748e-10	-1.20834
74602094	chr5:74602094:C:T	1.02878e-21	-9.12748e-10	0.723671	4.07068e-05	-9.12748e-10	0.800467	0.000334286	-9.12748e-10	0.796492
74602266	chr5:74602266:G:A	1.02975e-21	-9.12748e-10	0.724612	4.07633e-05	-9.12748e-10	0.801854	0.00033464	-9.12748e-10	0.79755
74602374	chr5:74602374:T:C	1.27535e-22	-9.12748e-10	-1.36407	4.67655e-06	-9.12748e-10	-1.36337	3.85426e-05	-9.12748e-10	-1.36374
74602433	chr5:74602433:G:A	1.02595e-21	-9.12748e-10	0.72091	4.05925e-05	-9.12748e-10	0.797656	0.000333348	-9.12748e-10	0.793684
74602743	chr5:74602743:A:G	2.44839e-23	-2.27063	-0.743814	9.02955e-07	-2.2499	-0.758108	7.44585e-06	-2.25885	-0.749001
74602853	chr5:74602853:G:A	5.53466e-23	-0.866208	-1.33264	2.32409e-06	-0.750885	-1.31172	1.8746e-05	-0.752753	-1.33177
74602921	chr5:74602921:T:C	1.07779e-21	-9.12748e-10	0.770204	4.26957e-05	-9.12748e-10	0.84817	0.000350665	-9.12748e-10	0.844328
74603128	chr5:74603128:C:T	1.22645e-22	-1.40316	-6.68458e-10	3.6349e-06	-1.61535	-6.68458e-10	3.24247e-05	-1.53658	-6.68458e-10
74603188	chr5:74603188:T:C	6.58954e-23	-0.726341	-1.29805	2.97175e-06	-0.506493	-1.31028	2.48802e-05	-0.511143	-1.29029
74603289	chr5:74603289:A:C	1.54521e-22	-9.12748e-10	-1.17213	5.74603e-06	-9.12748e-10	-1.15742	4.70031e-05	-9.12748e-10	-1.16529
74603606	chr5:74603606:G:A	2.45925e-23	-2.28198	-0.728038	9.04245e-07	-2.26334	-0.74324	7.46109e-06	-2.27123	-0.734571
74603658	chr5:74603658:A:T	4.49606e-21	-9.12748e-10	2.19849	0.000178387	-9.12748e-10	2.27803	0.00252023	-9.12748e-10	2.8166
74603681	chr5:74603681:G:A	1.57962e-23	-2.09203	-1.36066	6.7105e-07	-1.9443	-1.36054	5.41048e-06	-1.96562	-1.36155
74603914	chr5:74603914:A:G	4.17701e-22	-9.12748e-10	-0.177696	1.61625e-05	-9.12748e-10	-0.123235	0.000133351	-9.12748e-10	-0.122522
74604001	chr5:74604001:CAT:C	1.35095e-22	-9.12748e-10	-1.30648	4.96452e-06	-9.12748e-10	-1.30361	4.10278e-05	-9.12748e-10	-1.30125
74604243	chr5:74604243:G:C	4.10092e-21	-9.12748e-10	2.1065	0.000162435	-9.12748e-10	2.18435	0.0022772	-9.12748e-10	2.7152
74604929	chr5:74604929:T:C	4.58067e-22	-9.12748e-10	-0.085445	1.77646e-05	-9.12748e-10	-0.0287218	0.000146775	-9.12748e-10	-0.0266041
74605096	chr5:74605096:C:T	3.02158e-21	-9.12748e-10	1.80107	0.000103685	-9.12748e-10	1.73543	0.000926883	-9.12748e-10	1.81632
74605133	chr5:74605133:C:T	4.26981e-21	-9.12748e-10	2.14686	0.000165338	-9.12748e-10	2.20206	0.00204208	-9.12748e-10	2.60622
74605311	chr5:74605311:G:A	2.46137e-23	-2.25515	-0.754011	9.1821e-07	-2.22986	-0.761396	7.53101e-06	-2.24027	-0.756203
74605822	chr5:74605822:C:T	4.71432e-21	-9.12748e-10	2.2459	0.000183086	-9.12748e-10	2.30403	0.00227035	-9.12748e-10	2.71219
74605835	chr5:74605835:C:A	9.88408e-22	-9.12748e-10	0.683634	3.90289e-05	-9.12748e-10	0.758374	0.00031961	-9.12748e-10	0.751597
74606140	chr5:74606140:T:C	1.13203e-21	-9.12748e-10	0.819309	4.39214e-05	-9.12748e-10	0.876474	0.000368519	-9.12748e-10	0.893989
74606153	chr5:74606153:A:G	1.13233e-21	-9.12748e-10	0.819574	4.39384e-05	-9.12748e-10	0.876861	0.000368686	-9.12748e-10	0.894442
74606167	chr5:74606167:G:A	1.28977e-22	-9.12748e-10	-1.35283	4.72655e-06	-9.12748e-10	-1.35273	3.90305e-05	-9.12748e-10	-1.35116
74606197	chr5:74606197:G:A	2.05408e-22	-9.12748e-10	-0.887462	7.20125e-06	-9.12748e-10	-0.931673	5.91995e-05	-9.12748e-10	-0.934592
74606580	chr5:74606580:C:T	7.33655e-23	-0.676884	-1.24012	3.33689e-06	-0.44061	-1.26028	2.80438e-05	-0.449767	-1.23197
74606585	chr5:74606585:G:A	4.08721e-22	-9.12748e-10	-0.199428	1.57943e-05	-9.12748e-10	-0.14628	0.000130238	-9.12748e-10	-0.146142
74606667	chr5:74606667:G:A	1.16078e-21	-9.12748e-10	0.844388	4.50809e-05	-9.12748e-10	0.902532	0.000378211	-9.12748e-10	0.919948
74606693	chr5:74606693:A:G	1.41648e-22	-9.12748e-10	-1.25912	5.30687e-06	-9.12748e-10	-1.23692	4.32706e-05	-9.12748e-10	-1.24803
74606722	chr5:74606722:T:A	1.52203e-22	-9.12748e-10	-1.18725	5.65368e-06	-9.12748e-10	-1.17362	4.62267e-05	-9.12748e-10	-1.18195
74607302	chr5:74607302:G:T	1.2752e-22	-9.12748e-10	-1.36419	4.67365e-06	-9.12748e-10	-1.36399	3.85255e-05	-9.12748e-10	-1.36418
74607353	chr5:74607353:A:G	9.55943e-22	-9.12748e-10	0.650237	3.77241e-05	-9.12748e-10	0.724371	0.000308942	-9.12748e-10	0.717648
74607462	chr5:74607462:A:G	1.12196e-21	-9.12748e-10	0.810369	4.35357e-05	-9.12748e-10	0.867653	0.000365312	-9.12748e-10	0.885247
74607964	chr5:74607964:C:CA	1.13203e-21	-9.12748e-10	0.819309	4.39214e-05	-9.12748e-10	0.876474	0.000368519	-9.12748e-10	0.893989
74607997	chr5:74607997:T:A	1.54836e-22	-9.12748e-10	-1.17009	5.75474e-06	-9.12748e-10	-1.1559	4.70368e-05	-9.12748e-10	-1.16457
74608086	chr5:74608086:G:A	3.88562e-22	-9.12748e-10	-0.250009	1.50269e-05	-9.12748e-10	-0.196088	0.000123804	-9.12748e-10	-0.196801
74608467	chr5:74608467:T:G	1.87573e-22	-9.12748e-10	-0.978292	6.98635e-06	-9.12748e-10	-0.96197	5.70305e-05	-9.12748e-10	-0.971919
74608639	chr5:74608639:T:C	5.17894e-23	-2.26528	-6.68458e-10	1.8901e-06	-2.2693	-6.68458e-10	1.59482e-05	-2.24616	-6.68458e-10
74608905	chr5:74608905:G:A	2.06152e-22	-9.12748e-10	-0.883849	7.48462e-06	-9.12748e-10	-0.893078	6.04703e-05	-9.12748e-10	-0.913352
74608909	chr5:74608909:G:A	4.25311e-23	-1.69667	-0.765556	1.91758e-06	-1.51438	-0.740486	1.5002e-05	-1.53008	-0.777241
74609522	chr5:74609522:C:T	2.91044e-22	-9.12748e-10	-0.538986	9.92783e-06	-9.12748e-10	-0.610586	8.14369e-05	-9.12748e-10	-0.615676
74609731	chr5:74609731:G:C	7.25309e-23	-0.921609	-1.00684	3.20651e-06	-0.69857	-1.04218	2.76615e-05	-0.704867	-0.990596
74610547	chr5:74610547:T:C	5.68139e-23	-0.961378	-1.2113	2.6452e-06	-0.750845	-1.18233	2.21956e-05	-0.737971	-1.17764
74610702	chr5:74610702:A:G	1.29003e-22	-9.12748e-10	-1.35262	4.74343e-06	-9.12748e-10	-1.34917	3.90326e-05	-9.12748e-10	-1.35111
74610946	chr5:74610946:C:T	1.30392e-22	-9.12748e-10	-1.34192	4.77792e-06	-9.12748e-10	-1.34192	3.93044e-05	-9.12748e-10	-1.34417
74611221	chr5:74611221:C:A	1.61259e-22	-9.12748e-10	-1.12945	6.00787e-06	-9.12748e-10	-1.11286	4.90544e-05	-9.12748e-10	-1.12258
74611567	chr5:74611567:G:A	1.35596e-21	-9.12748e-10	0.999802	4.5348e-05	-9.12748e-10	0.908439	0.00040046	-9.12748e-10	0.977109
74612008	chr5:74612008:G:A	1.53271e-22	-0.00916181	-1.17109	7.53346e-06	0.252316	-1.13889	6.46534e-05	0.284938	-1.1314
74612028	chr5:74612028:T:C	1.70372e-22	-9.12748e-10	-1.07447	6.2006e-06	-9.12748e-10	-1.08128	5.03119e-05	-9.12748e-10	-1.09726
74612054	chr5:74612054:A:G	4.19478e-22	-9.12748e-10	-0.173449	1.61022e-05	-9.12748e-10	-0.126973	0.000133433	-9.12748e-10	-0.121905
74612058	chr5:74612058:CAAA:C	2.32795e-23	-2.24604	-0.818847	8.67651e-07	-2.22338	-0.824513	7.11062e-06	-2.23569	-0.818228
74612103	chr5:74612103:G:GTTATT	4.88098e-22	-9.12748e-10	-0.0219454	1.87122e-05	-9.12748e-10	0.0232468	0.000155186	-9.12748e-10	0.0291197
74612341	chr5:74612341:A:G	4.74402e-22	-9.12748e-10	-0.0504062	1.82149e-05	-9.12748e-10	-0.00368923	0.00015093	-9.12748e-10	0.00131195
74612415	chr5:74612415:G:A	1.70618e-22	-9.12748e-10	-1.07304	6.21181e-06	-9.12748e-10	-1.07948	5.03948e-05	-9.12748e-10	-1.09562
74615014	chr5:74615014:G:C	3.92093e-23	-1.25503	-1.28851	1.48403e-06	-1.21392	-1.29724	1.25964e-05	-1.19377	-1.28833
74615168	chr5:74615168:G:T	1.48983e-22	-9.12748e-10	-1.20863	5.46959e-06	-9.12748e-10	-1.20672	4.5385e-05	-9.12748e-10	-1.20032
74615362	chr5:74615362:G:A	5.40569e-23	-0.927375	-1.29505	2.01098e-06	-0.948544	-1.25876	1.64648e-05	-0.933977	-1.28031
74616308	chr5:74616308:A:G	2.27242e-22	-9.12748e-10	-0.786446	9.07946e-06	-9.12748e-10	-0.699913	7.32291e-05	-9.12748e-10	-0.721912
74617057	chr5:74617057:T:A	4.44788e-22	-9.12748e-10	-0.114864	1.70681e-05	-9.12748e-10	-0.0687186	0.000141375	-9.12748e-10	-0.0640877
74617377	chr5:74617377:G:T	1.48478e-22	-9.12748e-10	-1.21202	5.61095e-06	-9.12748e-10	-1.18121	4.64451e-05	-9.12748e-10	-1.17723
74617496	chr5:74617496:T:C	1.43052e-22	-9.12748e-10	-1.24925	5.34306e-06	-9.12748e-10	-1.23013	4.26541e-05	-9.12748e-10	-1.26238
74617566	chr5:74617566:C:T	1.39089e-22	-9.12748e-10	-1.27735	5.34192e-06	-9.12748e-10	-1.23034	4.32466e-05	-9.12748e-10	-1.24859
74617863	chr5:74617863:A:G	1.81363e-22	-9.12748e-10	-1.01196	6.57919e-06	-9.12748e-10	-1.02202	5.45284e-05	-9.12748e-10	-1.01678
74618438	chr5:74618438:C:T	6.42712e-22	-9.12748e-10	0.253235	2.62542e-05	-9.12748e-10	0.361898	0.000213343	-9.12748e-10	0.347396
74618639	chr5:74618639:G:A	5.42534e-23	-2.2188	-6.68458e-10	1.95945e-06	-2.23326	-6.68458e-10	1.56863e-05	-2.26271	-6.68458e-10
74619385	chr5:74619385:C:T	1.30222e-22	-9.12748e-10	-1.34322	4.83129e-06	-9.12748e-10	-1.33081	3.96577e-05	-9.12748e-10	-1.33522
74619811	chr5:74619811:A:G	1.7985e-22	-9.12748e-10	-1.02034	6.53661e-06	-9.12748e-10	-1.02851	5.42117e-05	-9.12748e-10	-1.02261
74620281	chr5:74620281:T:C	1.79809e-22	-9.12748e-10	-1.02057	6.53502e-06	-9.12748e-10	-1.02875	5.41998e-05	-9.12748e-10	-1.02283
74620386	chr5:74620386:A:G	3.22402e-21	-9.12748e-10	1.86592	0.000132105	-9.12748e-10	1.97767	0.00167684	-9.12748e-10	2.40916
74620780	chr5:74620780:G:A	1.35156e-22	-9.12748e-10	-1.30603	5.13819e-06	-9.12748e-10	-1.26923	4.17657e-05	-9.12748e-10	-1.28343
74620888	chr5:74620888:G:C	1.36287e-22	-9.12748e-10	-1.2977	4.93247e-06	-9.12748e-10	-1.31009	4.18091e-05	-9.12748e-10	-1.28239
74621032	chr5:74621032:C:T	1.28025e-22	-9.12748e-10	-1.36023	4.73083e-06	-9.12748e-10	-1.35183	3.8891e-05	-9.12748e-10	-1.35474
74621304	chr5:74621304:C:T	7.60036e-23	-1.88168	-6.68458e-10	2.46786e-06	-2.00258	-6.68458e-10	2.18384e-05	-1.93183	-6.68458e-10
74622008	chr5:74622008:G:A	6.70051e-23	-2.00769	-6.68458e-10	2.75805e-06	-1.89141	-6.68458e-10	2.18339e-05	-1.93204	-6.68458e-10
74622114	chr5:74622114:T:C	2.75833e-22	-9.12748e-10	-0.592666	1.04495e-05	-9.12748e-10	-0.559372	8.71175e-05	-9.12748e-10	-0.548247
74622327	chr5:74622327:A:G	1.38349e-22	-9.12748e-10	-1.28268	5.15032e-06	-9.12748e-10	-1.26687	4.22107e-05	-9.12748e-10	-1.27283
74622352	chr5:74622352:C:T	5.9705e-22	-9.12748e-10	0.17954	2.33188e-05	-9.12748e-10	0.243331	0.000233571	-9.12748e-10	0.43798
74622791	chr5:74622791:A:G	4.02099e-23	-2.08275	-0.435596	1.49363e-06	-2.05946	-0.445256	1.19401e-05	-2.08278	-0.452826
74622952	chr5:74622952:C:T	1.29089e-22	-9.12748e-10	-1.35196	4.70471e-06	-9.12748e-10	-1.35736	3.88667e-05	-9.12748e-10	-1.35537
74623623	chr5:74623623:C:T	1.63388e-23	-2.28668	-1.13223	5.87358e-07	-2.27255	-1.16549	5.00154e-06	-2.27269	-1.13307
74624145	chr5:74624145:A:G	4.54886e-21	-9.12748e-10	2.21017	0.000185247	-9.12748e-10	2.31576	0.00244231	-9.12748e-10	2.7852
74624152	chr5:74624152:G:A	3.11803e-23	-1.72343	-1.04925	1.48993e-06	-1.50625	-1.00094	1.26128e-05	-1.47379	-1.007
74624616	chr5:74624616:A:AC	1.66564e-22	-9.12748e-10	-1.09708	6.1123e-06	-9.12748e-10	-1.09562	5.07001e-05	-9.12748e-10	-1.08958
74625114	chr5:74625114:T:A	3.89431e-23	-1.51058	-1.03978	1.56147e-06	-1.44051	-1.01979	1.26512e-05	-1.43466	-1.04309
74625383	chr5:74625383:G:A	1.34506e-22	-9.12748e-10	-1.31085	5.0296e-06	-9.12748e-10	-1.29059	4.11185e-05	-9.12748e-10	-1.29905
74625722	chr5:74625722:G:A	1.81297e-22	-9.12748e-10	-1.01232	6.81004e-06	-9.12748e-10	-0.98753	5.41115e-05	-9.12748e-10	-1.02446
74625938	chr5:74625938:T:C	1.82243e-22	-9.12748e-10	-1.00712	6.88389e-06	-9.12748e-10	-0.976744	5.6599e-05	-9.12748e-10	-0.979513
74625979	chr5:74625979:GTT:G	3.97303e-23	-1.85607	-0.674281	1.58813e-06	-1.78358	-0.659797	1.37816e-05	-1.7647	-0.627464
74626474	chr5:74626474:G:A	1.48372e-22	-9.12748e-10	-1.21274	5.30128e-06	-9.12748e-10	-1.23798	4.38545e-05	-9.12748e-10	-1.23463
74627151	chr5:74627151:T:C	1.36395e-22	-9.12748e-10	-1.2969	4.96078e-06	-9.12748e-10	-1.30436	4.11079e-05	-9.12748e-10	-1.2993
74627675	chr5:74627675:G:A	2.95872e-22	-9.12748e-10	-0.522534	1.13158e-05	-9.12748e-10	-0.479726	9.34578e-05	-9.12748e-10	-0.477994
74627997	chr5:74627997:A:G	8.69531e-22	-9.12748e-10	0.555493	3.59701e-05	-9.12748e-10	0.676759	0.00028986	-9.12748e-10	0.653895
74628362	chr5:74628362:T:C	1.34642e-22	-9.12748e-10	-1.30984	4.95135e-06	-9.12748e-10	-1.30627	4.05198e-05	-9.12748e-10	-1.31371
74628444	chr5:74628444:C:T	2.582e-22	-0.658727	-6.68458e-10	5.72875e-06	-1.16043	-6.68458e-10	5.3957e-05	-1.02732	-6.68458e-10
74629480	chr5:74629480:C:G	3.27815e-22	-9.12748e-10	-0.420013	1.2227e-05	-9.12748e-10	-0.402282	9.98527e-05	-9.12748e-10	-0.411808
74629951	chr5:74629951:G:A	1.41176e-22	-9.12748e-10	-1.26246	5.15631e-06	-9.12748e-10	-1.26571	4.2369e-05	-9.12748e-10	-1.26909
74629978	chr5:74629978:G:A	1.37199e-22	-9.12748e-10	-1.29103	5.01339e-06	-9.12748e-10	-1.29381	4.14864e-05	-9.12748e-10	-1.29014
74630749	chr5:74630749:T:G	1.38828e-22	-9.12748e-10	-1.27923	5.09551e-06	-9.12748e-10	-1.27757	4.18088e-05	-9.12748e-10	-1.2824
74631048	chr5:74631048:CA:C	3.21485e-23	-2.21198	-0.530117	1.18183e-06	-2.18249	-0.556374	9.46299e-06	-2.2118	-0.556314
74631300	chr5:74631300:C:T	3.27155e-22	-9.12748e-10	-0.422028	1.22018e-05	-9.12748e-10	-0.404342	9.96434e-05	-9.12748e-10	-0.413906
74631455	chr5:74631455:C:T	3.49375e-22	-1.76556	1.40925	1.52143e-05	-1.8065	1.62281	0.000119501	-1.7045	1.47233
74631711	chr5:74631711:TG:T	2.70263e-23	-2.20559	-0.710055	1.00323e-06	-2.17606	-0.726637	7.99094e-06	-2.20634	-0.730859
74631869	chr5:74631869:T:C	1.44257e-22	-9.12748e-10	-1.24086	5.28638e-06	-9.12748e-10	-1.24079	4.3298e-05	-9.12748e-10	-1.2474
74631925	chr5:74631925:C:T	1.55368e-23	-2.17679	-1.29246	6.38537e-07	-2.09064	-1.26386	5.13931e-06	-2.0864	-1.29218
74631927	chr5:74631927:C:T	1.41993e-23	-2.23236	-1.3269	5.3094e-07	-2.1856	-1.35343	4.51937e-06	-2.17485	-1.33228
74631945	chr5:74631945:G:C	3.2797e-23	-2.21828	-0.503842	1.22057e-06	-2.19076	-0.515851	9.74322e-06	-2.21947	-0.519461
74632109	chr5:74632109:C:T	5.31272e-23	-2.23977	-6.68458e-10	1.91678e-06	-2.25528	-6.68458e-10	1.54371e-05	-2.27873	-6.68458e-10
74632400	chr5:74632400:C:T	1.78963e-22	-9.12748e-10	-1.02528	6.56124e-06	-9.12748e-10	-1.02475	5.36408e-05	-9.12748e-10	-1.03319
74632524	chr5:74632524:G:A	3.6064e-21	-9.12748e-10	1.978	0.000148429	-9.12748e-10	2.09418	0.00186014	-9.12748e-10	2.5129
74632832	chr5:74632832:T:C	2.52104e-22	-9.12748e-10	-0.68262	9.80067e-06	-9.12748e-10	-0.623477	7.84452e-05	-9.12748e-10	-0.653104
74633522	chr5:74633522:C:T	3.05626e-21	-9.12748e-10	1.81248	0.000122339	-9.12748e-10	1.90087	0.00156226	-9.12748e-10	2.33839
74633769	chr5:74633769:G:C	1.78905e-22	-9.12748e-10	-1.02561	7.22129e-06	-9.12748e-10	-0.928894	5.69206e-05	-9.12748e-10	-0.973848
74633792	chr5:74633792:C:CCAGCTCCACCTCTTAA	4.40297e-21	-9.12748e-10	2.17757	0.000175948	-9.12748e-10	2.26426	0.00218712	-9.12748e-10	2.67484
74634016	chr5:74634016:T:C	2.56705e-23	-2.30854	-0.65858	8.81076e-07	-2.31601	-0.716525	7.97166e-06	-2.31513	-0.624478
74634597	chr5:74634597:C:T	2.89164e-21	-9.12748e-10	1.75712	0.000114064	-9.12748e-10	1.83083	0.00138686	-9.12748e-10	2.21929
74634600	chr5:74634600:T:G	5.43768e-23	-2.21652	-6.68458e-10	1.97227e-06	-2.22674	-6.68458e-10	1.65516e-05	-2.20902	-6.68458e-10
74634617	chr5:74634617:C:T	5.63778e-23	-1.63907	-0.541319	2.08601e-06	-1.61636	-0.554316	2.01028e-05	-1.51736	-0.497289
74634881	chr5:74634881:G:A	2.97197e-21	-9.12748e-10	1.78452	0.000118945	-9.12748e-10	1.87273	0.00152155	-9.12748e-10	2.31198
74634926	chr5:74634926:C:T	6.58077e-23	-1.55148	-0.474248	2.44501e-06	-1.52418	-0.487696	2.37809e-05	-1.41872	-0.427903
74635421	chr5:74635421:T:C	6.24057e-23	-1.01324	-1.06557	2.65056e-06	-0.8895	-1.04166	2.4021e-05	-0.767958	-1.06862
74636490	chr5:74636490:T:C	8.9129e-23	-1.50911	-0.213268	3.25097e-06	-1.50198	-0.224998	3.1183e-05	-1.40026	-0.175368
74636635	chr5:74636635:A:G	2.27428e-21	-9.12748e-10	1.51696	9.08327e-05	-9.12748e-10	1.60309	0.00114033	-9.12748e-10	2.02357
74636654	chr5:74636654:G:T	1.53065e-22	-9.12748e-10	-1.1816	5.75066e-06	-9.12748e-10	-1.15661	4.73818e-05	-9.12748e-10	-1.15727
74636709	chr5:74636709:T:G	2.12107e-23	-1.86613	-1.29183	7.85856e-07	-1.82509	-1.32182	6.68525e-06	-1.8138	-1.3018
74636938	chr5:74636938:A:C	3.55995e-23	-2.17841	-0.461723	1.33462e-06	-2.14411	-0.47317	1.07232e-05	-2.17243	-0.470665
74637349	chr5:74637349:A:C	2.68076e-23	-1.70426	-1.21952	1.19408e-06	-1.54201	-1.18654	1.08291e-05	-1.44225	-1.19101
74637590	chr5:74637590:C:T	2.06865e-22	-9.12748e-10	-0.880393	7.4691e-06	-9.12748e-10	-0.895153	6.03388e-05	-9.12748e-10	-0.915529
74637618	chr5:74637618:G:A	2.06865e-22	-9.12748e-10	-0.880393	7.4691e-06	-9.12748e-10	-0.895153	6.03388e-05	-9.12748e-10	-0.915529
74637753	chr5:74637753:T:C	9.7279e-23	-2.16193	0.527049	3.61749e-06	-2.15408	0.533936	3.33551e-05	-2.1109	0.602604
74637803	chr5:74637803:G:C	4.71801e-23	-1.08147	-1.27702	1.93761e-06	-0.969957	-1.27452	1.76819e-05	-0.887503	-1.25546
74638399	chr5:74638399:A:G	8.46209e-23	-0.709189	-1.06509	3.47573e-06	-0.596361	-1.06376	3.23793e-05	-0.509964	-1.02802
74638417	chr5:74638417:T:G	1.73705e-22	-9.12748e-10	-1.0551	6.23242e-06	-9.12748e-10	-1.07616	5.57168e-05	-9.12748e-10	-0.995223
74638428	chr5:74638428:G:T	9.02621e-23	-0.705282	-1.00446	3.70709e-06	-0.593192	-1.00249	3.46132e-05	-0.506585	-0.964683
74638449	chr5:74638449:A:G	3.48933e-23	-2.19029	-0.469875	1.30706e-06	-2.15766	-0.480486	1.05156e-05	-2.18524	-0.477403
74638930	chr5:74638930:A:T	1.76202e-22	-1.04083	-6.68458e-10	5.44737e-06	-1.21079	-6.68458e-10	4.65242e-05	-1.17553	-6.68458e-10
74639101	chr5:74639101:C:T	4.77273e-23	-1.29353	-1.05342	2.15887e-06	-1.16875	-0.967593	1.89779e-05	-1.03795	-1.03428
74639380	chr5:74639380:A:G	1.3296e-22	-9.12748e-10	-1.32242	4.92955e-06	-9.12748e-10	-1.31068	3.96046e-05	-9.12748e-10	-1.33656
74639581	chr5:74639581:T:C	8.53171e-23	-0.808687	-0.957399	3.54952e-06	-0.684117	-0.954998	3.32349e-05	-0.597898	-0.914007
74639733	chr5:74639733:CT:C	1.001e-22	-1.72892	0.122637	3.74606e-06	-1.69904	0.113821	3.63088e-05	-1.61074	0.187291
74640104	chr5:74640104:G:T	9.8991e-22	-9.12748e-10	0.685153	3.77326e-05	-9.12748e-10	0.724596	0.000424292	-9.12748e-10	1.03492
74641581	chr5:74641581:CCTT:C	2.94901e-21	-9.12748e-10	1.77677	0.000113931	-9.12748e-10	1.82966	0.00108185	-9.12748e-10	1.97092
74641625	chr5:74641625:A:G	1.66741e-22	-9.12748e-10	-1.09602	5.98729e-06	-9.12748e-10	-1.11629	5.35473e-05	-9.12748e-10	-1.03494
74642029	chr5:74642029:A:T	2.03388e-23	-2.16046	-1.03947	7.65819e-07	-2.13265	-1.04009	6.12851e-06	-2.16278	-1.03977
74642044	chr5:74642044:G:A	1.44044e-22	-9.12748e-10	-1.24234	5.1942e-06	-9.12748e-10	-1.25839	4.31372e-05	-9.12748e-10	-1.25112
74642328	chr5:74642328:T:C	1.52901e-22	-9.12748e-10	-1.18267	5.70276e-06	-9.12748e-10	-1.16498	4.5759e-05	-9.12748e-10	-1.19212
74642443	chr5:74642443:G:C	3.78561e-21	-9.12748e-10	2.0265	0.000146827	-9.12748e-10	2.08332	0.0013872	-9.12748e-10	2.21954
74642539	chr5:74642539:G:A	2.94901e-21	-9.12748e-10	1.77677	0.000113931	-9.12748e-10	1.82966	0.00108185	-9.12748e-10	1.97092
74642627	chr5:74642627:G:A	2.16468e-22	-9.12748e-10	-0.83502	8.91085e-06	-9.12748e-10	-0.718659	7.06805e-05	-9.12748e-10	-0.757334
74643000	chr5:74643000:G:A	7.31659e-21	-9.12748e-10	2.68544	0.000295171	-9.12748e-10	2.78163	0.00279944	-9.12748e-10	2.92167
74643178	chr5:74643178:C:T	2.832e-21	-9.12748e-10	1.73628	0.000108739	-9.12748e-10	1.78303	0.0010339	-9.12748e-10	1.92559
74643275	chr5:74643275:G:A	1.51603e-22	-9.12748e-10	-1.1912	5.45016e-06	-9.12748e-10	-1.21028	4.53745e-05	-9.12748e-10	-1.20055
74643309	chr5:74643309:C:T	1.28268e-22	-9.12748e-10	-1.35834	4.72505e-06	-9.12748e-10	-1.35305	3.88662e-05	-9.12748e-10	-1.35538
74643394	chr5:74643394:C:T	1.42851e-22	-9.12748e-10	-1.25066	5.15631e-06	-9.12748e-10	-1.26571	4.23208e-05	-9.12748e-10	-1.27022
74643440	chr5:74643440:T:C	2.10906e-23	-2.17959	-0.984042	7.88701e-07	-2.15326	-0.99004	6.35001e-06	-2.18277	-0.984274
74644144	chr5:74644144:G:A	1.86928e-21	-9.12748e-10	1.32085	7.1578e-05	-9.12748e-10	1.36486	0.000672316	-9.12748e-10	1.49522
74644474	chr5:74644474:A:T	1.4245e-23	-2.25716	-1.29889	5.50619e-07	-2.2225	-1.28014	4.43306e-06	-2.23458	-1.29183
74644605	chr5:74644605:A:T	4.8072e-23	-1.12819	-1.21157	1.94502e-06	-1.07877	-1.16188	1.75121e-05	-0.948204	-1.20441
74645101	chr5:74645101:G:A	1.47004e-22	-9.12748e-10	-1.222	5.37912e-06	-9.12748e-10	-1.2234	4.44666e-05	-9.12748e-10	-1.22077
74645170	chr5:74645170:A:AT	2.09062e-22	-1.22676	0.356927	7.47639e-06	-1.22504	0.330859	7.45148e-05	-1.11511	0.410599
74645974	chr5:74645974:G:A	2.12174e-22	-9.12748e-10	-0.855053	7.77651e-06	-9.12748e-10	-0.85482	6.32035e-05	-9.12748e-10	-0.869144
74646057	chr5:74646057:C:T	1.44984e-22	-9.12748e-10	-1.23584	5.28404e-06	-9.12748e-10	-1.24124	4.42624e-05	-9.12748e-10	-1.22537
74646317	chr5:74646317:C:T	1.36261e-22	-9.12748e-10	-1.29789	4.96689e-06	-9.12748e-10	-1.30313	4.14063e-05	-9.12748e-10	-1.29207
74646677	chr5:74646677:C:T	4.05847e-22	-2.22946	2.02297	1.35947e-05	-2.21086	1.91461	0.000114125	-2.22585	1.94765
74646775	chr5:74646775:G:A	1.3371e-22	-9.12748e-10	-1.31679	4.85533e-06	-9.12748e-10	-1.32585	4.01989e-05	-9.12748e-10	-1.32166
74646903	chr5:74646903:G:A	1.62396e-22	-2.19228	1.06985	5.54245e-06	-2.17063	0.977136	4.63705e-05	-2.18766	1.00882
74647288	chr5:74647288:G:A	1.64811e-22	-9.12748e-10	-1.10766	6.08063e-06	-9.12748e-10	-1.10082	5.17929e-05	-9.12748e-10	-1.06825
74647432	chr5:74647432:T:C	8.06257e-23	-2.27594	0.453301	2.71159e-06	-2.25964	0.351243	2.54536e-05	-2.26366	0.485008
74647528	chr5:74647528:T:C	8.48018e-23	-2.26437	0.492221	2.84381e-06	-2.24682	0.38604	2.69369e-05	-2.25099	0.528986
74647606	chr5:74647606:A:G	1.53313e-23	-2.16288	-1.31969	5.93763e-07	-2.08457	-1.34264	4.72187e-06	-2.1361	-1.3272
74648016	chr5:74648016:A:G	9.37211e-23	-2.1458	0.473665	3.18825e-06	-2.12442	0.377963	2.92787e-05	-2.13318	0.494535
74648352	chr5:74648352:A:G	1.42894e-21	1.05223	-6.68458e-10	2.98468e-05	0.49015	-6.68458e-10	0.000281004	0.622864	-6.68458e-10
74648392	chr5:74648392:C:T	9.92568e-23	-2.20478	0.590026	3.33878e-06	-2.18762	0.4873	3.1383e-05	-2.19403	0.62479
74648471	chr5:74648471:A:C	1.75061e-22	-0.342347	-0.704979	7.81659e-06	-0.26223	-0.587448	6.85509e-05	-0.109471	-0.678457
74648553	chr5:74648553:C:CTAT	9.89818e-23	-2.22325	0.605724	3.32866e-06	-2.20701	0.503656	3.12976e-05	-2.2131	0.641141
74648593	chr5:74648593:G:T	4.91827e-23	-2.31692	-6.68458e-10	1.80049e-06	-2.31787	-6.68458e-10	1.4823e-05	-2.31933	-6.68458e-10
74648619	chr5:74648619:A:G	9.92864e-23	-2.22432	0.609868	3.3338e-06	-2.20821	0.506396	3.13802e-05	-2.21352	0.644192
74648655	chr5:74648655:A:G	1.65062e-22	-9.12748e-10	-1.10614	6.09007e-06	-9.12748e-10	-1.09927	5.1879e-05	-9.12748e-10	-1.06659
74648989	chr5:74648989:C:T	3.94397e-23	-1.57333	-0.964355	1.17348e-06	-1.80449	-0.941464	1.03919e-05	-1.7008	-0.97368
74649172	chr5:74649172:G:A	1.80887e-23	-2.23539	-1.08178	6.43444e-07	-2.21497	-1.13188	5.53389e-06	-2.21714	-1.08747
74649226	chr5:74649226:A:G	1.4692e-22	-9.12748e-10	-1.22257	5.5101e-06	-9.12748e-10	-1.19934	4.47329e-05	-9.12748e-10	-1.21479
74649608	chr5:74649608:A:G	5.06172e-23	-2.18223	-0.105937	1.73451e-06	-2.16322	-0.191984	1.5772e-05	-2.1733	-0.0839648
74649770	chr5:74649770:C:T	4.93461e-22	-9.12748e-10	-0.0110165	1.8577e-05	-9.12748e-10	0.0159954	0.000149451	-9.12748e-10	-0.00853652
74649913	chr5:74649913:T:A	4.27294e-23	-2.1958	-0.261769	1.48831e-06	-2.17145	-0.336837	1.32429e-05	-2.18294	-0.249102
74650188	chr5:74650188:G:A	1.48064e-22	-9.12748e-10	-1.21481	5.35169e-06	-9.12748e-10	-1.22851	4.41241e-05	-9.12748e-10	-1.2285
74650273	chr5:74650273:G:A	4.96119e-23	-0.952278	-1.35595	2.01537e-06	-0.86337	-1.34176	1.8763e-05	-0.729778	-1.35384
74650661	chr5:74650661:C:G	6.45264e-23	-2.24066	0.195274	2.20798e-06	-2.23546	0.121614	2.03217e-05	-2.23683	0.233016
74650782	chr5:74650782:T:C	5.56171e-23	-2.24029	0.0463228	1.84042e-06	-2.24502	-0.0509102	1.74603e-05	-2.24208	0.0865048
74650791	chr5:74650791:T:G	1.44418e-22	-9.12748e-10	-1.23975	5.2261e-06	-9.12748e-10	-1.25226	4.39097e-05	-9.12748e-10	-1.23337
74650874	chr5:74650874:T:C	1.29298e-22	-9.12748e-10	-1.35034	4.71298e-06	-9.12748e-10	-1.35561	3.91295e-05	-9.12748e-10	-1.34863
74650876	chr5:74650876:G:A	1.30098e-22	-9.12748e-10	-1.34418	4.74111e-06	-9.12748e-10	-1.34966	3.93655e-05	-9.12748e-10	-1.34261
74650889	chr5:74650889:G:A	1.30786e-22	-9.12748e-10	-1.3389	4.7616e-06	-9.12748e-10	-1.34534	3.95862e-05	-9.12748e-10	-1.33702
74651367	chr5:74651367:A:G	3.17815e-23	-2.28375	-0.469823	1.09068e-06	-2.28721	-0.531919	9.58382e-06	-2.29015	-0.465275
74651438	chr5:74651438:T:C	3.00457e-23	-2.30302	-0.506719	1.03947e-06	-2.30888	-0.55834	9.17632e-06	-2.30922	-0.489655
74651697	chr5:74651697:T:C	1.35102e-22	-9.12748e-10	-1.30643	4.94446e-06	-9.12748e-10	-1.30766	4.0537e-05	-9.12748e-10	-1.31329
74651717	chr5:74651717:T:A	1.51547e-22	-9.12748e-10	-1.19157	5.68406e-06	-9.12748e-10	-1.16826	4.61791e-05	-9.12748e-10	-1.18298
74651766	chr5:74651766:A:G	2.23234e-23	-2.018	-1.08882	9.76741e-07	-1.87916	-1.0503	8.32332e-06	-1.83144	-1.065
74651990	chr5:74651990:C:G	5.6801e-22	-9.12748e-10	0.129678	2.14268e-05	-9.12748e-10	0.158715	0.000204084	-9.12748e-10	0.30303
74652242	chr5:74652242:T:C	1.86524e-23	-1.9671	-1.31939	9.24049e-07	-1.72272	-1.2622	5.7366e-06	-1.97002	-1.29862
74652272	chr5:74652272:G:A	4.39654e-23	-2.22053	-0.20853	1.52142e-06	-2.26631	-0.219976	1.26108e-05	-2.27313	-0.207821
74652330	chr5:74652330:T:C	1.91512e-22	-9.12748e-10	-0.957511	7.04243e-06	-9.12748e-10	-0.953975	5.82599e-05	-9.12748e-10	-0.95059
74652360	chr5:74652360:G:A	1.55533e-22	-9.12748e-10	-1.1656	5.65273e-06	-9.12748e-10	-1.17379	4.62532e-05	-9.12748e-10	-1.18137
74652374	chr5:74652374:C:T	1.78067e-22	-9.12748e-10	-1.0303	6.27486e-06	-9.12748e-10	-1.06938	5.28769e-05	-9.12748e-10	-1.04754
74652397	chr5:74652397:C:T	1.48964e-21	-9.12748e-10	1.09383	5.08196e-05	-9.12748e-10	1.02236	0.000456598	-9.12748e-10	1.1083
74652407	chr5:74652407:A:G	5.79499e-23	-2.15288	-6.68458e-10	2.15786e-06	-2.13681	-6.68458e-10	1.8047e-05	-2.12253	-6.68458e-10
74652425	chr5:74652425:T:C	1.41057e-22	-9.12748e-10	-1.2633	5.2636e-06	-9.12748e-10	-1.24511	4.29286e-05	-9.12748e-10	-1.25596
74652426	chr5:74652426:G:A	1.73847e-23	-2.13449	-1.22238	6.54692e-07	-2.07553	-1.25399	5.63843e-06	-2.06726	-1.21864
74652432	chr5:74652432:G:T	2.97437e-23	-1.98086	-0.838986	1.10892e-06	-1.98689	-0.815645	8.57683e-06	-2.00735	-0.859095
74652610	chr5:74652610:T:A	1.51319e-22	-9.12748e-10	-1.19307	5.83709e-06	-9.12748e-10	-1.1417	4.73098e-05	-9.12748e-10	-1.15879
74652791	chr5:74652791:C:T	1.96142e-22	-9.12748e-10	-0.93362	7.61426e-06	-9.12748e-10	-0.875904	6.1023e-05	-9.12748e-10	-0.904253
74653184	chr5:74653184:G:A	2.42582e-23	-2.29767	-0.726034	9.3338e-07	-2.23244	-0.742432	7.35822e-06	-2.26717	-0.752513
74653624	chr5:74653624:T:C	1.45048e-23	-2.18366	-1.35432	5.55244e-07	-2.14297	-1.35131	4.71862e-06	-2.11352	-1.35047
74653735	chr5:74653735:C:T	1.61725e-23	-2.15243	-1.27672	5.52722e-07	-2.24052	-1.2583	4.65534e-06	-2.2083	-1.26918
74653880	chr5:74653880:A:AT	1.38657e-22	-9.12748e-10	-1.28045	4.95441e-06	-9.12748e-10	-1.30565	4.17854e-05	-9.12748e-10	-1.28296
74653936	chr5:74653936:T:C	1.76268e-22	-9.12748e-10	-1.04045	5.8914e-06	-9.12748e-10	-1.13243	4.86999e-05	-9.12748e-10	-1.12983
74653999	chr5:74653999:A:G	3.12412e-23	-2.10926	-0.661461	1.10335e-06	-2.21056	-0.597013	9.14365e-06	-2.16975	-0.63269
74654035	chr5:74654035:G:A	1.97836e-23	-2.17635	-1.05126	6.47366e-07	-2.24426	-1.09651	5.65345e-06	-2.22474	-1.0585
74654051	chr5:74654051:G:A	1.79549e-23	-2.03771	-1.28689	5.96688e-07	-2.1539	-1.26839	5.08923e-06	-2.11011	-1.27826
74654218	chr5:74654218:T:TTTACA	1.42593e-23	-2.20444	-1.35061	5.44796e-07	-2.16615	-1.34712	4.6225e-06	-2.1383	-1.34627
74654488	chr5:74654488:C:T	1.49618e-23	-2.22452	-1.28244	5.36015e-07	-2.27699	-1.25253	4.46982e-06	-2.25295	-1.26521
74654678	chr5:74654678:C:T	6.15909e-23	-1.14335	-0.948592	1.53195e-06	-1.56854	-0.910845	1.40695e-05	-1.41079	-0.960699
74654812	chr5:74654812:G:C	1.30666e-22	-9.12748e-10	-1.33982	4.72665e-06	-9.12748e-10	-1.35271	3.94117e-05	-9.12748e-10	-1.34144
74654815	chr5:74654815:G:A	1.69162e-23	-2.12097	-1.26322	5.79471e-07	-2.21908	-1.23248	4.89085e-06	-2.18291	-1.24523
74654833	chr5:74654833:T:C	1.68129e-23	-2.12129	-1.26903	5.76112e-07	-2.21868	-1.2387	4.86633e-06	-2.18227	-1.25089
74654868	chr5:74654868:C:T	2.3014e-23	-1.98094	-1.09542	7.14486e-07	-2.09306	-1.14906	6.18487e-06	-2.05859	-1.1348
74655003	chr5:74655003:G:A	2.20505e-22	-9.12748e-10	-0.81654	7.73712e-06	-9.12748e-10	-0.859899	6.34395e-05	-9.12748e-10	-0.865417
74655112	chr5:74655112:AG:A	2.08624e-23	-2.10822	-1.06629	6.51835e-07	-2.20107	-1.13282	5.60635e-06	-2.17123	-1.12037
74655408	chr5:74655408:A:C	2.25382e-23	-2.12959	-0.967657	7.00863e-07	-2.21627	-1.0451	6.02285e-06	-2.18846	-1.03148
74655642	chr5:74655642:C:A	2.4381e-23	-1.65484	-1.36382	7.40763e-07	-1.84378	-1.36222	6.488e-06	-1.78211	-1.36344
74655796	chr5:74655796:A:G	1.65677e-23	-2.23125	-1.17375	6.07027e-07	-2.28033	-1.12478	4.89887e-06	-2.26148	-1.16502
74655908	chr5:74655908:A:G	1.43516e-23	-2.18437	-1.36423	5.47511e-07	-2.14511	-1.36319	4.64507e-06	-2.11663	-1.36307
74656593	chr5:74656593:G:C	1.27544e-22	-9.12748e-10	-1.364	4.67347e-06	-9.12748e-10	-1.36403	3.85778e-05	-9.12748e-10	-1.36283
74656940	chr5:74656940:A:G	1.53934e-23	-2.11432	-1.3642	5.16677e-07	-2.20561	-1.36065	4.41164e-06	-2.16887	-1.36239
74656979	chr5:74656979:G:C	1.42873e-23	-2.23171	-1.32138	4.85676e-07	-2.28637	-1.34177	4.12596e-06	-2.27189	-1.32631
74657002	chr5:74657002:T:C	1.31608e-22	-9.12748e-10	-1.33264	4.86265e-06	-9.12748e-10	-1.32435	3.99292e-05	-9.12748e-10	-1.3284
74657737	chr5:74657737:T:G	1.28797e-22	-9.12748e-10	-1.35422	4.69979e-06	-9.12748e-10	-1.35841	3.89406e-05	-9.12748e-10	-1.35347
74658344	chr5:74658344:G:A	2.22574e-22	-9.12748e-10	-0.8072	7.79868e-06	-9.12748e-10	-0.851973	6.39914e-05	-9.12748e-10	-0.856755
74658927	chr5:74658927:T:C	1.31881e-23	-2.26893	-1.36421	4.6451e-07	-2.30987	-1.36283	3.83503e-06	-2.30724	-1.36409
74659261	chr5:74659261:C:T	1.54698e-22	-9.12748e-10	-1.17099	5.60679e-06	-9.12748e-10	-1.18195	4.59045e-05	-9.12748e-10	-1.18894
74659463	chr5:74659463:C:G	1.43688e-22	-9.12748e-10	-1.24482	5.36962e-06	-9.12748e-10	-1.22517	4.37621e-05	-9.12748e-10	-1.23674
74659507	chr5:74659507:A:T	1.4692e-22	-9.12748e-10	-1.22257	5.4923e-06	-9.12748e-10	-1.20258	4.4732e-05	-9.12748e-10	-1.21482
74659555	chr5:74659555:T:G	1.44873e-22	-9.12748e-10	-1.23661	5.41774e-06	-9.12748e-10	-1.21625	4.41365e-05	-9.12748e-10	-1.22822
74659947	chr5:74659947:G:A	5.27888e-23	-2.24616	-6.68458e-10	1.98769e-06	-2.21896	-6.68458e-10	1.64921e-05	-2.21263	-6.68458e-10
74659948	chr5:74659948:G:A	1.49758e-23	-2.16293	-1.34309	5.13028e-07	-2.25305	-1.32031	4.23002e-06	-2.23578	-1.33751
74660064	chr5:74660064:C:CT	5.86918e-22	-0.423775	0.5862	2.27149e-05	-0.438239	0.655334	0.000175434	-0.451219	0.602977
74660756	chr5:74660756:G:A	2.56544e-22	-9.12748e-10	-0.66516	9.5523e-06	-9.12748e-10	-0.649146	8.05949e-05	-9.12748e-10	-0.626069
74661030	chr5:74661030:G:T	7.88043e-23	-1.2312	-0.614295	1.9569e-06	-1.54039	-0.694175	1.61577e-05	-1.55761	-0.675498
74661115	chr5:74661115:C:T	1.97327e-23	-1.86612	-1.36407	6.29034e-07	-2.0063	-1.36319	5.43754e-06	-1.95896	-1.36322
74661316	chr5:74661316:A:G	1.81019e-23	-2.15688	-1.15957	5.996e-07	-2.23774	-1.17968	4.96216e-06	-2.24018	-1.17348
74661799	chr5:74661799:A:G	2.22219e-23	-2.30702	-0.804366	7.78481e-07	-2.31933	-0.837011	6.46051e-06	-2.31822	-0.83158
74661905	chr5:74661905:T:C	2.2161e-21	-9.12748e-10	1.49104	8.80441e-05	-9.12748e-10	1.57191	0.000738529	-9.12748e-10	1.58916
74661983	chr5:74661983:AC:A	4.90627e-23	-2.31936	-6.68458e-10	1.81186e-06	-2.31157	-6.68458e-10	1.50013e-05	-2.30737	-6.68458e-10
74662141	chr5:74662141:G:A	2.18466e-23	-2.27975	-0.848664	7.69572e-07	-2.31278	-0.855071	6.54957e-06	-2.31611	-0.819995
74662381	chr5:74662381:G:C	1.29685e-23	-2.28693	-1.36301	4.72213e-07	-2.29272	-1.36353	3.92484e-06	-2.28528	-1.3629
74662420	chr5:74662420:T:C	1.33179e-23	-2.29011	-1.33325	4.83263e-07	-2.29678	-1.33634	4.00885e-06	-2.29086	-1.33614
74662508	chr5:74662508:CT:C	1.37576e-23	-2.31196	-1.27891	5.11045e-07	-2.31316	-1.26407	4.16729e-06	-2.31227	-1.27596
74662794	chr5:74662794:G:A	1.38046e-22	-9.12748e-10	-1.28487	5.00478e-06	-9.12748e-10	-1.29553	4.12403e-05	-9.12748e-10	-1.29609
74662837	chr5:74662837:A:C	9.97273e-21	-9.12748e-10	2.99515	0.000361359	-9.12748e-10	2.98395	0.00288267	-9.12748e-10	2.95097
74662903	chr5:74662903:A:C	1.90564e-23	-1.93092	-1.33414	5.64756e-07	-2.12078	-1.35651	5.20553e-06	-2.01774	-1.34805
74663107	chr5:74663107:A:G	2.46395e-22	-9.12748e-10	-0.705524	9.28158e-06	-9.12748e-10	-0.677895	7.95879e-05	-9.12748e-10	-0.638642
74663113	chr5:74663113:G:A	1.79575e-22	-1.02187	-6.68458e-10	5.36438e-06	-1.22615	-6.68458e-10	4.12361e-05	-1.29619	-6.68458e-10
74663202	chr5:74663202:A:G	2.35467e-23	-1.69107	-1.36241	6.55738e-07	-1.98223	-1.34569	6.38818e-06	-1.81039	-1.35067
74663357	chr5:74663357:ATT:A	1.54081e-22	-9.12748e-10	-1.17498	5.40039e-06	-9.12748e-10	-1.21946	4.56736e-05	-9.12748e-10	-1.19398
74663372	chr5:74663372:G:A	7.00436e-23	-1.96334	-6.68458e-10	2.54332e-06	-1.97246	-6.68458e-10	2.14123e-05	-1.95154	-6.68458e-10
74663433	chr5:74663433:C:T	5.24016e-23	-2.17074	-0.0827794	2.03761e-06	-2.15056	-0.0435936	1.75037e-05	-2.11477	-0.0383259
74663434	chr5:74663434:A:G	1.52052e-23	-2.31493	-1.17589	5.32795e-07	-2.31895	-1.2166	4.53641e-06	-2.31926	-1.18411
74663701	chr5:74663701:A:G	1.07238e-22	-1.66054	0.123131	4.50186e-06	-1.56254	0.161101	4.09474e-05	-1.48136	0.178147
74663948	chr5:74663948:G:A	4.56841e-23	-1.40432	-0.986391	1.89216e-06	-1.28954	-0.978668	1.71521e-05	-1.20398	-0.969398
74664219	chr5:74664219:A:G	4.10138e-23	-1.50099	-0.997561	1.6865e-06	-1.39442	-0.988853	1.52259e-05	-1.31222	-0.980287
74664317	chr5:74664317:T:C	3.92588e-23	-1.51096	-1.03133	1.61508e-06	-1.40339	-1.02315	1.45565e-05	-1.32286	-1.01461
74664367	chr5:74664367:A:G	3.91202e-23	-1.54309	-1.00273	1.6389e-06	-1.43582	-0.97608	1.47614e-05	-1.35496	-0.968522
74664483	chr5:74664483:C:T	1.62083e-23	-2.17066	-1.25628	6.51574e-07	-2.04797	-1.28632	5.32993e-06	-2.08246	-1.2597
74664673	chr5:74664673:A:G	3.37897e-23	-1.47332	-1.21899	1.40531e-06	-1.3623	-1.20337	1.27145e-05	-1.27859	-1.19417
74664900	chr5:74664900:C:T	7.2019e-23	-1.59626	-0.339272	3.13318e-06	-1.49338	-0.270502	2.84003e-05	-1.41218	-0.256928
74664905	chr5:74664905:T:C	3.60571e-22	-9.12748e-10	-0.324773	1.28984e-05	-9.12748e-10	-0.348821	0.00010586	-9.12748e-10	-0.353389
74665010	chr5:74665010:T:C	1.94797e-23	-2.10999	-1.1331	6.74398e-07	-2.18255	-1.11731	5.77894e-06	-2.14137	-1.11991
74665116	chr5:74665116:G:A	1.33478e-22	-9.12748e-10	-1.31853	4.96054e-06	-9.12748e-10	-1.30441	4.04405e-05	-9.12748e-10	-1.31567
74665776	chr5:74665776:A:G	1.53234e-22	-9.12748e-10	-1.18049	5.67463e-06	-9.12748e-10	-1.16992	4.588e-05	-9.12748e-10	-1.18948
74665879	chr5:74665879:C:T	3.03039e-23	-1.586	-1.21519	1.24915e-06	-1.48696	-1.1965	1.11572e-05	-1.41173	-1.19169
74666323	chr5:74666323:G:A	2.08132e-21	-9.12748e-10	1.4283	8.27328e-05	-9.12748e-10	1.50969	0.000656224	-9.12748e-10	1.471
74666350	chr5:74666350:CA:C	2.96205e-23	-1.60578	-1.21822	1.2218e-06	-1.50486	-1.20074	1.08823e-05	-1.43223	-1.19614
74666435	chr5:74666435:G:T	1.91143e-22	-9.12748e-10	-0.959438	7.00114e-06	-9.12748e-10	-0.959854	5.83237e-05	-9.12748e-10	-0.949495
74666624	chr5:74666624:G:A	1.29066e-22	-9.12748e-10	-1.35214	4.68794e-06	-9.12748e-10	-1.36093	3.88648e-05	-9.12748e-10	-1.35542
74666681	chr5:74666681:C:T	1.4352e-23	-2.21857	-1.33	5.84079e-07	-2.11144	-1.33221	4.74699e-06	-2.12369	-1.3343
74666748	chr5:74666748:A:T	1.528e-22	-9.12748e-10	-1.18333	5.65199e-06	-9.12748e-10	-1.17392	4.57625e-05	-9.12748e-10	-1.19204
74667010	chr5:74667010:A:G	5.22104e-23	-2.25718	-6.68458e-10	1.85927e-06	-2.28575	-6.68458e-10	1.5327e-05	-2.28589	-6.68458e-10
74667130	chr5:74667130:A:G	4.25033e-23	-1.22021	-1.24267	1.76245e-06	-1.11003	-1.22919	1.56017e-05	-1.04085	-1.22727
74667169	chr5:74667169:C:T	1.68104e-22	-9.12748e-10	-1.08788	5.82657e-06	-9.12748e-10	-1.1435	4.9689e-05	-9.12748e-10	-1.10972
74667186	chr5:74667186:A:G	1.38898e-23	-2.26211	-1.31919	5.42708e-07	-2.17277	-1.34434	4.41625e-06	-2.2014	-1.32881
74667205	chr5:74667205:G:A	1.35935e-22	-9.12748e-10	-1.30028	4.88242e-06	-9.12748e-10	-1.32029	4.0462e-05	-9.12748e-10	-1.31514
74667677	chr5:74667677:A:G	8.61992e-23	-1.24531	-0.510487	3.68358e-06	-1.13151	-0.470528	3.28345e-05	-1.05776	-0.466266
74667936	chr5:74667936:C:T	6.01475e-23	-2.11566	-6.68458e-10	2.03877e-06	-2.19358	-6.68458e-10	1.73209e-05	-2.16359	-6.68458e-10
74667977	chr5:74667977:A:G	1.78904e-22	-9.12748e-10	-1.02561	6.58686e-06	-9.12748e-10	-1.02085	5.34201e-05	-9.12748e-10	-1.03732
74668293	chr5:74668293:T:C	1.82145e-23	-1.96545	-1.3448	6.13556e-07	-2.05675	-1.33766	5.27972e-06	-2.01944	-1.33219
74668294	chr5:74668294:G:A	1.71122e-23	-2.0097	-1.36297	5.7967e-07	-2.08707	-1.36415	4.97323e-06	-2.04725	-1.36419
74668562	chr5:74668562:A:T	1.27622e-22	-9.12748e-10	-1.36339	4.67737e-06	-9.12748e-10	-1.36319	3.8596e-05	-9.12748e-10	-1.36236
74668775	chr5:74668775:T:C	1.47113e-22	0.111055	-1.33232	4.33064e-06	-0.0895776	-1.35063	3.02933e-05	-0.267109	-1.33747
74668835	chr5:74668835:A:G	1.78633e-22	-1.48102	0.453896	7.91846e-06	-1.37312	0.536393	7.14498e-05	-1.30795	0.561437
74669020	chr5:74669020:A:G	1.46901e-23	-2.19728	-1.32801	5.86492e-07	-2.09345	-1.34608	4.72129e-06	-2.13197	-1.33145
74669201	chr5:74669201:T:C	1.01357e-21	-9.12748e-10	0.70877	3.23957e-05	-9.12748e-10	0.572097	0.000257763	-9.12748e-10	0.536535
74669546	chr5:74669546:C:G	4.90534e-23	-2.24671	-0.072843	2.64035e-06	-1.9241	-0.0109111	1.85426e-05	-2.05722	-0.038207
74669548	chr5:74669548:G:A	1.30927e-22	-9.12748e-10	-1.33782	4.73911e-06	-9.12748e-10	-1.35008	3.94619e-05	-9.12748e-10	-1.34017
74669549	chr5:74669549:T:C	1.31205e-22	-9.12748e-10	-1.3357	4.74641e-06	-9.12748e-10	-1.34854	3.95418e-05	-9.12748e-10	-1.33815
74669685	chr5:74669685:A:G	3.59547e-23	-2.271	-0.359201	1.42032e-06	-2.18229	-0.372752	1.1496e-05	-2.18934	-0.384165
74669825	chr5:74669825:A:G	1.82346e-22	-9.12748e-10	-1.00656	6.28114e-06	-9.12748e-10	-1.06838	5.40119e-05	-9.12748e-10	-1.0263
74670345	chr5:74670345:C:T	1.34752e-22	-9.12748e-10	-1.30902	4.9205e-06	-9.12748e-10	-1.31252	4.09276e-05	-9.12748e-10	-1.3037
74670388	chr5:74670388:A:G	2.87108e-22	-9.12748e-10	-0.552602	9.55973e-06	-9.12748e-10	-0.648368	8.40484e-05	-9.12748e-10	-0.584112
74670530	chr5:74670530:G:A	1.43846e-22	-9.12748e-10	-1.24372	5.65058e-06	-9.12748e-10	-1.17417	4.63047e-05	-9.12748e-10	-1.18026
74670664	chr5:74670664:G:A	1.71472e-20	-9.12748e-10	3.53713	0.00059355	-9.12748e-10	3.48019	0.0049091	-9.12748e-10	3.48334
74670700	chr5:74670700:T:C	1.27849e-22	-9.12748e-10	-1.36161	4.69985e-06	-9.12748e-10	-1.3584	3.86608e-05	-9.12748e-10	-1.36068
74670732	chr5:74670732:C:T	1.65851e-23	-2.3093	-1.09466	6.07841e-07	-2.2892	-1.11457	4.84184e-06	-2.30464	-1.13357
74670862	chr5:74670862:C:T	1.49312e-23	-2.14584	-1.36317	6.19192e-07	-2.02108	-1.36419	4.91691e-06	-2.06051	-1.36231
74670914	chr5:74670914:C:T	7.38746e-23	-1.91009	-6.68458e-10	2.16722e-06	-2.13248	-6.68458e-10	1.84115e-05	-2.10253	-6.68458e-10
74671171	chr5:74671171:G:A	1.28083e-22	-9.12748e-10	-1.35978	4.74517e-06	-9.12748e-10	-1.3488	3.91034e-05	-9.12748e-10	-1.3493
74671554	chr5:74671554:G:A	1.54409e-22	-9.12748e-10	-1.17286	5.91217e-06	-9.12748e-10	-1.12891	4.79002e-05	-9.12748e-10	-1.14638
74671755	chr5:74671755:A:G	1.3491e-22	-9.12748e-10	-1.30786	4.77312e-06	-9.12748e-10	-1.34293	3.96886e-05	-9.12748e-10	-1.33444
74672125	chr5:74672125:T:G	1.28779e-22	-9.12748e-10	-1.35436	4.76478e-06	-9.12748e-10	-1.34468	3.9138e-05	-9.12748e-10	-1.34841
74672139	chr5:74672139:C:T	1.39126e-23	-2.22256	-1.3571	5.22984e-07	-2.20908	-1.34506	4.29331e-06	-2.20132	-1.35713
74672480	chr5:74672480:C:T	1.5307e-22	-9.12748e-10	-1.18157	5.50447e-06	-9.12748e-10	-1.20037	4.5916e-05	-9.12748e-10	-1.18869
74672514	chr5:74672514:C:T	1.31832e-22	-9.12748e-10	-1.33093	4.91073e-06	-9.12748e-10	-1.3145	4.10561e-05	-9.12748e-10	-1.30057
74672644	chr5:74672644:C:T	1.29181e-23	-2.31931	-1.33452	4.66739e-07	-2.31938	-1.34853	3.88636e-06	-2.31914	-1.3389
74672906	chr5:74672906:A:G	1.28507e-22	-9.12748e-10	-1.35648	4.67538e-06	-9.12748e-10	-1.36362	3.85866e-05	-9.12748e-10	-1.3626
74673233	chr5:74673233:A:C	1.82313e-23	-1.95104	-1.35828	6.11246e-07	-2.04223	-1.35595	4.97304e-06	-2.05532	-1.35616
74673338	chr5:74673338:G:A	2.70784e-22	-9.12748e-10	-0.611138	1.02932e-05	-9.12748e-10	-0.574442	8.55899e-05	-9.12748e-10	-0.565937
74673828	chr5:74673828:A:G	1.12041e-22	-0.149116	-1.34448	2.16833e-06	-0.795292	-1.33668	2.19329e-05	-0.592741	-1.33477
74674166	chr5:74674166:A:T	1.27993e-22	-9.12748e-10	-1.36048	4.67388e-06	-9.12748e-10	-1.36394	3.85641e-05	-9.12748e-10	-1.36318
74674991	chr5:74674991:A:C	4.98294e-23	-1.04517	-1.25869	1.45983e-06	-1.22813	-1.29948	1.33761e-05	-1.13722	-1.28481
74675282	chr5:74675282:A:G	1.4713e-23	-2.26141	-1.26232	5.72662e-07	-2.2255	-1.23789	4.52159e-06	-2.23578	-1.27086
74675732	chr5:74675732:G:C	5.26986e-22	-9.12748e-10	0.0547133	1.92404e-05	-9.12748e-10	0.0510868	0.000169044	-9.12748e-10	0.114655
74675952	chr5:74675952:A:G	5.38377e-23	-1.20156	-1.02492	1.90297e-06	-1.32189	-0.940624	1.60963e-05	-1.22261	-1.0143
74676027	chr5:74676027:A:C	1.27515e-22	-9.12748e-10	-1.36422	4.6773e-06	-9.12748e-10	-1.36321	3.85244e-05	-9.12748e-10	-1.36421
74676043	chr5:74676043:G:T	1.28408e-22	-9.12748e-10	-1.35724	4.71036e-06	-9.12748e-10	-1.35616	3.89438e-05	-9.12748e-10	-1.35338
74676618	chr5:74676618:T:C	9.06999e-23	-1.7049	-6.68458e-10	2.312e-06	-2.06782	-6.68458e-10	2.01263e-05	-2.01348	-6.68458e-10
74676632	chr5:74676632:G:A	2.19659e-23	-1.78891	-1.33406	6.54887e-07	-2.01847	-1.31075	5.63416e-06	-1.95208	-1.33457
74676638	chr5:74676638:T:C	5.46013e-23	-1.46627	-0.746131	1.60247e-06	-1.61729	-0.817092	1.46976e-05	-1.54186	-0.785959
74676698	chr5:74676698:G:A	1.86289e-22	-9.12748e-10	-0.985162	7.05462e-06	-9.12748e-10	-0.952245	6.0913e-05	-9.12748e-10	-0.906058
74676714	chr5:74676714:T:C	3.93342e-23	-1.3223	-1.21807	1.25697e-06	-1.47824	-1.19899	1.1494e-05	-1.37445	-1.19924
74676764	chr5:74676764:A:G	2.43423e-22	-9.12748e-10	-0.717661	9.65498e-06	-9.12748e-10	-0.638454	7.8684e-05	-9.12748e-10	-0.650064
74676909	chr5:74676909:C:T	2.31715e-23	-1.76313	-1.30641	6.95189e-07	-1.99438	-1.27511	5.95766e-06	-1.92368	-1.30715
74677100	chr5:74677100:T:C	5.47557e-23	-1.45733	-0.752254	1.60691e-06	-1.60922	-0.822393	1.47559e-05	-1.53314	-0.790717
74677166	chr5:74677166:T:C	4.8503e-23	-1.50711	-0.823728	1.43711e-06	-1.65251	-0.890784	1.31579e-05	-1.5783	-0.860182
74677184	chr5:74677184:G:A	2.47413e-22	-9.12748e-10	-0.7014	9.02592e-06	-9.12748e-10	-0.705827	7.52386e-05	-9.12748e-10	-0.694839
74677826	chr5:74677826:C:A	4.9034e-23	-1.53712	-0.782823	1.45292e-06	-1.68009	-0.852264	1.33151e-05	-1.60619	-0.820413
74677958	chr5:74677958:T:C	1.72355e-22	-9.12748e-10	-1.0629	6.66063e-06	-9.12748e-10	-1.00971	5.50819e-05	-9.12748e-10	-1.00668
74678000	chr5:74678000:C:T	1.10092e-22	-0.730418	-0.780724	2.55908e-06	-1.22404	-0.742239	2.59507e-05	-1.02034	-0.738968
74678140	chr5:74678140:T:C	1.45622e-22	-9.12748e-10	-1.23145	5.64645e-06	-9.12748e-10	-1.1749	4.59708e-05	-9.12748e-10	-1.1875
74678159	chr5:74678159:A:G	2.68077e-22	-9.12748e-10	-0.621186	9.77372e-06	-9.12748e-10	-0.626231	8.16847e-05	-9.12748e-10	-0.612637
74678349	chr5:74678349:A:G	5.06537e-23	-0.923229	-1.36422	8.24477e-07	-1.73488	-1.36405	8.18723e-06	-1.54877	-1.36416
74678450	chr5:74678450:A:G	4.8818e-23	-1.53151	-0.792855	1.44713e-06	-1.67455	-0.861789	1.32532e-05	-1.60096	-0.830303
74678662	chr5:74678662:C:T	2.22631e-23	-1.91462	-1.19491	6.37159e-07	-2.1719	-1.18476	4.87056e-06	-2.21316	-1.21913
74678739	chr5:74678739:A:G	4.56278e-23	-1.60002	-0.791921	1.36513e-06	-1.73355	-0.861131	1.24564e-05	-1.66368	-0.829593
74678743	chr5:74678743:A:T	4.58199e-23	-1.22876	-1.15899	1.57813e-06	-1.37828	-1.07141	1.31579e-05	-1.29642	-1.14206
74679006	chr5:74679006:A:G	1.48489e-22	-9.12748e-10	-1.21195	5.43826e-06	-9.12748e-10	-1.21247	4.49895e-05	-9.12748e-10	-1.20907
74679266	chr5:74679266:A:G	1.27515e-22	-9.12748e-10	-1.36422	4.69841e-06	-9.12748e-10	-1.3587	3.86451e-05	-9.12748e-10	-1.36109
74679269	chr5:74679269:G:A	3.32186e-23	-1.6751	-1.03425	1.10231e-06	-1.79694	-1.01158	9.92213e-06	-1.71317	-1.00757
74679315	chr5:74679315:G:A	3.88307e-23	-1.59702	-0.956231	1.28044e-06	-1.72676	-0.931968	1.15929e-05	-1.63745	-0.92766
74679525	chr5:74679525:G:A	2.68505e-22	-9.12748e-10	-0.619592	9.78933e-06	-9.12748e-10	-0.624635	8.18137e-05	-9.12748e-10	-0.611059
74679762	chr5:74679762:C:T	6.50784e-23	-0.695895	-1.34097	1.4774e-06	-1.17219	-1.34346	1.53369e-05	-0.938749	-1.3465
74680005	chr5:74680005:C:T	5.07421e-23	-0.921537	-1.36417	8.24683e-07	-1.735	-1.36368	8.19217e-06	-1.54842	-1.3639
74680080	chr5:74680080:G:A	1.68229e-22	-9.12748e-10	-1.08713	6.26795e-06	-9.12748e-10	-1.07048	5.10379e-05	-9.12748e-10	-1.08294
74680672	chr5:74680672:G:A	2.1956e-22	-9.12748e-10	-0.820835	8.27247e-06	-9.12748e-10	-0.792995	7.18406e-05	-9.12748e-10	-0.741055
74681058	chr5:74681058:C:T	8.21386e-23	-0.639591	-1.16446	1.86227e-06	-1.14662	-1.13751	1.91791e-05	-0.938107	-1.12357
74681177	chr5:74681177:C:T	7.85236e-22	-9.12748e-10	0.453524	2.93679e-05	-9.12748e-10	0.473974	0.000226808	-9.12748e-10	0.408598
74681182	chr5:74681182:T:A	9.44844e-23	-1.66403	-6.68458e-10	3.06711e-06	-1.78519	-6.68458e-10	2.45729e-05	-1.81386	-6.68458e-10
74681347	chr5:74681347:C:T	1.58754e-22	-9.12748e-10	-1.14511	5.99193e-06	-9.12748e-10	-1.11551	4.87302e-05	-9.12748e-10	-1.12921
74681348	chr5:74681348:G:A	2.54211e-23	-1.63441	-1.34247	8.23673e-07	-1.76571	-1.3342	7.56198e-06	-1.66647	-1.3259
74681465	chr5:74681465:C:T	1.66191e-22	-9.12748e-10	-1.09933	6.19983e-06	-9.12748e-10	-1.08141	5.04599e-05	-9.12748e-10	-1.09433
74681560	chr5:74681560:A:G	1.27621e-22	-9.12748e-10	-1.3634	4.68786e-06	-9.12748e-10	-1.36095	3.87176e-05	-9.12748e-10	-1.35921
74681643	chr5:74681643:G:A	2.29516e-22	-9.12748e-10	-0.776488	9.45007e-06	-9.12748e-10	-0.659906	7.58743e-05	-9.12748e-10	-0.686426
74681699	chr5:74681699:G:A	3.69597e-23	-1.30128	-1.30135	1.13328e-06	-1.49336	-1.28745	1.04961e-05	-1.3891	-1.2754
74681820	chr5:74681820:T:C	9.0624e-23	-0.966073	-0.739669	2.93888e-06	-1.21135	-0.616552	2.36687e-05	-1.12068	-0.730669
74682065	chr5:74682065:T:C	1.30934e-22	-9.12748e-10	-1.33777	4.93638e-06	-9.12748e-10	-1.30929	4.02031e-05	-9.12748e-10	-1.32156
74682377	chr5:74682377:A:T	1.89369e-22	-9.12748e-10	-0.968766	6.33689e-06	-9.12748e-10	-1.05954	5.21954e-05	-9.12748e-10	-1.06051
74682392	chr5:74682392:C:T	2.20665e-22	-9.12748e-10	-0.815817	7.40273e-06	-9.12748e-10	-0.904079	6.13222e-05	-9.12748e-10	-0.899362
74682649	chr5:74682649:T:C	1.30628e-22	-9.12748e-10	-1.34011	4.91888e-06	-9.12748e-10	-1.31285	4.00759e-05	-9.12748e-10	-1.32473
74682814	chr5:74682814:G:C	4.32558e-22	-9.12748e-10	-0.142744	1.82798e-05	-9.12748e-10	-0.000130885	0.000144321	-9.12748e-10	-0.0434637
74682876	chr5:74682876:G:A	2.09979e-23	-1.9615	-1.20654	7.55294e-07	-2.06067	-1.12591	6.12689e-06	-2.04931	-1.1535
74683305	chr5:74683305:T:C	1.86319e-23	-2.10524	-1.18235	6.829e-07	-2.18785	-1.09949	5.50461e-06	-2.18017	-1.12975
74683317	chr5:74683317:T:G	1.28945e-22	-9.12748e-10	-1.35307	4.67582e-06	-9.12748e-10	-1.36352	3.86022e-05	-9.12748e-10	-1.36219
74683403	chr5:74683403:A:G	1.37878e-22	-9.12748e-10	-1.28609	5.09336e-06	-9.12748e-10	-1.27799	4.23195e-05	-9.12748e-10	-1.27026
74683643	chr5:74683643:T:G	1.31651e-22	-9.12748e-10	-1.33231	4.97437e-06	-9.12748e-10	-1.30163	4.04754e-05	-9.12748e-10	-1.31481
74683934	chr5:74683934:C:A	5.70641e-23	-2.16829	-6.68458e-10	1.92787e-06	-2.24951	-6.68458e-10	1.62742e-05	-2.22592	-6.68458e-10
74683970	chr5:74683970:G:A	1.77534e-22	-9.12748e-10	-1.0333	6.39403e-06	-9.12748e-10	-1.05056	5.31903e-05	-9.12748e-10	-1.04163
74683982	chr5:74683982:A:G	2.19292e-23	-1.98313	-1.14151	7.96833e-07	-2.08401	-1.04903	6.44681e-06	-2.07231	-1.07961
74684240	chr5:74684240:C:T	2.09796e-23	-1.96855	-1.20036	7.53658e-07	-2.069	-1.11974	6.11919e-06	-2.05677	-1.14731
74684286	chr5:74684286:C:T	2.06792e-23	-1.96837	-1.21496	7.40354e-07	-2.06889	-1.13767	6.01781e-06	-2.05658	-1.1642
74684357	chr5:74684357:A:G	1.06451e-22	-0.706364	-0.83841	3.33282e-06	-0.978742	-0.723368	2.73468e-05	-0.877204	-0.829699
74684372	chr5:74684372:T:C	1.55849e-23	-2.21755	-1.24861	6.2738e-07	-2.21249	-1.15964	5.02264e-06	-2.19703	-1.20452
74684389	chr5:74684389:C:T	2.00111e-23	-1.99811	-1.21806	7.21137e-07	-2.09148	-1.14137	5.86327e-06	-2.07921	-1.16758
74684681	chr5:74684681:T:C	1.28501e-22	-9.12748e-10	-1.35652	4.68879e-06	-9.12748e-10	-1.36075	3.86038e-05	-9.12748e-10	-1.36215
74684821	chr5:74684821:G:A	3.96952e-22	-0.228645	-6.68458e-10	6.90197e-06	-0.974121	-6.68458e-10	5.5283e-05	-1.00304	-6.68458e-10
74684879	chr5:74684879:T:G	1.99873e-23	-1.91589	-1.30147	6.95747e-07	-2.02307	-1.24562	5.70225e-06	-2.00846	-1.26618
74685086	chr5:74685086:G:A	1.8272e-22	-9.12748e-10	-1.00451	6.83622e-06	-9.12748e-10	-0.983693	5.87891e-05	-9.12748e-10	-0.941548
74685138	chr5:74685138:GC:G	2.13529e-23	-1.87671	-1.27457	7.19766e-07	-1.99321	-1.24155	5.87956e-06	-1.98827	-1.25576
74685474	chr5:74685474:C:T	1.35062e-22	-1.30673	-6.68458e-10	4.20298e-06	-1.47013	-6.68458e-10	3.35275e-05	-1.50314	-6.68458e-10
74685634	chr5:74685634:C:A	1.30745e-22	-9.12748e-10	-1.33921	4.70068e-06	-9.12748e-10	-1.35822	3.88842e-05	-9.12748e-10	-1.35492
74685837	chr5:74685837:G:A	1.70582e-23	-2.19358	-1.18225	7.11814e-07	-2.18658	-1.05928	5.61168e-06	-2.1709	-1.11976
74686133	chr5:74686133:G:GTCAGTGGT	8.11805e-23	-0.517281	-1.2985	2.22051e-06	-0.863954	-1.24424	1.9254e-05	-0.771109	-1.28667
74686500	chr5:74686500:C:A	1.73664e-23	-2.21643	-1.1415	7.16295e-07	-2.2092	-1.0304	5.66292e-06	-2.19233	-1.08923
74686524	chr5:74686524:C:A	1.72078e-23	-2.24636	-1.12074	7.05983e-07	-2.24181	-1.01228	5.56117e-06	-2.22747	-1.07223
74686550	chr5:74686550:C:T	1.40214e-22	-9.12748e-10	-1.26929	5.23387e-06	-9.12748e-10	-1.25078	4.27255e-05	-9.12748e-10	-1.26071
74686751	chr5:74686751:T:C	4.90738e-23	-2.31914	-6.68458e-10	1.79795e-06	-2.31928	-6.68458e-10	1.48499e-05	-2.31751	-6.68458e-10
74686964	chr5:74686964:G:A	1.70385e-23	-2.25525	-1.12174	6.97559e-07	-2.25232	-1.01377	5.4958e-06	-2.23774	-1.07378
74687140	chr5:74687140:T:C	1.45464e-23	-2.211	-1.32411	5.58887e-07	-2.19844	-1.2893	4.61651e-06	-2.17321	-1.31266
74687907	chr5:74687907:G:T	1.5999e-22	-9.12748e-10	-1.13735	5.94316e-06	-9.12748e-10	-1.12369	4.84336e-05	-9.12748e-10	-1.13531
74688353	chr5:74688353:A:T	1.32691e-22	-9.12748e-10	-1.32444	4.78305e-06	-9.12748e-10	-1.34085	3.96004e-05	-9.12748e-10	-1.33666
74688363	chr5:74688363:G:A	1.95441e-23	-2.1694	-1.07039	8.17027e-07	-2.16249	-0.945522	6.4309e-06	-2.14234	-1.01205
74688421	chr5:74688421:A:G	1.97345e-23	-2.17656	-1.05354	8.29021e-07	-2.16842	-0.925021	6.51112e-06	-2.14864	-0.993353
74688439	chr5:74688439:G:A	1.48369e-23	-2.18915	-1.3262	5.69505e-07	-2.17667	-1.29225	4.71635e-06	-2.14903	-1.31544
74688589	chr5:74688589:C:T	1.4311e-23	-2.18921	-1.36222	4.72742e-07	-2.29213	-1.36301	3.86543e-06	-2.30478	-1.35865
74688635	chr5:74688635:A:G	1.94283e-23	-2.19577	-1.04996	8.2332e-07	-2.17612	-0.924219	6.54157e-06	-2.15324	-0.984087
74688785	chr5:74688785:C:T	2.00457e-23	-2.18381	-1.03063	8.64867e-07	-2.15961	-0.891494	6.86795e-06	-2.13386	-0.954779
74689088	chr5:74689088:A:G	1.92856e-23	-2.22019	-1.03291	8.28792e-07	-2.19983	-0.893885	6.56096e-06	-2.17757	-0.956798
74689296	chr5:74689296:C:T	1.89922e-23	-2.23329	-1.03514	8.13004e-07	-2.21659	-0.896362	6.43346e-06	-2.19493	-0.959061
74689390	chr5:74689390:A:G	1.65972e-23	-2.25635	-1.14688	6.66178e-07	-2.23962	-1.07251	5.39286e-06	-2.21406	-1.11637
74689709	chr5:74689709:T:C	1.28209e-23	-2.29883	-1.36256	4.67437e-07	-2.30384	-1.36258	3.84654e-06	-2.30494	-1.36339
74690010	chr5:74690010:CT:C	1.27285e-23	-2.30457	-1.36405	4.64689e-07	-2.30825	-1.36407	3.82715e-06	-2.30916	-1.36423
74690085	chr5:74690085:A:G	1.72961e-23	-2.26268	-1.0993	7.28518e-07	-2.24922	-0.973446	5.77458e-06	-2.23112	-1.03091
74690364	chr5:74690364:T:C	1.79652e-23	-2.25947	-1.06456	7.6249e-07	-2.24626	-0.930837	6.02512e-06	-2.22775	-0.991813
74690375	chr5:74690375:C:T	1.77262e-23	-2.26882	-1.0686	7.48284e-07	-2.25915	-0.936755	5.90305e-06	-2.24295	-0.997087
74690381	chr5:74690381:G:A	1.79689e-23	-2.26535	-1.05847	7.62855e-07	-2.25273	-0.923886	6.02238e-06	-2.23505	-0.984968
74690471	chr5:74690471:GA:G	1.34596e-23	-2.26142	-1.35135	5.15221e-07	-2.24428	-1.3248	4.29057e-06	-2.21852	-1.34057
74690602	chr5:74690602:C:T	4.95586e-23	-2.30931	-6.68458e-10	1.8363e-06	-2.29818	-6.68458e-10	1.52488e-05	-2.291	-6.68458e-10
74690823	chr5:74690823:A:G	2.21558e-23	-1.75661	-1.35775	6.51366e-07	-1.97184	-1.36278	6.11799e-06	-1.8411	-1.36317
74691001	chr5:74691001:T:C	1.3053e-23	-2.29265	-1.3508	4.95256e-07	-2.28176	-1.32685	4.09759e-06	-2.26307	-1.34204
74691223	chr5:74691223:C:T	4.94777e-23	-0.950889	-1.36005	1.08466e-06	-1.47468	-1.34998	9.98768e-06	-1.35378	-1.36037
74691310	chr5:74691310:C:T	1.31454e-23	-2.28319	-1.3532	4.98782e-07	-2.27053	-1.33098	4.13957e-06	-2.24976	-1.34516
74691721	chr5:74691721:A:G	1.67189e-23	-2.29282	-1.1031	6.94035e-07	-2.28507	-0.986089	5.47938e-06	-2.27218	-1.04233
74691950	chr5:74691950:A:G	2.75167e-23	-1.58308	-1.31459	7.91761e-07	-1.79576	-1.34367	6.88691e-06	-1.75802	-1.32786
74692082	chr5:74692082:G:A	2.08716e-22	-9.12748e-10	-0.871489	8.21172e-06	-9.12748e-10	-0.800365	6.69018e-05	-9.12748e-10	-0.812279
74692323	chr5:74692323:C:T	1.88782e-22	-9.12748e-10	-0.971869	7.15325e-06	-9.12748e-10	-0.938361	5.86748e-05	-9.12748e-10	-0.943494
74692667	chr5:74692667:T:C	1.2858e-22	-9.12748e-10	-1.35591	4.80409e-06	-9.12748e-10	-1.33646	3.94173e-05	-9.12748e-10	-1.3413
74692721	chr5:74692721:G:A	1.31827e-23	-2.2835	-1.35006	5.01343e-07	-2.27093	-1.32546	4.15716e-06	-2.24989	-1.34079
74693302	chr5:74693302:A:G	1.7575e-23	-2.28573	-1.06025	7.35903e-07	-2.27714	-0.935449	5.79605e-06	-2.26298	-0.995344
74693642	chr5:74693642:C:A	1.31252e-22	-9.12748e-10	-1.33534	4.87714e-06	-9.12748e-10	-1.32137	4.0154e-05	-9.12748e-10	-1.32278
74693731	chr5:74693731:C:T	1.11833e-20	-9.12748e-10	3.10972	0.000356207	-9.12748e-10	2.96958	0.00355544	-9.12748e-10	3.16073
74693876	chr5:74693876:G:A	3.16528e-22	-9.12748e-10	-0.45505	1.27006e-05	-9.12748e-10	-0.364279	0.000104197	-9.12748e-10	-0.369219
74693980	chr5:74693980:G:A	2.30839e-22	-9.12748e-10	-0.770742	9.13726e-06	-9.12748e-10	-0.693568	7.46749e-05	-9.12748e-10	-0.70236
74694187	chr5:74694187:A:G	1.5809e-23	-2.29755	-1.15433	6.54329e-07	-2.2906	-1.03947	5.18611e-06	-2.27876	-1.09076
74694959	chr5:74694959:A:G	6.46288e-23	-0.680823	-1.36298	1.27429e-06	-1.30629	-1.35725	1.19149e-05	-1.17501	-1.3627
74695180	chr5:74695180:G:A	1.30681e-22	-9.12748e-10	-1.3397	4.92824e-06	-9.12748e-10	-1.31095	4.03727e-05	-9.12748e-10	-1.31735
74695418	chr5:74695418:T:G	2.54993e-22	-9.12748e-10	-0.671223	9.80966e-06	-9.12748e-10	-0.62256	8.63021e-05	-9.12748e-10	-0.557651
74695898	chr5:74695898:G:A	1.28955e-22	-9.12748e-10	-1.35299	4.82647e-06	-9.12748e-10	-1.33181	3.95875e-05	-9.12748e-10	-1.33699
74696204	chr5:74696204:A:C	6.07316e-22	0.196589	-6.68458e-10	7.40927e-06	-0.903196	-6.68458e-10	8.24378e-05	-0.60346	-6.68458e-10
74696574	chr5:74696574:A:G	4.78003e-22	-9.12748e-10	-0.0428429	2.03547e-05	-9.12748e-10	0.107386	0.000159893	-9.12748e-10	0.0590006
74696784	chr5:74696784:G:A	1.42553e-23	-2.19677	-1.35856	5.20807e-07	-2.20056	-1.35775	4.28113e-06	-2.20745	-1.35383
74697056	chr5:74697056:A:G	8.18925e-23	-0.507728	-1.29933	2.21055e-06	-0.866685	-1.246	1.91628e-05	-0.774647	-1.28788
74697387	chr5:74697387:C:T	2.705e-22	-9.12748e-10	-0.612187	8.89919e-06	-9.12748e-10	-0.719968	7.42933e-05	-9.12748e-10	-0.707484
74697594	chr5:74697594:C:T	6.19392e-22	0.216277	-6.68458e-10	9.88473e-06	-0.614937	-6.68458e-10	7.95132e-05	-0.639581	-6.68458e-10
74697595	chr5:74697595:G:A	8.56023e-23	-0.46169	-1.30106	2.29252e-06	-0.827962	-1.24832	1.99442e-05	-0.732769	-1.2898
74697868	chr5:74697868:T:G	1.31831e-22	-9.12748e-10	-1.33094	4.98688e-06	-9.12748e-10	-1.29912	4.0861e-05	-9.12748e-10	-1.30533
74698055	chr5:74698055:A:G	1.68635e-22	-9.12748e-10	-1.08472	6.36093e-06	-9.12748e-10	-1.05575	5.45807e-05	-9.12748e-10	-1.01582
74698108	chr5:74698108:G:A	1.59926e-23	-2.26135	-1.17898	6.63197e-07	-2.24875	-1.06786	4.952e-06	-2.28216	-1.13355
74698146	chr5:74698146:C:T	1.38662e-21	-9.12748e-10	1.02217	4.83227e-05	-9.12748e-10	0.971973	0.000453339	-9.12748e-10	1.10114
74698218	chr5:74698218:C:T	1.35842e-22	-9.12748e-10	-1.30097	4.93341e-06	-9.12748e-10	-1.3099	4.07531e-05	-9.12748e-10	-1.30797
74698395	chr5:74698395:TA:T	1.27548e-22	-9.12748e-10	-1.36397	4.71685e-06	-9.12748e-10	-1.35479	3.85624e-05	-9.12748e-10	-1.36323
74698485	chr5:74698485:G:A	1.54406e-23	-2.26576	-1.2097	6.29267e-07	-2.25918	-1.10994	4.74431e-06	-2.28931	-1.16925
74698508	chr5:74698508:C:T	1.2858e-22	-9.12748e-10	-1.35591	4.74696e-06	-9.12748e-10	-1.34842	3.90619e-05	-9.12748e-10	-1.35036
74698633	chr5:74698633:G:A	1.28658e-22	-1.3553	-6.68458e-10	4.60385e-06	-1.37904	-6.68458e-10	4.19672e-05	-1.27862	-6.68458e-10
74698641	chr5:74698641:C:T	1.26716e-22	-0.454102	-0.916408	1.57233e-06	-1.50782	-0.945553	1.54921e-05	-1.31975	-0.95543
74698868	chr5:74698868:T:G	3.14647e-22	0.0891609	-0.55017	3.21316e-06	-1.02319	-0.715479	3.59218e-05	-0.741356	-0.692805
74699516	chr5:74699516:T:C	1.28848e-22	-9.12748e-10	-1.35383	4.7563e-06	-9.12748e-10	-1.34646	3.88706e-05	-9.12748e-10	-1.35526
74699552	chr5:74699552:G:A	1.46977e-22	-9.12748e-10	-1.22219	5.47832e-06	-9.12748e-10	-1.20513	4.37894e-05	-9.12748e-10	-1.23611
74699794	chr5:74699794:A:G	4.94351e-21	2.70443	-0.411064	4.23387e-05	1.06093	-0.221157	0.000331188	1.08675	-0.299571
74700285	chr5:74700285:G:T	1.51228e-22	-9.12748e-10	-1.19367	5.70741e-06	-9.12748e-10	-1.16416	4.65053e-05	-9.12748e-10	-1.17594
74700582	chr5:74700582:G:C	2.52085e-23	-2.11143	-0.873845	8.28333e-07	-2.21349	-0.880779	7.17312e-06	-2.18459	-0.860571
74700723	chr5:74700723:T:C	1.30059e-22	-9.12748e-10	-1.34447	4.89381e-06	-9.12748e-10	-1.31796	4.04658e-05	-9.12748e-10	-1.31505
74701120	chr5:74701120:C:T	1.39768e-22	-9.12748e-10	-1.27248	5.21732e-06	-9.12748e-10	-1.25394	4.19221e-05	-9.12748e-10	-1.27969
74701699	chr5:74701699:A:T	2.54599e-23	-2.27585	-0.699503	1.0046e-06	-2.30083	-0.600511	8.25711e-06	-2.31202	-0.59241
74701904	chr5:74701904:G:C	2.21078e-22	-9.12748e-10	-0.813947	8.20508e-06	-9.12748e-10	-0.801174	6.79709e-05	-9.12748e-10	-0.796424
74702078	chr5:74702078:T:C	1.12224e-21	0.810621	-6.68458e-10	5.86374e-05	1.16545	-6.68458e-10	0.000435542	1.06109	-6.68458e-10
74702239	chr5:74702239:T:C	1.42152e-23	-2.20455	-1.3536	5.33307e-07	-2.18869	-1.3459	4.29788e-06	-2.20989	-1.34749
74702325	chr5:74702325:G:A	1.97692e-23	-2.29252	-0.935815	7.62599e-07	-2.31111	-0.865837	6.25893e-06	-2.31757	-0.863924
74703077	chr5:74703077:T:G	5.65712e-22	-9.12748e-10	0.125625	2.31025e-05	-9.12748e-10	0.234015	0.000196484	-9.12748e-10	0.265075
74703149	chr5:74703149:C:T	2.35383e-23	-1.71835	-1.33548	7.24226e-07	-1.92112	-1.30746	5.90335e-06	-1.90833	-1.33165
74703380	chr5:74703380:T:C	7.90217e-23	-2.23874	0.396	2.54719e-06	-2.24928	0.278337	2.39912e-05	-2.24941	0.411589
74703401	chr5:74703401:C:T	4.98129e-23	-2.30419	-6.68458e-10	1.81073e-06	-2.3122	-6.68458e-10	1.4846e-05	-2.31777	-6.68458e-10
74703614	chr5:74703614:C:T	1.63366e-23	-2.16397	-1.25508	6.28502e-07	-2.14965	-1.22069	4.98603e-06	-2.17488	-1.23399
74703616	chr5:74703616:A:T	1.6336e-23	-2.16401	-1.25508	6.29369e-07	-2.14828	-1.22069	4.99233e-06	-2.17361	-1.23399
74703817	chr5:74703817:G:A	4.97115e-22	-9.12748e-10	-0.00363897	2.03853e-05	-9.12748e-10	0.108885	0.000172617	-9.12748e-10	0.135572
74703957	chr5:74703957:A:G	1.64058e-23	-2.15905	-1.25577	6.31931e-07	-2.14307	-1.22183	5.01159e-06	-2.16881	-1.23494
74703969	chr5:74703969:G:A	1.38822e-22	-9.12748e-10	-1.27927	5.17851e-06	-9.12748e-10	-1.26141	4.16617e-05	-9.12748e-10	-1.28592
74704006	chr5:74704006:G:C	1.63142e-23	-2.14728	-1.27315	6.2749e-07	-2.13063	-1.24132	4.97501e-06	-2.15737	-1.25371
74704009	chr5:74704009:C:T	9.20354e-23	-1.69029	-6.68458e-10	2.1348e-06	-2.14755	-6.68458e-10	1.83365e-05	-2.10661	-6.68458e-10
74704042	chr5:74704042:A:G	1.3267e-22	-9.12748e-10	-1.32459	4.91992e-06	-9.12748e-10	-1.31264	3.9895e-05	-9.12748e-10	-1.32925
74704259	chr5:74704259:C:T	1.49408e-23	-2.14553	-1.36284	4.84487e-07	-2.28251	-1.34808	3.87248e-06	-2.30339	-1.35822
74704529	chr5:74704529:C:T	3.06207e-21	-9.12748e-10	1.81439	9.81951e-05	-9.12748e-10	1.68103	0.000902265	-9.12748e-10	1.7894
74704574	chr5:74704574:G:A	1.64601e-23	-2.24516	-1.16637	5.72413e-07	-2.25655	-1.20727	4.93028e-06	-2.25543	-1.16468
74704945	chr5:74704945:A:T	2.02801e-22	-9.12748e-10	-0.900236	7.49359e-06	-9.12748e-10	-0.89188	6.53807e-05	-9.12748e-10	-0.835277
74705535	chr5:74705535:A:C	4.91265e-23	-2.31806	-6.68458e-10	1.87329e-06	-2.27823	-6.68458e-10	1.55665e-05	-2.27038	-6.68458e-10
74705656	chr5:74705656:C:A	4.92769e-23	-2.31501	-6.68458e-10	1.81733e-06	-2.30856	-6.68458e-10	1.51287e-05	-2.29891	-6.68458e-10
74705757	chr5:74705757:A:G	2.73466e-22	-9.12748e-10	-0.601285	9.96954e-06	-9.12748e-10	-0.606393	8.82546e-05	-9.12748e-10	-0.535278
74705792	chr5:74705792:T:C	1.2583e-23	-2.31596	-1.36415	4.61566e-07	-2.31729	-1.36177	3.81565e-06	-2.31306	-1.36333
74705874	chr5:74705874:G:T	2.11857e-22	-9.12748e-10	-0.85655	7.80406e-06	-9.12748e-10	-0.851284	6.82929e-05	-9.12748e-10	-0.791698
74706152	chr5:74706152:G:A	1.49171e-23	-2.17012	-1.33984	5.62272e-07	-2.15834	-1.32336	4.49299e-06	-2.18261	-1.33038
74706447	chr5:74706447:G:A	1.37135e-22	-9.12748e-10	-1.2915	5.18991e-06	-9.12748e-10	-1.25921	4.30407e-05	-9.12748e-10	-1.25336
74706479	chr5:74706479:G:A	1.27659e-22	-9.12748e-10	-1.3631	4.67395e-06	-9.12748e-10	-1.36392	3.8524e-05	-9.12748e-10	-1.36422
74706489	chr5:74706489:G:C	1.33862e-22	-9.12748e-10	-1.31565	4.96855e-06	-9.12748e-10	-1.3028	4.02188e-05	-9.12748e-10	-1.32117
74706506	chr5:74706506:G:A	1.35515e-23	-2.31514	-1.29082	5.26759e-07	-2.31795	-1.22899	4.14455e-06	-2.31714	-1.27657
74706569	chr5:74706569:G:A	1.2883e-23	-2.31939	-1.33716	4.63686e-07	-2.3188	-1.35568	3.88591e-06	-2.31858	-1.33957
74706578	chr5:74706578:G:A	1.36093e-22	-9.12748e-10	-1.29912	5.06139e-06	-9.12748e-10	-1.28429	4.08502e-05	-9.12748e-10	-1.30559
74706613	chr5:74706613:G:A	2.20124e-23	-2.3159	-0.804953	8.79631e-07	-2.31168	-0.722504	7.02875e-06	-2.29527	-0.770222
74706689	chr5:74706689:G:C	1.93957e-23	-2.29568	-0.951727	7.41716e-07	-2.31071	-0.894008	5.99918e-06	-2.31845	-0.905427
74706832	chr5:74706832:G:A	1.57816e-23	-2.29096	-1.16266	6.46734e-07	-2.29875	-1.04299	4.83216e-06	-2.31629	-1.12392
74707454	chr5:74707454:T:C	2.17286e-23	-2.31658	-0.817248	8.76312e-07	-2.30735	-0.730613	7.01817e-06	-2.28765	-0.779348
74707838	chr5:74707838:C:T	3.19925e-22	-9.12748e-10	-0.444376	1.38354e-05	-9.12748e-10	-0.278694	0.000105908	-9.12748e-10	-0.352931
74707863	chr5:74707863:T:G	1.45636e-22	-9.12748e-10	-1.23135	5.58589e-06	-9.12748e-10	-1.18568	4.64089e-05	-9.12748e-10	-1.17801
74708325	chr5:74708325:G:A	1.59979e-22	-9.12748e-10	-1.13742	6.11642e-06	-9.12748e-10	-1.09495	4.98304e-05	-9.12748e-10	-1.10688
74708526	chr5:74708526:G:A	1.71828e-23	-2.12127	-1.24728	6.54261e-07	-2.04192	-1.28826	5.16204e-06	-2.10996	-1.26421
74708532	chr5:74708532:G:T	1.5846e-23	-2.10765	-1.34189	6.04319e-07	-2.08384	-1.32574	4.79387e-06	-2.11543	-1.33274
74708689	chr5:74708689:CAAAG:C	1.35046e-22	-9.12748e-10	-1.30685	4.84113e-06	-9.12748e-10	-1.32878	4.02294e-05	-9.12748e-10	-1.32091
74709002	chr5:74709002:C:T	1.28594e-22	-9.12748e-10	-1.3558	4.68052e-06	-9.12748e-10	-1.36252	3.86668e-05	-9.12748e-10	-1.36052
74709153	chr5:74709153:C:T	2.81717e-23	-2.24172	-0.632427	1.20677e-06	-2.25077	-0.467211	8.84515e-06	-2.2857	-0.549935
74709481	chr5:74709481:T:G	1.7528e-22	-9.12748e-10	-1.04608	6.26596e-06	-9.12748e-10	-1.0708	5.19915e-05	-9.12748e-10	-1.06442
74709533	chr5:74709533:G:T	1.31843e-21	0.971736	-6.68458e-10	1.29117e-05	-0.347795	-6.68458e-10	0.000155808	0.0331211	-6.68458e-10
74709654	chr5:74709654:C:T	1.64175e-23	-2.09626	-1.31785	6.39491e-07	-2.00957	-1.34344	4.97088e-06	-2.08222	-1.32969
74709862	chr5:74709862:G:T	2.01162e-22	-9.12748e-10	-0.908349	7.4773e-06	-9.12748e-10	-0.894056	6.18509e-05	-9.12748e-10	-0.890778
74710038	chr5:74710038:A:G	1.55295e-22	-9.12748e-10	-1.16713	5.92372e-06	-9.12748e-10	-1.12696	4.82675e-05	-9.12748e-10	-1.13874
74710122	chr5:74710122:C:G	1.40884e-23	-2.31017	-1.25693	5.5393e-07	-2.31289	-1.18375	4.29253e-06	-2.31935	-1.23928
74710136	chr5:74710136:C:T	1.28339e-23	-2.31632	-1.34405	4.77521e-07	-2.31442	-1.33066	3.89611e-06	-2.31806	-1.33747
74710298	chr5:74710298:A:G	1.8866e-23	-2.06984	-1.20526	7.38884e-07	-2.04545	-1.1631	5.7944e-06	-2.07935	-1.17926
74710319	chr5:74710319:C:A	1.39054e-23	-2.31362	-1.26656	5.45409e-07	-2.31571	-1.19644	4.25056e-06	-2.3187	-1.24975
74710341	chr5:74710341:G:T	2.21113e-23	-2.21568	-0.900695	8.62325e-07	-2.24968	-0.804371	6.85817e-06	-2.27703	-0.813035
74710420	chr5:74710420:G:A	2.04813e-23	-2.24802	-0.944931	6.99347e-07	-2.25778	-1.00575	6.1474e-06	-2.25679	-0.942681
74710518	chr5:74710518:T:C	1.96111e-22	-9.12748e-10	-0.93378	7.22417e-06	-9.12748e-10	-0.928495	6.29181e-05	-9.12748e-10	-0.87367
74710524	chr5:74710524:T:G	1.97202e-22	-9.12748e-10	-0.928231	7.26572e-06	-9.12748e-10	-0.922761	6.32929e-05	-9.12748e-10	-0.867731
74710636	chr5:74710636:C:T	1.73115e-23	-2.03993	-1.32116	6.81283e-07	-1.94429	-1.34542	5.24853e-06	-2.02503	-1.33253
74710788	chr5:74710788:T:C	1.66388e-23	-2.31658	-1.08414	6.37196e-07	-2.31937	-1.03724	5.2774e-06	-2.31642	-1.03566
74710860	chr5:74710860:C:G	1.9954e-22	-9.12748e-10	-0.916445	7.50873e-06	-9.12748e-10	-0.889861	6.50625e-05	-9.12748e-10	-0.840155
74711739	chr5:74711739:A:G	4.25963e-22	-9.12748e-10	-0.158109	1.71478e-05	-9.12748e-10	-0.0640607	0.000144362	-9.12748e-10	-0.0431785
74711750	chr5:74711750:T:G	1.37691e-23	-2.31511	-1.27492	5.09379e-07	-2.31924	-1.26125	4.19475e-06	-2.31757	-1.2641
74711799	chr5:74711799:G:A	2.05851e-22	-9.12748e-10	-0.885309	7.58506e-06	-9.12748e-10	-0.879747	6.62476e-05	-9.12748e-10	-0.822104
74712372	chr5:74712372:T:G	1.29543e-22	-9.12748e-10	-1.34844	4.85238e-06	-9.12748e-10	-1.32646	3.94935e-05	-9.12748e-10	-1.33937
74712601	chr5:74712601:T:C	2.72171e-23	-2.23989	-0.668724	1.16308e-06	-2.2488	-0.506055	8.53869e-06	-2.28432	-0.586581
74712691	chr5:74712691:C:T	3.66286e-22	-9.12748e-10	-0.309046	1.30149e-05	-9.12748e-10	-0.339831	0.000107668	-9.12748e-10	-0.336455
74712698	chr5:74712698:C:T	2.73874e-23	-2.2391	-0.66328	1.17088e-06	-2.24801	-0.500158	8.58915e-06	-2.28374	-0.581266
74712849	chr5:74712849:C:T	3.71505e-22	-9.12748e-10	-0.2949	1.32319e-05	-9.12748e-10	-0.323299	0.000109333	-9.12748e-10	-0.32111
74713196	chr5:74713196:G:A	2.86428e-22	-9.12748e-10	-0.554973	1.04621e-05	-9.12748e-10	-0.558166	9.26497e-05	-9.12748e-10	-0.486679
74713254	chr5:74713254:C:A	4.82027e-22	-9.12748e-10	-0.034461	1.95365e-05	-9.12748e-10	0.0663546	0.0001647	-9.12748e-10	0.0886195
74713374	chr5:74713374:T:G	5.70065e-23	-2.1693	-6.68458e-10	2.28667e-06	-2.07883	-6.68458e-10	1.88979e-05	-2.07645	-6.68458e-10
74713502	chr5:74713502:A:G	1.17513e-21	-0.125588	0.982262	1.57628e-05	-1.15609	1.00782	0.000115524	-1.12097	0.854947
74713988	chr5:74713988:C:T	1.29785e-22	-9.12748e-10	-1.34658	4.705e-06	-9.12748e-10	-1.3573	3.89298e-05	-9.12748e-10	-1.35374
74714027	chr5:74714027:G:C	1.74831e-22	-9.12748e-10	-1.04864	6.25057e-06	-9.12748e-10	-1.07325	5.18624e-05	-9.12748e-10	-1.06691
74714244	chr5:74714244:A:T	1.29785e-22	-9.12748e-10	-1.34658	4.705e-06	-9.12748e-10	-1.3573	3.89298e-05	-9.12748e-10	-1.35374
74714277	chr5:74714277:C:G	1.57672e-22	0.204875	-1.35682	1.81374e-06	-0.950755	-1.35978	1.8232e-05	-0.761025	-1.3513
74714794	chr5:74714794:G:A	1.29785e-22	-9.12748e-10	-1.34658	4.705e-06	-9.12748e-10	-1.3573	3.89298e-05	-9.12748e-10	-1.35374
74714934	chr5:74714934:C:T	3.2826e-22	-9.12748e-10	-0.418654	1.1748e-05	-9.12748e-10	-0.442245	9.71453e-05	-9.12748e-10	-0.439297
74715459	chr5:74715459:CT:C	1.80538e-23	-2.0677	-1.25141	7.06667e-07	-2.03751	-1.21561	5.54941e-06	-2.07221	-1.2296
74715991	chr5:74715991:T:G	1.45697e-22	-9.12748e-10	-1.23093	5.59804e-06	-9.12748e-10	-1.18351	4.49198e-05	-9.12748e-10	-1.21062
74716027	chr5:74716027:AAAAAAAAAAAAAAAT:A	1.89809e-22	-9.12748e-10	-0.966443	6.57104e-06	-9.12748e-10	-1.02326	5.49929e-05	-9.12748e-10	-1.0083
74716033	chr5:74716033:AAAAAAAAAT:A	1.08483e-22	-1.52587	-6.68458e-10	2.82406e-06	-1.86775	-6.68458e-10	2.38663e-05	-1.84304	-6.68458e-10
74716734	chr5:74716734:G:A	4.82292e-22	-9.12748e-10	-0.0339102	1.95497e-05	-9.12748e-10	0.0670331	0.000164809	-9.12748e-10	0.0892828
74716762	chr5:74716762:T:A	1.2792e-22	-9.12748e-10	-1.36106	4.67541e-06	-9.12748e-10	-1.36361	3.86267e-05	-9.12748e-10	-1.36156
74716915	chr5:74716915:C:T	7.94094e-23	-1.83784	-6.68458e-10	2.67504e-06	-1.92196	-6.68458e-10	2.10527e-05	-1.96848	-6.68458e-10
74716918	chr5:74716918:G:A	1.63504e-22	-9.12748e-10	-1.11562	5.86979e-06	-9.12748e-10	-1.13611	4.84892e-05	-9.12748e-10	-1.13416
74717414	chr5:74717414:C:T	1.58824e-22	-9.12748e-10	-1.14466	6.07265e-06	-9.12748e-10	-1.10213	4.94386e-05	-9.12748e-10	-1.11477
74717428	chr5:74717428:C:G	4.47968e-23	-2.27801	-0.132318	1.47363e-06	-2.28483	-0.233366	1.35924e-05	-2.28429	-0.121707
74717786	chr5:74717786:A:G	1.92468e-23	-2.00099	-1.25413	5.24941e-07	-2.25845	-1.29194	4.25703e-06	-2.28619	-1.28074
74718812	chr5:74718812:A:G	1.29203e-22	-9.12748e-10	-1.35108	4.84513e-06	-9.12748e-10	-1.32795	4.00497e-05	-9.12748e-10	-1.32538
74719200	chr5:74719200:T:C	6.84216e-23	-2.24697	0.260201	2.22471e-06	-2.2554	0.149097	2.07271e-05	-2.25498	0.270922
74719409	chr5:74719409:A:T	1.6974e-23	-2.25216	-1.12862	5.89999e-07	-2.26075	-1.17281	5.10166e-06	-2.25945	-1.12649
74719525	chr5:74719525:A:C	1.77541e-23	-1.97263	-1.36322	5.33031e-07	-2.18553	-1.34957	4.16699e-06	-2.22924	-1.35907
74719622	chr5:74719622:C:T	4.80999e-22	-9.12748e-10	-0.0365951	1.94962e-05	-9.12748e-10	0.0642904	0.000164357	-9.12748e-10	0.0865378
74719815	chr5:74719815:A:G	1.39141e-22	-9.12748e-10	-1.27698	5.18491e-06	-9.12748e-10	-1.26018	4.17213e-05	-9.12748e-10	-1.28449
74720235	chr5:74720235:T:A	1.27981e-22	-9.12748e-10	-1.36058	4.75988e-06	-9.12748e-10	-1.34571	3.93176e-05	-9.12748e-10	-1.34383
74721041	chr5:74721041:AATATCAATCTAAAATATCTTTATGAATG:A	1.53794e-22	-9.12748e-10	-1.17685	5.74016e-06	-9.12748e-10	-1.15844	4.56049e-05	-9.12748e-10	-1.19549
74721052	chr5:74721052:A:C	1.65167e-21	1.19708	-6.68458e-10	1.53599e-05	-0.174165	-6.68458e-10	0.000188341	0.222748	-6.68458e-10
74721215	chr5:74721215:A:C	1.29765e-22	-9.12748e-10	-1.34674	4.70451e-06	-9.12748e-10	-1.35741	3.89251e-05	-9.12748e-10	-1.35387
74721674	chr5:74721674:C:T	1.30628e-23	-2.31939	-1.3233	4.84187e-07	-2.31698	-1.31423	4.01498e-06	-2.30819	-1.31728
74721945	chr5:74721945:G:A	1.33211e-22	-9.12748e-10	-1.32053	4.8029e-06	-9.12748e-10	-1.33671	3.98538e-05	-9.12748e-10	-1.33029
74721983	chr5:74721983:T:C	1.52536e-22	-9.12748e-10	-1.18506	5.80409e-06	-9.12748e-10	-1.14736	4.73151e-05	-9.12748e-10	-1.15868
74723377	chr5:74723377:A:G	4.58703e-22	-9.12748e-10	-0.0840579	1.84872e-05	-9.12748e-10	0.0111511	0.000156002	-9.12748e-10	0.0343669
74724204	chr5:74724204:C:T	1.42271e-23	-2.19309	-1.36422	5.35685e-07	-2.16955	-1.36058	4.28902e-06	-2.19655	-1.36289
74724410	chr5:74724410:G:A	1.35313e-22	0.0367837	-1.34166	1.64629e-06	-1.06024	-1.34716	1.66155e-05	-0.872525	-1.33264
74725234	chr5:74725234:CAA:C	5.05047e-22	-9.12748e-10	0.0121902	2.04605e-05	-9.12748e-10	0.11257	0.000173999	-9.12748e-10	0.143543
74725310	chr5:74725310:G:A	5.43598e-22	-9.12748e-10	0.085749	2.20797e-05	-9.12748e-10	0.188729	0.000187915	-9.12748e-10	0.220487
74725376	chr5:74725376:T:C	6.52218e-23	-2.03467	-6.68458e-10	2.3454e-06	-2.05347	-6.68458e-10	1.92513e-05	-2.05792	-6.68458e-10
74725930	chr5:74725930:G:A	4.94528e-22	-9.12748e-10	-0.00885669	1.99942e-05	-9.12748e-10	0.0895146	0.000169858	-9.12748e-10	0.119457
74726021	chr5:74726021:TACTCAA:T	1.44961e-23	-2.28958	-1.249	5.81169e-07	-2.29436	-1.15428	4.39023e-06	-2.31491	-1.22121
74726395	chr5:74726395:G:C	2.61407e-22	-0.646383	-6.68458e-10	9.51084e-06	-0.653495	-6.68458e-10	7.26774e-05	-0.729474	-6.68458e-10
74726841	chr5:74726841:C:T	1.31272e-22	-9.12748e-10	-1.33519	4.96901e-06	-9.12748e-10	-1.30271	4.01556e-05	-9.12748e-10	-1.32274
74727216	chr5:74727216:C:T	1.27286e-23	-2.31338	-1.35523	4.77743e-07	-2.31552	-1.32909	3.83788e-06	-2.3186	-1.35199
74728973	chr5:74728973:C:G	1.28439e-22	-9.12748e-10	-1.35701	4.68594e-06	-9.12748e-10	-1.36136	3.86924e-05	-9.12748e-10	-1.35986
74729044	chr5:74729044:A:G	1.48408e-23	-2.30926	-1.20582	5.58627e-07	-2.31771	-1.17049	4.55305e-06	-2.31884	-1.18087
74729048	chr5:74729048:G:A	1.68482e-23	-2.08648	-1.30174	6.53947e-07	-2.0578	-1.27286	5.14952e-06	-2.09109	-1.28551
74729129	chr5:74729129:G:A	2.1888e-22	-9.12748e-10	-0.823935	7.78859e-06	-9.12748e-10	-0.853268	6.53737e-05	-9.12748e-10	-0.835384
74729325	chr5:74729325:A:G	1.46618e-23	-2.31269	-1.21452	5.52506e-07	-2.31896	-1.18026	4.51577e-06	-2.31747	-1.19046
74729441	chr5:74729441:A:G	1.40911e-23	-2.29563	-1.27129	5.60169e-07	-2.30093	-1.18451	4.27245e-06	-2.31739	-1.24593
74729893	chr5:74729893:T:C	2.18815e-22	-9.12748e-10	-0.824233	7.78597e-06	-9.12748e-10	-0.853605	6.53495e-05	-9.12748e-10	-0.835754
74730050	chr5:74730050:T:TGGTC	1.76346e-22	-9.12748e-10	-1.04001	6.31076e-06	-9.12748e-10	-1.06367	5.29129e-05	-9.12748e-10	-1.04686
74730551	chr5:74730551:T:C	2.71534e-22	-9.12748e-10	-0.608374	9.7139e-06	-9.12748e-10	-0.63237	8.11537e-05	-9.12748e-10	-0.619159
74730844	chr5:74730844:G:A	1.28436e-22	-9.12748e-10	-1.35703	4.67914e-06	-9.12748e-10	-1.36281	3.86277e-05	-9.12748e-10	-1.36153
74730845	chr5:74730845:C:T	1.33445e-22	-9.12748e-10	-1.31877	4.92363e-06	-9.12748e-10	-1.31188	3.99448e-05	-9.12748e-10	-1.32801
74731059	chr5:74731059:T:C	1.44069e-23	-2.29625	-1.24851	5.63797e-07	-2.27719	-1.20179	4.64374e-06	-2.23692	-1.24307
74731611	chr5:74731611:T:G	1.46114e-22	-9.12748e-10	-1.22807	5.42993e-06	-9.12748e-10	-1.214	4.34076e-05	-9.12748e-10	-1.24487
74731872	chr5:74731872:C:T	1.63863e-22	-9.12748e-10	-1.11343	5.8819e-06	-9.12748e-10	-1.13405	4.85919e-05	-9.12748e-10	-1.13205
74732592	chr5:74732592:C:G	9.42469e-23	-1.66654	-6.68458e-10	3.83507e-06	-1.56174	-6.68458e-10	3.14615e-05	-1.56674	-6.68458e-10
74732602	chr5:74732602:T:C	1.94738e-22	-9.12748e-10	-0.940807	7.56894e-06	-9.12748e-10	-0.881875	6.12927e-05	-9.12748e-10	-0.899844
74733231	chr5:74733231:C:T	1.27536e-22	-9.12748e-10	-1.36406	4.67782e-06	-9.12748e-10	-1.36309	3.85409e-05	-9.12748e-10	-1.36378
74733727	chr5:74733727:T:C	2.42855e-22	-9.12748e-10	-0.719997	9.47884e-06	-9.12748e-10	-0.656866	7.63614e-05	-9.12748e-10	-0.680027
74733761	chr5:74733761:A:T	1.51892e-23	-2.25107	-1.24081	5.50165e-07	-2.23237	-1.27109	4.55662e-06	-2.25748	-1.24144
74734243	chr5:74734243:G:A	1.34061e-22	-9.12748e-10	-1.31416	4.94721e-06	-9.12748e-10	-1.3071	4.01096e-05	-9.12748e-10	-1.32389
74734256	chr5:74734256:T:C	1.72655e-23	-2.09806	-1.26569	6.74497e-07	-2.06881	-1.23091	5.30384e-06	-2.10156	-1.24552
74734513	chr5:74734513:G:A	1.64728e-23	-2.08979	-1.32096	5.12163e-07	-2.23595	-1.33909	4.4219e-06	-2.20933	-1.3196
74734540	chr5:74734540:TC:T	2.26765e-22	-9.12748e-10	-0.788545	8.35833e-06	-9.12748e-10	-0.782669	7.34588e-05	-9.12748e-10	-0.718779
74735316	chr5:74735316:T:C	1.3125e-22	-9.12748e-10	-1.33536	4.71963e-06	-9.12748e-10	-1.3542	3.92244e-05	-9.12748e-10	-1.34621
74735700	chr5:74735700:G:A	1.57326e-23	-2.31682	-1.13991	5.97512e-07	-2.31931	-1.10159	4.89735e-06	-2.31409	-1.11272
74735871	chr5:74735871:T:C	5.72376e-22	-9.12748e-10	0.137336	2.33869e-05	-9.12748e-10	0.246249	0.000198865	-9.12748e-10	0.27712
74736191	chr5:74736191:A:T	1.84321e-22	-0.995784	-6.68458e-10	1.16874e-05	-0.447416	-6.68458e-10	8.58931e-05	-0.562401	-6.68458e-10
74736291	chr5:74736291:G:A	1.5124e-23	-2.30268	-1.1935	5.66471e-07	-2.31425	-1.16001	4.6015e-06	-2.31933	-1.16979
74737043	chr5:74737043:C:T	1.88792e-22	-9.12748e-10	-0.971815	6.74599e-06	-9.12748e-10	-0.99698	5.62764e-05	-9.12748e-10	-0.985229
74737072	chr5:74737072:T:C	1.46109e-23	-2.31233	-1.21837	5.50449e-07	-2.31878	-1.18417	4.49762e-06	-2.31781	-1.19415
74737484	chr5:74737484:T:C	2.02186e-23	-2.24586	-0.959993	6.93448e-07	-2.25352	-1.01849	6.02887e-06	-2.25301	-0.965931
74737833	chr5:74737833:A:G	5.95285e-23	-2.126	-6.68458e-10	2.42036e-06	-2.02201	-6.68458e-10	1.99809e-05	-2.02073	-6.68458e-10
74737876	chr5:74737876:G:A	1.5538e-23	-2.31159	-1.15759	5.86448e-07	-2.31845	-1.12114	4.78441e-06	-2.31828	-1.13186
74738119	chr5:74738119:C:T	1.60948e-23	-2.31843	-1.11553	6.68461e-07	-2.3192	-0.989508	5.07803e-06	-2.31361	-1.07697
74738420	chr5:74738420:G:A	1.72899e-23	-2.31255	-1.04979	6.58662e-07	-2.31882	-1.00466	5.37846e-06	-2.31783	-1.01527
74738750	chr5:74738750:T:C	2.03212e-22	-9.12748e-10	-0.898209	8.31533e-06	-9.12748e-10	-0.787827	6.62938e-05	-9.12748e-10	-0.821407
74739155	chr5:74739155:T:TGC	2.1888e-22	-9.12748e-10	-0.823935	7.78859e-06	-9.12748e-10	-0.853268	6.53737e-05	-9.12748e-10	-0.835384
74739160	chr5:74739160:A:C	1.51456e-23	-2.13948	-1.35527	5.97826e-07	-2.05664	-1.36375	4.62214e-06	-2.12432	-1.36032
74740067	chr5:74740067:T:C	1.28498e-22	-9.12748e-10	-1.35655	4.68305e-06	-9.12748e-10	-1.36198	3.86593e-05	-9.12748e-10	-1.36072
74740204	chr5:74740204:G:T	3.5591e-22	-9.12748e-10	-0.337784	1.26789e-05	-9.12748e-10	-0.365992	0.000104779	-9.12748e-10	-0.363652
74740330	chr5:74740330:C:T	1.82878e-22	-9.12748e-10	-1.00364	7.04226e-06	-9.12748e-10	-0.953999	5.71676e-05	-9.12748e-10	-0.969518
74740423	chr5:74740423:A:G	1.31476e-22	-9.12748e-10	-1.33364	4.84379e-06	-9.12748e-10	-1.32823	3.94166e-05	-9.12748e-10	-1.34132
74740948	chr5:74740948:A:T	1.2764e-22	-9.12748e-10	-1.36325	4.73647e-06	-9.12748e-10	-1.35064	3.87016e-05	-9.12748e-10	-1.35962
74740969	chr5:74740969:A:T	5.8551e-23	-1.87621	-0.266351	1.88379e-06	-2.17056	-0.102086	1.35333e-05	-2.15338	-0.256978
74741561	chr5:74741561:T:A	1.48338e-23	-2.31775	-1.1978	5.63364e-07	-2.31872	-1.16104	4.67014e-06	-2.31363	-1.16068
74741680	chr5:74741680:A:G	2.21929e-22	-9.12748e-10	-0.810104	8.18139e-06	-9.12748e-10	-0.804066	7.18166e-05	-9.12748e-10	-0.741389
74742021	chr5:74742021:C:T	2.26733e-22	-9.12748e-10	-0.788688	8.35823e-06	-9.12748e-10	-0.78268	7.34536e-05	-9.12748e-10	-0.71885
74742361	chr5:74742361:G:C	5.57558e-23	-2.19148	-6.68458e-10	2.23184e-06	-2.1031	-6.68458e-10	1.84345e-05	-2.10128	-6.68458e-10
74743141	chr5:74743141:A:T	2.25891e-22	-9.12748e-10	-0.792407	8.32641e-06	-9.12748e-10	-0.786496	7.31616e-05	-9.12748e-10	-0.722833
74743626	chr5:74743626:CCTT:C	5.73557e-22	-9.12748e-10	0.139396	2.34378e-05	-9.12748e-10	0.248422	0.000199297	-9.12748e-10	0.27929
74744024	chr5:74744024:T:C	1.30876e-22	-9.12748e-10	-1.33821	4.72756e-06	-9.12748e-10	-1.35252	3.91168e-05	-9.12748e-10	-1.34895
74744183	chr5:74744183:TC:T	1.48067e-23	-2.30864	-1.20874	5.57166e-07	-2.31747	-1.17335	4.53895e-06	-2.31895	-1.18386
74744186	chr5:74744186:ATACAGCATGT:A	1.49488e-23	-2.31266	-1.19517	5.64404e-07	-2.3189	-1.15902	4.60947e-06	-2.31759	-1.1698
74744615	chr5:74744615:T:C	1.76316e-22	-9.12748e-10	-1.04018	6.30963e-06	-9.12748e-10	-1.06385	5.29026e-05	-9.12748e-10	-1.04705
74744782	chr5:74744782:T:C	5.70324e-22	-9.12748e-10	0.133744	2.30304e-05	-9.12748e-10	0.230887	0.000195458	-9.12748e-10	0.259843
74744927	chr5:74744927:A:G	5.7212e-22	-9.12748e-10	0.136888	2.3378e-05	-9.12748e-10	0.245868	0.000198788	-9.12748e-10	0.276736
74745057	chr5:74745057:G:A	2.86258e-23	-1.50069	-1.35746	8.24502e-07	-1.75843	-1.34048	6.82466e-06	-1.73996	-1.355
74745299	chr5:74745299:T:C	2.64814e-23	-1.83059	-1.10543	6.07279e-07	-2.18908	-1.21561	5.00056e-06	-2.23678	-1.16917
74745481	chr5:74745481:A:G	1.75695e-22	-9.12748e-10	-1.04371	6.77349e-06	-9.12748e-10	-0.992912	5.4995e-05	-9.12748e-10	-1.00826
74745504	chr5:74745504:C:G	1.51098e-23	-2.3015	-1.19562	5.6753e-07	-2.31359	-1.1588	4.59977e-06	-2.31925	-1.17025
74746624	chr5:74746624:T:C	6.28195e-22	-9.12748e-10	0.23039	2.57039e-05	-9.12748e-10	0.340716	0.000218742	-9.12748e-10	0.37239
74746961	chr5:74746961:T:C	1.32352e-22	-9.12748e-10	-1.327	4.87868e-06	-9.12748e-10	-1.32105	3.96456e-05	-9.12748e-10	-1.33552
74747958	chr5:74747958:C:T	1.74663e-22	-9.12748e-10	-1.0496	6.73793e-06	-9.12748e-10	-0.998175	5.46909e-05	-9.12748e-10	-1.01381
74748109	chr5:74748109:C:T	3.05414e-23	-1.78708	-1.0063	7.25455e-07	-2.16354	-1.06335	5.85447e-06	-2.2091	-1.0392
74748780	chr5:74748780:G:A	1.35834e-23	-2.31862	-1.28499	5.0754e-07	-2.31088	-1.27323	4.23062e-06	-2.29797	-1.27518
74748784	chr5:74748784:G:A	1.49788e-23	-2.14664	-1.35919	5.74448e-07	-2.11194	-1.34834	4.56738e-06	-2.14294	-1.35363
74749319	chr5:74749319:A:G	1.06003e-22	-1.54899	-6.68458e-10	4.63491e-06	-1.37231	-6.68458e-10	3.77979e-05	-1.38325	-6.68458e-10
74749731	chr5:74749731:C:T	1.32352e-22	-9.12748e-10	-1.327	4.87868e-06	-9.12748e-10	-1.32105	3.96456e-05	-9.12748e-10	-1.33552
74749756	chr5:74749756:T:C	1.32352e-22	-9.12748e-10	-1.327	4.87868e-06	-9.12748e-10	-1.32105	3.96456e-05	-9.12748e-10	-1.33552
74750398	chr5:74750398:C:A	6.8422e-23	-1.98677	-6.68458e-10	2.8095e-06	-1.87292	-6.68458e-10	2.23537e-05	-1.90851	-6.68458e-10
74750639	chr5:74750639:C:T	1.41735e-23	-2.206	-1.35508	5.41479e-07	-2.18158	-1.3378	4.3156e-06	-2.20783	-1.34544
74750831	chr5:74750831:A:G	1.5325e-23	-2.30714	-1.17584	5.76514e-07	-2.31699	-1.13969	4.6892e-06	-2.31917	-1.15107
74751611	chr5:74751611:G:A	1.3254e-23	-2.31911	-1.30905	4.93189e-07	-2.31308	-1.29971	4.10696e-06	-2.30143	-1.30139
74751867	chr5:74751867:C:T	1.41497e-23	-2.2193	-1.34346	5.41513e-07	-2.19489	-1.32443	4.31712e-06	-2.21977	-1.33315
74752138	chr5:74752138:T:G	1.60357e-23	-2.3091	-1.12854	6.05775e-07	-2.31773	-1.08944	4.9429e-06	-2.31888	-1.09867
74752424	chr5:74752424:C:T	1.32383e-22	-9.12748e-10	-1.32676	4.87961e-06	-9.12748e-10	-1.32086	3.9652e-05	-9.12748e-10	-1.33536
74752662	chr5:74752662:C:A	2.60132e-21	-0.777424	2.42874	3.98968e-05	-1.71568	2.49604	0.000286323	-1.66648	2.30809
74753015	chr5:74753015:A:G	1.27556e-22	-9.12748e-10	-1.3639	4.67633e-06	-9.12748e-10	-1.36341	3.85337e-05	-9.12748e-10	-1.36397
74753371	chr5:74753371:G:A	5.61781e-23	-1.9318	-0.252138	1.85466e-06	-2.19912	-0.0891107	1.32786e-05	-2.18471	-0.244639
74754384	chr5:74754384:G:T	1.30822e-23	-2.31263	-1.32857	4.99572e-07	-2.31456	-1.28537	3.95338e-06	-2.31898	-1.32196
74754446	chr5:74754446:G:A	1.5778e-23	-2.30665	-1.1472	5.96834e-07	-2.3165	-1.10555	4.8565e-06	-2.31928	-1.1159
74754615	chr5:74754615:G:A	1.31983e-22	-9.12748e-10	-1.32979	4.86409e-06	-9.12748e-10	-1.32405	3.95501e-05	-9.12748e-10	-1.33794
74754927	chr5:74754927:C:T	1.52007e-23	-2.26174	-1.22937	5.50039e-07	-2.24293	-1.26076	4.56804e-06	-2.26643	-1.22999
74755020	chr5:74755020:C:T	5.69947e-22	-9.12748e-10	0.133082	2.32867e-05	-9.12748e-10	0.241954	0.000197988	-9.12748e-10	0.272701
74755302	chr5:74755302:T:C	2.26924e-22	-9.12748e-10	-0.787848	8.36794e-06	-9.12748e-10	-0.78152	7.35415e-05	-9.12748e-10	-0.717654
74755407	chr5:74755407:T:A	1.51743e-23	-2.29328	-1.19958	6.18356e-07	-2.29733	-1.08929	4.63872e-06	-2.31604	-1.16503
74755604	chr5:74755604:C:T	1.27855e-22	-9.12748e-10	-1.36157	4.71746e-06	-9.12748e-10	-1.35466	3.88096e-05	-9.12748e-10	-1.35684
74755760	chr5:74755760:T:A	7.27227e-23	-1.92581	-6.68458e-10	2.26569e-06	-2.08805	-6.68458e-10	1.83938e-05	-2.10349	-6.68458e-10
74755932	chr5:74755932:C:T	5.68347e-22	-9.12748e-10	0.130272	2.32157e-05	-9.12748e-10	0.238903	0.00019739	-9.12748e-10	0.269677
74756031	chr5:74756031:C:T	1.74637e-23	-2.04536	-1.30698	7.23015e-07	-1.91855	-1.31171	5.96745e-06	-1.91815	-1.31104
74756595	chr5:74756595:G:A	5.78361e-23	-2.15485	-6.68458e-10	2.33222e-06	-2.05911	-6.68458e-10	1.92914e-05	-2.05584	-6.68458e-10
74756670	chr5:74756670:T:TAC	3.33899e-23	-2.28076	-0.423446	1.11928e-06	-2.28469	-0.508549	1.00346e-05	-2.28477	-0.424696
74756808	chr5:74756808:AG:A	3.5591e-22	-9.12748e-10	-0.337784	1.26789e-05	-9.12748e-10	-0.365992	0.000104779	-9.12748e-10	-0.363652
74756844	chr5:74756844:T:C	2.27704e-22	-9.12748e-10	-0.784416	8.39532e-06	-9.12748e-10	-0.778254	7.3797e-05	-9.12748e-10	-0.714186
74757774	chr5:74757774:G:A	1.47285e-23	-2.16673	-1.35595	5.79486e-07	-2.08773	-1.36381	4.50567e-06	-2.14954	-1.36063
74757919	chr5:74757919:T:C	5.23905e-22	-9.12748e-10	0.0488499	2.3647e-05	-9.12748e-10	0.257307	0.000178656	-9.12748e-10	0.169957
74757939	chr5:74757939:A:G	1.54011e-23	-2.30035	-1.17767	6.29449e-07	-2.3032	-1.06564	4.71693e-06	-2.31808	-1.14627
74758269	chr5:74758269:T:C	5.71693e-22	-9.12748e-10	0.136141	2.33563e-05	-9.12748e-10	0.244939	0.0001986	-9.12748e-10	0.275787
74758770	chr5:74758770:A:G	1.54382e-23	-2.31042	-1.1652	6.34622e-07	-2.31294	-1.04771	4.78462e-06	-2.31928	-1.13082
74759914	chr5:74759914:T:G	7.187e-22	-9.12748e-10	0.364983	2.93592e-05	-9.12748e-10	0.47368	0.00025053	-9.12748e-10	0.508076
74760688	chr5:74760688:T:C	1.5635e-23	-2.25566	-1.20729	5.8662e-07	-2.26438	-1.17493	4.67842e-06	-2.2889	-1.18364
74760850	chr5:74760850:A:G	1.31683e-22	-9.12748e-10	-1.33207	4.82925e-06	-9.12748e-10	-1.33124	3.97949e-05	-9.12748e-10	-1.33177
74761973	chr5:74761973:T:C	1.78038e-22	-9.12748e-10	-1.03046	6.37934e-06	-9.12748e-10	-1.05286	5.31538e-05	-9.12748e-10	-1.04231
74762258	chr5:74762258:C:T	1.48248e-23	-2.29923	-1.21693	6.01237e-07	-2.30279	-1.11191	4.54152e-06	-2.31795	-1.18429
74762393	chr5:74762393:T:C	7.7053e-23	-1.86797	-6.68458e-10	3.19865e-06	-1.7432	-6.68458e-10	2.5985e-05	-1.75798	-6.68458e-10
74762435	chr5:74762435:T:C	1.51583e-23	-2.29095	-1.20296	6.16782e-07	-2.29545	-1.09372	4.62431e-06	-2.3153	-1.16888
74762573	chr5:74762573:G:T	1.32255e-23	-2.31453	-1.31578	5.08088e-07	-2.30306	-1.27997	4.16721e-06	-2.28488	-1.30337
74762788	chr5:74762788:A:G	1.44848e-23	-2.29171	-1.24765	5.81105e-07	-2.29608	-1.15268	4.39209e-06	-2.3156	-1.2201
74763022	chr5:74763022:TTAAAG:T	1.53077e-23	-2.25833	-1.22577	5.55026e-07	-2.23852	-1.25615	4.60791e-06	-2.26276	-1.22497
74763266	chr5:74763266:T:C	4.69177e-23	-1.49994	-0.864131	1.46163e-06	-1.75391	-0.772462	1.19007e-05	-1.73081	-0.808093
74763269	chr5:74763269:A:G	1.56071e-22	-1.16215	-6.68458e-10	3.09116e-06	-1.77738	-6.68458e-10	2.73908e-05	-1.7053	-6.68458e-10
74763550	chr5:74763550:G:C	2.2612e-22	-9.12748e-10	-0.791393	8.33692e-06	-9.12748e-10	-0.785233	7.32526e-05	-9.12748e-10	-0.72159
74763883	chr5:74763883:T:C	1.55167e-23	-2.30878	-1.16177	5.87249e-07	-2.31739	-1.12084	4.78279e-06	-2.31901	-1.13147
74763990	chr5:74763990:GT:G	2.25987e-22	-9.12748e-10	-0.791986	8.31864e-06	-9.12748e-10	-0.787429	7.31142e-05	-9.12748e-10	-0.723482
74764001	chr5:74764001:G:A	1.51015e-22	-9.12748e-10	-1.19508	5.82348e-06	-9.12748e-10	-1.14403	4.84441e-05	-9.12748e-10	-1.13509
74764026	chr5:74764026:G:A	1.56508e-23	-2.30652	-1.15543	5.92164e-07	-2.31673	-1.11317	4.81638e-06	-2.31923	-1.12425
74764343	chr5:74764343:G:A	5.74542e-22	-9.12748e-10	0.141112	2.34783e-05	-9.12748e-10	0.250151	0.00019965	-9.12748e-10	0.281061
74764632	chr5:74764632:GTTA:G	1.3274e-22	-9.12748e-10	-1.32407	4.89534e-06	-9.12748e-10	-1.31764	3.97527e-05	-9.12748e-10	-1.33283
74765175	chr5:74765175:CTTT:C	2.32964e-22	-9.12748e-10	-0.761578	8.58845e-06	-9.12748e-10	-0.755509	7.5588e-05	-9.12748e-10	-0.690206
74765256	chr5:74765256:T:G	3.16567e-23	-1.42025	-1.33726	9.08552e-07	-1.69331	-1.30852	7.45617e-06	-1.67382	-1.33264
74765315	chr5:74765315:C:A	1.27564e-22	-9.12748e-10	-1.36385	4.69406e-06	-9.12748e-10	-1.35963	3.86364e-05	-9.12748e-10	-1.36131
74765371	chr5:74765371:A:T	2.12259e-22	-0.854652	-6.68458e-10	5.54604e-06	-1.19284	-6.68458e-10	4.96943e-05	-1.10961	-6.68458e-10
74765456	chr5:74765456:G:A	1.57406e-23	-2.30407	-1.15215	5.94814e-07	-2.31513	-1.11031	4.83052e-06	-2.31939	-1.12116
74766717	chr5:74766717:T:A	1.27539e-22	-9.12748e-10	-1.36404	4.67753e-06	-9.12748e-10	-1.36316	3.85395e-05	-9.12748e-10	-1.36382
74766774	chr5:74766774:T:C	2.26737e-22	-9.12748e-10	-0.788668	8.78194e-06	-9.12748e-10	-0.733231	7.60447e-05	-9.12748e-10	-0.684182
74767244	chr5:74767244:G:A	1.45481e-23	-2.17174	-1.36326	5.73447e-07	-2.0995	-1.36252	4.42637e-06	-2.1637	-1.36422
74767425	chr5:74767425:T:C	1.46475e-23	-2.3154	-1.21279	5.53646e-07	-2.31938	-1.17778	4.58065e-06	-2.31654	-1.17712
74767774	chr5:74767774:G:C	6.09009e-23	-2.10321	-6.68458e-10	2.53183e-06	-1.97699	-6.68458e-10	1.99883e-05	-2.02036	-6.68458e-10
74767848	chr5:74767848:T:TA	5.73557e-22	-9.12748e-10	0.139396	2.34378e-05	-9.12748e-10	0.248422	0.000199297	-9.12748e-10	0.27929
74767953	chr5:74767953:G:A	1.27538e-22	-9.12748e-10	-1.36405	4.67765e-06	-9.12748e-10	-1.36313	3.85401e-05	-9.12748e-10	-1.36381
74768324	chr5:74768324:G:A	6.60393e-23	-2.02221	-6.68458e-10	2.55431e-06	-1.96814	-6.68458e-10	2.12312e-05	-1.96003	-6.68458e-10
74768489	chr5:74768489:T:C	1.49251e-23	-2.30545	-1.20397	6.0693e-07	-2.30933	-1.09594	4.59289e-06	-2.31932	-1.17168
74769047	chr5:74769047:G:A	1.86842e-22	-9.12748e-10	-0.9822	6.51374e-06	-9.12748e-10	-1.03201	5.44671e-05	-9.12748e-10	-1.01791
74769182	chr5:74769182:G:A	2.09092e-22	-9.12748e-10	-0.869687	8.15671e-06	-9.12748e-10	-0.807086	6.59732e-05	-9.12748e-10	-0.826256
74769352	chr5:74769352:A:G	1.49962e-22	-9.12748e-10	-1.20208	5.70089e-06	-9.12748e-10	-1.16531	4.65958e-05	-9.12748e-10	-1.17399
74769996	chr5:74769996:A:G	1.45368e-23	-2.3099	-1.22588	5.46218e-07	-2.31794	-1.19272	4.45384e-06	-2.31869	-1.20304
74770128	chr5:74770128:C:G	1.3774e-23	-2.24488	-1.3448	5.23778e-07	-2.22673	-1.32588	4.1902e-06	-2.24857	-1.33419
74770466	chr5:74770466:C:T	5.71328e-22	-9.12748e-10	0.135502	2.33412e-05	-9.12748e-10	0.244293	0.000198476	-9.12748e-10	0.275164
74770561	chr5:74770561:A:G	5.81173e-23	-2.15	-6.68458e-10	2.09802e-06	-2.16493	-6.68458e-10	1.73511e-05	-2.16185	-6.68458e-10
74770886	chr5:74770886:C:T	1.45905e-22	-1.2295	-6.68458e-10	5.44857e-06	-1.21057	-6.68458e-10	4.31758e-05	-1.25022	-6.68458e-10
74771152	chr5:74771152:C:T	1.367e-22	-9.12748e-10	-1.29467	4.96068e-06	-9.12748e-10	-1.30439	4.09489e-05	-9.12748e-10	-1.30318
74771902	chr5:74771902:G:A	2.73631e-23	-2.0053	-0.897965	9.36204e-07	-2.03157	-0.940276	8.08146e-06	-2.02613	-0.899797
74772017	chr5:74772017:CAA:C	1.49677e-22	-9.12748e-10	-1.20398	5.63443e-06	-9.12748e-10	-1.17703	4.5985e-05	-9.12748e-10	-1.18719
74772232	chr5:74772232:C:T	1.29122e-22	-9.12748e-10	-1.3517	4.70293e-06	-9.12748e-10	-1.35774	3.8974e-05	-9.12748e-10	-1.35261
74772285	chr5:74772285:C:T	1.89126e-22	-9.12748e-10	-0.970048	7.33585e-06	-9.12748e-10	-0.913155	5.94243e-05	-9.12748e-10	-0.930802
74772414	chr5:74772414:C:T	1.36179e-22	-9.12748e-10	-1.29849	5.14672e-06	-9.12748e-10	-1.26757	4.26823e-05	-9.12748e-10	-1.26172
74772949	chr5:74772949:C:T	1.33996e-23	-2.31731	-1.29993	5.00975e-07	-2.3074	-1.28973	4.18458e-06	-2.29246	-1.29163
74773100	chr5:74773100:G:A	1.27522e-22	-9.12748e-10	-1.36417	4.67972e-06	-9.12748e-10	-1.36269	3.85521e-05	-9.12748e-10	-1.36349
74773429	chr5:74773429:G:A	6.01049e-22	-9.12748e-10	0.186216	2.52498e-05	-9.12748e-10	0.32289	0.000214782	-9.12748e-10	0.354118
74773510	chr5:74773510:C:T	2.28911e-22	-9.12748e-10	-0.779126	8.57551e-06	-9.12748e-10	-0.757017	7.2668e-05	-9.12748e-10	-0.729603
74774038	chr5:74774038:A:G	1.76784e-23	-2.31602	-1.0241	7.4939e-07	-2.31763	-0.876798	5.5794e-06	-2.31695	-0.979475
74774148	chr5:74774148:C:A	1.74795e-22	-9.12748e-10	-1.04885	6.73588e-06	-9.12748e-10	-0.998479	5.46969e-05	-9.12748e-10	-1.0137
74774228	chr5:74774228:T:A	1.59286e-23	-2.31812	-1.12623	6.07852e-07	-2.31939	-1.08436	4.98026e-06	-2.31546	-1.09456
74774309	chr5:74774309:T:G	1.76148e-23	-2.31725	-1.02647	6.7423e-07	-2.31924	-0.980877	5.51067e-06	-2.3169	-0.991917
74774432	chr5:74774432:C:T	1.84469e-23	-2.31335	-0.984219	7.95965e-07	-2.31529	-0.818837	5.86248e-06	-2.31861	-0.928318
74774570	chr5:74774570:C:T	2.50238e-22	-9.12748e-10	-0.690049	9.79155e-06	-9.12748e-10	-0.624408	7.87861e-05	-9.12748e-10	-0.648767
74774667	chr5:74774667:A:G	1.41538e-23	-2.2931	-1.26937	5.11846e-07	-2.2804	-1.29526	4.25948e-06	-2.2969	-1.26946
74774670	chr5:74774670:A:G	1.49196e-22	-9.12748e-10	-1.2072	5.47174e-06	-9.12748e-10	-1.20633	4.56184e-05	-9.12748e-10	-1.19519
74774734	chr5:74774734:CAT:C	4.91278e-23	-2.31804	-6.68458e-10	1.79794e-06	-2.31928	-6.68458e-10	1.48295e-05	-2.31889	-6.68458e-10
74775312	chr5:74775312:G:A	1.7094e-22	-9.12748e-10	-1.07115	5.99866e-06	-9.12748e-10	-1.11439	5.00113e-05	-9.12748e-10	-1.10325
74775579	chr5:74775579:C:T	1.33456e-22	-1.31869	-6.68458e-10	3.3266e-06	-1.70398	-6.68458e-10	2.82474e-05	-1.6745	-6.68458e-10
74775812	chr5:74775812:C:T	5.01825e-22	-9.12748e-10	0.00579098	2.10015e-05	-9.12748e-10	0.138665	0.000178377	-9.12748e-10	0.168394
74776070	chr5:74776070:G:A	1.37601e-22	-9.12748e-10	-1.2881	5.11427e-06	-9.12748e-10	-1.27389	4.12394e-05	-9.12748e-10	-1.29611
74776174	chr5:74776174:A:C	2.07622e-22	-9.12748e-10	-0.87674	7.41405e-06	-9.12748e-10	-0.902551	6.11208e-05	-9.12748e-10	-0.902652
74777522	chr5:74777522:T:C	1.4754e-22	-9.12748e-10	-1.21836	5.57394e-06	-9.12748e-10	-1.18783	4.41259e-05	-9.12748e-10	-1.22846
74777633	chr5:74777633:GATTA:G	5.18636e-23	-2.26384	-6.68458e-10	1.81042e-06	-2.31237	-6.68458e-10	1.49965e-05	-2.30769	-6.68458e-10
74777717	chr5:74777717:G:A	1.70504e-23	-2.31376	-1.06252	7.20196e-07	-2.31504	-0.919121	5.35979e-06	-2.31874	-1.01784
74779528	chr5:74779528:ACAGAG:A	2.18423e-22	-9.12748e-10	-0.826028	7.77299e-06	-9.12748e-10	-0.855273	6.52398e-05	-9.12748e-10	-0.837435
74779533	chr5:74779533:G:A	1.6112e-23	-2.11306	-1.31984	5.68722e-07	-2.19505	-1.27524	4.86504e-06	-2.12081	-1.31262
74780385	chr5:74780385:T:C	1.6963e-23	-2.26878	-1.11265	6.28134e-07	-2.28883	-1.0821	5.11176e-06	-2.30383	-1.08013
74780555	chr5:74780555:G:C	5.38958e-22	-9.12748e-10	0.0771765	1.83595e-05	-9.12748e-10	0.00421777	0.000160563	-9.12748e-10	0.0631843
74781649	chr5:74781649:C:T	1.46056e-23	-2.31911	-1.21194	5.1481e-07	-2.31379	-1.2561	4.40603e-06	-2.31882	-1.21372
74781942	chr5:74781942:C:T	1.4039e-22	-1.26804	-6.68458e-10	3.17329e-06	-1.75116	-6.68458e-10	2.84054e-05	-1.66893	-6.68458e-10
74783469	chr5:74783469:G:T	1.81614e-23	-2.31437	-0.99879	7.80207e-07	-2.31564	-0.838478	5.77495e-06	-2.31848	-0.9435
74783904	chr5:74783904:G:A	4.2117e-22	-9.12748e-10	-0.169425	1.43565e-05	-9.12748e-10	-0.241724	0.000125097	-9.12748e-10	-0.186418
74784171	chr5:74784171:G:A	5.11159e-22	-9.12748e-10	0.0242188	2.31081e-05	-9.12748e-10	0.234254	0.000174677	-9.12748e-10	0.147432
74784717	chr5:74784717:G:C	1.4805e-22	-9.12748e-10	-1.21491	5.39511e-06	-9.12748e-10	-1.22043	4.4298e-05	-9.12748e-10	-1.22456
74785137	chr5:74785137:G:A	1.9431e-22	-9.12748e-10	-0.943007	7.33801e-06	-9.12748e-10	-0.91286	6.18214e-05	-9.12748e-10	-0.891255
74785737	chr5:74785737:G:T	1.35602e-22	0.037261	-1.34	1.67416e-06	-1.04488	-1.34574	1.67194e-05	-0.868212	-1.33072
74785815	chr5:74785815:C:T	1.77196e-22	-9.12748e-10	-1.0352	6.83313e-06	-9.12748e-10	-0.984145	5.54548e-05	-9.12748e-10	-0.999937
74785914	chr5:74785914:T:C	2.30001e-22	-9.12748e-10	-0.774375	9.47434e-06	-9.12748e-10	-0.657341	7.52232e-05	-9.12748e-10	-0.695044
74786537	chr5:74786537:G:A	8.13376e-23	-1.81385	-6.68458e-10	3.49668e-06	-1.65411	-6.68458e-10	2.60574e-05	-1.7552	-6.68458e-10
74786686	chr5:74786686:C:G	1.84309e-23	-2.26336	-1.03508	6.81454e-07	-2.28677	-1.00268	5.56387e-06	-2.30238	-0.99683
74786695	chr5:74786695:G:A	1.29661e-23	-2.31669	-1.33344	4.79282e-07	-2.31669	-1.3247	4.00132e-06	-2.3028	-1.32608
74786969	chr5:74786969:G:A	5.60478e-22	-9.12748e-10	0.116329	1.90241e-05	-9.12748e-10	0.0397804	0.000167326	-9.12748e-10	0.10444
74786979	chr5:74786979:G:A	2.25891e-22	-9.12748e-10	-0.792407	8.32641e-06	-9.12748e-10	-0.786496	7.31616e-05	-9.12748e-10	-0.722833
74787286	chr5:74787286:A:G	1.88895e-23	-2.28364	-0.990217	7.04366e-07	-2.30201	-0.954373	5.77838e-06	-2.3126	-0.948776
74787496	chr5:74787496:C:T	1.75997e-22	-9.12748e-10	-1.04199	6.34563e-06	-9.12748e-10	-1.05816	5.2238e-05	-9.12748e-10	-1.05969
74787892	chr5:74787892:G:A	1.72723e-23	-2.31277	-1.05058	7.31948e-07	-2.31464	-0.903336	5.45314e-06	-2.31885	-1.00046
74788232	chr5:74788232:G:A	2.57868e-23	-2.16502	-0.797583	9.53908e-07	-2.17105	-0.782065	8.00125e-06	-2.17774	-0.758167
74788474	chr5:74788474:G:A	1.34054e-22	-9.12748e-10	-1.31422	4.94516e-06	-9.12748e-10	-1.30752	4.00952e-05	-9.12748e-10	-1.32425
74788562	chr5:74788562:G:A	2.19441e-22	-9.12748e-10	-0.821379	8.07895e-06	-9.12748e-10	-0.816666	7.08945e-05	-9.12748e-10	-0.754311
74788992	chr5:74788992:G:A	1.27518e-22	-9.12748e-10	-1.3642	4.68057e-06	-9.12748e-10	-1.36251	3.8557e-05	-9.12748e-10	-1.36337
74789085	chr5:74789085:A:G	1.30487e-23	-2.29045	-1.35333	4.87249e-07	-2.29585	-1.32906	3.87782e-06	-2.31469	-1.34554
74789164	chr5:74789164:C:T	1.81825e-23	-2.27023	-1.04177	6.74977e-07	-2.29053	-1.00847	5.51274e-06	-2.30488	-1.00356
74789404	chr5:74789404:C:T	6.85803e-23	-1.98446	-6.68458e-10	1.92322e-06	-2.25193	-6.68458e-10	1.60976e-05	-2.23683	-6.68458e-10
74789620	chr5:74789620:G:A	1.76346e-22	-9.12748e-10	-1.04001	6.31076e-06	-9.12748e-10	-1.06367	5.29129e-05	-9.12748e-10	-1.04686
74789678	chr5:74789678:A:G	1.62623e-22	-9.12748e-10	-1.12103	5.74428e-06	-9.12748e-10	-1.15772	4.7305e-05	-9.12748e-10	-1.15889
74789758	chr5:74789758:G:C	1.49721e-22	-9.12748e-10	-1.20369	5.69085e-06	-9.12748e-10	-1.16707	4.65159e-05	-9.12748e-10	-1.17571
74789782	chr5:74789782:TGGCA:T	2.36062e-22	-9.12748e-10	-0.748368	7.46444e-06	-9.12748e-10	-0.895777	6.08825e-05	-9.12748e-10	-0.906559
74790116	chr5:74790116:T:C	1.34938e-22	-9.12748e-10	-1.30765	5.00956e-06	-9.12748e-10	-1.29458	4.05045e-05	-9.12748e-10	-1.31409
74790364	chr5:74790364:G:T	5.37136e-23	-2.22879	-6.68458e-10	2.26253e-06	-2.08945	-6.68458e-10	1.96437e-05	-2.03775	-6.68458e-10
74790545	chr5:74790545:C:A	1.90179e-23	-2.24333	-1.02375	7.02247e-07	-2.26867	-0.990723	5.70568e-06	-2.28861	-0.985431
74790763	chr5:74790763:G:A	2.64427e-23	-2.13024	-0.807239	9.79014e-07	-2.13572	-0.79142	8.20336e-06	-2.14352	-0.767442
74790997	chr5:74790997:G:A	1.88593e-22	-9.12748e-10	-0.972872	6.74181e-06	-9.12748e-10	-0.9976	5.64482e-05	-9.12748e-10	-0.982181
74791035	chr5:74791035:T:C	5.62698e-23	-2.1823	-6.68458e-10	2.26388e-06	-2.08885	-6.68458e-10	1.86263e-05	-2.09093	-6.68458e-10
74791057	chr5:74791057:C:T	1.90879e-23	-2.23272	-1.03068	7.03067e-07	-2.26043	-0.997803	5.70266e-06	-2.28212	-0.992448
74791077	chr5:74791077:G:A	1.27431e-23	-2.31866	-1.34881	4.80755e-07	-2.31428	-1.32405	3.88734e-06	-2.3193	-1.33848
74791121	chr5:74791121:C:T	1.16502e-21	0.848029	-6.68458e-10	1.17053e-05	-0.445889	-6.68458e-10	0.000138738	-0.0829166	-6.68458e-10
74791206	chr5:74791206:C:T	5.67416e-23	-2.17395	-6.68458e-10	2.28496e-06	-2.07958	-6.68458e-10	1.88321e-05	-2.07994	-6.68458e-10
74791461	chr5:74791461:CAAT:C	1.89816e-22	-9.12748e-10	-0.966406	7.08764e-06	-9.12748e-10	-0.947575	6.10242e-05	-9.12748e-10	-0.904234
74791540	chr5:74791540:G:A	1.28288e-23	-2.31263	-1.34814	4.94188e-07	-2.28721	-1.32356	3.92735e-06	-2.30974	-1.3378
74791885	chr5:74791885:T:C	4.90617e-23	-2.31938	-6.68458e-10	1.80115e-06	-2.3175	-6.68458e-10	1.48238e-05	-2.31927	-6.68458e-10
74792949	chr5:74792949:A:G	1.76346e-22	-9.12748e-10	-1.04001	6.31076e-06	-9.12748e-10	-1.06367	5.29129e-05	-9.12748e-10	-1.04686
74793123	chr5:74793123:G:A	4.31152e-22	-9.12748e-10	-0.145999	1.92915e-05	-9.12748e-10	0.0537374	0.000146589	-9.12748e-10	-0.0278692
74793519	chr5:74793519:G:A	1.74066e-22	-9.12748e-10	-1.05303	6.94362e-06	-9.12748e-10	-0.968104	5.58089e-05	-9.12748e-10	-0.993572
74793620	chr5:74793620:A:G	1.5007e-23	-2.3091	-1.19484	6.13846e-07	-2.31137	-1.08257	4.64733e-06	-2.31938	-1.15983
74793779	chr5:74793779:G:A	1.76327e-22	-9.12748e-10	-1.04012	6.31022e-06	-9.12748e-10	-1.06376	5.29076e-05	-9.12748e-10	-1.04696
74793952	chr5:74793952:G:A	1.66372e-22	-9.12748e-10	-1.09824	6.4223e-06	-9.12748e-10	-1.04615	5.286e-05	-9.12748e-10	-1.04786
74794237	chr5:74794237:T:A	2.30845e-22	-9.12748e-10	-0.770715	9.54017e-06	-9.12748e-10	-0.650417	7.28471e-05	-9.12748e-10	-0.727141
74794414	chr5:74794414:C:T	1.41517e-22	-9.12748e-10	-1.26004	5.25931e-06	-9.12748e-10	-1.24593	4.29304e-05	-9.12748e-10	-1.25592
74794511	chr5:74794511:G:T	1.87889e-23	-2.21324	-1.06595	6.86623e-07	-2.2467	-1.0352	5.55247e-06	-2.27133	-1.02993
74794768	chr5:74794768:A:G	1.29338e-23	-2.29384	-1.35877	4.80218e-07	-2.29956	-1.33988	3.84211e-06	-2.31605	-1.35344
74794812	chr5:74794812:C:G	2.31574e-22	-9.12748e-10	-0.767559	8.54206e-06	-9.12748e-10	-0.760925	7.521e-05	-9.12748e-10	-0.69522
74795224	chr5:74795224:C:T	5.72899e-22	-9.12748e-10	0.138249	2.34125e-05	-9.12748e-10	0.247343	0.000199079	-9.12748e-10	0.278197
74795253	chr5:74795253:C:T	4.93189e-23	-2.31415	-6.68458e-10	1.80331e-06	-2.3163	-6.68458e-10	1.48601e-05	-2.31682	-6.68458e-10
74795432	chr5:74795432:T:C	1.52921e-22	-9.12748e-10	-1.18254	5.90087e-06	-9.12748e-10	-1.13083	4.90592e-05	-9.12748e-10	-1.12248
74795649	chr5:74795649:C:A	1.65663e-23	-2.31353	-1.09156	6.94646e-07	-2.31558	-0.954705	5.20981e-06	-2.31847	-1.04649
74795784	chr5:74795784:C:T	2.5172e-23	-2.1605	-0.826225	9.32417e-07	-2.16702	-0.808882	7.80955e-06	-2.17363	-0.786523
74795792	chr5:74795792:T:C	2.52478e-23	-2.15499	-0.828737	9.35128e-07	-2.16158	-0.811422	7.83255e-06	-2.16823	-0.788983
74796420	chr5:74796420:TTC:T	1.84538e-23	-2.26097	-1.03622	6.83469e-07	-2.2831	-1.0034	5.57252e-06	-2.29963	-0.998026
74796475	chr5:74796475:G:A	2.05458e-22	-9.12748e-10	-0.887221	7.33624e-06	-9.12748e-10	-0.913101	6.04509e-05	-9.12748e-10	-0.913673
74796582	chr5:74796582:T:A	6.90507e-23	-1.97762	-6.68458e-10	2.6618e-06	-1.92693	-6.68458e-10	2.07609e-05	-1.98243	-6.68458e-10
74797184	chr5:74797184:T:C	1.79556e-22	-9.12748e-10	-1.02197	6.23934e-06	-9.12748e-10	-1.07505	5.21559e-05	-9.12748e-10	-1.06127
74797208	chr5:74797208:CCT:C	1.0701e-22	-1.53954	-6.68458e-10	2.66273e-06	-1.92658	-6.68458e-10	2.25134e-05	-1.90139	-6.68458e-10
74797229	chr5:74797229:T:C	8.21529e-23	-1.80388	-6.68458e-10	2.04236e-06	-2.19182	-6.68458e-10	1.73648e-05	-2.16106	-6.68458e-10
74797388	chr5:74797388:G:A	2.23513e-22	-9.12748e-10	-0.802991	8.23997e-06	-9.12748e-10	-0.796931	7.23742e-05	-9.12748e-10	-0.733654
74797434	chr5:74797434:C:T	6.43843e-23	-1.8229	-0.224687	2.05606e-06	-2.13414	-0.0509986	1.46771e-05	-2.1164	-0.21282
74797522	chr5:74797522:C:T	1.80027e-23	-2.26339	-1.05855	6.67409e-07	-2.28417	-1.02611	5.4393e-06	-2.30035	-1.0215
74797945	chr5:74797945:A:T	1.34002e-23	-2.2568	-1.36039	5.23951e-07	-2.20556	-1.34672	4.09827e-06	-2.25023	-1.35471
74797960	chr5:74797960:A:T	1.69021e-23	-2.26759	-1.11743	6.90327e-07	-2.27456	-1.00196	5.21582e-06	-2.30334	-1.06047
74799035	chr5:74799035:T:C	5.38579e-23	-2.22611	-6.68458e-10	2.1295e-06	-2.15004	-6.68458e-10	1.75605e-05	-2.14985	-6.68458e-10
74799626	chr5:74799626:C:T	2.8958e-23	-1.54274	-1.30387	8.53895e-07	-1.80126	-1.26262	6.9261e-06	-1.78422	-1.29598
74799707	chr5:74799707:T:C	1.57593e-23	-2.09901	-1.35603	6.50045e-07	-1.9795	-1.35714	5.345e-06	-1.98229	-1.35705
74799717	chr5:74799717:T:C	2.66494e-23	-1.97977	-0.949927	8.15435e-07	-2.20378	-0.906183	6.3776e-06	-2.20253	-0.960181
74799754	chr5:74799754:T:A	1.9855e-23	-2.25838	-0.965627	7.37702e-07	-2.28113	-0.929013	6.01106e-06	-2.29807	-0.923833
74799814	chr5:74799814:C:T	3.59952e-23	-1.46611	-1.16296	1.08187e-06	-1.73739	-1.08985	8.60444e-06	-1.71742	-1.14581
74799893	chr5:74799893:G:T	2.09092e-22	-9.12748e-10	-0.869687	8.15671e-06	-9.12748e-10	-0.807086	6.59732e-05	-9.12748e-10	-0.826256
74800458	chr5:74800458:T:C	2.78976e-23	-2.15985	-0.724068	1.03385e-06	-2.16629	-0.706352	8.68526e-06	-2.17278	-0.681097
74800608	chr5:74800608:T:G	5.60759e-23	-2.14859	-0.0371612	2.54736e-06	-2.08033	0.109462	1.90455e-05	-2.1167	0.0480248
74801467	chr5:74801467:G:C	1.67231e-22	-1.09308	-6.68458e-10	5.29466e-06	-1.23923	-6.68458e-10	4.8803e-05	-1.12771	-6.68458e-10
74801556	chr5:74801556:A:C	1.09247e-22	-0.768535	-0.750311	1.87964e-06	-1.43647	-0.838375	1.54937e-05	-1.50408	-0.770993
74801727	chr5:74801727:T:C	2.68654e-23	-2.15306	-0.768562	9.97039e-07	-2.15977	-0.749124	8.36066e-06	-2.16633	-0.725636
74802014	chr5:74802014:AGTG:A	1.30648e-23	-2.31854	-1.32399	4.86705e-07	-2.31196	-1.31406	4.05588e-06	-2.29948	-1.31585
74802696	chr5:74802696:A:G	1.32105e-22	-9.12748e-10	-1.32887	4.86807e-06	-9.12748e-10	-1.32323	3.95819e-05	-9.12748e-10	-1.33713
74803381	chr5:74803381:G:A	2.34388e-22	-9.12748e-10	-0.755482	8.63261e-06	-9.12748e-10	-0.750381	7.60364e-05	-9.12748e-10	-0.684291
74803530	chr5:74803530:G:C	1.27522e-22	-9.12748e-10	-1.36417	4.67961e-06	-9.12748e-10	-1.36271	3.85515e-05	-9.12748e-10	-1.36351
74803809	chr5:74803809:C:T	1.28683e-23	-2.31689	-1.34081	4.79642e-07	-2.30755	-1.3331	4.00847e-06	-2.29259	-1.33451
74803932	chr5:74803932:T:C	2.35738e-22	-9.12748e-10	-0.74974	8.6864e-06	-9.12748e-10	-0.744169	7.65224e-05	-9.12748e-10	-0.677921
74804018	chr5:74804018:T:C	1.96204e-22	-9.12748e-10	-0.933308	7.00526e-06	-9.12748e-10	-0.959266	5.8701e-05	-9.12748e-10	-0.943047
74805619	chr5:74805619:C:T	1.31141e-23	-2.28082	-1.35796	5.15018e-07	-2.22832	-1.34116	4.03813e-06	-2.26811	-1.35161
74805658	chr5:74805658:G:A	1.27541e-22	-9.12748e-10	-1.36402	4.67745e-06	-9.12748e-10	-1.36317	3.85397e-05	-9.12748e-10	-1.36382
74805752	chr5:74805752:A:C	1.44683e-22	-9.12748e-10	-1.23792	5.54177e-06	-9.12748e-10	-1.19361	4.60352e-05	-9.12748e-10	-1.1861
74806493	chr5:74806493:C:CA	1.6026e-23	-2.31594	-1.12231	6.70826e-07	-2.31689	-0.988278	5.0535e-06	-2.31771	-1.07772
74806591	chr5:74806591:T:C	3.70709e-22	-9.12748e-10	-0.297043	1.37111e-05	-9.12748e-10	-0.287722	0.000111024	-9.12748e-10	-0.305754
74806960	chr5:74806960:A:AG	2.36324e-22	-9.12748e-10	-0.747255	8.70839e-06	-9.12748e-10	-0.741641	7.67287e-05	-9.12748e-10	-0.675228
74807453	chr5:74807453:A:G	1.26319e-23	-2.31889	-1.35734	4.76674e-07	-2.30765	-1.3392	3.84453e-06	-2.31871	-1.35014
74808421	chr5:74808421:AT:A	1.37312e-23	-2.31857	-1.27422	4.92732e-07	-2.30604	-1.30768	4.13898e-06	-2.31908	-1.27598
74808426	chr5:74808426:C:G	1.37906e-23	-2.31937	-1.26911	4.92278e-07	-2.31103	-1.30361	4.15889e-06	-2.31935	-1.27091
74808577	chr5:74808577:CTG:C	6.51985e-23	-2.03502	-6.68458e-10	2.34229e-06	-2.0548	-6.68458e-10	1.92132e-05	-2.0599	-6.68458e-10
74808742	chr5:74808742:G:C	1.78023e-22	-9.12748e-10	-1.03055	6.70336e-06	-9.12748e-10	-1.00332	5.38972e-05	-9.12748e-10	-1.02843
74808777	chr5:74808777:C:CA	6.24532e-22	-9.12748e-10	0.224541	2.56223e-05	-9.12748e-10	0.337535	0.000217903	-9.12748e-10	0.368547
74808984	chr5:74808984:T:A	1.76642e-22	-9.12748e-10	-1.03834	6.32098e-06	-9.12748e-10	-1.06205	5.30006e-05	-9.12748e-10	-1.0452
74809469	chr5:74809469:G:A	6.86059e-22	-9.12748e-10	0.318502	2.81778e-05	-9.12748e-10	0.432608	0.000239824	-9.12748e-10	0.464402
74809501	chr5:74809501:CAGG:C	1.31626e-22	-9.12748e-10	-1.3325	4.84993e-06	-9.12748e-10	-1.32696	3.9459e-05	-9.12748e-10	-1.34024
74809512	chr5:74809512:C:T	3.3995e-23	-2.16641	-0.519841	1.2629e-06	-2.17198	-0.500539	1.06484e-05	-2.17869	-0.471406
74810415	chr5:74810415:A:G	5.73557e-22	-9.12748e-10	0.139396	2.34378e-05	-9.12748e-10	0.248422	0.000199297	-9.12748e-10	0.27929
74812021	chr5:74812021:T:C	1.74263e-23	-2.28785	-1.06663	6.48938e-07	-2.30378	-1.03457	5.31969e-06	-2.31365	-1.03044
74812255	chr5:74812255:C:T	2.32647e-22	-9.12748e-10	-0.76294	8.57314e-06	-9.12748e-10	-0.757293	7.54285e-05	-9.12748e-10	-0.692318
74812565	chr5:74812565:C:A	1.76028e-22	-9.12748e-10	-1.04182	6.91513e-06	-9.12748e-10	-0.972215	5.46816e-05	-9.12748e-10	-1.01398
74813247	chr5:74813247:A:T	1.36757e-22	-9.12748e-10	-1.29426	5.03694e-06	-9.12748e-10	-1.28913	4.18092e-05	-9.12748e-10	-1.28239
74813249	chr5:74813249:A:T	1.39484e-22	-9.12748e-10	-1.27451	5.14074e-06	-9.12748e-10	-1.26873	4.27041e-05	-9.12748e-10	-1.26121
74813289	chr5:74813289:A:C	1.31718e-22	-9.12748e-10	-1.33179	4.81498e-06	-9.12748e-10	-1.33419	3.98195e-05	-9.12748e-10	-1.33115
74813507	chr5:74813507:G:A	5.90212e-23	-2.15672	0.0221539	2.64115e-06	-2.09882	0.164109	1.97903e-05	-2.13455	0.104241
74813701	chr5:74813701:A:T	1.34097e-22	-9.12748e-10	-1.3139	4.78466e-06	-9.12748e-10	-1.34051	3.99167e-05	-9.12748e-10	-1.32871
74813807	chr5:74813807:C:A	5.00141e-23	-2.30016	-6.68458e-10	2.05003e-06	-2.18807	-6.68458e-10	1.62378e-05	-2.22816	-6.68458e-10
74814015	chr5:74814015:G:A	1.33248e-22	-2.27823	0.957981	5.98362e-06	-2.25357	1.13667	4.47391e-05	-2.26756	1.05291
74814076	chr5:74814076:T:C	1.37261e-22	-9.12748e-10	-1.29057	5.10008e-06	-9.12748e-10	-1.27667	4.11417e-05	-9.12748e-10	-1.29848
74814584	chr5:74814584:T:C	1.8308e-23	-2.27242	-1.0327	6.80962e-07	-2.29222	-0.997956	5.56152e-06	-2.30599	-0.993647
74815026	chr5:74815026:C:A	2.28168e-22	-9.12748e-10	-0.78238	8.41589e-06	-9.12748e-10	-0.775806	7.4015e-05	-9.12748e-10	-0.711236
74815161	chr5:74815161:AATATACTTAGAT:A	2.33244e-21	-9.12748e-10	1.54221	7.37432e-05	-9.12748e-10	1.39466	0.00067837	-9.12748e-10	1.50419
74815228	chr5:74815228:T:G	1.38698e-23	-2.31925	-1.2635	5.24634e-07	-2.31685	-1.23414	4.36159e-06	-2.30959	-1.23308
74815576	chr5:74815576:C:T	6.12523e-23	-2.15984	0.0623759	2.77341e-06	-2.0915	0.20565	2.07664e-05	-2.12682	0.144653
74815697	chr5:74815697:A:T	7.57633e-23	-1.88485	-6.68458e-10	2.90989e-06	-1.83781	-6.68458e-10	2.25357e-05	-1.9004	-6.68458e-10
74816147	chr5:74816147:T:C	1.63213e-23	-2.13738	-1.28261	6.70159e-07	-2.01948	-1.28669	5.51162e-06	-2.02222	-1.28642
74816271	chr5:74816271:T:A	1.43994e-22	-9.12748e-10	-1.24269	5.51169e-06	-9.12748e-10	-1.19906	4.57788e-05	-9.12748e-10	-1.19168
74816465	chr5:74816465:C:T	2.61793e-23	-2.14469	-0.802804	9.71597e-07	-2.14986	-0.784884	8.13426e-06	-2.15716	-0.762261
74817395	chr5:74817395:C:T	1.45239e-23	-2.31565	-1.22101	5.56009e-07	-2.31912	-1.17377	4.43867e-06	-2.31722	-1.20793
74817869	chr5:74817869:T:C	1.47954e-22	-9.12748e-10	-1.21556	5.68648e-06	-9.12748e-10	-1.16784	4.72642e-05	-9.12748e-10	-1.15975
74818704	chr5:74818704:A:G	5.78297e-22	-9.12748e-10	0.147627	2.36383e-05	-9.12748e-10	0.256939	0.000201009	-9.12748e-10	0.287846
74818736	chr5:74818736:C:T	6.1069e-22	-9.12748e-10	0.202129	2.50219e-05	-9.12748e-10	0.313825	0.000213	-9.12748e-10	0.345786
74818737	chr5:74818737:G:A	6.65185e-22	-9.12748e-10	0.287605	2.75619e-05	-9.12748e-10	0.410506	0.000234622	-9.12748e-10	0.442471
74818807	chr5:74818807:A:C	9.15112e-23	-1.696	-6.68458e-10	3.03472e-06	-1.79581	-6.68458e-10	2.25518e-05	-1.89969	-6.68458e-10
74818809	chr5:74818809:A:C	3.48552e-23	-1.49127	-1.16999	1.10632e-06	-1.68846	-1.11643	7.67269e-06	-1.81766	-1.16018
74818811	chr5:74818811:A:C	6.27303e-23	-2.07362	-6.68458e-10	1.96235e-06	-2.23179	-6.68458e-10	1.57524e-05	-2.25851	-6.68458e-10
74818947	chr5:74818947:C:T	1.76988e-22	-9.12748e-10	-1.03638	6.94702e-06	-9.12748e-10	-0.967615	5.48613e-05	-9.12748e-10	-1.0107
74818964	chr5:74818964:A:C	1.61043e-22	-9.12748e-10	-1.13079	6.09376e-06	-9.12748e-10	-1.09866	4.96046e-05	-9.12748e-10	-1.11142
74819513	chr5:74819513:G:A	1.7455e-23	-1.99449	-1.35835	5.9192e-07	-2.09404	-1.33627	5.28507e-06	-1.99609	-1.35452
74820059	chr5:74820059:G:A	5.88318e-22	-9.12748e-10	0.164807	2.41023e-05	-9.12748e-10	0.276379	0.000205118	-9.12748e-10	0.308081
74820610	chr5:74820610:C:T	5.73557e-22	-9.12748e-10	0.139396	2.34378e-05	-9.12748e-10	0.248422	0.000199297	-9.12748e-10	0.27929
74820951	chr5:74820951:G:C	1.82895e-22	-9.12748e-10	-1.00355	6.89412e-06	-9.12748e-10	-0.975258	5.5377e-05	-9.12748e-10	-1.00134
74821195	chr5:74821195:T:C	1.30928e-23	-2.30686	-1.33354	4.93883e-07	-2.28679	-1.32459	4.15806e-06	-2.26424	-1.32622
74821328	chr5:74821328:T:C	5.5744e-22	-9.12748e-10	0.110894	2.27851e-05	-9.12748e-10	0.220177	0.000193838	-9.12748e-10	0.251517
74821671	chr5:74821671:A:G	1.33985e-22	-9.12748e-10	-1.31473	4.9702e-06	-9.12748e-10	-1.30247	4.02546e-05	-9.12748e-10	-1.32028
74821697	chr5:74821697:C:T	1.33985e-22	-9.12748e-10	-1.31473	4.9702e-06	-9.12748e-10	-1.30247	4.02546e-05	-9.12748e-10	-1.32028
74822812	chr5:74822812:ACTC:A	1.88276e-22	-9.12748e-10	-0.974553	6.75538e-06	-9.12748e-10	-0.995588	5.55806e-05	-9.12748e-10	-0.99767
74822970	chr5:74822970:T:C	2.17396e-22	-9.12748e-10	-0.830741	8.0107e-06	-9.12748e-10	-0.82515	7.02249e-05	-9.12748e-10	-0.763801
74823355	chr5:74823355:C:T	1.7616e-22	-9.12748e-10	-1.04107	6.3045e-06	-9.12748e-10	-1.06466	5.28585e-05	-9.12748e-10	-1.04789
74823477	chr5:74823477:G:A	1.43344e-23	-2.3126	-1.2372	5.46827e-07	-2.31786	-1.1917	4.36188e-06	-2.31881	-1.22379
74823661	chr5:74823661:G:A	1.7984e-23	-2.24296	-1.08002	6.63813e-07	-2.26759	-1.0481	5.38874e-06	-2.28784	-1.04336
74823901	chr5:74823901:C:G	2.70463e-23	-2.25692	-0.657992	9.22591e-07	-2.30454	-0.681952	7.70438e-06	-2.30738	-0.666338
74824141	chr5:74824141:C:T	1.37458e-23	-2.25963	-1.3321	5.19768e-07	-2.26514	-1.29516	4.05147e-06	-2.29759	-1.31884
74824402	chr5:74824402:C:T	5.81473e-21	2.45569	-6.68458e-10	4.1623e-05	0.822725	-6.68458e-10	0.000559187	1.31098	-6.68458e-10
74824677	chr5:74824677:GCT:G	1.72695e-22	-9.12748e-10	-1.06093	6.76544e-06	-9.12748e-10	-0.994101	5.3528e-05	-9.12748e-10	-1.0353
74825577	chr5:74825577:C:T	1.60706e-23	-2.12053	-1.31495	5.06429e-07	-2.25193	-1.33437	4.37352e-06	-2.22675	-1.31319
74825773	chr5:74825773:C:T	2.34445e-22	-9.12748e-10	-0.755241	9.08185e-06	-9.12748e-10	-0.69965	7.88319e-05	-9.12748e-10	-0.648186
74825815	chr5:74825815:T:C	1.34498e-22	-9.12748e-10	-1.31091	4.90799e-06	-9.12748e-10	-1.31506	4.06049e-05	-9.12748e-10	-1.31161
74825821	chr5:74825821:G:A	1.65097e-23	-2.08366	-1.32486	5.14254e-07	-2.23	-1.34096	4.44483e-06	-2.20116	-1.3226
74826250	chr5:74826250:A:G	5.73557e-22	-9.12748e-10	0.139396	2.34378e-05	-9.12748e-10	0.248422	0.000199297	-9.12748e-10	0.27929
74826503	chr5:74826503:G:A	2.64072e-23	-2.30977	-0.629051	1.07668e-06	-2.31661	-0.515435	8.55845e-06	-2.31938	-0.549205
74826658	chr5:74826658:T:C	1.30298e-23	-2.31635	-1.32888	4.86674e-07	-2.30673	-1.31936	4.06485e-06	-2.29162	-1.32151
74827302	chr5:74827302:G:A	1.67265e-23	-2.30802	-1.08745	7.0424e-07	-2.30978	-0.946781	5.23866e-06	-2.31934	-1.0401
74827706	chr5:74827706:A:T	2.41918e-22	-9.12748e-10	-0.723863	8.92454e-06	-9.12748e-10	-0.717123	7.86948e-05	-9.12748e-10	-0.649927
74827979	chr5:74827979:T:C	5.75296e-22	-9.12748e-10	0.142424	2.35086e-05	-9.12748e-10	0.251439	0.000199908	-9.12748e-10	0.282352
74828021	chr5:74828021:A:G	5.74568e-22	-9.12748e-10	0.141158	2.34809e-05	-9.12748e-10	0.250261	0.000199665	-9.12748e-10	0.281135
74828054	chr5:74828054:T:C	6.32661e-23	-2.06511	-6.68458e-10	2.66433e-06	-1.92598	-6.68458e-10	2.24084e-05	-1.90607	-6.68458e-10
74828501	chr5:74828501:C:T	1.37448e-23	-2.26507	-1.32673	5.21593e-07	-2.26908	-1.28772	4.0666e-06	-2.2997	-1.313
74828715	chr5:74828715:C:T	1.9182e-23	-2.23872	-1.01977	7.0883e-07	-2.26526	-0.984803	5.75244e-06	-2.28567	-0.980212
74828780	chr5:74828780:G:A	1.48137e-22	-9.12748e-10	-1.21432	5.44728e-06	-9.12748e-10	-1.21081	4.4364e-05	-9.12748e-10	-1.22308
74829065	chr5:74829065:A:G	1.37784e-22	-9.12748e-10	-1.28677	5.30571e-06	-9.12748e-10	-1.23714	4.24785e-05	-9.12748e-10	-1.26651
74829437	chr5:74829437:A:T	7.12115e-23	-2.02129	0.0744844	2.47939e-06	-2.15672	0.158811	1.75051e-05	-2.19206	0.0390461
74829475	chr5:74829475:A:T	1.65651e-23	-2.06024	-1.34493	6.98352e-07	-1.91815	-1.34681	5.74015e-06	-1.92126	-1.34676
74829680	chr5:74829680:T:C	1.80993e-23	-2.25915	-1.05743	6.70045e-07	-2.28191	-1.02443	5.45668e-06	-2.29842	-1.02024
74829684	chr5:74829684:A:C	2.45251e-22	-9.12748e-10	-0.71018	9.03825e-06	-9.12748e-10	-0.704462	7.97545e-05	-9.12748e-10	-0.636551
74829825	chr5:74829825:T:C	1.83502e-23	-2.26203	-1.04079	6.80748e-07	-2.28407	-1.00642	5.54706e-06	-2.30007	-1.00217
74830517	chr5:74830517:A:G	2.4424e-22	-9.12748e-10	-0.714308	9.00647e-06	-9.12748e-10	-0.707984	7.94294e-05	-9.12748e-10	-0.640636
74830539	chr5:74830539:A:C	1.41527e-22	-9.12748e-10	-1.25997	5.24721e-06	-9.12748e-10	-1.24823	4.21377e-05	-9.12748e-10	-1.27456
74831138	chr5:74831138:GA:G	6.59786e-23	-2.02313	-6.68458e-10	2.3697e-06	-2.04316	-6.68458e-10	1.94358e-05	-2.04839	-6.68458e-10
74831157	chr5:74831157:C:T	1.40719e-23	-2.25408	-1.3142	5.14972e-07	-2.27673	-1.29284	4.11734e-06	-2.29741	-1.30289
74832335	chr5:74832335:TCAGG:T	1.75938e-22	-9.12748e-10	-1.04233	6.2964e-06	-9.12748e-10	-1.06595	5.27903e-05	-9.12748e-10	-1.04918
74832377	chr5:74832377:A:C	2.29073e-22	-9.12748e-10	-0.778419	8.16693e-06	-9.12748e-10	-0.805835	6.85386e-05	-9.12748e-10	-0.788107
74832675	chr5:74832675:A:G	1.31615e-22	-1.33258	-6.68458e-10	2.98729e-06	-1.81156	-6.68458e-10	2.54742e-05	-1.77784	-6.68458e-10
74833008	chr5:74833008:A:C	1.47842e-22	-9.12748e-10	-1.21632	5.55936e-06	-9.12748e-10	-1.19044	4.62373e-05	-9.12748e-10	-1.18172
74833139	chr5:74833139:A:G	1.82206e-23	-2.26227	-1.04763	6.73122e-07	-2.28658	-1.01517	5.4949e-06	-2.30185	-1.00983
74833285	chr5:74833285:AAAC:A	2.66218e-23	-2.12414	-0.80659	9.83917e-07	-2.1314	-0.790738	8.25782e-06	-2.13754	-0.766807
74833292	chr5:74833292:A:G	4.92971e-22	-9.12748e-10	-0.0120098	1.73079e-05	-9.12748e-10	-0.0547621	0.000151446	-9.12748e-10	0.00472685
74833966	chr5:74833966:G:C	1.27522e-22	-9.12748e-10	-1.36417	4.67972e-06	-9.12748e-10	-1.36269	3.85521e-05	-9.12748e-10	-1.36349
74834295	chr5:74834295:C:T	4.69511e-22	-9.12748e-10	-0.0607699	1.90743e-05	-9.12748e-10	0.042414	0.000162034	-9.12748e-10	0.0723015
74834359	chr5:74834359:T:C	4.932e-23	-2.31413	-6.68458e-10	1.80275e-06	-2.31661	-6.68458e-10	1.48561e-05	-2.3171	-6.68458e-10
74834839	chr5:74834839:T:A	2.71902e-23	-2.10839	-0.801218	1.00544e-06	-2.11563	-0.784869	8.43996e-06	-2.12201	-0.760512
74834848	chr5:74834848:A:G	2.11482e-21	-9.12748e-10	1.44426	7.0944e-05	-9.12748e-10	1.35596	0.000647455	-9.12748e-10	1.45754
74835041	chr5:74835041:C:T	2.77978e-22	-9.12748e-10	-0.584918	1.02161e-05	-9.12748e-10	-0.581963	9.07807e-05	-9.12748e-10	-0.507057
74835185	chr5:74835185:T:C	1.27407e-22	-1.36507	-6.68458e-10	3.18201e-06	-1.74841	-6.68458e-10	2.70013e-05	-1.71962	-6.68458e-10
74835276	chr5:74835276:C:T	1.40619e-22	-9.12748e-10	-1.26641	5.23843e-06	-9.12748e-10	-1.24991	4.21244e-05	-9.12748e-10	-1.27488
74835405	chr5:74835405:C:T	2.58879e-23	-2.1611	-0.797583	9.57657e-07	-2.16713	-0.782065	8.04301e-06	-2.17253	-0.758167
74836663	chr5:74836663:G:A	1.28158e-22	-9.12748e-10	-1.3592	4.73317e-06	-9.12748e-10	-1.35133	3.90295e-05	-9.12748e-10	-1.35119
74836892	chr5:74836892:G:A	1.54981e-23	-2.18665	-1.28509	6.17765e-07	-2.08062	-1.30695	5.08811e-06	-2.10278	-1.28582
74837184	chr5:74837184:T:C	2.37147e-22	-9.12748e-10	-0.743781	8.73732e-06	-9.12748e-10	-0.738324	7.69935e-05	-9.12748e-10	-0.671784
74837461	chr5:74837461:G:T	2.52817e-23	-2.16736	-0.815019	9.33607e-07	-2.17511	-0.799519	7.85118e-06	-2.17962	-0.775219
74837692	chr5:74837692:G:A	1.4792e-22	-9.12748e-10	-1.21579	5.68533e-06	-9.12748e-10	-1.16804	4.72531e-05	-9.12748e-10	-1.15998
74838418	chr5:74838418:A:G	2.74152e-23	-2.15429	-0.747073	1.01741e-06	-2.15991	-0.728756	8.54547e-06	-2.16671	-0.703392
74838802	chr5:74838802:G:A	3.05994e-21	-0.814445	2.62813	4.64833e-05	-1.76534	2.69851	0.00033612	-1.70553	2.5075
74838829	chr5:74838829:C:T	1.2957e-23	-2.31685	-1.33398	4.83625e-07	-2.30785	-1.32452	4.04011e-06	-2.29308	-1.32616
74838917	chr5:74838917:T:C	1.33059e-23	-2.2604	-1.36385	5.0204e-07	-2.23082	-1.36418	4.29705e-06	-2.19335	-1.36422
74839413	chr5:74839413:C:A	5.84571e-22	-9.12748e-10	0.158417	1.96111e-05	-9.12748e-10	0.0701668	0.000165295	-9.12748e-10	0.0922289
74839465	chr5:74839465:T:C	2.50613e-22	-9.12748e-10	-0.688551	1.03986e-05	-9.12748e-10	-0.564255	8.23367e-05	-9.12748e-10	-0.604687
74839627	chr5:74839627:C:T	1.44106e-22	-9.12748e-10	-1.24191	5.28721e-06	-9.12748e-10	-1.24064	4.37288e-05	-9.12748e-10	-1.2375
74840374	chr5:74840374:T:C	1.91206e-23	-2.29702	-0.964669	7.85367e-07	-2.2767	-0.870829	6.44118e-06	-2.24921	-0.903577
74840396	chr5:74840396:T:C	2.3343e-22	-9.12748e-10	-0.759577	8.60575e-06	-9.12748e-10	-0.753497	7.57776e-05	-9.12748e-10	-0.687701
74840626	chr5:74840626:G:A	1.84388e-22	-9.12748e-10	-0.995418	7.04289e-06	-9.12748e-10	-0.953909	5.7252e-05	-9.12748e-10	-0.968041
74841716	chr5:74841716:T:C	5.27509e-23	-2.24688	-6.68458e-10	1.89936e-06	-2.26441	-6.68458e-10	1.59217e-05	-2.24782	-6.68458e-10
74841914	chr5:74841914:T:C	1.68029e-22	-9.12748e-10	-1.08832	6.06139e-06	-9.12748e-10	-1.10399	4.99321e-05	-9.12748e-10	-1.10484
74842041	chr5:74842041:G:A	1.3585e-22	-9.12748e-10	-1.30091	5.04892e-06	-9.12748e-10	-1.28675	4.07849e-05	-9.12748e-10	-1.30719
74843014	chr5:74843014:C:T	2.48659e-22	-9.12748e-10	-0.696378	9.16716e-06	-9.12748e-10	-0.6903	8.09829e-05	-9.12748e-10	-0.621267
74843529	chr5:74843529:T:C	2.49952e-22	-9.12748e-10	-0.691193	9.21215e-06	-9.12748e-10	-0.685404	8.13976e-05	-9.12748e-10	-0.616159
74843776	chr5:74843776:A:G	1.63407e-23	-2.31337	-1.10543	6.8487e-07	-2.3147	-0.969756	5.13673e-06	-2.31889	-1.0602
74844384	chr5:74844384:C:T	1.30224e-23	-2.31325	-1.33254	4.87786e-07	-2.30059	-1.32322	4.08759e-06	-2.28273	-1.32482
74844401	chr5:74844401:G:A	2.58926e-22	-9.12748e-10	-0.65592	9.99799e-06	-9.12748e-10	-0.603544	8.66963e-05	-9.12748e-10	-0.553093
74844570	chr5:74844570:G:A	1.28491e-23	-2.3183	-1.34088	4.77715e-07	-2.31165	-1.33302	3.98281e-06	-2.29921	-1.33431
74844631	chr5:74844631:A:G	1.28274e-23	-2.31263	-1.34825	4.79625e-07	-2.29904	-1.34164	4.02243e-06	-2.28092	-1.3427
74844710	chr5:74844710:G:A	2.58667e-23	-2.14146	-0.818044	9.55999e-07	-2.1492	-0.80173	8.03131e-06	-2.15442	-0.77774
74845027	chr5:74845027:C:T	2.44811e-22	-9.12748e-10	-0.711974	9.02801e-06	-9.12748e-10	-0.705596	7.96678e-05	-9.12748e-10	-0.637639
74845198	chr5:74845198:T:G	1.29948e-23	-2.31347	-1.33445	4.86373e-07	-2.30089	-1.32582	4.07457e-06	-2.28329	-1.32745
74845387	chr5:74845387:G:A	1.27931e-22	-9.12748e-10	-1.36097	4.67299e-06	-9.12748e-10	-1.36413	3.8543e-05	-9.12748e-10	-1.36373
74845505	chr5:74845505:G:A	5.72517e-22	-9.12748e-10	0.137581	2.33929e-05	-9.12748e-10	0.246503	0.000198917	-9.12748e-10	0.277384
74845738	chr5:74845738:T:C	1.79757e-23	-2.02802	-1.29542	5.92593e-07	-2.14176	-1.28741	5.1376e-06	-2.08003	-1.29888
74845795	chr5:74845795:G:A	1.41409e-22	-9.12748e-10	-1.2608	5.24492e-06	-9.12748e-10	-1.24867	4.21137e-05	-9.12748e-10	-1.27513
74846811	chr5:74846811:T:C	1.76792e-23	-2.25718	-1.08289	6.53294e-07	-2.27968	-1.05198	5.31782e-06	-2.29681	-1.04763
74846910	chr5:74846910:G:A	4.90647e-23	-2.31932	-6.68458e-10	1.92597e-06	-2.2505	-6.68458e-10	1.56337e-05	-2.26608	-6.68458e-10
74847040	chr5:74847040:C:T	2.07694e-23	-1.8316	-1.34738	5.51081e-07	-2.14276	-1.35904	4.80467e-06	-2.09965	-1.34627
74847133	chr5:74847133:T:C	2.49402e-23	-2.18234	-0.813643	9.2528e-07	-2.18803	-0.795558	7.76571e-06	-2.19319	-0.772599
74847571	chr5:74847571:G:A	1.31076e-23	-2.31738	-1.32189	4.96393e-07	-2.31139	-1.29493	4.06793e-06	-2.29584	-1.31653
74847850	chr5:74847850:T:C	2.11878e-22	-9.12748e-10	-0.856453	8.03284e-06	-9.12748e-10	-0.82239	6.77689e-05	-9.12748e-10	-0.799401
74847963	chr5:74847963:T:C	2.6594e-23	-2.15783	-0.773945	9.88289e-07	-2.16298	-0.754723	8.29178e-06	-2.16892	-0.731322
74848338	chr5:74848338:T:C	2.40634e-22	-9.12748e-10	-0.729182	8.87662e-06	-9.12748e-10	-0.722507	7.82129e-05	-9.12748e-10	-0.65607
74848378	chr5:74848378:A:G	1.54479e-23	-2.25551	-1.21948	5.63776e-07	-2.27952	-1.19951	4.55646e-06	-2.29681	-1.20215
74848616	chr5:74848616:T:C	2.36036e-22	-9.12748e-10	-0.748476	8.45009e-06	-9.12748e-10	-0.77175	7.06392e-05	-9.12748e-10	-0.757919
74848744	chr5:74848744:T:G	2.57609e-23	-2.1644	-0.799207	9.58838e-07	-2.16859	-0.779375	8.04115e-06	-2.17427	-0.756663
74849479	chr5:74849479:T:C	4.90784e-23	-2.31904	-6.68458e-10	1.80644e-06	-2.31457	-6.68458e-10	1.49919e-05	-2.308	-6.68458e-10
74849573	chr5:74849573:T:G	5.73859e-22	-9.12748e-10	0.139922	2.34523e-05	-9.12748e-10	0.249039	0.000199414	-9.12748e-10	0.279881
74849753	chr5:74849753:A:G	1.70051e-23	-2.2573	-1.12165	6.23245e-07	-2.27906	-1.09968	5.06946e-06	-2.29676	-1.09551
74850980	chr5:74850980:G:A	2.29194e-22	-9.12748e-10	-0.777893	9.51341e-06	-9.12748e-10	-0.653225	7.54925e-05	-9.12748e-10	-0.691471
74851048	chr5:74851048:TAAG:T	1.29019e-23	-2.31929	-1.3358	4.78945e-07	-2.31506	-1.32704	3.98325e-06	-2.30492	-1.32849
74851237	chr5:74851237:T:TCCTC	2.51809e-23	-2.13492	-0.85146	9.30758e-07	-2.14225	-0.835434	7.79678e-06	-2.14897	-0.812826
74851739	chr5:74851739:C:T	2.12264e-21	-9.12748e-10	1.44796	6.73928e-05	-9.12748e-10	1.30461	0.000619894	-9.12748e-10	1.41404
74851859	chr5:74851859:C:T	3.39608e-22	-9.12748e-10	-0.384668	1.2135e-05	-9.12748e-10	-0.409837	0.00010163	-9.12748e-10	-0.394163
74851945	chr5:74851945:G:A	1.76346e-22	-9.12748e-10	-1.04001	6.31076e-06	-9.12748e-10	-1.06367	5.29129e-05	-9.12748e-10	-1.04686
74851969	chr5:74851969:G:A	1.27829e-22	-9.12748e-10	-1.36177	4.67256e-06	-9.12748e-10	-1.36422	3.85324e-05	-9.12748e-10	-1.364
74852176	chr5:74852176:C:T	1.37626e-22	-9.12748e-10	-1.28792	5.12225e-06	-9.12748e-10	-1.27233	4.12874e-05	-9.12748e-10	-1.29495
74852403	chr5:74852403:G:A	1.54084e-23	-2.13926	-1.33829	6.37981e-07	-2.04754	-1.30783	4.81e-06	-2.11978	-1.32502
74852426	chr5:74852426:T:C	1.90943e-23	-2.31939	-0.943681	7.40145e-07	-2.31731	-0.889524	5.9993e-06	-2.30947	-0.914391
74852477	chr5:74852477:G:C	2.02638e-22	-0.90104	-6.68458e-10	5.30862e-06	-1.2366	-6.68458e-10	4.73579e-05	-1.15777	-6.68458e-10
74853547	chr5:74853547:G:C	2.55139e-23	-2.12939	-0.843841	9.42019e-07	-2.13625	-0.829404	7.90725e-06	-2.14192	-0.805808
74853653	chr5:74853653:T:C	1.32146e-23	-2.30968	-1.32146	4.96951e-07	-2.2944	-1.31079	4.17393e-06	-2.27413	-1.31251
74853905	chr5:74853905:A:G	1.63931e-23	-2.29693	-1.11866	6.83302e-07	-2.29973	-0.987012	5.07363e-06	-2.31681	-1.07464
74854120	chr5:74854120:G:A	1.60311e-22	-9.12748e-10	-1.13535	5.95259e-06	-9.12748e-10	-1.1221	4.84247e-05	-9.12748e-10	-1.1355
74854357	chr5:74854357:T:C	1.60375e-23	-2.3071	-1.13042	6.6819e-07	-2.30852	-1.00059	4.99549e-06	-2.31919	-1.08778
74854358	chr5:74854358:G:A	1.99772e-22	-9.12748e-10	-0.915283	7.14277e-06	-9.12748e-10	-0.939827	5.96164e-05	-9.12748e-10	-0.927574
74854469	chr5:74854469:A:G	1.27931e-22	-9.12748e-10	-1.36097	4.67325e-06	-9.12748e-10	-1.36407	3.85474e-05	-9.12748e-10	-1.36361
74854942	chr5:74854942:T:C	3.84394e-22	-9.12748e-10	-0.260794	1.28903e-05	-9.12748e-10	-0.34945	0.00010615	-9.12748e-10	-0.350656
74855215	chr5:74855215:C:G	1.30951e-23	-2.28716	-1.35307	4.91112e-07	-2.29235	-1.32466	3.89539e-06	-2.31275	-1.34296
74855472	chr5:74855472:A:C	2.38717e-22	-9.12748e-10	-0.737184	8.80602e-06	-9.12748e-10	-0.730492	7.75601e-05	-9.12748e-10	-0.664451
74855511	chr5:74855511:G:C	1.27976e-23	-2.31633	-1.34687	4.76624e-07	-2.30683	-1.34013	3.98542e-06	-2.29155	-1.34132
74856412	chr5:74856412:T:C	3.2211e-23	-1.45894	-1.28122	9.47611e-07	-1.72664	-1.2331	7.65003e-06	-1.70885	-1.27194
74857187	chr5:74857187:T:C	1.3395e-23	-2.25977	-1.35781	5.00446e-07	-2.26405	-1.33414	3.93128e-06	-2.2967	-1.34984
74857369	chr5:74857369:G:A	1.36326e-22	-9.12748e-10	-1.29742	4.9215e-06	-9.12748e-10	-1.31231	4.05303e-05	-9.12748e-10	-1.31345
74857380	chr5:74857380:G:A	1.55784e-22	-9.12748e-10	-1.16399	5.6541e-06	-9.12748e-10	-1.17355	4.74985e-05	-9.12748e-10	-1.15481
74857475	chr5:74857475:G:A	3.17495e-22	-9.12748e-10	-0.451997	1.16149e-05	-9.12748e-10	-0.453642	9.50865e-05	-9.12748e-10	-0.460718
74857485	chr5:74857485:T:C	1.28292e-22	-9.12748e-10	-1.35815	4.74998e-06	-9.12748e-10	-1.34779	3.90357e-05	-9.12748e-10	-1.35103
74857666	chr5:74857666:TCTGTATATCTTTAAAGGGTAAAAGAA:T	1.37235e-22	-9.12748e-10	-1.29076	5.07521e-06	-9.12748e-10	-1.28156	4.09754e-05	-9.12748e-10	-1.30253
74857833	chr5:74857833:C:G	6.03976e-21	2.49366	-6.68458e-10	4.33858e-05	0.864204	-6.68458e-10	0.000586804	1.35919	-6.68458e-10
74858574	chr5:74858574:G:A	1.27651e-23	-2.31768	-1.34807	4.74495e-07	-2.30975	-1.34169	3.96236e-06	-2.29581	-1.34286
74858837	chr5:74858837:T:C	3.21906e-21	-9.12748e-10	1.86438	0.000102178	-9.12748e-10	1.72079	0.000945468	-9.12748e-10	1.83618
74858920	chr5:74858920:A:C	2.45197e-23	-2.1472	-0.865785	9.06257e-07	-2.15439	-0.849966	7.59899e-06	-2.15956	-0.827928
74858980	chr5:74858980:A:G	2.31542e-22	-9.12748e-10	-0.767698	8.53222e-06	-9.12748e-10	-0.762078	7.50479e-05	-9.12748e-10	-0.697378
74859345	chr5:74859345:C:T	3.3818e-23	-1.98772	-0.703744	1.24869e-06	-1.99855	-0.685287	1.04779e-05	-2.00581	-0.660424
74859568	chr5:74859568:G:A	1.27852e-22	-9.12748e-10	-1.36159	4.67262e-06	-9.12748e-10	-1.36421	3.85346e-05	-9.12748e-10	-1.36395
74859821	chr5:74859821:C:T	1.68662e-23	-2.30481	-1.08234	7.11794e-07	-2.30687	-0.939021	5.28066e-06	-2.31894	-1.03251
74859993	chr5:74859993:G:A	1.80032e-23	-2.25936	-1.06255	6.64956e-07	-2.28201	-1.03195	5.4205e-06	-2.29841	-1.0269
74860162	chr5:74860162:C:T	1.27523e-22	-9.12748e-10	-1.36416	4.67946e-06	-9.12748e-10	-1.36275	3.85506e-05	-9.12748e-10	-1.36353
74860231	chr5:74860231:A:G	2.36929e-22	-9.12748e-10	-0.744702	8.73875e-06	-9.12748e-10	-0.73816	7.69644e-05	-9.12748e-10	-0.672162
74860726	chr5:74860726:T:A	2.00862e-22	-9.12748e-10	-0.909844	7.18067e-06	-9.12748e-10	-0.934535	5.99344e-05	-9.12748e-10	-0.922254
74860895	chr5:74860895:T:C	1.27913e-22	-9.12748e-10	-1.36111	4.72674e-06	-9.12748e-10	-1.35269	3.90663e-05	-9.12748e-10	-1.35024
74860954	chr5:74860954:G:A	1.27515e-22	-9.12748e-10	-1.36422	4.6822e-06	-9.12748e-10	-1.36216	3.85668e-05	-9.12748e-10	-1.36311
74860980	chr5:74860980:T:C	1.79136e-23	-2.23959	-1.08731	6.57632e-07	-2.26632	-1.05872	5.33664e-06	-2.2869	-1.05401
74861416	chr5:74861416:T:A	1.76218e-22	-9.12748e-10	-1.04074	6.30651e-06	-9.12748e-10	-1.06435	5.28757e-05	-9.12748e-10	-1.04756
74861489	chr5:74861489:C:G	2.53062e-22	-9.12748e-10	-0.678825	9.35369e-06	-9.12748e-10	-0.670157	8.25804e-05	-9.12748e-10	-0.601732
74861581	chr5:74861581:G:C	6.66533e-23	-2.01296	-6.68458e-10	2.41314e-06	-2.025	-6.68458e-10	1.95503e-05	-2.04251	-6.68458e-10
74861622	chr5:74861622:G:A	4.25453e-22	-9.12748e-10	-0.159307	1.72099e-05	-9.12748e-10	-0.0604433	0.000145994	-9.12748e-10	-0.0319406
74862003	chr5:74862003:CTG:C	1.81608e-22	-9.12748e-10	-1.01061	7.02006e-06	-9.12748e-10	-0.957156	5.6937e-05	-9.12748e-10	-0.973558
74862515	chr5:74862515:C:G	2.4635e-23	-2.20605	-0.802243	9.13869e-07	-2.21107	-0.784927	7.66409e-06	-2.21684	-0.762114
74862541	chr5:74862541:G:A	1.28733e-22	-9.12748e-10	-1.35472	4.74793e-06	-9.12748e-10	-1.34822	3.89873e-05	-9.12748e-10	-1.35227
74862790	chr5:74862790:A:T	8.84596e-23	-1.72991	-6.68458e-10	2.92729e-06	-1.83185	-6.68458e-10	2.29332e-05	-1.88292	-6.68458e-10
74863043	chr5:74863043:A:G	2.19171e-23	-2.28273	-0.84246	9.11177e-07	-2.26151	-0.737432	7.32592e-06	-2.2255	-0.798587
74863046	chr5:74863046:G:A	2.40927e-22	-9.12748e-10	-0.727968	8.88744e-06	-9.12748e-10	-0.721289	7.8347e-05	-9.12748e-10	-0.654357
74863312	chr5:74863312:C:T	1.4175e-23	-2.31831	-1.24267	5.39822e-07	-2.31926	-1.20318	4.33775e-06	-2.31357	-1.23458
74863332	chr5:74863332:T:C	1.29973e-23	-2.31398	-1.33374	4.86541e-07	-2.30122	-1.32514	4.07692e-06	-2.28349	-1.32667
74864126	chr5:74864126:T:C	2.06642e-23	-2.30932	-0.874738	7.80949e-07	-2.30873	-0.844441	6.26694e-06	-2.30554	-0.87468
74864294	chr5:74864294:G:A	4.85993e-22	-9.12748e-10	-0.0262671	1.65396e-05	-9.12748e-10	-0.10017	0.000145018	-9.12748e-10	-0.0386447
74864497	chr5:74864497:G:C	1.67709e-22	-9.12748e-10	-1.09023	6.62537e-06	-9.12748e-10	-1.01502	5.36852e-05	-9.12748e-10	-1.03237
74864630	chr5:74864630:A:G	1.5145e-23	-2.31757	-1.17722	5.69246e-07	-2.31924	-1.15013	4.7226e-06	-2.31583	-1.14731
74864829	chr5:74864829:G:A	1.62557e-23	-2.29584	-1.12818	5.66126e-07	-2.29929	-1.17558	4.89953e-06	-2.29816	-1.1282
74866188	chr5:74866188:TG:T	1.28017e-22	-9.12748e-10	-1.3603	4.67332e-06	-9.12748e-10	-1.36406	3.85522e-05	-9.12748e-10	-1.36349
74866899	chr5:74866899:A:G	5.22534e-23	-2.25636	-6.68458e-10	2.01743e-06	-2.2041	-6.68458e-10	1.66099e-05	-2.20551	-6.68458e-10
74867334	chr5:74867334:T:C	1.72524e-23	-2.31592	-1.04858	7.44091e-07	-2.31603	-0.885494	5.53664e-06	-2.31819	-0.98593
74867485	chr5:74867485:G:C	5.45215e-22	-9.12748e-10	0.0887187	1.91096e-05	-9.12748e-10	0.0442656	0.000166616	-9.12748e-10	0.10019
74867864	chr5:74867864:G:C	1.2856e-22	-9.12748e-10	-1.35606	4.68006e-06	-9.12748e-10	-1.36262	3.86386e-05	-9.12748e-10	-1.36125
74868132	chr5:74868132:G:A	1.28527e-22	-9.12748e-10	-1.35632	4.67932e-06	-9.12748e-10	-1.36277	3.86296e-05	-9.12748e-10	-1.36149
74868142	chr5:74868142:G:A	1.51358e-22	-9.12748e-10	-1.19282	5.49e-06	-9.12748e-10	-1.203	4.53837e-05	-9.12748e-10	-1.20035
74868214	chr5:74868214:C:A	1.29991e-22	-9.12748e-10	-1.34499	4.70869e-06	-9.12748e-10	-1.35652	3.89311e-05	-9.12748e-10	-1.35371
74868615	chr5:74868615:T:C	1.27763e-22	-9.12748e-10	-1.36228	4.69562e-06	-9.12748e-10	-1.3593	3.86282e-05	-9.12748e-10	-1.36152
74868701	chr5:74868701:G:C	1.27961e-23	-2.3187	-1.34462	4.74836e-07	-2.31313	-1.33758	3.95707e-06	-2.30134	-1.33866
74868793	chr5:74868793:T:C	1.29642e-22	-9.12748e-10	-1.34768	4.70008e-06	-9.12748e-10	-1.35835	3.88411e-05	-9.12748e-10	-1.35603
74868884	chr5:74868884:C:A	1.96675e-22	-9.12748e-10	-0.93091	7.26848e-06	-9.12748e-10	-0.922381	6.03525e-05	-9.12748e-10	-0.915302
74869681	chr5:74869681:T:C	1.27903e-22	-9.12748e-10	-1.36119	4.68243e-06	-9.12748e-10	-1.36211	3.86395e-05	-9.12748e-10	-1.36123
74869785	chr5:74869785:T:A	1.49507e-22	-9.12748e-10	-1.20512	5.68465e-06	-9.12748e-10	-1.16816	4.64556e-05	-9.12748e-10	-1.17701
74870027	chr5:74870027:A:G	1.5157e-23	-2.265	-1.229	5.94473e-07	-2.23859	-1.18741	4.99315e-06	-2.19841	-1.20902
74870140	chr5:74870140:G:A	6.24293e-23	-2.07843	-6.68458e-10	2.36236e-06	-2.04627	-6.68458e-10	1.932e-05	-2.05436	-6.68458e-10
74871013	chr5:74871013:A:G	2.1278e-22	-9.12748e-10	-0.852202	7.31514e-06	-9.12748e-10	-0.915981	6.13086e-05	-9.12748e-10	-0.899584
74871291	chr5:74871291:C:G	1.45681e-22	-9.12748e-10	-1.23104	5.26602e-06	-9.12748e-10	-1.24465	4.37978e-05	-9.12748e-10	-1.23592
74871589	chr5:74871589:G:T	1.70122e-22	-9.12748e-10	-1.07594	6.09038e-06	-9.12748e-10	-1.09922	5.1069e-05	-9.12748e-10	-1.08233
74871595	chr5:74871595:C:T	1.40296e-22	-9.12748e-10	-1.26871	5.29306e-06	-9.12748e-10	-1.23953	4.26705e-05	-9.12748e-10	-1.262
74871768	chr5:74871768:T:C	7.88296e-22	-9.12748e-10	0.457413	2.61005e-05	-9.12748e-10	0.356026	0.00023369	-9.12748e-10	0.438492
74872122	chr5:74872122:G:A	1.29419e-23	-2.31107	-1.34091	4.85367e-07	-2.29644	-1.33234	4.07338e-06	-2.27725	-1.33378
74872135	chr5:74872135:T:C	1.43192e-22	-9.12748e-10	-1.24827	5.42469e-06	-9.12748e-10	-1.21497	4.36171e-05	-9.12748e-10	-1.24006
74872470	chr5:74872470:A:T	5.68308e-23	-2.17238	-6.68458e-10	2.03146e-06	-2.19717	-6.68458e-10	1.72342e-05	-2.16861	-6.68458e-10
74872491	chr5:74872491:G:A	1.28042e-22	-9.12748e-10	-1.3601	4.71353e-06	-9.12748e-10	-1.35549	3.86309e-05	-9.12748e-10	-1.36145
74872623	chr5:74872623:A:G	1.26752e-23	-2.31925	-1.35356	4.63691e-07	-2.31243	-1.36204	3.8889e-06	-2.30084	-1.35654
74872654	chr5:74872654:T:C	1.40955e-23	-2.31917	-1.24744	5.66713e-07	-2.31937	-1.15446	4.41481e-06	-2.31252	-1.21802
74872655	chr5:74872655:G:A	1.28464e-22	-9.12748e-10	-1.35681	4.67836e-06	-9.12748e-10	-1.36298	3.86203e-05	-9.12748e-10	-1.36173
74873220	chr5:74873220:C:T	1.50638e-23	-2.22162	-1.27855	6.64504e-07	-2.0248	-1.28984	5.33597e-06	-2.05901	-1.28203
74873502	chr5:74873502:A:T	1.3684e-22	-9.12748e-10	-1.29365	5.04027e-06	-9.12748e-10	-1.28847	4.06831e-05	-9.12748e-10	-1.30969
74873839	chr5:74873839:C:T	1.29594e-22	-9.12748e-10	-1.34805	4.69824e-06	-9.12748e-10	-1.35874	3.87564e-05	-9.12748e-10	-1.35821
74875169	chr5:74875169:A:G	3.56256e-22	-9.12748e-10	-0.336813	1.16062e-05	-9.12748e-10	-0.45439	0.000102779	-9.12748e-10	-0.382927
74875211	chr5:74875211:A:T	2.43787e-23	-2.18601	-0.832737	8.76921e-07	-2.05977	-0.977491	8.04554e-06	-2.0346	-0.895791
74875300	chr5:74875300:G:T	1.28738e-22	-9.12748e-10	-1.35468	4.70746e-06	-9.12748e-10	-1.35678	3.88712e-05	-9.12748e-10	-1.35525
74875573	chr5:74875573:C:T	2.81096e-23	-1.81521	-1.06114	1.23707e-06	-1.58986	-1.10332	9.54021e-06	-1.66937	-1.09062
74875603	chr5:74875603:A:C	1.28385e-22	-9.12748e-10	-1.35743	4.69033e-06	-9.12748e-10	-1.36042	3.87086e-05	-9.12748e-10	-1.35944
74875668	chr5:74875668:C:T	3.16834e-22	-9.12748e-10	-0.454083	1.29729e-05	-9.12748e-10	-0.343068	0.000100013	-9.12748e-10	-0.410203
74875986	chr5:74875986:AGCGGGCCTG:A	1.42041e-22	-9.12748e-10	-1.25635	5.23506e-06	-9.12748e-10	-1.25055	4.41668e-05	-9.12748e-10	-1.22753
74876119	chr5:74876119:T:A	2.21656e-22	-9.12748e-10	-0.811335	7.14619e-06	-9.12748e-10	-0.939349	6.13872e-05	-9.12748e-10	-0.898303
74876173	chr5:74876173:T:C	1.37196e-23	-2.25195	-1.34168	5.08252e-07	-2.26791	-1.31479	4.08907e-06	-2.28561	-1.32158
74876620	chr5:74876620:T:A	3.43534e-22	-9.12748e-10	-0.373175	1.11738e-05	-9.12748e-10	-0.49236	9.88691e-05	-9.12748e-10	-0.421708
74876787	chr5:74876787:C:A	2.39341e-22	-9.12748e-10	-0.734573	7.64766e-06	-9.12748e-10	-0.871528	6.58782e-05	-9.12748e-10	-0.827697
74876972	chr5:74876972:C:T	2.21061e-22	-0.814023	-6.68458e-10	4.38759e-06	-1.42715	-6.68458e-10	4.53023e-05	-1.20215	-6.68458e-10
74877468	chr5:74877468:T:C	2.29909e-23	-1.95436	-1.12301	9.72747e-07	-1.77492	-1.15864	7.58431e-06	-1.8419	-1.14753
74877580	chr5:74877580:C:G	1.40004e-22	-9.12748e-10	-1.27079	5.09149e-06	-9.12748e-10	-1.27836	4.22034e-05	-9.12748e-10	-1.273
74878395	chr5:74878395:T:C	1.53967e-22	-9.12748e-10	-1.17573	5.79793e-06	-9.12748e-10	-1.14843	4.89673e-05	-9.12748e-10	-1.12435
74879357	chr5:74879357:G:A	1.48389e-22	-9.12748e-10	-1.21263	5.46229e-06	-9.12748e-10	-1.20806	4.5345e-05	-9.12748e-10	-1.2012
74880797	chr5:74880797:A:G	2.51221e-23	-2.03637	-0.952343	1.02687e-06	-1.87927	-1.00014	8.11974e-06	-1.94448	-0.976724
74881018	chr5:74881018:T:C	4.82986e-23	-1.49872	-0.836342	2.31168e-06	-1.25768	-0.810275	1.9254e-05	-1.30139	-0.7564
74882033	chr5:74882033:C:T	1.55539e-22	-9.12748e-10	-1.16556	5.84157e-06	-9.12748e-10	-1.14093	4.93869e-05	-9.12748e-10	-1.11582
74882086	chr5:74882086:A:G	1.60204e-22	-9.12748e-10	-1.13601	6.01308e-06	-9.12748e-10	-1.11199	5.09151e-05	-9.12748e-10	-1.08534
74882686	chr5:74882686:C:T	1.70318e-23	-2.02117	-1.35621	8.45705e-07	-1.71173	-1.36178	7.16035e-06	-1.68547	-1.36148
74882781	chr5:74882781:G:A	3.06254e-23	-2.2476	-0.543029	1.07863e-06	-2.25135	-0.578884	9.42319e-06	-2.23935	-0.532981
74882788	chr5:74882788:C:T	2.43839e-23	-1.79426	-1.22428	1.13528e-06	-1.53016	-1.24889	8.61919e-06	-1.6215	-1.24002
74882897	chr5:74882897:T:C	4.2517e-22	-9.12748e-10	-0.159972	1.25375e-05	-9.12748e-10	-0.377205	0.000114178	-9.12748e-10	-0.277749
74883071	chr5:74883071:CT:C	1.33243e-22	-9.12748e-10	-1.32029	4.89507e-06	-9.12748e-10	-1.3177	3.98615e-05	-9.12748e-10	-1.33009
74883095	chr5:74883095:A:AG	4.40808e-22	-9.12748e-10	-0.123851	1.77702e-05	-9.12748e-10	-0.0284061	0.000146512	-9.12748e-10	-0.0283966
74883214	chr5:74883214:G:A	1.75555e-23	-2.22275	-1.12434	5.82853e-07	-2.2924	-1.15335	4.83551e-06	-2.29309	-1.14642
74883505	chr5:74883505:T:C	1.6543e-23	-2.0423	-1.3642	8.313e-07	-1.74399	-1.3467	6.91227e-06	-1.71887	-1.36333
74883561	chr5:74883561:G:A	4.424e-22	-9.12748e-10	-0.120248	1.78367e-05	-9.12748e-10	-0.0246675	0.000147069	-9.12748e-10	-0.0246006
74883599	chr5:74883599:ATGT:A	1.49465e-22	-9.12748e-10	-1.2054	5.6951e-06	-9.12748e-10	-1.16632	4.67339e-05	-9.12748e-10	-1.17104
74883712	chr5:74883712:T:C	1.59843e-23	-2.07664	-1.36422	7.92778e-07	-1.79365	-1.34449	6.58085e-06	-1.76852	-1.36282
74883943	chr5:74883943:G:A	2.03587e-21	-9.12748e-10	1.40622	6.62416e-05	-9.12748e-10	1.28738	0.00061853	-9.12748e-10	1.41184
74884040	chr5:74884040:A:G	2.14734e-22	-9.12748e-10	-0.843061	8.6708e-06	-9.12748e-10	-0.745967	7.05093e-05	-9.12748e-10	-0.759759
74884150	chr5:74884150:A:G	2.99441e-23	-1.49637	-1.31676	1.50568e-06	-1.18137	-1.31531	1.20424e-05	-1.22892	-1.29815
74884152	chr5:74884152:C:T	1.56317e-22	-9.12748e-10	-1.16058	5.93862e-06	-9.12748e-10	-1.12445	5.01331e-05	-9.12748e-10	-1.10082
74884154	chr5:74884154:G:A	1.33552e-22	-9.12748e-10	-1.31797	4.85387e-06	-9.12748e-10	-1.32615	4.01478e-05	-9.12748e-10	-1.32294
74884890	chr5:74884890:C:T	1.75082e-22	-9.12748e-10	-1.0472	5.87379e-06	-9.12748e-10	-1.13543	5.00703e-05	-9.12748e-10	-1.10208
74884915	chr5:74884915:G:A	1.7432e-23	-2.10631	-1.24784	5.58128e-07	-2.21006	-1.27903	4.57434e-06	-2.22604	-1.269
74885100	chr5:74885100:G:A	2.41012e-21	-9.12748e-10	1.57497	7.79581e-05	-9.12748e-10	1.45024	0.000730121	-9.12748e-10	1.57771
74885144	chr5:74885144:C:T	4.55536e-23	-1.35582	-1.03775	2.39713e-06	-1.0231	-1.00855	1.95145e-05	-1.07894	-0.965409
74885326	chr5:74885326:A:C	6.08244e-23	-1.77382	-0.330647	1.75082e-06	-2.21061	-0.135231	1.33961e-05	-2.1643	-0.256238
74885332	chr5:74885332:C:T	1.94561e-22	-0.941715	-6.68458e-10	5.04127e-06	-1.28827	-6.68458e-10	4.50406e-05	-1.20794	-6.68458e-10
74885815	chr5:74885815:G:A	4.36759e-22	-9.12748e-10	-0.133079	1.75949e-05	-9.12748e-10	-0.0383211	0.000145054	-9.12748e-10	-0.038395
74886110	chr5:74886110:T:C	1.15046e-22	-0.685806	-0.78132	3.03349e-06	-1.09472	-0.701494	2.73385e-05	-1.03561	-0.671599
74886367	chr5:74886367:C:T	7.69859e-23	-0.986953	-0.881885	2.04551e-06	-1.36709	-0.823192	1.77267e-05	-1.32635	-0.814077
74886533	chr5:74886533:G:A	1.40838e-22	-9.12748e-10	-1.26485	5.29385e-06	-9.12748e-10	-1.23938	4.36542e-05	-9.12748e-10	-1.2392
74886768	chr5:74886768:T:C	2.22102e-23	-1.86251	-1.2494	1.00981e-06	-1.62269	-1.27347	7.70444e-06	-1.70657	-1.26714
74886814	chr5:74886814:A:G	2.05274e-23	-1.94541	-1.2453	9.10122e-07	-1.73154	-1.26856	7.00951e-06	-1.80622	-1.26201
74888186	chr5:74888186:A:C	5.44862e-23	-1.03909	-1.17542	1.55447e-06	-1.20821	-1.25658	1.5645e-05	-1.07156	-1.19379
74888264	chr5:74888264:A:G	4.1661e-22	-9.12748e-10	-0.18031	1.6915e-05	-9.12748e-10	-0.0777266	0.000139047	-9.12748e-10	-0.0806939
74888830	chr5:74888830:C:T	1.33927e-22	-9.12748e-10	-1.31516	5.01538e-06	-9.12748e-10	-1.29342	4.11235e-05	-9.12748e-10	-1.29892
74888885	chr5:74888885:G:A	1.59052e-22	-9.12748e-10	-1.14323	5.89243e-06	-9.12748e-10	-1.13226	4.84158e-05	-9.12748e-10	-1.13568
74889154	chr5:74889154:C:T	4.11051e-23	-1.57041	-0.925922	1.84101e-06	-1.26843	-1.02718	1.41948e-05	-1.39895	-0.963676
74889369	chr5:74889369:G:C	1.64651e-22	-9.12748e-10	-1.10863	5.56621e-06	-9.12748e-10	-1.18921	4.72034e-05	-9.12748e-10	-1.16104
74890001	chr5:74890001:A:G	2.74637e-22	-9.12748e-10	-0.597012	9.30097e-06	-9.12748e-10	-0.675809	8.21548e-05	-9.12748e-10	-0.606899
74890142	chr5:74890142:C:T	1.62106e-22	-9.12748e-10	-1.12421	5.47644e-06	-9.12748e-10	-1.20547	4.63067e-05	-9.12748e-10	-1.18022
74890248	chr5:74890248:C:T	1.0663e-22	-0.269432	-1.27367	2.55439e-06	-0.72239	-1.24573	2.23227e-05	-0.668693	-1.24121
74890392	chr5:74890392:C:T	1.78877e-23	-1.97096	-1.35739	5.31208e-07	-2.1797	-1.35883	4.44461e-06	-2.1735	-1.35031
74890586	chr5:74890586:T:C	8.07246e-23	-0.655799	-1.16562	2.25392e-06	-0.843747	-1.24951	2.32406e-05	-0.684779	-1.18482
74890622	chr5:74890622:T:C	1.08558e-22	-0.544279	-0.980896	3.43163e-06	-0.734641	-0.938251	3.05294e-05	-0.672208	-0.924607
74890720	chr5:74890720:TC:T	6.34244e-22	-1.32021	1.56019	1.33583e-05	-1.96508	1.65128	0.000120122	-1.86386	1.63687
74890739	chr5:74890739:G:A	8.52469e-23	-0.575661	-1.19125	2.66759e-06	-0.755494	-1.16926	2.36363e-05	-0.692155	-1.16057
74890965	chr5:74890965:T:C	1.86006e-22	-9.12748e-10	-0.986682	6.94899e-06	-9.12748e-10	-0.967332	5.73385e-05	-9.12748e-10	-0.966532
74891214	chr5:74891214:A:T	3.37477e-23	-1.3354	-1.35815	1.73694e-06	-0.993943	-1.35986	1.33038e-05	-1.06488	-1.36258
74891278	chr5:74891278:G:A	4.04352e-22	-9.12748e-10	-0.210175	1.63705e-05	-9.12748e-10	-0.110447	0.000134786	-9.12748e-10	-0.111816
74891442	chr5:74891442:T:G	2.22236e-22	-9.12748e-10	-0.808719	7.93326e-06	-9.12748e-10	-0.834863	6.61271e-05	-9.12748e-10	-0.823926
74891450	chr5:74891450:TC:T	3.28732e-23	-1.36414	-1.35567	1.66844e-06	-1.03646	-1.35758	1.27864e-05	-1.10596	-1.36116
74892036	chr5:74892036:G:A	1.28655e-22	-9.12748e-10	-1.35532	4.7871e-06	-9.12748e-10	-1.34	3.966e-05	-9.12748e-10	-1.33516
74892229	chr5:74892229:G:A	1.28032e-22	-9.12748e-10	-1.36018	4.67506e-06	-9.12748e-10	-1.36369	3.85922e-05	-9.12748e-10	-1.36245
74892795	chr5:74892795:C:A	1.89659e-22	-9.12748e-10	-0.967234	6.57194e-06	-9.12748e-10	-1.02312	5.67169e-05	-9.12748e-10	-0.977432
74892942	chr5:74892942:A:C	1.51423e-22	-9.12748e-10	-1.19239	5.49318e-06	-9.12748e-10	-1.20242	4.5639e-05	-9.12748e-10	-1.19474
74893466	chr5:74893466:G:C	1.31382e-22	-9.12748e-10	-1.33435	4.94037e-06	-9.12748e-10	-1.30849	4.04398e-05	-9.12748e-10	-1.31569
74893538	chr5:74893538:C:T	1.70219e-22	-9.12748e-10	-1.07537	6.577e-06	-9.12748e-10	-1.02235	5.24231e-05	-9.12748e-10	-1.05616
74893574	chr5:74893574:A:G	8.72148e-23	-1.48913	-0.254952	1.87173e-06	-2.06406	-0.215006	1.76352e-05	-1.9708	-0.17481
74893667	chr5:74893667:A:G	1.7492e-22	-9.12748e-10	-1.04813	5.84385e-06	-9.12748e-10	-1.14054	4.96623e-05	-9.12748e-10	-1.11026
74894133	chr5:74894133:C:T	5.52322e-23	-1.3875	-0.813416	2.82042e-06	-1.07433	-0.794706	2.09594e-05	-1.15059	-0.822322
74894350	chr5:74894350:A:G	1.51948e-22	-9.12748e-10	-1.18892	5.78448e-06	-9.12748e-10	-1.15075	4.70359e-05	-9.12748e-10	-1.16459
74894373	chr5:74894373:T:C	2.02684e-22	-9.12748e-10	-0.900811	7.33786e-06	-9.12748e-10	-0.91288	6.12115e-05	-9.12748e-10	-0.901169
74894618	chr5:74894618:C:T	3.59778e-22	-9.12748e-10	-0.326975	1.45086e-05	-9.12748e-10	-0.231187	0.000119302	-9.12748e-10	-0.233848
74895325	chr5:74895325:T:C	1.8326e-22	-9.12748e-10	-1.00156	7.2041e-06	-9.12748e-10	-0.931278	5.69913e-05	-9.12748e-10	-0.972605
74895436	chr5:74895436:C:T	7.45217e-23	-1.90137	-6.68458e-10	2.33899e-06	-2.05621	-6.68458e-10	1.87394e-05	-2.08488	-6.68458e-10
74895602	chr5:74895602:A:T	1.27704e-22	-9.12748e-10	-1.36275	4.68061e-06	-9.12748e-10	-1.3625	3.85299e-05	-9.12748e-10	-1.36407
74895867	chr5:74895867:G:T	1.32877e-22	-9.12748e-10	-1.32304	5.00362e-06	-9.12748e-10	-1.29577	4.09301e-05	-9.12748e-10	-1.30364
74896151	chr5:74896151:C:T	1.6588e-22	-9.12748e-10	-1.10119	6.36318e-06	-9.12748e-10	-1.0554	5.36403e-05	-9.12748e-10	-1.0332
74896300	chr5:74896300:C:T	1.35598e-22	-9.12748e-10	-1.30276	4.91746e-06	-9.12748e-10	-1.31313	4.09809e-05	-9.12748e-10	-1.3024
74896741	chr5:74896741:C:A	1.37233e-22	-9.12748e-10	-1.29078	5.00581e-06	-9.12748e-10	-1.29533	4.13806e-05	-9.12748e-10	-1.29269
74896954	chr5:74896954:A:G	3.77843e-22	-9.12748e-10	-0.277983	1.52293e-05	-9.12748e-10	-0.182707	0.00012557	-9.12748e-10	-0.18264
74897198	chr5:74897198:C:T	1.94115e-22	-9.12748e-10	-0.944012	7.23856e-06	-9.12748e-10	-0.926506	5.94663e-05	-9.12748e-10	-0.930094
74897341	chr5:74897341:C:G	2.76596e-23	-1.72207	-1.17042	9.715e-07	-1.79637	-1.13847	8.28513e-06	-1.75902	-1.14203
74897942	chr5:74897942:A:G	1.76051e-22	-9.12748e-10	-1.04169	5.87053e-06	-9.12748e-10	-1.13598	4.99096e-05	-9.12748e-10	-1.10529
74897949	chr5:74897949:G:A	1.50229e-22	-9.12748e-10	-1.2003	5.15252e-06	-9.12748e-10	-1.26644	4.33396e-05	-9.12748e-10	-1.24644
74898223	chr5:74898223:A:G	1.33929e-22	-9.12748e-10	-1.31515	5.05086e-06	-9.12748e-10	-1.28637	4.13269e-05	-9.12748e-10	-1.29399
74898527	chr5:74898527:T:C	2.05339e-22	-9.12748e-10	-0.887797	7.07235e-06	-9.12748e-10	-0.949734	6.12781e-05	-9.12748e-10	-0.900082
74898835	chr5:74898835:C:T	4.12237e-23	-1.44876	-1.04469	1.99196e-06	-1.13018	-1.08662	1.48526e-05	-1.24033	-1.077
74899106	chr5:74899106:C:A	5.20883e-22	-1.59349	1.63656	1.2499e-05	-2.12389	1.74361	0.000109274	-2.0489	1.72726
74899153	chr5:74899153:A:T	9.2367e-23	-0.322817	-1.36387	2.17815e-06	-0.763374	-1.36408	1.90008e-05	-0.70714	-1.36388
74899307	chr5:74899307:C:T	1.73966e-22	-9.12748e-10	-1.0536	6.19085e-06	-9.12748e-10	-1.08285	5.05032e-05	-9.12748e-10	-1.09347
74899343	chr5:74899343:C:CA	7.24779e-23	-0.565126	-1.36405	1.7425e-06	-0.992027	-1.35858	1.65903e-05	-0.84249	-1.36419
74899348	chr5:74899348:T:C	1.38945e-22	-9.12748e-10	-1.27838	5.09614e-06	-9.12748e-10	-1.27745	4.16281e-05	-9.12748e-10	-1.28673
74899395	chr5:74899395:A:C	3.78209e-22	-9.12748e-10	-0.277015	1.52457e-05	-9.12748e-10	-0.181632	0.000125699	-9.12748e-10	-0.181615
74899441	chr5:74899441:G:A	4.07362e-23	-1.47565	-1.0297	1.96022e-06	-1.15945	-1.07342	1.46585e-05	-1.26868	-1.0618
74899812	chr5:74899812:G:A	1.29116e-22	-9.12748e-10	-1.35175	4.67967e-06	-9.12748e-10	-1.3627	3.88441e-05	-9.12748e-10	-1.35595
74900004	chr5:74900004:T:A	1.72082e-22	-9.12748e-10	-1.06449	6.67867e-06	-9.12748e-10	-1.00701	5.31576e-05	-9.12748e-10	-1.04224
74900042	chr5:74900042:C:T	2.11486e-22	-9.12748e-10	-0.858301	7.26529e-06	-9.12748e-10	-0.92282	6.3041e-05	-9.12748e-10	-0.871719
74900062	chr5:74900062:G:A	1.18509e-22	-0.121879	-1.3156	2.76616e-06	-0.59245	-1.29602	2.42663e-05	-0.533904	-1.29251
74901134	chr5:74901134:T:C	7.19613e-23	-0.572919	-1.36341	1.75622e-06	-0.991839	-1.35093	1.657e-05	-0.845772	-1.36214
74902074	chr5:74902074:G:A	1.34071e-22	-9.12748e-10	-1.31409	4.90751e-06	-9.12748e-10	-1.31516	4.00205e-05	-9.12748e-10	-1.32611
74902128	chr5:74902128:T:C	6.22445e-23	-0.719537	-1.36185	1.55234e-06	-1.12081	-1.34536	1.45303e-05	-0.979567	-1.3597
74902219	chr5:74902219:C:A	1.39447e-22	-9.12748e-10	-1.27478	5.23383e-06	-9.12748e-10	-1.25078	4.3077e-05	-9.12748e-10	-1.25251
74902417	chr5:74902417:T:A	4.37411e-22	-0.131589	-6.68458e-10	7.28322e-06	-0.920354	-6.68458e-10	5.87511e-05	-0.942194	-6.68458e-10
74902431	chr5:74902431:G:A	1.72944e-22	-9.12748e-10	-1.0595	6.1808e-06	-9.12748e-10	-1.08448	5.12871e-05	-9.12748e-10	-1.07807
74902449	chr5:74902449:A:G	1.84777e-22	-9.12748e-10	-0.99331	6.11434e-06	-9.12748e-10	-1.09529	5.21431e-05	-9.12748e-10	-1.06151
74902547	chr5:74902547:A:G	3.95707e-22	-9.12748e-10	-0.231787	1.30113e-05	-9.12748e-10	-0.34011	0.000107264	-9.12748e-10	-0.340211
74902684	chr5:74902684:C:T	2.02935e-22	-9.12748e-10	-0.899575	7.34641e-06	-9.12748e-10	-0.911715	6.1285e-05	-9.12748e-10	-0.899968
74902786	chr5:74902786:A:G	7.44925e-23	-0.569372	-1.33239	1.8359e-06	-0.983258	-1.31513	1.59957e-05	-0.930658	-1.31253
74903821	chr5:74903821:T:G	1.29606e-22	-9.12748e-10	-1.34796	4.74721e-06	-9.12748e-10	-1.34837	3.91832e-05	-9.12748e-10	-1.34726
74904597	chr5:74904597:G:A	1.51416e-22	-9.12748e-10	-1.19243	5.57931e-06	-9.12748e-10	-1.18686	4.50657e-05	-9.12748e-10	-1.20738
74904892	chr5:74904892:G:A	2.19821e-22	-9.12748e-10	-0.819647	8.55887e-06	-9.12748e-10	-0.75896	7.30945e-05	-9.12748e-10	-0.723751
74905410	chr5:74905410:T:C	3.51511e-23	-1.53023	-1.12257	1.03717e-06	-1.64935	-1.22009	1.04356e-05	-1.52634	-1.14393
74905515	chr5:74905515:T:G	5.14432e-23	-2.27198	-6.68458e-10	2.67489e-06	-1.92202	-6.68458e-10	2.20732e-05	-1.92114	-6.68458e-10
74905622	chr5:74905622:G:C	3.83795e-22	-9.12748e-10	-0.262353	1.67068e-05	-9.12748e-10	-0.0901097	0.000126457	-9.12748e-10	-0.175603
74905656	chr5:74905656:C:T	1.80202e-22	-9.12748e-10	-1.01838	6.61244e-06	-9.12748e-10	-1.01698	5.53762e-05	-9.12748e-10	-1.00135
74905892	chr5:74905892:A:G	4.09179e-22	-9.12748e-10	-0.198308	1.65364e-05	-9.12748e-10	-0.100364	0.000137027	-9.12748e-10	-0.0953297
74906440	chr5:74906440:T:A	1.52338e-23	-2.31438	-1.17457	5.69863e-07	-2.28857	-1.17971	4.75947e-06	-2.28308	-1.17228
74906815	chr5:74906815:A:G	2.33383e-22	-9.12748e-10	-0.759779	9.53548e-06	-9.12748e-10	-0.650908	7.38872e-05	-9.12748e-10	-0.712964
74907265	chr5:74907265:C:T	2.68426e-22	-9.12748e-10	-0.619887	1.04909e-05	-9.12748e-10	-0.555423	8.65524e-05	-9.12748e-10	-0.554754
74907275	chr5:74907275:G:A	3.93352e-23	-1.65332	-0.887023	1.88757e-06	-1.34154	-0.929102	1.44174e-05	-1.43394	-0.91313
74907436	chr5:74907436:T:G	4.08898e-22	-9.12748e-10	-0.198995	1.65264e-05	-9.12748e-10	-0.100968	0.00013694	-9.12748e-10	-0.0959586
74907476	chr5:74907476:T:C	5.82321e-23	-2.14802	-6.68458e-10	1.81808e-06	-2.30815	-6.68458e-10	1.50744e-05	-2.30251	-6.68458e-10
74907729	chr5:74907729:A:G	1.84446e-23	-2.11516	-1.18253	5.37558e-07	-2.30459	-1.22206	4.77787e-06	-2.26832	-1.18318
74908118	chr5:74908118:G:A	1.34896e-22	-9.12748e-10	-1.30796	4.96876e-06	-9.12748e-10	-1.30276	4.09506e-05	-9.12748e-10	-1.30314
74908308	chr5:74908308:A:T	1.40924e-22	-9.12748e-10	-1.26424	5.13588e-06	-9.12748e-10	-1.26968	4.25791e-05	-9.12748e-10	-1.26414
74908925	chr5:74908925:A:G	2.61576e-22	-9.12748e-10	-0.645736	1.09587e-05	-9.12748e-10	-0.511791	8.62741e-05	-9.12748e-10	-0.557974
74908940	chr5:74908940:A:T	2.58138e-22	-9.12748e-10	-0.658968	1.07991e-05	-9.12748e-10	-0.526469	8.50546e-05	-9.12748e-10	-0.57221
74908941	chr5:74908941:T:A	2.57768e-22	-9.12748e-10	-0.660403	1.07839e-05	-9.12748e-10	-0.527873	8.49391e-05	-9.12748e-10	-0.573569
74909139	chr5:74909139:A:G	1.38752e-22	-9.12748e-10	-1.27977	5.11817e-06	-9.12748e-10	-1.27313	4.21713e-05	-9.12748e-10	-1.27376
74909225	chr5:74909225:G:C	1.93227e-22	-9.12748e-10	-0.948593	7.41714e-06	-9.12748e-10	-0.902134	6.30247e-05	-9.12748e-10	-0.871977
74909488	chr5:74909488:T:A	1.40855e-22	-9.12748e-10	-1.26473	5.13359e-06	-9.12748e-10	-1.27012	4.25601e-05	-9.12748e-10	-1.26459
74909872	chr5:74909872:T:C	4.95715e-23	-2.30904	-6.68458e-10	1.86835e-06	-2.28087	-6.68458e-10	1.57037e-05	-2.26161	-6.68458e-10
74910119	chr5:74910119:C:A	2.5254e-22	-9.12748e-10	-0.680893	9.80506e-06	-9.12748e-10	-0.623029	8.09153e-05	-9.12748e-10	-0.622102
74910552	chr5:74910552:C:T	2.83138e-22	-9.12748e-10	-0.566526	1.19595e-05	-9.12748e-10	-0.424404	9.35959e-05	-9.12748e-10	-0.476517
74911057	chr5:74911057:C:T	3.82457e-22	-9.12748e-10	-0.265844	1.71364e-05	-9.12748e-10	-0.0647215	0.000129965	-9.12748e-10	-0.148238
74911112	chr5:74911112:T:A	1.33486e-22	-9.12748e-10	-1.31846	4.96448e-06	-9.12748e-10	-1.30362	4.10072e-05	-9.12748e-10	-1.30176
74911130	chr5:74911130:T:C	1.34015e-22	-9.12748e-10	-1.31451	4.98683e-06	-9.12748e-10	-1.29913	4.11945e-05	-9.12748e-10	-1.2972
74911153	chr5:74911153:G:A	1.75764e-22	-9.12748e-10	-1.04332	7.0408e-06	-9.12748e-10	-0.954206	5.60131e-05	-9.12748e-10	-0.989919
74911472	chr5:74911472:G:A	3.66335e-22	-9.12748e-10	-0.308912	1.63509e-05	-9.12748e-10	-0.111647	0.000124213	-9.12748e-10	-0.193507
74911502	chr5:74911502:C:T	4.01062e-23	-1.65663	-0.864296	1.94553e-06	-1.33134	-0.909048	1.48357e-05	-1.42596	-0.892509
74911609	chr5:74911609:C:T	1.43793e-22	-9.12748e-10	-1.24409	5.24206e-06	-9.12748e-10	-1.24921	4.35095e-05	-9.12748e-10	-1.24252
74911628	chr5:74911628:A:G	2.8304e-22	-9.12748e-10	-0.566871	1.1097e-05	-9.12748e-10	-0.49925	9.14973e-05	-9.12748e-10	-0.499195
74911839	chr5:74911839:C:G	2.56039e-22	-9.12748e-10	-0.667131	1.06991e-05	-9.12748e-10	-0.535771	8.41023e-05	-9.12748e-10	-0.58347
74911920	chr5:74911920:T:C	3.65363e-22	-9.12748e-10	-0.31157	1.57814e-05	-9.12748e-10	-0.147097	0.000119304	-9.12748e-10	-0.233831
74911934	chr5:74911934:C:T	1.63492e-23	-2.0646	-1.35368	6.96682e-07	-1.90872	-1.35864	5.92304e-06	-1.88783	-1.34882
74911967	chr5:74911967:A:G	2.42948e-22	-9.12748e-10	-0.719613	9.94075e-06	-9.12748e-10	-0.609285	7.71394e-05	-9.12748e-10	-0.66989
74912293	chr5:74912293:T:C	2.36408e-22	-9.12748e-10	-0.746902	8.58929e-06	-9.12748e-10	-0.755412	7.02415e-05	-9.12748e-10	-0.763566
74912571	chr5:74912571:G:A	1.3175e-22	-9.12748e-10	-1.33155	4.84636e-06	-9.12748e-10	-1.3277	3.99432e-05	-9.12748e-10	-1.32805
74912656	chr5:74912656:T:C	1.27719e-22	-9.12748e-10	-1.36262	4.68689e-06	-9.12748e-10	-1.36116	3.86199e-05	-9.12748e-10	-1.36174
74912796	chr5:74912796:T:G	1.42141e-22	-9.12748e-10	-1.25564	5.35336e-06	-9.12748e-10	-1.2282	4.37335e-05	-9.12748e-10	-1.23739
74913220	chr5:74913220:C:T	1.5339e-22	-9.12748e-10	-1.17948	5.83354e-06	-9.12748e-10	-1.1423	4.78473e-05	-9.12748e-10	-1.14749
74913232	chr5:74913232:C:G	2.84272e-22	-9.12748e-10	-0.562528	1.13782e-05	-9.12748e-10	-0.474228	8.78779e-05	-9.12748e-10	-0.539555
74913456	chr5:74913456:T:A	4.09791e-22	-9.12748e-10	-0.196813	1.77138e-05	-9.12748e-10	-0.0315856	0.00013419	-9.12748e-10	-0.116247
74914165	chr5:74914165:A:C	2.30356e-22	-9.12748e-10	-0.772837	9.38212e-06	-9.12748e-10	-0.667122	7.38768e-05	-9.12748e-10	-0.713105
74914169	chr5:74914169:C:T	1.28759e-22	-9.12748e-10	-1.35452	4.7529e-06	-9.12748e-10	-1.34717	3.92246e-05	-9.12748e-10	-1.3462
74914489	chr5:74914489:T:A	1.28366e-21	0.945013	-6.68458e-10	2.45833e-05	0.296141	-6.68458e-10	0.000189049	0.226502	-6.68458e-10
74914571	chr5:74914571:G:C	3.2881e-22	-0.416982	-6.68458e-10	4.68906e-06	-1.3607	-6.68458e-10	4.69989e-05	-1.16538	-6.68458e-10
74914699	chr5:74914699:T:A	1.55007e-22	-9.12748e-10	-1.16899	6.0253e-06	-9.12748e-10	-1.10996	4.83149e-05	-9.12748e-10	-1.13776
74914701	chr5:74914701:T:A	2.04508e-22	-9.12748e-10	-0.891852	7.8381e-06	-9.12748e-10	-0.846931	6.24514e-05	-9.12748e-10	-0.881116
74915133	chr5:74915133:G:T	1.3372e-22	-9.12748e-10	-1.31671	4.874e-06	-9.12748e-10	-1.32201	4.03369e-05	-9.12748e-10	-1.31824
74915161	chr5:74915161:A:G	3.67018e-23	-1.26368	-1.34595	1.09488e-06	-1.47755	-1.33774	9.59875e-06	-1.40483	-1.34904
74915302	chr5:74915302:G:T	4.08922e-22	-9.12748e-10	-0.198935	1.65259e-05	-9.12748e-10	-0.101002	0.000136941	-9.12748e-10	-0.0959529
74915351	chr5:74915351:A:G	1.3568e-22	-9.12748e-10	-1.30216	4.94269e-06	-9.12748e-10	-1.30802	4.09211e-05	-9.12748e-10	-1.30386
74916009	chr5:74916009:G:C	1.34636e-22	-9.12748e-10	-1.30989	4.91655e-06	-9.12748e-10	-1.31332	4.07262e-05	-9.12748e-10	-1.30863
74916232	chr5:74916232:T:C	2.38749e-23	-2.12607	-0.913565	6.90867e-07	-2.31063	-0.965109	6.25478e-06	-2.28147	-0.900692
74916458	chr5:74916458:G:A	1.35531e-22	-9.12748e-10	-1.30326	4.93931e-06	-9.12748e-10	-1.3087	4.09168e-05	-9.12748e-10	-1.30396
74916527	chr5:74916527:G:A	6.69875e-23	-0.64379	-1.36417	1.36511e-06	-1.23379	-1.3609	1.12322e-05	-1.2325	-1.36422
74916586	chr5:74916586:G:A	1.35531e-22	-9.12748e-10	-1.30326	4.93931e-06	-9.12748e-10	-1.3087	4.09168e-05	-9.12748e-10	-1.30396
74916588	chr5:74916588:A:T	1.35565e-22	-9.12748e-10	-1.30301	4.94053e-06	-9.12748e-10	-1.30845	4.09272e-05	-9.12748e-10	-1.30371
74916600	chr5:74916600:C:G	1.67634e-22	-9.12748e-10	-1.09068	6.38069e-06	-9.12748e-10	-1.05265	5.39742e-05	-9.12748e-10	-1.027
74916930	chr5:74916930:A:G	1.92042e-23	-2.08921	-1.16812	5.4762e-07	-2.29946	-1.20864	4.89033e-06	-2.26027	-1.16798
74917103	chr5:74917103:C:T	3.11544e-23	-1.54213	-1.23138	1.55428e-06	-1.19735	-1.26757	1.17061e-05	-1.32807	-1.22733
74917317	chr5:74917317:T:C	2.23497e-22	-9.12748e-10	-0.803065	8.14112e-06	-9.12748e-10	-0.809	6.67025e-05	-9.12748e-10	-0.815261
74917478	chr5:74917478:C:T	4.02096e-23	-1.75618	-0.762179	1.90205e-06	-1.45455	-0.80845	1.46398e-05	-1.54182	-0.789937
74918685	chr5:74918685:C:T	2.21885e-22	-9.12748e-10	-0.810304	8.5756e-06	-9.12748e-10	-0.757006	7.06781e-05	-9.12748e-10	-0.757368
74918935	chr5:74918935:C:T	1.32696e-22	-9.12748e-10	-1.3244	4.95726e-06	-9.12748e-10	-1.30508	4.07662e-05	-9.12748e-10	-1.30765
74918980	chr5:74918980:A:C	3.16507e-23	-1.69259	-1.06511	9.92504e-07	-1.74531	-1.16814	9.82245e-06	-1.64857	-1.08227
74919479	chr5:74919479:G:A	8.01503e-23	-2.22435	0.395794	2.63195e-06	-2.31816	0.379956	2.29084e-05	-2.3173	0.4333
74919921	chr5:74919921:A:G	5.58631e-22	-9.12748e-10	0.113029	1.91205e-05	-9.12748e-10	0.0448313	0.000172854	-9.12748e-10	0.136944
74920113	chr5:74920113:T:C	6.74827e-23	-2.2674	0.266814	2.36829e-06	-2.30853	0.264772	1.97857e-05	-2.3176	0.287054
74920515	chr5:74920515:A:G	1.29109e-22	-9.12748e-10	-1.3518	4.78258e-06	-9.12748e-10	-1.34095	3.93022e-05	-9.12748e-10	-1.34422
74921479	chr5:74921479:C:G	1.52957e-22	-9.12748e-10	-1.1823	5.99375e-06	-9.12748e-10	-1.11521	4.80449e-05	-9.12748e-10	-1.14337
74921501	chr5:74921501:G:A	3.82868e-22	-9.12748e-10	-0.26477	1.53372e-05	-9.12748e-10	-0.175645	0.000127752	-9.12748e-10	-0.165416
74921506	chr5:74921506:A:T	1.52544e-22	-9.12748e-10	-1.18501	5.97518e-06	-9.12748e-10	-1.11831	4.79126e-05	-9.12748e-10	-1.14613
74921513	chr5:74921513:C:T	1.33883e-22	-9.12748e-10	-1.3155	4.99545e-06	-9.12748e-10	-1.2974	4.09748e-05	-9.12748e-10	-1.30255
74923307	chr5:74923307:C:T	1.08062e-22	-1.52975	-6.68458e-10	3.07784e-06	-1.7817	-6.68458e-10	2.62031e-05	-1.74963	-6.68458e-10
74923310	chr5:74923310:C:A	5.86353e-23	-2.3009	0.159778	2.24112e-06	-2.25016	0.151213	1.82276e-05	-2.26833	0.155763
74923531	chr5:74923531:G:A	1.32574e-22	-2.30902	0.983702	5.22726e-06	-2.25828	1.00624	4.37117e-05	-2.28314	1.04525
74923714	chr5:74923714:G:A	6.26663e-23	-2.31524	0.240601	2.37705e-06	-2.27507	0.235002	1.98353e-05	-2.2961	0.268053
74923752	chr5:74923752:G:T	2.23872e-22	-9.12748e-10	-0.801386	8.69021e-06	-9.12748e-10	-0.74373	7.13906e-05	-9.12748e-10	-0.747338
74923969	chr5:74923969:G:C	3.34989e-23	-1.43401	-1.26694	1.72714e-06	-1.0648	-1.29466	1.32817e-05	-1.16673	-1.26239
74924349	chr5:74924349:G:A	1.28777e-22	-9.12748e-10	-1.35438	4.77166e-06	-9.12748e-10	-1.34323	3.92802e-05	-9.12748e-10	-1.34478
74924430	chr5:74924430:C:T	1.5294e-22	-9.12748e-10	-1.18242	5.65796e-06	-9.12748e-10	-1.17286	4.56871e-05	-9.12748e-10	-1.19369
74924570	chr5:74924570:G:A	1.90473e-22	-9.12748e-10	-0.962953	6.60195e-06	-9.12748e-10	-1.01856	5.40728e-05	-9.12748e-10	-1.02517
74925013	chr5:74925013:T:C	1.63083e-23	-2.21411	-1.20667	6.2387e-07	-2.13909	-1.23865	5.48713e-06	-2.11467	-1.19843
74925480	chr5:74925480:T:G	1.39217e-22	-9.12748e-10	-1.27643	5.06944e-06	-9.12748e-10	-1.2827	4.10633e-05	-9.12748e-10	-1.30039
74925489	chr5:74925489:G:T	1.92804e-22	-9.12748e-10	-0.950787	7.20672e-06	-9.12748e-10	-0.930914	5.77161e-05	-9.12748e-10	-0.959968
74925654	chr5:74925654:T:C	1.32235e-22	-9.12748e-10	-1.32788	4.98017e-06	-9.12748e-10	-1.30046	4.07416e-05	-9.12748e-10	-1.30825
74925746	chr5:74925746:C:T	2.47487e-23	-2.30046	-0.703229	9.4904e-07	-2.31871	-0.639526	7.86044e-06	-2.30691	-0.646751
74926060	chr5:74926060:A:T	1.8739e-22	-9.12748e-10	-0.97927	6.3868e-06	-9.12748e-10	-1.05169	5.4805e-05	-9.12748e-10	-1.01172
74926276	chr5:74926276:C:T	1.92043e-23	-2.08035	-1.17698	8.03803e-07	-1.97421	-1.15012	6.12224e-06	-2.07444	-1.12914
74927277	chr5:74927277:GAGA:G	1.28215e-22	-9.12748e-10	-1.35875	4.71063e-06	-9.12748e-10	-1.35611	3.86702e-05	-9.12748e-10	-1.36043
74927321	chr5:74927321:C:T	1.45645e-22	-9.12748e-10	-1.23129	5.17934e-06	-9.12748e-10	-1.26125	4.29891e-05	-9.12748e-10	-1.25456
74927690	chr5:74927690:G:T	2.3973e-22	-9.12748e-10	-0.732946	9.14719e-06	-9.12748e-10	-0.692481	7.46414e-05	-9.12748e-10	-0.702809
74928872	chr5:74928872:C:G	1.29496e-22	-9.12748e-10	-1.34881	4.75595e-06	-9.12748e-10	-1.34653	3.91299e-05	-9.12748e-10	-1.34862
74929184	chr5:74929184:G:A	1.58995e-22	-9.12748e-10	-1.14359	5.97509e-06	-9.12748e-10	-1.11833	5.07204e-05	-9.12748e-10	-1.08918
74929285	chr5:74929285:G:A	1.59125e-22	-9.12748e-10	-1.14277	5.97996e-06	-9.12748e-10	-1.11751	5.07651e-05	-9.12748e-10	-1.08829
74929306	chr5:74929306:C:T	1.34829e-22	-9.12748e-10	-1.30845	5.09141e-06	-9.12748e-10	-1.27837	4.15733e-05	-9.12748e-10	-1.28805
74929321	chr5:74929321:TTTA:T	1.80568e-22	-9.12748e-10	-1.01635	6.86919e-06	-9.12748e-10	-0.978882	5.54613e-05	-9.12748e-10	-0.999819
74929563	chr5:74929563:G:T	1.49616e-22	-9.12748e-10	-1.20439	5.49679e-06	-9.12748e-10	-1.20176	4.50864e-05	-9.12748e-10	-1.20692
74929713	chr5:74929713:C:T	1.3059e-22	-9.12748e-10	-1.3404	4.82655e-06	-9.12748e-10	-1.3318	3.93161e-05	-9.12748e-10	-1.34387
74930387	chr5:74930387:G:A	3.58734e-23	-1.34234	-1.29012	1.47361e-06	-1.26319	-1.25502	1.04151e-05	-1.38366	-1.28859
74930680	chr5:74930680:C:T	1.28099e-22	-9.12748e-10	-1.35966	4.71399e-06	-9.12748e-10	-1.35539	3.86637e-05	-9.12748e-10	-1.3606
74930988	chr5:74930988:A:C	1.66487e-23	-2.04472	-1.35541	9.67055e-07	-1.58911	-1.35031	7.13981e-06	-1.70322	-1.3466
74931130	chr5:74931130:T:C	1.96318e-23	-1.92065	-1.31466	9.02366e-07	-1.71921	-1.28945	6.57246e-06	-1.81518	-1.31744
74931499	chr5:74931499:GC:G	1.85502e-23	-2.31889	-0.973086	7.80265e-07	-2.29708	-0.856972	5.95579e-06	-2.29529	-0.935846
74931610	chr5:74931610:C:G	2.44995e-23	-1.66023	-1.35358	1.16694e-06	-1.40627	-1.34527	8.6201e-06	-1.50577	-1.35563
74931678	chr5:74931678:C:T	1.4153e-23	-2.31773	-1.2448	5.59334e-07	-2.31094	-1.176	4.41714e-06	-2.31079	-1.21922
74931919	chr5:74931919:A:G	1.2806e-23	-2.31937	-1.34318	4.67739e-07	-2.30259	-1.36318	3.93329e-06	-2.29666	-1.34937
74932005	chr5:74932005:T:A	1.61741e-22	-9.12748e-10	-1.12647	6.08231e-06	-9.12748e-10	-1.10054	5.16671e-05	-9.12748e-10	-1.07068
74932052	chr5:74932052:A:G	1.41071e-22	-9.12748e-10	-1.2632	5.06241e-06	-9.12748e-10	-1.28409	4.21458e-05	-9.12748e-10	-1.27437
74932119	chr5:74932119:C:T	1.56126e-22	-9.12748e-10	-1.1618	5.52694e-06	-9.12748e-10	-1.19629	4.54375e-05	-9.12748e-10	-1.19917
74933862	chr5:74933862:T:C	2.98958e-22	-9.12748e-10	-0.512157	9.92605e-06	-9.12748e-10	-0.610765	8.53026e-05	-9.12748e-10	-0.5693
74933873	chr5:74933873:C:T	9.06687e-23	-0.342068	-1.36318	3.58399e-06	-0.265393	-1.36406	2.75661e-05	-0.334869	-1.36405
74934107	chr5:74934107:T:C	1.49776e-22	-9.12748e-10	-1.20332	5.23589e-06	-9.12748e-10	-1.25039	4.31333e-05	-9.12748e-10	-1.25121
74934693	chr5:74934693:A:G	1.32599e-22	-9.12748e-10	-1.32513	4.98741e-06	-9.12748e-10	-1.29901	4.08009e-05	-9.12748e-10	-1.3068
74934718	chr5:74934718:T:C	2.01458e-22	-0.906881	-6.68458e-10	3.3313e-06	-1.70257	-6.68458e-10	2.67504e-05	-1.72896	-6.68458e-10
74934759	chr5:74934759:C:A	1.40738e-23	-2.31891	-1.24924	5.41087e-07	-2.30406	-1.21604	4.33505e-06	-2.31047	-1.2383
74934934	chr5:74934934:T:C	1.28779e-22	-9.12748e-10	-1.35436	4.71626e-06	-9.12748e-10	-1.35491	3.87943e-05	-9.12748e-10	-1.35723
74935136	chr5:74935136:T:C	1.34828e-22	-9.12748e-10	-1.30846	5.09453e-06	-9.12748e-10	-1.27776	4.16199e-05	-9.12748e-10	-1.28693
74935288	chr5:74935288:T:C	1.27515e-22	-9.12748e-10	-1.36423	4.6808e-06	-9.12748e-10	-1.36246	3.85429e-05	-9.12748e-10	-1.36373
74935347	chr5:74935347:G:A	1.68145e-22	-9.12748e-10	-1.08764	6.19368e-06	-9.12748e-10	-1.0824	5.08546e-05	-9.12748e-10	-1.08653
74935359	chr5:74935359:T:C	1.52782e-22	-9.12748e-10	-1.18345	5.64306e-06	-9.12748e-10	-1.1755	4.64405e-05	-9.12748e-10	-1.17733
74935489	chr5:74935489:A:G	2.59924e-22	-9.12748e-10	-0.652071	9.505e-06	-9.12748e-10	-0.65411	7.98196e-05	-9.12748e-10	-0.635736
74935592	chr5:74935592:G:A	2.38413e-23	-2.31128	-0.729762	9.48926e-07	-2.2999	-0.658451	7.10651e-06	-2.30501	-0.749486
74935692	chr5:74935692:A:G	1.34948e-22	-9.12748e-10	-1.30757	5.09996e-06	-9.12748e-10	-1.27669	4.16632e-05	-9.12748e-10	-1.28589
74935697	chr5:74935697:A:G	1.34895e-22	-9.12748e-10	-1.30797	5.09768e-06	-9.12748e-10	-1.27714	4.16448e-05	-9.12748e-10	-1.28633
74935730	chr5:74935730:C:A	2.16838e-22	-9.12748e-10	-0.833313	8.11411e-06	-9.12748e-10	-0.812323	6.52787e-05	-9.12748e-10	-0.836838
74935935	chr5:74935935:G:A	1.27807e-22	-9.12748e-10	-1.36194	4.69882e-06	-9.12748e-10	-1.35862	3.86307e-05	-9.12748e-10	-1.36146
74936185	chr5:74936185:A:G	1.37473e-22	-9.12748e-10	-1.28903	5.21522e-06	-9.12748e-10	-1.25435	4.25375e-05	-9.12748e-10	-1.26512
74936286	chr5:74936286:A:G	1.37067e-22	-9.12748e-10	-1.29199	5.19682e-06	-9.12748e-10	-1.25788	4.23934e-05	-9.12748e-10	-1.26851
74936384	chr5:74936384:T:C	2.32294e-22	-9.12748e-10	-0.764457	8.48989e-06	-9.12748e-10	-0.767051	7.16366e-05	-9.12748e-10	-0.743898
74936462	chr5:74936462:G:A	1.37813e-22	-9.12748e-10	-1.28656	5.23388e-06	-9.12748e-10	-1.25078	4.26807e-05	-9.12748e-10	-1.26176
74936517	chr5:74936517:C:T	1.40442e-22	-9.12748e-10	-1.26766	5.35744e-06	-9.12748e-10	-1.22744	4.36284e-05	-9.12748e-10	-1.2398
74936551	chr5:74936551:T:C	1.40936e-22	-9.12748e-10	-1.26415	5.37766e-06	-9.12748e-10	-1.22367	4.37926e-05	-9.12748e-10	-1.23604
74936567	chr5:74936567:C:T	1.28878e-22	-9.12748e-10	-1.3536	4.71023e-06	-9.12748e-10	-1.35619	3.90223e-05	-9.12748e-10	-1.35137
74936629	chr5:74936629:C:T	1.46063e-22	-9.12748e-10	-1.22843	5.6081e-06	-9.12748e-10	-1.18172	4.55873e-05	-9.12748e-10	-1.19587
74936717	chr5:74936717:G:A	1.39437e-22	-9.12748e-10	-1.27485	5.30886e-06	-9.12748e-10	-1.23655	4.32702e-05	-9.12748e-10	-1.24804
74936900	chr5:74936900:T:C	1.42692e-22	-9.12748e-10	-1.25177	5.45974e-06	-9.12748e-10	-1.20853	4.44051e-05	-9.12748e-10	-1.22215
74937026	chr5:74937026:G:A	1.40502e-22	-9.12748e-10	-1.26724	5.3599e-06	-9.12748e-10	-1.22698	4.36443e-05	-9.12748e-10	-1.23943
74937293	chr5:74937293:C:T	1.47732e-22	-9.12748e-10	-1.21706	5.45342e-06	-9.12748e-10	-1.20968	4.40512e-05	-9.12748e-10	-1.23015
74937506	chr5:74937506:C:G	1.29278e-22	-9.12748e-10	-1.3505	4.70866e-06	-9.12748e-10	-1.35652	3.89688e-05	-9.12748e-10	-1.35274
74937573	chr5:74937573:G:A	2.15259e-23	-1.89602	-1.24718	1.21296e-06	-1.56248	-1.15038	9.45842e-06	-1.53889	-1.2297
74938975	chr5:74938975:AAAACAAAAC:A	1.55164e-22	-9.12748e-10	-1.16798	5.32966e-06	-9.12748e-10	-1.23264	4.4365e-05	-9.12748e-10	-1.22305
74939157	chr5:74939157:A:C	3.48276e-22	-9.12748e-10	-0.359465	1.2462e-05	-9.12748e-10	-0.383245	0.000110063	-9.12748e-10	-0.314449
74939643	chr5:74939643:G:GA	1.43417e-22	-9.12748e-10	-1.2467	5.29457e-06	-9.12748e-10	-1.23925	4.2812e-05	-9.12748e-10	-1.25869
74939849	chr5:74939849:A:G	1.41659e-23	-2.19739	-1.36423	7.41785e-07	-1.84144	-1.36319	5.71457e-06	-1.90999	-1.3625
74939972	chr5:74939972:CAT:C	2.96842e-22	-9.12748e-10	-0.51926	9.85135e-06	-9.12748e-10	-0.618319	8.46594e-05	-9.12748e-10	-0.576868
74940005	chr5:74940005:TTA:T	1.27734e-22	-9.12748e-10	-1.36251	4.70056e-06	-9.12748e-10	-1.35825	3.86538e-05	-9.12748e-10	-1.36086
74940250	chr5:74940250:A:G	1.29709e-22	-9.12748e-10	-1.34717	4.77075e-06	-9.12748e-10	-1.34343	3.94577e-05	-9.12748e-10	-1.34027
74940624	chr5:74940624:T:C	2.67879e-23	-1.56224	-1.36227	1.22985e-06	-1.33481	-1.36422	1.00668e-05	-1.34281	-1.36345
74940727	chr5:74940727:A:C	1.53752e-22	-9.12748e-10	-1.17712	5.59404e-06	-9.12748e-10	-1.18423	4.56272e-05	-9.12748e-10	-1.195
74941548	chr5:74941548:T:A	6.20483e-23	-2.08455	-6.68458e-10	2.42578e-06	-2.01978	-6.68458e-10	2.04995e-05	-1.9951	-6.68458e-10
74941631	chr5:74941631:AC:A	1.69624e-22	-9.12748e-10	-1.07888	6.22198e-06	-9.12748e-10	-1.07784	5.10356e-05	-9.12748e-10	-1.08298
74942245	chr5:74942245:G:A	1.34677e-23	-2.24917	-1.36299	4.69668e-07	-2.29998	-1.36168	3.86562e-06	-2.29916	-1.36423
74942758	chr5:74942758:A:G	1.61866e-22	-9.12748e-10	-1.12569	5.65537e-06	-9.12748e-10	-1.17332	4.87234e-05	-9.12748e-10	-1.12934
74943322	chr5:74943322:C:T	1.4253e-23	-2.24588	-1.30962	4.71754e-07	-2.31023	-1.347	3.98901e-06	-2.31314	-1.31882
74943435	chr5:74943435:T:C	1.29492e-22	-9.12748e-10	-1.34884	4.7403e-06	-9.12748e-10	-1.34983	3.89701e-05	-9.12748e-10	-1.35271
74943535	chr5:74943535:C:G	3.75553e-22	-9.12748e-10	-0.284061	1.2129e-05	-9.12748e-10	-0.410325	0.000104838	-9.12748e-10	-0.363089
74943551	chr5:74943551:G:A	1.5177e-23	-2.18724	-1.30544	4.98442e-07	-2.26181	-1.34039	4.19131e-06	-2.26292	-1.31957
74943652	chr5:74943652:T:C	2.9644e-23	-1.60944	-1.21376	1.43973e-06	-1.35125	-1.19022	1.11183e-05	-1.39439	-1.21253
74943951	chr5:74943951:G:A	1.51298e-21	-9.12748e-10	1.10937	4.90792e-05	-9.12748e-10	0.987507	0.000446458	-9.12748e-10	1.08584
74943959	chr5:74943959:A:G	2.70712e-23	-2.29389	-0.620101	8.18869e-07	-2.31833	-0.78743	8.0018e-06	-2.31804	-0.617801
74944121	chr5:74944121:A:G	1.42361e-23	-2.2959	-1.26078	6.478e-07	-2.10105	-1.23905	5.19004e-06	-2.13445	-1.23431
74944406	chr5:74944406:G:A	8.83695e-23	-1.73093	-6.68458e-10	2.23248e-06	-2.10281	-6.68458e-10	1.82052e-05	-2.1138	-6.68458e-10
74944719	chr5:74944719:G:A	1.34991e-23	-2.24699	-1.36284	7.37426e-07	-1.84814	-1.36238	5.30601e-06	-1.98669	-1.35997
74944735	chr5:74944735:A:G	2.18012e-23	-2.29927	-0.831224	1.15209e-06	-2.04795	-0.7164	8.55442e-06	-2.10559	-0.763463
74944746	chr5:74944746:T:TA	1.83734e-22	-9.12748e-10	-0.998972	6.7289e-06	-9.12748e-10	-0.999516	5.62586e-05	-9.12748e-10	-0.985545
74945047	chr5:74945047:A:G	1.30186e-22	-9.12748e-10	-1.3435	4.83482e-06	-9.12748e-10	-1.33008	3.95778e-05	-9.12748e-10	-1.33724
74945323	chr5:74945323:G:C	4.92965e-23	-2.31461	-6.68458e-10	2.33434e-06	-2.0582	-6.68458e-10	1.91621e-05	-2.06257	-6.68458e-10
74946177	chr5:74946177:T:C	6.30823e-21	3.89946	-1.36231	5.30477e-07	-2.1762	-1.3637	5.21521e-06	-2.0172	-1.34673
74946184	chr5:74946184:G:A	1.91286e-22	-9.12748e-10	-0.958689	8.45944e-06	-9.12748e-10	-0.770644	6.83464e-05	-9.12748e-10	-0.790915
74946586	chr5:74946586:A:T	1.3017e-22	-9.12748e-10	-1.34362	4.79694e-06	-9.12748e-10	-1.33795	3.95359e-05	-9.12748e-10	-1.33829
74947027	chr5:74947027:A:G	2.32867e-23	-1.71774	-1.34684	5.38498e-07	-2.17181	-1.35309	4.42999e-06	-2.20093	-1.32618
74947059	chr5:74947059:T:G	4.77192e-23	-2.30307	-0.0440558	2.11271e-06	-2.04938	-0.108578	1.81801e-05	-2.03822	-0.0769574
74947295	chr5:74947295:A:C	7.47337e-23	-2.31029	0.411761	4.29482e-06	-2.00735	0.55883	3.68629e-05	-1.97982	0.571524
74948436	chr5:74948436:T:C	3.08161e-23	-1.50861	-1.27581	6.96248e-07	-1.94814	-1.31984	5.02241e-06	-2.06117	-1.34043
74948466	chr5:74948466:G:A	1.30232e-22	-9.12748e-10	-1.34314	4.71184e-06	-9.12748e-10	-1.35585	3.91004e-05	-9.12748e-10	-1.34937
74948618	chr5:74948618:G:T	1.89965e-22	-9.12748e-10	-0.965622	8.34379e-06	-9.12748e-10	-0.78441	6.76356e-05	-9.12748e-10	-0.80137
74948622	chr5:74948622:C:T	1.89965e-22	-9.12748e-10	-0.965622	8.34379e-06	-9.12748e-10	-0.78441	6.76356e-05	-9.12748e-10	-0.80137
74948952	chr5:74948952:G:T	1.78176e-22	-9.12748e-10	-1.02969	6.30517e-06	-9.12748e-10	-1.06456	5.13169e-05	-9.12748e-10	-1.07748
74948982	chr5:74948982:A:T	1.29083e-22	-9.12748e-10	-1.352	4.69327e-06	-9.12748e-10	-1.3598	3.87757e-05	-9.12748e-10	-1.35771
74949377	chr5:74949377:T:C	2.40813e-20	3.87673	-6.68458e-10	2.33442e-05	0.24442	-6.68458e-10	0.000231387	0.428588	-6.68458e-10
74949484	chr5:74949484:C:T	1.30048e-18	8.96719	-1.10141	3.53687e-06	-0.37421	-1.26848	6.0598e-05	0.345317	-1.25656
74949687	chr5:74949687:A:T	1.77854e-23	-2.31375	-1.02034	7.11043e-07	-2.0805	-1.16645	5.13603e-06	-2.19252	-1.1867
74950237	chr5:74950237:T:G	2.3254e-22	-9.12748e-10	-0.763399	8.05525e-06	-9.12748e-10	-0.819604	6.78914e-05	-9.12748e-10	-0.797595
74951195	chr5:74951195:G:T	1.27815e-22	-9.12748e-10	-1.36188	4.75093e-06	-9.12748e-10	-1.34759	3.90192e-05	-9.12748e-10	-1.35145
74951373	chr5:74951373:G:T	2.82198e-22	-9.12748e-10	-0.569851	9.21693e-06	-9.12748e-10	-0.684886	7.60352e-05	-9.12748e-10	-0.684308
74951821	chr5:74951821:G:A	1.28022e-22	-9.12748e-10	-1.36026	4.6743e-06	-9.12748e-10	-1.36385	3.85257e-05	-9.12748e-10	-1.36418
74952283	chr5:74952283:C:A	1.36513e-22	-9.12748e-10	-1.29604	4.91405e-06	-9.12748e-10	-1.31383	4.04481e-05	-9.12748e-10	-1.31548
74952357	chr5:74952357:T:C	1.70955e-23	-2.31751	-1.05614	8.34369e-07	-1.87286	-1.21415	5.82809e-06	-2.02624	-1.22658
74952531	chr5:74952531:G:A	1.28112e-22	-9.12748e-10	-1.35955	4.75814e-06	-9.12748e-10	-1.34607	3.92366e-05	-9.12748e-10	-1.34589
74953448	chr5:74953448:C:CGG	1.40075e-22	-9.12748e-10	-1.27028	5.71744e-06	-9.12748e-10	-1.16241	4.61934e-05	-9.12748e-10	-1.18267
74953536	chr5:74953536:C:T	1.30498e-22	-9.12748e-10	-1.3411	4.67282e-06	-9.12748e-10	-1.36416	3.85376e-05	-9.12748e-10	-1.36387
74953788	chr5:74953788:G:A	1.95723e-23	-1.97668	-1.26167	5.75589e-07	-2.29653	-1.16176	4.45573e-06	-2.31419	-1.20712
74953838	chr5:74953838:T:C	2.41984e-23	-2.31897	-0.707205	8.87935e-07	-2.3001	-0.724685	7.27216e-06	-2.29671	-0.73474
74954082	chr5:74954082:T:G	8.95282e-23	-2.23225	0.514341	1.08669e-05	-1.36735	0.847139	8.00849e-05	-1.37852	0.746106
74954635	chr5:74954635:G:T	1.28905e-22	-9.12748e-10	-1.35338	4.70354e-06	-9.12748e-10	-1.35761	3.89488e-05	-9.12748e-10	-1.35326
74954795	chr5:74954795:C:A	1.28577e-22	-9.12748e-10	-1.35593	4.68548e-06	-9.12748e-10	-1.36146	3.85961e-05	-9.12748e-10	-1.36235
74955566	chr5:74955566:A:T	1.76337e-23	-2.13902	-1.20363	9.07622e-07	-1.80675	-1.1961	7.68028e-06	-1.85477	-1.12208
74955678	chr5:74955678:A:G	3.29951e-22	-9.12748e-10	-0.413517	1.06513e-05	-9.12748e-10	-0.540248	8.77554e-05	-9.12748e-10	-0.54095
74956195	chr5:74956195:C:T	3.68937e-22	-9.12748e-10	-0.301836	1.24669e-05	-9.12748e-10	-0.382851	0.000105567	-9.12748e-10	-0.356161
74956551	chr5:74956551:C:T	1.78727e-23	-2.13501	-1.19418	9.0907e-07	-1.81303	-1.18823	7.70061e-06	-1.86097	-1.11324
74956598	chr5:74956598:GATA:G	1.31554e-22	-9.12748e-10	-1.33304	4.67583e-06	-9.12748e-10	-1.36352	3.85748e-05	-9.12748e-10	-1.3629
74956702	chr5:74956702:T:C	1.28772e-22	-9.12748e-10	-1.35441	4.6846e-06	-9.12748e-10	-1.36165	3.86904e-05	-9.12748e-10	-1.35991
74957476	chr5:74957476:T:C	1.48437e-23	-2.31869	-1.1962	5.75887e-07	-2.31452	-1.14325	4.56132e-06	-2.31093	-1.18696
74957723	chr5:74957723:G:A	5.0815e-23	-2.28427	-6.68458e-10	1.82505e-06	-2.30432	-6.68458e-10	1.48943e-05	-2.31453	-6.68458e-10
74958039	chr5:74958039:G:T	1.79785e-23	-2.08445	-1.23883	7.88163e-07	-1.90936	-1.23462	6.66155e-06	-1.94949	-1.16967
74958266	chr5:74958266:G:A	1.81917e-23	-2.07267	-1.23883	7.76135e-07	-1.92474	-1.23462	6.56427e-06	-1.9642	-1.16967
74958504	chr5:74958504:A:C	2.36868e-23	-2.31916	-0.728388	8.84117e-07	-2.28573	-0.743362	7.23794e-06	-2.28195	-0.754221
74958513	chr5:74958513:T:C	5.47576e-22	-9.12748e-10	0.0930399	1.78262e-05	-9.12748e-10	-0.0252602	0.000155035	-9.12748e-10	0.0281441
74958677	chr5:74958677:A:C	5.31276e-23	-2.30599	0.0662292	2.83302e-06	-2.04785	0.183266	2.43177e-05	-2.01996	0.195661
74958830	chr5:74958830:A:G	1.84886e-22	-9.12748e-10	-0.992723	7.03763e-06	-9.12748e-10	-0.954657	5.87216e-05	-9.12748e-10	-0.942697
74958836	chr5:74958836:T:C	1.84544e-22	-9.12748e-10	-0.994573	7.03612e-06	-9.12748e-10	-0.954871	5.86478e-05	-9.12748e-10	-0.943954
74959245	chr5:74959245:A:C	1.35587e-21	0.999739	-6.68458e-10	4.25206e-06	-1.45852	-6.68458e-10	4.39745e-05	-1.23189	-6.68458e-10
74959926	chr5:74959926:C:T	3.12646e-23	-1.75069	-1.01928	6.82589e-07	-2.19999	-1.0878	5.36676e-06	-2.2659	-1.06938
74960043	chr5:74960043:G:A	1.63098e-22	-9.12748e-10	-1.11811	6.82841e-06	-9.12748e-10	-0.984836	5.54115e-05	-9.12748e-10	-1.00072
74960089	chr5:74960089:G:A	2.80722e-23	-1.8397	-1.03798	6.43224e-07	-2.24113	-1.10606	5.13562e-06	-2.29191	-1.08739
74960242	chr5:74960242:C:T	1.28569e-22	-9.12748e-10	-1.356	4.68533e-06	-9.12748e-10	-1.36149	3.85952e-05	-9.12748e-10	-1.36238
74960375	chr5:74960375:C:T	1.069e-22	-1.54056	-6.68458e-10	3.12396e-06	-1.76683	-6.68458e-10	3.43195e-05	-1.47979	-6.68458e-10
74960556	chr5:74960556:T:A	2.44985e-23	-1.8484	-1.16545	5.72877e-07	-2.24251	-1.2205	4.55397e-06	-2.29306	-1.20644
74960702	chr5:74960702:C:T	1.85798e-19	6.97403	-1.05408	3.26822e-06	-0.579882	-1.1418	5.54192e-05	0.133742	-1.13432
74960768	chr5:74960768:T:C	1.44866e-23	-2.2457	-1.29353	5.48866e-07	-2.24769	-1.25813	4.94167e-06	-2.13011	-1.28769
74961093	chr5:74961093:G:A	1.2752e-22	-9.12748e-10	-1.36419	4.69603e-06	-9.12748e-10	-1.35921	3.8671e-05	-9.12748e-10	-1.36041
74961415	chr5:74961415:C:T	8.11519e-22	-9.12748e-10	0.486447	3.8906e-05	-9.12748e-10	0.75522	0.000320761	-9.12748e-10	0.755193
74961561	chr5:74961561:C:A	3.33905e-19	7.4527	-0.946552	4.35037e-06	-0.371495	-1.06417	7.58288e-05	0.367069	-1.0541
74961602	chr5:74961602:G:A	1.27523e-22	-9.12748e-10	-1.36416	4.67682e-06	-9.12748e-10	-1.36331	3.85469e-05	-9.12748e-10	-1.36363
74961869	chr5:74961869:T:C	1.87188e-22	-9.12748e-10	-0.980345	8.50419e-06	-9.12748e-10	-0.765369	7.20714e-05	-9.12748e-10	-0.737847
74962160	chr5:74962160:A:G	4.70343e-23	-1.96134	-0.400248	1.70806e-06	-2.2664	-0.104174	1.49573e-05	-2.20528	-0.105027
74962263	chr5:74962263:A:G	2.12913e-21	-9.12748e-10	1.45101	5.77745e-05	-9.12748e-10	1.15062	0.000529925	-9.12748e-10	1.25723
74962360	chr5:74962360:AGGAGAT:A	4.54986e-23	-2.02619	-0.368593	1.82443e-06	-2.23977	-0.0648895	1.61493e-05	-2.16777	-0.065851
74962633	chr5:74962633:G:A	1.71169e-23	-2.09027	-1.28213	9.70635e-07	-1.78196	-1.15377	8.09759e-06	-1.76277	-1.16116
74962739	chr5:74962739:T:C	2.32407e-21	2.88122	-1.34261	4.62578e-07	-2.31526	-1.36161	3.94529e-06	-2.28083	-1.36215
74962876	chr5:74962876:A:G	5.10104e-23	-2.28043	-6.68458e-10	1.83307e-06	-2.29993	-6.68458e-10	1.50205e-05	-2.30609	-6.68458e-10
74963058	chr5:74963058:A:G	3.90488e-23	-2.31866	-0.22899	1.90721e-06	-1.89508	-0.365202	1.38359e-05	-2.04325	-0.344982
74963836	chr5:74963836:A:T	5.94013e-23	-2.12814	-6.68458e-10	4.76226e-06	-1.34521	-6.68458e-10	4.21252e-05	-1.27486	-6.68458e-10
74963874	chr5:74963874:G:A	3.75925e-19	7.61971	-0.99502	4.46263e-06	-0.295653	-1.11454	7.86128e-05	0.458597	-1.10957
74964200	chr5:74964200:A:G	1.64079e-23	-2.2696	-1.1451	5.62057e-07	-2.29958	-1.1825	4.60407e-06	-2.31921	-1.16936
74964713	chr5:74964713:T:C	1.49326e-22	-9.12748e-10	-1.20633	6.14495e-06	-9.12748e-10	-1.0903	5.0046e-05	-9.12748e-10	-1.10256
74965594	chr5:74965594:CT:C	3.39726e-19	7.51682	-0.993388	4.31487e-06	-0.348843	-1.09502	7.51798e-05	0.395807	-1.09143
74966306	chr5:74966306:C:T	1.68398e-23	-2.12624	-1.26247	5.8617e-07	-2.25689	-1.18318	4.51375e-06	-2.29267	-1.21571
74966337	chr5:74966337:A:G	2.89558e-20	5.42464	-1.36357	6.23459e-07	-2.03952	-1.33888	5.72982e-06	-1.92582	-1.344
74966452	chr5:74966452:T:C	6.20029e-23	-2.08528	-6.68458e-10	5.21027e-06	-1.2553	-6.68458e-10	4.62521e-05	-1.1814	-6.68458e-10
74966519	chr5:74966519:A:T	1.33041e-22	-9.12748e-10	-1.32181	4.76178e-06	-9.12748e-10	-1.34531	3.92823e-05	-9.12748e-10	-1.34473
74966825	chr5:74966825:G:A	9.33972e-22	1.89903	-1.27204	9.30283e-07	-1.63834	-1.33986	8.48557e-06	-1.53895	-1.33819
74966840	chr5:74966840:ACTAC:A	1.79414e-22	-1.15915	0.136384	5.02701e-06	-1.45655	0.165442	3.08357e-05	-1.69754	0.110707
74967031	chr5:74967031:A:G	1.54962e-22	-9.12748e-10	-1.16928	5.49344e-06	-9.12748e-10	-1.20237	4.52472e-05	-9.12748e-10	-1.20336
74967155	chr5:74967155:T:C	1.11554e-22	-1.28908	-0.208868	2.23667e-06	-2.22337	0.122432	1.69691e-05	-2.25163	0.0675199
74967551	chr5:74967551:A:AAATC	5.91951e-22	-9.12748e-10	0.170963	2.75833e-05	-9.12748e-10	0.411284	0.000221701	-9.12748e-10	0.385827
74967604	chr5:74967604:T:C	5.91951e-22	-9.12748e-10	0.170963	2.75833e-05	-9.12748e-10	0.411284	0.000221701	-9.12748e-10	0.385827
74967630	chr5:74967630:T:C	2.35338e-19	7.29455	-1.13823	3.29334e-06	-0.434102	-1.27992	5.54948e-05	0.270895	-1.27011
74968350	chr5:74968350:C:T	1.4342e-23	-2.29975	-1.24952	5.00604e-07	-2.31554	-1.28233	4.16339e-06	-2.31522	-1.27396
74968456	chr5:74968456:C:T	2.2376e-20	5.15087	-1.34758	5.75004e-07	-2.0992	-1.36011	5.24638e-06	-1.99606	-1.36191
74968482	chr5:74968482:G:A	1.35298e-22	-9.12748e-10	-1.30498	5.3779e-06	-9.12748e-10	-1.22363	4.38251e-05	-9.12748e-10	-1.2353
74968519	chr5:74968519:T:A	3.88772e-19	7.63333	-0.975047	4.6264e-06	-0.294476	-1.07967	8.12696e-05	0.457912	-1.07564
74968735	chr5:74968735:T:C	2.17456e-20	5.10732	-1.33262	6.39617e-07	-2.11339	-1.23942	6.54082e-06	-1.89283	-1.24461
74969135	chr5:74969135:G:A	4.6478e-22	-0.929629	0.858733	1.27195e-05	-1.24313	0.880338	7.46874e-05	-1.5187	0.816509
74969205	chr5:74969205:G:A	1.36251e-22	-9.12748e-10	-1.29797	5.48027e-06	-9.12748e-10	-1.20477	4.51135e-05	-9.12748e-10	-1.20632
74969695	chr5:74969695:C:T	6.23377e-21	3.58962	-1.06434	6.0165e-07	-2.26233	-1.15168	5.18516e-06	-2.14808	-1.22162
74970468	chr5:74970468:A:T	1.28439e-23	-2.31815	-1.34144	4.78633e-07	-2.31823	-1.32452	3.99762e-06	-2.30071	-1.32909
74970518	chr5:74970518:A:G	1.49172e-20	4.75113	-1.35333	7.36297e-07	-1.85458	-1.35747	7.42186e-06	-1.6491	-1.36198
74970665	chr5:74970665:C:G	1.27778e-22	-9.12748e-10	-1.36217	4.89011e-06	-9.12748e-10	-1.31871	4.14116e-05	-9.12748e-10	-1.29194
74970906	chr5:74970906:T:C	4.26365e-22	-1.32194	1.16477	1.52182e-05	-1.59528	1.41184	9.23856e-05	-1.82841	1.33887
74970963	chr5:74970963:T:C	8.31702e-23	-1.79157	-6.68458e-10	3.78056e-06	-1.57605	-6.68458e-10	3.41444e-05	-1.48491	-6.68458e-10
74971309	chr5:74971309:G:A	1.2011e-21	0.812748	0.065782	3.67294e-06	-1.91715	0.312214	3.34311e-05	-1.75593	0.249914
74971430	chr5:74971430:A:G	3.34544e-22	-9.12748e-10	-0.399692	1.57678e-05	-9.12748e-10	-0.147958	0.000128466	-9.12748e-10	-0.15984
74972349	chr5:74972349:T:TG	1.32251e-22	-1.54562	0.21786	4.68336e-06	-2.10906	0.747153	3.59038e-05	-2.15504	0.720377
74972502	chr5:74972502:G:A	4.66363e-23	-1.61618	-0.753899	1.18071e-06	-2.14797	-0.591851	1.00346e-05	-2.12308	-0.586387
74973478	chr5:74973478:G:A	1.2829e-22	-9.12748e-10	-1.35817	4.96362e-06	-9.12748e-10	-1.30379	4.22101e-05	-9.12748e-10	-1.27284
74973737	chr5:74973737:A:T	1.46799e-20	4.71273	-1.33095	7.10629e-07	-1.88336	-1.36417	7.1965e-06	-1.67938	-1.36253
74973899	chr5:74973899:C:A	1.29405e-23	-2.31625	-1.33584	4.81803e-07	-2.31922	-1.31693	4.00488e-06	-2.30608	-1.32191
74975200	chr5:74975200:C:T	1.32034e-23	-2.29065	-1.34133	4.68595e-07	-2.3113	-1.35265	3.85709e-06	-2.3178	-1.34779
74975466	chr5:74975466:A:G	3.61631e-22	-0.969068	0.64723	1.23853e-05	-1.28509	0.895666	7.19052e-05	-1.56575	0.825596
74976495	chr5:74976495:C:T	1.29531e-22	-9.12748e-10	-1.34854	5.01995e-06	-9.12748e-10	-1.29251	4.12974e-05	-9.12748e-10	-1.2947
74976778	chr5:74976778:G:T	1.99118e-19	7.15255	-1.16336	3.14318e-06	-0.527033	-1.23366	5.32333e-05	0.189885	-1.23071
74976819	chr5:74976819:G:A	4.92206e-23	-2.31615	-6.68458e-10	2.06959e-06	-2.17858	-6.68458e-10	1.72723e-05	-2.1664	-6.68458e-10
74977433	chr5:74977433:A:T	1.39603e-23	-2.27678	-1.29947	4.8921e-07	-2.30351	-1.31739	4.00497e-06	-2.31937	-1.30859
74977516	chr5:74977516:A:G	5.90295e-21	3.7221	-1.25135	5.22092e-07	-2.25352	-1.30232	4.66871e-06	-2.13121	-1.34341
74977603	chr5:74977603:C:T	1.27544e-22	-9.12748e-10	-1.364	4.69312e-06	-9.12748e-10	-1.35983	3.86265e-05	-9.12748e-10	-1.36157
74977666	chr5:74977666:C:A	1.15514e-21	0.839514	-6.68458e-10	4.2553e-06	-1.45776	-6.68458e-10	3.48038e-05	-1.46578	-6.68458e-10
74977870	chr5:74977870:C:T	1.30324e-23	-2.3093	-1.33572	4.81759e-07	-2.31881	-1.31743	3.97372e-06	-2.31324	-1.32256
74978222	chr5:74978222:C:T	1.5377e-22	-9.12748e-10	-1.177	5.45424e-06	-9.12748e-10	-1.20954	4.49234e-05	-9.12748e-10	-1.21054
74978741	chr5:74978741:C:G	3.82071e-22	-9.12748e-10	-0.266853	1.33015e-05	-9.12748e-10	-0.318054	0.000117234	-9.12748e-10	-0.251328
74978850	chr5:74978850:G:A	3.38853e-21	3.17972	-1.26404	5.02519e-07	-2.3074	-1.28665	4.34273e-06	-2.2499	-1.2971
74978893	chr5:74978893:A:T	7.9765e-23	-1.40996	-0.423418	1.86612e-06	-2.17235	-0.109712	1.40049e-05	-2.20955	-0.166543
74979453	chr5:74979453:A:G	4.13567e-22	0.210671	-0.398312	1.9345e-06	-2.30696	0.0608781	1.54837e-05	-2.31746	0.0417413
74979770	chr5:74979770:G:A	1.40592e-23	-2.27864	-1.29055	4.9224e-07	-2.3053	-1.30942	4.03915e-06	-2.3192	-1.30027
74979845	chr5:74979845:G:A	2.82866e-19	7.46778	-1.12751	3.78165e-06	-0.38723	-1.18854	6.56609e-05	0.35932	-1.19032
74980199	chr5:74980199:A:G	1.4702e-23	-2.29435	-1.23013	5.5913e-07	-2.231	-1.2563	4.76585e-06	-2.17146	-1.28257
74980435	chr5:74980435:AATCCTG:A	1.32101e-22	-9.12748e-10	-1.3289	5.16707e-06	-9.12748e-10	-1.26362	4.22416e-05	-9.12748e-10	-1.2721
74980580	chr5:74980580:T:A	2.13459e-22	-0.849017	-6.68458e-10	3.2179e-06	-1.7372	-6.68458e-10	2.88586e-05	-1.6531	-6.68458e-10
74980733	chr5:74980733:C:A	1.50624e-22	-9.12748e-10	-1.19767	6.17647e-06	-9.12748e-10	-1.08518	5.01429e-05	-9.12748e-10	-1.10063
74981084	chr5:74981084:G:C	1.86929e-21	2.56904	-1.24818	1.37238e-06	-1.34272	-1.24666	1.28791e-05	-1.21529	-1.24461
74981483	chr5:74981483:T:C	6.37876e-22	1.46029	-1.2146	2.88846e-06	-0.655185	-1.19002	2.11325e-05	-0.766141	-1.19855
74981484	chr5:74981484:A:C	1.37202e-22	-9.12748e-10	-1.29101	5.18228e-06	-9.12748e-10	-1.26068	4.18171e-05	-9.12748e-10	-1.2822
74981498	chr5:74981498:C:T	1.56735e-22	-9.12748e-10	-1.1579	6.56729e-06	-9.12748e-10	-1.02383	5.55995e-05	-9.12748e-10	-0.997331
74981963	chr5:74981963:A:T	3.81256e-19	7.88486	-1.24609	4.0806e-06	-0.208308	-1.29138	7.28137e-05	0.565424	-1.29302
74983003	chr5:74983003:T:C	1.27725e-22	-9.12748e-10	-1.36258	4.7431e-06	-9.12748e-10	-1.34924	3.89758e-05	-9.12748e-10	-1.35256
74984468	chr5:74984468:C:G	1.70802e-22	-9.12748e-10	-1.07196	5.82682e-06	-9.12748e-10	-1.14346	4.83513e-05	-9.12748e-10	-1.13701
74984471	chr5:74984471:G:A	5.76002e-22	1.49149	-1.34784	3.01598e-06	-0.477888	-1.32411	1.92893e-05	-0.717586	-1.33837
74984949	chr5:74984949:G:A	2.27625e-22	-9.12748e-10	-0.784761	8.36338e-06	-9.12748e-10	-0.782065	6.79751e-05	-9.12748e-10	-0.796363
74985098	chr5:74985098:G:A	1.19598e-22	-1.42833	-6.68458e-10	2.00565e-06	-2.20996	-6.68458e-10	1.75131e-05	-2.15255	-6.68458e-10
74985168	chr5:74985168:G:A	5.18535e-23	-2.26404	-6.68458e-10	1.79822e-06	-2.31913	-6.68458e-10	1.48244e-05	-2.31923	-6.68458e-10
74985456	chr5:74985456:T:C	4.58056e-22	0.953661	-1.03913	3.01297e-06	-0.921477	-0.881523	1.96492e-05	-1.11606	-0.921412
74985662	chr5:74985662:T:C	1.89513e-22	-9.12748e-10	-0.968004	8.22759e-06	-9.12748e-10	-0.798435	7.02106e-05	-9.12748e-10	-0.764005
74985780	chr5:74985780:G:C	1.89255e-23	-2.30213	-0.969821	6.63086e-07	-2.3193	-0.997479	5.23604e-06	-2.31486	-1.04508
74985818	chr5:74985818:C:T	3.5155e-22	-1.37388	1.02377	7.06301e-06	-2.26287	1.31181	5.7729e-05	-2.26309	1.30334
74985899	chr5:74985899:T:C	9.24063e-19	8.73714	-1.21306	5.95706e-06	0.152502	-1.27385	0.000112603	0.982425	-1.27406
74985922	chr5:74985922:G:A	1.31976e-22	-9.12748e-10	-1.32984	5.14319e-06	-9.12748e-10	-1.26825	4.20281e-05	-9.12748e-10	-1.27717
74985942	chr5:74985942:C:T	1.58452e-22	-9.12748e-10	-1.14701	6.64276e-06	-9.12748e-10	-1.0124	5.61681e-05	-9.12748e-10	-0.987156
74985966	chr5:74985966:C:T	4.25899e-21	2.68709	-0.542758	3.66109e-06	-1.0149	-0.593268	3.61208e-05	-0.78157	-0.647066
74986197	chr5:74986197:A:T	1.71423e-23	-2.2911	-1.07982	5.97595e-07	-2.31709	-1.10368	4.7042e-06	-2.31854	-1.1485
74986596	chr5:74986596:T:C	1.51413e-22	-9.12748e-10	-1.19245	6.29004e-06	-9.12748e-10	-1.06696	5.2993e-05	-9.12748e-10	-1.04535
74987140	chr5:74987140:G:A	2.00422e-22	-9.12748e-10	-0.912036	8.01983e-06	-9.12748e-10	-0.82401	6.75143e-05	-9.12748e-10	-0.803165
74987376	chr5:74987376:T:C	1.83152e-23	-2.10774	-1.19699	5.52684e-07	-2.20833	-1.29056	4.28899e-06	-2.24427	-1.31519
74987733	chr5:74987733:G:A	4.58383e-23	-1.0814	-1.30594	1.13412e-06	-1.51751	-1.26256	8.84542e-06	-1.5729	-1.2627
74987748	chr5:74987748:T:C	1.52349e-22	-9.12748e-10	-1.18629	6.1819e-06	-9.12748e-10	-1.0843	5.06232e-05	-9.12748e-10	-1.09109
74987851	chr5:74987851:C:T	4.72175e-23	-1.01707	-1.34063	5.26856e-07	-2.31289	-1.23386	4.29009e-06	-2.31879	-1.24041
74987903	chr5:74987903:A:G	3.14099e-22	-9.12748e-10	-0.462752	1.17179e-05	-9.12748e-10	-0.444808	9.93255e-05	-9.12748e-10	-0.417102
74987979	chr5:74987979:T:C	2.02683e-22	-9.12748e-10	-0.900817	6.73008e-06	-9.12748e-10	-0.99934	5.60574e-05	-9.12748e-10	-0.989128
74988042	chr5:74988042:C:T	1.59698e-22	-9.12748e-10	-1.13917	7.05951e-06	-9.12748e-10	-0.951553	5.96699e-05	-9.12748e-10	-0.926676
74988149	chr5:74988149:G:A	1.3393e-22	-9.12748e-10	-1.31514	5.12448e-06	-9.12748e-10	-1.2719	4.19093e-05	-9.12748e-10	-1.28
74988634	chr5:74988634:A:G	4.24648e-23	-1.1049	-1.35888	5.04681e-07	-2.30513	-1.28462	4.08173e-06	-2.31917	-1.28981
74988684	chr5:74988684:C:T	1.38561e-22	-9.12748e-10	-1.28115	4.81102e-06	-9.12748e-10	-1.33502	4.00262e-05	-9.12748e-10	-1.32597
74989238	chr5:74989238:C:T	3.06782e-23	-1.43341	-1.3555	4.72718e-07	-2.29599	-1.3592	3.83522e-06	-2.31873	-1.35254
74989393	chr5:74989393:G:A	3.74024e-19	7.67536	-1.05575	3.40641e-06	-0.438565	-1.2417	5.78342e-05	0.270359	-1.22828
74990009	chr5:74990009:G:A	6.05237e-23	-0.900337	-1.20909	4.83421e-07	-2.31893	-1.31387	4.07516e-06	-2.31296	-1.29763
74990301	chr5:74990301:C:T	1.30927e-22	-9.12748e-10	-1.33782	4.78084e-06	-9.12748e-10	-1.34131	3.90689e-05	-9.12748e-10	-1.35018
74990488	chr5:74990488:G:T	1.28077e-22	-9.12748e-10	-1.35983	4.6737e-06	-9.12748e-10	-1.36398	3.86528e-05	-9.12748e-10	-1.36088
74990557	chr5:74990557:T:C	4.16074e-23	-1.12038	-1.3638	4.91761e-07	-2.30307	-1.31262	3.97579e-06	-2.31887	-1.31642
74990603	chr5:74990603:T:C	3.05593e-21	2.82552	-1.01315	1.44202e-06	-1.57426	-0.965629	1.54573e-05	-1.22455	-1.05287
74990623	chr5:74990623:C:T	1.31154e-23	-2.29444	-1.34423	4.62764e-07	-2.31891	-1.35756	3.80405e-06	-2.31637	-1.36307
74990895	chr5:74990895:C:T	3.0088e-21	3.00254	-1.20571	1.21309e-06	-1.57652	-1.13624	1.33328e-05	-1.2616	-1.16368
74990909	chr5:74990909:A:G	3.58065e-23	-1.2785	-1.35583	5.22173e-07	-2.27957	-1.27612	4.15282e-06	-2.31022	-1.28149
74990931	chr5:74990931:A:T	1.32336e-22	-9.12748e-10	-1.32711	4.98458e-06	-9.12748e-10	-1.29958	4.08073e-05	-9.12748e-10	-1.30664
74991030	chr5:74991030:T:C	3.54423e-23	-1.803	-0.841552	1.1201e-06	-2.09565	-0.696864	8.90029e-06	-2.11204	-0.717377
74991500	chr5:74991500:A:G	3.19561e-21	3.04634	-1.18926	1.27405e-06	-1.50616	-1.15756	1.42372e-05	-1.14209	-1.21756
74991581	chr5:74991581:G:A	3.44687e-23	-1.30919	-1.36322	1.09239e-06	-1.45374	-1.36382	7.36552e-06	-1.6547	-1.36399
74991786	chr5:74991786:A:G	1.33918e-23	-2.25862	-1.35919	4.6473e-07	-2.30809	-1.36414	3.79615e-06	-2.31873	-1.36278
74991820	chr5:74991820:C:T	1.3811e-22	-9.12748e-10	-1.28441	5.4563e-06	-9.12748e-10	-1.20916	4.49605e-05	-9.12748e-10	-1.20972
74991862	chr5:74991862:G:A	1.35525e-22	-9.12748e-10	-1.3033	5.00625e-06	-9.12748e-10	-1.29524	4.1238e-05	-9.12748e-10	-1.29614
74991917	chr5:74991917:T:C	3.79182e-22	0.900529	-1.17497	1.90424e-06	-1.22079	-1.04106	1.94786e-05	-0.928948	-1.11724
74991988	chr5:74991988:C:T	4.43854e-22	1.13897	-1.25593	1.84018e-06	-1.18106	-1.115	1.89593e-05	-0.928908	-1.1443
74992071	chr5:74992071:T:A	4.29886e-23	-1.08737	-1.36415	4.87259e-07	-2.30638	-1.31851	3.95241e-06	-2.3193	-1.32188
74992141	chr5:74992141:C:T	1.28169e-22	-9.12748e-10	-1.35911	4.67306e-06	-9.12748e-10	-1.36411	3.85242e-05	-9.12748e-10	-1.36422
74992874	chr5:74992874:C:A	4.86899e-22	1.2257	-1.25011	1.95854e-06	-1.12752	-1.1062	2.02954e-05	-0.869086	-1.13603
74992898	chr5:74992898:C:T	1.3549e-22	-9.12748e-10	-1.30356	5.31e-06	-9.12748e-10	-1.23634	4.37765e-05	-9.12748e-10	-1.23641
74992942	chr5:74992942:C:T	3.06389e-21	2.8409	-1.02592	1.43146e-06	-1.56783	-0.979402	1.5392e-05	-1.2164	-1.06525
74993025	chr5:74993025:A:T	1.27561e-22	-9.12748e-10	-1.36387	4.69662e-06	-9.12748e-10	-1.35908	3.85991e-05	-9.12748e-10	-1.36228
74993059	chr5:74993059:A:G	1.67198e-21	-9.12748e-10	1.20931	5.41952e-05	-9.12748e-10	1.08667	0.000495232	-9.12748e-10	1.18952
74993148	chr5:74993148:A:G	4.28112e-23	-1.09146	-1.3642	4.86681e-07	-2.30588	-1.32019	3.94627e-06	-2.31925	-1.32349
74993358	chr5:74993358:C:G	3.59341e-21	2.99708	-1.02269	1.52214e-06	-1.51006	-0.975756	1.65517e-05	-1.14706	-1.06195
74993451	chr5:74993451:T:C	4.15926e-19	7.8309	-1.1051	3.52604e-06	-0.373026	-1.27273	6.03838e-05	0.347229	-1.26201
74994251	chr5:74994251:A:T	3.45572e-23	-1.58829	-1.08155	7.29708e-07	-2.20355	-1.01749	5.72664e-06	-2.26602	-1.00436
74994694	chr5:74994694:T:C	2.94104e-21	3.09979	-1.32573	1.13824e-06	-1.46563	-1.31081	1.31811e-05	-1.09865	-1.33807
74995127	chr5:74995127:G:C	1.41026e-21	2.00999	-0.970921	3.92211e-06	-0.717155	-0.822144	4.19916e-05	-0.430128	-0.847908
74995447	chr5:74995447:G:A	1.28374e-22	-9.12748e-10	-1.35751	4.69744e-06	-9.12748e-10	-1.35891	3.85816e-05	-9.12748e-10	-1.36273
74996146	chr5:74996146:T:C	1.13965e-21	1.86589	-1.03988	3.1209e-06	-0.869033	-0.898775	3.32994e-05	-0.58731	-0.922655
74996539	chr5:74996539:A:G	1.8246e-22	-9.12748e-10	-1.00593	7.678e-06	-9.12748e-10	-0.867568	6.29127e-05	-9.12748e-10	-0.873755
74996588	chr5:74996588:T:C	1.28898e-22	-9.12748e-10	-1.35344	4.89499e-06	-9.12748e-10	-1.31772	4.00294e-05	-9.12748e-10	-1.32589
74996658	chr5:74996658:A:C	9.39882e-22	1.60458	-0.971289	3.0326e-06	-0.917528	-0.87898	3.21531e-05	-0.59114	-0.953855
74996794	chr5:74996794:A:G	1.36056e-21	1.99152	-0.988322	3.57203e-06	-0.796209	-0.836584	3.83472e-05	-0.506053	-0.862769
74996994	chr5:74996994:A:T	1.34864e-22	-9.12748e-10	-1.30819	5.48702e-06	-9.12748e-10	-1.20354	4.47242e-05	-9.12748e-10	-1.21499
74997191	chr5:74997191:C:T	4.91028e-23	-2.31855	-6.68458e-10	2.79832e-06	-1.87691	-6.68458e-10	2.18446e-05	-1.93155	-6.68458e-10
74997343	chr5:74997343:A:T	1.3189e-23	-2.27264	-1.36044	4.62147e-07	-2.31358	-1.36422	3.79654e-06	-2.31937	-1.36204
74997403	chr5:74997403:G:A	1.26823e-21	2.02716	-1.09424	3.19051e-06	-0.779259	-0.966489	3.44667e-05	-0.486531	-0.988979
74997442	chr5:74997442:CA:C	1.24069e-21	1.9783	-1.06734	3.20322e-06	-0.809215	-0.932555	3.44642e-05	-0.519293	-0.956291
74998155	chr5:74998155:G:A	1.43914e-22	-9.12748e-10	-1.24325	5.80171e-06	-9.12748e-10	-1.14777	4.68229e-05	-9.12748e-10	-1.16913
74998277	chr5:74998277:T:A	1.19524e-21	2.21464	-1.341	2.81237e-06	-0.52874	-1.34316	2.13547e-05	-0.610609	-1.34363
74998301	chr5:74998301:A:G	8.03371e-22	1.8064	-1.33005	2.19294e-06	-0.802129	-1.31856	1.69093e-05	-0.869194	-1.31845
74998559	chr5:74998559:T:C	1.3369e-22	-9.12748e-10	-1.31694	5.14937e-06	-9.12748e-10	-1.26705	4.1757e-05	-9.12748e-10	-1.28364
74998788	chr5:74998788:T:C	1.31926e-23	-2.27207	-1.36074	4.6224e-07	-2.31337	-1.36422	3.79744e-06	-2.31938	-1.3618
74999932	chr5:74999932:A:C	2.63727e-21	2.94976	-1.28472	1.0573e-06	-1.58765	-1.26256	1.20037e-05	-1.22662	-1.30367
74999941	chr5:74999941:G:C	1.27272e-21	2.29489	-1.35844	2.95495e-06	-0.472696	-1.34975	2.19526e-05	-0.57457	-1.35205
75000546	chr5:75000546:T:C	1.43158e-22	-9.12748e-10	-1.24852	6.0259e-06	-9.12748e-10	-1.10986	5.05785e-05	-9.12748e-10	-1.09198
75000817	chr5:75000817:A:G	1.34224e-22	-9.12748e-10	-1.31295	5.30535e-06	-9.12748e-10	-1.23721	4.42775e-05	-9.12748e-10	-1.22503
75000881	chr5:75000881:C:T	1.35511e-23	-2.24227	-1.36372	4.72707e-07	-2.30894	-1.34626	3.91321e-06	-2.3134	-1.33774
75001205	chr5:75001205:C:A	2.52064e-23	-1.83208	-1.15328	8.04745e-07	-2.06931	-1.05384	6.19835e-06	-2.1741	-1.01712
75001716	chr5:75001716:CTTG:C	2.43489e-23	-1.70073	-1.31924	6.21122e-07	-2.13801	-1.24415	4.78501e-06	-2.22745	-1.22257
75002308	chr5:75002308:G:C	6.45527e-20	6.18802	-1.32524	8.20176e-06	0.485545	-1.28712	9.5626e-05	0.846529	-1.30159
75002361	chr5:75002361:G:A	3.30923e-23	-1.34906	-1.3641	1.1594e-06	-1.39382	-1.36421	7.70587e-06	-1.60961	-1.36391
75002811	chr5:75002811:G:A	2.11937e-22	0.151932	-1.0081	6.10964e-07	-2.29727	-1.10138	5.62042e-06	-2.21504	-1.07406
75002840	chr5:75002840:T:G	2.28256e-23	-2.19853	-0.886054	7.83658e-07	-2.1338	-1.01591	5.892e-06	-2.21975	-1.02216
75002848	chr5:75002848:T:C	8.35908e-23	-0.954212	-0.832316	8.20062e-07	-2.31152	-0.792785	6.87926e-06	-2.31824	-0.768752
75002907	chr5:75002907:T:C	2.16547e-22	0.371516	-1.20617	5.19167e-07	-2.25618	-1.30528	4.9274e-06	-2.13063	-1.29006
75002992	chr5:75002992:C:T	1.35641e-23	-2.24109	-1.36394	5.09581e-07	-2.21819	-1.3619	4.00271e-06	-2.26963	-1.35891
75003052	chr5:75003052:C:T	7.76453e-20	5.04745	-6.68458e-10	4.84977e-05	0.975589	-6.68458e-10	0.000430648	1.04979	-6.68458e-10
75003121	chr5:75003121:G:A	2.35526e-20	5.0984	-1.24387	1.09676e-06	-1.62145	-1.19212	1.28134e-05	-1.24115	-1.22386
75003492	chr5:75003492:C:T	1.35827e-22	-0.453127	-0.847955	8.73976e-07	-2.31182	-0.728812	7.54331e-06	-2.27391	-0.720933
75004002	chr5:75004002:A:G	2.35515e-22	-9.12748e-10	-0.750686	7.82777e-06	-9.12748e-10	-0.84825	6.91383e-05	-9.12748e-10	-0.779396
75004359	chr5:75004359:G:A	1.98439e-18	9.17824	-0.889884	9.87605e-06	0.510699	-1.12651	0.000252112	1.60239	-1.08802
75004933	chr5:75004933:C:A	2.00586e-22	0.397989	-1.30921	6.53939e-07	-2.10089	-1.22978	6.15953e-06	-1.96877	-1.22874
75005409	chr5:75005409:T:C	8.30338e-19	8.41284	-0.995713	6.35005e-06	0.146825	-1.20429	0.000148715	1.15873	-1.1722
75005496	chr5:75005496:G:A	3.79163e-22	1.08361	-1.3581	6.90622e-07	-1.91853	-1.35756	6.40231e-06	-1.79866	-1.36019
75006027	chr5:75006027:A:C	2.3161e-22	0.551242	-1.31865	6.73574e-07	-2.05657	-1.24451	6.41732e-06	-1.91317	-1.24333
75006163	chr5:75006163:G:C	1.4003e-22	-9.12748e-10	-1.2706	5.51512e-06	-9.12748e-10	-1.19843	4.56782e-05	-9.12748e-10	-1.19388
75006184	chr5:75006184:G:A	2.02341e-22	0.412826	-1.31533	6.50715e-07	-2.09689	-1.23872	6.13613e-06	-1.96376	-1.23755
75006244	chr5:75006244:AC:A	1.30286e-22	-9.12748e-10	-1.34273	5.08857e-06	-9.12748e-10	-1.27893	4.14887e-05	-9.12748e-10	-1.29008
75006416	chr5:75006416:T:C	4.99426e-17	12.051	-0.53705	4.79101e-06	-0.555669	-0.783517	9.68752e-05	0.299572	-0.741653
75006580	chr5:75006580:A:C	1.28156e-22	-9.12748e-10	-1.35921	4.76579e-06	-9.12748e-10	-1.34447	3.93829e-05	-9.12748e-10	-1.34217
75007271	chr5:75007271:A:C	2.17436e-23	-2.22621	-0.906931	1.0718e-06	-1.77952	-1.05707	1.0136e-05	-1.69653	-1.00287
75007294	chr5:75007294:A:G	2.27209e-22	0.534553	-1.32114	6.64939e-07	-2.06278	-1.25121	6.33531e-06	-1.91974	-1.24963
75007386	chr5:75007386:G:A	1.3384e-22	-9.12748e-10	-1.31582	4.72283e-06	-9.12748e-10	-1.35352	3.86928e-05	-9.12748e-10	-1.35985
75007441	chr5:75007441:A:C	2.56859e-22	-9.12748e-10	-0.663932	1.15154e-05	-9.12748e-10	-0.462242	9.58499e-05	-9.12748e-10	-0.45272
75007736	chr5:75007736:G:C	9.22711e-19	8.68343	-1.16082	6.85753e-06	0.317814	-1.29839	0.000164208	1.36428	-1.27864
75007972	chr5:75007972:C:T	1.78613e-22	0.289771	-1.31701	6.31454e-07	-2.12571	-1.23994	5.93224e-06	-1.99782	-1.23728
75007995	chr5:75007995:C:G	1.29312e-22	-9.12748e-10	-1.35023	4.78405e-06	-9.12748e-10	-1.34064	3.95199e-05	-9.12748e-10	-1.3387
75008041	chr5:75008041:T:C	2.24018e-22	0.515014	-1.31575	6.67084e-07	-2.06828	-1.24249	6.34396e-06	-1.9267	-1.2413
75008334	chr5:75008334:G:A	1.28023e-22	-9.12748e-10	-1.36025	4.67317e-06	-9.12748e-10	-1.36409	3.85291e-05	-9.12748e-10	-1.36409
75008610	chr5:75008610:C:T	3.95356e-21	3.28534	-1.21543	4.41787e-06	-0.114499	-1.30577	7.23711e-05	0.561024	-1.29472
75008777	chr5:75008777:A:G	7.62005e-22	-9.12748e-10	0.423492	4.0521e-05	-9.12748e-10	0.795894	0.000332869	-9.12748e-10	0.792245
75009068	chr5:75009068:T:C	1.75679e-22	-9.12748e-10	-1.0438	5.92118e-06	-9.12748e-10	-1.12739	5.03886e-05	-9.12748e-10	-1.09574
75009745	chr5:75009745:G:A	2.35283e-19	7.49212	-1.33604	6.25225e-06	0.288859	-1.36185	0.000129154	1.20864	-1.36314
75009930	chr5:75009930:T:C	1.48198e-22	-9.12748e-10	-1.21392	5.90819e-06	-9.12748e-10	-1.12959	4.87124e-05	-9.12748e-10	-1.12957
75009963	chr5:75009963:G:C	4.70876e-22	-9.12748e-10	-0.0578665	1.50153e-05	-9.12748e-10	-0.196861	0.000125935	-9.12748e-10	-0.179736
75009979	chr5:75009979:G:A	4.16101e-21	3.27061	-1.14956	4.47847e-06	-0.144312	-1.26233	7.31836e-05	0.525692	-1.24822
75009991	chr5:75009991:T:G	1.95715e-22	-9.12748e-10	-0.935804	6.40705e-06	-9.12748e-10	-1.04853	5.13498e-05	-9.12748e-10	-1.07684
75010142	chr5:75010142:A:G	4.93961e-19	7.8943	-0.996551	6.17815e-06	0.0593186	-1.14423	0.000152571	1.09505	-1.08293
75010395	chr5:75010395:A:C	1.04915e-21	-9.12748e-10	0.743271	4.87329e-05	-9.12748e-10	0.980427	0.000447053	-9.12748e-10	1.08717
75010609	chr5:75010609:T:C	3.28655e-19	7.7401	-1.2498	7.2649e-06	0.432182	-1.35506	0.000154561	1.37626	-1.35118
75010614	chr5:75010614:G:A	2.39174e-22	-9.12748e-10	-0.735272	1.10498e-05	-9.12748e-10	-0.503518	8.98114e-05	-9.12748e-10	-0.517793
75011656	chr5:75011656:T:C	1.29327e-18	9.19491	-1.33469	8.2385e-06	0.56697	-1.36408	0.000202077	1.65409	-1.36095
75011687	chr5:75011687:G:A	3.83219e-22	-9.12748e-10	-0.263854	1.87131e-05	-9.12748e-10	0.0232984	0.000154804	-9.12748e-10	0.0266526
75011712	chr5:75011712:C:T	2.03369e-22	0.414247	-1.31169	6.4242e-07	-2.10789	-1.24055	6.04981e-06	-1.97751	-1.23797
75011853	chr5:75011853:T:C	1.24119e-18	9.1007	-1.28158	8.04777e-06	0.535007	-1.35554	0.000195867	1.60997	-1.34804
75011867	chr5:75011867:C:A	2.12395e-22	0.457242	-1.31125	6.55957e-07	-2.08825	-1.23933	6.21413e-06	-1.95181	-1.23687
75012020	chr5:75012020:T:C	1.22465e-19	6.0913	-0.58818	3.58456e-06	-1.04863	-0.580656	5.7956e-05	-0.37742	-0.5784
75012033	chr5:75012033:G:A	2.07181e-22	-9.12748e-10	-0.87887	6.95479e-06	-9.12748e-10	-0.966497	5.95406e-05	-9.12748e-10	-0.928845
75013736	chr5:75013736:C:T	5.82889e-23	-0.79121	-1.35584	5.76835e-07	-2.09676	-1.35937	5.46098e-06	-1.96335	-1.35453
75013855	chr5:75013855:G:A	4.06654e-22	-9.12748e-10	-0.204498	1.32001e-05	-9.12748e-10	-0.325707	0.000110562	-9.12748e-10	-0.309932
75014089	chr5:75014089:G:A	1.27609e-22	-9.12748e-10	-1.36349	4.67885e-06	-9.12748e-10	-1.36287	3.8589e-05	-9.12748e-10	-1.36254
75014091	chr5:75014091:C:T	3.23693e-22	-0.432665	-6.68458e-10	3.0456e-06	-1.79223	-6.68458e-10	2.7859e-05	-1.68835	-6.68458e-10
75014140	chr5:75014140:C:T	1.28097e-21	-9.12748e-10	0.942913	5.3564e-05	-9.12748e-10	1.07495	0.000511811	-9.12748e-10	1.22245
75014536	chr5:75014536:A:G	2.2205e-22	0.501074	-1.31063	6.65107e-07	-2.07512	-1.23861	6.32146e-06	-1.9354	-1.23615
75014579	chr5:75014579:A:C	1.05699e-18	9.00512	-1.34664	7.37179e-06	0.455253	-1.36352	0.000178518	1.53306	-1.36388
75015337	chr5:75015337:C:T	2.04375e-19	7.3694	-1.35415	6.00139e-06	0.231142	-1.34508	0.000122819	1.14459	-1.34938
75015382	chr5:75015382:C:T	2.14579e-22	0.481365	-1.32515	6.48934e-07	-2.08054	-1.25781	6.14682e-06	-1.94237	-1.2572
75015393	chr5:75015393:C:T	2.19639e-22	-9.12748e-10	-0.820475	7.33399e-06	-9.12748e-10	-0.913409	6.28933e-05	-9.12748e-10	-0.874064
75016657	chr5:75016657:G:C	4.09548e-22	-0.197407	-6.68458e-10	2.39077e-06	-2.03431	-6.68458e-10	2.10452e-05	-1.96883	-6.68458e-10
75016662	chr5:75016662:T:C	2.36299e-18	9.19745	-0.734478	1.05982e-05	0.366129	-0.911368	0.000291863	1.48726	-0.826476
75016876	chr5:75016876:G:A	1.22435e-19	6.84376	-1.34089	3.61128e-06	-0.258181	-1.36368	7.16779e-05	0.620899	-1.36422
75016877	chr5:75016877:A:C	1.3917e-19	6.96921	-1.33822	3.82667e-06	-0.199921	-1.36401	7.68385e-05	0.690304	-1.3641
75016919	chr5:75016919:A:G	1.27843e-22	-9.12748e-10	-1.36166	4.67633e-06	-9.12748e-10	-1.36341	3.85559e-05	-9.12748e-10	-1.3634
75016921	chr5:75016921:G:A	3.43604e-21	3.16641	-1.2368	3.33281e-06	-0.417784	-1.28433	5.54967e-05	0.267892	-1.26707
75016949	chr5:75016949:C:T	1.44656e-22	-9.12748e-10	-1.2381	5.99315e-06	-9.12748e-10	-1.11531	5.06281e-05	-9.12748e-10	-1.091
75017026	chr5:75017026:A:G	2.10838e-22	-9.12748e-10	-0.861371	6.81561e-06	-9.12748e-10	-0.986713	5.44433e-05	-9.12748e-10	-1.01834
75017063	chr5:75017063:A:G	5.39804e-23	-0.883964	-1.33988	5.64969e-07	-2.1309	-1.34601	5.31705e-06	-2.00717	-1.33741
75017070	chr5:75017070:G:A	1.32079e-22	-9.12748e-10	-1.32906	4.72784e-06	-9.12748e-10	-1.35246	3.8976e-05	-9.12748e-10	-1.35256
75017236	chr5:75017236:AC:A	5.91377e-23	-2.13259	-6.68458e-10	1.86273e-06	-2.28389	-6.68458e-10	1.73553e-05	-2.16161	-6.68458e-10
75017558	chr5:75017558:G:A	1.16242e-22	-1.73127	0.27449	2.51732e-06	-2.18642	0.203692	2.01529e-05	-2.18585	0.173697
75017719	chr5:75017719:T:G	3.82458e-22	-9.12748e-10	-0.265842	1.69715e-05	-9.12748e-10	-0.0743921	0.000139853	-9.12748e-10	-0.0749127
75017922	chr5:75017922:C:A	3.26726e-22	0.936117	-1.35946	6.32912e-07	-2.0104	-1.35295	5.73282e-06	-1.90847	-1.36083
75017976	chr5:75017976:C:T	1.66259e-19	7.15938	-1.35054	4.32756e-06	-0.0890249	-1.3519	8.74365e-05	0.810343	-1.35493
75018078	chr5:75018078:T:C	8.19991e-22	-9.12748e-10	0.496832	4.41609e-05	-9.12748e-10	0.881913	0.000362625	-9.12748e-10	0.877866
75018166	chr5:75018166:G:T	5.07106e-23	-0.925434	-1.36089	5.49767e-07	-2.14578	-1.35841	5.09043e-06	-2.02623	-1.36191
75018561	chr5:75018561:C:T	1.64762e-22	0.210319	-1.31828	6.04199e-07	-2.16051	-1.24927	5.60927e-06	-2.04469	-1.24639
75018833	chr5:75018833:A:G	1.58448e-23	-2.29995	-1.14967	6.65495e-07	-2.01364	-1.29951	5.92385e-06	-1.95214	-1.28438
75019059	chr5:75019059:T:C	3.89666e-19	8.00986	-1.34928	3.55377e-06	-0.274219	-1.3637	7.83321e-05	0.709311	-1.36386
75019513	chr5:75019513:G:A	6.98998e-23	-0.61922	-1.34618	4.66486e-07	-2.30429	-1.36417	4.02768e-06	-2.2581	-1.36421
75020395	chr5:75020395:G:A	2.50839e-22	-9.12748e-10	-0.68765	1.17138e-05	-9.12748e-10	-0.445164	9.5e-05	-9.12748e-10	-0.461628
75020860	chr5:75020860:A:G	1.15537e-22	-0.301281	-1.16159	8.12337e-07	-1.8856	-1.22817	8.12327e-06	-1.67393	-1.24684
75021215	chr5:75021215:T:C	1.30087e-22	-9.12748e-10	-1.34426	4.67289e-06	-9.12748e-10	-1.36415	3.85481e-05	-9.12748e-10	-1.3636
75021555	chr5:75021555:T:C	2.47558e-22	-2.3156	1.61478	7.5705e-06	-2.18671	1.30504	6.88906e-05	-2.17689	1.39391
75021761	chr5:75021761:C:T	1.35212e-22	-9.12748e-10	-1.30561	5.43198e-06	-9.12748e-10	-1.21362	4.41437e-05	-9.12748e-10	-1.22805
75022591	chr5:75022591:C:T	3.88449e-21	-9.12748e-10	2.05229	0.000213971	-9.12748e-10	2.45991	0.00203968	-9.12748e-10	2.60504
75022657	chr5:75022657:G:C	3.7172e-21	-9.12748e-10	2.00826	0.000204247	-9.12748e-10	2.4134	0.00194537	-9.12748e-10	2.5577
75023251	chr5:75023251:A:G	1.42716e-22	-0.129624	-1.12198	5.3968e-07	-2.2655	-1.25721	4.81046e-06	-2.21932	-1.22539
75023500	chr5:75023500:C:A	3.37308e-19	6.63528	-0.118988	4.81181e-06	-0.85337	-0.481486	8.36156e-05	-0.140631	-0.448643
75023706	chr5:75023706:A:G	1.50815e-22	-0.0728612	-1.12355	5.44135e-07	-2.25625	-1.25823	4.8652e-06	-2.20684	-1.22656
75024672	chr5:75024672:G:A	1.80067e-22	0.102566	-1.1217	5.61191e-07	-2.22661	-1.25701	5.06249e-06	-2.1685	-1.22514
75024906	chr5:75024906:G:A	6.59257e-23	-2.02393	-6.68458e-10	1.92207e-06	-2.25252	-6.68458e-10	1.51551e-05	-2.29717	-6.68458e-10
75024985	chr5:75024985:G:A	1.48025e-22	-9.12748e-10	-1.21508	4.82548e-06	-9.12748e-10	-1.33202	3.99608e-05	-9.12748e-10	-1.32761
75025728	chr5:75025728:C:T	2.43886e-23	-2.05966	-0.958684	2.04204e-06	-1.13411	-1.05786	1.82879e-05	-1.03614	-1.07312
75026481	chr5:75026481:ACT:A	1.70321e-22	-9.12748e-10	-1.07478	5.98906e-06	-9.12748e-10	-1.11599	4.88851e-05	-9.12748e-10	-1.12603
75026861	chr5:75026861:T:A	1.87848e-23	-2.12415	-1.15526	6.78613e-07	-2.04538	-1.24825	6.56418e-06	-1.92643	-1.20744
75027546	chr5:75027546:T:C	1.46821e-22	-9.12748e-10	-1.22325	4.80867e-06	-9.12748e-10	-1.33551	3.98008e-05	-9.12748e-10	-1.33162
75027659	chr5:75027659:T:G	1.19957e-18	8.60761	-0.822591	4.6311e-06	-0.234322	-1.13881	8.66372e-05	0.554515	-1.10829
75027764	chr5:75027764:C:T	8.94642e-23	-0.618267	-1.10036	8.32432e-07	-2.12874	-0.960595	6.74934e-06	-2.21236	-0.893702
75027974	chr5:75027974:C:T	1.59273e-22	-1.14184	-6.68458e-10	1.95993e-06	-2.23302	-6.68458e-10	1.73615e-05	-2.16125	-6.68458e-10
75028178	chr5:75028178:G:A	1.42971e-22	-9.12748e-10	-1.24982	4.75533e-06	-9.12748e-10	-1.34666	3.93333e-05	-9.12748e-10	-1.34343
75028248	chr5:75028248:A:C	1.46002e-22	-9.12748e-10	-1.22884	4.79724e-06	-9.12748e-10	-1.33789	3.97075e-05	-9.12748e-10	-1.33396
75028612	chr5:75028612:G:A	1.77925e-19	6.90151	-1.02486	2.95408e-06	-0.660932	-1.16181	6.48996e-05	0.259759	-1.10242
75028626	chr5:75028626:C:T	7.25535e-23	-1.92814	-6.68458e-10	2.29562e-06	-2.07492	-6.68458e-10	1.70824e-05	-2.17746	-6.68458e-10
75028723	chr5:75028723:G:A	1.77989e-19	6.90124	-1.02422	2.95962e-06	-0.659547	-1.16132	6.50568e-05	0.261622	-1.10187
75029852	chr5:75029852:A:G	3.00265e-21	-9.12748e-10	1.79479	0.00015239	-9.12748e-10	2.12051	0.0014918	-9.12748e-10	2.29224
75029870	chr5:75029870:T:C	2.99031e-21	-9.12748e-10	1.79067	0.000151748	-9.12748e-10	2.11629	0.00148533	-9.12748e-10	2.28789
75030136	chr5:75030136:TG:T	1.28712e-22	-9.12748e-10	-1.35489	4.67368e-06	-9.12748e-10	-1.36398	3.85739e-05	-9.12748e-10	-1.36293
75030705	chr5:75030705:T:C	1.41003e-18	8.83547	-0.88881	4.87621e-06	-0.196088	-1.12547	9.40377e-05	0.635141	-1.10695
75031587	chr5:75031587:T:C	3.00265e-21	-9.12748e-10	1.79479	0.00015239	-9.12748e-10	2.12051	0.0014918	-9.12748e-10	2.29224
75031611	chr5:75031611:G:A	2.14476e-19	7.09982	-1.03633	3.19145e-06	-0.574486	-1.17097	7.15132e-05	0.367005	-1.11263
75031800	chr5:75031800:G:A	1.27643e-22	-9.12748e-10	-1.36322	4.7213e-06	-9.12748e-10	-1.35384	3.87951e-05	-9.12748e-10	-1.35721
75032026	chr5:75032026:T:C	3.54317e-18	10.1346	-1.26654	2.5058e-06	-0.629403	-1.35792	4.4428e-05	0.13503	-1.35666
75032086	chr5:75032086:C:T	5.47201e-23	-0.877439	-1.33279	4.60389e-07	-2.31912	-1.36249	3.8694e-06	-2.29947	-1.36294
75032187	chr5:75032187:C:T	2.31112e-22	0.461815	-1.23137	6.47156e-07	-2.07495	-1.26614	5.86183e-06	-1.95574	-1.2913
75032243	chr5:75032243:C:T	2.05181e-19	7.01969	-1.0005	3.15639e-06	-0.613318	-1.14318	7.03594e-05	0.319317	-1.0812
75032351	chr5:75032351:T:C	1.57506e-22	-9.12748e-10	-1.153	6.0102e-06	-9.12748e-10	-1.11247	4.96e-05	-9.12748e-10	-1.11151
75032818	chr5:75032818:A:G	2.36396e-17	9.03899	1.72699	2.97741e-05	-1.00463	1.49235	0.000539874	-0.299954	1.57579
75033151	chr5:75033151:C:T	1.97722e-22	-9.12748e-10	-0.9256	7.59355e-06	-9.12748e-10	-0.878629	6.28977e-05	-9.12748e-10	-0.873995
75033435	chr5:75033435:G:C	2.55037e-23	-1.6142	-1.35944	5.19911e-07	-2.19671	-1.36332	4.78224e-06	-2.08637	-1.36423
75033510	chr5:75033510:C:T	3.07737e-22	-9.12748e-10	-0.483216	1.4174e-05	-9.12748e-10	-0.254517	0.000118532	-9.12748e-10	-0.240319
75033797	chr5:75033797:G:A	4.25672e-22	-9.12748e-10	-0.158791	1.1367e-05	-9.12748e-10	-0.475214	9.948e-05	-9.12748e-10	-0.415547
75034167	chr5:75034167:T:C	1.38923e-22	-9.12748e-10	-1.27854	4.99003e-06	-9.12748e-10	-1.29849	4.11161e-05	-9.12748e-10	-1.29911
75034760	chr5:75034760:A:G	1.3588e-22	-9.12748e-10	-1.30069	5.54761e-06	-9.12748e-10	-1.19256	4.53378e-05	-9.12748e-10	-1.20136
75034926	chr5:75034926:T:C	2.77166e-23	-1.53237	-1.35806	5.38055e-07	-2.16308	-1.36264	5.00924e-06	-2.04008	-1.36414
75035184	chr5:75035184:C:T	2.34016e-22	-9.12748e-10	-0.757073	7.17141e-06	-9.12748e-10	-0.935826	5.58356e-05	-9.12748e-10	-0.993092
75035287	chr5:75035287:A:G	1.38534e-22	-9.12748e-10	-1.28134	4.8813e-06	-9.12748e-10	-1.32052	4.02623e-05	-9.12748e-10	-1.32009
75035314	chr5:75035314:G:A	4.90876e-21	2.28632	-6.68458e-10	8.69794e-06	-0.742841	-6.68458e-10	8.29879e-05	-0.596809	-6.68458e-10
75035606	chr5:75035606:T:C	1.42524e-22	-9.12748e-10	-1.25295	4.75088e-06	-9.12748e-10	-1.3476	3.92906e-05	-9.12748e-10	-1.34452
75035791	chr5:75035791:C:A	4.95778e-23	-2.30892	-6.68458e-10	1.81458e-06	-2.31007	-6.68458e-10	1.51564e-05	-2.29708	-6.68458e-10
75035868	chr5:75035868:T:C	2.43973e-21	1.58718	-6.68458e-10	4.30568e-06	-1.44599	-6.68458e-10	3.59682e-05	-1.43287	-6.68458e-10
75035946	chr5:75035946:G:C	4.61344e-22	-9.12748e-10	-0.0783165	1.21894e-05	-9.12748e-10	-0.405363	0.000106831	-9.12748e-10	-0.344256
75035991	chr5:75035991:C:A	4.84682e-23	-0.974095	-1.35746	5.50389e-07	-2.15734	-1.34572	5.13545e-06	-2.02704	-1.35229
75036110	chr5:75036110:G:A	2.18399e-22	-9.12748e-10	-0.826138	8.44648e-06	-9.12748e-10	-0.772178	6.98279e-05	-9.12748e-10	-0.769471
75036241	chr5:75036241:A:C	1.47106e-23	-2.20668	-1.31722	5.45123e-07	-2.15325	-1.35942	4.92179e-06	-2.06741	-1.35442
75036347	chr5:75036347:T:TA	1.60244e-22	-9.12748e-10	-1.13576	5.51006e-06	-9.12748e-10	-1.19935	4.65843e-05	-9.12748e-10	-1.17424
75036400	chr5:75036400:G:A	1.33707e-22	-9.12748e-10	-1.31681	4.77089e-06	-9.12748e-10	-1.3434	3.92558e-05	-9.12748e-10	-1.3454
75036579	chr5:75036579:G:A	1.3146e-22	-9.12748e-10	-1.33376	4.67566e-06	-9.12748e-10	-1.36356	3.85283e-05	-9.12748e-10	-1.36411
75036633	chr5:75036633:CCT:C	1.31813e-22	-9.12748e-10	-1.33107	4.6741e-06	-9.12748e-10	-1.36389	3.85243e-05	-9.12748e-10	-1.36422
75036761	chr5:75036761:GC:G	1.09885e-21	0.789556	-6.68458e-10	3.66431e-06	-1.60729	-6.68458e-10	3.36261e-05	-1.5002	-6.68458e-10
75036774	chr5:75036774:A:G	1.77481e-22	-9.12748e-10	-1.0336	6.59982e-06	-9.12748e-10	-1.01889	5.70785e-05	-9.12748e-10	-0.971076
75036981	chr5:75036981:A:G	2.77152e-22	-9.12748e-10	-0.587896	1.29884e-05	-9.12748e-10	-0.341872	0.000105328	-9.12748e-10	-0.358429
75037218	chr5:75037218:T:C	1.08018e-21	-9.12748e-10	0.772424	5.96141e-05	-9.12748e-10	1.18196	0.000489277	-9.12748e-10	1.17743
75038412	chr5:75038412:C:T	2.51645e-22	-9.12748e-10	-0.684442	1.18015e-05	-9.12748e-10	-0.437704	9.58782e-05	-9.12748e-10	-0.452426
75039082	chr5:75039082:G:T	2.04418e-18	9.22543	-0.90739	6.24898e-06	0.0637405	-1.13725	0.00012358	0.920891	-1.11951
75039149	chr5:75039149:A:G	5.06723e-23	-2.28708	-6.68458e-10	1.89764e-06	-2.26532	-6.68458e-10	1.5249e-05	-2.29099	-6.68458e-10
75039294	chr5:75039294:A:G	1.86194e-22	-9.12748e-10	-0.985671	6.82395e-06	-9.12748e-10	-0.985489	5.89703e-05	-9.12748e-10	-0.93847
75039370	chr5:75039370:A:G	2.78506e-23	-2.27262	-0.612989	7.81151e-07	-2.31798	-0.83493	6.9728e-06	-2.27957	-0.793919
75040179	chr5:75040179:A:G	1.65653e-22	-9.12748e-10	-1.10256	4.91693e-06	-9.12748e-10	-1.31324	4.00371e-05	-9.12748e-10	-1.3257
75040294	chr5:75040294:TCTC:T	4.54405e-22	-9.12748e-10	-0.0934714	2.35582e-05	-9.12748e-10	0.253545	0.000210131	-9.12748e-10	0.332229
75040534	chr5:75040534:A:G	1.48e-21	2.44824	-1.3609	6.60301e-07	-1.95764	-1.36335	6.14154e-06	-1.8445	-1.35593
75040641	chr5:75040641:T:C	2.11061e-22	-9.12748e-10	-0.860313	6.42644e-06	-9.12748e-10	-1.04551	5.47072e-05	-9.12748e-10	-1.01351
75040765	chr5:75040765:C:T	1.84168e-18	9.02894	-0.81521	5.54706e-06	-0.11974	-1.07292	0.000109081	0.728778	-1.05219
75040897	chr5:75040897:C:T	4.23085e-22	-9.12748e-10	-0.164889	2.05944e-05	-9.12748e-10	0.11909	0.000187402	-9.12748e-10	0.217753
75041058	chr5:75041058:C:T	2.33947e-23	-2.10924	-0.950713	8.73317e-07	-2.03316	-1.00822	8.17417e-06	-1.94957	-0.964958
75041118	chr5:75041118:T:C	8.76277e-18	10.995	-1.22141	3.62028e-06	-0.323937	-1.29544	6.95312e-05	0.524215	-1.29794
75041253	chr5:75041253:C:A	1.30887e-22	-9.12748e-10	-1.33813	5.39039e-06	-9.12748e-10	-1.22131	4.41163e-05	-9.12748e-10	-1.22868
75041314	chr5:75041314:A:T	2.75402e-19	7.64156	-1.32804	3.06982e-06	-0.477432	-1.30688	6.1449e-05	0.392947	-1.29024
75041727	chr5:75041727:A:G	2.95482e-22	0.114789	-0.638642	1.05845e-06	-2.18568	-0.663441	1.00586e-05	-2.08797	-0.619102
75042114	chr5:75042114:C:T	2.71299e-22	-9.12748e-10	-0.609241	9.69819e-06	-9.12748e-10	-0.633988	8.63848e-05	-9.12748e-10	-0.556692
75042630	chr5:75042630:T:C	1.49421e-22	-9.12748e-10	-1.2057	5.07996e-06	-9.12748e-10	-1.28063	4.27151e-05	-9.12748e-10	-1.26095
75042727	chr5:75042727:G:A	1.5301e-22	0.11406	-1.29602	5.10535e-07	-2.22148	-1.35674	4.50436e-06	-2.16336	-1.3471
75042728	chr5:75042728:T:C	4.91907e-23	-2.31676	-6.68458e-10	3.17675e-06	-1.75007	-6.68458e-10	2.46122e-05	-1.81226	-6.68458e-10
75042747	chr5:75042747:A:C	1.12932e-22	-0.135865	-1.34981	4.84984e-07	-2.26765	-1.36192	4.18983e-06	-2.21864	-1.3642
75042765	chr5:75042765:G:A	3.80692e-20	5.66797	-1.33327	1.86546e-06	-0.967445	-1.31497	3.39748e-05	-0.17526	-1.31462
75043153	chr5:75043153:G:A	1.35348e-22	-0.00859866	-1.29602	4.98108e-07	-2.24612	-1.35674	4.38615e-06	-2.18995	-1.3471
75043651	chr5:75043651:G:A	2.61859e-22	-9.12748e-10	-0.644655	1.17166e-05	-9.12748e-10	-0.444923	0.000100752	-9.12748e-10	-0.402846
75043747	chr5:75043747:G:A	3.99825e-22	-9.12748e-10	-0.221435	2.47926e-05	-9.12748e-10	0.304617	0.000203855	-9.12748e-10	0.301906
75043795	chr5:75043795:A:G	1.2816e-22	-0.0631621	-1.29602	4.93451e-07	-2.25552	-1.35674	4.33126e-06	-2.20254	-1.3471
75044005	chr5:75044005:T:C	1.41971e-22	-9.12748e-10	-1.25684	4.90316e-06	-9.12748e-10	-1.31605	4.1029e-05	-9.12748e-10	-1.30122
75044361	chr5:75044361:T:C	1.70342e-22	-9.12748e-10	-1.07465	7.00275e-06	-9.12748e-10	-0.959625	5.73779e-05	-9.12748e-10	-0.965844
75045125	chr5:75045125:G:C	1.44105e-22	-9.12748e-10	-1.24192	4.9486e-06	-9.12748e-10	-1.30682	4.18518e-05	-9.12748e-10	-1.28137
75045242	chr5:75045242:G:T	2.89303e-19	7.08015	-0.71738	3.38625e-06	-1.21349	-0.472713	6.16522e-05	-0.396993	-0.497003
75045492	chr5:75045492:T:C	3.42698e-22	-9.12748e-10	-0.375613	2.04299e-05	-9.12748e-10	0.111073	0.000167088	-9.12748e-10	0.103018
75045780	chr5:75045780:T:C	1.27609e-22	-9.12748e-10	-1.36349	4.74742e-06	-9.12748e-10	-1.34833	3.94508e-05	-9.12748e-10	-1.34045
75045890	chr5:75045890:A:C	4.91208e-23	-2.31818	-6.68458e-10	2.61988e-06	-1.9428	-6.68458e-10	2.2178e-05	-1.9164	-6.68458e-10
75045931	chr5:75045931:TG:T	4.98123e-22	-9.12748e-10	-0.00161443	1.35885e-05	-9.12748e-10	-0.296702	0.000116188	-9.12748e-10	-0.260293
75046211	chr5:75046211:C:T	1.33285e-22	-0.178103	-1.14187	5.26491e-07	-2.27135	-1.2761	4.67865e-06	-2.2238	-1.24869
75046355	chr5:75046355:A:C	1.57316e-22	-9.12748e-10	-1.1542	5.22882e-06	-9.12748e-10	-1.25174	4.45473e-05	-9.12748e-10	-1.21895
75046488	chr5:75046488:G:A	1.03198e-22	-0.212603	-1.36321	4.61248e-07	-2.31832	-1.36143	3.89754e-06	-2.30288	-1.35228
75046684	chr5:75046684:C:T	4.69126e-22	-9.12748e-10	-0.0615903	2.18915e-05	-9.12748e-10	0.18017	0.00017894	-9.12748e-10	0.171549
75046877	chr5:75046877:C:T	1.48259e-22	-1.00555	-0.207954	2.20538e-06	-2.31694	0.201908	1.87932e-05	-2.31467	0.232663
75046951	chr5:75046951:T:C	1.03567e-22	-0.732078	-0.840166	1.13838e-06	-2.30433	-0.471994	8.56519e-06	-2.31409	-0.553705
75047071	chr5:75047071:T:G	1.27752e-22	-9.12748e-10	-1.36237	4.85018e-06	-9.12748e-10	-1.32691	3.96884e-05	-9.12748e-10	-1.33444
75047169	chr5:75047169:T:C	3.30972e-22	-9.12748e-10	-0.410429	1.95331e-05	-9.12748e-10	0.0661841	0.000159829	-9.12748e-10	0.058603
75047532	chr5:75047532:T:A	1.30417e-22	-9.12748e-10	-1.34172	4.72935e-06	-9.12748e-10	-1.35214	3.92743e-05	-9.12748e-10	-1.34493
75047772	chr5:75047772:T:C	2.3095e-22	-9.12748e-10	-0.770259	9.34616e-06	-9.12748e-10	-0.670963	7.52567e-05	-9.12748e-10	-0.6946
75047784	chr5:75047784:CT:C	2.32833e-22	-0.692277	-0.0698642	2.15378e-06	-2.31432	0.175617	1.91654e-05	-2.28684	0.224444
75047919	chr5:75047919:AC:A	2.09767e-22	-9.12748e-10	-0.866462	8.40123e-06	-9.12748e-10	-0.77755	6.77633e-05	-9.12748e-10	-0.799484
75047944	chr5:75047944:G:A	1.34592e-18	9.25051	-1.35039	1.15264e-06	-1.40495	-1.35892	2.16651e-05	-0.610284	-1.32952
75048488	chr5:75048488:A:G	4.42272e-20	5.8441	-1.35946	2.04864e-06	-0.847802	-1.34095	3.95898e-05	0.00863571	-1.34557
75048667	chr5:75048667:A:G	3.86474e-19	7.93585	-1.2835	1.57086e-06	-1.2231	-1.23121	2.72907e-05	-0.475995	-1.23296
75048785	chr5:75048785:G:A	1.42946e-22	-0.173923	-1.07607	5.44816e-07	-2.27454	-1.2387	4.8557e-06	-2.22854	-1.20681
75048975	chr5:75048975:T:C	3.43242e-22	-9.12748e-10	-0.374025	2.0442e-05	-9.12748e-10	0.111664	0.000167394	-9.12748e-10	0.104844
75049154	chr5:75049154:C:G	4.97451e-23	-2.30555	-6.68458e-10	2.21828e-06	-2.10919	-6.68458e-10	1.82515e-05	-2.11126	-6.68458e-10
75049451	chr5:75049451:C:T	2.32213e-22	-9.12748e-10	-0.764807	7.06893e-06	-9.12748e-10	-0.950218	5.87742e-05	-9.12748e-10	-0.941801
75049544	chr5:75049544:C:A	5.03527e-23	-1.02879	-1.26462	5.021e-07	-2.27225	-1.32263	3.94561e-06	-2.30218	-1.34072
75049770	chr5:75049770:T:C	1.43516e-22	-0.14999	-1.09603	5.42728e-07	-2.26647	-1.2506	4.84467e-06	-2.21684	-1.22078
75049953	chr5:75049953:T:C	2.82524e-18	9.7616	-1.11996	5.07512e-06	-0.185431	-1.09615	8.48191e-05	0.509367	-1.08435
75050125	chr5:75050125:C:T	3.10922e-22	0.812255	-1.28517	5.63491e-07	-2.17636	-1.30317	4.91565e-06	-2.09423	-1.32885
75051486	chr5:75051486:CT:C	4.79375e-23	-1.28051	-1.06205	1.24853e-06	-1.62086	-1.0631	1.22866e-05	-1.46507	-1.04192
75051965	chr5:75051965:G:A	1.53137e-22	-9.12748e-10	-1.18113	5.17035e-06	-9.12748e-10	-1.26299	4.40393e-05	-9.12748e-10	-1.23042
75052274	chr5:75052274:A:G	6.96231e-22	-9.12748e-10	0.333221	3.07623e-05	-9.12748e-10	0.520361	0.000262851	-9.12748e-10	0.556084
75052307	chr5:75052307:G:A	2.95869e-23	-1.73629	-1.08884	1.41692e-06	-1.48759	-1.06985	8.17931e-06	-1.8825	-1.0314
75053405	chr5:75053405:G:A	8.19906e-23	-0.88797	-0.917886	2.43714e-06	-1.30583	-0.709278	2.41254e-05	-1.14901	-0.683226
75053733	chr5:75053733:C:T	2.90253e-23	-1.49519	-1.3491	7.9849e-07	-1.79402	-1.33694	7.58546e-06	-1.64886	-1.34041
75053805	chr5:75053805:G:A	4.43619e-23	-1.10145	-1.31863	1.05336e-06	-1.50367	-1.35028	1.08603e-05	-1.28833	-1.34207
75053810	chr5:75053810:C:T	1.33644e-22	-9.12748e-10	-1.31728	4.88657e-06	-9.12748e-10	-1.31944	4.00075e-05	-9.12748e-10	-1.32644
75053856	chr5:75053856:G:C	2.59901e-22	-9.12748e-10	-0.652159	1.25276e-05	-9.12748e-10	-0.377997	0.000102394	-9.12748e-10	-0.38668
75054055	chr5:75054055:AGG:A	4.26512e-22	1.00621	-1.16303	2.20133e-06	-0.967095	-1.14977	2.26368e-05	-0.697695	-1.19823
75054233	chr5:75054233:C:T	1.58955e-22	-9.12748e-10	-1.14384	5.17871e-06	-9.12748e-10	-1.26137	4.39111e-05	-9.12748e-10	-1.23334
75054265	chr5:75054265:C:T	1.20184e-21	1.66344	-0.784292	9.15995e-06	-0.189389	-0.501698	0.000111026	0.337827	-0.643565
75054426	chr5:75054426:G:C	1.27788e-22	-9.12748e-10	-1.36209	4.67389e-06	-9.12748e-10	-1.36394	3.86061e-05	-9.12748e-10	-1.36209
75054501	chr5:75054501:A:G	1.3892e-22	-9.12748e-10	-1.27856	4.86661e-06	-9.12748e-10	-1.32353	4.09587e-05	-9.12748e-10	-1.30294
75054876	chr5:75054876:A:G	1.36187e-22	-9.12748e-10	-1.29843	5.27167e-06	-9.12748e-10	-1.24358	4.41395e-05	-9.12748e-10	-1.22815
75055055	chr5:75055055:C:T	9.22989e-22	0.615157	-6.68458e-10	2.95246e-06	-1.82329	-6.68458e-10	2.83346e-05	-1.67142	-6.68458e-10
75055701	chr5:75055701:C:T	2.51806e-22	-9.12748e-10	-0.683804	1.21173e-05	-9.12748e-10	-0.41129	9.93699e-05	-9.12748e-10	-0.416655
75056203	chr5:75056203:A:C	3.69517e-22	-9.12748e-10	-0.300264	1.48787e-05	-9.12748e-10	-0.205995	0.000121941	-9.12748e-10	-0.211963
75056204	chr5:75056204:C:G	1.28521e-22	-9.12748e-10	-1.35637	4.84442e-06	-9.12748e-10	-1.3281	3.97333e-05	-9.12748e-10	-1.33331
75056355	chr5:75056355:A:G	4.35903e-12	24.1969	-1.30612	3.9734e-05	1.97308	-1.1968	0.00200689	3.69441	-1.10557
75056660	chr5:75056660:A:G	2.50096e-22	-9.12748e-10	-0.690615	1.13928e-05	-9.12748e-10	-0.472943	8.75627e-05	-9.12748e-10	-0.543149
75056746	chr5:75056746:C:T	1.316e-22	-9.12748e-10	-1.3327	4.7198e-06	-9.12748e-10	-1.35416	3.88718e-05	-9.12748e-10	-1.35524
75056790	chr5:75056790:T:A	1.62716e-23	-2.16487	-1.25817	6.10104e-07	-2.1422	-1.25786	5.98543e-06	-1.99583	-1.23035
75056915	chr5:75056915:T:G	5.37666e-21	3.66102	-1.28366	6.9496e-07	-1.9555	-1.31433	9.45872e-06	-1.42508	-1.34348
75057209	chr5:75057209:T:G	1.62459e-22	-9.12748e-10	-1.12204	7.20093e-06	-9.12748e-10	-0.931717	5.67528e-05	-9.12748e-10	-0.976799
75057340	chr5:75057340:AAG:A	1.22123e-22	-0.0466236	-1.36081	1.17401e-06	-1.49885	-1.24666	1.13144e-05	-1.33908	-1.25035
75057710	chr5:75057710:G:A	1.25377e-20	4.49621	-1.27218	1.14162e-06	-1.70907	-1.06441	1.32236e-05	-1.36177	-1.07173
75057877	chr5:75057877:A:G	8.8557e-21	4.03262	-1.15627	8.52555e-07	-1.87495	-1.19049	1.19722e-05	-1.28682	-1.2461
75058096	chr5:75058096:C:T	1.49154e-22	0.15627	-1.36375	7.29887e-07	-1.93037	-1.29042	7.76233e-06	-1.67646	-1.28976
75058597	chr5:75058597:G:A	4.54807e-13	21.9921	-1.36146	1.49068e-05	1.15279	-1.35691	0.000778834	2.97173	-1.32944
75058717	chr5:75058717:A:G	5.53842e-13	22.1873	-1.3596	1.61087e-05	1.2327	-1.35928	0.000853483	3.06865	-1.33483
75058934	chr5:75058934:G:A	1.43645e-22	-9.12748e-10	-1.24511	5.66641e-06	-9.12748e-10	-1.17137	4.67631e-05	-9.12748e-10	-1.17041
75059050	chr5:75059050:G:T	6.80613e-13	22.389	-1.35519	1.72359e-05	1.30345	-1.36238	0.000926435	3.15929	-1.34345
75060030	chr5:75060030:G:A	1.9503e-23	-2.21217	-1.02972	7.12959e-07	-1.97698	-1.26728	4.54616e-06	-2.21689	-1.28433
75060171	chr5:75060171:A:G	1.31748e-22	-9.12748e-10	-1.33157	5.59506e-06	-9.12748e-10	-1.18404	4.90739e-05	-9.12748e-10	-1.12218
75061032	chr5:75061032:T:C	3.40806e-12	24.0081	-1.36342	1.08199e-05	0.798498	-1.32304	0.00057563	2.60998	-1.27002
75061269	chr5:75061269:G:A	6.10375e-15	16.989	-0.66926	6.87204e-05	1.58726	-0.263142	0.00136445	2.4085	-0.205497
75061650	chr5:75061650:G:A	3.64842e-11	26.3754	-1.35997	2.83324e-05	1.78615	-1.34807	0.0018812	3.83452	-1.31036
75062141	chr5:75062141:T:C	3.21774e-23	-1.4538	-1.2874	5.35475e-07	-2.18868	-1.34185	4.10914e-06	-2.27595	-1.32634
75062430	chr5:75062430:C:T	1.39561e-22	-9.12748e-10	-1.27396	4.69466e-06	-9.12748e-10	-1.3595	3.8657e-05	-9.12748e-10	-1.36078
75063663	chr5:75063663:C:G	9.48272e-23	-0.341896	-1.31851	6.9222e-07	-1.96931	-1.30447	5.99094e-06	-1.92303	-1.30222
75064350	chr5:75064350:T:G	1.49728e-22	-9.12748e-10	-1.20364	5.15599e-06	-9.12748e-10	-1.26577	4.2394e-05	-9.12748e-10	-1.2685
75064717	chr5:75064717:AATT:A	5.19042e-23	-0.902652	-1.36041	5.82424e-07	-2.14816	-1.29832	6.37629e-06	-1.88827	-1.27465
75064732	chr5:75064732:T:A	6.06311e-22	-9.12748e-10	0.194932	3.00776e-05	-9.12748e-10	0.497853	0.000246939	-9.12748e-10	0.493638
75065134	chr5:75065134:T:C	1.70504e-22	-9.12748e-10	-1.0737	5.38213e-06	-9.12748e-10	-1.22284	4.461e-05	-9.12748e-10	-1.21755
75065724	chr5:75065724:T:C	1.32539e-22	-9.12748e-10	-1.32558	6.01945e-06	-9.12748e-10	-1.11093	4.91997e-05	-9.12748e-10	-1.11962
75065948	chr5:75065948:A:G	1.39867e-22	-9.12748e-10	-1.27177	6.65631e-06	-9.12748e-10	-1.01036	5.45226e-05	-9.12748e-10	-1.01689
75066032	chr5:75066032:C:A	7.00753e-12	24.6817	-1.31613	1.32093e-05	1.03811	-1.36312	0.000710762	2.91016	-1.35933
75066404	chr5:75066404:A:G	1.96194e-23	-2.03187	-1.20407	6.01601e-07	-2.07982	-1.33427	4.09993e-06	-2.2565	-1.34804
75066709	chr5:75066709:T:C	1.36537e-22	-9.12748e-10	-1.29586	5.45725e-06	-9.12748e-10	-1.20898	4.35103e-05	-9.12748e-10	-1.24251
75067406	chr5:75067406:T:C	3.08265e-22	-9.12748e-10	-0.4815	1.43994e-05	-9.12748e-10	-0.238741	0.000118287	-9.12748e-10	-0.24239
75067918	chr5:75067918:G:A	3.08704e-23	-1.4661	-1.31657	5.04882e-07	-2.2295	-1.35986	3.94464e-06	-2.29166	-1.35148
75068160	chr5:75068160:C:A	9.48661e-23	-1.65999	-6.68458e-10	1.87075e-06	-2.27959	-6.68458e-10	1.53121e-05	-2.28686	-6.68458e-10
75068475	chr5:75068475:G:A	1.18943e-11	25.2408	-1.3462	1.55842e-05	1.20074	-1.36041	0.000901002	3.12468	-1.33668
75068928	chr5:75068928:T:TA	2.13464e-20	4.84325	-1.08708	8.94513e-07	-1.688	-1.3294	1.11398e-05	-1.27539	-1.32959
75069201	chr5:75069201:C:T	7.02694e-12	24.6603	-1.29201	1.30522e-05	1.02047	-1.35744	0.000691607	2.88729	-1.36377
75069228	chr5:75069228:T:C	9.54742e-12	25.015	-1.34016	1.42747e-05	1.11512	-1.36255	0.000804544	3.01794	-1.34317
75069718	chr5:75069718:G:T	1.36281e-23	-2.31624	-1.28409	6.44583e-07	-2.14969	-1.19539	6.12485e-06	-1.96776	-1.23539
75069766	chr5:75069766:C:G	1.26505e-11	25.2956	-1.33933	1.58303e-05	1.21874	-1.36274	0.000914377	3.14655	-1.34381
75069877	chr5:75069877:A:T	1.32528e-22	-9.12748e-10	-1.32567	6.01162e-06	-9.12748e-10	-1.11223	4.91485e-05	-9.12748e-10	-1.12066
75069932	chr5:75069932:A:C	1.09935e-20	4.43937	-1.34677	8.1418e-07	-1.80527	-1.30623	9.48157e-06	-1.45443	-1.31173
75070047	chr5:75070047:C:G	4.37889e-15	17.3333	-1.34568	8.799e-06	0.581857	-1.31315	0.000230416	1.75679	-1.3324
75070161	chr5:75070161:C:T	1.43049e-11	25.4216	-1.34243	1.65043e-05	1.25958	-1.36188	0.000966607	3.19923	-1.34094
75070198	chr5:75070198:A:G	8.25372e-12	24.8927	-1.36349	1.44086e-05	1.10417	-1.34228	0.000819221	2.99347	-1.30062
75070708	chr5:75070708:C:T	9.98902e-12	25.0195	-1.29949	1.47334e-05	1.14379	-1.3596	0.000808455	3.04261	-1.36298
75071863	chr5:75071863:A:G	1.9201e-23	-2.04031	-1.21718	6.02716e-07	-2.07186	-1.34037	4.09863e-06	-2.25248	-1.35237
75071887	chr5:75071887:G:A	1.44555e-22	-9.12748e-10	-1.2388	5.62392e-06	-9.12748e-10	-1.1789	4.66924e-05	-9.12748e-10	-1.17192
75072230	chr5:75072230:T:C	1.43475e-22	-9.12748e-10	-1.2463	5.57505e-06	-9.12748e-10	-1.18763	4.62914e-05	-9.12748e-10	-1.18055
75072294	chr5:75072294:C:A	3.71422e-23	-1.87472	-0.722987	6.90597e-07	-2.17225	-1.10388	4.87546e-06	-2.2978	-1.13349
75072299	chr5:75072299:T:C	1.59962e-22	-9.12748e-10	-1.13752	7.58583e-06	-9.12748e-10	-0.879646	6.63702e-05	-9.12748e-10	-0.820256
75072332	chr5:75072332:G:A	4.26856e-15	17.2895	-1.32744	3.10798e-05	1.64984	-1.11921	0.000583632	2.46398	-1.11021
75072429	chr5:75072429:T:C	3.64512e-15	17.0859	-1.28174	5.96669e-06	0.221114	-1.34085	0.000139887	1.27733	-1.35201
75072817	chr5:75072817:G:T	1.15978e-11	25.2156	-1.3462	1.54259e-05	1.19053	-1.36041	0.000889733	3.11209	-1.33668
75073165	chr5:75073165:C:T	1.32798e-22	-9.12748e-10	-1.32363	5.71098e-06	-9.12748e-10	-1.16354	5.01687e-05	-9.12748e-10	-1.10011
75073321	chr5:75073321:C:T	1.33854e-22	-9.12748e-10	-1.31571	6.16406e-06	-9.12748e-10	-1.08719	5.03598e-05	-9.12748e-10	-1.09631
75073388	chr5:75073388:T:C	5.10564e-23	-0.975216	-1.30431	6.34093e-07	-2.00237	-1.35912	4.58421e-06	-2.14251	-1.35037
75074544	chr5:75074544:C:G	3.0875e-23	-2.1527	-0.629812	3.41301e-06	-1.45684	-0.221488	3.31243e-05	-1.40519	-0.110042
75074773	chr5:75074773:A:G	5.81306e-23	-2.14977	-6.68458e-10	1.80663e-06	-2.31447	-6.68458e-10	1.49782e-05	-2.30891	-6.68458e-10
75074943	chr5:75074943:T:C	7.90531e-23	-0.479118	-1.36322	8.6877e-07	-1.75407	-1.29253	8.15229e-06	-1.62081	-1.2964
75075070	chr5:75075070:A:G	3.37987e-23	-1.40453	-1.28751	5.22264e-07	-2.2074	-1.34811	4.06643e-06	-2.27905	-1.33369
75075347	chr5:75075347:C:G	1.3729e-22	-9.12748e-10	-1.29037	5.46127e-06	-9.12748e-10	-1.20825	4.36012e-05	-9.12748e-10	-1.24042
75075378	chr5:75075378:T:G	9.55549e-12	25.035	-1.35928	1.50583e-05	1.15949	-1.35349	0.000857757	3.05988	-1.32107
75075642	chr5:75075642:T:A	1.51918e-22	-9.12748e-10	-1.18912	5.97184e-06	-9.12748e-10	-1.11887	4.92107e-05	-9.12748e-10	-1.11939
75075810	chr5:75075810:A:G	4.27115e-23	-1.15215	-1.30585	5.90488e-07	-2.07703	-1.35571	4.36404e-06	-2.19748	-1.34463
75075822	chr5:75075822:T:C	1.4344e-22	-9.12748e-10	-1.24654	4.68437e-06	-9.12748e-10	-1.3617	3.87069e-05	-9.12748e-10	-1.35949
75076316	chr5:75076316:T:C	2.9474e-12	23.8534	-1.35395	3.16705e-05	1.6796	-1.13014	0.000621126	2.55092	-1.13489
75076873	chr5:75076873:C:T	8.40785e-23	-0.423332	-1.35738	8.7466e-07	-1.72296	-1.31689	8.23986e-06	-1.58626	-1.32026
75077197	chr5:75077197:T:C	3.68927e-22	-9.12748e-10	-0.301863	1.07617e-05	-9.12748e-10	-0.52993	8.91905e-05	-9.12748e-10	-0.524729
75077283	chr5:75077283:C:T	1.54595e-22	0.153062	-1.32472	6.20367e-07	-2.02959	-1.35378	6.50486e-06	-1.78893	-1.35403
75077535	chr5:75077535:C:T	6.8855e-12	24.6544	-1.30638	1.30859e-05	1.02691	-1.3613	0.000699298	2.89638	-1.36181
75077559	chr5:75077559:AT:A	1.48504e-11	25.4665	-1.3499	1.70098e-05	1.28627	-1.3584	0.00100927	3.23312	-1.33164
75077633	chr5:75077633:A:G	1.68588e-22	-9.12748e-10	-1.08501	5.35562e-06	-9.12748e-10	-1.22778	4.43103e-05	-9.12748e-10	-1.22429
75078228	chr5:75078228:G:A	1.66399e-22	-9.12748e-10	-1.09807	5.26667e-06	-9.12748e-10	-1.24453	4.3532e-05	-9.12748e-10	-1.24201
75078547	chr5:75078547:A:G	4.28676e-15	17.2975	-1.33114	3.15877e-05	1.67289	-1.12605	0.000592121	2.48583	-1.11763
75078866	chr5:75078866:G:A	7.15808e-22	-9.12748e-10	0.360951	1.11444e-05	-9.12748e-10	-0.494992	9.3265e-05	-9.12748e-10	-0.480059
75079674	chr5:75079674:T:C	4.21378e-23	-1.22821	-1.2433	5.86738e-07	-2.11418	-1.32492	4.43155e-06	-2.22303	-1.30373
75079677	chr5:75079677:T:C	7.62693e-23	-0.51638	-1.36181	8.45429e-07	-1.77231	-1.30153	7.94162e-06	-1.63821	-1.30518
75079771	chr5:75079771:C:T	1.58911e-22	-9.12748e-10	-1.14411	4.70971e-06	-9.12748e-10	-1.3563	3.8709e-05	-9.12748e-10	-1.35943
75080377	chr5:75080377:G:C	1.55576e-22	-9.12748e-10	-1.16533	5.31233e-06	-9.12748e-10	-1.2359	4.36712e-05	-9.12748e-10	-1.23882
75080484	chr5:75080484:A:C	1.32183e-11	25.3485	-1.34837	1.61772e-05	1.23698	-1.3593	0.000945461	3.16995	-1.33378
75080746	chr5:75080746:C:T	1.28503e-11	25.3159	-1.344	1.59336e-05	1.22382	-1.36132	0.000926491	3.1551	-1.3392
75080833	chr5:75080833:G:C	3.51153e-12	23.8316	-1.15702	4.83436e-05	1.6819	-0.709495	0.000945527	2.55363	-0.717392
75081176	chr5:75081176:T:C	7.75214e-12	24.8295	-1.363	1.40764e-05	1.08349	-1.34493	0.000793853	2.96658	-1.30518
75081753	chr5:75081753:G:A	5.13967e-23	-2.27289	-6.68458e-10	1.86877e-06	-2.28065	-6.68458e-10	1.5169e-05	-2.29625	-6.68458e-10
75082337	chr5:75082337:C:G	1.44555e-22	-9.12748e-10	-1.2388	5.62392e-06	-9.12748e-10	-1.1789	4.66924e-05	-9.12748e-10	-1.17192
75082917	chr5:75082917:C:T	1.12199e-11	25.1844	-1.34812	1.51583e-05	1.17205	-1.35943	0.000871962	3.08936	-1.33412
75083456	chr5:75083456:T:C	8.4626e-12	24.9179	-1.3637	1.44143e-05	1.07968	-1.31739	0.000833725	2.97213	-1.26173
75083600	chr5:75083600:T:C	1.13327e-11	25.1941	-1.34788	1.52657e-05	1.17934	-1.35966	0.000879765	3.0989	-1.33475
75083727	chr5:75083727:G:A	1.34166e-22	-9.12748e-10	-1.31338	6.18621e-06	-9.12748e-10	-1.0836	5.05416e-05	-9.12748e-10	-1.09271
75083771	chr5:75083771:A:G	4.57245e-23	-1.08447	-1.30535	6.09435e-07	-2.04555	-1.3556	4.46307e-06	-2.17513	-1.34454
75083800	chr5:75083800:A:T	1.24303e-11	25.2871	-1.34842	1.57549e-05	1.21049	-1.35927	0.000915012	3.13714	-1.33371
75083850	chr5:75083850:T:A	5.15226e-14	19.8156	-1.36279	7.81699e-06	0.514472	-1.3641	0.000248366	1.85741	-1.35801
75084002	chr5:75084002:G:A	2.67221e-17	12.247	-1.35844	4.44024e-06	-0.0514785	-1.36374	0.000123766	1.16156	-1.35868
75084731	chr5:75084731:A:G	1.37049e-22	-9.12748e-10	-1.29212	4.67913e-06	-9.12748e-10	-1.36282	3.85528e-05	-9.12748e-10	-1.36347
75084976	chr5:75084976:T:C	4.23947e-23	-1.17693	-1.28851	5.87111e-07	-2.09005	-1.34842	4.36917e-06	-2.20675	-1.33418
75085134	chr5:75085134:A:G	4.84192e-12	24.3483	-1.35239	1.06552e-05	0.799022	-1.3389	0.000296259	2.02587	-1.35014
75085327	chr5:75085327:G:A	1.89367e-22	0.333781	-1.30255	6.48604e-07	-1.98078	-1.35808	6.95053e-06	-1.71824	-1.35845
75085507	chr5:75085507:C:T	1.46429e-22	-9.12748e-10	-1.22592	4.9297e-06	-9.12748e-10	-1.31065	4.12467e-05	-9.12748e-10	-1.29593
75085679	chr5:75085679:G:GGT	3.96596e-23	-1.24508	-1.28705	5.69415e-07	-2.12142	-1.34765	4.28161e-06	-2.22806	-1.33311
75085714	chr5:75085714:C:T	2.02881e-22	0.380004	-1.27984	6.55106e-07	-1.96594	-1.36294	7.04772e-06	-1.69971	-1.36309
75086377	chr5:75086377:T:C	3.26863e-22	-9.12748e-10	-0.422919	1.78494e-05	-9.12748e-10	-0.0239577	0.00014962	-9.12748e-10	-0.00740228
75086497	chr5:75086497:T:C	1.30225e-22	-9.12748e-10	-1.3432	4.699e-06	-9.12748e-10	-1.35858	3.86773e-05	-9.12748e-10	-1.36025
75086557	chr5:75086557:G:T	3.01058e-15	16.9673	-1.35438	2.52762e-05	1.52254	-1.19861	0.000469184	2.32684	-1.19135
75086616	chr5:75086616:G:C	1.67499e-22	-1.09148	-6.68458e-10	2.29843e-06	-2.0737	-6.68458e-10	1.76686e-05	-2.14372	-6.68458e-10
75087036	chr5:75087036:A:G	1.35019e-22	-9.12748e-10	-1.30705	5.1684e-06	-9.12748e-10	-1.26337	4.28641e-05	-9.12748e-10	-1.25747
75087144	chr5:75087144:T:C	1.2016e-20	4.42095	-1.23942	7.80287e-07	-1.83251	-1.32152	9.10265e-06	-1.48609	-1.32085
75087356	chr5:75087356:A:G	1.70483e-22	-9.12748e-10	-1.07382	5.39852e-06	-9.12748e-10	-1.2198	4.46698e-05	-9.12748e-10	-1.21621
75087694	chr5:75087694:AG:A	3.37629e-23	-1.93909	-0.754007	7.06807e-07	-2.1366	-1.11632	4.88556e-06	-2.28258	-1.14664
75087733	chr5:75087733:TG:T	3.39249e-23	-1.93256	-0.75575	7.02836e-07	-2.14106	-1.1175	4.87061e-06	-2.28456	-1.14772
75088290	chr5:75088290:A:G	2.68408e-14	18.9727	-1.17194	1.41801e-05	1.05448	-1.30856	0.00065154	2.81082	-1.34699
75088961	chr5:75088961:A:T	1.44583e-22	-9.12748e-10	-1.23861	5.62597e-06	-9.12748e-10	-1.17853	4.63547e-05	-9.12748e-10	-1.17918
75090608	chr5:75090608:T:A	5.45438e-23	-0.862975	-1.35048	6.84467e-07	-1.9632	-1.32184	6.22923e-06	-1.86051	-1.32574
75090680	chr5:75090680:C:T	1.63753e-22	-9.12748e-10	-1.1141	5.21178e-06	-9.12748e-10	-1.25501	4.30803e-05	-9.12748e-10	-1.25244
75091113	chr5:75091113:G:A	1.33847e-22	-9.12748e-10	-1.31577	5.80925e-06	-9.12748e-10	-1.14648	5.11576e-05	-9.12748e-10	-1.08059
75091127	chr5:75091127:A:G	4.90758e-23	-2.31909	-6.68458e-10	1.88605e-06	-2.27145	-6.68458e-10	1.59112e-05	-2.24848	-6.68458e-10
75091256	chr5:75091256:C:T	1.63753e-22	-9.12748e-10	-1.1141	5.21178e-06	-9.12748e-10	-1.25501	4.30803e-05	-9.12748e-10	-1.25244
75091492	chr5:75091492:C:G	9.58482e-12	25.0343	-1.35553	1.4401e-05	1.11499	-1.35363	0.000822848	3.01853	-1.32126
75091644	chr5:75091644:C:T	3.30108e-23	-1.45978	-1.25584	5.20278e-07	-2.22672	-1.3326	4.10571e-06	-2.29011	-1.31301
75091685	chr5:75091685:C:T	1.69262e-22	-9.12748e-10	-1.08101	6.80902e-06	-9.12748e-10	-0.987679	5.57822e-05	-9.12748e-10	-0.994049
75091939	chr5:75091939:G:A	1.55619e-22	-9.12748e-10	-1.16505	5.39299e-06	-9.12748e-10	-1.22083	4.52226e-05	-9.12748e-10	-1.20391
75092002	chr5:75092002:C:T	3.07954e-23	-1.8706	-0.914499	6.17281e-07	-2.17828	-1.21008	4.39696e-06	-2.30037	-1.23422
75092114	chr5:75092114:G:T	4.88743e-22	-9.12748e-10	-0.0206247	1.54434e-05	-9.12748e-10	-0.168748	0.000138912	-9.12748e-10	-0.0816605
75092499	chr5:75092499:C:T	1.88003e-22	-9.12748e-10	-0.976004	6.61568e-06	-9.12748e-10	-1.01649	5.37933e-05	-9.12748e-10	-1.03036
75092542	chr5:75092542:T:C	1.33442e-22	-9.12748e-10	-1.31879	5.98948e-06	-9.12748e-10	-1.11592	4.91397e-05	-9.12748e-10	-1.12084
75092674	chr5:75092674:A:G	1.29539e-22	-9.12748e-10	-1.34848	4.74647e-06	-9.12748e-10	-1.34853	3.92971e-05	-9.12748e-10	-1.34435
75092761	chr5:75092761:T:C	1.43889e-22	-9.12748e-10	-1.24342	4.69378e-06	-9.12748e-10	-1.35969	3.86653e-05	-9.12748e-10	-1.36056
75093042	chr5:75093042:TAC:T	6.53053e-22	0.269197	-6.68458e-10	1.22476e-05	-0.400597	-6.68458e-10	0.000124828	-0.188566	-6.68458e-10
75093552	chr5:75093552:G:A	1.37398e-22	-9.12748e-10	-1.28958	5.34563e-06	-9.12748e-10	-1.22965	4.41295e-05	-9.12748e-10	-1.22838
75093895	chr5:75093895:T:C	1.43453e-22	-9.12748e-10	-1.24645	5.57383e-06	-9.12748e-10	-1.18785	4.62809e-05	-9.12748e-10	-1.18077
75093974	chr5:75093974:G:A	4.20191e-12	24.1426	-1.28852	1.06913e-05	0.819749	-1.35624	0.000538711	2.63771	-1.36403
75094076	chr5:75094076:A:C	4.15414e-12	24.139	-1.29633	1.06402e-05	0.817304	-1.35859	0.000537216	2.63432	-1.36343
75094454	chr5:75094454:G:A	4.57675e-23	-1.0309	-1.35799	6.41742e-07	-2.04407	-1.30543	5.75919e-06	-1.95487	-1.30984
75094816	chr5:75094816:G:C	2.17954e-22	-9.12748e-10	-0.828175	6.97859e-06	-9.12748e-10	-0.963081	6.06781e-05	-9.12748e-10	-0.909921
75095357	chr5:75095357:C:T	1.53914e-22	-9.12748e-10	-1.17607	6.05838e-06	-9.12748e-10	-1.10449	5.03473e-05	-9.12748e-10	-1.09656
75095793	chr5:75095793:T:A	1.59357e-22	0.220153	-1.36147	6.8961e-07	-2.0355	-1.24205	7.41819e-06	-1.779	-1.23257
75096222	chr5:75096222:A:T	2.13687e-22	-9.12748e-10	-0.847949	6.2298e-06	-9.12748e-10	-1.07658	5.40662e-05	-9.12748e-10	-1.0253
75096450	chr5:75096450:G:A	1.40934e-22	-9.12748e-10	-1.26417	5.45541e-06	-9.12748e-10	-1.20932	4.53096e-05	-9.12748e-10	-1.20199
75096796	chr5:75096796:A:G	1.73787e-23	-2.15374	-1.20348	6.8781e-07	-1.9455	-1.33467	4.42502e-06	-2.18004	-1.34819
75096800	chr5:75096800:C:T	1.36257e-22	-9.12748e-10	-1.29792	6.30626e-06	-9.12748e-10	-1.06439	5.17385e-05	-9.12748e-10	-1.0693
75096861	chr5:75096861:T:C	2.0756e-23	-2.11692	-1.0627	7.179e-07	-1.9766	-1.26075	4.60414e-06	-2.2	-1.28855
75097057	chr5:75097057:C:T	2.74484e-12	23.7901	-1.36181	2.85422e-05	1.65464	-1.20919	0.000563248	2.53211	-1.2139
75097626	chr5:75097626:C:T	9.25638e-12	24.9971	-1.3532	1.39934e-05	1.08857	-1.35591	0.000794481	2.98818	-1.326
75097923	chr5:75097923:C:T	1.74593e-22	-0.0352756	-1.01473	6.16856e-07	-2.21261	-1.17644	5.77495e-06	-2.1158	-1.14618
75098094	chr5:75098094:G:A	1.40675e-22	-9.12748e-10	-1.26601	4.6903e-06	-9.12748e-10	-1.36043	3.8774e-05	-9.12748e-10	-1.35775
75098359	chr5:75098359:T:C	1.54824e-22	-9.12748e-10	-1.17017	5.11083e-06	-9.12748e-10	-1.27457	4.22841e-05	-9.12748e-10	-1.27109
75098467	chr5:75098467:GAA:G	5.613e-23	-0.842469	-1.34232	6.8351e-07	-1.9523	-1.33415	6.22336e-06	-1.85017	-1.33703
75098538	chr5:75098538:C:T	3.58545e-15	17.1482	-1.36047	2.62614e-05	1.61165	-1.24948	0.000494467	2.43327	-1.2453
75098659	chr5:75098659:T:C	1.31414e-22	-9.12748e-10	-1.3341	5.87911e-06	-9.12748e-10	-1.13452	4.80915e-05	-9.12748e-10	-1.1424
75098705	chr5:75098705:A:G	1.41465e-22	-9.12748e-10	-1.26041	6.81674e-06	-9.12748e-10	-0.986546	5.58212e-05	-9.12748e-10	-0.993351
75098823	chr5:75098823:A:G	9.24278e-12	24.9953	-1.35293	1.39463e-05	1.08543	-1.35614	0.000790261	2.98336	-1.3265
75098838	chr5:75098838:T:C	2.54291e-12	23.6683	-1.31643	9.1533e-06	0.671257	-1.36307	0.000448709	2.45021	-1.35934
75099108	chr5:75099108:G:A	1.98968e-22	-9.12748e-10	-0.919318	5.88096e-06	-9.12748e-10	-1.13421	4.83852e-05	-9.12748e-10	-1.13631
75099143	chr5:75099143:A:G	6.82473e-12	24.6726	-1.33346	1.33461e-05	1.03653	-1.35124	0.000723095	2.93217	-1.36413
75099216	chr5:75099216:T:C	1.72997e-12	23.2404	-1.27376	8.38527e-06	0.568541	-1.34799	0.000201973	1.63087	-1.33824
75099670	chr5:75099670:G:A	1.43739e-22	-9.12748e-10	-1.24446	4.87591e-06	-9.12748e-10	-1.32162	4.069e-05	-9.12748e-10	-1.30952
75100107	chr5:75100107:T:A	6.93919e-12	24.7006	-1.34489	1.25419e-05	0.984216	-1.36107	0.000687373	2.85563	-1.33826
75100356	chr5:75100356:T:C	8.25243e-23	-0.613647	-1.18572	7.17844e-07	-2.07707	-1.16036	6.19122e-06	-2.03765	-1.15472
75100716	chr5:75100716:G:A	1.6385e-22	-9.12748e-10	-1.11351	5.21391e-06	-9.12748e-10	-1.2546	4.30979e-05	-9.12748e-10	-1.25203
75100931	chr5:75100931:T:A	1.64112e-22	-9.12748e-10	-1.11191	5.21925e-06	-9.12748e-10	-1.25357	4.31424e-05	-9.12748e-10	-1.251
75101228	chr5:75101228:T:C	6.70379e-22	-9.12748e-10	0.295383	1.07598e-05	-9.12748e-10	-0.530112	9.0284e-05	-9.12748e-10	-0.512544
75101310	chr5:75101310:G:T	1.77112e-22	-9.12748e-10	-1.03568	4.95975e-06	-9.12748e-10	-1.30457	4.12337e-05	-9.12748e-10	-1.29625
75101436	chr5:75101436:G:C	1.44259e-22	-9.12748e-10	-1.24085	4.67492e-06	-9.12748e-10	-1.36372	3.85935e-05	-9.12748e-10	-1.36242
75101542	chr5:75101542:C:T	1.32192e-22	-9.12748e-10	-1.32821	5.97372e-06	-9.12748e-10	-1.11856	4.88495e-05	-9.12748e-10	-1.12676
75101559	chr5:75101559:A:G	4.92819e-12	24.3071	-1.29357	1.12601e-05	0.873084	-1.35775	0.000576916	2.70589	-1.3637
75101621	chr5:75101621:C:T	7.67034e-23	-0.743207	-1.12931	5.24126e-07	-2.31053	-1.24142	4.8085e-06	-2.23969	-1.20543
75101741	chr5:75101741:G:A	1.44991e-22	-9.12748e-10	-1.23579	4.85124e-06	-9.12748e-10	-1.32669	4.03596e-05	-9.12748e-10	-1.31768
75101907	chr5:75101907:G:A	1.6693e-22	0.268218	-1.3631	7.00861e-07	-2.03434	-1.22704	7.54289e-06	-1.77753	-1.21737
75102049	chr5:75102049:C:T	7.58858e-23	-0.648641	-1.23459	6.71187e-07	-2.09026	-1.21438	5.77736e-06	-2.05189	-1.20967
75102186	chr5:75102186:G:C	1.2717e-23	-2.30535	-1.36417	5.84748e-07	-2.08972	-1.35278	5.87858e-06	-1.8829	-1.36128
75103251	chr5:75103251:C:G	3.2639e-23	-1.4387	-1.28825	5.15919e-07	-2.21935	-1.34839	4.03613e-06	-2.28611	-1.33411
75104041	chr5:75104041:T:C	2.84093e-23	-1.63512	-1.23062	5.72835e-07	-2.15685	-1.30623	5.58771e-06	-2.01164	-1.28329
75104100	chr5:75104100:C:T	1.82136e-22	0.333439	-1.34115	6.66454e-07	-1.99394	-1.31777	7.25684e-06	-1.72058	-1.31298
75104499	chr5:75104499:C:T	7.7607e-23	-1.8608	-6.68458e-10	1.35441e-05	-0.29998	-6.68458e-10	0.00010692	-0.343423	-6.68458e-10
75104561	chr5:75104561:G:C	1.28368e-22	-0.00919055	-1.34837	5.90561e-07	-2.10109	-1.33152	6.05984e-06	-1.88245	-1.33137
75104680	chr5:75104680:C:T	1.37901e-22	-9.12748e-10	-1.28593	4.68583e-06	-9.12748e-10	-1.36138	3.85872e-05	-9.12748e-10	-1.36258
75104691	chr5:75104691:G:C	4.37291e-12	24.2355	-1.3415	3.69903e-05	1.8291	-1.12437	0.000738852	2.72007	-1.13048
75104788	chr5:75104788:A:G	1.40903e-22	-9.12748e-10	-1.26439	5.71619e-06	-9.12748e-10	-1.16263	4.53343e-05	-9.12748e-10	-1.20144
75105614	chr5:75105614:C:T	1.63772e-22	-9.12748e-10	-1.11399	5.21208e-06	-9.12748e-10	-1.25495	4.30825e-05	-9.12748e-10	-1.25239
75106021	chr5:75106021:T:C	3.36574e-23	-1.40344	-1.29279	5.21409e-07	-2.20698	-1.35016	4.05557e-06	-2.27884	-1.33658
75107166	chr5:75107166:C:T	1.77863e-22	-9.12748e-10	-1.03145	9.9053e-06	-9.12748e-10	-0.612857	8.61672e-05	-9.12748e-10	-0.559215
75107167	chr5:75107167:G:A	6.47735e-23	-2.04156	-6.68458e-10	1.82657e-06	-2.30349	-6.68458e-10	1.49182e-05	-2.31292	-6.68458e-10
75107338	chr5:75107338:G:C	1.65747e-22	-9.12748e-10	-1.102	5.29357e-06	-9.12748e-10	-1.23943	4.37907e-05	-9.12748e-10	-1.23608
75107706	chr5:75107706:A:G	3.35048e-23	-1.40051	-1.30026	5.19756e-07	-2.20679	-1.35353	4.03683e-06	-2.27868	-1.34137
75108456	chr5:75108456:T:C	4.05411e-21	2.09503	-6.68458e-10	1.08798e-05	-0.519021	-6.68458e-10	9.87695e-05	-0.422715	-6.68458e-10
75108713	chr5:75108713:A:G	1.34912e-22	-9.12748e-10	-1.30784	5.16292e-06	-9.12748e-10	-1.26443	4.28176e-05	-9.12748e-10	-1.25856
75109080	chr5:75109080:C:T	4.7824e-12	24.2748	-1.29126	1.11645e-05	0.863803	-1.35699	0.00057001	2.69402	-1.36387
75109133	chr5:75109133:G:T	3.17909e-23	-1.48839	-1.26489	5.12892e-07	-2.2366	-1.33702	4.05856e-06	-2.29554	-1.31914
75109272	chr5:75109272:A:G	7.2997e-12	24.7594	-1.35296	1.28741e-05	1.00554	-1.35626	0.000714331	2.88259	-1.32675
75109541	chr5:75109541:G:A	1.35679e-22	-9.12748e-10	-1.30217	5.20007e-06	-9.12748e-10	-1.25726	4.31256e-05	-9.12748e-10	-1.25139
75109546	chr5:75109546:G:A	3.60091e-22	-0.326105	-6.68458e-10	2.55407e-06	-1.96824	-6.68458e-10	1.93822e-05	-2.05115	-6.68458e-10
75110254	chr5:75110254:C:A	3.62641e-23	-1.99678	-0.62485	8.05339e-07	-2.09296	-1.02946	5.40958e-06	-2.26177	-1.06556
75110491	chr5:75110491:T:C	9.75974e-12	25.0391	-1.34224	1.41367e-05	1.10654	-1.3637	0.000791232	3.0068	-1.34872
75112166	chr5:75112166:C:T	3.52548e-12	24.031	-1.35244	3.32219e-05	1.75802	-1.16074	0.000662895	2.64661	-1.16549
75112169	chr5:75112169:T:C	9.95857e-12	25.0731	-1.35606	1.4382e-05	1.11324	-1.35318	0.000822436	3.01699	-1.32023
75112775	chr5:75112775:G:C	2.17716e-22	-9.12748e-10	-0.829268	6.9714e-06	-9.12748e-10	-0.964112	6.06131e-05	-9.12748e-10	-0.910993
75113137	chr5:75113137:C:T	7.52529e-23	-1.89161	-6.68458e-10	7.55101e-06	-0.884246	-6.68458e-10	6.19372e-05	-0.889384	-6.68458e-10
75113154	chr5:75113154:G:A	1.64734e-22	0.246952	-1.35508	6.7666e-07	-2.02687	-1.26965	7.29167e-06	-1.7674	-1.26137
75114035	chr5:75114035:C:T	1.49926e-22	-9.12748e-10	-1.20232	4.75408e-06	-9.12748e-10	-1.34692	3.95179e-05	-9.12748e-10	-1.33875
75114596	chr5:75114596:A:G	1.62684e-19	5.7871	-6.68458e-10	6.56671e-05	1.27867	-6.68458e-10	0.000593765	1.37098	-6.68458e-10
75114640	chr5:75114640:G:A	1.95159e-23	-2.11872	-1.12251	6.87608e-07	-1.9863	-1.29416	4.45508e-06	-2.20506	-1.31639
75114888	chr5:75114888:A:G	1.38577e-22	-9.12748e-10	-1.28103	4.68156e-06	-9.12748e-10	-1.3623	3.85624e-05	-9.12748e-10	-1.36323
75114941	chr5:75114941:C:G	4.90684e-23	-2.31925	-6.68458e-10	1.89402e-06	-2.26722	-6.68458e-10	1.51424e-05	-2.298	-6.68458e-10
75115410	chr5:75115410:G:A	1.74081e-22	-9.12748e-10	-1.05294	5.47937e-06	-9.12748e-10	-1.20494	4.53472e-05	-9.12748e-10	-1.20116
75115457	chr5:75115457:C:T	3.28533e-23	-1.43948	-1.28093	5.178e-07	-2.21919	-1.3449	4.05405e-06	-2.28627	-1.32952
75115490	chr5:75115490:A:C	5.04761e-23	-0.929807	-1.36115	6.82659e-07	-1.9941	-1.29358	6.16647e-06	-1.89816	-1.29822
75115502	chr5:75115502:C:A	5.68682e-12	24.4535	-1.29683	1.18538e-05	0.925434	-1.35871	0.000615585	2.77044	-1.36337
75115594	chr5:75115594:C:T	2.87006e-23	-1.49943	-1.35611	5.00897e-07	-2.23655	-1.36073	3.88229e-06	-2.295	-1.36408
75115595	chr5:75115595:A:G	2.9118e-23	-1.5167	-1.32441	4.97561e-07	-2.24216	-1.36181	3.90626e-06	-2.29801	-1.35491
75115804	chr5:75115804:C:G	5.62306e-12	24.4904	-1.34494	1.16776e-05	0.91268	-1.36094	0.000628888	2.76638	-1.33793
75116242	chr5:75116242:C:G	1.9558e-22	-9.12748e-10	-0.936489	5.18648e-06	-9.12748e-10	-1.25987	4.33243e-05	-9.12748e-10	-1.24679
75116355	chr5:75116355:C:T	4.27272e-15	17.3246	-1.36159	2.84945e-05	1.70125	-1.25746	0.000540879	2.53112	-1.25343
75116444	chr5:75116444:A:T	1.44252e-22	-9.12748e-10	-1.2409	4.68127e-06	-9.12748e-10	-1.36236	3.86707e-05	-9.12748e-10	-1.36042
75116864	chr5:75116864:T:A	8.02493e-23	-0.644424	-1.1829	7.11012e-07	-2.08964	-1.15736	6.1263e-06	-2.05119	-1.15172
75116956	chr5:75116956:A:G	1.34456e-22	-9.12748e-10	-1.31122	5.32804e-06	-9.12748e-10	-1.23294	4.27213e-05	-9.12748e-10	-1.26081
75117014	chr5:75117014:T:G	2.07321e-22	-0.878195	-6.68458e-10	8.13781e-06	-0.809407	-6.68458e-10	7.95023e-05	-0.639718	-6.68458e-10
75117888	chr5:75117888:T:C	2.20449e-12	23.4497	-1.24068	8.90468e-06	0.638928	-1.35828	0.000216356	1.71346	-1.35203
75118437	chr5:75118437:A:G	5.19056e-22	-9.12748e-10	0.0395506	2.52738e-05	-9.12748e-10	0.323839	0.000208667	-9.12748e-10	0.325237
75118492	chr5:75118492:G:C	1.26095e-23	-2.31448	-1.36353	5.59931e-07	-2.12956	-1.35631	5.55028e-06	-1.93876	-1.36289
75118808	chr5:75118808:C:T	1.41201e-22	-9.12748e-10	-1.26228	6.57689e-06	-9.12748e-10	-1.02237	5.57844e-05	-9.12748e-10	-0.994009
75119007	chr5:75119007:TC:T	1.66495e-22	0.259163	-1.35666	6.79727e-07	-2.02782	-1.26417	7.33417e-06	-1.76719	-1.25577
75119491	chr5:75119491:A:G	5.01786e-23	-2.29687	-6.68458e-10	3.10734e-06	-1.77216	-6.68458e-10	2.58345e-05	-1.7638	-6.68458e-10
75119987	chr5:75119987:T:C	1.32366e-22	-9.12748e-10	-1.32689	5.99821e-06	-9.12748e-10	-1.11447	4.90269e-05	-9.12748e-10	-1.12314
75120277	chr5:75120277:C:T	3.16575e-23	-2.00502	-0.752463	7.45931e-07	-2.0861	-1.11295	5.01747e-06	-2.25834	-1.14424
75120891	chr5:75120891:A:G	8.29092e-23	-1.79472	-6.68458e-10	1.92478e-06	-2.25112	-6.68458e-10	1.61228e-05	-2.23527	-6.68458e-10
75120900	chr5:75120900:A:G	1.3165e-22	-9.12748e-10	-1.33232	5.91105e-06	-9.12748e-10	-1.1291	4.8333e-05	-9.12748e-10	-1.13739
75120912	chr5:75120912:C:T	6.54291e-22	0.271091	-6.68458e-10	1.36389e-05	-0.293	-6.68458e-10	0.000137131	-0.0945654	-6.68458e-10
75122155	chr5:75122155:G:A	1.9249e-20	4.98274	-1.32999	1.30878e-06	-1.66295	-0.973883	1.62813e-05	-1.25603	-0.969464
75122233	chr5:75122233:G:A	2.02605e-22	-9.12748e-10	-0.901201	6.54193e-06	-9.12748e-10	-1.0277	5.67184e-05	-9.12748e-10	-0.977405
75122481	chr5:75122481:A:C	1.54087e-22	-9.12748e-10	-1.17494	6.03642e-06	-9.12748e-10	-1.10812	5.09639e-05	-9.12748e-10	-1.08439
75122504	chr5:75122504:C:T	6.44763e-22	-9.12748e-10	0.256422	1.87569e-05	-9.12748e-10	0.0256338	0.000150528	-9.12748e-10	-0.00135448
75122608	chr5:75122608:G:T	3.21133e-23	-1.95708	-0.786111	7.02444e-07	-2.1252	-1.13392	4.82683e-06	-2.2774	-1.16392
75122654	chr5:75122654:T:C	1.32434e-22	-9.12748e-10	-1.32637	6.00571e-06	-9.12748e-10	-1.11322	4.90886e-05	-9.12748e-10	-1.12188
75122742	chr5:75122742:T:C	3.23617e-23	-1.9414	-0.79408	6.91759e-07	-2.13513	-1.13931	4.78189e-06	-2.28183	-1.16884
75122816	chr5:75122816:A:T	1.47775e-22	-9.12748e-10	-1.21677	4.67306e-06	-9.12748e-10	-1.36411	3.85561e-05	-9.12748e-10	-1.36339
75123440	chr5:75123440:T:C	1.82382e-22	-9.12748e-10	-1.00636	1.01214e-05	-9.12748e-10	-0.591276	8.81142e-05	-9.12748e-10	-0.536871
75123526	chr5:75123526:C:T	9.52949e-21	2.94969	-6.68458e-10	5.70581e-06	-1.16444	-6.68458e-10	5.63725e-05	-0.983522	-6.68458e-10
75123806	chr5:75123806:T:C	1.12264e-22	-1.4916	-6.68458e-10	1.92381e-06	-2.25162	-6.68458e-10	1.51272e-05	-2.29901	-6.68458e-10
75123968	chr5:75123968:G:A	8.33597e-12	24.8926	-1.35347	1.34805e-05	1.05099	-1.35568	0.000756675	2.93893	-1.32551
75124597	chr5:75124597:G:A	3.70651e-15	17.1834	-1.36254	2.07452e-05	1.44294	-1.31655	0.000444261	2.40424	-1.32333
75124705	chr5:75124705:T:G	1.45583e-22	-9.12748e-10	-1.23172	4.67685e-06	-9.12748e-10	-1.3633	3.8616e-05	-9.12748e-10	-1.36184
75124895	chr5:75124895:T:C	5.05904e-23	-2.2887	-6.68458e-10	3.05087e-06	-1.7905	-6.68458e-10	2.50636e-05	-1.79409	-6.68458e-10
75125572	chr5:75125572:A:G	4.74795e-12	24.3395	-1.36326	1.1664e-05	0.894258	-1.34368	0.000628631	2.73081	-1.30277
75125961	chr5:75125961:T:C	1.69815e-15	16.2945	-1.25416	6.26724e-06	0.291409	-1.362	0.000142247	1.29837	-1.35631
75125987	chr5:75125987:C:T	3.33636e-23	-1.38088	-1.32412	5.16424e-07	-2.2035	-1.36326	3.97826e-06	-2.27639	-1.35827
75126137	chr5:75126137:A:G	4.83262e-12	24.3572	-1.36326	1.1723e-05	0.899395	-1.34377	0.000632831	2.73777	-1.30307
75126294	chr5:75126294:T:C	4.76821e-12	24.3435	-1.36293	1.15775e-05	0.888298	-1.34516	0.000623108	2.72475	-1.30553
75126385	chr5:75126385:T:C	5.95905e-12	24.5669	-1.36344	1.25506e-05	0.966779	-1.34294	0.000689502	2.82212	-1.30165
75126456	chr5:75126456:T:C	3.32803e-23	-2.00363	-0.703867	7.46557e-07	-2.11487	-1.08334	5.09761e-06	-2.27088	-1.11585
75126537	chr5:75126537:C:G	5.04292e-18	9.22103	-6.68458e-10	2.64863e-05	0.3707	-6.68458e-10	0.000336818	0.804039	-6.68458e-10
75126782	chr5:75126782:C:T	4.55394e-12	24.2968	-1.36228	1.14248e-05	0.87716	-1.3473	0.000611765	2.71015	-1.3093
75127418	chr5:75127418:A:T	6.32201e-12	24.6165	-1.35394	1.23109e-05	0.95981	-1.35525	0.000674409	2.82293	-1.3246
75127514	chr5:75127514:A:G	7.28132e-12	24.7387	-1.33486	1.36348e-05	1.05918	-1.35249	0.000743946	2.96049	-1.36402
75127535	chr5:75127535:C:T	1.32366e-22	-9.12748e-10	-1.32689	5.99821e-06	-9.12748e-10	-1.11447	4.90269e-05	-9.12748e-10	-1.12314
75127675	chr5:75127675:T:A	3.76463e-15	17.1861	-1.34965	2.76228e-05	1.62578	-1.21307	0.000518913	2.44409	-1.20786
75128591	chr5:75128591:G:A	3.5849e-22	-0.330561	-6.68458e-10	2.47424e-06	-2	-6.68458e-10	2.10366e-05	-1.96924	-6.68458e-10
75128766	chr5:75128766:G:A	1.56169e-23	-2.31736	-1.14674	5.95139e-07	-2.25799	-1.1669	4.55784e-06	-2.307	-1.19166
75129142	chr5:75129142:TA:T	1.33887e-22	-9.12748e-10	-1.31546	4.78029e-06	-9.12748e-10	-1.34143	3.92739e-05	-9.12748e-10	-1.34494
75129392	chr5:75129392:C:T	1.58874e-21	2.52234	-1.36411	6.98706e-07	-1.99761	-1.26685	8.43634e-06	-1.63825	-1.24471
75129785	chr5:75129785:C:T	1.50569e-22	-9.12748e-10	-1.19804	6.73097e-06	-9.12748e-10	-0.999208	5.57365e-05	-9.12748e-10	-0.994869
75129786	chr5:75129786:G:A	3.55784e-23	-1.92629	-0.714429	7.33962e-07	-2.1766	-1.03863	5.1835e-06	-2.29894	-1.07108
75129923	chr5:75129923:C:T	1.29819e-22	-9.12748e-10	-1.34632	4.73393e-06	-9.12748e-10	-1.35117	3.881e-05	-9.12748e-10	-1.35683
75129950	chr5:75129950:G:A	5.15702e-12	24.3804	-1.32146	1.15072e-05	0.900619	-1.36358	0.00059968	2.73904	-1.35815
75130061	chr5:75130061:T:A	3.48463e-21	1.94366	-6.68458e-10	9.93686e-06	-0.609677	-6.68458e-10	8.97689e-05	-0.518265	-6.68458e-10
75130079	chr5:75130079:C:T	1.16393e-20	4.43092	-1.28124	7.91992e-07	-1.85002	-1.28912	9.25985e-06	-1.50198	-1.28784
75130516	chr5:75130516:C:A	2.96622e-23	-1.58027	-1.24232	5.02028e-07	-2.26451	-1.33052	4.03536e-06	-2.30912	-1.31129
75130543	chr5:75130543:A:G	8.8579e-12	24.9544	-1.35454	1.38017e-05	1.07343	-1.35456	0.000780162	2.96734	-1.32334
75130852	chr5:75130852:C:T	1.35019e-22	-9.12748e-10	-1.30705	5.1684e-06	-9.12748e-10	-1.26337	4.28641e-05	-9.12748e-10	-1.25747
75130922	chr5:75130922:C:T	2.70162e-22	-0.613438	-6.68458e-10	1.80701e-06	-2.31425	-6.68458e-10	1.54438e-05	-2.2783	-6.68458e-10
75131008	chr5:75131008:C:T	1.30388e-22	-1.34194	-6.68458e-10	2.51648e-06	-1.98307	-6.68458e-10	2.09552e-05	-1.97312	-6.68458e-10
75131086	chr5:75131086:G:A	1.59672e-22	-9.12748e-10	-1.13934	4.6967e-06	-9.12748e-10	-1.35907	3.86377e-05	-9.12748e-10	-1.36128
75131108	chr5:75131108:A:G	3.83142e-23	-1.20306	-1.36359	6.05912e-07	-2.12072	-1.28623	5.36586e-06	-2.04356	-1.29189
75131131	chr5:75131131:C:T	7.77034e-15	17.893	-1.33191	3.91925e-05	1.9452	-1.18264	0.000757595	2.79295	-1.1783
75131301	chr5:75131301:C:T	1.87764e-23	-2.10179	-1.17807	6.45541e-07	-2.02157	-1.32202	4.27467e-06	-2.22418	-1.33862
75131305	chr5:75131305:C:T	1.32759e-22	-9.12748e-10	-1.32393	4.75269e-06	-9.12748e-10	-1.34722	3.90649e-05	-9.12748e-10	-1.35028
75131467	chr5:75131467:C:T	1.25951e-23	-2.31499	-1.36416	4.84297e-07	-2.26676	-1.36423	3.82724e-06	-2.31033	-1.36303
75131790	chr5:75131790:A:AG	9.20114e-23	-0.331481	-1.35907	6.33718e-07	-2.09194	-1.27014	6.46503e-06	-1.87534	-1.27376
75131884	chr5:75131884:T:C	6.12882e-12	24.5823	-1.3507	1.20912e-05	0.944425	-1.35788	0.000660227	2.80749	-1.33041
75131912	chr5:75131912:A:C	6.30033e-12	24.614	-1.35483	1.22428e-05	0.953379	-1.35437	0.000672722	2.8186	-1.32277
75132033	chr5:75132033:G:T	3.02527e-23	-1.56957	-1.23331	5.05952e-07	-2.26157	-1.32567	4.06479e-06	-2.30782	-1.30532
75132201	chr5:75132201:G:A	1.04525e-20	4.31448	-1.27234	7.62837e-07	-1.87938	-1.29726	8.83375e-06	-1.54081	-1.29611
75132853	chr5:75132853:G:A	5.034e-12	24.3257	-1.29096	1.13858e-05	0.883156	-1.35672	0.00058329	2.71713	-1.36395
75133143	chr5:75133143:A:G	1.6085e-22	-9.12748e-10	-1.13199	6.38045e-06	-9.12748e-10	-1.05269	5.29002e-05	-9.12748e-10	-1.0471
75133340	chr5:75133340:A:C	5.00186e-12	24.334	-1.30566	1.14514e-05	0.893289	-1.36111	0.00059153	2.72919	-1.36198
75133377	chr5:75133377:A:T	1.54898e-22	-9.12748e-10	-1.1697	7.21066e-06	-9.12748e-10	-0.930367	5.96696e-05	-9.12748e-10	-0.926681
75133606	chr5:75133606:C:T	1.31391e-22	-9.12748e-10	-1.33429	4.85566e-06	-9.12748e-10	-1.32578	4.02557e-05	-9.12748e-10	-1.32025
75133872	chr5:75133872:C:T	6.50709e-21	2.56819	-6.68458e-10	2.42793e-06	-2.01889	-6.68458e-10	2.12558e-05	-1.95888	-6.68458e-10
75133973	chr5:75133973:C:A	1.85478e-22	-9.12748e-10	-0.989526	5.59373e-06	-9.12748e-10	-1.18428	4.60548e-05	-9.12748e-10	-1.18567
75134127	chr5:75134127:AT:A	4.91104e-23	-2.31839	-6.68458e-10	1.85965e-06	-2.28554	-6.68458e-10	1.49771e-05	-2.30898	-6.68458e-10
75134309	chr5:75134309:A:G	7.78837e-12	24.8222	-1.35097	1.31671e-05	1.03038	-1.35859	0.000732811	2.9136	-1.33222
75134401	chr5:75134401:T:C	1.27798e-22	-9.12748e-10	-1.36201	5.14255e-06	-9.12748e-10	-1.26838	4.21455e-05	-9.12748e-10	-1.27438
75134498	chr5:75134498:G:A	1.12709e-20	3.11752	-6.68458e-10	2.50054e-06	-1.98942	-6.68458e-10	2.24759e-05	-1.90306	-6.68458e-10
75134719	chr5:75134719:A:G	1.32183e-22	-9.12748e-10	-1.32827	5.22355e-06	-9.12748e-10	-1.25275	4.26883e-05	-9.12748e-10	-1.26158
75135120	chr5:75135120:C:A	1.516e-22	-9.12748e-10	-1.19122	5.95471e-06	-9.12748e-10	-1.12175	4.93362e-05	-9.12748e-10	-1.11685
75135348	chr5:75135348:C:A	3.44566e-12	24.0178	-1.36213	1.03915e-05	0.783191	-1.34813	0.000542811	2.59215	-1.31089
75135423	chr5:75135423:C:A	1.49521e-22	-9.12748e-10	-1.20503	6.33435e-06	-9.12748e-10	-1.05994	5.27704e-05	-9.12748e-10	-1.04955
75135513	chr5:75135513:AAG:A	6.81868e-23	-1.99021	-6.68458e-10	1.00689e-05	-0.596473	-6.68458e-10	6.56669e-05	-0.830909	-6.68458e-10
75135572	chr5:75135572:G:A	5.35187e-23	-2.23243	-6.68458e-10	1.86704e-06	-2.28157	-6.68458e-10	1.51206e-05	-2.29945	-6.68458e-10
75135764	chr5:75135764:C:A	3.1473e-23	-1.50481	-1.25852	5.12221e-07	-2.24232	-1.33261	4.07184e-06	-2.2982	-1.31321
75136530	chr5:75136530:G:A	1.2795e-22	-9.12748e-10	-1.36082	5.1079e-06	-9.12748e-10	-1.27514	4.18712e-05	-9.12748e-10	-1.2809
75136580	chr5:75136580:T:G	6.40067e-22	-9.12748e-10	0.249111	1.03005e-05	-9.12748e-10	-0.57374	8.61731e-05	-9.12748e-10	-0.559146
75136695	chr5:75136695:C:G	1.01471e-22	-1.59269	-6.68458e-10	1.80311e-06	-2.31641	-6.68458e-10	1.51355e-05	-2.29846	-6.68458e-10
75136718	chr5:75136718:C:T	3.98754e-22	-9.12748e-10	-0.224115	1.1344e-05	-9.12748e-10	-0.477236	9.46337e-05	-9.12748e-10	-0.465491
75137433	chr5:75137433:G:A	6.00367e-12	24.567	-1.35611	1.20882e-05	0.939561	-1.35326	0.000661709	2.79986	-1.32053
75137535	chr5:75137535:T:C	4.96897e-12	24.3859	-1.36412	1.19028e-05	0.908609	-1.33776	0.000647538	2.75066	-1.29298
75138010	chr5:75138010:A:C	1.49401e-13	19.5174	-6.68458e-10	2.37536e-05	0.261807	-6.68458e-10	0.000677323	1.50264	-6.68458e-10
75138729	chr5:75138729:G:A	3.27035e-23	-1.97888	-0.746103	7.31309e-07	-2.10885	-1.10999	4.97801e-06	-2.26941	-1.14106
75139286	chr5:75139286:GAAT:G	5.09985e-15	17.4874	-1.34739	3.19437e-05	1.76246	-1.20442	0.000608031	2.59413	-1.19941
75139499	chr5:75139499:A:G	1.64552e-15	16.2744	-1.26557	6.52255e-06	0.172635	-1.2033	0.000155296	1.26906	-1.23923
75139783	chr5:75139783:G:A	9.63275e-23	-1.64471	-6.68458e-10	1.82255e-06	-2.30569	-6.68458e-10	1.52127e-05	-2.29337	-6.68458e-10
75140266	chr5:75140266:GGAA:G	1.9387e-22	-9.12748e-10	-0.945272	5.72774e-06	-9.12748e-10	-1.16061	4.35912e-05	-9.12748e-10	-1.24065
75140790	chr5:75140790:C:T	1.60159e-22	-9.12748e-10	-1.13629	5.16688e-06	-9.12748e-10	-1.26366	4.27497e-05	-9.12748e-10	-1.26014
75141227	chr5:75141227:A:T	1.26567e-23	-2.31599	-1.35829	5.5131e-07	-2.13868	-1.3627	5.47304e-06	-1.95166	-1.36401
75141287	chr5:75141287:C:T	1.59801e-22	-9.12748e-10	-1.13853	5.31023e-06	-9.12748e-10	-1.23629	4.42297e-05	-9.12748e-10	-1.22611
75141304	chr5:75141304:C:G	1.70942e-22	-9.12748e-10	-1.07113	5.17228e-06	-9.12748e-10	-1.26261	4.30616e-05	-9.12748e-10	-1.25287
75141328	chr5:75141328:G:A	6.89343e-12	24.7004	-1.35128	1.25688e-05	0.982943	-1.35765	0.000692184	2.8543	-1.32995
75141403	chr5:75141403:C:A	7.58126e-12	24.7961	-1.35185	1.29996e-05	1.01623	-1.35724	0.000722357	2.89603	-1.32901
75143593	chr5:75143593:G:A	1.08894e-22	-0.940175	-0.581911	1.21325e-06	-2.02198	-0.690644	9.47925e-06	-2.12701	-0.639389
75145773	chr5:75145773:T:C	1.35019e-22	-9.12748e-10	-1.30705	5.1684e-06	-9.12748e-10	-1.26337	4.28641e-05	-9.12748e-10	-1.25747
75145875	chr5:75145875:G:A	7.2403e-12	24.7204	-1.32215	1.36514e-05	1.05162	-1.34371	0.000737395	2.95146	-1.36384
75146325	chr5:75146325:T:C	1.35019e-22	-9.12748e-10	-1.30705	5.1684e-06	-9.12748e-10	-1.26337	4.28641e-05	-9.12748e-10	-1.25747
75146585	chr5:75146585:G:A	8.77545e-12	24.942	-1.35151	1.36763e-05	1.06711	-1.35737	0.000769676	2.95957	-1.3291
75147095	chr5:75147095:A:G	7.70626e-12	24.8165	-1.35591	1.31455e-05	1.02337	-1.35321	0.000734458	2.90397	-1.32034
75147139	chr5:75147139:T:C	1.73956e-15	16.289	-1.22456	6.23616e-06	0.288629	-1.36419	0.000141097	1.29579	-1.36184
75147307	chr5:75147307:C:T	8.11473e-12	24.8697	-1.35742	1.34652e-05	1.0455	-1.35132	0.000758477	2.93243	-1.31662
75147652	chr5:75147652:C:T	3.25415e-22	-0.42736	-6.68458e-10	2.38886e-06	-2.03511	-6.68458e-10	2.02719e-05	-2.00627	-6.68458e-10
75147874	chr5:75147874:T:C	1.17204e-22	-1.44855	-6.68458e-10	1.92145e-06	-2.25285	-6.68458e-10	1.53631e-05	-2.28354	-6.68458e-10
75148287	chr5:75148287:T:C	2.89092e-23	-1.56672	-1.28158	4.97288e-07	-2.2595	-1.34502	3.9705e-06	-2.30693	-1.32968
75148317	chr5:75148317:T:A	1.40073e-22	-9.12748e-10	-1.2703	6.66986e-06	-9.12748e-10	-1.00833	5.46543e-05	-9.12748e-10	-1.01448
75148537	chr5:75148537:C:T	2.04306e-23	-1.8347	-1.36073	6.3034e-07	-2.29019	-1.07723	5.41978e-06	-2.23411	-1.09134
75149053	chr5:75149053:T:C	3.88831e-21	3.38263	-1.32936	9.61128e-07	-1.78283	-1.16274	1.28191e-05	-1.33486	-1.12971
75149271	chr5:75149271:C:T	1.34643e-22	-9.12748e-10	-1.30983	5.14922e-06	-9.12748e-10	-1.26708	4.27002e-05	-9.12748e-10	-1.2613
75150040	chr5:75150040:T:A	1.94817e-23	-1.87959	-1.3634	6.00714e-07	-2.30089	-1.11468	5.12602e-06	-2.25334	-1.12784
75150041	chr5:75150041:C:T	1.95259e-23	-1.87707	-1.36364	5.98266e-07	-2.30036	-1.11929	5.10818e-06	-2.25233	-1.13233
75150476	chr5:75150476:A:G	1.89115e-15	16.4019	-1.25395	6.54347e-06	0.334575	-1.36203	0.000149585	1.34877	-1.35642
75150684	chr5:75150684:G:T	1.98956e-20	5.03851	-1.35272	9.95672e-07	-1.64454	-1.26573	1.24354e-05	-1.23059	-1.26437
75150727	chr5:75150727:T:C	7.43989e-15	17.85	-1.33239	3.85921e-05	1.93134	-1.18422	0.000745255	2.77812	-1.17989
75151313	chr5:75151313:A:C	3.07032e-23	-1.50053	-1.28756	5.05697e-07	-2.23998	-1.34777	3.99452e-06	-2.2973	-1.33328
75151340	chr5:75151340:C:T	1.49731e-22	-9.12748e-10	-1.20362	5.85388e-06	-9.12748e-10	-1.13882	4.85414e-05	-9.12748e-10	-1.13309
75151450	chr5:75151450:A:G	3.02257e-23	-1.51621	-1.28756	5.03082e-07	-2.24516	-1.34777	3.98386e-06	-2.29998	-1.33328
75152669	chr5:75152669:C:T	8.13444e-12	24.8729	-1.35819	1.34819e-05	1.0457	-1.35028	0.000760343	2.93291	-1.31464
75152795	chr5:75152795:G:T	1.47558e-22	-9.12748e-10	-1.21824	6.67762e-06	-9.12748e-10	-1.00717	5.52896e-05	-9.12748e-10	-1.00292
75153058	chr5:75153058:C:T	1.32253e-22	-9.12748e-10	-1.32774	5.98062e-06	-9.12748e-10	-1.1174	4.89061e-05	-9.12748e-10	-1.1256
75153647	chr5:75153647:G:C	3.17295e-22	0.865026	-1.31766	5.75378e-07	-2.1764	-1.28225	5.42564e-06	-2.07767	-1.2467
75153896	chr5:75153896:A:G	1.62906e-22	-9.12748e-10	-1.11929	5.22702e-06	-9.12748e-10	-1.25209	4.32631e-05	-9.12748e-10	-1.2482
75153995	chr5:75153995:G:C	4.3494e-23	-1.08138	-1.35846	6.28484e-07	-2.06627	-1.30411	5.62165e-06	-1.98045	-1.30843
75154562	chr5:75154562:G:A	1.31222e-22	-9.12748e-10	-1.33557	5.8528e-06	-9.12748e-10	-1.13901	4.78839e-05	-9.12748e-10	-1.14672
75154828	chr5:75154828:C:T	1.31921e-22	-9.12748e-10	-1.33026	5.93815e-06	-9.12748e-10	-1.12453	4.85702e-05	-9.12748e-10	-1.13249
75155133	chr5:75155133:T:C	5.78216e-22	-9.12748e-10	0.147487	9.70411e-06	-9.12748e-10	-0.633379	8.12798e-05	-9.12748e-10	-0.617607
75155353	chr5:75155353:G:C	5.87052e-12	24.547	-1.35847	1.20034e-05	0.928964	-1.3497	0.000658606	2.78823	-1.31361
75155868	chr5:75155868:T:A	5.80234e-15	17.5001	-1.231	1.08316e-05	0.722801	-1.24626	0.000293853	1.9489	-1.28132
75155986	chr5:75155986:A:C	1.29703e-22	-0.154143	-1.19307	5.55252e-07	-2.19415	-1.30011	5.0293e-06	-2.12638	-1.27384
75156106	chr5:75156106:T:A	1.95146e-22	-9.12748e-10	-0.938711	6.33649e-06	-9.12748e-10	-1.0596	5.31225e-05	-9.12748e-10	-1.0429
75156311	chr5:75156311:A:G	1.35019e-22	-9.12748e-10	-1.30705	5.1684e-06	-9.12748e-10	-1.26337	4.28641e-05	-9.12748e-10	-1.25747
75156655	chr5:75156655:C:T	1.43795e-22	-9.12748e-10	-1.24408	5.56967e-06	-9.12748e-10	-1.18859	4.59365e-05	-9.12748e-10	-1.18824
75156761	chr5:75156761:C:A	1.35031e-22	-9.12748e-10	-1.30696	5.16887e-06	-9.12748e-10	-1.26327	4.28682e-05	-9.12748e-10	-1.25737
75157103	chr5:75157103:T:C	1.21744e-22	-1.41054	-6.68458e-10	1.80225e-06	-2.31689	-6.68458e-10	1.52014e-05	-2.29412	-6.68458e-10
75157419	chr5:75157419:G:T	1.61372e-22	-9.12748e-10	-1.12875	6.3759e-06	-9.12748e-10	-1.0534	5.28857e-05	-9.12748e-10	-1.04737
75157938	chr5:75157938:G:C	1.34056e-22	-9.12748e-10	-1.31421	4.7844e-06	-9.12748e-10	-1.34057	3.93054e-05	-9.12748e-10	-1.34414
75157993	chr5:75157993:C:G	6.16641e-12	24.5952	-1.35748	1.22382e-05	0.949841	-1.3512	0.000672897	2.81256	-1.31648
75158881	chr5:75158881:C:T	6.93517e-12	24.7093	-1.35411	1.26779e-05	0.989047	-1.35511	0.000701364	2.86193	-1.32441
75159237	chr5:75159237:T:C	4.18837e-22	-9.12748e-10	-0.174979	1.19983e-05	-9.12748e-10	-0.421161	9.92845e-05	-9.12748e-10	-0.417514
75159238	chr5:75159238:A:G	8.57741e-12	24.9118	-1.3441	1.35335e-05	1.06049	-1.36125	0.000755785	2.95126	-1.33901
75159242	chr5:75159242:C:A	4.40088e-15	17.3564	-1.36378	2.74593e-05	1.70868	-1.3019	0.000519921	2.53748	-1.2993
75159395	chr5:75159395:C:A	3.43414e-22	-0.373525	-6.68458e-10	2.43966e-06	-2.01407	-6.68458e-10	2.08469e-05	-1.9783	-6.68458e-10
75159836	chr5:75159836:AT:A	3.4926e-22	-0.356645	-6.68458e-10	2.45609e-06	-2.00736	-6.68458e-10	2.08705e-05	-1.97717	-6.68458e-10
75159976	chr5:75159976:T:C	2.91302e-23	-1.54965	-1.29104	4.97161e-07	-2.25533	-1.34943	3.95479e-06	-2.30502	-1.33555
75160652	chr5:75160652:C:A	2.06001e-15	16.5014	-1.26785	7.05677e-06	0.254022	-1.20596	0.000170836	1.36632	-1.24112
75160872	chr5:75160872:A:T	3.05035e-23	-1.50147	-1.29315	5.0391e-07	-2.24082	-1.35047	3.97793e-06	-2.29775	-1.33699
75160929	chr5:75160929:G:A	2.2627e-20	5.1633	-1.34886	1.01757e-06	-1.60458	-1.28394	1.27961e-05	-1.18326	-1.28311
75160948	chr5:75160948:G:A	1.50208e-22	-9.12748e-10	-1.20044	6.24337e-06	-9.12748e-10	-1.07441	4.91964e-05	-9.12748e-10	-1.11968
75160985	chr5:75160985:T:C	1.35072e-22	-9.12748e-10	-1.30665	5.17099e-06	-9.12748e-10	-1.26286	4.28867e-05	-9.12748e-10	-1.25694
75161013	chr5:75161013:A:G	7.60167e-12	24.7928	-1.34582	1.3025e-05	1.02144	-1.36049	0.000720693	2.90161	-1.3369
75161075	chr5:75161075:A:G	3.12313e-23	-1.47428	-1.29676	5.07522e-07	-2.23217	-1.35197	3.9877e-06	-2.29314	-1.33915
75161339	chr5:75161339:C:T	1.95162e-20	5.02207	-1.35553	1.00206e-06	-1.64714	-1.25673	1.24636e-05	-1.23665	-1.25604
75161448	chr5:75161448:C:T	7.62994e-12	24.8027	-1.35208	1.31343e-05	1.02609	-1.35679	0.000731537	2.90759	-1.32795
75161607	chr5:75161607:G:C	1.96704e-20	5.03003	-1.35563	1.00441e-06	-1.64506	-1.25647	1.25064e-05	-1.2335	-1.25577
75162182	chr5:75162182:A:G	1.83988e-23	-1.98024	-1.31994	4.63452e-07	-2.31936	-1.35562	3.93247e-06	-2.30002	-1.34622
75162225	chr5:75162225:C:G	1.54837e-22	-9.12748e-10	-1.17009	5.28889e-06	-9.12748e-10	-1.24032	4.3506e-05	-9.12748e-10	-1.2426
75162395	chr5:75162395:C:T	1.44054e-10	27.5666	-1.17784	1.53051e-05	1.15842	-1.33616	0.000705768	2.89444	-1.35066
75162561	chr5:75162561:G:T	4.92109e-15	17.4349	-1.33052	3.2055e-05	1.74146	-1.17993	0.000607614	2.56983	-1.17579
75162702	chr5:75162702:A:G	3.2479e-15	17.0487	-1.35988	2.50769e-05	1.56186	-1.24584	0.000469933	2.37902	-1.24193
75162776	chr5:75162776:C:T	1.56667e-22	-9.12748e-10	-1.15834	6.17548e-06	-9.12748e-10	-1.08534	5.1251e-05	-9.12748e-10	-1.07877
75163133	chr5:75163133:T:G	3.20952e-23	-1.47233	-1.27142	5.14182e-07	-2.23134	-1.33976	4.05569e-06	-2.29261	-1.32277
75163352	chr5:75163352:C:A	2.18458e-22	-9.12748e-10	-0.825865	6.99194e-06	-9.12748e-10	-0.961169	6.08015e-05	-9.12748e-10	-0.907889
75163395	chr5:75163395:A:G	8.27029e-12	24.8813	-1.35009	1.34453e-05	1.05092	-1.35822	0.000753377	2.94025	-1.33119
75163746	chr5:75163746:T:C	3.7746e-21	2.02359	-6.68458e-10	1.0407e-05	-0.563446	-6.68458e-10	9.42013e-05	-0.47007	-6.68458e-10
75164220	chr5:75164220:A:G	9.49391e-12	25.0193	-1.35009	1.41315e-05	1.10069	-1.35822	0.000800324	3.0007	-1.33119
75164443	chr5:75164443:C:T	3.01994e-23	-1.51058	-1.29406	5.02254e-07	-2.24363	-1.35095	3.96911e-06	-2.29922	-1.33775
75164548	chr5:75164548:G:A	4.31161e-23	-1.08635	-1.36221	6.36742e-07	-2.06946	-1.28786	5.68853e-06	-1.98425	-1.2928
75164905	chr5:75164905:T:C	1.5304e-22	-1.69788	0.516113	1.20847e-06	-2.22368	-0.492895	8.96213e-06	-2.31323	-0.509265
75164999	chr5:75164999:G:A	1.32214e-22	-9.12748e-10	-1.32804	5.22864e-06	-9.12748e-10	-1.25178	4.27421e-05	-9.12748e-10	-1.26032
75165263	chr5:75165263:C:CA	1.49549e-22	-1.6816	0.476769	1.16988e-06	-2.22945	-0.519577	8.71667e-06	-2.31462	-0.535648
75165396	chr5:75165396:T:G	1.35019e-22	-9.12748e-10	-1.30705	5.1684e-06	-9.12748e-10	-1.26337	4.28641e-05	-9.12748e-10	-1.25747
75165578	chr5:75165578:C:T	1.34096e-22	-9.12748e-10	-1.3139	4.72335e-06	-9.12748e-10	-1.35341	3.88515e-05	-9.12748e-10	-1.35576
75165850	chr5:75165850:C:T	9.7032e-12	25.0411	-1.35009	1.42381e-05	1.10821	-1.35822	0.000807981	3.01022	-1.33119
75165993	chr5:75165993:A:G	9.89549e-23	-1.1284	-0.489395	1.21711e-06	-2.10595	-0.603499	9.72014e-06	-2.19331	-0.547992
75166025	chr5:75166025:T:G	8.1777e-12	24.8669	-1.34693	1.34153e-05	1.05048	-1.36001	0.000748465	2.93813	-1.33561
75166099	chr5:75166099:C:A	2.32138e-15	16.7171	-1.36412	1.73994e-05	1.25297	-1.30247	0.000364306	2.19246	-1.30997
75166108	chr5:75166108:T:C	3.57454e-23	-1.92572	-0.710322	7.22451e-07	-2.14491	-1.08612	5.00519e-06	-2.28623	-1.1188
75166599	chr5:75166599:A:C	4.41136e-22	-9.12748e-10	-0.123107	1.23426e-05	-9.12748e-10	-0.392874	0.00010319	-9.12748e-10	-0.378931
75167360	chr5:75167360:T:G	7.69202e-12	24.8088	-1.35009	1.31194e-05	1.02638	-1.35822	0.000729542	2.9081	-1.33119
75167562	chr5:75167562:C:A	1.29749e-22	-9.12748e-10	-1.34686	4.89752e-06	-9.12748e-10	-1.3172	3.99004e-05	-9.12748e-10	-1.32912
75167617	chr5:75167617:A:T	1.13874e-15	15.9207	-1.27995	1.25473e-05	0.986874	-1.36329	0.00025934	1.90686	-1.36422
75167987	chr5:75167987:T:C	1.34106e-22	-9.12748e-10	-1.31383	4.76141e-06	-9.12748e-10	-1.34538	3.89584e-05	-9.12748e-10	-1.35301
75168039	chr5:75168039:TA:T	1.34257e-22	-9.12748e-10	-1.31271	4.78791e-06	-9.12748e-10	-1.33983	3.93476e-05	-9.12748e-10	-1.34307
75169039	chr5:75169039:A:G	5.29232e-23	-1.83302	-0.410602	7.78206e-07	-2.17401	-0.982682	5.49553e-06	-2.29772	-1.01384
75169716	chr5:75169716:A:G	4.97978e-22	-9.12748e-10	-0.00190496	1.37345e-05	-9.12748e-10	-0.286019	0.000114827	-9.12748e-10	-0.272073
75170009	chr5:75170009:T:C	1.88011e-22	-9.12748e-10	-0.97596	7.58341e-06	-9.12748e-10	-0.879965	6.30882e-05	-9.12748e-10	-0.87097
75170071	chr5:75170071:A:G	3.05264e-23	-1.50483	-1.28904	5.04437e-07	-2.24187	-1.34837	3.98603e-06	-2.2983	-1.33441
75170175	chr5:75170175:C:T	1.57246e-22	-9.12748e-10	-1.15465	5.07508e-06	-9.12748e-10	-1.28159	4.19573e-05	-9.12748e-10	-1.27885
75170912	chr5:75170912:C:T	6.60748e-12	24.6563	-1.34951	1.2409e-05	0.971081	-1.35858	0.000680249	2.83902	-1.33206
75171008	chr5:75171008:A:G	4.94111e-21	3.56977	-1.27689	6.2729e-07	-2.0083	-1.36397	5.6834e-06	-1.91374	-1.36422
75171023	chr5:75171023:A:G	1.59541e-22	-9.12748e-10	-1.14016	5.30353e-06	-9.12748e-10	-1.23756	4.41723e-05	-9.12748e-10	-1.22741
75171059	chr5:75171059:A:C	3.93428e-12	24.073	-1.2847	1.04697e-05	0.797454	-1.35489	0.000524058	2.61028	-1.36418
75171435	chr5:75171435:CAT:C	1.28388e-22	-9.12748e-10	-1.35741	4.84771e-06	-9.12748e-10	-1.32742	3.99835e-05	-9.12748e-10	-1.32704
75171594	chr5:75171594:A:C	3.12549e-23	-1.45965	-1.31063	5.0695e-07	-2.22782	-1.35745	3.96417e-06	-2.29074	-1.34747
75171668	chr5:75171668:A:G	3.72509e-20	5.53051	-1.21754	7.0671e-07	-1.9073	-1.34577	9.31319e-06	-1.44884	-1.33523
75171980	chr5:75171980:G:C	1.50754e-22	-9.12748e-10	-1.19681	4.67787e-06	-9.12748e-10	-1.36308	3.85312e-05	-9.12748e-10	-1.36403
75172023	chr5:75172023:C:T	1.39686e-22	-9.12748e-10	-1.27306	4.67696e-06	-9.12748e-10	-1.36328	3.85369e-05	-9.12748e-10	-1.36389
75172161	chr5:75172161:T:C	4.90621e-23	-2.31937	-6.68458e-10	3.1576e-06	-1.75612	-6.68458e-10	2.62273e-05	-1.7487	-6.68458e-10
75173051	chr5:75173051:G:C	1.95358e-22	-9.12748e-10	-0.937626	6.34219e-06	-9.12748e-10	-1.0587	5.31716e-05	-9.12748e-10	-1.04198
75173231	chr5:75173231:C:T	6.27598e-23	-0.782861	-1.29029	6.3499e-07	-2.08513	-1.27494	5.42758e-06	-2.05258	-1.27143
75173249	chr5:75173249:C:T	1.50779e-20	4.73815	-1.32962	8.71619e-07	-1.73365	-1.30968	1.06074e-05	-1.34495	-1.309
75173282	chr5:75173282:T:C	9.51634e-21	4.29188	-1.34357	7.71367e-07	-1.85322	-1.3123	8.85392e-06	-1.51709	-1.31756
75173356	chr5:75173356:C:G	2.03927e-23	-1.83676	-1.36053	6.30577e-07	-2.29073	-1.07632	5.41795e-06	-2.23502	-1.09077
75173616	chr5:75173616:T:C	1.94342e-15	16.4424	-1.26712	6.88562e-06	0.230156	-1.20665	0.000166078	1.33868	-1.24172
75173712	chr5:75173712:A:G	4.09632e-15	17.2812	-1.36026	2.79015e-05	1.67116	-1.24841	0.000529139	2.50018	-1.24444
75173772	chr5:75173772:G:A	1.00947e-20	4.34817	-1.34086	7.80071e-07	-1.83795	-1.31635	9.00053e-06	-1.49684	-1.32138
75173799	chr5:75173799:T:C	1.35338e-22	-9.12748e-10	-1.30468	4.70812e-06	-9.12748e-10	-1.35664	3.87408e-05	-9.12748e-10	-1.35861
75173995	chr5:75173995:T:G	1.7911e-20	4.91699	-1.33628	9.27732e-07	-1.68022	-1.30072	1.14384e-05	-1.2783	-1.30023
75174028	chr5:75174028:G:A	1.55616e-10	27.6521	-1.1861	1.56178e-05	1.18193	-1.33944	0.000724816	2.92335	-1.35294
75174433	chr5:75174433:AAC:A	1.32391e-22	-9.12748e-10	-1.3267	5.07717e-06	-9.12748e-10	-1.28117	4.18933e-05	-9.12748e-10	-1.28038
75174437	chr5:75174437:GTGAAC:G	1.32357e-22	-9.12748e-10	-1.32696	5.07524e-06	-9.12748e-10	-1.28155	4.18767e-05	-9.12748e-10	-1.28077
75174525	chr5:75174525:G:A	6.98111e-12	24.7148	-1.353	1.2616e-05	0.985075	-1.35604	0.000697253	2.85796	-1.32631
75174616	chr5:75174616:G:A	1.92293e-22	-9.12748e-10	-0.953439	1.11142e-05	-9.12748e-10	-0.497707	9.70607e-05	-9.12748e-10	-0.440168
75174773	chr5:75174773:T:C	3.21252e-23	-1.46666	-1.27616	5.13523e-07	-2.22978	-1.34261	4.04432e-06	-2.2918	-1.32639
75174920	chr5:75174920:A:G	1.58375e-15	16.2257	-1.2551	6.18719e-06	0.278229	-1.36168	0.000140133	1.28286	-1.35577
75174938	chr5:75174938:T:A	7.04943e-12	24.7236	-1.35213	1.27017e-05	0.992564	-1.35675	0.000701788	2.86599	-1.32786
75175078	chr5:75175078:A:G	1.35686e-22	-9.12748e-10	-1.30212	5.39282e-06	-9.12748e-10	-1.22086	4.31095e-05	-9.12748e-10	-1.25176
75175171	chr5:75175171:T:C	1.40911e-22	-9.12748e-10	-1.26433	6.74624e-06	-9.12748e-10	-0.996942	5.52729e-05	-9.12748e-10	-1.00322
75175201	chr5:75175201:G:A	5.05265e-12	24.328	-1.28953	1.13545e-05	0.880213	-1.35653	0.000580853	2.71297	-1.36398
75175228	chr5:75175228:G:A	2.24579e-22	-9.12748e-10	-0.798234	7.21749e-06	-9.12748e-10	-0.92942	6.28445e-05	-9.12748e-10	-0.87484
75175389	chr5:75175389:A:G	1.49026e-22	-9.12748e-10	-1.20834	4.67254e-06	-9.12748e-10	-1.36423	3.85362e-05	-9.12748e-10	-1.36391
75175468	chr5:75175468:T:A	1.37725e-22	-9.12748e-10	-1.2872	5.49054e-06	-9.12748e-10	-1.2029	4.57238e-05	-9.12748e-10	-1.19288
75175845	chr5:75175845:G:A	1.35019e-22	-9.12748e-10	-1.30705	5.1684e-06	-9.12748e-10	-1.26337	4.28641e-05	-9.12748e-10	-1.25747
75175865	chr5:75175865:G:A	1.44239e-10	27.5802	-1.19019	1.52101e-05	1.15699	-1.34096	0.000702395	2.89294	-1.35395
75175910	chr5:75175910:A:G	1.35888e-10	27.5214	-1.19097	1.49367e-05	1.13926	-1.34136	0.000686896	2.87087	-1.35419
75176219	chr5:75176219:T:C	1.4935e-22	-9.12748e-10	-1.20617	4.67259e-06	-9.12748e-10	-1.36421	3.85327e-05	-9.12748e-10	-1.364
75176400	chr5:75176400:T:C	8.96781e-12	24.9589	-1.34665	1.37729e-05	1.07687	-1.3601	0.000773509	2.97132	-1.33589
75176412	chr5:75176412:T:C	3.1208e-23	-1.48974	-1.28204	5.08287e-07	-2.23718	-1.34546	4.01283e-06	-2.29582	-1.33018
75176670	chr5:75176670:T:G	1.34977e-22	-9.12748e-10	-1.30736	5.16631e-06	-9.12748e-10	-1.26377	4.28465e-05	-9.12748e-10	-1.25788
75177103	chr5:75177103:C:T	1.62329e-10	27.6915	-1.18329	1.58146e-05	1.19323	-1.33822	0.000735499	2.9372	-1.35216
75177114	chr5:75177114:G:A	8.09454e-12	24.8565	-1.34672	1.31814e-05	1.03299	-1.36011	0.000733653	2.91841	-1.33588
75177527	chr5:75177527:T:C	3.76006e-12	24.0572	-1.31418	1.02926e-05	0.788249	-1.36275	0.000520267	2.59882	-1.35999
75177947	chr5:75177947:TAA:T	4.09389e-22	-9.12748e-10	-0.197795	2.41259e-05	-9.12748e-10	0.27736	0.000182007	-9.12748e-10	0.188541
75177967	chr5:75177967:G:A	2.88039e-23	-1.56877	-1.28318	4.96931e-07	-2.25927	-1.34596	3.96645e-06	-2.30679	-1.33084
75177975	chr5:75177975:T:C	1.49216e-22	-9.12748e-10	-1.20706	6.8129e-06	-9.12748e-10	-0.987109	5.63343e-05	-9.12748e-10	-0.984201
75177977	chr5:75177977:T:C	6.03736e-22	-9.12748e-10	0.190676	2.9942e-05	-9.12748e-10	0.493335	0.000245802	-9.12748e-10	0.48902
75178044	chr5:75178044:C:T	1.2769e-22	-9.12748e-10	-1.36286	5.04934e-06	-9.12748e-10	-1.28667	4.1535e-05	-9.12748e-10	-1.28897
75178260	chr5:75178260:C:T	1.35019e-22	-9.12748e-10	-1.30705	5.1684e-06	-9.12748e-10	-1.26337	4.28641e-05	-9.12748e-10	-1.25747
75178398	chr5:75178398:C:T	1.63149e-22	-9.12748e-10	-1.1178	5.23266e-06	-9.12748e-10	-1.25101	4.33087e-05	-9.12748e-10	-1.24715
75178560	chr5:75178560:A:G	1.64718e-22	-9.12748e-10	-1.10822	5.26473e-06	-9.12748e-10	-1.2449	4.3566e-05	-9.12748e-10	-1.24123
75178611	chr5:75178611:G:C	1.34056e-22	-9.12748e-10	-1.31421	4.7844e-06	-9.12748e-10	-1.34057	3.93054e-05	-9.12748e-10	-1.34414
75178692	chr5:75178692:C:G	1.39308e-22	-9.12748e-10	-1.27578	6.42841e-06	-9.12748e-10	-1.0452	5.44912e-05	-9.12748e-10	-1.01746
75178787	chr5:75178787:C:G	5.2079e-21	3.61974	-1.27427	6.341e-07	-1.99739	-1.36409	5.75411e-06	-1.90137	-1.36422
75178997	chr5:75178997:A:G	1.32032e-22	-9.12748e-10	-1.32942	5.01253e-06	-9.12748e-10	-1.29399	4.15314e-05	-9.12748e-10	-1.28905
75179420	chr5:75179420:A:G	1.34106e-22	-9.12748e-10	-1.31383	4.76141e-06	-9.12748e-10	-1.34538	3.89584e-05	-9.12748e-10	-1.35301
75179993	chr5:75179993:C:T	4.60492e-12	24.2375	-1.29183	1.09817e-05	0.847561	-1.35725	0.000557771	2.67228	-1.36383
75180141	chr5:75180141:A:C	4.5916e-23	-1.02922	-1.35642	6.39065e-07	-2.04317	-1.31051	5.73704e-06	-1.95393	-1.31463
75180421	chr5:75180421:G:A	2.24988e-22	-9.12748e-10	-0.796414	7.19136e-06	-9.12748e-10	-0.933047	6.26645e-05	-9.12748e-10	-0.877709
75180548	chr5:75180548:G:A	4.26125e-15	17.2936	-1.33321	2.98272e-05	1.67493	-1.18543	0.000562008	2.49723	-1.18121
75180683	chr5:75180683:G:A	1.94764e-15	16.45	-1.27254	6.63629e-06	0.344879	-1.35825	0.00015242	1.36124	-1.35011
75181024	chr5:75181024:A:C	6.36119e-12	24.4201	-1.15128	1.22339e-05	0.899069	-1.30079	0.000607695	2.73111	-1.33694
75181115	chr5:75181115:C:A	1.55706e-22	-9.12748e-10	-1.16449	6.12477e-06	-9.12748e-10	-1.09359	5.08489e-05	-9.12748e-10	-1.08665
75181155	chr5:75181155:C:T	1.35503e-22	-9.12748e-10	-1.30347	5.24861e-06	-9.12748e-10	-1.24796	4.33135e-05	-9.12748e-10	-1.24704
75181262	chr5:75181262:T:C	3.90154e-22	-0.24592	-6.68458e-10	2.64851e-06	-1.93193	-6.68458e-10	2.00061e-05	-2.01947	-6.68458e-10
75181411	chr5:75181411:T:C	1.5897e-20	4.80561	-1.34418	9.24073e-07	-1.71839	-1.2665	1.12973e-05	-1.32738	-1.26356
75181588	chr5:75181588:C:T	3.24732e-23	-1.92722	-0.804822	6.83225e-07	-2.14056	-1.1463	4.7366e-06	-2.28491	-1.17527
75181601	chr5:75181601:G:A	2.46703e-22	-9.12748e-10	-0.704276	9.82011e-06	-9.12748e-10	-0.621496	8.12426e-05	-9.12748e-10	-0.618065
75181888	chr5:75181888:T:C	1.69483e-13	19.6436	-6.68458e-10	2.44053e-05	0.288871	-6.68458e-10	0.000698082	1.53283	-6.68458e-10
75182253	chr5:75182253:A:G	4.31782e-23	-1.08759	-1.35953	6.28089e-07	-2.07011	-1.3009	5.6144e-06	-1.98495	-1.30522
75182583	chr5:75182583:G:T	1.4903e-22	-9.12748e-10	-1.20831	4.67254e-06	-9.12748e-10	-1.36423	3.85362e-05	-9.12748e-10	-1.36391
75182842	chr5:75182842:T:C	1.4219e-22	-9.12748e-10	-1.2553	6.87999e-06	-9.12748e-10	-0.977311	5.63545e-05	-9.12748e-10	-0.983842
75183020	chr5:75183020:G:A	1.36723e-15	16.1001	-1.2765	5.86205e-06	0.219742	-1.35717	0.000131684	1.21336	-1.34846
75183226	chr5:75183226:T:C	1.35019e-22	-9.12748e-10	-1.30705	5.1684e-06	-9.12748e-10	-1.26337	4.28641e-05	-9.12748e-10	-1.25747
75183252	chr5:75183252:T:C	5.40158e-23	-2.22318	-6.68458e-10	2.26792e-06	-2.08707	-6.68458e-10	1.89152e-05	-2.07554	-6.68458e-10
75183413	chr5:75183413:T:C	1.75692e-15	16.3388	-1.26444	6.6638e-06	0.193616	-1.20285	0.000159345	1.2939	-1.23833
75183426	chr5:75183426:G:A	1.49193e-22	-9.12748e-10	-1.20722	4.67255e-06	-9.12748e-10	-1.36422	3.85345e-05	-9.12748e-10	-1.36395
75183481	chr5:75183481:C:T	1.34904e-22	-9.12748e-10	-1.3079	5.16254e-06	-9.12748e-10	-1.2645	4.28145e-05	-9.12748e-10	-1.25863
75183720	chr5:75183720:C:T	7.17347e-12	24.7412	-1.35229	1.27633e-05	0.997311	-1.35666	0.000705874	2.87165	-1.32771
75184021	chr5:75184021:G:A	3.06429e-23	-1.49775	-1.29231	5.04655e-07	-2.23967	-1.35013	3.98195e-06	-2.29715	-1.33658
75184174	chr5:75184174:G:A	1.78485e-10	27.7905	-1.18746	1.63489e-05	1.22818	-1.33995	0.000766675	2.97984	-1.35328
75184468	chr5:75184468:T:C	1.28141e-22	-9.12748e-10	-1.35933	4.68019e-06	-9.12748e-10	-1.36259	3.85923e-05	-9.12748e-10	-1.36245
75184953	chr5:75184953:C:T	6.21395e-21	2.52209	-6.68458e-10	2.39742e-06	-2.03153	-6.68458e-10	2.0965e-05	-1.97265	-6.68458e-10
75185821	chr5:75185821:A:G	1.56443e-22	-9.12748e-10	-1.15977	6.16537e-06	-9.12748e-10	-1.08698	5.11669e-05	-9.12748e-10	-1.08041
75185975	chr5:75185975:G:A	3.07043e-23	-1.5015	-1.28656	5.05361e-07	-2.24085	-1.34756	3.99376e-06	-2.29777	-1.333
75186012	chr5:75186012:T:C	7.62094e-12	24.7825	-1.33307	1.28341e-05	1.01002	-1.36384	0.00070202	2.88732	-1.34886
75186025	chr5:75186025:A:G	1.70456e-22	-9.12748e-10	-1.07398	4.88361e-06	-9.12748e-10	-1.32004	4.05673e-05	-9.12748e-10	-1.31254
75186081	chr5:75186081:G:A	1.92744e-20	5.00687	-1.3528	9.87387e-07	-1.65316	-1.26546	1.22732e-05	-1.24327	-1.26482
75186255	chr5:75186255:A:G	1.5438e-20	4.79066	-1.35854	9.65422e-07	-1.72213	-1.21899	1.17963e-05	-1.33201	-1.21571
75186358	chr5:75186358:C:T	7.43018e-12	24.7775	-1.35341	1.29346e-05	1.00966	-1.35568	0.000718554	2.88729	-1.32555
75186850	chr5:75186850:A:T	1.14719e-11	25.2099	-1.35139	1.5248e-05	1.17589	-1.35737	0.000881202	3.09479	-1.329
75187303	chr5:75187303:G:C	1.32689e-22	-9.12748e-10	-1.32445	4.72386e-06	-9.12748e-10	-1.3533	3.88711e-05	-9.12748e-10	-1.35525
75187662	chr5:75187662:C:T	1.53467e-22	-9.12748e-10	-1.17897	4.99863e-06	-9.12748e-10	-1.29676	4.13173e-05	-9.12748e-10	-1.29422
75188450	chr5:75188450:C:T	5.41429e-12	24.395	-1.28736	1.16118e-05	0.901916	-1.35582	0.000596823	2.74021	-1.36409
75188868	chr5:75188868:T:C	1.52206e-22	-9.12748e-10	-1.18723	4.68182e-06	-9.12748e-10	-1.36224	3.85476e-05	-9.12748e-10	-1.36361
75189055	chr5:75189055:T:C	1.78408e-22	-9.12748e-10	-1.02839	7.16431e-06	-9.12748e-10	-0.936816	5.95564e-05	-9.12748e-10	-0.92858
75189352	chr5:75189352:T:C	1.77963e-22	-9.12748e-10	-1.03088	7.14331e-06	-9.12748e-10	-0.939751	5.93812e-05	-9.12748e-10	-0.931526
75189781	chr5:75189781:T:C	3.03128e-23	-1.50487	-1.29602	5.02686e-07	-2.24189	-1.35182	3.96785e-06	-2.29834	-1.33894
75191176	chr5:75191176:T:A	1.56682e-22	-9.12748e-10	-1.15825	6.17598e-06	-9.12748e-10	-1.08526	5.1256e-05	-9.12748e-10	-1.07867
75191471	chr5:75191471:T:C	1.31967e-22	-9.12748e-10	-1.32991	5.947e-06	-9.12748e-10	-1.12304	4.86352e-05	-9.12748e-10	-1.13116
75191889	chr5:75191889:G:A	1.80338e-20	4.94812	-1.36058	1.02645e-06	-1.67278	-1.20704	1.2701e-05	-1.27003	-1.2038
75192007	chr5:75192007:C:G	1.34793e-22	-9.12748e-10	-1.30872	5.15704e-06	-9.12748e-10	-1.26556	4.27672e-05	-9.12748e-10	-1.25973
75192483	chr5:75192483:G:A	3.15899e-23	-1.43221	-1.32741	5.07269e-07	-2.2209	-1.36374	3.9325e-06	-2.28672	-1.35951
75192765	chr5:75192765:G:A	3.13827e-23	-1.47071	-1.29549	5.08814e-07	-2.23025	-1.35135	3.99441e-06	-2.29221	-1.3384
75192816	chr5:75192816:T:C	1.63224e-22	-9.12748e-10	-1.11734	5.23399e-06	-9.12748e-10	-1.25075	4.332e-05	-9.12748e-10	-1.24689
75192988	chr5:75192988:G:A	1.463e-22	-9.12748e-10	-1.2268	4.67524e-06	-9.12748e-10	-1.36365	3.85932e-05	-9.12748e-10	-1.36243
75194008	chr5:75194008:G:T	1.32564e-22	-9.12748e-10	-1.3254	6.01929e-06	-9.12748e-10	-1.11096	4.92009e-05	-9.12748e-10	-1.11959
75194173	chr5:75194173:G:A	4.20101e-12	24.1486	-1.29474	1.0747e-05	0.826833	-1.35814	0.000543565	2.64623	-1.36358
75194393	chr5:75194393:T:TG	6.77908e-12	24.6827	-1.3503	1.25432e-05	0.981303	-1.35805	0.000690553	2.85278	-1.33079
75194833	chr5:75194833:T:C	2.16463e-15	16.534	-1.25092	6.8495e-06	0.380502	-1.36225	0.000157733	1.40225	-1.35685
75194974	chr5:75194974:G:A	4.05472e-22	-9.12748e-10	-0.207409	1.04268e-05	-9.12748e-10	-0.561552	8.89716e-05	-9.12748e-10	-0.527187
75195062	chr5:75195062:C:A	1.45919e-22	-9.12748e-10	-1.22941	4.6759e-06	-9.12748e-10	-1.36351	3.86038e-05	-9.12748e-10	-1.36215
75195568	chr5:75195568:T:C	2.44683e-22	-9.12748e-10	-0.712499	7.76282e-06	-9.12748e-10	-0.856582	6.78923e-05	-9.12748e-10	-0.797582
75195667	chr5:75195667:C:T	7.9867e-22	0.470487	-6.68458e-10	1.1729e-05	-0.443863	-6.68458e-10	0.000114593	-0.274116	-6.68458e-10
75195890	chr5:75195890:TTCA:T	3.34803e-12	23.915	-1.2881	9.88059e-06	0.740709	-1.35606	0.000488257	2.53939	-1.36406
75196131	chr5:75196131:T:C	4.54149e-23	-1.03563	-1.36099	6.47155e-07	-2.04632	-1.29478	5.80485e-06	-1.95752	-1.29929
75196413	chr5:75196413:T:C	1.39668e-22	-9.12748e-10	-1.27319	6.63113e-06	-9.12748e-10	-1.01415	5.43707e-05	-9.12748e-10	-1.01968
75196448	chr5:75196448:G:A	1.50394e-22	-9.12748e-10	-1.1992	5.92607e-06	-9.12748e-10	-1.12657	4.93411e-05	-9.12748e-10	-1.11675
75196546	chr5:75196546:T:C	1.35177e-22	-9.12748e-10	-1.30588	5.17642e-06	-9.12748e-10	-1.26181	4.29331e-05	-9.12748e-10	-1.25586
75196986	chr5:75196986:T:C	7.36891e-12	24.7669	-1.35105	1.28382e-05	1.00409	-1.35759	0.000710418	2.88014	-1.32979
75197012	chr5:75197012:TG:T	1.35071e-22	-9.12748e-10	-1.30666	4.71275e-06	-9.12748e-10	-1.35566	3.87729e-05	-9.12748e-10	-1.35778
75197153	chr5:75197153:C:T	4.53193e-12	24.2246	-1.29488	1.09557e-05	0.846177	-1.35824	0.000556651	2.67	-1.36356
75197219	chr5:75197219:C:T	1.32163e-22	-9.12748e-10	-1.32842	5.97106e-06	-9.12748e-10	-1.119	4.88201e-05	-9.12748e-10	-1.12736
75197339	chr5:75197339:C:T	1.04793e-20	4.30647	-1.26178	1.12616e-06	-1.82704	-0.960079	1.36548e-05	-1.4545	-0.946913
75198294	chr5:75198294:T:C	1.35113e-22	-9.12748e-10	-1.30635	5.17307e-06	-9.12748e-10	-1.26246	4.29042e-05	-9.12748e-10	-1.25653
75198786	chr5:75198786:G:C	3.10018e-23	-1.48733	-1.29108	5.0665e-07	-2.2364	-1.34947	3.99209e-06	-2.2954	-1.33579
75198842	chr5:75198842:A:G	1.39917e-22	-9.12748e-10	-1.27141	6.65515e-06	-9.12748e-10	-1.01054	5.45099e-05	-9.12748e-10	-1.01712
75200272	chr5:75200272:A:C	1.449e-22	-9.12748e-10	-1.23642	5.62281e-06	-9.12748e-10	-1.1791	4.63636e-05	-9.12748e-10	-1.17899
75200560	chr5:75200560:A:G	6.63764e-16	15.3982	-1.29718	3.85452e-06	-0.207176	-1.3495	8.17393e-05	0.725126	-1.33709
75200657	chr5:75200657:A:T	4.61517e-15	17.3091	-1.26891	3.28345e-05	1.63723	-1.05168	0.00061587	2.45496	-1.04743
75200862	chr5:75200862:C:T	2.98072e-22	-9.12748e-10	-0.515125	9.3327e-06	-9.12748e-10	-0.672403	7.68761e-05	-9.12748e-10	-0.673309
75201004	chr5:75201004:G:A	4.61784e-23	-1.02295	-1.357	6.42147e-07	-2.04043	-1.30843	5.76775e-06	-1.95068	-1.31254
75201152	chr5:75201152:A:G	1.04488e-20	4.40475	-1.36297	8.43468e-07	-1.82229	-1.25387	9.75086e-06	-1.47653	-1.26162
75201259	chr5:75201259:G:A	7.45292e-12	24.776	-1.34887	1.29114e-05	1.01115	-1.35897	0.000714165	2.88859	-1.33298
75201728	chr5:75201728:A:G	7.89664e-23	-0.609008	-1.23443	6.81411e-07	-2.07533	-1.21419	5.87227e-06	-2.03577	-1.2095
75201733	chr5:75201733:C:T	1.25499e-23	-2.31859	-1.36416	4.94346e-07	-2.24622	-1.36423	3.86341e-06	-2.30092	-1.36304
75201811	chr5:75201811:T:C	1.961e-15	16.4295	-1.24523	6.56343e-06	0.33853	-1.36294	0.00014993	1.35295	-1.35828
75202017	chr5:75202017:A:C	7.50727e-12	24.7846	-1.35021	1.29358e-05	1.01221	-1.35814	0.000716849	2.89037	-1.33101
75202060	chr5:75202060:T:C	4.7496e-12	24.3024	-1.32578	1.11527e-05	0.869869	-1.36411	0.000577882	2.69948	-1.35561
75202105	chr5:75202105:A:C	1.54941e-22	-9.12748e-10	-1.16942	5.93149e-06	-9.12748e-10	-1.12565	4.88405e-05	-9.12748e-10	-1.12695
75202159	chr5:75202159:T:C	8.74095e-12	24.9376	-1.35098	1.3656e-05	1.06586	-1.35761	0.000767601	2.95756	-1.32979
75202339	chr5:75202339:C:A	6.95072e-12	24.7098	-1.35237	1.26339e-05	0.987019	-1.35656	0.000696988	2.85871	-1.32744
75202890	chr5:75202890:C:T	5.36622e-12	24.3868	-1.2881	1.16044e-05	0.901522	-1.35606	0.00059652	2.73966	-1.36406
75203113	chr5:75203113:T:C	2.62804e-22	-9.12748e-10	-0.641053	1.05337e-05	-9.12748e-10	-0.551346	8.70989e-05	-9.12748e-10	-0.54846
75203392	chr5:75203392:G:A	1.38572e-22	-9.12748e-10	-1.28107	4.68144e-06	-9.12748e-10	-1.36232	3.85619e-05	-9.12748e-10	-1.36324
75203594	chr5:75203594:T:C	9.28395e-12	24.998	-1.35117	1.40653e-05	1.09534	-1.35755	0.000795058	2.99263	-1.32972
75203806	chr5:75203806:A:G	1.3846e-15	16.0999	-1.26365	5.86047e-06	0.222542	-1.36024	0.000131419	1.21617	-1.35328
75204819	chr5:75204819:G:A	1.63149e-22	-9.12748e-10	-1.1178	5.23266e-06	-9.12748e-10	-1.25101	4.33087e-05	-9.12748e-10	-1.24715
75204930	chr5:75204930:G:A	5.14076e-12	24.3387	-1.2829	1.14226e-05	0.883969	-1.35431	0.000583421	2.71762	-1.36421
75205085	chr5:75205085:C:T	1.58253e-22	-9.12748e-10	-1.14827	5.0945e-06	-9.12748e-10	-1.27777	4.2124e-05	-9.12748e-10	-1.27489
75205496	chr5:75205496:A:C	1.0814e-22	-1.52904	-6.68458e-10	1.80428e-06	-2.31577	-6.68458e-10	1.52416e-05	-2.29147	-6.68458e-10
75205521	chr5:75205521:AC:A	1.40136e-15	16.1176	-1.26934	5.87079e-06	0.223124	-1.35906	0.000131853	1.21753	-1.35135
75206691	chr5:75206691:C:T	3.17493e-23	-1.45906	-1.29553	5.1001e-07	-2.22763	-1.35162	3.99976e-06	-2.29059	-1.33868
75206748	chr5:75206748:G:A	7.68693e-12	24.8071	-1.34906	1.3041e-05	1.02103	-1.35886	0.000723563	2.90141	-1.33272
75206896	chr5:75206896:A:G	1.3948e-15	16.1083	-1.26472	5.83505e-06	0.218002	-1.36005	0.000130848	1.21147	-1.35294
75206964	chr5:75206964:C:T	1.35019e-22	-9.12748e-10	-1.30705	5.1684e-06	-9.12748e-10	-1.26337	4.28641e-05	-9.12748e-10	-1.25747
75207329	chr5:75207329:T:G	1.34827e-22	-9.12748e-10	-1.30847	5.15854e-06	-9.12748e-10	-1.26527	4.27803e-05	-9.12748e-10	-1.25943
75207374	chr5:75207374:T:G	2.62639e-21	3.01607	-1.35517	8.35162e-07	-1.83655	-1.24951	1.08404e-05	-1.40809	-1.22414
75207481	chr5:75207481:G:A	1.3535e-22	-9.12748e-10	-1.30459	5.18679e-06	-9.12748e-10	-1.25981	4.30279e-05	-9.12748e-10	-1.25366
75207920	chr5:75207920:TA:T	1.15962e-22	-0.16766	-1.29154	5.25254e-07	-2.19743	-1.35237	4.6901e-06	-2.13039	-1.33966
75208327	chr5:75208327:G:A	4.56984e-12	24.2349	-1.29681	1.09716e-05	0.848123	-1.35874	0.000558158	2.6725	-1.36337
75208597	chr5:75208597:A:G	1.37842e-22	-9.12748e-10	-1.28635	5.49699e-06	-9.12748e-10	-1.20173	4.57809e-05	-9.12748e-10	-1.19164
75208890	chr5:75208890:T:C	2.44861e-22	-9.12748e-10	-0.71177	7.76737e-06	-9.12748e-10	-0.855996	6.79362e-05	-9.12748e-10	-0.796935
75208958	chr5:75208958:A:G	2.88987e-16	14.5806	-1.31118	3.72732e-06	-0.226091	-1.36415	8.24093e-05	0.756806	-1.36061
75209135	chr5:75209135:T:C	1.35034e-22	-9.12748e-10	-1.30694	5.16903e-06	-9.12748e-10	-1.26324	4.28697e-05	-9.12748e-10	-1.25734
75209556	chr5:75209556:A:G	1.34056e-22	-9.12748e-10	-1.31421	4.7844e-06	-9.12748e-10	-1.34057	3.93054e-05	-9.12748e-10	-1.34414
75209590	chr5:75209590:T:C	9.02611e-23	-1.70975	-6.68458e-10	3.0459e-05	0.510453	-6.68458e-10	0.000250951	0.509753	-6.68458e-10
75209601	chr5:75209601:TG:T	1.57438e-22	-9.12748e-10	-1.15343	5.07802e-06	-9.12748e-10	-1.28101	4.19845e-05	-9.12748e-10	-1.2782
75209952	chr5:75209952:C:G	1.47011e-22	-9.12748e-10	-1.22196	4.71656e-06	-9.12748e-10	-1.35485	3.88334e-05	-9.12748e-10	-1.35622
75210330	chr5:75210330:C:T	1.75925e-22	-9.12748e-10	-1.0424	5.56004e-06	-9.12748e-10	-1.19032	4.60537e-05	-9.12748e-10	-1.1857
75210395	chr5:75210395:A:G	4.33635e-23	-1.08395	-1.35889	6.27864e-07	-2.0683	-1.30306	5.61433e-06	-1.98289	-1.30729
75210582	chr5:75210582:C:T	1.54515e-22	0.191884	-1.36405	5.83381e-07	-2.09808	-1.34676	4.34805e-06	-2.21767	-1.32811
75210833	chr5:75210833:C:T	1.99006e-20	5.01687	-1.33083	9.47326e-07	-1.6515	-1.30854	1.181e-05	-1.23897	-1.30759
75210948	chr5:75210948:T:C	9.94105e-23	-1.06971	-0.543498	1.1831e-06	-2.08223	-0.65556	9.38929e-06	-2.17411	-0.601827
75211000	chr5:75211000:AATTTACTATCT:A	1.35019e-22	-9.12748e-10	-1.30705	5.1684e-06	-9.12748e-10	-1.26337	4.28641e-05	-9.12748e-10	-1.25747
75211030	chr5:75211030:T:C	1.46985e-22	-9.12748e-10	-1.22213	4.71631e-06	-9.12748e-10	-1.3549	3.88316e-05	-9.12748e-10	-1.35627
75211152	chr5:75211152:C:T	3.02168e-23	-1.51528	-1.28878	5.02745e-07	-2.24504	-1.34856	3.97933e-06	-2.29994	-1.33445
75211182	chr5:75211182:C:A	4.38477e-12	24.1891	-1.29242	1.08055e-05	0.831563	-1.35744	0.00054651	2.65183	-1.36379
75211474	chr5:75211474:G:A	3.02697e-23	-1.51072	-1.29159	5.02751e-07	-2.24364	-1.34994	3.97483e-06	-2.29922	-1.3363
75211565	chr5:75211565:C:A	4.32062e-12	24.1773	-1.29536	1.07407e-05	0.82647	-1.35836	0.000544026	2.64701	-1.36351
75212587	chr5:75212587:G:T	4.54038e-12	24.2366	-1.30507	1.09895e-05	0.850763	-1.35975	0.000559983	2.67537	-1.36296
75213079	chr5:75213079:C:A	1.1463e-22	-1.47075	-6.68458e-10	1.90904e-06	-2.25933	-6.68458e-10	1.52894e-05	-2.28834	-6.68458e-10
75213891	chr5:75213891:G:A	1.23806e-20	4.5733	-1.36188	8.78827e-07	-1.77266	-1.26244	1.03182e-05	-1.41208	-1.26952
75213960	chr5:75213960:G:A	1.91462e-22	-9.12748e-10	-0.957774	5.85524e-06	-9.12748e-10	-1.13859	4.84353e-05	-9.12748e-10	-1.13528
75214198	chr5:75214198:C:T	1.49395e-20	4.63405	-1.23475	7.98666e-07	-1.8081	-1.32264	9.50671e-06	-1.44182	-1.32168
75214516	chr5:75214516:C:T	6.34677e-12	24.6052	-1.3387	1.29402e-05	1.00897	-1.35456	0.000698827	2.89748	-1.36358
75214622	chr5:75214622:C:G	1.63149e-22	-9.12748e-10	-1.1178	5.23266e-06	-9.12748e-10	-1.25101	4.33087e-05	-9.12748e-10	-1.24715
75214692	chr5:75214692:T:G	7.47737e-12	24.7789	-1.34847	1.29379e-05	1.01345	-1.35922	0.000714498	2.88959	-1.33352
75214835	chr5:75214835:T:A	1.63274e-22	-9.12748e-10	-1.11703	5.23529e-06	-9.12748e-10	-1.25051	4.33304e-05	-9.12748e-10	-1.24665
75215193	chr5:75215193:C:T	3.03515e-23	-1.46389	-1.33572	5.02064e-07	-2.23073	-1.36423	3.90111e-06	-2.29212	-1.36212
75215235	chr5:75215235:G:C	1.69638e-22	-9.12748e-10	-1.07879	5.20009e-06	-9.12748e-10	-1.25725	4.42931e-05	-9.12748e-10	-1.22468
75215591	chr5:75215591:G:T	1.41636e-22	-9.12748e-10	-1.2592	6.82993e-06	-9.12748e-10	-0.984613	5.59399e-05	-9.12748e-10	-0.991226
75216162	chr5:75216162:A:C	3.35813e-22	-9.12748e-10	-0.395906	9.8775e-06	-9.12748e-10	-0.615669	8.22239e-05	-9.12748e-10	-0.606058
75216186	chr5:75216186:A:G	1.54401e-22	-9.12748e-10	-1.17291	4.6873e-06	-9.12748e-10	-1.36107	3.85758e-05	-9.12748e-10	-1.36288
75217162	chr5:75217162:A:G	6.71968e-12	24.6765	-1.35292	1.24952e-05	0.975569	-1.35616	0.000687765	2.84447	-1.32653
75217685	chr5:75217685:C:T	1.33126e-22	-9.12748e-10	-1.32117	5.21815e-06	-9.12748e-10	-1.25378	4.33744e-05	-9.12748e-10	-1.24564
75218098	chr5:75218098:G:A	1.63005e-22	-9.12748e-10	-1.11868	5.04671e-06	-9.12748e-10	-1.28719	4.20023e-05	-9.12748e-10	-1.27778
75218458	chr5:75218458:C:T	2.00292e-23	-1.85549	-1.35978	6.32179e-07	-2.29489	-1.06962	5.4163e-06	-2.24245	-1.08364
75219384	chr5:75219384:A:G	1.56649e-22	-0.150008	-1.00845	6.09274e-07	-2.22958	-1.17184	5.65489e-06	-2.14175	-1.14124
75221805	chr5:75221805:AAT:A	4.3309e-12	24.1735	-1.28914	1.1097e-05	0.857218	-1.35647	0.000556194	2.66961	-1.36399
75222129	chr5:75222129:A:G	5.38543e-20	6.0394	-1.35782	1.19364e-06	-1.51136	-1.21756	1.53217e-05	-1.07164	-1.21459
75222965	chr5:75222965:G:A	1.36131e-22	-9.12748e-10	-1.29884	4.67334e-06	-9.12748e-10	-1.36405	3.8533e-05	-9.12748e-10	-1.36399
75223224	chr5:75223224:G:A	6.72634e-12	24.6747	-1.35009	1.246e-05	0.974813	-1.35822	0.000683603	2.84306	-1.33119
75223289	chr5:75223289:AC:A	4.48965e-23	-1.05113	-1.35697	6.33418e-07	-2.05341	-1.30914	5.67838e-06	-1.96569	-1.31315
75223786	chr5:75223786:G:A	4.85526e-22	-9.12748e-10	-0.0272276	2.39162e-05	-9.12748e-10	0.268628	0.000196274	-9.12748e-10	0.264007
75224450	chr5:75224450:T:A	5.81239e-12	24.5154	-1.33684	1.25807e-05	0.979523	-1.35328	0.000675836	2.86429	-1.36385
75224600	chr5:75224600:C:CA	4.91144e-23	-2.31831	-6.68458e-10	1.87089e-06	-2.27951	-6.68458e-10	1.49687e-05	-2.30954	-6.68458e-10
75224926	chr5:75224926:A:C	1.01774e-22	-0.259517	-1.33019	7.0479e-07	-2.07481	-1.18097	7.21709e-06	-1.85248	-1.18657
75225092	chr5:75225092:C:T	3.52609e-23	-1.32485	-1.32484	5.24892e-07	-2.18709	-1.36341	4.01981e-06	-2.26571	-1.35856
75225201	chr5:75225201:A:G	3.67843e-22	-9.12748e-10	-0.304805	1.82205e-05	-9.12748e-10	-0.00337848	0.00015003	-9.12748e-10	-0.00467112
75225378	chr5:75225378:C:T	1.32714e-22	-9.12748e-10	-1.32426	6.01184e-06	-9.12748e-10	-1.1122	4.91826e-05	-9.12748e-10	-1.11996
75225424	chr5:75225424:C:T	4.33499e-23	-1.08579	-1.35736	6.24261e-07	-2.06915	-1.30796	5.58262e-06	-1.98388	-1.31196
75225574	chr5:75225574:T:C	3.26046e-23	-2.02839	-0.699621	7.91804e-07	-2.0614	-1.07797	5.25324e-06	-2.24514	-1.11152
75225840	chr5:75225840:T:G	2.62041e-22	-9.12748e-10	-0.64396	1.19557e-05	-9.12748e-10	-0.424722	9.83034e-05	-9.12748e-10	-0.427445
75227309	chr5:75227309:A:T	3.01061e-23	-1.55012	-1.25762	5.05043e-07	-2.25552	-1.33352	4.03913e-06	-2.30509	-1.31439
75227349	chr5:75227349:C:A	1.3715e-22	-9.12748e-10	-1.29139	5.46028e-06	-9.12748e-10	-1.20843	4.54552e-05	-9.12748e-10	-1.19878
75227527	chr5:75227527:T:C	6.12252e-23	-2.0979	-6.68458e-10	1.74634e-05	-0.04582	-6.68458e-10	0.000147342	-0.0227488	-6.68458e-10
75227677	chr5:75227677:T:C	1.57911e-22	-9.12748e-10	-1.15043	5.27181e-06	-9.12748e-10	-1.24355	4.38999e-05	-9.12748e-10	-1.23359
75227730	chr5:75227730:C:T	5.32668e-12	24.3943	-1.30298	1.16108e-05	0.906409	-1.3604	0.000600907	2.74545	-1.36252
75227806	chr5:75227806:A:T	1.38434e-22	-9.12748e-10	-1.28207	5.76065e-06	-9.12748e-10	-1.15488	4.88373e-05	-9.12748e-10	-1.12701
75228266	chr5:75228266:A:G	1.35019e-22	-9.12748e-10	-1.30705	5.1684e-06	-9.12748e-10	-1.26337	4.28641e-05	-9.12748e-10	-1.25747
75228548	chr5:75228548:GA:G	4.4886e-23	-1.04856	-1.35978	6.40461e-07	-2.05136	-1.30013	5.74155e-06	-1.96341	-1.30437
75229012	chr5:75229012:A:G	3.48121e-12	23.9722	-1.30631	1.00091e-05	0.758774	-1.36121	0.000499655	2.56027	-1.36186
75229031	chr5:75229031:TCA:T	8.86992e-21	4.23688	-1.35892	7.90309e-07	-1.86793	-1.27333	9.01497e-06	-1.53623	-1.28039
75229268	chr5:75229268:T:C	1.34108e-22	-9.12748e-10	-1.31381	4.78571e-06	-9.12748e-10	-1.34029	3.93152e-05	-9.12748e-10	-1.34389
75229340	chr5:75229340:G:A	5.7974e-12	24.5092	-1.3332	1.16579e-05	0.913859	-1.3638	0.000622616	2.76714	-1.34871
75229408	chr5:75229408:G:A	1.41725e-22	-9.12748e-10	-1.25857	4.67276e-06	-9.12748e-10	-1.36418	3.85248e-05	-9.12748e-10	-1.3642
75230117	chr5:75230117:C:T	4.20649e-12	24.1418	-1.28664	1.06343e-05	0.813737	-1.35558	0.00053503	2.63094	-1.36412
75230664	chr5:75230664:GT:G	4.42873e-12	24.177	-1.27029	1.08474e-05	0.827605	-1.34961	0.000543769	2.64694	-1.36392
75230829	chr5:75230829:T:C	2.1804e-22	-9.12748e-10	-0.827784	6.98054e-06	-9.12748e-10	-0.962801	6.06969e-05	-9.12748e-10	-0.909612
75230857	chr5:75230857:T:A	7.22533e-15	17.8153	-1.32689	3.84796e-05	1.91482	-1.17062	0.000741777	2.75979	-1.16625
75230971	chr5:75230971:G:A	1.58284e-15	16.2068	-1.23678	6.04193e-06	0.256581	-1.36378	0.00013593	1.25689	-1.36026
75231091	chr5:75231091:T:C	3.82803e-22	-0.264939	-6.68458e-10	4.52919e-06	-1.39539	-6.68458e-10	4.14957e-05	-1.28991	-6.68458e-10
75231309	chr5:75231309:A:G	9.95013e-12	25.0657	-1.34951	1.42153e-05	1.10697	-1.35858	0.000808257	3.01144	-1.33206
75231383	chr5:75231383:C:T	1.13946e-22	-1.47674	-6.68458e-10	1.83619e-06	-2.29823	-6.68458e-10	1.49029e-05	-2.31395	-6.68458e-10
75231616	chr5:75231616:C:T	1.92293e-22	-9.12748e-10	-0.953439	1.11142e-05	-9.12748e-10	-0.497707	9.70607e-05	-9.12748e-10	-0.440168
75231647	chr5:75231647:C:T	3.96548e-12	24.082	-1.28579	1.04184e-05	0.794235	-1.35659	0.000520941	2.60417	-1.36403
75232353	chr5:75232353:G:A	1.48159e-20	4.75356	-1.36256	9.8076e-07	-1.7337	-1.19165	1.19453e-05	-1.34711	-1.18805
75232355	chr5:75232355:C:T	1.63149e-22	-9.12748e-10	-1.1178	5.23266e-06	-9.12748e-10	-1.25101	4.33087e-05	-9.12748e-10	-1.24715
75232397	chr5:75232397:G:A	1.50534e-15	16.1437	-1.22388	5.89748e-06	0.232808	-1.36421	0.000131909	1.22868	-1.36208
75232705	chr5:75232705:T:C	4.78065e-22	-9.12748e-10	-0.0427137	1.36147e-05	-9.12748e-10	-0.294778	0.000122787	-9.12748e-10	-0.205051
75232768	chr5:75232768:T:C	7.11713e-23	-1.94737	-6.68458e-10	1.81559e-06	-2.30951	-6.68458e-10	1.48224e-05	-2.31936	-6.68458e-10
75232951	chr5:75232951:G:A	5.61902e-12	24.5024	-1.35764	1.22859e-05	0.953493	-1.35097	0.00067472	2.81485	-1.31606
75233033	chr5:75233033:G:T	3.47144e-12	23.9551	-1.292	1.03851e-05	0.791755	-1.35731	0.00051853	2.59929	-1.36379
75233130	chr5:75233130:G:A	1.31919e-22	-9.12748e-10	-1.33027	5.94171e-06	-9.12748e-10	-1.12393	4.85699e-05	-9.12748e-10	-1.1325
75233286	chr5:75233286:C:T	9.84193e-23	-1.62322	-6.68458e-10	1.85552e-06	-2.28776	-6.68458e-10	1.48378e-05	-2.31832	-6.68458e-10
75234074	chr5:75234074:T:TATCCCTTTATGACAGAAAACTATC	3.23973e-23	-1.40306	-1.33132	5.11936e-07	-2.2114	-1.36408	3.94942e-06	-2.28114	-1.36079
75234137	chr5:75234137:T:C	1.29366e-22	-9.12748e-10	-1.34982	5.68468e-06	-9.12748e-10	-1.16815	4.63433e-05	-9.12748e-10	-1.17943
75235556	chr5:75235556:G:A	2.18959e-22	-9.12748e-10	-0.823575	8.31798e-06	-9.12748e-10	-0.787508	6.77873e-05	-9.12748e-10	-0.79913
75235624	chr5:75235624:T:C	1.31892e-22	-9.12748e-10	-1.33048	5.93724e-06	-9.12748e-10	-1.12468	4.856e-05	-9.12748e-10	-1.1327
75235654	chr5:75235654:C:T	4.78065e-22	-9.12748e-10	-0.0427137	1.36147e-05	-9.12748e-10	-0.294778	0.000122787	-9.12748e-10	-0.205051
75235748	chr5:75235748:G:A	2.9705e-23	-1.52709	-1.29406	4.99674e-07	-2.24878	-1.35095	3.95883e-06	-2.30181	-1.33775
75236185	chr5:75236185:G:A	1.4139e-22	-9.12748e-10	-1.26094	6.78675e-06	-9.12748e-10	-0.990955	5.56491e-05	-9.12748e-10	-0.996438
75236192	chr5:75236192:A:G	1.35019e-22	-9.12748e-10	-1.30705	5.1684e-06	-9.12748e-10	-1.26337	4.28641e-05	-9.12748e-10	-1.25747
75236236	chr5:75236236:C:T	9.54041e-23	-1.65434	-6.68458e-10	1.81379e-06	-2.31051	-6.68458e-10	1.53351e-05	-2.28536	-6.68458e-10
75236594	chr5:75236594:C:A	1.39516e-22	-9.12748e-10	-1.27428	5.40433e-06	-9.12748e-10	-1.21873	4.48524e-05	-9.12748e-10	-1.21213
75236846	chr5:75236846:C:G	1.95358e-22	-9.12748e-10	-0.937626	6.34219e-06	-9.12748e-10	-1.0587	5.31716e-05	-9.12748e-10	-1.04198
75236866	chr5:75236866:G:T	9.34608e-23	-1.67492	-6.68458e-10	1.85462e-06	-2.28825	-6.68458e-10	1.4845e-05	-2.31784	-6.68458e-10
75236898	chr5:75236898:C:T	3.41522e-23	-2.02683	-0.6548	8.1343e-07	-2.06246	-1.04996	5.38764e-06	-2.24578	-1.08561
75237270	chr5:75237270:A:T	2.54661e-15	16.7718	-1.32625	2.24316e-05	1.39876	-1.19421	0.000422884	2.20584	-1.17425
75237381	chr5:75237381:T:TA	1.25058e-22	-0.400213	-0.983471	5.96982e-07	-2.26875	-1.15305	5.45191e-06	-2.19833	-1.12121
75237905	chr5:75237905:C:T	2.6537e-11	26.0602	-1.36312	1.51443e-05	1.1204	-1.3087	0.000881154	3.01435	-1.24862
75238077	chr5:75238077:G:A	3.21455e-11	26.2518	-1.36295	1.61776e-05	1.18523	-1.30753	0.000958025	3.0963	-1.24693
75238297	chr5:75238297:C:T	1.21188e-22	-0.055281	-1.35983	7.66242e-07	-1.80811	-1.36407	6.68449e-06	-1.75154	-1.36417
75238547	chr5:75238547:A:G	1.85378e-11	25.7009	-1.36248	1.34601e-05	0.998376	-1.30458	0.000761978	2.86326	-1.24284
75238791	chr5:75238791:A:G	1.28466e-22	-9.12748e-10	-1.35679	5.46581e-06	-9.12748e-10	-1.20741	4.45319e-05	-9.12748e-10	-1.2193
75238885	chr5:75238885:T:C	5.0902e-20	5.98759	-1.3624	1.03857e-06	-1.64341	-1.22467	1.31173e-05	-1.21869	-1.22288
75239064	chr5:75239064:CTTAATATAT:C	6.35831e-23	-1.2778	-0.782312	8.22279e-07	-2.16504	-0.936568	6.64202e-06	-2.24942	-0.872665
75239117	chr5:75239117:TC:T	1.26058e-23	-2.31417	-1.36414	5.27812e-07	-2.18072	-1.36423	4.01403e-06	-2.26278	-1.36293
75239529	chr5:75239529:C:T	1.59773e-22	-9.12748e-10	-1.13871	5.01932e-06	-9.12748e-10	-1.29263	4.25003e-05	-9.12748e-10	-1.26599
75240135	chr5:75240135:C:T	2.07363e-22	-9.12748e-10	-0.877991	6.72012e-06	-9.12748e-10	-1.00082	5.81971e-05	-9.12748e-10	-0.951668
75240384	chr5:75240384:A:G	3.14685e-23	-1.47649	-1.28699	5.09643e-07	-2.23356	-1.34641	4.01403e-06	-2.29367	-1.33204
75240830	chr5:75240830:G:A	1.53286e-11	25.5115	-1.36318	1.26261e-05	0.938359	-1.30852	0.000701635	2.78662	-1.24871
75241000	chr5:75241000:G:A	1.29516e-22	-9.12748e-10	-1.34866	5.32222e-06	-9.12748e-10	-1.23404	4.33617e-05	-9.12748e-10	-1.24593
75241096	chr5:75241096:G:A	3.95803e-14	19.5479	-1.35874	4.93185e-05	2.24596	-1.25359	0.000947029	3.08912	-1.25129
75241329	chr5:75241329:C:G	2.80124e-22	-9.12748e-10	-0.577229	7.61882e-06	-9.12748e-10	-0.875307	6.44225e-05	-9.12748e-10	-0.850041
75241435	chr5:75241435:T:C	3.01191e-23	-1.50438	-1.30293	5.01703e-07	-2.24205	-1.35363	3.95598e-06	-2.29822	-1.34206
75241642	chr5:75241642:C:A	1.43686e-22	-9.12748e-10	-1.24483	4.6726e-06	-9.12748e-10	-1.36421	3.85306e-05	-9.12748e-10	-1.36405
75241646	chr5:75241646:A:G	1.9268e-11	25.7412	-1.36421	1.33556e-05	1.01046	-1.32445	0.000748691	2.87509	-1.27227
75241723	chr5:75241723:T:A	8.00719e-23	-0.536085	-1.29345	5.87859e-07	-2.07459	-1.36261	5.15366e-06	-2.01444	-1.36136
75241781	chr5:75241781:A:G	2.04836e-11	25.802	-1.3638	1.35927e-05	1.01765	-1.31405	0.000767304	2.88424	-1.25686
75241926	chr5:75241926:C:T	1.53991e-11	25.5171	-1.36423	1.22423e-05	0.921366	-1.3224	0.00067026	2.76139	-1.26923
75242011	chr5:75242011:G:A	1.72833e-22	-9.12748e-10	-1.06013	9.35169e-06	-9.12748e-10	-0.670371	8.1252e-05	-9.12748e-10	-0.617948
75242141	chr5:75242141:G:A	4.77438e-22	-0.0440274	-6.68458e-10	4.84736e-06	-1.32749	-6.68458e-10	4.03218e-05	-1.31861	-6.68458e-10
75242178	chr5:75242178:G:T	2.05211e-22	-9.12748e-10	-0.888424	6.6397e-06	-9.12748e-10	-1.01286	5.74854e-05	-9.12748e-10	-0.963973
75242192	chr5:75242192:C:T	1.50055e-22	-9.12748e-10	-1.20146	4.93952e-06	-9.12748e-10	-1.30866	4.08387e-05	-9.12748e-10	-1.30587
75242323	chr5:75242323:G:T	1.32042e-22	-9.12748e-10	-1.32934	4.67275e-06	-9.12748e-10	-1.36418	3.85537e-05	-9.12748e-10	-1.36345
75242381	chr5:75242381:C:T	1.4071e-14	18.5039	-1.34897	2.77952e-05	1.63265	-1.21371	0.000525896	2.46066	-1.21106
75242389	chr5:75242389:T:C	5.29899e-20	5.96672	-1.30133	1.01921e-06	-1.58992	-1.29699	1.26435e-05	-1.18093	-1.29744
75242434	chr5:75242434:A:G	1.69356e-11	25.61	-1.36201	1.40927e-05	1.10333	-1.36361	0.000774564	2.97911	-1.34231
75242660	chr5:75242660:A:G	1.65672e-14	18.665	-1.34674	2.95509e-05	1.68705	-1.20687	0.000562254	2.52061	-1.20416
75243365	chr5:75243365:T:G	1.67387e-22	-9.12748e-10	-1.09215	5.33037e-06	-9.12748e-10	-1.23251	4.41063e-05	-9.12748e-10	-1.2289
75243575	chr5:75243575:G:C	1.30179e-22	-9.12748e-10	-1.34355	5.71921e-06	-9.12748e-10	-1.1621	4.68894e-05	-9.12748e-10	-1.16771
75243818	chr5:75243818:T:C	5.1045e-11	26.7129	-1.36167	2.05783e-05	1.45907	-1.34076	0.00125056	3.41474	-1.2989
75244167	chr5:75244167:G:A	5.18082e-23	-2.26491	-6.68458e-10	9.22984e-06	-0.683486	-6.68458e-10	7.68698e-05	-0.673392	-6.68458e-10
75244362	chr5:75244362:G:A	3.47405e-11	26.3298	-1.36333	1.80799e-05	1.32298	-1.33411	0.00106909	3.24722	-1.28816
75244386	chr5:75244386:A:C	1.3158e-22	-9.12748e-10	-1.33285	5.89879e-06	-9.12748e-10	-1.13118	4.83357e-05	-9.12748e-10	-1.13733
75244786	chr5:75244786:T:C	1.32237e-14	18.263	-1.17021	8.05704e-06	0.542623	-1.362	0.000181286	1.54875	-1.36418
75245261	chr5:75245261:G:T	5.59242e-22	-9.12748e-10	0.114122	2.74651e-05	-9.12748e-10	0.406988	0.000225674	-9.12748e-10	0.403586
75245460	chr5:75245460:G:A	1.46913e-22	-9.12748e-10	-1.22262	4.68055e-06	-9.12748e-10	-1.36251	3.86394e-05	-9.12748e-10	-1.36123
75245531	chr5:75245531:G:A	1.57044e-22	-9.12748e-10	-1.15593	5.0747e-06	-9.12748e-10	-1.28166	4.19438e-05	-9.12748e-10	-1.27917
75246513	chr5:75246513:G:A	1.27739e-22	-9.12748e-10	-1.36247	4.78145e-06	-9.12748e-10	-1.34118	3.94469e-05	-9.12748e-10	-1.34055
75246570	chr5:75246570:G:A	1.41479e-22	-9.12748e-10	-1.26031	5.50563e-06	-9.12748e-10	-1.20016	4.55082e-05	-9.12748e-10	-1.19761
75246795	chr5:75246795:C:T	1.69078e-14	18.61	-1.27144	3.37406e-05	1.68491	-1.07214	0.000626703	2.47468	-1.04971
75246896	chr5:75246896:T:A	1.30021e-22	-9.12748e-10	-1.34476	5.69171e-06	-9.12748e-10	-1.16692	4.66591e-05	-9.12748e-10	-1.17264
75247211	chr5:75247211:G:A	5.56387e-14	19.8896	-1.35988	4.69844e-05	2.17483	-1.23094	0.000887229	3.00056	-1.22796
75247422	chr5:75247422:A:T	1.28939e-22	-9.12748e-10	-1.35313	5.41865e-06	-9.12748e-10	-1.21608	4.42456e-05	-9.12748e-10	-1.22575
75247806	chr5:75247806:A:C	1.57948e-23	-2.28229	-1.17049	1.03129e-06	-1.96303	-0.912093	6.28103e-06	-2.21882	-0.959151
75248903	chr5:75248903:G:A	1.51254e-22	-9.12748e-10	-1.1935	5.9226e-06	-9.12748e-10	-1.12715	4.91718e-05	-9.12748e-10	-1.12018
75249085	chr5:75249085:CA:C	1.27545e-22	-9.12748e-10	-1.36399	4.91859e-06	-9.12748e-10	-1.31291	4.04613e-05	-9.12748e-10	-1.31516
75249091	chr5:75249091:G:T	1.27545e-22	-9.12748e-10	-1.36399	4.91859e-06	-9.12748e-10	-1.31291	4.04613e-05	-9.12748e-10	-1.31516
75249096	chr5:75249096:G:A	4.37989e-20	5.82529	-1.35039	9.39413e-07	-1.69331	-1.27511	1.1803e-05	-1.27361	-1.27354
75249475	chr5:75249475:G:T	1.74539e-22	-1.05032	-6.68458e-10	2.43115e-06	-2.01756	-6.68458e-10	2.12102e-05	-1.96102	-6.68458e-10
75249723	chr5:75249723:A:T	9.02065e-11	27.2086	-1.28799	2.56848e-05	1.66829	-1.32832	0.00152641	3.66875	-1.35358
75249811	chr5:75249811:A:G	1.12397e-14	18.0932	-1.1629	6.34717e-06	0.303265	-1.36118	0.000140801	1.29592	-1.36407
75249832	chr5:75249832:C:CA	8.93855e-11	27.1966	-1.28507	2.56556e-05	1.66514	-1.32631	0.00152259	3.66513	-1.35247
75250102	chr5:75250102:A:G	9.13623e-11	27.2191	-1.28567	2.58838e-05	1.67441	-1.32672	0.00153964	3.6765	-1.3527
75250379	chr5:75250379:T:G	3.01176e-22	-9.12748e-10	-0.504767	8.0827e-06	-9.12748e-10	-0.816201	6.84469e-05	-9.12748e-10	-0.789445
75250853	chr5:75250853:T:A	6.87385e-11	26.9114	-1.26252	2.3428e-05	1.55771	-1.3097	0.00135072	3.53544	-1.34256
75251558	chr5:75251558:C:A	1.48968e-23	-2.1473	-1.36401	5.59544e-07	-2.19972	-1.28684	4.92896e-06	-2.11527	-1.30511
75251629	chr5:75251629:C:A	1.3344e-22	-9.12748e-10	-1.31881	6.11071e-06	-9.12748e-10	-1.09588	5.00485e-05	-9.12748e-10	-1.10251
75251692	chr5:75251692:G:A	1.36301e-22	-1.2976	-6.68458e-10	1.71287e-05	-0.0651744	-6.68458e-10	0.000142325	-0.0573894	-6.68458e-10
75252107	chr5:75252107:T:A	7.41676e-11	27.0145	-1.28959	2.39608e-05	1.59982	-1.32933	0.00140277	3.58483	-1.35414
75252137	chr5:75252137:C:A	2.14483e-23	-2.12724	-1.01958	7.48302e-07	-1.95604	-1.23983	4.74133e-06	-2.18986	-1.26932
75252239	chr5:75252239:C:T	7.44345e-11	27.0142	-1.28567	2.40385e-05	1.60045	-1.32672	0.00140577	3.58553	-1.3527
75252242	chr5:75252242:T:A	1.27623e-22	-9.12748e-10	-1.36338	4.89105e-06	-9.12748e-10	-1.31852	4.08464e-05	-9.12748e-10	-1.30569
75252576	chr5:75252576:G:A	1.33448e-22	-9.12748e-10	-1.31875	6.10799e-06	-9.12748e-10	-1.09633	5.00417e-05	-9.12748e-10	-1.10265
75252711	chr5:75252711:T:G	1.30895e-22	-9.12748e-10	-1.33807	4.68719e-06	-9.12748e-10	-1.3611	3.8648e-05	-9.12748e-10	-1.36101
75252931	chr5:75252931:A:C	2.63973e-20	5.20401	-1.23545	1.52905e-06	-1.2076	-1.27368	2.46297e-05	-0.558041	-1.25351
75252973	chr5:75252973:T:G	1.32318e-22	-9.12748e-10	-1.32725	5.981e-06	-9.12748e-10	-1.11734	4.89601e-05	-9.12748e-10	-1.1245
75253096	chr5:75253096:T:C	1.5127e-23	-2.13492	-1.36106	5.7882e-07	-2.20969	-1.243	5.06086e-06	-2.12757	-1.2664
75253407	chr5:75253407:G:C	1.36487e-22	-9.12748e-10	-1.29623	6.3377e-06	-9.12748e-10	-1.05941	5.19197e-05	-9.12748e-10	-1.06581
75253535	chr5:75253535:G:A	1.49646e-22	-9.12748e-10	-1.20419	4.9556e-06	-9.12748e-10	-1.30541	4.09247e-05	-9.12748e-10	-1.30377
75253705	chr5:75253705:C:G	1.51302e-22	-9.12748e-10	-1.19318	4.96288e-06	-9.12748e-10	-1.30394	4.09873e-05	-9.12748e-10	-1.30224
75254139	chr5:75254139:C:T	5.27449e-22	0.0555906	-6.68458e-10	5.13007e-06	-1.27081	-6.68458e-10	4.26542e-05	-1.26238	-6.68458e-10
75254261	chr5:75254261:G:T	1.31022e-22	-9.12748e-10	-1.3371	4.91624e-06	-9.12748e-10	-1.31338	4.06655e-05	-9.12748e-10	-1.31012
75254614	chr5:75254614:T:G	1.93904e-22	-9.12748e-10	-0.945099	6.32039e-06	-9.12748e-10	-1.06215	5.45512e-05	-9.12748e-10	-1.01636
75254720	chr5:75254720:C:T	1.48628e-22	-9.12748e-10	-1.21102	4.67255e-06	-9.12748e-10	-1.36422	3.85406e-05	-9.12748e-10	-1.36379
75254871	chr5:75254871:T:A	5.65216e-21	3.77179	-1.34446	6.77112e-07	-1.98616	-1.30969	7.48127e-06	-1.68825	-1.31485
75255171	chr5:75255171:G:T	1.55081e-15	15.7815	-0.83193	5.98105e-06	-0.128753	-0.988579	0.000124336	0.839088	-1.03161
75255387	chr5:75255387:T:C	1.48279e-23	-2.15491	-1.36104	5.50865e-07	-2.19396	-1.30823	4.87479e-06	-2.10782	-1.32361
75255641	chr5:75255641:C:T	2.4387e-22	-9.12748e-10	-0.715825	1.09994e-05	-9.12748e-10	-0.50809	9.05489e-05	-9.12748e-10	-0.509614
75255831	chr5:75255831:G:GC	8.26664e-11	27.1079	-1.27457	2.50897e-05	1.63232	-1.3158	0.00147269	3.6251	-1.34576
75255957	chr5:75255957:C:T	6.97874e-11	26.9237	-1.25973	2.36584e-05	1.5652	-1.3074	0.00136256	3.5427	-1.34108
75255968	chr5:75255968:G:A	1.4611e-22	-9.12748e-10	-1.2281	5.7271e-06	-9.12748e-10	-1.16072	4.73651e-05	-9.12748e-10	-1.15762
75256105	chr5:75256105:G:A	3.2378e-14	19.3295	-1.3412	4.01785e-05	1.97605	-1.18865	0.000738916	2.77575	-1.18607
75256632	chr5:75256632:A:G	1.40321e-22	-9.12748e-10	-1.26853	6.70899e-06	-9.12748e-10	-1.00248	5.49934e-05	-9.12748e-10	-1.00829
75257014	chr5:75257014:T:C	8.24488e-11	27.1146	-1.28385	2.49627e-05	1.63692	-1.32546	0.00147059	3.62991	-1.352
75257339	chr5:75257339:G:T	5.49961e-22	0.0973858	-6.68458e-10	3.07978e-06	-1.78107	-6.68458e-10	2.64657e-05	-1.73966	-6.68458e-10
75257792	chr5:75257792:C:T	5.74373e-11	26.758	-1.28876	2.17595e-05	1.50297	-1.32885	0.00124603	3.46608	-1.35386
75258216	chr5:75258216:CAT:C	1.50372e-23	-2.1391	-1.36283	5.49184e-07	-2.20678	-1.29847	4.83474e-06	-2.12444	-1.31524
75258243	chr5:75258243:G:T	3.408e-20	5.58427	-1.36027	9.12455e-07	-1.75776	-1.23979	1.12508e-05	-1.35737	-1.2377
75258397	chr5:75258397:C:A	5.25233e-21	3.67909	-1.32513	6.50201e-07	-2.00427	-1.33213	7.1321e-06	-1.7151	-1.3358
75259065	chr5:75259065:T:C	1.47502e-22	0.137109	-1.35573	8.41516e-07	-1.71552	-1.36296	7.40625e-06	-1.6498	-1.36338
75259333	chr5:75259333:T:G	1.52168e-23	-2.13001	-1.36005	5.37978e-07	-2.21385	-1.31201	4.73456e-06	-2.13382	-1.32679
75259428	chr5:75259428:T:C	8.00744e-11	27.0953	-1.29375	2.45736e-05	1.62793	-1.33219	0.001449	3.61874	-1.35562
75259721	chr5:75259721:CA:C	1.31742e-22	-9.12748e-10	-1.33162	5.4865e-06	-9.12748e-10	-1.20364	4.69609e-05	-9.12748e-10	-1.16619
75259890	chr5:75259890:G:T	1.93904e-22	-9.12748e-10	-0.945099	6.32039e-06	-9.12748e-10	-1.06215	5.45512e-05	-9.12748e-10	-1.01636
75260307	chr5:75260307:C:T	1.39584e-22	-9.12748e-10	-1.27379	5.41219e-06	-9.12748e-10	-1.21727	4.47171e-05	-9.12748e-10	-1.21515
75260470	chr5:75260470:A:C	1.34389e-22	-9.12748e-10	-1.31172	5.07635e-06	-9.12748e-10	-1.28134	4.2031e-05	-9.12748e-10	-1.2771
75260541	chr5:75260541:A:G	3.47949e-22	-9.12748e-10	-0.360406	1.01129e-05	-9.12748e-10	-0.592113	8.42271e-05	-9.12748e-10	-0.581987
75260864	chr5:75260864:C:T	1.41551e-22	-9.12748e-10	-1.2598	5.50887e-06	-9.12748e-10	-1.19957	4.55362e-05	-9.12748e-10	-1.197
75261620	chr5:75261620:A:T	1.31646e-22	-9.12748e-10	-1.33235	4.72516e-06	-9.12748e-10	-1.35303	3.88695e-05	-9.12748e-10	-1.35529
75261954	chr5:75261954:A:G	1.83395e-22	-9.12748e-10	-1.00082	5.68797e-06	-9.12748e-10	-1.16757	4.70933e-05	-9.12748e-10	-1.16337
75262407	chr5:75262407:C:T	1.99142e-23	-2.21364	-1.00739	5.06127e-07	-2.29327	-1.29362	4.53159e-06	-2.22079	-1.28364
75262471	chr5:75262471:A:T	1.66757e-23	-2.28746	-1.11105	5.72291e-07	-2.28905	-1.17499	4.8054e-06	-2.31922	-1.12654
75262752	chr5:75262752:A:G	4.0364e-20	5.60729	-1.21405	9.73125e-07	-1.66356	-1.26961	1.27615e-05	-1.20117	-1.2679
75262772	chr5:75262772:C:T	1.51893e-22	-9.12748e-10	-1.18929	4.67591e-06	-9.12748e-10	-1.3635	3.85257e-05	-9.12748e-10	-1.36418
75262775	chr5:75262775:G:A	1.59487e-22	-9.12748e-10	-1.1405	4.70512e-06	-9.12748e-10	-1.35728	3.86809e-05	-9.12748e-10	-1.36016
75262832	chr5:75262832:G:T	3.26936e-22	-9.12748e-10	-0.422697	7.97844e-06	-9.12748e-10	-0.829185	6.4213e-05	-9.12748e-10	-0.853299
75262848	chr5:75262848:A:G	1.4169e-22	-9.12748e-10	-1.25882	5.48329e-06	-9.12748e-10	-1.20422	4.52682e-05	-9.12748e-10	-1.2029
75262861	chr5:75262861:A:G	1.95382e-22	-9.12748e-10	-0.937505	5.71815e-06	-9.12748e-10	-1.16228	4.68288e-05	-9.12748e-10	-1.16901
75262877	chr5:75262877:C:A	1.76322e-22	-9.12748e-10	-1.04015	5.28311e-06	-9.12748e-10	-1.24141	4.30989e-05	-9.12748e-10	-1.25201
75262879	chr5:75262879:C:G	1.30159e-22	-9.12748e-10	-1.3437	4.70288e-06	-9.12748e-10	-1.35775	3.88586e-05	-9.12748e-10	-1.35558
75263068	chr5:75263068:A:G	6.49612e-11	26.8982	-1.30587	2.27473e-05	1.55893	-1.34041	0.00133587	3.54136	-1.35952
75263539	chr5:75263539:A:G	1.83702e-22	-9.12748e-10	-0.999146	5.04268e-06	-9.12748e-10	-1.28799	4.19775e-05	-9.12748e-10	-1.27837
75263584	chr5:75263584:G:A	1.66698e-22	-9.12748e-10	-1.09628	4.75109e-06	-9.12748e-10	-1.34755	3.89987e-05	-9.12748e-10	-1.35198
75263663	chr5:75263663:G:A	1.73591e-22	-9.12748e-10	-1.05576	4.8049e-06	-9.12748e-10	-1.33629	3.93969e-05	-9.12748e-10	-1.34182
75263709	chr5:75263709:A:G	6.89977e-23	-0.729161	-1.24923	6.78803e-07	-2.18986	-1.10349	6.62507e-06	-2.01324	-1.1114
75263878	chr5:75263878:TA:T	3.42601e-22	-9.12748e-10	-0.375896	1.01264e-05	-9.12748e-10	-0.590778	8.38356e-05	-9.12748e-10	-0.586646
75264337	chr5:75264337:G:A	1.29321e-22	-9.12748e-10	-1.35017	5.52309e-06	-9.12748e-10	-1.19699	4.53617e-05	-9.12748e-10	-1.20084
75264467	chr5:75264467:G:A	7.36218e-15	17.6094	-1.10228	6.87684e-06	0.373251	-1.35102	0.000143029	1.30609	-1.35855
75264524	chr5:75264524:T:C	3.44323e-23	-1.99811	-0.675352	7.79356e-07	-2.07436	-1.08086	5.21722e-06	-2.25252	-1.11102
75264662	chr5:75264662:C:T	8.63407e-11	27.2107	-1.33388	2.56725e-05	1.69579	-1.35629	0.00155185	3.69592	-1.36422
75264717	chr5:75264717:A:G	7.80224e-23	-1.85546	-6.68458e-10	1.87891e-06	-2.27524	-6.68458e-10	1.56818e-05	-2.263	-6.68458e-10
75264754	chr5:75264754:G:A	4.9988e-11	26.6919	-1.36155	2.29141e-05	1.55772	-1.3319	0.00129618	3.50351	-1.35184
75264755	chr5:75264755:T:C	1.30716e-22	-9.12748e-10	-1.33943	4.68498e-06	-9.12748e-10	-1.36157	3.86292e-05	-9.12748e-10	-1.3615
75264845	chr5:75264845:G:A	1.35559e-22	-9.12748e-10	-1.30306	4.77066e-06	-9.12748e-10	-1.34344	3.95623e-05	-9.12748e-10	-1.33763
75265409	chr5:75265409:G:A	1.84479e-22	0.174622	-1.16955	7.848e-07	-2.13494	-1.01331	7.17665e-06	-2.00773	-1.03694
75266204	chr5:75266204:C:G	2.78034e-20	4.76173	-0.741281	7.38191e-07	-1.84726	-1.36222	4.74674e-06	-2.09624	-1.36181
75266318	chr5:75266318:T:A	3.40518e-22	-9.12748e-10	-0.381994	6.79479e-06	-9.12748e-10	-0.989771	5.65019e-05	-9.12748e-10	-0.98123
75266548	chr5:75266548:G:A	5.99532e-23	-2.1189	-6.68458e-10	3.01687e-06	-1.80171	-6.68458e-10	2.47012e-05	-1.80865	-6.68458e-10
75266739	chr5:75266739:T:C	2.68389e-08	32.9734	-1.35721	5.39346e-07	-2.18609	-1.33724	6.59776e-06	-1.84406	-1.28471
75267024	chr5:75267024:G:A	1.27663e-22	-9.12748e-10	-1.36307	5.24005e-06	-9.12748e-10	-1.2496	4.27871e-05	-9.12748e-10	-1.25927
75267821	chr5:75267821:G:A	6.12264e-23	-0.734321	-1.36356	7.93636e-07	-1.90053	-1.23653	7.71869e-06	-1.74155	-1.23031
75267875	chr5:75267875:G:A	2.8312e-22	-0.56659	-6.68458e-10	1.8189e-06	-2.30769	-6.68458e-10	1.51545e-05	-2.29721	-6.68458e-10
75267955	chr5:75267955:G:A	2.13115e-23	-1.9566	-1.19662	7.52218e-07	-2.03019	-1.16046	6.55944e-06	-2.0199	-1.1147
75268365	chr5:75268365:A:G	5.52783e-08	33.5316	-1.19288	5.83076e-06	0.22067	-1.36345	0.000114158	1.08535	-1.36327
75268483	chr5:75268483:G:A	1.27673e-22	-9.12748e-10	-1.36299	5.67828e-06	-9.12748e-10	-1.16928	4.78046e-05	-9.12748e-10	-1.14838
75268526	chr5:75268526:C:T	1.70849e-22	-1.07168	-6.68458e-10	1.99743e-06	-2.21406	-6.68458e-10	1.80719e-05	-2.12115	-6.68458e-10
75268665	chr5:75268665:G:A	5.38218e-23	-2.22678	-6.68458e-10	1.95027e-06	-2.23796	-6.68458e-10	1.62476e-05	-2.22756	-6.68458e-10
75268746	chr5:75268746:T:C	2.64585e-23	-1.57953	-1.35735	2.03889e-06	-1.17266	-1.02086	2.19755e-05	-0.953443	-0.972132
75269164	chr5:75269164:C:T	2.86168e-22	-9.12748e-10	-0.555882	8.33585e-06	-9.12748e-10	-0.785362	6.85921e-05	-9.12748e-10	-0.787327
75269184	chr5:75269184:G:T	5.81551e-23	-0.785786	-1.36356	8.15464e-07	-1.8734	-1.23653	7.96828e-06	-1.70973	-1.23031
75270003	chr5:75270003:C:T	1.28659e-22	-9.12748e-10	-1.3553	5.07055e-06	-9.12748e-10	-1.28248	4.1566e-05	-9.12748e-10	-1.28822
75270113	chr5:75270113:G:A	1.28036e-22	-9.12748e-10	-1.36015	5.44943e-06	-9.12748e-10	-1.21042	4.65197e-05	-9.12748e-10	-1.17563
75270377	chr5:75270377:C:T	7.07665e-23	-0.591437	-1.36164	8.22126e-07	-1.93224	-1.16955	7.98425e-06	-1.77562	-1.16241
75270381	chr5:75270381:C:T	2.69919e-22	-9.12748e-10	-0.614338	8.4887e-06	-9.12748e-10	-0.767192	6.97641e-05	-9.12748e-10	-0.770385
75270443	chr5:75270443:G:A	1.54378e-22	-9.12748e-10	-1.17306	5.21122e-06	-9.12748e-10	-1.25511	4.34097e-05	-9.12748e-10	-1.24482
75271689	chr5:75271689:A:C	1.31242e-22	-9.12748e-10	-1.33542	4.94913e-06	-9.12748e-10	-1.30672	4.12838e-05	-9.12748e-10	-1.29503
75272287	chr5:75272287:G:C	1.27814e-22	-9.12748e-10	-1.36189	4.87399e-06	-9.12748e-10	-1.32202	4.0113e-05	-9.12748e-10	-1.3238
75272309	chr5:75272309:G:A	2.81201e-23	-1.51203	-1.36394	1.72554e-06	-1.2661	-1.09429	1.83338e-05	-1.05581	-1.05095
75272410	chr5:75272410:G:A	6.08916e-06	38.4001	-1.35955	9.54713e-07	-2.0814	-0.870868	1.33412e-05	-1.65302	-0.771633
75273203	chr5:75273203:T:C	6.20104e-11	26.8401	-1.29421	8.21802e-05	2.80372	-1.30073	0.00150101	3.597	-1.29861
75273422	chr5:75273422:C:A	1.27529e-22	-9.12748e-10	-1.36412	4.98587e-06	-9.12748e-10	-1.29932	4.09591e-05	-9.12748e-10	-1.30293
75273498	chr5:75273498:T:C	6.73816e-22	0.300496	-6.68458e-10	2.8987e-06	-1.84166	-6.68458e-10	2.50897e-05	-1.79305	-6.68458e-10
75273506	chr5:75273506:C:G	2.86168e-22	-9.12748e-10	-0.555882	8.33585e-06	-9.12748e-10	-0.785362	6.85921e-05	-9.12748e-10	-0.787327
75273532	chr5:75273532:C:T	1.04379e-07	34.05	-1.0757	6.51197e-06	0.312337	-1.34462	0.000123574	1.14828	-1.34694
75273775	chr5:75273775:T:G	2.82555e-23	-1.50741	-1.36376	1.67422e-06	-1.25773	-1.13285	1.77521e-05	-1.04624	-1.09276
75274131	chr5:75274131:C:G	1.28164e-22	-9.12748e-10	-1.35915	5.48245e-06	-9.12748e-10	-1.20438	4.68481e-05	-9.12748e-10	-1.16859
75274552	chr5:75274552:A:G	6.39774e-23	-0.690369	-1.36356	7.76215e-07	-1.92272	-1.23653	7.52031e-06	-1.76759	-1.23031
75274706	chr5:75274706:G:A	9.4422e-08	33.9558	-1.08168	6.28806e-06	0.275612	-1.34289	0.00011883	1.10765	-1.34546
75274821	chr5:75274821:C:T	6.38968e-23	-0.691656	-1.36353	7.76896e-07	-1.92193	-1.23645	7.52771e-06	-1.76664	-1.23027
75274826	chr5:75274826:T:C	2.76157e-23	-1.53032	-1.36376	1.7952e-06	-1.23187	-1.08894	1.91541e-05	-1.01807	-1.04492
75275134	chr5:75275134:G:A	1.27518e-22	-9.12748e-10	-1.3642	4.79738e-06	-9.12748e-10	-1.33786	3.96754e-05	-9.12748e-10	-1.33477
75275174	chr5:75275174:G:C	2.68653e-23	-1.55763	-1.364	1.84019e-06	-1.2004	-1.09566	1.96921e-05	-0.983131	-1.05216
75275752	chr5:75275752:A:C	1.08234e-22	-0.332445	-1.19572	1.02836e-06	-1.51626	-1.36171	6.25645e-06	-1.81824	-1.36365
75276395	chr5:75276395:A:G	6.89723e-23	-0.615106	-1.36365	7.49721e-07	-1.95892	-1.23507	7.21333e-06	-1.81061	-1.22896
75276404	chr5:75276404:G:A	1.83384e-22	-9.12748e-10	-1.00088	5.27588e-06	-9.12748e-10	-1.24278	4.4441e-05	-9.12748e-10	-1.22134
75276542	chr5:75276542:T:C	7.97764e-23	-0.614923	-1.21831	1.18252e-06	-1.95798	-0.780304	1.14714e-05	-1.80961	-0.766031
75277226	chr5:75277226:T:C	1.4143e-22	-9.12748e-10	-1.26065	5.69695e-06	-9.12748e-10	-1.166	4.76755e-05	-9.12748e-10	-1.15109
75277540	chr5:75277540:T:C	1.6324e-22	-9.12748e-10	-1.11724	4.68063e-06	-9.12748e-10	-1.3625	3.85259e-05	-9.12748e-10	-1.36417
75277606	chr5:75277606:G:A	1.72491e-22	-9.12748e-10	-1.06212	4.71295e-06	-9.12748e-10	-1.35561	3.86618e-05	-9.12748e-10	-1.36065
75277615	chr5:75277615:A:C	6.58654e-23	-0.666032	-1.35882	7.51789e-07	-1.92529	-1.26594	7.28458e-06	-1.76873	-1.26102
75277658	chr5:75277658:C:T	1.29042e-22	-9.12748e-10	-1.35232	4.70366e-06	-9.12748e-10	-1.35759	3.87033e-05	-9.12748e-10	-1.35958
75277908	chr5:75277908:T:C	1.70981e-22	-9.12748e-10	-1.07091	4.70557e-06	-9.12748e-10	-1.35718	3.86232e-05	-9.12748e-10	-1.36165
75278305	chr5:75278305:A:G	1.3617e-22	-9.12748e-10	-1.29856	4.7876e-06	-9.12748e-10	-1.3399	3.91394e-05	-9.12748e-10	-1.34838
75278359	chr5:75278359:A:G	1.58175e-22	-9.12748e-10	-1.14876	5.30803e-06	-9.12748e-10	-1.23671	4.43364e-05	-9.12748e-10	-1.2237
75278901	chr5:75278901:C:T	1.281e-22	-9.12748e-10	-1.35965	4.80425e-06	-9.12748e-10	-1.33643	3.967e-05	-9.12748e-10	-1.33491
75279159	chr5:75279159:A:G	3.65383e-06	37.6914	-1.16158	5.92665e-07	-2.1688	-1.26025	7.17105e-06	-1.82004	-1.22541
75279976	chr5:75279976:A:G	1.29623e-07	34.5545	-1.36357	4.20893e-06	-0.316704	-1.15202	6.36951e-05	0.263851	-1.12525
75279985	chr5:75279985:A:C	2.86485e-22	-9.12748e-10	-0.554775	5.60722e-06	-9.12748e-10	-1.18187	4.51078e-05	-9.12748e-10	-1.20645
75280460	chr5:75280460:G:A	5.8492e-06	38.1611	-1.16074	6.10603e-07	-2.14078	-1.25846	7.55093e-06	-1.77016	-1.22368
75281067	chr5:75281067:C:T	1.7436e-23	-2.28215	-1.07178	1.3324e-06	-1.25601	-1.36293	1.4302e-05	-0.994128	-1.36097
75281188	chr5:75281188:T:C	1.68127e-22	-9.12748e-10	-1.08774	4.69287e-06	-9.12748e-10	-1.35988	3.85631e-05	-9.12748e-10	-1.36321
75281403	chr5:75281403:G:A	1.31035e-22	-0.43943	-0.897567	1.21227e-06	-1.42326	-1.29018	7.19326e-06	-1.73952	-1.30284
75281655	chr5:75281655:A:T	3.21617e-23	-1.5693	-1.17239	1.60064e-06	-1.1046	-1.33093	1.68806e-05	-0.870056	-1.31928
75281876	chr5:75281876:A:C	1.30449e-22	-0.440328	-0.901148	1.21424e-06	-1.42036	-1.29146	7.20004e-06	-1.73743	-1.30399
75282237	chr5:75282237:T:C	1.84754e-23	-2.27815	-1.01787	7.02597e-07	-1.95406	-1.30484	6.68291e-06	-1.82308	-1.29287
75282299	chr5:75282299:A:T	8.93217e-23	-1.72022	-6.68458e-10	2.51761e-06	-1.98262	-6.68458e-10	1.89584e-05	-2.07325	-6.68458e-10
75282959	chr5:75282959:T:C	3.2293e-23	-1.56466	-1.17295	1.59585e-06	-1.10781	-1.3307	1.68235e-05	-0.873712	-1.31902
75283364	chr5:75283364:G:A	1.76762e-22	-9.12748e-10	-1.03766	4.73343e-06	-9.12748e-10	-1.35128	3.87752e-05	-9.12748e-10	-1.35772
75283790	chr5:75283790:C:T	1.28015e-22	-9.12748e-10	-1.36032	4.84936e-06	-9.12748e-10	-1.32708	3.96028e-05	-9.12748e-10	-1.33661
75284152	chr5:75284152:G:A	5.54308e-22	-9.12748e-10	0.105259	1.25026e-05	-9.12748e-10	-0.379993	0.000106171	-9.12748e-10	-0.350457
75284345	chr5:75284345:A:G	3.84949e-22	-9.12748e-10	-0.25935	1.83599e-05	-9.12748e-10	0.00424286	0.000151709	-9.12748e-10	0.00646315
75285051	chr5:75285051:A:G	6.77477e-23	-1.99667	-6.68458e-10	2.56669e-06	-1.96331	-6.68458e-10	2.0979e-05	-1.97198	-6.68458e-10
75285056	chr5:75285056:C:T	7.29514e-23	-0.559042	-1.36362	7.77144e-07	-1.9719	-1.18615	7.45941e-06	-1.824	-1.18203
75285522	chr5:75285522:A:C	1.25525e-23	-2.31924	-1.3633	3.3651e-06	-0.328391	-1.36408	1.96191e-05	-0.675872	-1.36313
75285570	chr5:75285570:A:G	9.58943e-23	-0.63946	-1.00975	1.51979e-06	-1.1686	-1.31876	8.56607e-06	-1.5388	-1.3289
75286549	chr5:75286549:A:G	5.78255e-22	0.147554	-6.68458e-10	3.64545e-06	-1.61245	-6.68458e-10	3.37505e-05	-1.49651	-6.68458e-10
75286652	chr5:75286652:T:G	6.44626e-23	-0.682164	-1.36421	8.08675e-07	-1.9154	-1.20289	7.83973e-06	-1.757	-1.1993
75287052	chr5:75287052:T:C	1.55392e-22	-9.12748e-10	-1.16651	4.71387e-06	-9.12748e-10	-1.35542	3.87119e-05	-9.12748e-10	-1.35936
75287055	chr5:75287055:T:TG	1.66694e-23	-2.28008	-1.11881	1.2294e-06	-1.33524	-1.36416	1.332e-05	-1.06232	-1.36392
75287059	chr5:75287059:A:G	1.50908e-22	-9.12748e-10	-1.19579	4.7606e-06	-9.12748e-10	-1.34555	3.90252e-05	-9.12748e-10	-1.3513
75287065	chr5:75287065:C:T	2.16669e-22	-9.12748e-10	-0.834089	4.8397e-06	-9.12748e-10	-1.32907	4.02709e-05	-9.12748e-10	-1.31987
75287226	chr5:75287226:G:A	1.79166e-22	-9.12748e-10	-1.02415	4.74685e-06	-9.12748e-10	-1.34845	3.88543e-05	-9.12748e-10	-1.35569
75287319	chr5:75287319:G:A	1.28477e-22	-9.12748e-10	-1.35671	5.12819e-06	-9.12748e-10	-1.27118	4.157e-05	-9.12748e-10	-1.28813
75287860	chr5:75287860:G:A	1.92955e-23	-2.28335	-0.969234	1.34452e-06	-1.25993	-1.34996	1.449e-05	-0.997751	-1.34429
75287931	chr5:75287931:G:T	2.5558e-23	-2.24861	-0.722901	7.5255e-07	-2.02398	-1.16623	7.15312e-06	-1.90573	-1.14222
75288007	chr5:75288007:C:G	2.41632e-23	-1.7609	-1.26674	5.90812e-07	-2.1606	-1.27159	5.04414e-06	-2.14962	-1.24766
75288118	chr5:75288118:C:T	1.88125e-23	-2.29071	-0.987228	1.28059e-06	-1.30549	-1.35312	1.37192e-05	-1.0486	-1.34811
75288207	chr5:75288207:T:C	7.56279e-07	36.2767	-1.32199	6.71384e-07	-2.23989	-1.06445	7.77408e-06	-1.95979	-1.00492
75288234	chr5:75288234:C:A	3.03908e-23	-1.53602	-1.2623	1.76231e-06	-1.07334	-1.26596	1.88527e-05	-0.832674	-1.24617
75288900	chr5:75288900:C:T	3.22643e-23	-1.56494	-1.17355	1.59833e-06	-1.10639	-1.33058	1.68517e-05	-0.872136	-1.31891
75289341	chr5:75289341:A:G	6.70307e-23	-0.643935	-1.36338	8.10395e-07	-1.93397	-1.18219	7.8351e-06	-1.77886	-1.17803
75289911	chr5:75289911:T:C	5.16806e-22	-9.12748e-10	0.0352072	1.17789e-05	-9.12748e-10	-0.439614	9.99048e-05	-9.12748e-10	-0.411286
75290341	chr5:75290341:A:G	1.88218e-22	-9.12748e-10	-0.974862	5.38743e-06	-9.12748e-10	-1.22186	4.54018e-05	-9.12748e-10	-1.19995
75291041	chr5:75291041:CT:C	2.81325e-06	37.5446	-1.27616	6.52754e-07	-2.17833	-1.15415	7.96667e-06	-1.83669	-1.10355
75291265	chr5:75291265:A:T	3.1658e-23	-1.58176	-1.17571	1.63531e-06	-1.08459	-1.32951	1.72727e-05	-0.848721	-1.31766
75291427	chr5:75291427:T:C	2.46856e-23	-2.27613	-0.730112	8.0125e-07	-1.95744	-1.17007	7.70382e-06	-1.82763	-1.14616
75291469	chr5:75291469:G:A	1.30368e-22	-9.12748e-10	-1.3421	5.86276e-06	-9.12748e-10	-1.13731	4.82435e-05	-9.12748e-10	-1.13924
75291714	chr5:75291714:C:T	1.79563e-22	-9.12748e-10	-1.02193	4.74933e-06	-9.12748e-10	-1.34792	3.88668e-05	-9.12748e-10	-1.35536
75292233	chr5:75292233:C:T	6.5723e-23	-0.663387	-1.36362	8.14724e-07	-1.92468	-1.18615	7.89019e-06	-1.76785	-1.18203
75292293	chr5:75292293:C:G	6.41253e-23	-0.687997	-1.36362	8.24768e-07	-1.91243	-1.18615	8.00502e-06	-1.75341	-1.18203
75292499	chr5:75292499:C:T	1.55703e-22	-9.12748e-10	-1.16451	6.65715e-06	-9.12748e-10	-1.01024	5.55174e-05	-9.12748e-10	-0.998809
75292705	chr5:75292705:C:T	1.33405e-22	-9.12748e-10	-1.31907	5.62993e-06	-9.12748e-10	-1.17783	4.70979e-05	-9.12748e-10	-1.16328
75293029	chr5:75293029:C:T	6.4219e-23	-0.686538	-1.36362	8.23574e-07	-1.91387	-1.18615	7.99145e-06	-1.7551	-1.18203
75293073	chr5:75293073:T:A	2.13767e-19	6.06018	-6.68458e-10	3.26712e-05	0.580567	-6.68458e-10	0.000346254	0.831668	-6.68458e-10
75293677	chr5:75293677:T:C	1.29565e-22	-9.12748e-10	-1.34828	4.73211e-06	-9.12748e-10	-1.35156	3.91222e-05	-9.12748e-10	-1.34881
75293883	chr5:75293883:C:T	7.43798e-23	-0.741902	-1.16137	1.45919e-06	-1.88121	-0.64684	1.43116e-05	-1.71665	-0.637786
75294171	chr5:75294171:G:A	1.97283e-23	-2.29911	-0.931293	1.22956e-06	-1.35818	-1.34109	1.31243e-05	-1.10694	-1.33409
75294766	chr5:75294766:G:A	6.08669e-23	-0.741051	-1.36272	8.00997e-07	-1.89306	-1.23477	7.77502e-06	-1.73324	-1.23135
75294799	chr5:75294799:T:C	5.48627e-23	-0.844108	-1.36352	8.54711e-07	-1.83715	-1.22577	8.38348e-06	-1.66692	-1.22232
75295948	chr5:75295948:G:A	6.00805e-23	-0.753328	-1.36345	8.13158e-07	-1.88602	-1.22674	7.90289e-06	-1.72501	-1.22327
75296093	chr5:75296093:T:G	8.05261e-23	-1.82388	-6.68458e-10	2.76407e-06	-1.88922	-6.68458e-10	2.05492e-05	-1.99268	-6.68458e-10
75296264	chr5:75296264:C:T	2.07676e-23	-2.24297	-0.936096	6.65675e-07	-2.03516	-1.27772	6.25475e-06	-1.91892	-1.26324
75296707	chr5:75296707:A:T	2.44794e-22	-9.12748e-10	-0.712043	6.33879e-06	-9.12748e-10	-1.05924	5.4033e-05	-9.12748e-10	-1.02591
75296711	chr5:75296711:T:A	6.38287e-23	-0.692036	-1.36422	8.17362e-07	-1.90415	-1.20345	7.89904e-06	-1.74913	-1.19963
75296790	chr5:75296790:G:A	3.53663e-22	-9.12748e-10	-0.344117	2.29562e-05	-9.12748e-10	0.22766	0.000210989	-9.12748e-10	0.3363
75296848	chr5:75296848:C:CAAT	3.16107e-23	-1.54975	-1.20921	1.55661e-06	-1.15444	-1.30898	1.6327e-05	-0.928266	-1.29442
75296956	chr5:75296956:G:A	1.60866e-22	-9.12748e-10	-1.13189	4.67367e-06	-9.12748e-10	-1.36398	3.85351e-05	-9.12748e-10	-1.36393
75297068	chr5:75297068:A:C	1.82244e-23	-2.29936	-1.01034	1.20973e-06	-1.35865	-1.35688	1.28677e-05	-1.10813	-1.35265
75297110	chr5:75297110:G:A	5.61864e-23	-2.18379	-6.68458e-10	4.49979e-06	-1.4019	-6.68458e-10	3.68814e-05	-1.4078	-6.68458e-10
75297169	chr5:75297169:A:C	1.61266e-22	-9.12748e-10	-1.12941	4.67408e-06	-9.12748e-10	-1.3639	3.85319e-05	-9.12748e-10	-1.36402
75297180	chr5:75297180:A:G	1.31021e-22	-9.12748e-10	-1.3371	5.09372e-06	-9.12748e-10	-1.27792	4.27507e-05	-9.12748e-10	-1.26012
75297296	chr5:75297296:A:T	3.09499e-12	23.5276	-0.979243	5.274e-07	-2.24663	-1.29909	5.17442e-06	-2.09849	-1.27329
75297732	chr5:75297732:C:T	1.8618e-22	-9.12748e-10	-0.985747	8.5718e-06	-9.12748e-10	-0.757451	7.14928e-05	-9.12748e-10	-0.745908
75298684	chr5:75298684:A:G	2.3687e-22	-9.12748e-10	-0.74495	6.20139e-06	-9.12748e-10	-1.08116	5.26708e-05	-9.12748e-10	-1.05144
75299265	chr5:75299265:C:G	7.50641e-11	26.9805	-1.2436	0.000208776	2.99291	-0.557572	0.0038994	3.79807	-0.545
75299369	chr5:75299369:A:C	9.29576e-07	36.3562	-1.19513	5.59484e-07	-2.24396	-1.24271	6.22863e-06	-1.98233	-1.20402
75299818	chr5:75299818:G:A	1.36828e-22	-9.12748e-10	-1.29373	5.68928e-06	-9.12748e-10	-1.16734	4.55609e-05	-9.12748e-10	-1.19645
75300026	chr5:75300026:A:G	3.33066e-23	-1.4769	-1.2298	1.44543e-06	-1.24165	-1.29587	1.50602e-05	-1.02345	-1.28
75300812	chr5:75300812:G:A	2.63082e-22	-0.639994	-6.68458e-10	2.63211e-06	-1.93814	-6.68458e-10	2.30516e-05	-1.87777	-6.68458e-10
75301152	chr5:75301152:T:C	2.53089e-23	-1.64668	-1.33463	2.09747e-06	-1.00292	-1.16228	2.25948e-05	-0.763701	-1.13408
75301351	chr5:75301351:A:G	1.90067e-23	-2.27624	-0.991424	1.37242e-06	-1.24564	-1.34371	1.49356e-05	-0.976511	-1.33524
75301376	chr5:75301376:C:CA	1.34955e-22	-9.12748e-10	-1.30752	4.89634e-06	-9.12748e-10	-1.31744	4.1009e-05	-9.12748e-10	-1.30171
75301864	chr5:75301864:C:G	4.92223e-23	-2.31611	-6.68458e-10	3.86291e-06	-1.55451	-6.68458e-10	3.15944e-05	-1.56252	-6.68458e-10
75302015	chr5:75302015:T:C	1.27636e-22	-9.12748e-10	-1.36328	5.01945e-06	-9.12748e-10	-1.29261	4.1612e-05	-9.12748e-10	-1.28711
75302092	chr5:75302092:T:C	1.27592e-22	-9.12748e-10	-1.36362	5.14396e-06	-9.12748e-10	-1.26811	4.23826e-05	-9.12748e-10	-1.26877
75302354	chr5:75302354:C:T	2.53233e-22	-9.12748e-10	-0.678152	1.74021e-05	-9.12748e-10	-0.0493343	0.000157907	-9.12748e-10	0.0465048
75302428	chr5:75302428:C:T	1.92008e-23	-2.30759	-0.949913	1.15622e-06	-2.14193	-0.618842	1.06345e-05	-2.12004	-0.531352
75302498	chr5:75302498:A:G	5.46349e-23	-2.21179	-6.68458e-10	2.21833e-06	-2.10917	-6.68458e-10	1.94019e-05	-2.05013	-6.68458e-10
75302609	chr5:75302609:C:T	6.60955e-22	-0.369205	0.65043	2.28272e-06	-1.28673	-0.793829	1.33967e-05	-1.6266	-0.793896
75302919	chr5:75302919:G:A	5.60112e-23	-0.824814	-1.3621	9.02084e-07	-1.84576	-1.16322	8.82376e-06	-1.67854	-1.15952
75302927	chr5:75302927:C:G	8.33437e-23	-0.571778	-1.21771	1.3195e-06	-1.26589	-1.36278	7.90863e-06	-1.58475	-1.3628
75303021	chr5:75303021:T:G	1.86948e-23	-2.27443	-1.00978	1.37947e-06	-1.23631	-1.34792	1.50151e-05	-0.966167	-1.34028
75303050	chr5:75303050:A:T	1.34955e-22	-9.12748e-10	-1.30752	4.89634e-06	-9.12748e-10	-1.31744	4.1009e-05	-9.12748e-10	-1.30171
75303170	chr5:75303170:T:C	2.32385e-22	-9.12748e-10	-0.764065	6.14191e-06	-9.12748e-10	-1.09079	5.21543e-05	-9.12748e-10	-1.0613
75303268	chr5:75303268:C:T	2.81206e-23	-1.53869	-1.33727	1.78944e-06	-1.16925	-1.15477	1.90071e-05	-0.944531	-1.12616
75303613	chr5:75303613:T:C	5.98069e-22	-0.906357	1.0876	6.73725e-06	-0.839521	-0.158755	3.68123e-05	-1.25238	-0.157293
75303632	chr5:75303632:A:G	7.70507e-23	-0.980642	-0.887355	8.97776e-07	-2.25214	-0.761627	7.53766e-06	-2.30371	-0.691883
75304921	chr5:75304921:G:A	1.4311e-22	-9.12748e-10	-1.24884	4.73408e-06	-9.12748e-10	-1.35114	3.93802e-05	-9.12748e-10	-1.34224
75304931	chr5:75304931:G:A	1.3804e-22	-9.12748e-10	-1.28491	4.81357e-06	-9.12748e-10	-1.33449	4.01995e-05	-9.12748e-10	-1.32165
75305089	chr5:75305089:C:T	1.48377e-21	-9.12748e-10	1.08988	2.80181e-05	-9.12748e-10	0.426924	0.000259431	-9.12748e-10	0.542986
75305228	chr5:75305228:G:A	4.54937e-23	-1.03076	-1.36413	9.91759e-07	-1.70579	-1.20842	9.95099e-06	-1.51428	-1.20356
75305366	chr5:75305366:AC:A	1.57705e-22	-1.15173	-6.68458e-10	2.07727e-06	-2.17487	-6.68458e-10	1.5295e-05	-2.28798	-6.68458e-10
75305604	chr5:75305604:G:A	2.09626e-22	-9.12748e-10	-0.867134	5.74348e-06	-9.12748e-10	-1.15786	4.84767e-05	-9.12748e-10	-1.13442
75305770	chr5:75305770:T:C	5.09216e-23	-0.918045	-1.36413	9.24544e-07	-1.77597	-1.20842	9.17818e-06	-1.59512	-1.20356
75306874	chr5:75306874:C:A	0.000327575	39.9894	1.03643	5.10321e-07	-2.31355	-1.2651	4.68266e-06	-2.1993	-1.27234
75307073	chr5:75307073:T:C	3.97461e-22	1.12125	-1.34861	5.2562e-07	-2.185	-1.36411	3.97698e-06	-2.27485	-1.36013
75307154	chr5:75307154:C:T	5.08296e-23	-0.919765	-1.36422	9.35925e-07	-1.77489	-1.19725	9.29555e-06	-1.59389	-1.19208
75307654	chr5:75307654:G:A	2.20608e-05	39.5011	-1.1732	5.56943e-07	-2.1273	-1.36392	6.89932e-06	-1.73108	-1.353
75307742	chr5:75307742:C:G	1.64834e-22	-9.12748e-10	-1.10752	5.03703e-06	-9.12748e-10	-1.28911	4.16818e-05	-9.12748e-10	-1.28544
75307891	chr5:75307891:C:T	5.5992e-23	-0.823249	-1.364	8.9292e-07	-1.83248	-1.1867	8.79096e-06	-1.66043	-1.18135
75308085	chr5:75308085:C:A	1.96229e-22	-9.12748e-10	-0.933179	1.03961e-05	-9.12748e-10	-0.5645	8.58261e-05	-9.12748e-10	-0.563181
75308100	chr5:75308100:C:A	1.48843e-22	-9.12748e-10	-1.20957	4.69334e-06	-9.12748e-10	-1.35978	3.89166e-05	-9.12748e-10	-1.35408
75308250	chr5:75308250:G:A	7.44272e-22	-0.567386	0.967331	4.45944e-06	-1.12749	-0.283419	2.55715e-05	-1.49391	-0.28011
75308493	chr5:75308493:C:T	4.57098e-23	-1.02595	-1.3642	1.00388e-06	-1.70789	-1.19416	1.00712e-05	-1.51666	-1.18916
75308917	chr5:75308917:G:A	1.78493e-06	34.7625	1.05092	6.19144e-07	-2.3062	-1.07914	5.1563e-06	-2.29978	-1.07551
75309389	chr5:75309389:C:T	7.62423e-22	-0.49919	0.923231	5.01764e-06	-0.849624	-0.443344	2.81402e-05	-1.23199	-0.446318
75309395	chr5:75309395:G:A	6.63982e-06	36.3823	0.744866	7.5016e-07	-2.07537	-1.11803	9.41409e-06	-1.65885	-1.11444
75309442	chr5:75309442:T:C	1.39391e-22	-9.12748e-10	-1.27518	4.71686e-06	-9.12748e-10	-1.35478	3.88154e-05	-9.12748e-10	-1.35669
75310348	chr5:75310348:T:A	1.06335e-22	-0.189203	-1.35666	8.30049e-07	-1.98246	-1.10974	7.99902e-06	-1.83193	-1.10425
75310689	chr5:75310689:G:A	1.61322e-22	-9.12748e-10	-1.12906	4.78802e-06	-9.12748e-10	-1.33981	3.91868e-05	-9.12748e-10	-1.34716
75310695	chr5:75310695:T:C	3.81747e-22	-9.12748e-10	-0.267702	2.54441e-05	-9.12748e-10	0.330555	0.00023431	-9.12748e-10	0.441141
75311035	chr5:75311035:T:C	9.6778e-23	-0.282758	-1.35728	8.59353e-07	-1.94406	-1.11345	8.34326e-06	-1.7861	-1.10795
75311342	chr5:75311342:A:G	1.12241e-22	-0.143985	-1.34782	8.50606e-07	-2.00098	-1.06675	8.16907e-06	-1.85434	-1.06081
75311520	chr5:75311520:C:T	6.05291e-23	-0.837929	-1.27141	7.27516e-07	-1.91635	-1.30769	6.70825e-06	-1.81559	-1.29657
75311549	chr5:75311549:C:T	1.2781e-22	-9.12748e-10	-1.36192	4.76968e-06	-9.12748e-10	-1.34365	3.91714e-05	-9.12748e-10	-1.34756
75311606	chr5:75311606:C:A	1.61031e-22	-9.12748e-10	-1.13086	4.78508e-06	-9.12748e-10	-1.34042	3.9169e-05	-9.12748e-10	-1.34762
75312189	chr5:75312189:A:G	6.20114e-23	-0.832202	-1.25294	7.16207e-07	-1.91911	-1.32061	6.59327e-06	-1.81867	-1.31078
75312494	chr5:75312494:C:T	9.68152e-23	-0.282968	-1.35669	8.62515e-07	-1.94383	-1.11	8.37406e-06	-1.78584	-1.10452
75312516	chr5:75312516:T:C	9.98615e-23	-0.251661	-1.35702	8.4947e-07	-1.95709	-1.11198	8.2258e-06	-1.80178	-1.10645
75312676	chr5:75312676:A:G	9.87751e-23	-0.258153	-1.36146	8.26229e-07	-1.9544	-1.14241	8.00082e-06	-1.79845	-1.13751
75312907	chr5:75312907:C:T	5.32213e-05	40.2732	-1.06462	6.19097e-07	-2.09469	-1.29073	7.54504e-06	-1.65465	-1.33997
75313120	chr5:75313120:C:T	9.99135e-23	-0.251328	-1.35683	8.50238e-07	-1.9573	-1.11086	8.23318e-06	-1.80194	-1.1054
75313202	chr5:75313202:T:C	9.92017e-23	-0.264046	-1.35126	8.8077e-07	-1.95119	-1.08169	8.53948e-06	-1.79468	-1.07613
75313262	chr5:75313262:T:C	1.28342e-22	-9.12748e-10	-1.35776	5.53001e-06	-9.12748e-10	-1.19574	4.55298e-05	-9.12748e-10	-1.19714
75313469	chr5:75313469:T:G	1.88054e-23	-2.23841	-1.03991	6.4264e-07	-2.029	-1.3191	6.06769e-06	-1.90269	-1.30983
75313630	chr5:75313630:C:T	1.03074e-22	-0.219812	-1.3572	8.38195e-07	-1.96968	-1.11275	8.09354e-06	-1.81678	-1.10766
75313803	chr5:75313803:C:T	1.0185e-22	-0.233677	-1.35528	8.50786e-07	-1.9654	-1.10212	8.22679e-06	-1.81153	-1.09658
75313827	chr5:75313827:G:A	2.11822e-22	-9.12748e-10	-0.856713	5.76884e-06	-9.12748e-10	-1.15346	4.88139e-05	-9.12748e-10	-1.12749
75314228	chr5:75314228:C:T	1.69653e-23	-2.27073	-1.11056	6.74815e-07	-1.95703	-1.34221	6.43838e-06	-1.8179	-1.33533
75314468	chr5:75314468:A:C	1.0706e-21	1.09984	-0.33633	1.78038e-06	-2.17007	-0.15903	1.78867e-05	-2.05532	-0.0761269
75314761	chr5:75314761:T:C	9.84001e-23	-0.259595	-1.36382	8.02608e-07	-1.95406	-1.17176	7.8081e-06	-1.7936	-1.16674
75315293	chr5:75315293:G:A	1.99334e-23	-2.25424	-0.965825	6.84266e-07	-1.99815	-1.28719	6.51875e-06	-1.86573	-1.27509
75315491	chr5:75315491:T:G	2.11522e-22	-9.12748e-10	-0.858134	6.69055e-06	-9.12748e-10	-1.00523	5.53215e-05	-9.12748e-10	-1.00234
75315699	chr5:75315699:T:C	5.75945e-23	-0.897242	-1.26179	7.45963e-07	-1.88432	-1.31468	6.8992e-06	-1.77974	-1.30436
75315749	chr5:75315749:G:T	4.43807e-05	40.106	-1.07914	6.0612e-07	-2.10761	-1.29899	7.34112e-06	-1.67751	-1.34451
75316740	chr5:75316740:A:C	1.47569e-22	-9.12748e-10	-1.21816	4.697e-06	-9.12748e-10	-1.359	3.8612e-05	-9.12748e-10	-1.36194
75316891	chr5:75316891:A:T	7.32817e-23	-0.60075	-1.3174	1.23907e-06	-1.77342	-0.918153	1.23353e-05	-1.58581	-0.917224
75317056	chr5:75317056:A:G	7.7137e-23	-0.549041	-1.31784	1.20237e-06	-1.80207	-0.919561	1.19151e-05	-1.61908	-0.918611
75317068	chr5:75317068:G:A	0.000106932	40.9678	-1.06149	6.46873e-07	-2.05332	-1.28822	8.1012e-06	-1.58443	-1.33906
75317414	chr5:75317414:C:T	1.15707e-20	3.8032	-0.659436	6.21244e-07	-2.19161	-1.19035	4.84695e-06	-2.26728	-1.16988
75317594	chr5:75317594:A:G	1.4526e-22	-9.12748e-10	-1.23394	4.79457e-06	-9.12748e-10	-1.33844	3.94095e-05	-9.12748e-10	-1.3415
75317774	chr5:75317774:T:G	9.82422e-23	-0.277943	-1.34708	9.0157e-07	-1.94597	-1.06357	8.75249e-06	-1.78844	-1.05773
75317905	chr5:75317905:G:A	1.04326e-22	-0.21709	-1.34785	8.76175e-07	-1.9714	-1.06671	8.46276e-06	-1.8189	-1.06093
75317915	chr5:75317915:T:A	2.04684e-23	-2.25072	-0.942863	6.87855e-07	-2.00617	-1.27394	6.54973e-06	-1.87558	-1.2605
75318317	chr5:75318317:C:T	6.25962e-22	1.34279	-1.11596	5.36406e-07	-2.20036	-1.32843	4.23443e-06	-2.25877	-1.31349
75318461	chr5:75318461:T:C	8.76709e-23	-1.73887	-6.68458e-10	2.66858e-06	-1.92438	-6.68458e-10	2.00535e-05	-2.0171	-6.68458e-10
75318695	chr5:75318695:C:T	1.00596e-22	-0.253299	-1.34805	8.87426e-07	-1.95771	-1.06765	8.59615e-06	-1.80237	-1.06182
75319196	chr5:75319196:C:T	9.1185e-06	35.9967	1.44765	8.75271e-07	-2.03399	-1.00516	1.13736e-05	-1.56547	-1.01874
75319384	chr5:75319384:G:C	2.02188e-19	6.00449	-6.68458e-10	2.73336e-05	0.402188	-6.68458e-10	0.000287464	0.645593	-6.68458e-10
75320279	chr5:75320279:C:T	1.27535e-22	-9.12748e-10	-1.36407	4.87107e-06	-9.12748e-10	-1.32261	3.99221e-05	-9.12748e-10	-1.32857
75321018	chr5:75321018:T:C	6.46123e-06	34.9497	2.15019	1.06671e-06	-2.11739	-0.723959	1.29958e-05	-1.70792	-0.742957
75321221	chr5:75321221:T:C	9.72185e-23	-1.6355	-6.68458e-10	1.95497e-06	-2.23555	-6.68458e-10	1.57854e-05	-2.25642	-6.68458e-10
75321223	chr5:75321223:T:G	1.4203e-22	-9.12748e-10	-1.25642	4.67408e-06	-9.12748e-10	-1.3639	3.85254e-05	-9.12748e-10	-1.36419
75321437	chr5:75321437:G:A	0.00259406	41.6062	1.48886	5.69078e-07	-2.29921	-1.17045	5.39748e-06	-2.1491	-1.18047
75321775	chr5:75321775:G:GA	2.18068e-22	-9.12748e-10	-0.827654	6.77473e-06	-9.12748e-10	-0.992728	5.64091e-05	-9.12748e-10	-0.982874
75321845	chr5:75321845:C:T	1.07874e-22	-0.177555	-1.35394	8.40105e-07	-1.98452	-1.09564	8.08814e-06	-1.83555	-1.08956
75321887	chr5:75321887:G:C	1.14218e-22	-0.131778	-1.34257	8.83436e-07	-1.99397	-1.03589	8.50059e-06	-1.84561	-1.02976
75321986	chr5:75321986:A:G	9.87836e-23	-0.311942	-1.30759	1.1039e-06	-1.88631	-0.920765	1.0893e-05	-1.71459	-0.912792
75322056	chr5:75322056:T:C	2.1153e-22	-9.12748e-10	-0.858094	6.29201e-06	-9.12748e-10	-1.06665	5.15964e-05	-9.12748e-10	-1.07205
75322210	chr5:75322210:G:A	2.30313e-22	-0.773022	-6.68458e-10	2.44131e-06	-2.01339	-6.68458e-10	2.18046e-05	-1.93338	-6.68458e-10
75322728	chr5:75322728:G:A	1.30903e-21	-9.12748e-10	0.964577	2.48184e-05	-9.12748e-10	0.305658	0.000229492	-9.12748e-10	0.420364
75323307	chr5:75323307:C:T	1.89037e-08	32.5649	-1.29923	3.82442e-06	-0.415175	-1.14934	6.19746e-05	0.26753	-1.15631
75323814	chr5:75323814:C:T	3.90235e-06	34.4354	2.16028	1.02237e-06	-2.15974	-0.724064	1.20347e-05	-1.78514	-0.742575
75323920	chr5:75323920:T:C	1.31143e-22	-0.025944	-1.31023	9.38475e-07	-2.03058	-0.938847	8.98872e-06	-1.88924	-0.930298
75323980	chr5:75323980:A:G	1.05544e-22	-0.207156	-1.34617	9.12427e-07	-1.96357	-1.03401	8.79133e-06	-1.81036	-1.03138
75324014	chr5:75324014:T:C	1.27732e-22	-9.12748e-10	-1.36253	4.84137e-06	-9.12748e-10	-1.32873	4.06003e-05	-9.12748e-10	-1.31173
75324360	chr5:75324360:C:A	1.28044e-22	-9.12748e-10	-1.36009	5.45514e-06	-9.12748e-10	-1.20937	4.61919e-05	-9.12748e-10	-1.1827
75325087	chr5:75325087:C:T	1.42731e-21	-0.331102	1.38219	5.84847e-06	-0.982879	-0.156869	3.33637e-05	-1.34548	-0.162553
75325846	chr5:75325846:A:G	0.00253365	41.6363	1.43516	5.61702e-07	-2.29865	-1.18406	5.33663e-06	-2.14713	-1.19378
75326416	chr5:75326416:G:A	1.20303e-22	-0.0758998	-1.34655	8.31909e-07	-2.02701	-1.06295	7.94107e-06	-1.88687	-1.05659
75326521	chr5:75326521:C:T	5.68324e-22	-9.12748e-10	0.13023	2.82504e-05	-9.12748e-10	0.435182	0.000232389	-9.12748e-10	0.43291
75326852	chr5:75326852:A:G	1.43099e-22	-9.12748e-10	-1.24892	4.67667e-06	-9.12748e-10	-1.36334	3.8525e-05	-9.12748e-10	-1.3642
75326896	chr5:75326896:A:G	9.26836e-23	-0.374317	-1.30895	1.13179e-06	-1.88867	-0.89346	1.1034e-05	-1.72267	-0.891856
75327434	chr5:75327434:T:C	1.24126e-21	-9.12748e-10	0.911424	1.1794e-05	-9.12748e-10	-0.438339	9.68917e-05	-9.12748e-10	-0.44191
75327458	chr5:75327458:A:T	1.4616e-21	-9.12748e-10	1.07483	2.68891e-05	-9.12748e-10	0.385791	0.000248655	-9.12748e-10	0.500562
75327647	chr5:75327647:T:C	1.71459e-22	-9.12748e-10	-1.06811	5.12662e-06	-9.12748e-10	-1.27148	4.21206e-05	-9.12748e-10	-1.27497
75327909	chr5:75327909:A:G	1.39173e-22	-9.12748e-10	-1.27674	4.71131e-06	-9.12748e-10	-1.35596	3.8783e-05	-9.12748e-10	-1.35752
75327971	chr5:75327971:T:C	1.47835e-22	-9.12748e-10	-1.21636	6.57603e-06	-9.12748e-10	-1.0225	5.45026e-05	-9.12748e-10	-1.01726
75328124	chr5:75328124:G:A	2.95004e-23	-1.48055	-1.3475	1.49647e-05	0.82668	-1.02691	0.000133988	0.918631	-1.03638
75328164	chr5:75328164:G:T	1.91726e-20	4.19365	-0.54487	6.32388e-07	-2.23276	-1.13142	5.03585e-06	-2.29285	-1.10607
75328409	chr5:75328409:G:A	3.42395e-16	10.8781	2.56087	9.69897e-06	0.252061	-0.88597	4.96193e-05	-0.207395	-0.903729
75328657	chr5:75328657:T:C	0.235764	46.0163	1.58833	4.88904e-07	-2.31412	-1.3074	4.39726e-06	-2.21966	-1.31486
75328659	chr5:75328659:C:T	8.2959e-23	-1.79411	-6.68458e-10	2.19741e-06	-2.11865	-6.68458e-10	1.79129e-05	-2.12998	-6.68458e-10
75329124	chr5:75329124:G:C	1.2123e-22	-0.0830636	-1.3317	8.94296e-07	-2.01424	-1.0034	8.54128e-06	-1.87157	-0.999025
75329393	chr5:75329393:T:C	1.72776e-22	-9.12748e-10	-1.06046	1.04178e-05	-9.12748e-10	-0.562408	9.33142e-05	-9.12748e-10	-0.479532
75329435	chr5:75329435:A:C	1.32167e-22	-9.12748e-10	-1.3284	5.03087e-06	-9.12748e-10	-1.29033	4.2262e-05	-9.12748e-10	-1.27161
75329687	chr5:75329687:G:A	7.43999e-10	27.9281	0.102531	9.01432e-07	-1.67675	-1.33295	1.19545e-05	-1.19769	-1.33671
75329965	chr5:75329965:A:G	1.61778e-22	-9.12748e-10	-1.12624	8.06584e-06	-9.12748e-10	-0.81829	6.64201e-05	-9.12748e-10	-0.819505
75330140	chr5:75330140:A:G	1.53387e-22	-9.12748e-10	-1.1795	5.18665e-06	-9.12748e-10	-1.25984	4.32086e-05	-9.12748e-10	-1.24946
75330257	chr5:75330257:T:C	0.354162	46.4076	1.60399	4.91445e-07	-2.31109	-1.30525	4.47132e-06	-2.205	-1.31282
75330723	chr5:75330723:C:T	1.41113e-22	0.0872674	-1.35017	7.82592e-07	-2.07735	-1.07372	7.34833e-06	-1.95125	-1.06978
75331576	chr5:75331576:C:T	1.2771e-22	-9.12748e-10	-1.3627	5.1121e-06	-9.12748e-10	-1.27432	4.20016e-05	-9.12748e-10	-1.2778
75332189	chr5:75332189:G:C	9.59267e-10	28.16	0.12468	9.34517e-07	-1.64407	-1.32958	1.25205e-05	-1.15454	-1.3336
75332487	chr5:75332487:A:G	1.5696e-22	-9.12748e-10	-1.15647	7.7507e-06	-9.12748e-10	-0.858144	6.37829e-05	-9.12748e-10	-0.860019
75332672	chr5:75332672:C:A	1.20778e-09	28.1673	0.34775	9.78359e-07	-1.64185	-1.28596	1.30961e-05	-1.15089	-1.2923
75333513	chr5:75333513:G:A	1.46118e-22	-9.12748e-10	-1.22805	4.76155e-06	-9.12748e-10	-1.34536	3.93407e-05	-9.12748e-10	-1.34325
75333926	chr5:75333926:G:A	1.10213e-22	-0.178455	-1.33159	9.29012e-07	-1.97654	-1.00302	8.94348e-06	-1.82592	-0.998662
75334012	chr5:75334012:CA:C	1.68277e-20	4.23422	-0.715898	5.57682e-07	-2.1488	-1.34109	4.19912e-06	-2.23717	-1.34346
75334081	chr5:75334081:G:A	1.3171e-22	-9.12748e-10	-1.33186	5.3863e-06	-9.12748e-10	-1.22207	4.4346e-05	-9.12748e-10	-1.22348
75334364	chr5:75334364:C:T	6.08858e-10	27.7007	0.129456	8.79932e-07	-1.70598	-1.32786	1.15607e-05	-1.23621	-1.33168
75334509	chr5:75334509:A:G	1.49041e-22	-9.12748e-10	-1.20824	8.29309e-06	-9.12748e-10	-0.790505	6.53548e-05	-9.12748e-10	-0.835674
75334794	chr5:75334794:C:T	2.66245e-23	-2.11072	-0.819909	6.31522e-07	-2.18365	-1.1819	5.60063e-06	-2.11029	-1.18234
75335004	chr5:75335004:G:A	2.13794e-11	25.6938	-1.21278	0.000125138	2.46935	-0.545864	0.00228193	3.24535	-0.52808
75335104	chr5:75335104:C:T	3.25462e-22	-0.427214	-6.68458e-10	2.13924e-06	-2.14548	-6.68458e-10	1.82027e-05	-2.11393	-6.68458e-10
75335246	chr5:75335246:G:T	3.25391e-21	2.9691	-1.09395	4.78348e-07	-2.31776	-1.32558	4.01665e-06	-2.31604	-1.30901
75335271	chr5:75335271:A:C	5.0038e-23	-2.29968	-6.68458e-10	2.56629e-06	-1.96347	-6.68458e-10	1.91457e-05	-2.06343	-6.68458e-10
75335314	chr5:75335314:C:T	4.21937e-20	4.99909	-0.561525	5.99644e-07	-2.2619	-1.15544	4.85417e-06	-2.30501	-1.13065
75335437	chr5:75335437:A:G	5.39279e-20	5.09802	-0.415082	6.42436e-07	-2.27016	-1.07826	5.24286e-06	-2.30901	-1.04963
75335676	chr5:75335676:C:T	3.39601e-19	7.40737	-0.884304	7.24987e-07	-1.87698	-1.35055	5.73124e-06	-1.92103	-1.34854
75336022	chr5:75336022:T:C	1.28772e-22	-9.12748e-10	-1.35441	5.25916e-06	-9.12748e-10	-1.24596	4.21867e-05	-9.12748e-10	-1.2734
75336669	chr5:75336669:C:T	1.38186e-22	-9.12748e-10	-1.28386	4.8261e-06	-9.12748e-10	-1.33189	4.0276e-05	-9.12748e-10	-1.31975
75337439	chr5:75337439:G:A	2.09779e-22	-0.866407	-6.68458e-10	2.05867e-06	-2.18387	-6.68458e-10	1.79541e-05	-2.12769	-6.68458e-10
75337533	chr5:75337533:G:A	1.27555e-22	-9.12748e-10	-1.36391	5.00104e-06	-9.12748e-10	-1.29628	4.03952e-05	-9.12748e-10	-1.31679
75337715	chr5:75337715:G:A	1.33189e-22	-9.12748e-10	-1.32069	4.9801e-06	-9.12748e-10	-1.30048	4.17626e-05	-9.12748e-10	-1.2835
75337891	chr5:75337891:G:A	1.35515e-22	-9.12748e-10	-1.30338	4.8929e-06	-9.12748e-10	-1.31814	4.09298e-05	-9.12748e-10	-1.30365
75337901	chr5:75337901:C:T	1.36202e-22	-9.12748e-10	-1.29832	4.87232e-06	-9.12748e-10	-1.32236	4.07319e-05	-9.12748e-10	-1.30849
75339703	chr5:75339703:C:T	1.43026e-22	-9.12748e-10	-1.24944	4.73028e-06	-9.12748e-10	-1.35194	3.89711e-05	-9.12748e-10	-1.35268
75340203	chr5:75340203:T:C	1.29992e-22	-9.12748e-10	-1.34499	5.17676e-06	-9.12748e-10	-1.26175	4.36022e-05	-9.12748e-10	-1.2404
75340659	chr5:75340659:C:A	0.0431772	45.9876	-0.0804578	4.71478e-07	-2.30231	-1.3555	4.38359e-06	-2.18507	-1.35257
75341744	chr5:75341744:GGAATTTTTTT:G	1.45657e-22	-9.12748e-10	-1.23121	4.75772e-06	-9.12748e-10	-1.34616	3.92977e-05	-9.12748e-10	-1.34434
75341886	chr5:75341886:A:T	0.245868	45.6217	2.02493	5.28057e-07	-2.31793	-1.22655	4.66879e-06	-2.23878	-1.23582
75342143	chr5:75342143:T:C	1.30311e-22	-9.12748e-10	-1.34253	5.14861e-06	-9.12748e-10	-1.2672	4.33368e-05	-9.12748e-10	-1.2465
75343353	chr5:75343353:A:G	0.00261815	44.0854	-0.981133	5.97005e-07	-2.14102	-1.28074	6.81398e-06	-1.7633	-1.33322
75343434	chr5:75343434:T:G	0.0195433	45.3885	-0.274078	4.81586e-07	-2.31337	-1.32323	4.37503e-06	-2.22153	-1.31807
75343444	chr5:75343444:C:T	1.30903e-22	-9.12748e-10	-1.33801	4.85646e-06	-9.12748e-10	-1.32562	3.94644e-05	-9.12748e-10	-1.34011
75343719	chr5:75343719:CTTGTA:C	0.0134148	44.8682	-0.130003	5.04047e-07	-2.2381	-1.35291	5.07152e-06	-2.043	-1.34886
75344665	chr5:75344665:C:T	0.0245903	45.5485	-0.204343	4.76747e-07	-2.31138	-1.33532	4.35192e-06	-2.21399	-1.33089
75344800	chr5:75344800:G:A	6.38576e-23	-2.05581	-6.68458e-10	1.83975e-06	-2.2963	-6.68458e-10	1.4931e-05	-2.31207	-6.68458e-10
75345001	chr5:75345001:G:C	1.04836e-22	-0.300139	-1.25993	1.18581e-06	-1.92724	-0.808253	1.1612e-05	-1.76365	-0.799817
75345735	chr5:75345735:G:A	5.03839e-20	5.09972	-0.48475	6.18219e-07	-2.27055	-1.1163	5.0401e-06	-2.30914	-1.08894
75345882	chr5:75345882:G:A	8.67508e-22	1.22254	-0.669381	1.84942e-06	-1.00614	-1.28491	1.09271e-05	-1.33612	-1.28814
75346583	chr5:75346583:G:A	1.90911e-22	-9.12748e-10	-0.960653	5.82261e-06	-9.12748e-10	-1.14418	4.77636e-05	-9.12748e-10	-1.14924
75346607	chr5:75346607:T:C	1.29235e-22	-9.12748e-10	-1.35083	5.25524e-06	-9.12748e-10	-1.2467	4.43275e-05	-9.12748e-10	-1.2239
75347030	chr5:75347030:A:T	3.06212e-23	-2.13066	-0.660106	6.41089e-07	-2.26465	-1.08587	5.83374e-06	-2.16246	-1.08939
75347845	chr5:75347845:T:C	1.54983e-20	3.78482	-0.348801	7.24106e-07	-2.19355	-1.03519	5.76373e-06	-2.26169	-1.00223
75348247	chr5:75348247:A:T	1.09937e-21	-9.12748e-10	0.790028	1.08734e-05	-9.12748e-10	-0.519607	8.93312e-05	-9.12748e-10	-0.523154
75348856	chr5:75348856:G:T	2.99828e-10	28.186	-1.06428	1.06911e-06	-1.54317	-1.29593	1.44776e-05	-1.04971	-1.29319
75348881	chr5:75348881:T:G	0.00703758	44.823	-0.729954	4.6337e-07	-2.31326	-1.36189	4.24673e-06	-2.21294	-1.35641
75349298	chr5:75349298:G:A	5.01266e-22	-9.12748e-10	0.004676	1.13824e-05	-9.12748e-10	-0.473861	9.74441e-05	-9.12748e-10	-0.436225
75349447	chr5:75349447:A:G	3.55452e-20	4.8078	-0.541695	6.16861e-07	-2.24372	-1.14532	4.95385e-06	-2.29528	-1.12006
75349456	chr5:75349456:C:A	4.59818e-22	-9.12748e-10	-0.0816309	7.79618e-06	-9.12748e-10	-0.852294	6.5192e-05	-9.12748e-10	-0.838168
75350430	chr5:75350430:T:A	1.21818e-22	-0.307436	-1.10249	1.6194e-06	-1.92314	-0.500735	1.59121e-05	-1.7587	-0.48972
75351053	chr5:75351053:C:T	3.18543e-20	4.71414	-0.557676	6.18334e-07	-2.23347	-1.15318	4.94202e-06	-2.28941	-1.12832
75352156	chr5:75352156:C:G	1.30193e-22	-9.12748e-10	-1.34344	5.15995e-06	-9.12748e-10	-1.265	4.34369e-05	-9.12748e-10	-1.24419
75352671	chr5:75352671:G:T	2.04983e-09	28.2456	0.798454	1.11648e-06	-1.62472	-1.17103	1.50321e-05	-1.13011	-1.1752
75353460	chr5:75353460:C:T	3.40216e-21	1.9197	-6.68458e-10	1.90792e-06	-2.25992	-6.68458e-10	1.62525e-05	-2.22726	-6.68458e-10
75353523	chr5:75353523:T:C	2.02505e-22	-9.12748e-10	-0.901698	6.39147e-06	-9.12748e-10	-1.05096	5.29693e-05	-9.12748e-10	-1.04579
75353673	chr5:75353673:C:T	2.99885e-10	28.2795	-1.15754	1.17546e-06	-1.50568	-1.23859	1.60779e-05	-1.00243	-1.23563
75355259	chr5:75355259:A:G	0.0192618	45.8371	-0.73712	1.14176e-06	-1.62346	-1.14989	1.54075e-05	-1.04201	-1.23864
75355731	chr5:75355731:C:G	1.4044e-22	-9.12748e-10	-1.26768	5.94449e-06	-9.12748e-10	-1.12346	4.93864e-05	-9.12748e-10	-1.11583
75356039	chr5:75356039:G:A	1.48049e-19	6.5489	-0.856058	8.68593e-07	-1.6905	-1.3563	6.85069e-06	-1.73644	-1.35471
75356084	chr5:75356084:G:A	0.00250155	44.0096	-0.950883	6.01002e-07	-2.14577	-1.26931	6.80451e-06	-1.77174	-1.32618
75356234	chr5:75356234:C:T	2.80863e-21	1.72799	-6.68458e-10	4.10001e-06	-1.49494	-6.68458e-10	3.56471e-05	-1.44184	-6.68458e-10
75356374	chr5:75356374:A:G	2.88763e-22	-0.546854	-6.68458e-10	2.50261e-06	-1.98859	-6.68458e-10	2.2275e-05	-1.91204	-6.68458e-10
75356501	chr5:75356501:T:G	1.71152e-22	-9.12748e-10	-1.06991	4.92336e-06	-9.12748e-10	-1.31194	4.16208e-05	-9.12748e-10	-1.2869
75356904	chr5:75356904:A:G	1.28193e-22	-9.12748e-10	-1.35892	4.89123e-06	-9.12748e-10	-1.31848	4.06404e-05	-9.12748e-10	-1.31074
75358954	chr5:75358954:A:T	1.00425e-22	-0.366216	-1.23683	1.2878e-06	-1.89669	-0.756305	1.26995e-05	-1.7273	-0.746641
75359626	chr5:75359626:C:T	1.04438e-22	-0.327035	-1.23683	1.26491e-06	-1.91462	-0.756305	1.24325e-05	-1.74855	-0.746641
75359673	chr5:75359673:T:G	2.22361e-23	-2.0372	-1.07354	5.28648e-07	-2.23449	-1.30887	4.62686e-06	-2.17331	-1.31031
75359901	chr5:75359901:C:T	0.0260848	45.7322	-0.329054	4.91405e-07	-2.3048	-1.31162	4.55734e-06	-2.19272	-1.30605
75360726	chr5:75360726:AAAATGGATTTTTAAATT:A	9.60775e-23	-0.386241	-1.26106	1.22973e-06	-1.88868	-0.810452	1.21342e-05	-1.71779	-0.801692
75360766	chr5:75360766:T:C	1.41083e-22	-9.12748e-10	-1.26311	4.82118e-06	-9.12748e-10	-1.33291	4.01645e-05	-9.12748e-10	-1.32252
75360839	chr5:75360839:T:C	1.29704e-22	-9.12748e-10	-1.34721	5.34689e-06	-9.12748e-10	-1.22941	4.27436e-05	-9.12748e-10	-1.26029
75361455	chr5:75361455:T:C	3.27936e-22	-0.419642	-6.68458e-10	2.17524e-06	-2.12879	-6.68458e-10	1.85056e-05	-2.09743	-6.68458e-10
75361459	chr5:75361459:T:A	1.29255e-22	-9.12748e-10	-1.35068	5.25283e-06	-9.12748e-10	-1.24716	4.43063e-05	-9.12748e-10	-1.22438
75361827	chr5:75361827:C:G	1.53718e-22	-9.12748e-10	-1.17734	4.85993e-06	-9.12748e-10	-1.3249	4.01797e-05	-9.12748e-10	-1.32214
75362219	chr5:75362219:A:C	1.27536e-22	-9.12748e-10	-1.36406	4.75608e-06	-9.12748e-10	-1.3465	3.87857e-05	-9.12748e-10	-1.35745
75362350	chr5:75362350:A:AAC	1.93491e-20	4.08482	-0.426877	7.08917e-07	-2.16675	-1.08319	5.56281e-06	-2.24498	-1.05442
75362479	chr5:75362479:A:G	1.3462e-21	1.60997	-0.617388	1.4203e-06	-1.28837	-1.26669	8.75561e-06	-1.57603	-1.26978
75363274	chr5:75363274:A:G	1.8614e-20	4.06137	-0.442163	7.04184e-07	-2.1653	-1.09134	5.51962e-06	-2.24398	-1.06321
75363386	chr5:75363386:C:G	1.34764e-22	-9.12748e-10	-1.30893	4.7138e-06	-9.12748e-10	-1.35543	3.9099e-05	-9.12748e-10	-1.34941
75363514	chr5:75363514:G:A	1.27526e-22	-9.12748e-10	-1.36414	5.04602e-06	-9.12748e-10	-1.28733	4.20124e-05	-9.12748e-10	-1.27754
75363515	chr5:75363515:A:G	1.27523e-22	-9.12748e-10	-1.36416	5.05051e-06	-9.12748e-10	-1.28644	4.20523e-05	-9.12748e-10	-1.27659
75363536	chr5:75363536:A:G	1.40702e-22	-9.12748e-10	-1.26582	4.72587e-06	-9.12748e-10	-1.35288	3.89042e-05	-9.12748e-10	-1.3544
75363762	chr5:75363762:C:T	3.28632e-20	4.80708	-0.619431	5.91992e-07	-2.2486	-1.18159	4.74848e-06	-2.29816	-1.15951
75364160	chr5:75364160:G:GA	1.20512e-13	19.3026	-6.68458e-10	2.71093e-05	0.39395	-6.68458e-10	0.000431596	1.05199	-6.68458e-10
75364186	chr5:75364186:T:C	1.34426e-22	-9.12748e-10	-1.31145	7.43117e-06	-9.12748e-10	-0.900245	6.3765e-05	-9.12748e-10	-0.8603
75364239	chr5:75364239:A:ATTG	3.29849e-11	25.0402	-0.125559	9.33044e-06	-0.041924	-0.630722	0.000192207	0.934056	-0.690988
75364531	chr5:75364531:T:C	2.03711e-09	26.6459	2.39195	2.71387e-06	-1.47101	-0.436541	3.85327e-05	-0.883555	-0.480442
75364930	chr5:75364930:C:G	6.97284e-23	-1.96785	-6.68458e-10	1.53532e-05	-0.174601	-6.68458e-10	9.90693e-05	-0.419684	-6.68458e-10
75364994	chr5:75364994:A:C	1.29273e-22	-9.12748e-10	-1.35054	5.18811e-06	-9.12748e-10	-1.25956	4.38187e-05	-9.12748e-10	-1.23544
75366167	chr5:75366167:C:CT	2.2515e-22	0.0963508	-0.892043	1.98421e-06	-2.07386	-0.146844	1.88848e-05	-1.94256	-0.134584
75366357	chr5:75366357:A:G	1.36857e-22	-9.12748e-10	-1.29353	4.67389e-06	-9.12748e-10	-1.36394	3.86417e-05	-9.12748e-10	-1.36117
75366624	chr5:75366624:C:G	7.60833e-21	3.31289	-0.588356	7.54783e-07	-2.02171	-1.16554	5.68293e-06	-2.13718	-1.14086
75366709	chr5:75366709:C:G	1.44587e-22	-9.12748e-10	-1.23858	5.67606e-06	-9.12748e-10	-1.16967	4.71067e-05	-9.12748e-10	-1.16309
75366845	chr5:75366845:C:G	1.27986e-22	-9.12748e-10	-1.36054	5.2024e-06	-9.12748e-10	-1.25681	4.27692e-05	-9.12748e-10	-1.25969
75367027	chr5:75367027:A:G	1.82022e-21	2.34128	-1.04703	5.06973e-07	-2.29466	-1.29056	4.47757e-06	-2.24387	-1.27255
75367385	chr5:75367385:C:T	1.32446e-22	-9.12748e-10	-1.32628	4.70303e-06	-9.12748e-10	-1.35772	3.87559e-05	-9.12748e-10	-1.35822
75367398	chr5:75367398:T:C	2.05257e-22	0.259199	-1.1474	1.52049e-06	-1.12886	-1.35803	8.85902e-06	-1.47881	-1.35526
75367631	chr5:75367631:T:C	1.28493e-22	-9.12748e-10	-1.35658	5.23285e-06	-9.12748e-10	-1.25097	4.30229e-05	-9.12748e-10	-1.25377
75367632	chr5:75367632:G:T	1.28359e-22	-9.12748e-10	-1.35763	5.21089e-06	-9.12748e-10	-1.25518	4.28437e-05	-9.12748e-10	-1.25795
75367911	chr5:75367911:C:T	1.59018e-21	-9.12748e-10	1.15914	1.37582e-05	-9.12748e-10	-0.28429	0.000113282	-9.12748e-10	-0.285623
75368369	chr5:75368369:T:C	2.41638e-21	-9.12748e-10	1.57756	1.8255e-05	-9.12748e-10	-0.00148981	0.000150222	-9.12748e-10	-0.00339195
75368453	chr5:75368453:G:A	1.276e-22	-9.12748e-10	-1.36356	5.16862e-06	-9.12748e-10	-1.26332	4.15494e-05	-9.12748e-10	-1.28862
75369099	chr5:75369099:A:G	1.86164e-22	-9.12748e-10	-0.985832	6.06159e-06	-9.12748e-10	-1.10396	4.96054e-05	-9.12748e-10	-1.1114
75369174	chr5:75369174:C:G	1.3874e-22	-9.12748e-10	-1.27986	5.43922e-06	-9.12748e-10	-1.21229	4.5072e-05	-9.12748e-10	-1.20724
75369851	chr5:75369851:T:C	1.97279e-23	-2.30429	-0.926141	1.25121e-06	-1.32113	-1.36069	1.47767e-05	-0.959658	-1.3628
75370035	chr5:75370035:G:C	1.69964e-19	7.16684	-1.33596	8.32578e-07	-1.92064	-1.16851	6.64541e-06	-1.94181	-1.17977
75370333	chr5:75370333:C:T	5.6978e-22	-9.12748e-10	0.132789	9.09486e-06	-9.12748e-10	-0.698219	7.5987e-05	-9.12748e-10	-0.684942
75371899	chr5:75371899:C:T	9.02708e-23	-1.70965	-6.68458e-10	1.92055e-06	-2.25332	-6.68458e-10	1.5821e-05	-2.25417	-6.68458e-10
75372533	chr5:75372533:T:A	2.01781e-21	-9.12748e-10	1.39731	1.59703e-05	-9.12748e-10	-0.1352	0.000131393	-9.12748e-10	-0.137312
75372764	chr5:75372764:C:T	2.4555e-20	4.48419	-0.587983	6.10043e-07	-2.23401	-1.16614	4.87855e-06	-2.28759	-1.14307
75373860	chr5:75373860:G:C	4.98243e-23	-2.30396	-6.68458e-10	3.86845e-06	-1.55307	-6.68458e-10	2.93225e-05	-1.63715	-6.68458e-10
75374666	chr5:75374666:A:C	1.9285e-21	-9.12748e-10	1.35204	1.56837e-05	-9.12748e-10	-0.153304	0.000129221	-9.12748e-10	-0.153982
75374726	chr5:75374726:C:T	1.49315e-22	-9.12748e-10	-1.2064	4.8055e-06	-9.12748e-10	-1.33617	3.97288e-05	-9.12748e-10	-1.33343
75375850	chr5:75375850:A:T	1.27734e-22	-9.12748e-10	-1.36251	5.16876e-06	-9.12748e-10	-1.2633	4.36853e-05	-9.12748e-10	-1.23849
75375871	chr5:75375871:T:A	1.27515e-22	-9.12748e-10	-1.36423	5.0261e-06	-9.12748e-10	-1.29128	4.13338e-05	-9.12748e-10	-1.29382
75377847	chr5:75377847:C:T	1.2867e-22	-9.12748e-10	-1.35521	4.67643e-06	-9.12748e-10	-1.36339	3.85734e-05	-9.12748e-10	-1.36294
75377882	chr5:75377882:A:G	4.60546e-17	12.5854	-1.15253	5.90065e-07	-2.08384	-1.34961	6.62438e-06	-1.78796	-1.33678
75379099	chr5:75379099:T:C	2.54485e-12	22.6955	-0.342863	2.36893e-06	-1.09813	-0.945358	4.38326e-05	-0.238409	-0.996717
75379139	chr5:75379139:G:A	1.27602e-22	-9.12748e-10	-1.36354	5.33634e-06	-9.12748e-10	-1.23139	4.27394e-05	-9.12748e-10	-1.26038
75379150	chr5:75379150:T:C	2.26198e-11	23.266	1.2714	1.09009e-06	-1.98214	-0.837522	1.3339e-05	-1.55392	-0.870892
75379251	chr5:75379251:T:C	3.83048e-13	21.6684	-1.20947	1.93247e-06	-1.12938	-1.11775	3.55727e-05	-0.231668	-1.21226
75380458	chr5:75380458:T:A	2.86137e-22	0.674477	-1.23047	1.35847e-06	-1.26651	-1.33305	8.14272e-06	-1.59174	-1.32664
75380998	chr5:75380998:T:G	2.04543e-23	-1.83668	-1.35759	5.89183e-07	-2.2998	-1.13515	5.10536e-06	-2.24542	-1.13979
75382158	chr5:75382158:A:C	1.29001e-22	-9.12748e-10	-1.35264	4.93704e-06	-9.12748e-10	-1.30916	4.06336e-05	-9.12748e-10	-1.31091
75382272	chr5:75382272:G:A	1.27573e-22	-9.12748e-10	-1.36377	5.07895e-06	-9.12748e-10	-1.28082	4.17829e-05	-9.12748e-10	-1.28302
75383112	chr5:75383112:G:A	8.83843e-11	24.3073	1.59293	9.44998e-07	-1.88691	-1.07559	1.185e-05	-1.44224	-1.10094
75383702	chr5:75383702:C:CAATT	2.1849e-22	0.429843	-1.25556	1.67041e-06	-1.08832	-1.30454	9.74693e-06	-1.43923	-1.29933
75384406	chr5:75384406:A:T	2.3074e-22	-9.12748e-10	-0.77117	6.51855e-06	-9.12748e-10	-1.03128	5.60346e-05	-9.12748e-10	-0.989534
75385948	chr5:75385948:T:C	8.57893e-11	24.1703	1.70015	9.64083e-07	-1.90609	-1.03642	1.19987e-05	-1.46872	-1.06198
75386149	chr5:75386149:G:T	1.27606e-22	-9.12748e-10	-1.36352	4.93495e-06	-9.12748e-10	-1.30959	4.05902e-05	-9.12748e-10	-1.31198
75386316	chr5:75386316:C:CCAAA	2.76787e-22	0.342138	-0.93135	1.71853e-06	-1.00345	-1.36101	9.74939e-06	-1.37585	-1.36245
75386649	chr5:75386649:T:C	1.42383e-22	-1.25394	-6.68458e-10	1.80531e-06	-2.31519	-6.68458e-10	1.48837e-05	-2.31524	-6.68458e-10
75386775	chr5:75386775:A:T	6.65077e-21	2.59003	-6.68458e-10	3.51805e-06	-1.64802	-6.68458e-10	3.17542e-05	-1.55748	-6.68458e-10
75386786	chr5:75386786:C:T	2.9995e-22	-0.508845	-6.68458e-10	2.09463e-06	-2.16655	-6.68458e-10	1.77707e-05	-2.13795	-6.68458e-10
75386988	chr5:75386988:T:C	1.8437e-22	0.30417	-1.29969	1.67631e-06	-1.11542	-1.27391	9.86669e-06	-1.46224	-1.2641
75387075	chr5:75387075:G:A	3.40205e-12	24.0067	-1.36377	3.44288e-05	1.77389	-1.14093	0.00059474	2.51077	-1.13815
75387079	chr5:75387079:A:G	7.25947e-11	24.0928	1.61069	9.28405e-07	-1.9147	-1.06551	1.14987e-05	-1.48342	-1.08985
75387481	chr5:75387481:C:T	1.92806e-21	2.68809	-1.33628	7.33554e-07	-1.85655	-1.35923	6.65802e-06	-1.75607	-1.36361
75387630	chr5:75387630:T:C	5.47613e-12	24.424	-1.305	3.54234e-05	1.95454	-1.29309	0.000625544	2.71359	-1.29047
75387821	chr5:75387821:T:C	1.93913e-12	22.3703	-0.28953	2.33148e-06	-1.15132	-0.908108	4.23806e-05	-0.307424	-0.961389
75388094	chr5:75388094:C:A	1.38901e-22	-9.12748e-10	-1.2787	4.70957e-06	-9.12748e-10	-1.35633	3.87738e-05	-9.12748e-10	-1.35776
75388836	chr5:75388836:G:C	4.91124e-23	-2.31835	-6.68458e-10	3.05569e-06	-1.78892	-6.68458e-10	2.36748e-05	-1.85109	-6.68458e-10
75389358	chr5:75389358:A:G	1.35002e-22	-9.12748e-10	-1.30717	4.74991e-06	-9.12748e-10	-1.3478	3.9453e-05	-9.12748e-10	-1.3404
75389695	chr5:75389695:A:G	2.2612e-12	22.7718	-0.537349	1.78987e-06	-1.14616	-1.17762	3.29511e-05	-0.311419	-1.20906
75390517	chr5:75390517:T:A	2.48503e-22	-9.12748e-10	-0.697008	6.92188e-06	-9.12748e-10	-0.97124	5.99672e-05	-9.12748e-10	-0.921706
75391015	chr5:75391015:C:G	2.16515e-22	0.448594	-1.28339	1.70461e-06	-1.09975	-1.27284	9.96431e-06	-1.4492	-1.2673
75391106	chr5:75391106:A:C	1.7073e-12	23.2725	-1.31901	2.62974e-05	1.50263	-1.13908	0.000451843	2.21562	-1.11779
75391427	chr5:75391427:C:T	1.54541e-10	25.178	1.28101	9.94856e-07	-1.74591	-1.16517	1.31368e-05	-1.25383	-1.18626
75391764	chr5:75391764:T:C	2.41394e-22	0.562965	-1.289	1.52637e-06	-1.19814	-1.28489	9.06146e-06	-1.53529	-1.27618
75392740	chr5:75392740:C:T	2.61135e-22	0.652753	-1.30018	1.46334e-06	-1.25289	-1.27231	8.77092e-06	-1.58095	-1.26312
75392766	chr5:75392766:G:C	1.27515e-22	-9.12748e-10	-1.36423	5.00701e-06	-9.12748e-10	-1.29509	4.28744e-05	-9.12748e-10	-1.25723
75392863	chr5:75392863:A:G	8.85279e-12	22.297	1.30225	6.89206e-07	-2.12415	-1.154	7.67242e-06	-1.8007	-1.17717
75393424	chr5:75393424:T:C	1.68458e-05	39.1517	-1.09351	5.60682e-07	-2.17325	-1.31128	6.32989e-06	-1.81848	-1.35175
75394251	chr5:75394251:T:C	3.21443e-21	3.21486	-1.35192	7.77214e-07	-1.98498	-1.17299	5.66614e-06	-2.11286	-1.16814
75394479	chr5:75394479:A:T	3.96333e-13	20.1401	0.352953	1.21533e-06	-1.74097	-0.969944	1.72512e-05	-1.16789	-0.999728
75394852	chr5:75394852:T:C	1.32051e-22	-9.12748e-10	-1.32927	4.69083e-06	-9.12748e-10	-1.36032	3.85431e-05	-9.12748e-10	-1.36373
75395765	chr5:75395765:G:A	1.80008e-22	-9.12748e-10	-1.01946	9.32821e-06	-9.12748e-10	-0.672884	7.67424e-05	-9.12748e-10	-0.675049
75395898	chr5:75395898:AC:A	3.1985e-22	-9.12748e-10	-0.444609	8.6968e-06	-9.12748e-10	-0.742973	7.39349e-05	-9.12748e-10	-0.712319
75396352	chr5:75396352:T:A	2.41944e-22	0.569522	-1.29328	1.52183e-06	-1.20564	-1.28037	9.05312e-06	-1.54097	-1.27142
75396764	chr5:75396764:G:A	1.33052e-22	-9.12748e-10	-1.32172	5.78114e-06	-9.12748e-10	-1.15133	4.75041e-05	-9.12748e-10	-1.15469
75396951	chr5:75396951:A:G	2.40786e-11	25.6994	-1.09953	1.04994e-06	-1.7985	-1.0587	1.2446e-05	-1.33764	-1.15647
75397474	chr5:75397474:G:A	1.9624e-22	-9.12748e-10	-0.933121	5.882e-06	-9.12748e-10	-1.13403	4.87078e-05	-9.12748e-10	-1.12966
75397613	chr5:75397613:G:T	5.12983e-23	-2.2748	-6.68458e-10	2.75121e-06	-1.89389	-6.68458e-10	2.29719e-05	-1.88123	-6.68458e-10
75397721	chr5:75397721:T:G	3.6345e-22	-0.31682	-6.68458e-10	2.2102e-06	-2.11284	-6.68458e-10	1.8862e-05	-2.07835	-6.68458e-10
75399718	chr5:75399718:TGAAA:T	3.40731e-22	-0.381367	-6.68458e-10	2.6314e-06	-1.93841	-6.68458e-10	2.33503e-05	-1.8649	-6.68458e-10
75399911	chr5:75399911:G:C	1.27907e-22	-9.12748e-10	-1.36116	5.05989e-06	-9.12748e-10	-1.28458	4.16025e-05	-9.12748e-10	-1.28734
75400114	chr5:75400114:G:C	7.27874e-23	-1.92492	-6.68458e-10	1.7267e-05	-0.0571314	-6.68458e-10	0.000111111	-0.304976	-6.68458e-10
75400543	chr5:75400543:T:C	1.90341e-22	-9.12748e-10	-0.963644	5.28023e-06	-9.12748e-10	-1.24196	4.34173e-05	-9.12748e-10	-1.24465
75400602	chr5:75400602:C:T	1.38706e-22	-9.12748e-10	-1.2801	4.70801e-06	-9.12748e-10	-1.35666	3.87625e-05	-9.12748e-10	-1.35805
75400813	chr5:75400813:C:G	6.92027e-21	3.99386	-1.36411	7.17807e-07	-2.16148	-1.076	5.49897e-06	-2.24151	-1.06943
75400868	chr5:75400868:CATTT:C	6.37565e-21	3.91092	-1.36314	7.10368e-07	-2.14839	-1.09951	5.41978e-06	-2.23223	-1.09321
75401068	chr5:75401068:C:A	2.10966e-21	-9.12748e-10	1.44182	1.65731e-05	-9.12748e-10	-0.0981487	0.000136567	-9.12748e-10	-0.0986862
75401225	chr5:75401225:T:G	9.67483e-14	20.3937	-1.31079	1.59325e-05	1.21435	-1.35192	0.00025041	1.86611	-1.35851
75401380	chr5:75401380:T:C	2.06185e-22	-9.12748e-10	-0.883689	9.51385e-06	-9.12748e-10	-0.653179	7.99922e-05	-9.12748e-10	-0.633576
75401718	chr5:75401718:A:G	1.96882e-21	-9.12748e-10	1.37273	1.58239e-05	-9.12748e-10	-0.144408	0.000130276	-9.12748e-10	-0.145848
75401788	chr5:75401788:A:G	1.41682e-22	-9.12748e-10	-1.25888	6.5301e-06	-9.12748e-10	-1.0295	5.37068e-05	-9.12748e-10	-1.03196
75401995	chr5:75401995:T:C	7.06263e-22	-9.12748e-10	0.347527	1.00434e-05	-9.12748e-10	-0.599017	8.39249e-05	-9.12748e-10	-0.585582
75403595	chr5:75403595:T:C	3.39097e-22	-0.386174	-6.68458e-10	2.17738e-06	-2.12781	-6.68458e-10	1.85317e-05	-2.09602	-6.68458e-10
75403664	chr5:75403664:T:C	1.27664e-22	-9.12748e-10	-1.36306	5.12489e-06	-9.12748e-10	-1.27182	4.21382e-05	-9.12748e-10	-1.27455
75403735	chr5:75403735:T:C	1.96882e-21	-9.12748e-10	1.37273	1.58239e-05	-9.12748e-10	-0.144408	0.000130276	-9.12748e-10	-0.145848
75404273	chr5:75404273:C:T	9.32575e-22	0.625489	-6.68458e-10	5.70406e-06	-1.16475	-6.68458e-10	3.30478e-05	-1.51755	-6.68458e-10
75404796	chr5:75404796:G:T	1.41078e-22	-9.12748e-10	-1.26315	4.81757e-06	-9.12748e-10	-1.33366	3.98334e-05	-9.12748e-10	-1.3308
75405307	chr5:75405307:T:C	2.95327e-22	0.555139	-1.07952	1.38967e-06	-1.21265	-1.36421	8.2342e-06	-1.54322	-1.36399
75405638	chr5:75405638:T:C	6.20156e-13	21.6327	-0.691971	1.13591e-05	0.871449	-1.34736	0.000179112	1.5258	-1.3533
75405941	chr5:75405941:T:C	5.04504e-23	-2.29147	-6.68458e-10	5.45583e-05	1.09334	-6.68458e-10	0.00030403	0.701622	-6.68458e-10
75406006	chr5:75406006:T:C	1.20615e-21	-9.12748e-10	0.882731	2.29576e-05	-9.12748e-10	0.227723	0.000211287	-9.12748e-10	0.337713
75406407	chr5:75406407:C:G	1.83317e-21	-9.12748e-10	1.30134	1.51187e-05	-9.12748e-10	-0.189996	0.000124414	-9.12748e-10	-0.191891
75406914	chr5:75406914:A:G	5.29049e-23	-2.24396	-6.68458e-10	4.37652e-06	-1.42967	-6.68458e-10	3.71986e-05	-1.39923	-6.68458e-10
75407068	chr5:75407068:A:C	2.14445e-23	-1.8056	-1.3414	5.50633e-07	-2.30503	-1.19758	4.74681e-06	-2.25617	-1.20186
75407490	chr5:75407490:A:T	4.92788e-23	-2.31497	-6.68458e-10	4.23829e-06	-1.46177	-6.68458e-10	3.2675e-05	-1.52889	-6.68458e-10
75407516	chr5:75407516:G:A	1.78644e-22	0.310846	-1.33791	1.74829e-06	-1.06183	-1.28545	1.02351e-05	-1.41062	-1.27906
75407563	chr5:75407563:AAAC:A	1.27517e-22	-9.12748e-10	-1.36421	5.24633e-06	-9.12748e-10	-1.2484	4.43278e-05	-9.12748e-10	-1.22389
75408164	chr5:75408164:C:A	4.91407e-23	-2.31777	-6.68458e-10	3.41327e-06	-1.67826	-6.68458e-10	2.63378e-05	-1.7445	-6.68458e-10
75408237	chr5:75408237:G:A	1.71226e-22	-9.12748e-10	-1.06948	8.86612e-06	-9.12748e-10	-0.72369	7.71674e-05	-9.12748e-10	-0.669527
75408799	chr5:75408799:G:A	3.61737e-22	-0.321543	-6.68458e-10	2.22708e-06	-2.10524	-6.68458e-10	1.89851e-05	-2.07185	-6.68458e-10
75409004	chr5:75409004:T:C	4.66861e-13	21.3902	-0.733329	9.46952e-06	0.697467	-1.35532	0.000151	1.36138	-1.3596
75409767	chr5:75409767:T:TC	6.75773e-22	-9.12748e-10	0.303396	1.45766e-05	-9.12748e-10	-0.226509	0.000125464	-9.12748e-10	-0.183486
75409855	chr5:75409855:C:G	2.25586e-22	0.526471	-1.32023	1.65835e-06	-1.15912	-1.24098	9.78835e-06	-1.50355	-1.23076
75410145	chr5:75410145:C:T	3.52184e-21	1.95428	-6.68458e-10	1.93365e-06	-2.24652	-6.68458e-10	1.65253e-05	-2.21061	-6.68458e-10
75410147	chr5:75410147:T:C	2.55149e-22	0.635625	-1.30624	1.48404e-06	-1.24702	-1.26414	8.89491e-06	-1.57539	-1.25463
75410222	chr5:75410222:C:A	2.18419e-21	-9.12748e-10	1.47654	1.67993e-05	-9.12748e-10	-0.0845876	0.000138224	-9.12748e-10	-0.0866312
75410836	chr5:75410836:T:C	4.10014e-13	21.3309	-0.803876	8.99308e-06	0.652564	-1.36204	0.000142753	1.30943	-1.36382
75410915	chr5:75410915:T:C	1.4803e-22	-9.12748e-10	-1.21505	4.95927e-06	-9.12748e-10	-1.30467	4.10454e-05	-9.12748e-10	-1.30083
75411936	chr5:75411936:C:T	1.27672e-22	-9.12748e-10	-1.363	4.91856e-06	-9.12748e-10	-1.31291	4.04679e-05	-9.12748e-10	-1.31499
75412310	chr5:75412310:G:C	1.98518e-21	-9.12748e-10	1.381	1.57981e-05	-9.12748e-10	-0.146036	0.000129985	-9.12748e-10	-0.148082
75412688	chr5:75412688:G:C	4.34846e-13	21.8894	-1.30364	1.40789e-05	0.908775	-1.17003	0.000234199	1.59013	-1.14946
75413509	chr5:75413509:T:C	1.05766e-22	-0.204159	-1.34707	6.3998e-07	-2.00283	-1.34941	6.13222e-06	-1.8437	-1.35825
75414243	chr5:75414243:G:C	4.97498e-23	-2.30545	-6.68458e-10	3.07096e-06	-1.78394	-6.68458e-10	2.47221e-05	-1.80781	-6.68458e-10
75414432	chr5:75414432:G:A	5.55093e-23	-2.19591	-6.68458e-10	5.12233e-06	-1.27232	-6.68458e-10	4.18045e-05	-1.2825	-6.68458e-10
75414725	chr5:75414725:G:A	2.48324e-22	0.627986	-1.32571	1.54348e-06	-1.23838	-1.23351	9.24705e-06	-1.56854	-1.22266
75417186	chr5:75417186:C:T	1.27744e-22	-9.12748e-10	-1.36243	4.71709e-06	-9.12748e-10	-1.35474	3.86143e-05	-9.12748e-10	-1.36188
75417587	chr5:75417587:T:G	2.54997e-22	0.365219	-1.03643	1.68902e-06	-1.01847	-1.36331	9.62988e-06	-1.38835	-1.36229
75417808	chr5:75417808:T:C	2.4827e-22	0.616288	-1.31423	1.50865e-06	-1.24149	-1.25322	9.04509e-06	-1.57029	-1.243
75418579	chr5:75418579:C:T	3.22484e-22	0.907575	-1.34398	1.41745e-06	-1.37498	-1.18209	8.64528e-06	-1.68732	-1.17117
75418959	chr5:75418959:G:A	2.72466e-22	0.7414	-1.34635	1.63277e-06	-1.25939	-1.15626	9.74899e-06	-1.58976	-1.14858
75419668	chr5:75419668:C:T	1.48365e-22	-9.12748e-10	-1.21279	4.79072e-06	-9.12748e-10	-1.33925	3.96067e-05	-9.12748e-10	-1.33651
75420178	chr5:75420178:T:C	5.66702e-20	6.05692	-1.32438	1.05118e-06	-1.66157	-1.19444	8.27469e-06	-1.69711	-1.20519
75420281	chr5:75420281:A:T	1.51999e-21	-9.12748e-10	1.114	1.34739e-05	-9.12748e-10	-0.305177	0.000110835	-9.12748e-10	-0.307462
75421131	chr5:75421131:A:G	2.13856e-22	-9.12748e-10	-0.847157	1.08377e-05	-9.12748e-10	-0.522897	9.01145e-05	-9.12748e-10	-0.514423
75421828	chr5:75421828:C:T	9.26321e-11	24.7948	1.15235	9.08198e-07	-1.80293	-1.19929	1.17326e-05	-1.33442	-1.21872
75421942	chr5:75421942:G:A	7.98011e-13	22.429	-1.23605	1.90055e-06	-0.962447	-1.30134	3.68263e-05	-0.0700857	-1.33921
75421986	chr5:75421986:T:A	3.99224e-12	24.1504	-1.34753	3.83065e-05	1.96191	-1.22222	0.000656419	2.68972	-1.21843
75422347	chr5:75422347:G:A	1.27516e-22	-9.12748e-10	-1.36422	4.99929e-06	-9.12748e-10	-1.29663	4.11758e-05	-9.12748e-10	-1.29765
75423349	chr5:75423349:A:C	1.27961e-22	-9.12748e-10	-1.36073	5.04812e-06	-9.12748e-10	-1.28691	4.15178e-05	-9.12748e-10	-1.28938
75425635	chr5:75425635:A:G	1.38057e-22	-9.12748e-10	-1.28479	4.67752e-06	-9.12748e-10	-1.36316	3.87199e-05	-9.12748e-10	-1.35915
75426078	chr5:75426078:T:A	1.80868e-23	-1.9747	-1.34258	6.79745e-07	-2.24957	-1.04239	5.98033e-06	-2.18433	-1.0427
75426730	chr5:75426730:T:C	5.38672e-23	-2.22594	-6.68458e-10	4.63029e-06	-1.37331	-6.68458e-10	3.93932e-05	-1.34191	-6.68458e-10
75427041	chr5:75427041:T:C	1.37379e-22	-9.12748e-10	-1.28972	5.49848e-06	-9.12748e-10	-1.20146	4.55311e-05	-9.12748e-10	-1.19711
75427809	chr5:75427809:T:C	2.16202e-21	-9.12748e-10	1.46634	1.67008e-05	-9.12748e-10	-0.0904703	0.000137365	-9.12748e-10	-0.0928622
75428313	chr5:75428313:A:AAACT	4.71197e-22	1.29153	-1.34871	1.61467e-06	-1.28232	-1.14448	9.59492e-06	-1.62129	-1.13298
75428315	chr5:75428315:AC:A	1.21544e-12	22.9353	-1.32161	2.28745e-05	1.35842	-1.13433	0.00038916	2.06084	-1.11235
75428360	chr5:75428360:G:A	2.70231e-22	0.749711	-1.3629	1.7173e-06	-1.28583	-1.07935	1.03259e-05	-1.61421	-1.06664
75428416	chr5:75428416:C:T	1.28176e-22	-9.12748e-10	-1.35906	5.33361e-06	-9.12748e-10	-1.2319	4.48904e-05	-9.12748e-10	-1.21128
75428494	chr5:75428494:C:T	9.21023e-23	-1.68956	-6.68458e-10	2.08927e-06	-2.16911	-6.68458e-10	1.70719e-05	-2.17807	-6.68458e-10
75428520	chr5:75428520:T:C	1.34598e-22	-9.12748e-10	-1.31017	4.6738e-06	-9.12748e-10	-1.36395	3.85416e-05	-9.12748e-10	-1.36377
75428545	chr5:75428545:G:C	2.46577e-22	0.627278	-1.33207	1.56347e-06	-1.23718	-1.22184	9.37041e-06	-1.56736	-1.21058
75428551	chr5:75428551:G:A	2.42512e-22	0.610394	-1.33181	1.5778e-06	-1.22719	-1.22271	9.43772e-06	-1.55916	-1.21163
75428602	chr5:75428602:T:C	2.72309e-22	0.757142	-1.36267	1.70743e-06	-1.28885	-1.08208	1.02713e-05	-1.61659	-1.06956
75428775	chr5:75428775:CTGT:C	1.64499e-21	-9.12748e-10	1.19303	1.4199e-05	-9.12748e-10	-0.252753	0.000116749	-9.12748e-10	-0.255479
75428815	chr5:75428815:A:G	2.32753e-22	0.591557	-1.35404	1.84591e-06	-1.16761	-1.12534	1.0862e-05	-1.51295	-1.11728
75428862	chr5:75428862:C:T	1.66683e-21	-9.12748e-10	1.20622	1.43245e-05	-9.12748e-10	-0.243954	0.000117772	-9.12748e-10	-0.246752
75429007	chr5:75429007:A:C	7.43065e-13	22.4315	-1.30993	1.83149e-05	1.16023	-1.15844	0.000303807	1.83924	-1.13835
75429057	chr5:75429057:C:T	5.79368e-22	-9.12748e-10	0.149477	1.22238e-05	-9.12748e-10	-0.402546	0.000100532	-9.12748e-10	-0.40503
75429203	chr5:75429203:T:A	2.00284e-23	-1.92102	-1.29429	4.61526e-07	-2.31867	-1.36047	3.8012e-06	-2.31927	-1.36092
75429391	chr5:75429391:G:A	1.13145e-17	10.0291	-6.68458e-10	2.73967e-05	0.404495	-6.68458e-10	0.000322828	0.761614	-6.68458e-10
75429454	chr5:75429454:C:T	1.3492e-22	-9.12748e-10	-1.30778	4.67328e-06	-9.12748e-10	-1.36407	3.85506e-05	-9.12748e-10	-1.36353
75429784	chr5:75429784:T:C	6.75397e-11	24.6142	1.01705	8.62653e-07	-1.82215	-1.23152	1.11012e-05	-1.35945	-1.249
75429811	chr5:75429811:C:T	1.30042e-22	-9.12748e-10	-1.3446	4.73052e-06	-9.12748e-10	-1.35189	3.87126e-05	-9.12748e-10	-1.35934
75430351	chr5:75430351:T:C	2.35143e-22	0.575187	-1.32745	1.59946e-06	-1.20519	-1.23107	9.53204e-06	-1.54068	-1.22017
75430646	chr5:75430646:C:T	1.41355e-22	-9.12748e-10	-1.26119	4.67734e-06	-9.12748e-10	-1.3632	3.87831e-05	-9.12748e-10	-1.35752
75430650	chr5:75430650:T:A	1.76781e-22	-9.12748e-10	-1.03755	7.96794e-06	-9.12748e-10	-0.830502	6.64906e-05	-9.12748e-10	-0.818444
75430738	chr5:75430738:A:C	6.88259e-23	-1.98088	-6.68458e-10	5.22512e-06	-1.25245	-6.68458e-10	3.68569e-05	-1.40846	-6.68458e-10
75430844	chr5:75430844:C:A	1.27515e-22	-9.12748e-10	-1.36423	5.00447e-06	-9.12748e-10	-1.2956	4.28462e-05	-9.12748e-10	-1.25789
75430942	chr5:75430942:G:A	3.42506e-22	0.694333	-1.07051	1.28901e-06	-1.28788	-1.36417	7.73203e-06	-1.60593	-1.36421
75431722	chr5:75431722:C:A	1.27598e-22	-9.12748e-10	-1.36357	5.35516e-06	-9.12748e-10	-1.22787	4.53986e-05	-9.12748e-10	-1.20002
75432194	chr5:75432194:G:A	1.79399e-21	-9.12748e-10	1.27974	1.48491e-05	-9.12748e-10	-0.207989	0.000122306	-9.12748e-10	-0.208975
75432744	chr5:75432744:T:C	1.27523e-22	-9.12748e-10	-1.36417	5.28506e-06	-9.12748e-10	-1.24104	4.47615e-05	-9.12748e-10	-1.21416
75432903	chr5:75432903:ATCT:A	5.74405e-21	2.44346	-6.68458e-10	3.40536e-06	-1.68058	-6.68458e-10	3.19359e-05	-1.55177	-6.68458e-10
75433290	chr5:75433290:C:T	6.8716e-23	-1.98248	-6.68458e-10	2.35094e-06	-2.05111	-6.68458e-10	1.95232e-05	-2.0439	-6.68458e-10
75433448	chr5:75433448:T:C	1.42977e-22	-9.12748e-10	-1.24978	6.64127e-06	-9.12748e-10	-1.01262	5.4621e-05	-9.12748e-10	-1.01509
75433608	chr5:75433608:C:A	6.88387e-22	0.32189	-6.68458e-10	2.29689e-06	-2.07437	-6.68458e-10	1.98582e-05	-2.02689	-6.68458e-10
75434375	chr5:75434375:C:T	2.33163e-22	-9.12748e-10	-0.760723	5.27404e-06	-9.12748e-10	-1.24313	4.55088e-05	-9.12748e-10	-1.1976
75434551	chr5:75434551:T:A	2.66349e-23	-1.86448	-1.06576	4.719e-07	-2.2971	-1.35982	4.10357e-06	-2.24442	-1.35923
75435369	chr5:75435369:T:G	1.99627e-22	-9.12748e-10	-0.91601	5.423e-06	-9.12748e-10	-1.21528	4.45474e-05	-9.12748e-10	-1.21895
75435907	chr5:75435907:A:G	7.74956e-13	20.7526	0.410983	2.11695e-06	-1.55732	-0.598635	3.24153e-05	-0.867464	-0.66941
75436003	chr5:75436003:G:C	1.20411e-21	-9.12748e-10	0.881031	2.26153e-05	-9.12748e-10	0.2127	0.000208258	-9.12748e-10	0.323275
75436179	chr5:75436179:T:C	9.40163e-13	20.879	0.477834	2.3661e-06	-1.49105	-0.553635	3.66678e-05	-0.785743	-0.627862
75436186	chr5:75436186:C:G	1.41626e-23	-2.23965	-1.3222	7.68517e-07	-1.9982	-1.17102	7.60591e-06	-1.79497	-1.19161
75436198	chr5:75436198:A:G	5.09074e-23	-2.28245	-6.68458e-10	7.71373e-05	1.43966	-6.68458e-10	0.000423031	1.03194	-6.68458e-10
75436390	chr5:75436390:T:C	1.96882e-21	-9.12748e-10	1.37273	1.58239e-05	-9.12748e-10	-0.144408	0.000130276	-9.12748e-10	-0.145848
75436620	chr5:75436620:C:T	7.22459e-13	21.9057	-0.812217	1.22882e-05	0.964854	-1.36215	0.000196726	1.63022	-1.36391
75437112	chr5:75437112:T:A	8.61277e-21	3.35179	-0.503252	7.63984e-07	-2.05439	-1.12075	5.79972e-06	-2.16189	-1.0958
75437995	chr5:75437995:T:G	1.0506e-22	-1.55793	-6.68458e-10	1.80425e-06	-2.31578	-6.68458e-10	1.51495e-05	-2.29753	-6.68458e-10
75438487	chr5:75438487:C:T	5.19827e-21	2.34362	-6.68458e-10	3.19636e-06	-1.74391	-6.68458e-10	2.86652e-05	-1.65982	-6.68458e-10
75438537	chr5:75438537:A:G	4.82878e-13	20.2052	0.485416	2.0045e-06	-1.6477	-0.562829	2.95029e-05	-0.996036	-0.634979
75439068	chr5:75439068:G:C	6.13748e-22	-9.12748e-10	0.207124	9.44993e-06	-9.12748e-10	-0.659921	7.90027e-05	-9.12748e-10	-0.646022
75440240	chr5:75440240:A:C	1.21677e-12	21.9079	-0.293179	2.21091e-06	-1.20676	-0.905765	3.91453e-05	-0.388119	-0.960105
75442857	chr5:75442857:G:A	2.38472e-22	-9.12748e-10	-0.738207	1.14484e-05	-9.12748e-10	-0.468076	9.63597e-05	-9.12748e-10	-0.447416
75443331	chr5:75443331:G:A	1.11699e-22	-0.151229	-1.34543	6.88502e-07	-2.06328	-1.21588	6.343e-06	-1.92106	-1.24709
75443477	chr5:75443477:A:C	4.32259e-22	1.19002	-1.33346	1.09768e-06	-1.5882	-1.22453	6.9984e-06	-1.85647	-1.21335
75444553	chr5:75444553:T:C	1.64936e-22	-9.12748e-10	-1.1069	9.32192e-06	-9.12748e-10	-0.673559	7.88203e-05	-9.12748e-10	-0.648333
75445125	chr5:75445125:C:T	3.85666e-22	0.818331	-1.07582	1.21145e-06	-1.34989	-1.36422	7.36904e-06	-1.65409	-1.36413
75446046	chr5:75446046:T:C	1.42819e-23	-2.24407	-1.3094	7.55667e-07	-1.98984	-1.19624	7.50529e-06	-1.78437	-1.21552
75447709	chr5:75447709:C:T	8.01075e-20	4.0363	1.04237	1.73045e-06	-2.19083	-0.166716	1.40967e-05	-2.25815	-0.111417
75447715	chr5:75447715:C:T	1.42625e-22	-9.12748e-10	-1.25224	4.70589e-06	-9.12748e-10	-1.35711	3.91304e-05	-9.12748e-10	-1.3486
75448490	chr5:75448490:A:G	1.50378e-22	-9.12748e-10	-1.19931	4.79024e-06	-9.12748e-10	-1.33935	4.00519e-05	-9.12748e-10	-1.32533
75448896	chr5:75448896:T:G	1.3022e-23	-2.30724	-1.33857	8.89709e-07	-1.77558	-1.24721	8.83679e-06	-1.57371	-1.26287
75449064	chr5:75449064:C:T	2.26604e-22	0.522402	-1.31166	1.60899e-06	-1.17373	-1.25659	9.52748e-06	-1.51459	-1.24674
75449403	chr5:75449403:G:T	8.6879e-14	19.5754	-0.600054	1.62942e-06	-1.17397	-1.24373	2.7454e-05	-0.431873	-1.27112
75450030	chr5:75450030:C:T	2.3914e-22	-9.12748e-10	-0.73541	7.21119e-06	-9.12748e-10	-0.930294	6.00464e-05	-9.12748e-10	-0.920386
75450482	chr5:75450482:G:A	1.79808e-22	-9.12748e-10	-1.02057	8.04019e-06	-9.12748e-10	-0.821475	6.72276e-05	-9.12748e-10	-0.80742
75451047	chr5:75451047:A:G	2.32107e-21	-9.12748e-10	1.53732	1.75422e-05	-9.12748e-10	-0.0413203	0.000144196	-9.12748e-10	-0.0443273
75451055	chr5:75451055:G:A	2.0829e-22	0.430882	-1.30441	1.67994e-06	-1.12054	-1.26663	9.86081e-06	-1.46938	-1.25755
75451377	chr5:75451377:T:C	1.85573e-22	-0.409431	-0.579584	3.59939e-06	-1.89252	0.267351	3.5546e-05	-1.72402	0.279341
75451671	chr5:75451671:A:G	1.28288e-22	-9.12748e-10	-1.35818	4.69113e-06	-9.12748e-10	-1.36025	3.85311e-05	-9.12748e-10	-1.36404
75452649	chr5:75452649:T:C	1.61615e-22	-0.272982	-0.854259	2.36895e-06	-1.95312	-0.0903678	2.32087e-05	-1.79435	-0.0766271
75452680	chr5:75452680:C:T	2.27604e-05	39.408	-1.0489	5.7789e-07	-2.15889	-1.29541	6.55477e-06	-1.79216	-1.34315
75453322	chr5:75453322:C:T	1.3559e-23	-2.27795	-1.32746	2.04509e-06	-0.839509	-1.35098	1.36988e-05	-1.03957	-1.35863
75453509	chr5:75453509:C:T	6.49163e-23	-2.03936	-6.68458e-10	1.79828e-06	-2.3191	-6.68458e-10	1.48311e-05	-2.31878	-6.68458e-10
75454144	chr5:75454144:T:C	3.74874e-20	4.3193	-6.68458e-10	1.03979e-05	-0.564323	-6.68458e-10	9.50673e-05	-0.460919	-6.68458e-10
75454446	chr5:75454446:T:C	1.96584e-21	-9.12748e-10	1.37122	1.58366e-05	-9.12748e-10	-0.143606	0.000130036	-9.12748e-10	-0.147696
75455289	chr5:75455289:C:A	1.27682e-22	-9.12748e-10	-1.36292	4.82122e-06	-9.12748e-10	-1.3329	3.97649e-05	-9.12748e-10	-1.33252
75456452	chr5:75456452:T:C	6.3394e-23	-2.06309	-6.68458e-10	7.07241e-06	-0.949726	-6.68458e-10	5.79177e-05	-0.95648	-6.68458e-10
75456589	chr5:75456589:G:A	1.54102e-22	-9.12748e-10	-1.17485	5.19632e-06	-9.12748e-10	-1.25798	4.32481e-05	-9.12748e-10	-1.24855
75456833	chr5:75456833:T:C	1.28284e-22	-9.12748e-10	-1.35821	5.26267e-06	-9.12748e-10	-1.24529	4.32441e-05	-9.12748e-10	-1.24864
75457254	chr5:75457254:T:C	2.14256e-21	-9.12748e-10	1.4573	1.67476e-05	-9.12748e-10	-0.0876747	0.000137634	-9.12748e-10	-0.0909084
75457457	chr5:75457457:T:C	2.35189e-22	0.582841	-1.33491	1.6305e-06	-1.21082	-1.20622	9.70736e-06	-1.54499	-1.19763
75457809	chr5:75457809:A:G	2.47188e-13	21.3686	-1.34769	2.31491e-05	1.46861	-1.23258	0.000385289	2.16886	-1.23037
75457986	chr5:75457986:G:A	1.27795e-22	-9.12748e-10	-1.36203	5.39117e-06	-9.12748e-10	-1.22116	4.31736e-05	-9.12748e-10	-1.25027
75458156	chr5:75458156:T:C	3.49792e-22	0.718127	-1.07325	1.26892e-06	-1.30355	-1.36421	7.63312e-06	-1.61884	-1.36417
75459203	chr5:75459203:T:C	1.61308e-21	-9.12748e-10	1.17344	1.39579e-05	-9.12748e-10	-0.269884	0.000114914	-9.12748e-10	-0.271323
75459889	chr5:75459889:G:A	5.43412e-23	-2.21718	-6.68458e-10	2.21146e-06	-2.11227	-6.68458e-10	1.93611e-05	-2.05224	-6.68458e-10
75460293	chr5:75460293:T:C	3.60565e-13	21.0295	-0.630997	8.32538e-06	0.550074	-1.33669	0.000130406	1.19961	-1.34446
75460510	chr5:75460510:G:GT	1.28649e-22	-9.12748e-10	-1.35537	4.68308e-06	-9.12748e-10	-1.36197	3.85241e-05	-9.12748e-10	-1.36422
75461282	chr5:75461282:T:C	1.69133e-22	-9.12748e-10	-1.08178	5.42406e-06	-9.12748e-10	-1.21508	4.66019e-05	-9.12748e-10	-1.17386
75461461	chr5:75461461:G:A	6.04095e-13	22.1524	-1.2379	1.3788e-05	0.970789	-1.25292	0.000229413	1.65797	-1.23795
75461933	chr5:75461933:T:C	9.85537e-20	6.63682	-1.35093	9.40802e-07	-1.84861	-1.11834	7.49079e-06	-1.87039	-1.13144
75463358	chr5:75463358:T:A	2.01421e-05	39.2641	-1.02726	5.7711e-07	-2.16815	-1.2875	6.47821e-06	-1.80838	-1.33868
75463516	chr5:75463516:AT:A	4.20026e-22	-9.12748e-10	-0.172145	2.01385e-05	-9.12748e-10	0.0967041	0.000164406	-9.12748e-10	0.0868365
75463711	chr5:75463711:T:C	1.7754e-22	-9.12748e-10	-1.03327	8.01985e-06	-9.12748e-10	-0.824008	6.69157e-05	-9.12748e-10	-0.812071
75463750	chr5:75463750:A:G	2.23e-22	-9.12748e-10	-0.805287	7.3748e-06	-9.12748e-10	-0.907858	6.38971e-05	-9.12748e-10	-0.85823
75465957	chr5:75465957:G:A	1.31675e-21	-9.12748e-10	0.970459	2.43888e-05	-9.12748e-10	0.288197	0.000225599	-9.12748e-10	0.403255
75466390	chr5:75466390:G:T	1.28671e-22	-9.12748e-10	-1.3552	5.2767e-06	-9.12748e-10	-1.24263	4.344e-05	-9.12748e-10	-1.24412
75466421	chr5:75466421:C:T	1.27744e-22	-9.12748e-10	-1.36243	5.39094e-06	-9.12748e-10	-1.22121	4.31333e-05	-9.12748e-10	-1.25121
75466753	chr5:75466753:A:T	1.74123e-23	-1.99322	-1.36207	5.64763e-07	-2.24303	-1.23424	4.95254e-06	-2.18002	-1.23558
75467063	chr5:75467063:AC:A	3.00595e-22	-0.506698	-6.68458e-10	2.09966e-06	-2.16415	-6.68458e-10	1.78195e-05	-2.13521	-6.68458e-10
75467073	chr5:75467073:C:T	2.25854e-22	0.533051	-1.32563	1.61988e-06	-1.18839	-1.23519	9.62822e-06	-1.52601	-1.22479
75468568	chr5:75468568:G:A	2.1943e-22	0.502939	-1.32437	1.64745e-06	-1.17034	-1.23636	9.76166e-06	-1.51103	-1.22601
75469137	chr5:75469137:CAG:C	1.39503e-22	-9.12748e-10	-1.27437	4.68437e-06	-9.12748e-10	-1.3617	3.88449e-05	-9.12748e-10	-1.35593
75469281	chr5:75469281:T:C	1.7912e-21	-9.12748e-10	1.27818	1.48689e-05	-9.12748e-10	-0.206655	0.000122426	-9.12748e-10	-0.207994
75469469	chr5:75469469:T:C	2.09751e-23	-1.81896	-1.35017	5.67984e-07	-2.30314	-1.16845	4.90763e-06	-2.25291	-1.1718
75470025	chr5:75470025:T:C	4.24611e-22	-9.12748e-10	-0.161288	2.02988e-05	-9.12748e-10	0.104636	0.000165865	-9.12748e-10	0.0956706
75470573	chr5:75470573:T:C	4.91731e-23	-2.31711	-6.68458e-10	4.38879e-06	-1.42687	-6.68458e-10	3.37995e-05	-1.49506	-6.68458e-10
75470766	chr5:75470766:T:C	5.78526e-23	-2.15456	-6.68458e-10	2.08588e-06	-2.17074	-6.68458e-10	1.81566e-05	-2.11647	-6.68458e-10
75471199	chr5:75471199:C:T	1.28176e-22	-9.12748e-10	-1.35906	5.33361e-06	-9.12748e-10	-1.2319	4.48904e-05	-9.12748e-10	-1.21128
75471487	chr5:75471487:G:A	1.97628e-21	-9.12748e-10	1.37651	1.57294e-05	-9.12748e-10	-0.150397	0.000129477	-9.12748e-10	-0.152004
75471966	chr5:75471966:A:C	1.67834e-22	-9.12748e-10	-1.08949	8.45477e-06	-9.12748e-10	-0.771197	6.95274e-05	-9.12748e-10	-0.773783
75472228	chr5:75472228:G:A	1.28244e-22	-9.12748e-10	-1.35852	5.20807e-06	-9.12748e-10	-1.25572	4.28838e-05	-9.12748e-10	-1.25701
75472420	chr5:75472420:A:G	1.27761e-22	-9.12748e-10	-1.3623	5.39348e-06	-9.12748e-10	-1.22074	4.31811e-05	-9.12748e-10	-1.2501
75472689	chr5:75472689:C:G	1.50721e-22	-9.12748e-10	-1.19703	4.78998e-06	-9.12748e-10	-1.3394	4.01014e-05	-9.12748e-10	-1.32409
75472997	chr5:75472997:T:C	8.24054e-23	-1.80081	-6.68458e-10	1.74886e-05	-0.0443764	-6.68458e-10	0.000112227	-0.294977	-6.68458e-10
75473479	chr5:75473479:CAAAT:C	7.22331e-13	22.3307	-1.23739	1.48105e-05	1.04281	-1.2534	0.000247094	1.73273	-1.23846
75473512	chr5:75473512:C:A	2.13827e-22	0.481132	-1.32843	1.69072e-06	-1.15129	-1.22948	9.96608e-06	-1.49604	-1.22027
75473672	chr5:75473672:G:T	1.48562e-21	-9.12748e-10	1.09112	1.32928e-05	-9.12748e-10	-0.318706	0.000109322	-9.12748e-10	-0.321208
75474012	chr5:75474012:C:T	1.78847e-22	0.290941	-1.31687	6.75134e-07	-2.17101	-1.12776	5.33197e-06	-2.17536	-1.16642
75474092	chr5:75474092:C:T	1.36465e-22	-9.12748e-10	-1.2964	4.69368e-06	-9.12748e-10	-1.35971	3.88328e-05	-9.12748e-10	-1.35624
75474996	chr5:75474996:G:A	1.38408e-22	-9.12748e-10	-1.28225	4.67838e-06	-9.12748e-10	-1.36298	3.87563e-05	-9.12748e-10	-1.35821
75475147	chr5:75475147:G:A	2.46786e-22	0.621922	-1.32586	1.5253e-06	-1.2418	-1.24194	9.15213e-06	-1.57062	-1.2309
75475217	chr5:75475217:G:T	1.92876e-22	-9.12748e-10	-0.950415	5.52077e-06	-9.12748e-10	-1.19741	4.53117e-05	-9.12748e-10	-1.20194
75475562	chr5:75475562:G:A	6.75286e-13	21.8354	-0.809441	1.08738e-05	0.842684	-1.36226	0.000176089	1.51941	-1.36392
75475674	chr5:75475674:G:A	2.33256e-22	0.565049	-1.32537	1.60028e-06	-1.20069	-1.23506	9.5189e-06	-1.53617	-1.22605
75476915	chr5:75476915:A:G	2.52209e-21	-9.12748e-10	1.62038	1.93115e-05	-9.12748e-10	0.0547729	0.000159549	-9.12748e-10	0.0568498
75477211	chr5:75477211:G:A	7.42253e-23	-1.90536	-6.68458e-10	2.06908e-06	-2.17882	-6.68458e-10	1.66158e-05	-2.20515	-6.68458e-10
75477483	chr5:75477483:A:G	1.71889e-22	0.251085	-1.3167	6.82446e-07	-2.1606	-1.1274	5.38339e-06	-2.16611	-1.16608
75477595	chr5:75477595:T:C	5.28297e-06	37.9368	-1.03823	5.361e-07	-2.23462	-1.29474	5.66027e-06	-1.93981	-1.34222
75478180	chr5:75478180:G:A	1.36015e-23	-2.3131	-1.28919	8.70457e-07	-1.72883	-1.31583	8.74892e-06	-1.52072	-1.32585
75478240	chr5:75478240:T:G	5.92762e-13	20.6962	0.199353	1.35007e-06	-1.60786	-0.99791	2.00198e-05	-0.973778	-1.04501
75479948	chr5:75479948:C:A	1.55205e-22	-9.12748e-10	-1.16771	7.15921e-06	-9.12748e-10	-0.937527	5.64367e-05	-9.12748e-10	-0.982385
75480164	chr5:75480164:T:G	1.79033e-13	20.4125	-0.714148	6.78356e-06	0.361732	-1.35316	0.000103882	0.985118	-1.35736
75481450	chr5:75481450:G:GT	1.85209e-22	-9.12748e-10	-0.990974	8.93525e-06	-9.12748e-10	-0.715923	7.43872e-05	-9.12748e-10	-0.706221
75481806	chr5:75481806:C:T	3.41459e-22	-0.379232	-6.68458e-10	2.18972e-06	-2.12215	-6.68458e-10	1.86418e-05	-2.0901	-6.68458e-10
75482282	chr5:75482282:T:C	1.5355e-22	-9.12748e-10	-1.17843	5.19312e-06	-9.12748e-10	-1.25859	4.32192e-05	-9.12748e-10	-1.24922
75482570	chr5:75482570:T:C	1.27836e-22	-9.12748e-10	-1.36171	4.84644e-06	-9.12748e-10	-1.32768	3.93148e-05	-9.12748e-10	-1.3439
75482655	chr5:75482655:T:C	8.5569e-23	-1.76314	-6.68458e-10	2.1365e-06	-2.14676	-6.68458e-10	1.74086e-05	-2.15854	-6.68458e-10
75482844	chr5:75482844:C:T	4.40295e-13	21.3555	-0.757279	9.15405e-06	0.666132	-1.35786	0.000145327	1.32492	-1.36144
75482994	chr5:75482994:T:C	1.26e-21	2.1451	-1.21869	4.71247e-07	-2.30694	-1.35136	4.07596e-06	-2.26711	-1.34328
75484490	chr5:75484490:T:TC	6.67216e-13	22.2383	-1.22441	1.40389e-05	0.999781	-1.26388	0.000233683	1.68818	-1.24972
75484513	chr5:75484513:G:A	1.41874e-20	3.82257	-0.474924	6.99391e-07	-2.15807	-1.10541	5.47976e-06	-2.23497	-1.07947
75484606	chr5:75484606:GACA:G	2.03409e-12	23.4275	-1.29889	2.35257e-05	1.55027	-1.29811	0.00039909	2.26995	-1.29626
75485614	chr5:75485614:G:C	4.85527e-13	21.933	-1.23692	1.27377e-05	0.892389	-1.25375	0.000210237	1.57159	-1.23885
75485929	chr5:75485929:G:A	2.39041e-23	-1.93698	-1.10143	4.79415e-07	-2.27804	-1.36308	4.22967e-06	-2.2106	-1.36278
75485952	chr5:75485952:A:G	1.48757e-23	-2.24623	-1.26651	7.15288e-07	-1.98446	-1.25653	7.15109e-06	-1.77732	-1.27091
75486300	chr5:75486300:C:T	8.3545e-11	24.1908	1.6531	9.46912e-07	-1.90749	-1.05299	1.17426e-05	-1.4712	-1.08108
75486586	chr5:75486586:T:G	6.60231e-22	1.17145	-0.891318	6.4685e-07	-2.31938	-1.02219	5.0881e-06	-2.30777	-1.08083
75486587	chr5:75486587:T:A	1.31343e-23	-2.31707	-1.32016	9.56427e-07	-1.66368	-1.2868	9.71915e-06	-1.44259	-1.29882
75487406	chr5:75487406:A:C	1.99114e-22	0.41378	-1.33237	1.80377e-06	-1.10369	-1.21236	1.05549e-05	-1.45571	-1.2032
75487811	chr5:75487811:C:T	4.7266e-13	22.0028	-1.33366	1.52771e-05	0.929816	-1.10939	0.00025362	1.60907	-1.08873
75487971	chr5:75487971:C:T	1.93577e-22	-9.12748e-10	-0.946788	5.8163e-06	-9.12748e-10	-1.14526	4.80881e-05	-9.12748e-10	-1.14247
75488345	chr5:75488345:A:T	8.27753e-22	-9.12748e-10	0.506254	1.45043e-05	-9.12748e-10	-0.231483	0.000115602	-9.12748e-10	-0.265353
75488919	chr5:75488919:T:C	2.27013e-22	0.526238	-1.31369	1.60758e-06	-1.17746	-1.25375	9.52379e-06	-1.51795	-1.24377
75489071	chr5:75489071:G:A	5.15401e-23	-2.2701	-6.68458e-10	6.55345e-06	-1.02594	-6.68458e-10	4.53897e-05	-1.20022	-6.68458e-10
75489415	chr5:75489415:A:T	1.67924e-21	-9.12748e-10	1.21363	1.43798e-05	-9.12748e-10	-0.240104	0.00011829	-9.12748e-10	-0.242367
75489735	chr5:75489735:A:G	2.06869e-22	0.45661	-1.33698	1.77099e-06	-1.13239	-1.202	1.04183e-05	-1.47962	-1.19233
75490054	chr5:75490054:G:T	2.46108e-22	-9.12748e-10	-0.706689	5.40312e-06	-9.12748e-10	-1.21895	4.68889e-05	-9.12748e-10	-1.16772
75490258	chr5:75490258:G:A	3.91932e-12	23.3409	-0.556437	1.89754e-06	-1.02436	-1.24101	3.52968e-05	-0.186224	-1.26549
75490501	chr5:75490501:TTA:T	2.02125e-22	0.421696	-1.32527	1.7512e-06	-1.11099	-1.23464	1.02782e-05	-1.46175	-1.22374
75490603	chr5:75490603:C:T	1.28592e-22	-9.12748e-10	-1.35582	5.31307e-06	-9.12748e-10	-1.23576	4.36548e-05	-9.12748e-10	-1.23919
75491084	chr5:75491084:T:C	2.07792e-23	-1.83777	-1.34074	5.53486e-07	-2.29964	-1.19781	4.8007e-06	-2.24531	-1.20143
75491217	chr5:75491217:A:C	1.39725e-22	-9.12748e-10	-1.27279	4.68601e-06	-9.12748e-10	-1.36135	3.88531e-05	-9.12748e-10	-1.35572
75491485	chr5:75491485:T:C	1.44324e-05	38.923	-1.01947	5.63817e-07	-2.19248	-1.28647	6.19023e-06	-1.85444	-1.3381
75491764	chr5:75491764:A:G	1.28169e-22	-9.12748e-10	-1.35911	4.83948e-06	-9.12748e-10	-1.32912	4.10873e-05	-9.12748e-10	-1.2998
75491795	chr5:75491795:G:A	5.87878e-13	22.1009	-1.21358	1.33327e-05	0.958702	-1.27441	0.000220356	1.64101	-1.26127
75492578	chr5:75492578:T:C	2.01099e-23	-1.87985	-1.3314	5.47099e-07	-2.28966	-1.2194	4.78619e-06	-2.22707	-1.2227
75492707	chr5:75492707:ATACAG:A	1.42917e-22	-9.12748e-10	-1.2502	4.72546e-06	-9.12748e-10	-1.35296	3.90318e-05	-9.12748e-10	-1.35113
75492854	chr5:75492854:T:G	2.37598e-22	-9.12748e-10	-0.741881	6.70491e-06	-9.12748e-10	-1.00309	5.79064e-05	-9.12748e-10	-0.956675
75494150	chr5:75494150:T:C	1.3934e-22	-9.12748e-10	-1.27554	4.68378e-06	-9.12748e-10	-1.36182	3.8821e-05	-9.12748e-10	-1.35654
75494503	chr5:75494503:TC:T	2.27224e-22	0.515994	-1.30252	1.59577e-06	-1.16965	-1.26892	9.4396e-06	-1.51097	-1.25962
75495432	chr5:75495432:C:T	3.22856e-22	-9.12748e-10	-0.435256	2.45363e-05	-9.12748e-10	0.294228	0.000223942	-9.12748e-10	0.395884
75495953	chr5:75495953:A:T	1.28196e-22	-9.12748e-10	-1.3589	4.67534e-06	-9.12748e-10	-1.36363	3.85482e-05	-9.12748e-10	-1.3636
75496188	chr5:75496188:A:G	1.54057e-21	-9.12748e-10	1.12745	1.33628e-05	-9.12748e-10	-0.313454	0.000109829	-9.12748e-10	-0.316581
75496549	chr5:75496549:T:A	1.34085e-21	-9.12748e-10	0.988599	2.47644e-05	-9.12748e-10	0.303481	0.000230088	-9.12748e-10	0.422958
75497180	chr5:75497180:C:T	2.3996e-22	0.593438	-1.32543	1.57214e-06	-1.21898	-1.23451	9.39139e-06	-1.552	-1.22371
75497686	chr5:75497686:T:C	1.91502e-14	18.5218	-1.05871	7.98361e-07	-1.87033	-1.26079	1.07559e-05	-1.36304	-1.27701
75498062	chr5:75498062:T:C	2.43402e-22	-0.717747	-6.68458e-10	2.16543e-06	-2.13331	-6.68458e-10	1.90857e-05	-2.06657	-6.68458e-10
75499327	chr5:75499327:T:C	4.91622e-23	-2.31734	-6.68458e-10	4.40044e-06	-1.42422	-6.68458e-10	3.38864e-05	-1.49249	-6.68458e-10
75499421	chr5:75499421:T:C	2.40065e-22	0.570076	-1.30163	1.54054e-06	-1.20314	-1.27065	9.16559e-06	-1.53883	-1.26121
75500463	chr5:75500463:G:A	2.31336e-22	0.560657	-1.32925	1.63117e-06	-1.19731	-1.21932	9.69297e-06	-1.53383	-1.21027
75500715	chr5:75500715:A:G	1.27763e-22	-9.12748e-10	-1.36228	5.1067e-06	-9.12748e-10	-1.27537	4.20541e-05	-9.12748e-10	-1.27655
75500739	chr5:75500739:G:C	1.47299e-22	-9.12748e-10	-1.21999	4.75261e-06	-9.12748e-10	-1.34723	3.96611e-05	-9.12748e-10	-1.33513
75500932	chr5:75500932:G:A	3.91357e-13	21.235	-0.754558	8.72568e-06	0.616323	-1.35598	0.000137971	1.27138	-1.35984
75501210	chr5:75501210:C:G	1.34054e-21	-9.12748e-10	0.98837	1.24077e-05	-9.12748e-10	-0.387614	0.000101941	-9.12748e-10	-0.391113
75501328	chr5:75501328:C:T	2.8724e-22	0.782197	-1.33434	1.0094e-06	-1.69496	-1.20161	6.62249e-06	-1.93255	-1.19248
75501364	chr5:75501364:A:G	2.39418e-22	-9.12748e-10	-0.73425	6.90194e-06	-9.12748e-10	-0.974125	5.67081e-05	-9.12748e-10	-0.977587
75501386	chr5:75501386:A:T	1.90582e-22	-9.12748e-10	-0.962376	1.03214e-05	-9.12748e-10	-0.571709	8.65263e-05	-9.12748e-10	-0.555056
75502082	chr5:75502082:A:C	5.05596e-23	-2.28931	-6.68458e-10	2.45168e-06	-2.00915	-6.68458e-10	1.90685e-05	-2.06747	-6.68458e-10
75502240	chr5:75502240:A:G	3.3028e-22	0.950877	-1.3634	5.09944e-07	-2.29999	-1.27939	4.10741e-06	-2.30221	-1.3005
75502331	chr5:75502331:G:A	3.89793e-13	21.7716	-1.29517	1.28166e-05	0.827465	-1.18265	0.000210899	1.50003	-1.16415
75502789	chr5:75502789:T:C	1.52814e-22	-9.12748e-10	-1.18324	6.88749e-06	-9.12748e-10	-0.97622	5.71382e-05	-9.12748e-10	-0.970031
75502833	chr5:75502833:A:T	2.34668e-22	0.556984	-1.31127	1.57247e-06	-1.19572	-1.25756	9.34564e-06	-1.53274	-1.24786
75504656	chr5:75504656:ACT:A	1.98698e-21	-9.12748e-10	1.38191	1.60271e-05	-9.12748e-10	-0.131645	0.000131779	-9.12748e-10	-0.134379
75505392	chr5:75505392:G:C	2.95064e-22	-9.12748e-10	-0.525267	7.38073e-06	-9.12748e-10	-0.907055	6.05054e-05	-9.12748e-10	-0.912772
75505439	chr5:75505439:T:A	6.75148e-23	-2.00011	-6.68458e-10	1.81475e-06	-2.30998	-6.68458e-10	1.48358e-05	-2.31846	-6.68458e-10
75505445	chr5:75505445:G:A	1.75116e-22	0.270119	-1.31713	6.80628e-07	-2.16232	-1.12834	5.37793e-06	-2.16624	-1.16696
75507790	chr5:75507790:C:T	5.6658e-23	-1.44299	-0.732434	1.28763e-06	-2.07674	-0.576388	1.02399e-05	-2.18989	-0.499325
75508069	chr5:75508069:C:T	1.28165e-22	-9.12748e-10	-1.35914	5.00935e-06	-9.12748e-10	-1.29462	4.11925e-05	-9.12748e-10	-1.29725
75508277	chr5:75508277:GTT:G	2.30904e-22	0.541425	-1.31188	1.58816e-06	-1.18694	-1.25642	9.42301e-06	-1.52581	-1.24654
75508348	chr5:75508348:T:C	2.30766e-22	-9.12748e-10	-0.771059	5.56415e-06	-9.12748e-10	-1.18958	4.69064e-05	-9.12748e-10	-1.16735
75509503	chr5:75509503:C:A	1.29164e-22	-9.12748e-10	-1.35138	4.92079e-06	-9.12748e-10	-1.31246	4.10253e-05	-9.12748e-10	-1.30131
75510022	chr5:75510022:T:C	1.28288e-22	-9.12748e-10	-1.35818	4.99194e-06	-9.12748e-10	-1.2981	4.10689e-05	-9.12748e-10	-1.30025
75510222	chr5:75510222:T:TA	3.5537e-22	0.775671	-1.11497	1.21996e-06	-1.34315	-1.36395	7.39674e-06	-1.65104	-1.36343
75511063	chr5:75511063:G:C	1.35011e-22	-9.12748e-10	-1.3071	4.85892e-06	-9.12748e-10	-1.32511	4.05355e-05	-9.12748e-10	-1.31333
75511685	chr5:75511685:A:G	1.27516e-22	-9.12748e-10	-1.36422	4.99892e-06	-9.12748e-10	-1.29671	4.27888e-05	-9.12748e-10	-1.25923
75512412	chr5:75512412:G:T	1.61066e-05	39.0446	-1.03132	5.63092e-07	-2.19291	-1.28733	6.18264e-06	-1.85533	-1.33843
75512506	chr5:75512506:G:A	1.797e-13	21.0632	-1.36108	2.30145e-05	1.40724	-1.17704	0.00038206	2.10451	-1.17443
75512592	chr5:75512592:G:A	1.51253e-13	20.8759	-1.34616	2.00758e-05	1.33429	-1.2407	0.000330869	2.02481	-1.23859
75512776	chr5:75512776:TAGAA:T	1.92241e-22	0.355359	-1.30907	1.78341e-06	-1.06692	-1.26048	1.0371e-05	-1.42581	-1.25068
75513041	chr5:75513041:G:C	1.44993e-22	-9.12748e-10	-1.23578	4.73489e-06	-9.12748e-10	-1.35097	3.94754e-05	-9.12748e-10	-1.33983
75513055	chr5:75513055:C:T	1.70428e-05	39.0839	-1.01414	5.77264e-07	-2.17722	-1.27816	6.41141e-06	-1.82422	-1.3332
75513220	chr5:75513220:C:T	3.01035e-21	1.79735	-6.68458e-10	1.88565e-06	-2.27165	-6.68458e-10	1.60194e-05	-2.2417	-6.68458e-10
75513575	chr5:75513575:A:G	4.88551e-22	-9.12748e-10	-0.0210181	2.35229e-05	-9.12748e-10	0.252046	0.000192367	-9.12748e-10	0.2439
75514448	chr5:75514448:A:T	1.02437e-22	-1.58321	-6.68458e-10	1.91014e-06	-2.25875	-6.68458e-10	1.57258e-05	-2.2602	-6.68458e-10
75514559	chr5:75514559:G:A	3.41598e-13	21.6456	-1.30121	1.28753e-05	0.826458	-1.17708	0.000213249	1.50486	-1.1579
75515672	chr5:75515672:G:A	2.84352e-22	-0.562248	-6.68458e-10	2.07014e-06	-2.17831	-6.68458e-10	1.75428e-05	-2.15086	-6.68458e-10
75515872	chr5:75515872:C:T	4.91973e-22	-9.12748e-10	-0.0140371	1.27407e-05	-9.12748e-10	-0.361126	0.000104356	-9.12748e-10	-0.367692
75515908	chr5:75515908:T:A	1.48233e-22	-9.12748e-10	-1.21368	4.87078e-06	-9.12748e-10	-1.32267	3.99253e-05	-9.12748e-10	-1.32849
75516415	chr5:75516415:T:C	4.71609e-22	-9.12748e-10	-0.0563104	1.22729e-05	-9.12748e-10	-0.398538	0.000100544	-9.12748e-10	-0.404905
75516439	chr5:75516439:T:C	1.28507e-22	-9.12748e-10	-1.35648	5.58345e-06	-9.12748e-10	-1.18612	4.45439e-05	-9.12748e-10	-1.21903
75517186	chr5:75517186:CA:C	1.72883e-23	-2.31487	-1.04756	8.37721e-07	-1.7217	-1.3613	8.6142e-06	-1.50412	-1.35798
75517368	chr5:75517368:C:G	5.66863e-23	-2.17493	-6.68458e-10	8.59047e-06	-0.755274	-6.68458e-10	5.75491e-05	-0.962865	-6.68458e-10
75518119	chr5:75518119:C:A	2.12886e-22	0.460711	-1.31242	1.66451e-06	-1.14075	-1.25565	9.80615e-06	-1.48669	-1.2458
75518947	chr5:75518947:T:C	1.47834e-13	20.7329	-1.22596	1.34428e-06	-1.35792	-1.25215	2.36291e-05	-0.54555	-1.30748
75519401	chr5:75519401:A:G	4.04748e-20	4.84145	-0.445478	6.33581e-07	-2.27062	-1.09168	5.17392e-06	-2.30696	-1.06492
75520939	chr5:75520939:C:G	1.27753e-22	-9.12748e-10	-1.36236	5.08761e-06	-9.12748e-10	-1.27912	4.18455e-05	-9.12748e-10	-1.28152
75521143	chr5:75521143:T:C	4.92657e-22	-0.0126482	-6.68458e-10	2.02509e-06	-2.20031	-6.68458e-10	1.76231e-05	-2.14629	-6.68458e-10
75521190	chr5:75521190:T:C	1.3967e-22	-9.12748e-10	-1.27318	6.17762e-06	-9.12748e-10	-1.085	5.12279e-05	-9.12748e-10	-1.07922
75521569	chr5:75521569:A:G	7.97645e-22	0.469203	-6.68458e-10	2.44339e-06	-2.01254	-6.68458e-10	2.11305e-05	-1.96479	-6.68458e-10
75523210	chr5:75523210:ATAT:A	1.46786e-22	-9.12748e-10	-1.22349	4.74707e-06	-9.12748e-10	-1.3484	3.96035e-05	-9.12748e-10	-1.33659
75523773	chr5:75523773:C:T	4.90663e-23	-2.31929	-6.68458e-10	3.16358e-06	-1.75422	-6.68458e-10	2.2948e-05	-1.88228	-6.68458e-10
75523995	chr5:75523995:T:G	1.55823e-22	-9.12748e-10	-1.16374	4.94726e-06	-9.12748e-10	-1.30709	4.06798e-05	-9.12748e-10	-1.30977
75524419	chr5:75524419:G:A	2.59025e-22	-9.12748e-10	-0.655538	7.17057e-06	-9.12748e-10	-0.935943	6.22042e-05	-9.12748e-10	-0.885082
75525211	chr5:75525211:T:A	3.53041e-22	1.01684	-1.36272	5.11112e-07	-2.30506	-1.27204	4.11292e-06	-2.30681	-1.29456
75526194	chr5:75526194:A:C	7.80232e-23	-1.85545	-6.68458e-10	1.94261e-06	-2.2419	-6.68458e-10	1.69692e-05	-2.1841	-6.68458e-10
75526389	chr5:75526389:C:A	1.31183e-22	-9.12748e-10	-1.33587	4.68833e-06	-9.12748e-10	-1.36085	3.86337e-05	-9.12748e-10	-1.36138
75526560	chr5:75526560:TG:T	5.0493e-22	-9.12748e-10	0.0119583	1.29501e-05	-9.12748e-10	-0.344828	0.000106202	-9.12748e-10	-0.350163
75526682	chr5:75526682:A:G	1.95725e-22	0.389175	-1.32492	1.79302e-06	-1.0915	-1.23053	1.04431e-05	-1.44674	-1.22282
75527036	chr5:75527036:C:T	2.19698e-21	-9.12748e-10	1.48238	3.88863e-05	-9.12748e-10	0.754715	0.000365321	-9.12748e-10	0.885273
75527176	chr5:75527176:T:C	2.04943e-21	-9.12748e-10	1.41286	3.67113e-05	-9.12748e-10	0.697157	0.000344411	-9.12748e-10	0.826333
75527426	chr5:75527426:G:A	2.10641e-21	-9.12748e-10	1.44028	3.75234e-05	-9.12748e-10	0.719036	0.000351768	-9.12748e-10	0.847467
75527514	chr5:75527514:C:T	4.13948e-22	-9.12748e-10	-0.186721	9.93237e-06	-9.12748e-10	-0.610128	8.45923e-05	-9.12748e-10	-0.577661
75527678	chr5:75527678:A:C	6.26588e-13	22.1488	-1.19775	1.34086e-05	0.976255	-1.28629	0.000223144	1.66625	-1.27394
75527947	chr5:75527947:C:G	2.05652e-22	0.422937	-1.30921	1.70083e-06	-1.11455	-1.26026	9.96316e-06	-1.46615	-1.25046
75528089	chr5:75528089:G:A	2.09137e-21	-9.12748e-10	1.43311	3.7264e-05	-9.12748e-10	0.712101	0.00035024	-9.12748e-10	0.843114
75528213	chr5:75528213:C:T	1.28228e-22	-9.12748e-10	-1.35865	5.1013e-06	-9.12748e-10	-1.27643	4.2816e-05	-9.12748e-10	-1.25859
75528948	chr5:75528948:A:G	1.1824e-12	22.4761	-0.889948	1.54524e-05	1.19606	-1.36422	0.000265444	1.92923	-1.36333
75529007	chr5:75529007:A:G	2.5587e-21	1.63479	-6.68458e-10	1.8659e-06	-2.28219	-6.68458e-10	1.58053e-05	-2.25516	-6.68458e-10
75529276	chr5:75529276:G:A	1.31774e-22	-9.12748e-10	-1.33137	5.74766e-06	-9.12748e-10	-1.15714	5.02944e-05	-9.12748e-10	-1.09761
75529467	chr5:75529467:A:AAC	1.36075e-22	-9.12748e-10	-1.29925	4.68389e-06	-9.12748e-10	-1.3618	3.85898e-05	-9.12748e-10	-1.36252
75529604	chr5:75529604:G:C	1.406e-22	-9.12748e-10	-1.26654	4.70707e-06	-9.12748e-10	-1.35686	3.8754e-05	-9.12748e-10	-1.35827
75529828	chr5:75529828:G:A	1.27906e-22	-9.12748e-10	-1.36116	4.87024e-06	-9.12748e-10	-1.32278	4.14393e-05	-9.12748e-10	-1.29127
75530910	chr5:75530910:G:A	2.45614e-05	39.4769	-1.04164	5.75985e-07	-2.16736	-1.29024	6.47679e-06	-1.80692	-1.34036
75531031	chr5:75531031:T:C	9.70931e-22	-9.12748e-10	0.665795	1.02054e-05	-9.12748e-10	-0.583012	8.39853e-05	-9.12748e-10	-0.584863
75531157	chr5:75531157:T:G	1.28244e-22	-9.12748e-10	-1.35853	5.52517e-06	-9.12748e-10	-1.19661	4.41191e-05	-9.12748e-10	-1.22861
75531684	chr5:75531684:T:G	1.34128e-22	-9.12748e-10	-1.31367	4.67531e-06	-9.12748e-10	-1.36363	3.85359e-05	-9.12748e-10	-1.36392
75531721	chr5:75531721:G:A	1.19896e-22	-0.608412	-0.817426	2.83402e-06	-1.81726	-0.0469696	2.84984e-05	-1.63607	-0.0295827
75532319	chr5:75532319:A:G	1.31893e-22	-9.12748e-10	-1.33047	4.69184e-06	-9.12748e-10	-1.3601	3.8543e-05	-9.12748e-10	-1.36373
75532366	chr5:75532366:A:G	1.32765e-22	-9.12748e-10	-1.32388	5.12818e-06	-9.12748e-10	-1.27118	4.25603e-05	-9.12748e-10	-1.26458
75533466	chr5:75533466:G:A	1.0798e-20	3.5476	-0.472945	7.44186e-07	-2.09621	-1.10518	5.75169e-06	-2.18696	-1.07905
75533879	chr5:75533879:C:T	4.20248e-12	24.1556	-1.3014	3.14642e-05	1.83955	-1.29663	0.000549175	2.58805	-1.29513
75534122	chr5:75534122:T:C	2.45791e-12	23.681	-1.36317	1.35889e-06	-1.8323	-0.766957	1.91465e-05	-1.37101	-0.692377
75534210	chr5:75534210:G:A	1.67618e-21	1.21181	-6.68458e-10	5.68428e-06	-1.16822	-6.68458e-10	5.02448e-05	-1.0986	-6.68458e-10
75535423	chr5:75535423:G:A	3.2841e-22	0.636822	-1.05502	1.32453e-06	-1.26112	-1.36375	7.89026e-06	-1.58573	-1.36414
75535537	chr5:75535537:T:TA	3.37623e-22	0.683989	-1.07452	1.28669e-06	-1.28965	-1.36421	7.70517e-06	-1.60945	-1.36416
75535790	chr5:75535790:C:T	1.27685e-22	-9.12748e-10	-1.36289	5.37707e-06	-9.12748e-10	-1.22378	4.30927e-05	-9.12748e-10	-1.25215
75535907	chr5:75535907:G:A	3.00954e-22	0.595466	-1.10097	1.35711e-06	-1.2368	-1.36377	8.06038e-06	-1.56547	-1.36307
75535996	chr5:75535996:C:T	1.78936e-23	-2.30409	-1.02393	1.17722e-06	-1.37877	-1.364	1.28047e-05	-1.1027	-1.363
75536042	chr5:75536042:C:T	1.32698e-22	-9.12748e-10	-1.32439	5.76165e-06	-9.12748e-10	-1.1547	4.73525e-05	-9.12748e-10	-1.15788
75536255	chr5:75536255:T:C	4.76051e-22	-9.12748e-10	-0.0469368	1.23577e-05	-9.12748e-10	-0.391649	0.000101146	-9.12748e-10	-0.398937
75536581	chr5:75536581:A:G	1.7573e-22	-9.12748e-10	-1.04351	5.23174e-06	-9.12748e-10	-1.25118	4.29222e-05	-9.12748e-10	-1.25612
75536886	chr5:75536886:C:T	1.31532e-22	-9.12748e-10	-1.33321	4.68052e-06	-9.12748e-10	-1.36252	3.87032e-05	-9.12748e-10	-1.35958
75537094	chr5:75537094:C:T	4.05266e-13	21.8554	-1.34003	2.8144e-05	1.68498	-1.25357	0.000475085	2.40023	-1.25224
75537908	chr5:75537908:G:C	1.28608e-22	-9.12748e-10	-1.35569	5.36629e-06	-9.12748e-10	-1.22579	4.47597e-05	-9.12748e-10	-1.2142
75537973	chr5:75537973:C:T	1.32588e-22	-9.12748e-10	-1.32522	5.75084e-06	-9.12748e-10	-1.15658	4.72639e-05	-9.12748e-10	-1.15976
75538411	chr5:75538411:A:T	1.27552e-22	-9.12748e-10	-1.36394	4.79026e-06	-9.12748e-10	-1.33934	3.89825e-05	-9.12748e-10	-1.35239
75538523	chr5:75538523:T:C	2.31822e-22	0.543109	-1.3096	1.56938e-06	-1.19546	-1.25979	9.30739e-06	-1.53476	-1.24994
75538721	chr5:75538721:A:T	2.82432e-22	-0.569023	-6.68458e-10	2.066e-06	-2.18031	-6.68458e-10	1.75052e-05	-2.15301	-6.68458e-10
75538832	chr5:75538832:G:A	1.56377e-23	-2.09902	-1.36376	6.09534e-07	-2.19124	-1.20975	5.44025e-06	-2.10763	-1.21405
75539198	chr5:75539198:G:A	1.46239e-23	-2.31834	-1.21147	8.95475e-07	-1.66368	-1.35265	9.2508e-06	-1.43291	-1.35788
75540896	chr5:75540896:T:G	5.83822e-23	-2.14545	-6.68458e-10	9.47117e-06	-0.657675	-6.68458e-10	6.30014e-05	-0.872348	-6.68458e-10
75541026	chr5:75541026:A:G	2.02691e-22	-9.12748e-10	-0.900781	9.10016e-06	-9.12748e-10	-0.697635	7.62474e-05	-9.12748e-10	-0.681521
75541112	chr5:75541112:C:T	2.08033e-22	0.445064	-1.31983	1.67228e-06	-1.14725	-1.24449	9.79054e-06	-1.50066	-1.23343
75541716	chr5:75541716:A:G	1.40599e-23	-2.31316	-1.25597	8.46407e-07	-1.73753	-1.33515	8.61355e-06	-1.51821	-1.34395
75541787	chr5:75541787:C:A	2.43259e-22	-9.12748e-10	-0.718336	6.83775e-06	-9.12748e-10	-0.983469	5.91647e-05	-9.12748e-10	-0.935179
75541977	chr5:75541977:A:C	2.5472e-22	0.646646	-1.31894	1.49524e-06	-1.25756	-1.24608	8.96518e-06	-1.58671	-1.23545
75542076	chr5:75542076:A:G	2.13912e-12	22.6981	-0.519165	1.80294e-05	1.28746	-1.30139	0.000305827	2.02148	-1.31396
75543064	chr5:75543064:G:A	1.78282e-12	23.2374	-1.2406	1.44721e-05	1.00492	-1.23862	0.000248664	1.72269	-1.22209
75543676	chr5:75543676:TG:T	1.56637e-22	-9.12748e-10	-1.15853	5.2293e-06	-9.12748e-10	-1.25165	4.32598e-05	-9.12748e-10	-1.24828
75544636	chr5:75544636:T:C	1.26101e-11	24.4815	-0.528421	6.75388e-07	-1.9575	-1.34089	8.67985e-06	-1.5024	-1.3521
75544920	chr5:75544920:A:G	3.43094e-22	0.682005	-1.05646	1.28616e-06	-1.29047	-1.36379	7.69983e-06	-1.61014	-1.36416
75545926	chr5:75545926:C:A	2.02636e-22	-9.12748e-10	-0.901052	6.08244e-06	-9.12748e-10	-1.10052	4.98967e-05	-9.12748e-10	-1.10555
75546113	chr5:75546113:A:G	2.07646e-21	-9.12748e-10	1.42596	3.7128e-05	-9.12748e-10	0.708443	0.00034844	-9.12748e-10	0.837962
75546261	chr5:75546261:T:C	3.07633e-22	0.590966	-1.07452	1.35861e-06	-1.23525	-1.36421	8.06115e-06	-1.56429	-1.36416
75546397	chr5:75546397:G:C	1.27522e-22	-9.12748e-10	-1.36417	4.95582e-06	-9.12748e-10	-1.30537	4.08212e-05	-9.12748e-10	-1.3063
75546402	chr5:75546402:A:C	1.49273e-22	-9.12748e-10	-1.20669	4.99339e-06	-9.12748e-10	-1.29781	4.09859e-05	-9.12748e-10	-1.30228
75546467	chr5:75546467:C:T	4.75915e-22	-9.12748e-10	-0.0472223	1.23811e-05	-9.12748e-10	-0.389757	0.000101423	-9.12748e-10	-0.396205
75549410	chr5:75549410:A:T	2.15191e-22	0.510177	-1.35111	1.73886e-06	-1.18343	-1.16927	1.03183e-05	-1.52559	-1.156
75550361	chr5:75550361:C:T	2.74812e-22	-9.12748e-10	-0.596372	7.50432e-06	-9.12748e-10	-0.890449	6.6518e-05	-9.12748e-10	-0.818032
75550422	chr5:75550422:T:C	1.07649e-19	5.37417	-6.68458e-10	2.05904e-05	0.118898	-6.68458e-10	0.000211972	0.340952	-6.68458e-10
75550472	chr5:75550472:A:G	3.36024e-13	21.561	-1.23303	1.32145e-06	-1.27489	-1.35231	2.46237e-05	-0.449855	-1.36194
75550603	chr5:75550603:G:A	1.27615e-22	-9.12748e-10	-1.36344	5.13174e-06	-9.12748e-10	-1.27048	4.22129e-05	-9.12748e-10	-1.27278
75550788	chr5:75550788:G:A	2.76332e-12	23.7984	-1.36342	1.25688e-06	-1.81957	-0.857728	1.7629e-05	-1.35503	-0.790924
75551334	chr5:75551334:T:C	2.06541e-21	-9.12748e-10	1.42062	3.69555e-05	-9.12748e-10	0.703788	0.000346768	-9.12748e-10	0.833152
75551532	chr5:75551532:G:A	1.39034e-22	-9.12748e-10	-1.27774	5.49588e-06	-9.12748e-10	-1.20193	4.55067e-05	-9.12748e-10	-1.19764
75551591	chr5:75551591:A:G	3.09045e-12	23.911	-1.36412	1.31321e-06	-1.80247	-0.830984	1.85668e-05	-1.33172	-0.762409
75551666	chr5:75551666:C:T	1.347e-22	-9.12748e-10	-1.30941	4.67654e-06	-9.12748e-10	-1.36337	3.85405e-05	-9.12748e-10	-1.3638
75553401	chr5:75553401:CCTT:C	1.3523e-22	-9.12748e-10	-1.30549	4.67385e-06	-9.12748e-10	-1.36394	3.85262e-05	-9.12748e-10	-1.36417
75553644	chr5:75553644:A:G	3.41563e-22	0.671079	-1.05001	1.297e-06	-1.28234	-1.36354	7.75304e-06	-1.60338	-1.36404
75553716	chr5:75553716:T:A	2.87091e-20	4.05251	-6.68458e-10	8.99456e-06	-0.709308	-6.68458e-10	8.18425e-05	-0.610708	-6.68458e-10
75553728	chr5:75553728:A:G	4.45383e-22	-9.12748e-10	-0.113527	1.17092e-05	-9.12748e-10	-0.445554	9.58732e-05	-9.12748e-10	-0.452478
75553870	chr5:75553870:C:T	1.54423e-23	-2.12341	-1.35194	5.78492e-07	-2.17659	-1.27667	5.18202e-06	-2.09166	-1.27864
75553872	chr5:75553872:G:T	1.53384e-23	-2.12979	-1.35231	5.82398e-07	-2.17098	-1.27555	5.22436e-06	-2.0846	-1.27758
75554087	chr5:75554087:C:G	1.27576e-22	-9.12748e-10	-1.36375	4.95098e-06	-9.12748e-10	-1.30634	4.22715e-05	-9.12748e-10	-1.27139
75554418	chr5:75554418:A:G	1.56595e-22	-9.12748e-10	-1.1588	5.22819e-06	-9.12748e-10	-1.25186	4.32502e-05	-9.12748e-10	-1.2485
75554457	chr5:75554457:A:T	1.02169e-21	1.97209	-1.25533	4.62653e-07	-2.31424	-1.36247	3.94746e-06	-2.28339	-1.35904
75554538	chr5:75554538:T:C	2.8063e-12	23.8141	-1.36368	1.26293e-06	-1.82219	-0.850305	1.77141e-05	-1.35932	-0.781826
75554916	chr5:75554916:A:G	1.27708e-22	-9.12748e-10	-1.36272	5.11911e-06	-9.12748e-10	-1.27295	4.31588e-05	-9.12748e-10	-1.25062
75554981	chr5:75554981:A:C	1.56768e-23	-2.10489	-1.35539	5.78238e-07	-2.19044	-1.26325	5.17522e-06	-2.10494	-1.26668
75555341	chr5:75555341:AC:A	6.91376e-13	22.2528	-1.20327	1.39949e-05	1.01502	-1.28226	0.000233835	1.70944	-1.27033
75556423	chr5:75556423:G:A	1.79234e-20	4.0009	-0.419502	7.08124e-07	-2.17371	-1.07735	5.58781e-06	-2.24492	-1.05
75556771	chr5:75556771:CT:C	1.27788e-22	-9.12748e-10	-1.36209	5.4111e-06	-9.12748e-10	-1.21748	4.33106e-05	-9.12748e-10	-1.24711
75557586	chr5:75557586:G:C	1.12883e-22	-0.680115	-0.805994	3.06697e-06	-1.76274	-0.0224974	3.10358e-05	-1.57376	-0.00659685
75558079	chr5:75558079:A:G	1.35829e-22	-9.12748e-10	-1.30106	4.67561e-06	-9.12748e-10	-1.36357	3.85346e-05	-9.12748e-10	-1.36395
75558226	chr5:75558226:TTTG:T	8.64346e-22	-9.12748e-10	0.549512	9.53096e-06	-9.12748e-10	-0.651382	7.84352e-05	-9.12748e-10	-0.653231
75558742	chr5:75558742:C:T	2.67688e-22	0.472575	-1.09521	1.46573e-06	-1.15962	-1.36396	8.5964e-06	-1.50074	-1.36342
75559601	chr5:75559601:A:G	3.40785e-13	21.4117	-1.06968	5.75282e-07	-2.12549	-1.33333	6.9012e-06	-1.76946	-1.31434
75560092	chr5:75560092:A:G	9.56328e-23	-1.65194	-6.68458e-10	1.83183e-06	-2.30061	-6.68458e-10	1.48364e-05	-2.31842	-6.68458e-10
75560600	chr5:75560600:C:T	2.04326e-22	0.398752	-1.2915	1.71636e-06	-1.09557	-1.27015	1.00238e-05	-1.44686	-1.26368
75561421	chr5:75561421:G:C	9.13914e-22	0.605276	-6.68458e-10	1.80474e-06	-2.31551	-6.68458e-10	1.4898e-05	-2.31427	-6.68458e-10
75561859	chr5:75561859:G:T	2.39106e-22	-9.12748e-10	-0.735555	1.13656e-05	-9.12748e-10	-0.47534	9.20508e-05	-9.12748e-10	-0.493164
75562206	chr5:75562206:C:A	2.24198e-21	1.50265	-6.68458e-10	8.34201e-06	-0.784623	-6.68458e-10	7.19562e-05	-0.739447	-6.68458e-10
75562235	chr5:75562235:T:G	1.10998e-22	-1.50295	-6.68458e-10	1.8013e-06	-2.31742	-6.68458e-10	1.48329e-05	-2.31866	-6.68458e-10
75562239	chr5:75562239:T:G	1.10482e-22	-1.50761	-6.68458e-10	1.80171e-06	-2.31719	-6.68458e-10	1.48309e-05	-2.31879	-6.68458e-10
75562461	chr5:75562461:G:A	2.8499e-12	23.8299	-1.36406	1.33303e-06	-1.82014	-0.798332	1.87524e-05	-1.35619	-0.727989
75562809	chr5:75562809:C:T	2.98229e-22	-0.514599	-6.68458e-10	2.10254e-06	-2.16278	-6.68458e-10	1.78418e-05	-2.13396	-6.68458e-10
75562860	chr5:75562860:T:G	1.28062e-22	-9.12748e-10	-1.35994	5.08809e-06	-9.12748e-10	-1.27903	4.20998e-05	-9.12748e-10	-1.27546
75563506	chr5:75563506:T:G	2.07023e-21	-9.12748e-10	1.42295	3.70292e-05	-9.12748e-10	0.705779	0.000347503	-9.12748e-10	0.835268
75563535	chr5:75563535:G:A	9.24973e-22	-9.12748e-10	0.617303	9.92502e-06	-9.12748e-10	-0.610869	8.16144e-05	-9.12748e-10	-0.613498
75563609	chr5:75563609:T:C	3.59047e-12	24.0573	-1.36048	1.24242e-06	-1.78714	-0.901723	1.759e-05	-1.31116	-0.837011
75565083	chr5:75565083:T:A	8.89602e-13	22.5125	-1.21091	1.56232e-05	1.11959	-1.27676	0.000263206	1.82174	-1.2643
75565341	chr5:75565341:G:A	5.35732e-23	-2.23141	-6.68458e-10	4.60648e-06	-1.37846	-6.68458e-10	3.7603e-05	-1.38842	-6.68458e-10
75565756	chr5:75565756:T:G	1.98532e-22	-9.12748e-10	-0.92151	9.43518e-06	-9.12748e-10	-0.661482	7.9274e-05	-9.12748e-10	-0.642594
75566311	chr5:75566311:G:A	2.00861e-22	0.41352	-1.32337	1.74311e-06	-1.112	-1.23826	1.01987e-05	-1.46502	-1.22823
75566517	chr5:75566517:G:A	1.43813e-19	6.22379	-0.559982	9.38888e-07	-1.75602	-1.21297	7.91128e-06	-1.77046	-1.17676
75567211	chr5:75567211:T:G	1.27569e-22	-9.12748e-10	-1.3638	5.03736e-06	-9.12748e-10	-1.28905	4.14999e-05	-9.12748e-10	-1.28981
75567216	chr5:75567216:T:C	2.50662e-19	6.6721	-0.452703	8.80662e-07	-1.86764	-1.16537	7.45866e-06	-1.88217	-1.12396
75568559	chr5:75568559:TTCTC:T	5.05546e-23	-2.28941	-6.68458e-10	1.8012e-05	-0.0148881	-6.68458e-10	0.000104962	-0.361903	-6.68458e-10
75569762	chr5:75569762:G:A	1.77721e-22	0.329003	-1.36125	6.32912e-07	-2.03091	-1.33245	4.62571e-06	-2.17568	-1.30819
75569920	chr5:75569920:T:C	7.44385e-22	-9.12748e-10	0.400097	1.58614e-05	-9.12748e-10	-0.142042	0.000137036	-9.12748e-10	-0.0952625
75570439	chr5:75570439:G:T	2.48021e-22	-9.12748e-10	-0.698946	7.106e-06	-9.12748e-10	-0.944988	5.98711e-05	-9.12748e-10	-0.92331
75571299	chr5:75571299:C:T	1.90491e-21	-9.12748e-10	1.33973	3.44899e-05	-9.12748e-10	0.634737	0.000322949	-9.12748e-10	0.76199
75571756	chr5:75571756:T:G	8.02149e-13	22.4112	-1.21314	1.49458e-05	1.07352	-1.27502	0.000250944	1.77162	-1.2619
75572472	chr5:75572472:A:C	6.50554e-22	0.7929	-0.527536	3.01504e-06	-1.50161	-0.300709	2.0244e-05	-1.82144	-0.186205
75572572	chr5:75572572:A:G	2.07261e-22	-9.12748e-10	-0.87848	6.19417e-06	-9.12748e-10	-1.08232	5.08388e-05	-9.12748e-10	-1.08684
75572737	chr5:75572737:C:T	2.64329e-22	0.418321	-1.05359	1.5111e-06	-1.12943	-1.36366	8.80677e-06	-1.47589	-1.3641
75573210	chr5:75573210:T:G	1.37911e-22	-1.28585	-6.68458e-10	1.79987e-06	-2.31822	-6.68458e-10	1.48221e-05	-2.31938	-6.68458e-10
75573923	chr5:75573923:C:T	1.36511e-22	-9.12748e-10	-1.29605	4.67821e-06	-9.12748e-10	-1.36301	3.85507e-05	-9.12748e-10	-1.36353
75574993	chr5:75574993:A:G	2.1072e-22	-9.12748e-10	-0.861932	5.64662e-06	-9.12748e-10	-1.17487	4.58258e-05	-9.12748e-10	-1.19066
75575302	chr5:75575302:C:T	2.07023e-21	-9.12748e-10	1.42295	3.70292e-05	-9.12748e-10	0.705779	0.000347503	-9.12748e-10	0.835268
75575534	chr5:75575534:G:A	3.21725e-22	-9.12748e-10	-0.438764	8.74094e-06	-9.12748e-10	-0.73791	7.43159e-05	-9.12748e-10	-0.707179
75575564	chr5:75575564:T:G	4.27018e-22	-9.12748e-10	-0.155634	1.10797e-05	-9.12748e-10	-0.500816	9.80964e-05	-9.12748e-10	-0.429553
75575856	chr5:75575856:TAGAC:T	1.43651e-22	-9.12748e-10	-1.24508	4.72392e-06	-9.12748e-10	-1.35329	3.94115e-05	-9.12748e-10	-1.34145
75575912	chr5:75575912:A:G	1.73693e-22	-9.12748e-10	-1.05517	5.19932e-06	-9.12748e-10	-1.2574	4.2651e-05	-9.12748e-10	-1.26245
75576392	chr5:75576392:G:A	4.93434e-23	-2.31366	-6.68458e-10	3.32437e-06	-1.70465	-6.68458e-10	2.91522e-05	-1.64297	-6.68458e-10
75577212	chr5:75577212:A:G	3.03252e-22	-0.497897	-6.68458e-10	2.11125e-06	-2.15865	-6.68458e-10	1.7921e-05	-2.12953	-6.68458e-10
75579165	chr5:75579165:C:T	1.84943e-22	0.332716	-1.32513	1.84824e-06	-1.06143	-1.23026	1.07073e-05	-1.42207	-1.2225
75579771	chr5:75579771:G:T	1.2864e-22	-9.12748e-10	-1.35544	5.26501e-06	-9.12748e-10	-1.24484	4.34071e-05	-9.12748e-10	-1.24488
75579817	chr5:75579817:T:C	1.54862e-13	20.7451	-1.19178	1.13654e-06	-1.44357	-1.33437	1.9787e-05	-0.678104	-1.35237
75580147	chr5:75580147:A:T	2.26273e-21	-9.12748e-10	1.51187	3.99796e-05	-9.12748e-10	0.78244	0.000376111	-9.12748e-10	0.914381
75580788	chr5:75580788:T:C	2.91681e-12	23.1026	-0.613581	2.04058e-05	1.4353	-1.32541	0.000352482	2.18461	-1.33511
75581441	chr5:75581441:C:T	3.64498e-12	24.0761	-1.36421	1.36519e-06	-1.78438	-0.810261	1.94933e-05	-1.30675	-0.738682
75581461	chr5:75581461:G:A	1.2878e-22	-9.12748e-10	-1.35436	5.33122e-06	-9.12748e-10	-1.23235	4.38487e-05	-9.12748e-10	-1.23476
75581483	chr5:75581483:T:C	1.28118e-22	-9.12748e-10	-1.35951	5.17764e-06	-9.12748e-10	-1.26158	4.269e-05	-9.12748e-10	-1.26154
75581869	chr5:75581869:C:T	1.43474e-22	-9.12748e-10	-1.24631	4.71911e-06	-9.12748e-10	-1.35431	3.9312e-05	-9.12748e-10	-1.34397
75581978	chr5:75581978:T:C	3.8733e-05	39.9509	-1.06011	5.86652e-07	-2.14073	-1.29852	6.78183e-06	-1.75568	-1.34557
75582391	chr5:75582391:T:C	1.61032e-22	-9.12748e-10	-1.13086	5.01223e-06	-9.12748e-10	-1.29405	4.11496e-05	-9.12748e-10	-1.29829
75582661	chr5:75582661:A:G	5.85143e-23	-2.14319	-6.68458e-10	1.79899e-06	-2.3187	-6.68458e-10	1.4884e-05	-2.31522	-6.68458e-10
75582927	chr5:75582927:C:T	1.30991e-22	-9.12748e-10	-1.33733	4.67511e-06	-9.12748e-10	-1.36368	3.87336e-05	-9.12748e-10	-1.3588
75584065	chr5:75584065:G:A	3.6978e-05	40.0007	-1.15626	6.32839e-07	-2.02993	-1.33354	7.95544e-06	-1.58036	-1.36129
75584525	chr5:75584525:G:A	3.09085e-22	0.489634	-0.968478	1.45815e-06	-1.17407	-1.35469	8.54589e-06	-1.513	-1.35705
75584989	chr5:75584989:A:G	1.28476e-22	-9.12748e-10	-1.35672	4.92089e-06	-9.12748e-10	-1.31244	3.97636e-05	-9.12748e-10	-1.33255
75586163	chr5:75586163:G:A	2.07023e-21	-9.12748e-10	1.42295	3.70292e-05	-9.12748e-10	0.705779	0.000347503	-9.12748e-10	0.835268
75586856	chr5:75586856:C:T	4.40462e-14	19.5038	-1.20779	9.6597e-07	-1.60012	-1.34043	1.56322e-05	-0.910293	-1.35588
75587718	chr5:75587718:C:T	2.76161e-21	-9.12748e-10	1.71111	4.76545e-05	-9.12748e-10	0.958049	0.000450963	-9.12748e-10	1.09588
75588389	chr5:75588389:T:C	2.08051e-21	-9.12748e-10	1.42791	3.71941e-05	-9.12748e-10	0.710222	0.000349087	-9.12748e-10	0.839816
75589151	chr5:75589151:T:C	1.27715e-22	-9.12748e-10	-1.36266	5.09603e-06	-9.12748e-10	-1.27747	4.19015e-05	-9.12748e-10	-1.28018
75589878	chr5:75589878:A:G	3.71328e-22	-9.12748e-10	-0.295374	2.90446e-05	-9.12748e-10	0.462904	0.000267691	-9.12748e-10	0.574331
75590468	chr5:75590468:GTTT:G	2.71685e-16	14.1919	-0.98423	8.5183e-06	0.496651	-1.26036	0.000127671	1.07032	-1.23637
75590559	chr5:75590559:G:A	1.95598e-22	0.383318	-1.31972	1.7652e-06	-1.0932	-1.24447	1.03053e-05	-1.44877	-1.23408
75590894	chr5:75590894:T:C	2.00849e-22	-9.12748e-10	-0.909905	9.00089e-06	-9.12748e-10	-0.708604	7.54081e-05	-9.12748e-10	-0.692589
75591789	chr5:75591789:T:C	2.08975e-13	21.2171	-1.36408	1.37021e-06	-1.22696	-1.364	2.77529e-05	-0.341106	-1.35106
75591807	chr5:75591807:T:G	2.07023e-21	-9.12748e-10	1.42295	3.70292e-05	-9.12748e-10	0.705779	0.000347503	-9.12748e-10	0.835268
75592917	chr5:75592917:A:G	1.9096e-22	-9.12748e-10	-0.960398	5.31525e-06	-9.12748e-10	-1.23535	4.32563e-05	-9.12748e-10	-1.24836
75593707	chr5:75593707:C:G	3.9464e-13	21.6208	-1.13205	1.39656e-06	-1.26541	-1.30651	2.56569e-05	-0.437608	-1.33308
75593817	chr5:75593817:T:C	2.95596e-12	23.7683	-1.26592	2.61576e-05	1.68406	-1.32585	0.000449639	2.41768	-1.32474
75594150	chr5:75594150:A:G	4.69099e-22	-9.12748e-10	-0.0616478	1.19989e-05	-9.12748e-10	-0.421112	0.000106367	-9.12748e-10	-0.348612
75594579	chr5:75594579:G:A	2.83282e-21	1.73657	-6.68458e-10	1.87545e-06	-2.27708	-6.68458e-10	1.59052e-05	-2.24886	-6.68458e-10
75595064	chr5:75595064:A:C	2.10407e-21	-9.12748e-10	1.43917	3.75143e-05	-9.12748e-10	0.718794	0.000351997	-9.12748e-10	0.84812
75595177	chr5:75595177:G:A	2.78768e-11	24.7464	-6.68458e-10	7.97398e-05	1.47284	-6.68458e-10	0.00146256	2.27244	-6.68458e-10
75596177	chr5:75596177:T:C	1.61326e-12	22.4804	-0.58355	1.41055e-05	1.05556	-1.31492	0.000243488	1.80524	-1.32567
75596952	chr5:75596952:C:T	1.27515e-22	-9.12748e-10	-1.36423	5.63204e-06	-9.12748e-10	-1.17746	4.76061e-05	-9.12748e-10	-1.15254
75598303	chr5:75598303:T:C	1.27603e-22	-9.12748e-10	-1.36354	5.09462e-06	-9.12748e-10	-1.27774	4.18859e-05	-9.12748e-10	-1.28056
75598508	chr5:75598508:G:C	1.81631e-23	-1.94934	-1.36373	5.88168e-07	-2.2709	-1.16577	5.10803e-06	-2.21407	-1.17062
75599010	chr5:75599010:A:G	1.67768e-22	0.218528	-1.30841	2.04119e-06	-0.948445	-1.24395	1.16336e-05	-1.32265	-1.23895
75599083	chr5:75599083:C:T	1.40929e-22	-9.12748e-10	-1.26421	4.70761e-06	-9.12748e-10	-1.35675	3.88714e-05	-9.12748e-10	-1.35525
75600045	chr5:75600045:T:C	1.89938e-21	-9.12748e-10	1.33682	3.43888e-05	-9.12748e-10	0.631803	0.000321957	-9.12748e-10	0.758914
75600973	chr5:75600973:G:A	3.28573e-12	23.9723	-1.36411	1.35806e-06	-1.79896	-0.800904	1.92888e-05	-1.32696	-0.729022
75601026	chr5:75601026:T:G	5.79088e-23	-2.15359	-6.68458e-10	2.07541e-06	-2.17577	-6.68458e-10	1.81418e-05	-2.11728	-6.68458e-10
75601398	chr5:75601398:T:TGA	1.29279e-22	-9.12748e-10	-1.35049	5.73112e-06	-9.12748e-10	-1.16002	4.56013e-05	-9.12748e-10	-1.19557
75601542	chr5:75601542:A:G	1.85651e-13	21.0989	-1.3642	1.34617e-06	-1.24466	-1.364	2.70866e-05	-0.365421	-1.35105
75601585	chr5:75601585:A:G	7.57768e-13	22.3401	-1.19889	1.44819e-05	1.05252	-1.28556	0.000241703	1.74554	-1.27333
75601735	chr5:75601735:A:G	1.5326e-22	-9.12748e-10	-1.18032	5.18588e-06	-9.12748e-10	-1.25999	4.31564e-05	-9.12748e-10	-1.25067
75602109	chr5:75602109:C:T	1.39084e-22	-9.12748e-10	-1.27738	4.6825e-06	-9.12748e-10	-1.3621	3.88196e-05	-9.12748e-10	-1.35658
75602312	chr5:75602312:A:G	4.56956e-12	24.2108	-1.27285	3.15405e-05	1.8667	-1.32136	0.000551386	2.6171	-1.32017
75602446	chr5:75602446:A:G	5.0411e-23	-2.29225	-6.68458e-10	6.8789e-05	1.32512	-6.68458e-10	0.000378295	0.920171	-6.68458e-10
75602731	chr5:75602731:A:G	4.90942e-23	-2.31872	-6.68458e-10	3.33031e-06	-1.70286	-6.68458e-10	2.57235e-05	-1.7681	-6.68458e-10
75602781	chr5:75602781:C:T	2.35585e-16	14.0468	-0.981655	8.07527e-06	0.441893	-1.25901	0.000120311	1.00946	-1.23489
75602927	chr5:75602927:T:C	1.70747e-12	23.3177	-1.36414	1.24246e-06	-1.88711	-0.801728	1.70329e-05	-1.45043	-0.729934
75603041	chr5:75603041:C:G	8.44634e-13	22.4628	-1.2131	1.52784e-05	1.09604	-1.27553	0.00025759	1.79841	-1.26255
75604107	chr5:75604107:T:C	1.28609e-22	-9.12748e-10	-1.35569	4.91441e-06	-9.12748e-10	-1.31376	4.06531e-05	-9.12748e-10	-1.31043
75606499	chr5:75606499:G:A	4.87847e-14	19.7563	-1.35807	1.28698e-05	0.842111	-1.19315	0.000201484	1.48212	-1.19192
75606891	chr5:75606891:T:C	5.10089e-13	21.9684	-1.22304	1.28289e-05	0.913137	-1.26736	0.000212409	1.59687	-1.25386
75606904	chr5:75606904:A:G	3.18686e-22	-9.12748e-10	-0.448254	8.67211e-06	-9.12748e-10	-0.745816	7.37176e-05	-9.12748e-10	-0.715263
75607329	chr5:75607329:G:A	3.22011e-21	1.54517	0.319537	1.29027e-06	-2.31763	-0.333444	1.09234e-05	-2.31326	-0.311336
75607400	chr5:75607400:G:A	1.49029e-22	-9.12748e-10	-1.20832	4.7738e-06	-9.12748e-10	-1.34278	3.98979e-05	-9.12748e-10	-1.32918
75607552	chr5:75607552:T:A	2.4346e-22	-9.12748e-10	-0.71751	1.17802e-05	-9.12748e-10	-0.439508	9.89889e-05	-9.12748e-10	-0.420497
75608069	chr5:75608069:A:T	3.14643e-22	0.626973	-1.088	1.32575e-06	-1.25979	-1.36416	7.89925e-06	-1.58493	-1.36381
75608144	chr5:75608144:T:C	1.46537e-22	-9.12748e-10	-1.22518	4.93571e-06	-9.12748e-10	-1.30943	4.05332e-05	-9.12748e-10	-1.31338
75608501	chr5:75608501:A:C	8.23321e-13	22.439	-1.21481	1.50261e-05	1.078	-1.27413	0.000252619	1.77749	-1.26112
75609221	chr5:75609221:C:T	6.44721e-13	22.2148	-1.2352	1.42399e-05	1.00742	-1.2573	0.000238251	1.70076	-1.24294
75609263	chr5:75609263:A:T	1.49861e-22	-9.12748e-10	-1.20275	5.05069e-06	-9.12748e-10	-1.2864	4.18117e-05	-9.12748e-10	-1.28233
75610954	chr5:75610954:T:C	2.04128e-23	-2.16297	-1.03332	5.86692e-07	-2.14255	-1.29663	5.29504e-06	-2.05409	-1.29464
75611138	chr5:75611138:A:C	5.05359e-07	35.8367	-1.28509	5.00406e-07	-2.2341	-1.36416	5.57598e-06	-1.9457	-1.35133
75611435	chr5:75611435:G:A	9.893e-14	20.4258	-1.32059	1.00284e-05	0.676398	-1.27691	0.000155197	1.30346	-1.27426
75611509	chr5:75611509:C:T	1.67944e-23	-2.02724	-1.36418	5.9297e-07	-2.23746	-1.19108	5.21951e-06	-2.16674	-1.19636
75611644	chr5:75611644:G:A	2.20992e-23	-2.15176	-0.965163	5.98572e-07	-2.15524	-1.2639	5.39676e-06	-2.06839	-1.26131
75611914	chr5:75611914:CCGGA:C	1.54333e-22	-9.12748e-10	-1.17335	4.79825e-06	-9.12748e-10	-1.33768	4.03016e-05	-9.12748e-10	-1.31911
75612142	chr5:75612142:T:C	1.85782e-22	-9.12748e-10	-0.987885	5.42362e-06	-9.12748e-10	-1.21516	4.44465e-05	-9.12748e-10	-1.22122
75612207	chr5:75612207:T:G	1.41258e-22	-9.12748e-10	-1.26188	4.82945e-06	-9.12748e-10	-1.3312	3.97031e-05	-9.12748e-10	-1.33408
75612621	chr5:75612621:G:C	1.86333e-12	22.5184	-0.477522	1.71281e-05	1.22391	-1.28912	0.000287425	1.9485	-1.30304
75612984	chr5:75612984:G:A	1.48381e-22	-9.12748e-10	-1.21268	6.53509e-06	-9.12748e-10	-1.02874	5.395e-05	-9.12748e-10	-1.02745
75613364	chr5:75613364:A:G	4.80244e-22	-9.12748e-10	-0.0381673	8.11119e-06	-9.12748e-10	-0.812683	6.76907e-05	-9.12748e-10	-0.800556
75614147	chr5:75614147:C:T	1.91447e-05	39.3777	-1.19159	5.97544e-07	-2.07423	-1.34662	7.40406e-06	-1.64939	-1.36409
75614765	chr5:75614765:A:G	2.0067e-23	-2.15441	-1.05897	5.74347e-07	-2.15217	-1.30828	5.17575e-06	-2.06486	-1.30666
75614899	chr5:75614899:G:C	1.33998e-22	-9.12748e-10	-1.31463	6.52154e-06	-9.12748e-10	-1.03082	5.31507e-05	-9.12748e-10	-1.04237
75615018	chr5:75615018:T:C	2.29894e-22	-9.12748e-10	-0.774844	6.03554e-06	-9.12748e-10	-1.10826	4.87842e-05	-9.12748e-10	-1.1281
75615045	chr5:75615045:A:G	1.26552e-05	38.9095	-1.13739	5.39042e-07	-2.1927	-1.33119	6.07626e-06	-1.85068	-1.36044
75616636	chr5:75616636:C:A	5.26501e-22	-9.12748e-10	0.0537921	1.37984e-05	-9.12748e-10	-0.281374	0.000112358	-9.12748e-10	-0.293817
75617937	chr5:75617937:G:C	1.67013e-22	-9.12748e-10	-1.09439	8.72681e-06	-9.12748e-10	-0.739528	7.12956e-05	-9.12748e-10	-0.748669
75617971	chr5:75617971:G:A	3.01286e-12	22.9146	-0.393115	7.11295e-07	-1.94712	-1.29947	9.19007e-06	-1.47734	-1.32004
75617994	chr5:75617994:T:C	1.35702e-22	-9.12748e-10	-1.302	4.67587e-06	-9.12748e-10	-1.36351	3.8536e-05	-9.12748e-10	-1.36391
75618059	chr5:75618059:A:G	2.06026e-22	-9.12748e-10	-0.88446	6.37565e-06	-9.12748e-10	-1.05344	5.52969e-05	-9.12748e-10	-1.00279
75618087	chr5:75618087:C:T	8.06382e-23	-0.464179	-1.35831	7.66487e-07	-1.9118	-1.26006	7.33479e-06	-1.73601	-1.28686
75618218	chr5:75618218:A:G	5.23047e-23	-2.25537	-6.68458e-10	2.62054e-06	-1.94255	-6.68458e-10	2.18715e-05	-1.93032	-6.68458e-10
75618236	chr5:75618236:G:A	6.08406e-12	22.9082	0.316079	7.45793e-07	-1.97289	-1.22634	9.40518e-06	-1.5202	-1.25404
75618526	chr5:75618526:G:A	1.57959e-22	-1.15013	-6.68458e-10	1.7986e-06	-2.31892	-6.68458e-10	1.48289e-05	-2.31893	-6.68458e-10
75618691	chr5:75618691:T:A	2.71091e-22	0.725692	-1.3357	1.282e-06	-1.44118	-1.21633	7.90427e-06	-1.74483	-1.20327
75618833	chr5:75618833:C:T	4.86501e-22	-9.12748e-10	-0.0252214	2.34128e-05	-9.12748e-10	0.247353	0.000191476	-9.12748e-10	0.239258
75619046	chr5:75619046:A:G	1.29909e-22	-9.12748e-10	-1.34562	5.1128e-06	-9.12748e-10	-1.27418	4.28789e-05	-9.12748e-10	-1.25712
75619059	chr5:75619059:T:C	2.13109e-22	-9.12748e-10	-0.850659	5.87625e-06	-9.12748e-10	-1.13501	4.74467e-05	-9.12748e-10	-1.1559
75619452	chr5:75619452:G:A	2.36048e-21	-9.12748e-10	1.55416	7.84586e-05	-9.12748e-10	1.45664	0.000605815	-9.12748e-10	1.39107
75619808	chr5:75619808:T:C	2.2729e-22	-9.12748e-10	-0.786234	6.20638e-06	-9.12748e-10	-1.08035	4.99974e-05	-9.12748e-10	-1.10353
75621147	chr5:75621147:G:A	6.31045e-13	22.2169	-1.25872	1.14724e-05	0.862652	-1.32864	0.000180422	1.50788	-1.32809
75621306	chr5:75621306:G:A	1.31963e-22	-9.12748e-10	-1.32994	5.16291e-06	-9.12748e-10	-1.26443	4.27145e-05	-9.12748e-10	-1.26097
75621333	chr5:75621333:C:G	1.82978e-22	-9.12748e-10	-1.0031	5.18022e-06	-9.12748e-10	-1.26108	4.25428e-05	-9.12748e-10	-1.26499
75621358	chr5:75621358:G:T	1.31861e-22	-9.12748e-10	-1.33071	5.15602e-06	-9.12748e-10	-1.26576	4.26566e-05	-9.12748e-10	-1.26232
75622037	chr5:75622037:A:G	1.30056e-13	19.9193	-0.540507	4.91713e-06	0.00444528	-1.31765	7.1418e-05	0.581098	-1.32805
75623188	chr5:75623188:T:C	3.16051e-13	19.6542	0.612466	1.39549e-06	-1.78092	-0.791763	1.97612e-05	-1.19734	-0.834445
75623584	chr5:75623584:G:A	2.73588e-11	23.4832	1.24442	1.34894e-06	-1.83947	-0.767132	1.76707e-05	-1.3353	-0.808298
75625420	chr5:75625420:T:C	2.43019e-22	-0.719322	-6.68458e-10	2.34253e-06	-2.05469	-6.68458e-10	2.0708e-05	-1.98498	-6.68458e-10
75625861	chr5:75625861:G:A	3.77237e-11	23.5273	1.52154	1.47964e-06	-1.88047	-0.633654	1.90318e-05	-1.38945	-0.679946
75626795	chr5:75626795:G:T	7.48716e-23	-1.89669	-6.68458e-10	1.90365e-06	-2.26215	-6.68458e-10	1.61052e-05	-2.23636	-6.68458e-10
75626912	chr5:75626912:A:G	1.27883e-22	-9.12748e-10	-1.36135	4.80711e-06	-9.12748e-10	-1.33583	4.02515e-05	-9.12748e-10	-1.32036
75627153	chr5:75627153:A:G	1.70889e-12	22.8886	-0.934237	6.73597e-07	-1.96304	-1.33801	9.06613e-06	-1.49433	-1.31662
75627193	chr5:75627193:T:G	1.34151e-22	-9.12748e-10	-1.31349	4.67257e-06	-9.12748e-10	-1.36422	3.85253e-05	-9.12748e-10	-1.36419
75627376	chr5:75627376:C:T	6.98158e-23	-0.608378	-1.35822	7.42402e-07	-1.86823	-1.33556	7.25059e-06	-1.68595	-1.34847
75627701	chr5:75627701:C:T	1.6362e-22	-9.12748e-10	-1.11491	5.0666e-06	-9.12748e-10	-1.28326	4.12324e-05	-9.12748e-10	-1.29628
75627756	chr5:75627756:C:T	2.88469e-12	23.1115	-0.633526	6.73384e-07	-1.94256	-1.3588	8.32877e-06	-1.54215	-1.35364
75627765	chr5:75627765:A:G	8.51996e-13	22.423	-1.16463	7.05145e-07	-2.01471	-1.24057	9.42836e-06	-1.57485	-1.19693
75627935	chr5:75627935:T:A	1.41731e-22	-9.12748e-10	-1.25853	6.08951e-06	-9.12748e-10	-1.09936	4.84498e-05	-9.12748e-10	-1.13497
75628107	chr5:75628107:C:T	1.64595e-23	-2.0477	-1.36386	6.04276e-07	-2.22771	-1.18194	5.3271e-06	-2.15589	-1.18681
75628622	chr5:75628622:A:C	8.87282e-21	2.87829	-6.68458e-10	1.19365e-05	-0.426328	-6.68458e-10	0.000112292	-0.294403	-6.68458e-10
75629065	chr5:75629065:A:G	6.13972e-13	22.0995	-1.16874	6.674e-07	-2.04413	-1.26616	8.66571e-06	-1.62246	-1.23367
75629263	chr5:75629263:C:T	1.38592e-22	-9.12748e-10	-1.28093	5.45297e-06	-9.12748e-10	-1.20977	4.4977e-05	-9.12748e-10	-1.20935
75629337	chr5:75629337:C:T	2.09953e-12	22.6894	-0.52914	6.42541e-07	-1.98486	-1.36339	7.73787e-06	-1.60527	-1.36411
75629370	chr5:75629370:G:T	1.55377e-22	-9.12748e-10	-1.1666	4.92215e-06	-9.12748e-10	-1.31218	4.01665e-05	-9.12748e-10	-1.32247
75629870	chr5:75629870:G:A	2.6979e-22	-9.12748e-10	-0.614818	8.1338e-06	-9.12748e-10	-0.809899	6.63663e-05	-9.12748e-10	-0.820315
75630034	chr5:75630034:C:G	1.53329e-22	-9.12748e-10	-1.17987	5.21791e-06	-9.12748e-10	-1.25383	4.2908e-05	-9.12748e-10	-1.25645
75630138	chr5:75630138:G:T	1.63312e-22	-9.12748e-10	-1.1168	4.72406e-06	-9.12748e-10	-1.35326	3.87857e-05	-9.12748e-10	-1.35745
75630324	chr5:75630324:A:G	2.9391e-23	-2.31003	-0.521746	8.06942e-07	-1.84972	-1.27071	8.65829e-06	-1.62355	-1.23343
75630953	chr5:75630953:A:G	6.34369e-16	15.3752	-1.31948	1.32449e-06	-1.30478	-1.32011	1.98677e-05	-0.750855	-1.27555
75631065	chr5:75631065:T:C	1.53398e-22	-9.12748e-10	-1.17942	4.81369e-06	-9.12748e-10	-1.33446	3.96924e-05	-9.12748e-10	-1.33435
75631214	chr5:75631214:G:A	5.0548e-22	-9.12748e-10	0.0130467	1.39829e-05	-9.12748e-10	-0.268095	0.000115703	-9.12748e-10	-0.264475
75631371	chr5:75631371:G:C	1.34007e-22	-9.12748e-10	-1.31457	6.42036e-06	-9.12748e-10	-1.04645	5.25574e-05	-9.12748e-10	-1.0536
75631587	chr5:75631587:G:A	1.28303e-22	-9.12748e-10	-1.35807	4.84736e-06	-9.12748e-10	-1.32749	3.9797e-05	-9.12748e-10	-1.33171
75631620	chr5:75631620:T:G	1.32584e-22	-9.12748e-10	-1.32524	6.25119e-06	-9.12748e-10	-1.07316	5.11425e-05	-9.12748e-10	-1.08089
75631662	chr5:75631662:C:T	1.33853e-22	-9.12748e-10	-1.31572	4.69567e-06	-9.12748e-10	-1.35929	3.86818e-05	-9.12748e-10	-1.36013
75631799	chr5:75631799:T:C	1.27658e-22	-9.12748e-10	-1.36311	5.11091e-06	-9.12748e-10	-1.27455	4.19672e-05	-9.12748e-10	-1.27862
75631934	chr5:75631934:C:T	1.29406e-22	-9.12748e-10	-1.34951	4.93193e-06	-9.12748e-10	-1.3102	4.04663e-05	-9.12748e-10	-1.31503
75632322	chr5:75632322:A:G	3.66317e-22	-9.12748e-10	-0.308961	1.04805e-05	-9.12748e-10	-0.556409	8.68762e-05	-9.12748e-10	-0.55102
75632451	chr5:75632451:A:G	3.04446e-22	-9.12748e-10	-0.493968	8.61907e-06	-9.12748e-10	-0.751951	7.51794e-05	-9.12748e-10	-0.695626
75632468	chr5:75632468:A:T	5.25384e-15	17.3655	-1.19577	1.94334e-05	0.490797	-0.42973	0.000196686	0.701183	-0.435078
75632716	chr5:75632716:C:T	1.29867e-21	2.23466	-1.27802	9.10714e-07	-1.72301	-1.27644	8.47477e-06	-1.59339	-1.28502
75632850	chr5:75632850:G:A	3.91764e-23	-1.18605	-1.35834	4.6818e-07	-2.30374	-1.36109	3.90424e-06	-2.29259	-1.36085
75632973	chr5:75632973:A:G	3.28995e-22	-9.12748e-10	-0.416417	9.58374e-06	-9.12748e-10	-0.645859	7.93383e-05	-9.12748e-10	-0.641783
75633058	chr5:75633058:G:T	4.25525e-15	17.0499	-1.09096	8.52519e-07	-1.90738	-1.1581	9.30775e-06	-1.66463	-1.12003
75633072	chr5:75633072:A:G	3.64902e-22	-9.12748e-10	-0.312833	1.04447e-05	-9.12748e-10	-0.559836	8.65874e-05	-9.12748e-10	-0.55435
75633147	chr5:75633147:C:T	1.30384e-22	-9.12748e-10	-1.34198	4.76739e-06	-9.12748e-10	-1.34413	3.92434e-05	-9.12748e-10	-1.34572
75633367	chr5:75633367:A:T	8.19764e-23	-0.470378	-1.33565	7.28907e-07	-2.17683	-1.0453	6.65713e-06	-2.12872	-0.991097
75633446	chr5:75633446:G:A	1.31606e-22	-9.12748e-10	-1.33265	4.73283e-06	-9.12748e-10	-1.35141	3.89716e-05	-9.12748e-10	-1.35267
75633487	chr5:75633487:G:A	4.91984e-23	-1.56	-0.756596	3.11891e-06	-0.461075	-1.30737	1.5648e-05	-0.942042	-1.32312
75633490	chr5:75633490:G:A	1.29662e-22	-9.12748e-10	-1.34753	4.89463e-06	-9.12748e-10	-1.31779	4.01985e-05	-9.12748e-10	-1.32167
75633822	chr5:75633822:G:A	5.09282e-14	19.4295	-0.988313	2.84227e-06	-1.2482	-0.613124	4.06015e-05	-0.785302	-0.526398
75634602	chr5:75634602:G:A	1.96661e-22	-9.12748e-10	-0.930977	5.24399e-06	-9.12748e-10	-1.24885	4.40827e-05	-9.12748e-10	-1.22944
75634939	chr5:75634939:T:C	1.67464e-22	-9.12748e-10	-1.09169	7.34961e-06	-9.12748e-10	-0.911281	6.16583e-05	-9.12748e-10	-0.893896
75635246	chr5:75635246:C:T	1.29564e-22	-9.12748e-10	-1.34828	5.80147e-06	-9.12748e-10	-1.14782	4.75256e-05	-9.12748e-10	-1.15424
75635361	chr5:75635361:T:A	1.27539e-22	-9.12748e-10	-1.36404	6.51274e-06	-9.12748e-10	-1.03217	5.21707e-05	-9.12748e-10	-1.06098
75635443	chr5:75635443:A:G	1.32447e-22	-9.12748e-10	-1.32628	5.13119e-06	-9.12748e-10	-1.27059	4.2027e-05	-9.12748e-10	-1.27719
75635508	chr5:75635508:G:T	8.70854e-15	17.8714	-1.19626	2.403e-05	0.705619	-0.432242	0.000245977	0.926891	-0.437156
75635672	chr5:75635672:C:T	3.88054e-23	-2.26006	-0.293842	1.52067e-05	0.704109	-0.888298	6.7632e-05	0.103274	-0.904696
75635851	chr5:75635851:CCCAG:C	1.30668e-22	-9.12748e-10	-1.3398	4.75806e-06	-9.12748e-10	-1.34609	3.91728e-05	-9.12748e-10	-1.34752
75636247	chr5:75636247:T:C	1.49652e-23	-2.15851	-1.34822	6.58875e-07	-2.13641	-1.18674	5.98978e-06	-2.01108	-1.21437
75636274	chr5:75636274:G:T	1.74856e-14	18.6479	-1.27567	1.86877e-06	-1.45432	-0.826326	2.57515e-05	-1.02985	-0.737158
75636543	chr5:75636543:G:T	1.32968e-22	-9.12748e-10	-1.32235	4.70731e-06	-9.12748e-10	-1.35681	3.87726e-05	-9.12748e-10	-1.35779
75636927	chr5:75636927:T:C	5.9403e-21	2.47705	-6.68458e-10	3.76375e-06	-1.58051	-6.68458e-10	3.75621e-05	-1.38951	-6.68458e-10
75637335	chr5:75637335:G:A	1.29175e-22	-9.12748e-10	-1.35129	5.03823e-06	-9.12748e-10	-1.28887	4.2898e-05	-9.12748e-10	-1.25668
75637781	chr5:75637781:A:G	1.83211e-23	-1.94041	-1.364	6.27578e-07	-2.29583	-1.07598	5.39443e-06	-2.20717	-1.12297
75637862	chr5:75637862:C:T	1.53651e-23	-2.13976	-1.3406	7.62615e-07	-2.13552	-1.04141	7.24427e-06	-1.95516	-1.08013
75637987	chr5:75637987:G:C	1.45314e-23	-2.18374	-1.35241	6.92094e-07	-2.10754	-1.16642	6.33979e-06	-1.97158	-1.19708
75638184	chr5:75638184:A:T	4.8628e-07	35.8574	-1.34432	7.12234e-07	-2.03257	-1.21271	9.97988e-06	-1.59697	-1.11796
75638190	chr5:75638190:T:C	3.15527e-22	-9.12748e-10	-0.458216	8.72824e-06	-9.12748e-10	-0.739364	7.5496e-05	-9.12748e-10	-0.691425
75638388	chr5:75638388:T:G	9.48845e-15	18.0987	-1.33778	1.17936e-05	0.845253	-1.28363	0.000118407	1.05681	-1.29819
75638447	chr5:75638447:T:C	1.87522e-23	-2.08444	-1.19672	5.94091e-07	-2.18086	-1.24579	5.58755e-06	-2.01758	-1.27739
75638516	chr5:75638516:A:T	1.5063e-23	-2.15631	-1.34391	6.52463e-07	-2.13738	-1.19555	5.93762e-06	-2.0105	-1.2237
75638538	chr5:75638538:A:G	1.52039e-23	-2.13993	-1.35097	6.56018e-07	-2.15518	-1.17232	5.93208e-06	-2.03266	-1.20247
75638625	chr5:75638625:A:G	1.50423e-23	-2.15124	-1.35035	6.6311e-07	-2.14227	-1.17447	6.0146e-06	-2.01697	-1.20435
75638834	chr5:75638834:T:G	1.87139e-23	-2.07681	-1.20639	5.9561e-07	-2.18663	-1.23746	5.58073e-06	-2.02612	-1.27006
75639244	chr5:75639244:G:T	8.19251e-15	17.9431	-1.32905	1.12679e-05	0.813386	-1.29735	0.000113119	1.02359	-1.31065
75639347	chr5:75639347:C:T	1.27546e-22	-9.12748e-10	-1.36398	5.20679e-06	-9.12748e-10	-1.25596	4.28159e-05	-9.12748e-10	-1.2586
75639466	chr5:75639466:G:A	2.09916e-22	-9.12748e-10	-0.865753	6.7635e-06	-9.12748e-10	-0.994387	5.67859e-05	-9.12748e-10	-0.976217
75639766	chr5:75639766:A:G	4.32827e-22	-9.12748e-10	-0.142124	1.24924e-05	-9.12748e-10	-0.380806	0.000103077	-9.12748e-10	-0.380024
75639854	chr5:75639854:T:C	1.37409e-22	-9.12748e-10	-1.2895	4.67279e-06	-9.12748e-10	-1.36417	3.85272e-05	-9.12748e-10	-1.36414
75640000	chr5:75640000:A:G	1.08979e-16	13.6349	-1.34072	1.30008e-06	-1.28061	-1.3629	1.84185e-05	-0.740633	-1.36152
75640074	chr5:75640074:C:T	1.58297e-23	-2.21449	-1.23608	1.23788e-06	-2.07396	-0.618563	1.12847e-05	-1.93549	-0.656561
75640178	chr5:75640178:G:A	1.76206e-16	14.0878	-1.31308	1.45356e-06	-1.16929	-1.36262	2.16169e-05	-0.594292	-1.34774
75640204	chr5:75640204:C:T	2.13913e-23	-2.0282	-1.12128	5.50613e-07	-2.2631	-1.23955	4.72424e-06	-2.2225	-1.2403
75640207	chr5:75640207:T:C	4.93756e-22	-9.12748e-10	-0.0104203	1.34936e-05	-9.12748e-10	-0.30371	0.000111266	-9.12748e-10	-0.303579
75640247	chr5:75640247:G:A	1.32102e-22	-9.12748e-10	-1.32889	4.94003e-06	-9.12748e-10	-1.30856	4.12227e-05	-9.12748e-10	-1.29651
75640505	chr5:75640505:G:A	1.40958e-22	-9.12748e-10	-1.264	4.68252e-06	-9.12748e-10	-1.36209	3.85397e-05	-9.12748e-10	-1.36382
75640571	chr5:75640571:G:A	1.44449e-22	-9.12748e-10	-1.23953	4.70057e-06	-9.12748e-10	-1.35824	3.89373e-05	-9.12748e-10	-1.35355
75640785	chr5:75640785:C:G	1.34872e-22	-9.12748e-10	-1.30814	4.74252e-06	-9.12748e-10	-1.34936	3.96793e-05	-9.12748e-10	-1.33468
75641265	chr5:75641265:C:CAAAG	1.4055e-22	-9.12748e-10	-1.2669	4.67578e-06	-9.12748e-10	-1.36353	3.86099e-05	-9.12748e-10	-1.36199
75641413	chr5:75641413:A:G	1.75806e-23	-2.12353	-1.22213	5.56823e-07	-2.16563	-1.32581	5.11102e-06	-2.04528	-1.33883
75641600	chr5:75641600:C:T	1.38286e-22	-9.12748e-10	-1.28313	6.81641e-06	-9.12748e-10	-0.986594	5.57356e-05	-9.12748e-10	-0.994885
75641710	chr5:75641710:T:C	1.4023e-22	-9.12748e-10	-1.26918	4.67621e-06	-9.12748e-10	-1.36344	3.86134e-05	-9.12748e-10	-1.36191
75641832	chr5:75641832:A:C	1.28257e-22	-9.12748e-10	-1.35843	5.04659e-06	-9.12748e-10	-1.28722	4.09978e-05	-9.12748e-10	-1.30198
75641899	chr5:75641899:G:A	1.80283e-23	-2.12563	-1.19488	5.50751e-07	-2.16411	-1.33829	5.07026e-06	-2.0433	-1.34881
75642253	chr5:75642253:C:A	1.75924e-23	-2.12119	-1.22381	5.5529e-07	-2.16922	-1.32497	5.09014e-06	-2.05	-1.33819
75644972	chr5:75644972:A:C	1.26407e-22	-1.37295	-6.68458e-10	1.80065e-06	-2.31778	-6.68458e-10	1.49448e-05	-2.31114	-6.68458e-10
75648173	chr5:75648173:G:A	1.31682e-14	18.413	-1.32442	1.45427e-05	1.064	-1.29284	0.00014595	1.27332	-1.30556
75648208	chr5:75648208:T:C	3.11423e-22	-9.12748e-10	-0.471309	9.00146e-06	-9.12748e-10	-0.708541	7.42179e-05	-9.12748e-10	-0.708498
75648299	chr5:75648299:A:G	2.60528e-22	-9.12748e-10	-0.649749	7.3123e-06	-9.12748e-10	-0.91637	6.4385e-05	-9.12748e-10	-0.850623
75648371	chr5:75648371:C:T	1.30243e-22	-9.12748e-10	-1.34306	4.92275e-06	-9.12748e-10	-1.31206	4.15374e-05	-9.12748e-10	-1.28891
75648376	chr5:75648376:C:T	1.43466e-22	-9.12748e-10	-1.24636	4.67272e-06	-9.12748e-10	-1.36419	3.85315e-05	-9.12748e-10	-1.36403
75648547	chr5:75648547:T:G	2.20431e-23	-1.93762	-1.18184	5.36106e-07	-2.2786	-1.25075	4.73315e-06	-2.17743	-1.28348
75649012	chr5:75649012:C:T	1.78453e-23	-2.15222	-1.1785	5.61726e-07	-2.13821	-1.34445	5.22289e-06	-2.00907	-1.35339
75649043	chr5:75649043:A:G	9.8033e-15	18.0363	-1.24273	1.15322e-05	0.892783	-1.35357	0.000117073	1.10548	-1.35819
75649078	chr5:75649078:C:T	2.55786e-22	-9.12748e-10	-0.668118	7.47489e-06	-9.12748e-10	-0.894378	6.25294e-05	-9.12748e-10	-0.879867
75649115	chr5:75649115:A:G	3.02126e-23	-2.3012	-0.503003	1.00496e-06	-1.54562	-1.35536	1.25013e-05	-1.14871	-1.34096
75649283	chr5:75649283:G:C	1.68275e-16	14.0368	-1.30815	1.48141e-06	-1.14889	-1.36404	2.16713e-05	-0.580035	-1.35948
75649334	chr5:75649334:GA:G	9.4716e-23	-1.66158	-6.68458e-10	1.84335e-06	-2.29434	-6.68458e-10	1.51477e-05	-2.29766	-6.68458e-10
75649344	chr5:75649344:A:G	1.29035e-22	-9.12748e-10	-1.35238	4.81191e-06	-9.12748e-10	-1.33483	3.98585e-05	-9.12748e-10	-1.33017
75649531	chr5:75649531:C:T	1.30425e-22	-9.12748e-10	-1.34166	4.91141e-06	-9.12748e-10	-1.31437	4.14212e-05	-9.12748e-10	-1.29171
75649542	chr5:75649542:G:A	1.37051e-22	-9.12748e-10	-1.29211	4.69225e-06	-9.12748e-10	-1.36002	3.88085e-05	-9.12748e-10	-1.35686
75649551	chr5:75649551:G:A	3.36351e-21	1.90828	-6.68458e-10	1.92463e-06	-2.25119	-6.68458e-10	1.64276e-05	-2.21654	-6.68458e-10
75649720	chr5:75649720:T:G	2.10323e-23	-2.21076	-0.95564	5.39412e-07	-2.16134	-1.36186	5.33863e-06	-1.97641	-1.36413
75649752	chr5:75649752:G:C	1.71595e-22	-9.12748e-10	-1.06733	5.00892e-06	-9.12748e-10	-1.29471	4.12845e-05	-9.12748e-10	-1.29502
75649800	chr5:75649800:T:C	5.43862e-22	-9.12748e-10	0.0862345	4.58022e-05	-9.12748e-10	0.918404	0.000429877	-9.12748e-10	1.048
75649975	chr5:75649975:A:T	1.28185e-22	-9.12748e-10	-1.35898	4.797e-06	-9.12748e-10	-1.33794	3.96342e-05	-9.12748e-10	-1.33581
75650035	chr5:75650035:T:C	1.36622e-22	-9.12748e-10	-1.29524	4.69528e-06	-9.12748e-10	-1.35937	3.88429e-05	-9.12748e-10	-1.35598
75650199	chr5:75650199:G:T	9.30576e-22	0.623343	-6.68458e-10	2.65287e-06	-1.93029	-6.68458e-10	2.28665e-05	-1.88583	-6.68458e-10
75650425	chr5:75650425:A:G	1.79907e-23	-2.13915	-1.18346	5.55519e-07	-2.15124	-1.34254	5.14141e-06	-2.0262	-1.35198
75650532	chr5:75650532:A:T	1.27928e-22	-9.12748e-10	-1.361	5.10417e-06	-9.12748e-10	-1.27587	4.14163e-05	-9.12748e-10	-1.29183
75650568	chr5:75650568:C:T	3.45429e-22	-9.12748e-10	-0.367674	9.85678e-06	-9.12748e-10	-0.617768	8.14079e-05	-9.12748e-10	-0.616031
75650630	chr5:75650630:G:A	1.61448e-23	-2.24362	-1.18724	6.59912e-07	-1.98018	-1.3414	6.37653e-06	-1.81176	-1.35112
75650693	chr5:75650693:G:A	5.02995e-23	-2.29447	-6.68458e-10	6.18605e-05	1.21895	-6.68458e-10	0.000345337	0.829016	-6.68458e-10
75650741	chr5:75650741:C:T	1.2791e-22	-9.12748e-10	-1.36114	5.10768e-06	-9.12748e-10	-1.27518	4.14419e-05	-9.12748e-10	-1.29121
75651052	chr5:75651052:A:C	1.81066e-23	-2.14019	-1.176	5.54491e-07	-2.15034	-1.34529	5.13729e-06	-2.025	-1.35398
75651147	chr5:75651147:A:T	3.4038e-22	-9.12748e-10	-0.382397	9.73098e-06	-9.12748e-10	-0.630613	8.03741e-05	-9.12748e-10	-0.628812
75651364	chr5:75651364:A:G	1.28181e-22	-9.12748e-10	-1.35902	5.05745e-06	-9.12748e-10	-1.28507	4.1076e-05	-9.12748e-10	-1.30008
75651610	chr5:75651610:T:G	2.12114e-23	-1.97963	-1.17829	5.42454e-07	-2.26379	-1.25379	4.84966e-06	-2.15067	-1.28592
75651862	chr5:75651862:G:A	2.03152e-23	-2.15655	-1.04454	5.52797e-07	-2.13447	-1.36422	5.19905e-06	-2.00425	-1.36278
75652158	chr5:75652158:T:A	1.28531e-22	-9.12748e-10	-1.35629	5.00881e-06	-9.12748e-10	-1.29473	4.07333e-05	-9.12748e-10	-1.30846
75652420	chr5:75652420:G:A	2.51797e-22	-9.12748e-10	-0.683838	7.607e-06	-9.12748e-10	-0.876858	6.27726e-05	-9.12748e-10	-0.875986
75652650	chr5:75652650:G:A	1.63042e-22	-9.12748e-10	-1.11845	4.89259e-06	-9.12748e-10	-1.31821	4.03281e-05	-9.12748e-10	-1.31846
75652713	chr5:75652713:G:A	2.20697e-23	-1.93274	-1.18552	5.36247e-07	-2.2808	-1.24829	4.72496e-06	-2.18142	-1.28123
75652782	chr5:75652782:G:A	1.40029e-22	-9.12748e-10	-1.27061	7.28964e-06	-9.12748e-10	-0.919474	6.38094e-05	-9.12748e-10	-0.859603
75652809	chr5:75652809:C:G	1.33009e-22	-9.12748e-10	-1.32205	4.80692e-06	-9.12748e-10	-1.33587	4.03333e-05	-9.12748e-10	-1.31833
75653120	chr5:75653120:C:T	1.95398e-23	-2.20852	-1.03149	5.8997e-07	-2.06971	-1.3639	5.64555e-06	-1.92339	-1.36125
75653218	chr5:75653218:T:C	1.28007e-22	-9.12748e-10	-1.36038	5.08785e-06	-9.12748e-10	-1.27907	4.12938e-05	-9.12748e-10	-1.29479
75653494	chr5:75653494:C:T	1.2757e-22	-9.12748e-10	-1.3638	4.99674e-06	-9.12748e-10	-1.29714	4.14791e-05	-9.12748e-10	-1.29031
75653552	chr5:75653552:G:A	1.28091e-22	-9.12748e-10	-1.35972	5.07758e-06	-9.12748e-10	-1.28109	4.12064e-05	-9.12748e-10	-1.29691
75653650	chr5:75653650:C:A	1.55724e-22	-9.12748e-10	-1.16437	6.28025e-06	-9.12748e-10	-1.06852	5.22919e-05	-9.12748e-10	-1.05866
75653705	chr5:75653705:T:C	2.32535e-23	-1.96596	-1.10004	5.11715e-07	-2.26938	-1.30653	4.60061e-06	-2.16061	-1.3287
75654034	chr5:75654034:T:C	1.4201e-22	-9.12748e-10	-1.25657	4.81019e-06	-9.12748e-10	-1.33519	4.0427e-05	-9.12748e-10	-1.31601
75654042	chr5:75654042:G:T	2.45573e-22	-9.12748e-10	-0.708867	5.4538e-06	-9.12748e-10	-1.20961	4.64354e-05	-9.12748e-10	-1.17744
75654190	chr5:75654190:G:A	1.43942e-22	-9.12748e-10	-1.24305	7.46095e-06	-9.12748e-10	-0.896246	6.08549e-05	-9.12748e-10	-0.907012
75654387	chr5:75654387:T:G	1.51699e-22	-9.12748e-10	-1.19056	6.07608e-06	-9.12748e-10	-1.10157	5.05762e-05	-9.12748e-10	-1.09202
75654594	chr5:75654594:C:T	1.37174e-22	-9.12748e-10	-1.29121	5.69051e-06	-9.12748e-10	-1.16713	4.71028e-05	-9.12748e-10	-1.16317
75654757	chr5:75654757:C:G	5.88254e-23	-2.13789	-6.68458e-10	2.03021e-06	-2.19779	-6.68458e-10	1.7664e-05	-2.14398	-6.68458e-10
75655160	chr5:75655160:G:A	1.323e-22	-9.12748e-10	-1.32739	6.39763e-06	-9.12748e-10	-1.05	5.17022e-05	-9.12748e-10	-1.07
75655922	chr5:75655922:C:T	4.76319e-23	-2.27767	-0.0712885	1.52834e-05	0.604592	-0.783755	6.8698e-05	0.0179888	-0.803773
75656076	chr5:75656076:G:A	1.55567e-21	2.49535	-1.35815	1.27782e-06	-1.60568	-1.05509	8.5145e-06	-1.82855	-1.04519
75656085	chr5:75656085:C:G	1.27826e-22	-9.12748e-10	-1.36179	4.72958e-06	-9.12748e-10	-1.35209	3.90355e-05	-9.12748e-10	-1.35103
75656762	chr5:75656762:A:AT	1.80235e-20	3.58697	-6.68458e-10	3.12738e-05	0.536852	-6.68458e-10	0.000278365	0.61343	-6.68458e-10
75657138	chr5:75657138:A:G	1.27826e-22	-9.12748e-10	-1.36179	4.72958e-06	-9.12748e-10	-1.35209	3.90355e-05	-9.12748e-10	-1.35103
75657176	chr5:75657176:G:A	2.39075e-22	-9.12748e-10	-0.735684	7.11528e-06	-9.12748e-10	-0.943683	5.92853e-05	-9.12748e-10	-0.933142
75657416	chr5:75657416:CTCT:C	1.27826e-22	-9.12748e-10	-1.36179	4.72958e-06	-9.12748e-10	-1.35209	3.90355e-05	-9.12748e-10	-1.35103
75657645	chr5:75657645:A:G	4.92448e-23	-2.31566	-6.68458e-10	4.01863e-06	-1.51499	-6.68458e-10	3.13477e-05	-1.57036	-6.68458e-10
75657679	chr5:75657679:C:T	2.51041e-09	30.5301	-1.28334	8.70605e-07	-1.78691	-1.25759	1.16256e-05	-1.34051	-1.22178
75658132	chr5:75658132:G:C	2.39075e-22	-9.12748e-10	-0.735684	7.11528e-06	-9.12748e-10	-0.943683	5.92853e-05	-9.12748e-10	-0.933142
75658200	chr5:75658200:GA:G	7.46826e-21	3.24387	-0.537911	3.68626e-06	-0.249829	-1.35149	1.65209e-05	-0.853641	-1.35724
75658541	chr5:75658541:T:C	5.54845e-23	-2.19636	-6.68458e-10	7.35431e-06	-0.910641	-6.68458e-10	6.48438e-05	-0.843522	-6.68458e-10
75658554	chr5:75658554:G:A	4.95808e-23	-2.242	-0.0668601	1.21124e-05	0.367933	-0.779631	5.57469e-05	-0.194972	-0.799711
75658808	chr5:75658808:A:T	1.19006e-09	29.2183	-0.718014	7.21851e-07	-1.94449	-1.28737	8.51165e-06	-1.57488	-1.29919
75659539	chr5:75659539:G:A	2.14821e-22	-9.12748e-10	-0.842654	9.78854e-06	-9.12748e-10	-0.624715	8.16884e-05	-9.12748e-10	-0.612592
75659620	chr5:75659620:C:T	1.55217e-22	-9.12748e-10	-1.16763	4.87755e-06	-9.12748e-10	-1.32128	4.01349e-05	-9.12748e-10	-1.32326
75659724	chr5:75659724:T:C	1.52332e-22	-9.12748e-10	-1.1864	4.82535e-06	-9.12748e-10	-1.33204	3.97239e-05	-9.12748e-10	-1.33355
75660016	chr5:75660016:G:A	1.40085e-09	29.826	-1.16265	6.49897e-07	-1.99932	-1.33754	7.90144e-06	-1.63001	-1.31845
75660227	chr5:75660227:T:C	1.28895e-22	-9.12748e-10	-1.35346	4.69286e-06	-9.12748e-10	-1.35989	3.85828e-05	-9.12748e-10	-1.3627
75660692	chr5:75660692:C:T	3.98229e-09	30.9302	-1.22206	8.82456e-07	-1.71777	-1.3132	1.19182e-05	-1.25012	-1.28731
75660770	chr5:75660770:G:C	3.37146e-22	-9.12748e-10	-0.391946	9.17082e-06	-9.12748e-10	-0.689902	7.52314e-05	-9.12748e-10	-0.694936
75660888	chr5:75660888:G:A	3.61979e-22	-9.12748e-10	-0.320873	9.75549e-06	-9.12748e-10	-0.628098	7.99792e-05	-9.12748e-10	-0.633738
75661258	chr5:75661258:A:G	1.47523e-22	-9.12748e-10	-1.21847	5.44298e-06	-9.12748e-10	-1.2116	4.64418e-05	-9.12748e-10	-1.1773
75661296	chr5:75661296:C:T	8.08906e-17	13.165	-1.16883	1.03469e-06	-1.59746	-1.27436	1.15246e-05	-1.28219	-1.28883
75661448	chr5:75661448:G:A	3.0392e-23	-2.12666	-0.671623	6.7839e-06	0.170805	-1.16218	3.12335e-05	-0.400156	-1.17386
75661489	chr5:75661489:A:G	1.47776e-22	-9.12748e-10	-1.21676	6.70232e-06	-9.12748e-10	-1.00347	5.43154e-05	-9.12748e-10	-1.0207
75661570	chr5:75661570:T:A	1.94757e-22	-9.12748e-10	-0.940711	6.05452e-06	-9.12748e-10	-1.10512	5.04237e-05	-9.12748e-10	-1.09504
75661573	chr5:75661573:T:C	3.49772e-23	-2.20424	-0.453521	8.62624e-06	0.275968	-1.02709	3.95823e-05	-0.293675	-1.04345
75661789	chr5:75661789:C:T	3.08037e-23	-2.21774	-0.567083	7.88729e-06	0.191161	-1.03184	3.69187e-05	-0.359292	-1.04749
75661977	chr5:75661977:A:C	1.2853e-22	-9.12748e-10	-1.3563	5.21854e-06	-9.12748e-10	-1.25371	4.33568e-05	-9.12748e-10	-1.24604
75661994	chr5:75661994:A:C	2.56861e-23	-2.27337	-0.693138	1.01506e-05	0.511853	-1.10025	4.53197e-05	-0.0862902	-1.11547
75662358	chr5:75662358:G:A	1.42527e-22	-9.12748e-10	-1.25293	4.69334e-06	-9.12748e-10	-1.35978	3.86148e-05	-9.12748e-10	-1.36187
75662458	chr5:75662458:T:A	3.39442e-23	-2.24067	-0.447073	9.53783e-06	0.305823	-0.956484	4.40667e-05	-0.255705	-0.974094
75662471	chr5:75662471:G:T	2.93449e-23	-2.25553	-0.577818	8.92152e-06	0.319804	-1.03727	4.12875e-05	-0.241835	-1.05311
75662609	chr5:75662609:T:C	3.61291e-22	-9.12748e-10	-0.322777	9.68259e-06	-9.12748e-10	-0.635598	7.94627e-05	-9.12748e-10	-0.640217
75662650	chr5:75662650:A:G	6.10641e-23	-2.10054	-6.68458e-10	3.26477e-06	-1.72274	-6.68458e-10	2.32879e-05	-1.86757	-6.68458e-10
75662717	chr5:75662717:A:G	3.28241e-23	-2.23977	-0.481527	9.27936e-06	0.301536	-0.979672	4.29038e-05	-0.259898	-0.996647
75662995	chr5:75662995:C:T	1.3364e-22	-9.12748e-10	-1.31731	5.67263e-06	-9.12748e-10	-1.17027	4.60613e-05	-9.12748e-10	-1.18553
75663123	chr5:75663123:C:G	1.38734e-22	-9.12748e-10	-1.2799	4.67471e-06	-9.12748e-10	-1.36376	3.85243e-05	-9.12748e-10	-1.36422
75663395	chr5:75663395:A:G	1.458e-22	-9.12748e-10	-1.23023	6.69673e-06	-9.12748e-10	-1.00431	5.40416e-05	-9.12748e-10	-1.02575
75663653	chr5:75663653:T:C	2.01709e-22	-9.12748e-10	-0.905635	6.21903e-06	-9.12748e-10	-1.07831	5.18384e-05	-9.12748e-10	-1.06737
75664408	chr5:75664408:A:G	1.41051e-22	-9.12748e-10	-1.26334	7.48007e-06	-9.12748e-10	-0.893685	6.01684e-05	-9.12748e-10	-0.918357
75664533	chr5:75664533:A:G	1.34178e-22	-9.12748e-10	-1.31329	5.72111e-06	-9.12748e-10	-1.16176	4.64599e-05	-9.12748e-10	-1.17691
75665281	chr5:75665281:A:G	4.50663e-22	-9.12748e-10	-0.101742	1.15304e-05	-9.12748e-10	-0.460943	9.44976e-05	-9.12748e-10	-0.46693
75665512	chr5:75665512:TCTTA:T	1.14377e-21	0.558633	0.27099	3.97404e-06	-2.24763	0.721489	3.21368e-05	-2.26902	0.72352
75665788	chr5:75665788:GTTC:G	1.39272e-22	-9.12748e-10	-1.27603	6.04003e-06	-9.12748e-10	-1.10752	4.93378e-05	-9.12748e-10	-1.11681
75666027	chr5:75666027:C:T	1.66607e-22	-9.12748e-10	-1.09682	6.91094e-06	-9.12748e-10	-0.972823	5.68938e-05	-9.12748e-10	-0.974318
75666417	chr5:75666417:A:G	2.80353e-22	-0.412693	-0.163718	9.47457e-07	-2.10943	-0.850468	7.07362e-06	-2.20766	-0.851469
75666585	chr5:75666585:C:T	5.15109e-23	-2.27067	-6.68458e-10	3.71558e-06	-1.59339	-6.68458e-10	3.15903e-05	-1.56265	-6.68458e-10
75666689	chr5:75666689:G:A	1.31971e-22	-9.12748e-10	-1.32988	4.70629e-06	-9.12748e-10	-1.35703	3.88614e-05	-9.12748e-10	-1.3555
75666737	chr5:75666737:A:G	5.02966e-23	-2.29452	-6.68458e-10	2.87658e-06	-1.84933	-6.68458e-10	2.40338e-05	-1.83604	-6.68458e-10
75667079	chr5:75667079:G:A	1.27599e-22	-9.12748e-10	-1.36357	4.67983e-06	-9.12748e-10	-1.36267	3.86051e-05	-9.12748e-10	-1.36212
75667087	chr5:75667087:C:G	1.53376e-22	-9.12748e-10	-1.17957	4.94582e-06	-9.12748e-10	-1.30739	4.1073e-05	-9.12748e-10	-1.30015
75667312	chr5:75667312:A:G	3.55296e-21	1.96307	-6.68458e-10	1.96167e-06	-2.23213	-6.68458e-10	1.67389e-05	-2.19777	-6.68458e-10
75667452	chr5:75667452:G:C	3.15021e-11	26.0885	-1.21988	1.88447e-06	-0.908195	-1.36409	2.29791e-05	-0.516704	-1.36422
75667464	chr5:75667464:A:G	1.27131e-21	2.17669	-1.24135	8.13698e-07	-1.8113	-1.30079	5.74342e-06	-1.97297	-1.29448
75667775	chr5:75667775:T:C	2.75322e-22	-0.451892	-0.142626	9.71524e-07	-2.09668	-0.838139	7.23412e-06	-2.19835	-0.838346
75668185	chr5:75668185:A:G	1.7848e-22	-9.12748e-10	-1.02799	9.08251e-06	-9.12748e-10	-0.699577	7.35156e-05	-9.12748e-10	-0.718006
75668303	chr5:75668303:C:T	6.16877e-14	19.6713	-1.03842	0.000106708	2.41493	-0.650762	0.00106172	2.63281	-0.680675
75668402	chr5:75668402:AG:A	1.42527e-22	-9.12748e-10	-1.25293	4.69334e-06	-9.12748e-10	-1.35978	3.86148e-05	-9.12748e-10	-1.36187
75668494	chr5:75668494:A:G	2.98587e-22	0.40382	-0.917219	1.42441e-06	-2.2077	-0.344467	1.1667e-05	-2.2315	-0.32724
75668757	chr5:75668757:A:G	1.79079e-13	20.6016	-0.90293	3.82977e-06	-0.411641	-1.15148	4.88421e-05	0.0276728	-1.15458
75669297	chr5:75669297:G:A	3.7722e-11	25.8496	-0.800756	5.48258e-07	-2.16169	-1.34524	5.7179e-06	-1.91936	-1.35255
75669555	chr5:75669555:G:T	1.42386e-22	-9.12748e-10	-1.25392	4.67491e-06	-9.12748e-10	-1.36372	3.85279e-05	-9.12748e-10	-1.36412
75669729	chr5:75669729:A:G	2.66619e-11	25.6929	-0.991088	5.9246e-07	-2.07068	-1.35872	6.69265e-06	-1.75224	-1.36226
75670152	chr5:75670152:T:A	2.59912e-21	2.82104	-1.17057	2.10568e-06	-0.81063	-1.35066	9.90732e-06	-1.36415	-1.35808
75670421	chr5:75670421:C:T	1.36433e-22	-9.12748e-10	-1.29663	4.75401e-06	-9.12748e-10	-1.34694	3.91824e-05	-9.12748e-10	-1.34728
75670537	chr5:75670537:G:T	2.72055e-21	2.86091	-1.16478	2.07101e-06	-0.828828	-1.34906	9.76945e-06	-1.37924	-1.357
75671339	chr5:75671339:C:A	1.02576e-22	-0.485922	-1.09594	8.24053e-07	-2.04726	-1.05218	5.73632e-06	-2.19571	-1.07297
75671374	chr5:75671374:G:C	1.18758e-21	1.86275	-0.995536	4.43978e-06	-0.09195	-1.32337	1.8685e-05	-0.749988	-1.33779
75671883	chr5:75671883:C:A	3.1276e-11	25.6167	-0.755329	5.46146e-07	-2.17494	-1.33585	5.63889e-06	-1.94084	-1.34497
75672173	chr5:75672173:C:T	1.3492e-22	-9.12748e-10	-1.30778	6.71156e-06	-9.12748e-10	-1.0021	5.42991e-05	-9.12748e-10	-1.021
75672228	chr5:75672228:A:G	5.00201e-23	-2.30004	-6.68458e-10	3.54356e-06	-1.64079	-6.68458e-10	2.77633e-05	-1.69179	-6.68458e-10
75673428	chr5:75673428:C:T	2.63769e-22	0.200298	-0.837686	6.61156e-07	-2.28527	-1.03442	5.51102e-06	-2.31492	-0.993833
75673590	chr5:75673590:G:A	8.60955e-23	-0.501651	-1.25535	7.10907e-07	-2.01006	-1.23708	4.9037e-06	-2.16995	-1.25557
75673616	chr5:75673616:CTGT:C	1.24024e-22	-0.292453	-1.09953	7.69803e-07	-2.08313	-1.08442	5.45593e-06	-2.2194	-1.0994
75673680	chr5:75673680:G:A	6.7301e-23	-2.00329	-6.68458e-10	2.14448e-06	-2.14303	-6.68458e-10	1.76278e-05	-2.14603	-6.68458e-10
75673758	chr5:75673758:AGCCTG:A	8.50514e-23	-0.510755	-1.25845	7.11706e-07	-2.00589	-1.24012	4.90434e-06	-2.16695	-1.25843
75673770	chr5:75673770:A:G	8.33566e-23	-0.511256	-1.27808	6.97111e-07	-2.00563	-1.26111	4.81084e-06	-2.16678	-1.27785
75673904	chr5:75673904:G:A	1.3889e-22	-9.12748e-10	-1.27878	4.78877e-06	-9.12748e-10	-1.33965	3.94727e-05	-9.12748e-10	-1.3399
75674199	chr5:75674199:T:C	1.25823e-21	1.87549	-0.950497	4.49075e-06	-0.0963719	-1.30754	1.88917e-05	-0.751979	-1.3248
75674731	chr5:75674731:T:G	2.04231e-22	-0.864989	-0.0282185	1.096e-06	-2.06033	-0.753934	8.52024e-06	-2.11654	-0.756518
75675150	chr5:75675150:C:G	1.30102e-21	1.97056	-1.01212	4.09774e-06	-0.166697	-1.32879	1.75187e-05	-0.810066	-1.34217
75675193	chr5:75675193:T:C	6.53422e-21	3.42301	-0.85066	1.75233e-06	-1.07403	-1.27095	8.49842e-06	-1.5771	-1.29852
75675342	chr5:75675342:T:C	2.31971e-22	-0.629195	-0.136653	1.04613e-06	-2.03267	-0.828162	7.65365e-06	-2.15022	-0.830106
75675549	chr5:75675549:A:G	1.20952e-21	1.86819	-0.982678	4.42687e-06	-0.0992708	-1.31896	1.86988e-05	-0.752906	-1.33414
75675655	chr5:75675655:T:C	2.82927e-22	-0.567271	-6.68458e-10	2.48639e-06	-1.99509	-6.68458e-10	2.22622e-05	-1.91261	-6.68458e-10
75676021	chr5:75676021:A:G	3.29656e-10	28.4076	-1.19099	7.52202e-07	-1.83656	-1.35412	9.22259e-06	-1.4456	-1.34825
75676165	chr5:75676165:C:G	3.30173e-21	2.94241	-1.05267	1.92815e-06	-0.946575	-1.30279	9.2095e-06	-1.47495	-1.32032
75676682	chr5:75676682:G:T	3.10138e-21	2.96224	-1.1351	1.93453e-06	-0.904777	-1.34129	9.26864e-06	-1.4372	-1.35167
75676767	chr5:75676767:C:T	2.45863e-22	0.502785	-1.21047	1.31123e-06	-2.08435	-0.550615	1.04382e-05	-2.14524	-0.524795
75676821	chr5:75676821:T:C	3.53299e-21	3.02418	-1.06674	1.93504e-06	-0.935289	-1.31051	9.27688e-06	-1.46087	-1.32711
75676829	chr5:75676829:A:AAG	1.57e-22	0.207985	-1.3642	2.10734e-06	-0.822575	-1.33792	1.12356e-05	-1.27198	-1.32443
75676924	chr5:75676924:A:G	1.81283e-22	0.346404	-1.3588	1.78234e-06	-0.969949	-1.35805	9.7152e-06	-1.39084	-1.35097
75676941	chr5:75676941:C:A	2.30815e-22	-0.571188	-0.199656	9.72999e-07	-2.06388	-0.869423	7.19372e-06	-2.17213	-0.870169
75677052	chr5:75677052:G:A	1.72348e-22	0.297956	-1.3609	1.84952e-06	-0.93573	-1.35527	1.0037e-05	-1.36223	-1.347
75677674	chr5:75677674:A:G	1.27596e-22	-9.12748e-10	-1.36359	5.00186e-06	-9.12748e-10	-1.29612	4.15227e-05	-9.12748e-10	-1.28926
75678318	chr5:75678318:C:T	1.64613e-22	0.231152	-1.34002	5.86454e-07	-2.2479	-1.19169	4.66827e-06	-2.25092	-1.22379
75678328	chr5:75678328:C:T	5.61652e-22	-9.12748e-10	0.118421	1.40611e-05	-9.12748e-10	-0.262519	0.000115427	-9.12748e-10	-0.266868
75678506	chr5:75678506:T:C	1.72522e-22	0.273225	-1.33516	1.86741e-06	-0.91801	-1.36336	1.00046e-05	-1.3483	-1.36416
75678715	chr5:75678715:T:C	1.6687e-22	0.240233	-1.33548	1.90131e-06	-0.900022	-1.36336	1.01529e-05	-1.33359	-1.36415
75678812	chr5:75678812:T:C	1.43875e-22	-9.12748e-10	-1.24352	4.70325e-06	-9.12748e-10	-1.35767	3.86791e-05	-9.12748e-10	-1.36021
75679205	chr5:75679205:T:C	1.65732e-22	-0.150142	-0.951945	5.67388e-07	-2.21683	-1.25581	4.3658e-06	-2.28332	-1.25838
75679443	chr5:75679443:C:T	1.013e-14	17.8049	-0.978597	2.20894e-05	1.51968	-1.33051	0.000219079	1.69631	-1.32238
75679519	chr5:75679519:A:T	2.3287e-22	0.600855	-1.36284	1.49599e-06	-1.15117	-1.35197	8.43821e-06	-1.5404	-1.34234
75679877	chr5:75679877:T:G	1.36385e-22	-9.12748e-10	-1.29698	5.7726e-06	-9.12748e-10	-1.15281	4.81533e-05	-9.12748e-10	-1.14112
75680087	chr5:75680087:A:G	5.94522e-14	19.5638	-0.967862	4.91429e-06	0.0405845	-1.35437	6.15172e-05	0.455519	-1.35171
75680280	chr5:75680280:G:A	1.74058e-22	-1.86087	0.8078	2.73611e-06	-1.96743	0.0680397	2.02436e-05	-2.0447	0.0370338
75680404	chr5:75680404:G:A	5.00066e-22	0.855074	-0.852795	1.52979e-06	-2.27961	-0.201184	1.26389e-05	-2.29376	-0.184965
75680989	chr5:75680989:A:G	1.5105e-22	-9.12748e-10	-1.19485	5.55826e-06	-9.12748e-10	-1.19064	4.61463e-05	-9.12748e-10	-1.18369
75681060	chr5:75681060:C:A	4.39429e-22	-9.12748e-10	-0.126985	2.0236e-05	-9.12748e-10	0.101533	0.000166878	-9.12748e-10	0.101759
75681324	chr5:75681324:A:G	9.65622e-16	15.6497	-1.17389	2.46616e-06	-0.661518	-1.34175	2.77278e-05	-0.350107	-1.34296
75681632	chr5:75681632:A:T	3.12365e-16	14.5174	-1.17022	1.77768e-06	-0.990979	-1.33964	1.91244e-05	-0.722476	-1.34206
75681836	chr5:75681836:T:C	3.81083e-16	14.9042	-1.3581	2.17437e-06	-0.795802	-1.33339	2.61221e-05	-0.42393	-1.32879
75682519	chr5:75682519:T:TTC	1.28814e-22	-9.12748e-10	-1.35409	4.69325e-06	-9.12748e-10	-1.3598	3.85635e-05	-9.12748e-10	-1.3632
75682688	chr5:75682688:T:C	6.133e-23	-2.09619	-6.68458e-10	2.31158e-06	-2.068	-6.68458e-10	1.89985e-05	-2.07115	-6.68458e-10
75682724	chr5:75682724:C:G	1.28822e-22	-9.12748e-10	-1.35403	5.01302e-06	-9.12748e-10	-1.29389	4.06776e-05	-9.12748e-10	-1.30983
75682897	chr5:75682897:A:G	5.23443e-22	-9.12748e-10	0.0479669	4.19051e-05	-9.12748e-10	0.829479	0.000391566	-9.12748e-10	0.954649
75683032	chr5:75683032:G:A	9.09943e-16	15.5932	-1.1768	2.43874e-06	-0.673717	-1.34073	2.73839e-05	-0.363574	-1.34198
75683137	chr5:75683137:A:G	1.74233e-22	-9.12748e-10	-1.05207	5.54684e-06	-9.12748e-10	-1.1927	4.61588e-05	-9.12748e-10	-1.18342
75683335	chr5:75683335:A:G	1.30812e-22	-9.12748e-10	-1.3387	6.1361e-06	-9.12748e-10	-1.09174	4.98223e-05	-9.12748e-10	-1.10704
75683806	chr5:75683806:C:T	7.26775e-16	15.3967	-1.20508	2.33917e-06	-0.727272	-1.32886	2.60688e-05	-0.42426	-1.33051
75684041	chr5:75684041:G:C	9.44131e-18	11.1919	-1.34374	8.57821e-06	0.236076	-0.992779	7.91458e-05	0.357866	-1.00208
75684097	chr5:75684097:C:G	1.30105e-22	-9.12748e-10	-1.34412	4.74098e-06	-9.12748e-10	-1.34968	3.92644e-05	-9.12748e-10	-1.34518
75684194	chr5:75684194:A:G	1.31929e-17	11.5363	-1.3536	9.58557e-06	0.394502	-1.04017	8.88144e-05	0.520161	-1.04912
75684385	chr5:75684385:G:A	6.40613e-16	15.2738	-1.20829	2.22354e-06	-0.780616	-1.32621	2.46854e-05	-0.481304	-1.32799
75684427	chr5:75684427:A:G	2.79008e-22	0.175879	-0.7571	6.16565e-07	-2.23411	-1.15541	4.7655e-06	-2.29526	-1.15884
75684449	chr5:75684449:T:TC	1.30678e-15	15.9443	-1.16592	2.69162e-06	-0.572126	-1.34366	3.0562e-05	-0.250753	-1.34499
75684615	chr5:75684615:G:A	2.48331e-22	0.149931	-0.84763	1.74198e-06	-2.14272	-0.208188	1.41925e-05	-2.17278	-0.190011
75684747	chr5:75684747:A:G	1.38587e-17	11.5844	-1.35246	9.82849e-06	0.413343	-1.03399	9.11635e-05	0.540138	-1.04299
75685067	chr5:75685067:C:T	2.58063e-22	0.200615	-0.859872	1.68813e-06	-2.15597	-0.226337	1.37603e-05	-2.18522	-0.208499
75685278	chr5:75685278:C:T	7.05479e-23	-1.95617	-6.68458e-10	8.1107e-06	-0.812744	-6.68458e-10	6.6964e-05	-0.811349	-6.68458e-10
75685497	chr5:75685497:A:T	1.39615e-17	11.5634	-1.324	1.11203e-05	0.413591	-0.910745	0.000102277	0.534139	-0.921958
75686382	chr5:75686382:T:C	2.82016e-13	21.3812	-1.22839	5.54326e-07	-2.1779	-1.31803	5.69073e-06	-1.97228	-1.30438
75686842	chr5:75686842:G:A	5.02331e-23	-2.29579	-6.68458e-10	2.81877e-06	-1.86963	-6.68458e-10	2.37006e-05	-1.85	-6.68458e-10
75687033	chr5:75687033:AAC:A	1.40553e-22	-9.12748e-10	-1.26687	4.68543e-06	-9.12748e-10	-1.36147	3.87301e-05	-9.12748e-10	-1.35889
75687112	chr5:75687112:C:T	1.43414e-22	-9.12748e-10	-1.24673	4.69327e-06	-9.12748e-10	-1.3598	3.88145e-05	-9.12748e-10	-1.35671
75687155	chr5:75687155:T:C	6.85266e-16	15.3102	-1.17736	2.2534e-06	-0.753175	-1.34031	2.50257e-05	-0.453947	-1.34165
75687192	chr5:75687192:G:A	7.14074e-16	15.3626	-1.18854	2.27459e-06	-0.747896	-1.33623	2.53478e-05	-0.445133	-1.33768
75687241	chr5:75687241:A:G	1.31483e-17	11.5322	-1.35288	9.58862e-06	0.390739	-1.03609	8.88246e-05	0.516471	-1.04531
75687256	chr5:75687256:T:G	6.43836e-22	0.367559	-0.112576	4.15748e-06	-2.19605	0.715027	3.38701e-05	-2.22212	0.729148
75687736	chr5:75687736:G:A	7.61133e-23	-1.88024	-6.68458e-10	1.58126e-05	-0.14512	-6.68458e-10	0.000101983	-0.390696	-6.68458e-10
75688263	chr5:75688263:G:A	1.43851e-22	-9.12748e-10	-1.24368	4.69623e-06	-9.12748e-10	-1.35917	3.88469e-05	-9.12748e-10	-1.35588
75688444	chr5:75688444:C:T	7.88861e-16	15.4602	-1.18655	2.33353e-06	-0.721526	-1.33702	2.68654e-05	-0.386162	-1.3385
75688737	chr5:75688737:A:G	1.301e-22	-9.12748e-10	-1.34416	4.74117e-06	-9.12748e-10	-1.34964	3.92663e-05	-9.12748e-10	-1.34514
75688794	chr5:75688794:G:A	2.11221e-22	0.0125217	-0.872078	5.81015e-07	-2.23452	-1.21439	4.5042e-06	-2.29417	-1.21633
75688863	chr5:75688863:C:T	1.28136e-22	-9.12748e-10	-1.35937	4.85925e-06	-9.12748e-10	-1.32504	4.03437e-05	-9.12748e-10	-1.31807
75689918	chr5:75689918:C:T	1.30417e-22	-9.12748e-10	-1.34172	6.07302e-06	-9.12748e-10	-1.10207	4.9309e-05	-9.12748e-10	-1.1174
75689959	chr5:75689959:C:T	2.68835e-22	-0.577507	-0.0408574	1.09946e-06	-2.04518	-0.765929	8.12522e-06	-2.15902	-0.761511
75690042	chr5:75690042:T:C	8.02727e-16	15.4985	-1.20743	2.40812e-06	-0.699235	-1.32785	2.6876e-05	-0.394798	-1.32947
75690220	chr5:75690220:A:G	1.47254e-17	11.6279	-1.33531	1.07802e-05	0.431304	-0.959518	9.98817e-05	0.558106	-0.969623
75690656	chr5:75690656:T:C	7.59996e-14	20.1311	-1.28957	5.60604e-07	-2.21513	-1.26954	5.62682e-06	-2.0367	-1.25126
75690751	chr5:75690751:G:A	9.16484e-16	15.6923	-1.26869	2.68327e-06	-0.633234	-1.28566	2.99728e-05	-0.327019	-1.28819
75690877	chr5:75690877:A:G	3.20164e-22	-0.499004	0.0553768	1.13629e-06	-2.07455	-0.703609	8.46051e-06	-2.18127	-0.698823
75691152	chr5:75691152:G:A	1.46686e-22	-9.12748e-10	-1.22417	4.71906e-06	-9.12748e-10	-1.35432	3.90728e-05	-9.12748e-10	-1.35008
75692151	chr5:75692151:T:A	1.46071e-22	-9.12748e-10	-1.22837	4.7139e-06	-9.12748e-10	-1.35541	3.90187e-05	-9.12748e-10	-1.35146
75692166	chr5:75692166:T:A	2.0417e-22	-0.0121572	-0.881351	5.8092e-07	-2.22959	-1.21948	4.49385e-06	-2.2914	-1.22139
75692511	chr5:75692511:C:T	1.76931e-17	11.7675	-1.29127	1.33793e-05	0.500784	-0.813003	0.000123237	0.623888	-0.825284
75692544	chr5:75692544:A:G	2.36851e-17	12.0774	-1.30953	5.16334e-07	-2.31736	-1.24957	4.4965e-06	-2.27275	-1.23945
75693081	chr5:75693081:TTAA:T	1.61772e-22	-9.12748e-10	-1.12627	7.57526e-06	-9.12748e-10	-0.881041	6.14747e-05	-9.12748e-10	-0.896879
75693161	chr5:75693161:CAT:C	3.47796e-22	0.530625	-0.89147	5.39565e-07	-2.29726	-1.22566	4.34406e-06	-2.31913	-1.22757
75694126	chr5:75694126:T:C	1.4359e-22	-9.12748e-10	-1.2455	4.69457e-06	-9.12748e-10	-1.35952	3.88276e-05	-9.12748e-10	-1.35637
75694352	chr5:75694352:A:T	2.88663e-22	-0.526022	-0.0211787	1.08973e-06	-2.06596	-0.754034	8.09483e-06	-2.17489	-0.74939
75694954	chr5:75694954:A:C	2.41256e-22	0.206878	-0.933479	1.49956e-06	-2.15982	-0.34093	1.22109e-05	-2.18835	-0.324825
75695341	chr5:75695341:A:C	6.49864e-23	-2.03828	-6.68458e-10	2.34935e-06	-2.05179	-6.68458e-10	2.07918e-05	-1.98095	-6.68458e-10
75695618	chr5:75695618:G:A	9.79134e-16	15.6848	-1.19513	2.53404e-06	-0.642569	-1.33354	2.84297e-05	-0.332978	-1.33509
75695761	chr5:75695761:T:C	9.40463e-23	-0.327206	-1.34147	5.31184e-07	-2.21142	-1.32716	3.99842e-06	-2.29542	-1.33418
75695770	chr5:75695770:C:T	1.43414e-22	-9.12748e-10	-1.24673	4.69327e-06	-9.12748e-10	-1.3598	3.88145e-05	-9.12748e-10	-1.35671
75695853	chr5:75695853:A:G	9.93842e-16	15.6783	-1.17367	2.50727e-06	-0.644961	-1.34177	2.81282e-05	-0.335657	-1.34307
75695904	chr5:75695904:T:C	9.86057e-16	15.6828	-1.18599	2.53175e-06	-0.639751	-1.33727	2.84124e-05	-0.329961	-1.33872
75696024	chr5:75696024:A:C	3.03223e-13	21.4766	-1.25132	5.67995e-07	-2.17004	-1.30153	5.87271e-06	-1.95975	-1.28544
75696238	chr5:75696238:G:A	1.03549e-15	15.7413	-1.19558	2.57787e-06	-0.625615	-1.33335	2.89688e-05	-0.314383	-1.3349
75696265	chr5:75696265:C:A	2.93228e-22	-0.548993	0.0174837	1.12829e-06	-2.05654	-0.728683	8.36523e-06	-2.16773	-0.723689
75696328	chr5:75696328:A:G	1.41684e-22	-9.12748e-10	-1.25886	4.68347e-06	-9.12748e-10	-1.36189	3.87051e-05	-9.12748e-10	-1.35953
75696337	chr5:75696337:T:C	3.06949e-22	-0.503262	0.0174837	1.10917e-06	-2.07363	-0.728683	8.25727e-06	-2.18072	-0.723689
75696418	chr5:75696418:C:T	9.29686e-16	15.6262	-1.18826	2.48153e-06	-0.660682	-1.33637	2.77971e-05	-0.352727	-1.33785
75696420	chr5:75696420:T:A	1.55352e-17	11.6928	-1.34667	1.05957e-05	0.460137	-1.00562	9.82689e-05	0.587465	-1.01526
75696449	chr5:75696449:G:C	3.10328e-22	-9.12748e-10	-0.47483	1.41031e-05	-9.12748e-10	-0.259537	0.000110858	-9.12748e-10	-0.307253
75696701	chr5:75696701:C:A	1.33217e-22	-9.12748e-10	-1.32048	4.68665e-06	-9.12748e-10	-1.36121	3.87291e-05	-9.12748e-10	-1.35891
75696756	chr5:75696756:C:T	1.28181e-22	-9.12748e-10	-1.35902	4.84522e-06	-9.12748e-10	-1.32793	4.02217e-05	-9.12748e-10	-1.3211
75697159	chr5:75697159:T:C	8.03158e-16	15.4989	-1.20731	2.40395e-06	-0.700822	-1.32799	2.68613e-05	-0.39513	-1.32969
75697291	chr5:75697291:A:G	9.78803e-16	15.6603	-1.17093	2.49327e-06	-0.649722	-1.34261	2.79592e-05	-0.340828	-1.34393
75697313	chr5:75697313:C:T	1.1123e-15	15.8419	-1.22468	2.70676e-06	-0.590901	-1.31928	3.04821e-05	-0.277025	-1.32134
75697521	chr5:75697521:C:T	1.36342e-22	-9.12748e-10	-1.29729	5.3398e-06	-9.12748e-10	-1.23074	4.31872e-05	-9.12748e-10	-1.24996
75697580	chr5:75697580:G:A	3.70132e-21	2.00398	-6.68458e-10	2.00416e-06	-2.2107	-6.68458e-10	1.71428e-05	-2.17392	-6.68458e-10
75697663	chr5:75697663:T:C	8.21245e-16	15.5152	-1.20134	2.41558e-06	-0.693081	-1.33091	2.69748e-05	-0.388086	-1.33251
75697740	chr5:75697740:G:A	5.40944e-22	-9.12748e-10	0.0808539	1.36477e-05	-9.12748e-10	-0.292355	0.000111908	-9.12748e-10	-0.297825
75698032	chr5:75698032:T:C	6.85515e-22	1.46401	-1.1463	4.78436e-07	-2.30279	-1.34037	4.15828e-06	-2.24923	-1.34117
75698429	chr5:75698429:A:C	2.21619e-22	0.0416314	-0.853134	5.83327e-07	-2.24115	-1.20378	4.53505e-06	-2.29784	-1.20583
75698468	chr5:75698468:C:T	1.28136e-22	-9.12748e-10	-1.35937	4.85925e-06	-9.12748e-10	-1.32504	4.03437e-05	-9.12748e-10	-1.31807
75698498	chr5:75698498:A:G	1.62263e-22	-9.12748e-10	-1.12324	4.90309e-06	-9.12748e-10	-1.31606	3.98887e-05	-9.12748e-10	-1.32941
75698530	chr5:75698530:A:T	9.61168e-16	15.7116	-1.24044	2.62515e-06	-0.631292	-1.3095	2.95032e-05	-0.319515	-1.31149
75698536	chr5:75698536:C:T	9.77405e-16	15.7377	-1.24978	2.66353e-06	-0.623389	-1.30289	2.99473e-05	-0.311032	-1.30503
75698798	chr5:75698798:G:C	4.39453e-16	15.051	-1.36245	2.30757e-06	-0.750166	-1.31957	2.79996e-05	-0.36924	-1.31407
75698926	chr5:75698926:A:G	1.03791e-15	15.7815	-1.23354	2.6722e-06	-0.609277	-1.31375	3.00887e-05	-0.295654	-1.3157
75699063	chr5:75699063:G:A	9.51131e-16	15.6841	-1.22343	2.57941e-06	-0.638601	-1.31977	2.89755e-05	-0.327474	-1.32158
75699088	chr5:75699088:T:C	4.71518e-14	19.577	-1.21283	1.80757e-06	-1.56549	-0.748458	2.03209e-05	-1.27504	-0.728816
75699247	chr5:75699247:C:T	1.50407e-22	-9.12748e-10	-1.19912	4.75366e-06	-9.12748e-10	-1.34701	3.9413e-05	-9.12748e-10	-1.34141
75699712	chr5:75699712:G:A	1.04107e-17	11.2893	-1.34342	8.76648e-06	0.260163	-0.995155	8.15706e-05	0.391354	-1.00539
75699816	chr5:75699816:AC:A	1.32391e-22	-9.12748e-10	-1.3267	5.44268e-06	-9.12748e-10	-1.21166	4.46825e-05	-9.12748e-10	-1.21592
75700184	chr5:75700184:C:T	2.03416e-22	-0.09815	-0.799058	2.0084e-06	-2.06955	-0.139035	1.62701e-05	-2.10566	-0.120516
75700470	chr5:75700470:A:C	5.49472e-22	-9.12748e-10	0.0964961	1.3836e-05	-9.12748e-10	-0.278656	0.000113316	-9.12748e-10	-0.285327
75700726	chr5:75700726:A:C	1.93223e-22	-9.12748e-10	-0.948618	5.63067e-06	-9.12748e-10	-1.1777	4.72432e-05	-9.12748e-10	-1.1602
75700914	chr5:75700914:T:C	1.30278e-22	-9.12748e-10	-1.34279	4.69942e-06	-9.12748e-10	-1.35849	3.86542e-05	-9.12748e-10	-1.36085
75701016	chr5:75701016:T:C	4.38153e-23	-2.20158	-0.2309	7.42081e-06	-0.037007	-0.864632	3.92751e-05	-0.447126	-0.897787
75701216	chr5:75701216:C:T	5.05048e-22	-9.12748e-10	0.0121924	1.32652e-05	-9.12748e-10	-0.320781	0.000108217	-9.12748e-10	-0.331369
75701475	chr5:75701475:A:G	1.28329e-22	-9.12748e-10	-1.35787	4.844e-06	-9.12748e-10	-1.32819	4.02083e-05	-9.12748e-10	-1.32143
75701701	chr5:75701701:C:T	1.3018e-22	-9.12748e-10	-1.34354	6.02602e-06	-9.12748e-10	-1.10984	4.89242e-05	-9.12748e-10	-1.12523
75701911	chr5:75701911:T:C	5.42078e-16	15.1124	-1.21397	2.15965e-06	-0.810858	-1.32512	2.38647e-05	-0.516299	-1.32681
75701931	chr5:75701931:T:C	4.96292e-14	19.7257	-1.31035	5.62089e-07	-2.23914	-1.24288	5.56105e-06	-2.07748	-1.22223
75702016	chr5:75702016:A:G	1.30236e-22	-9.12748e-10	-1.34311	6.04503e-06	-9.12748e-10	-1.10669	4.90917e-05	-9.12748e-10	-1.12181
75702170	chr5:75702170:A:G	6.39112e-16	15.2789	-1.21581	2.26678e-06	-0.763622	-1.32395	2.51364e-05	-0.465469	-1.32572
75702601	chr5:75702601:G:A	1.35477e-17	11.4966	-1.2873	1.18294e-05	0.37466	-0.809997	0.000109205	0.500433	-0.822714
75702773	chr5:75702773:G:A	2.06424e-22	-0.170789	-0.711738	6.63845e-07	-2.19717	-1.11846	5.06423e-06	-2.27223	-1.12107
75703067	chr5:75703067:C:T	6.00439e-17	12.9942	-1.29606	2.17465e-05	1.11429	-0.940765	0.00019489	1.23026	-0.973328
75703285	chr5:75703285:T:C	1.50825e-22	-9.12748e-10	-1.19634	4.75734e-06	-9.12748e-10	-1.34624	3.94502e-05	-9.12748e-10	-1.34046
75703573	chr5:75703573:C:G	1.27844e-22	-9.12748e-10	-1.36165	5.54139e-06	-9.12748e-10	-1.19368	4.51441e-05	-9.12748e-10	-1.20564
75703739	chr5:75703739:G:T	9.75241e-18	11.2349	-1.35432	8.14511e-06	0.21974	-1.02825	7.47509e-05	0.340343	-1.04169
75703751	chr5:75703751:G:A	3.05629e-13	21.5229	-1.28969	5.89352e-07	-2.16216	-1.2725	6.15693e-06	-1.94646	-1.25147
75704110	chr5:75704110:G:A	2.29622e-22	-0.712822	-0.0632059	1.14609e-06	-1.98852	-0.781056	8.36027e-06	-2.11516	-0.776851
75704967	chr5:75704967:G:A	9.46628e-18	11.2051	-1.35432	8.07412e-06	0.210986	-1.02825	7.40682e-05	0.331168	-1.04169
75704981	chr5:75704981:C:T	1.52251e-22	-9.12748e-10	-1.18693	4.77289e-06	-9.12748e-10	-1.34298	3.9594e-05	-9.12748e-10	-1.33683
75705200	chr5:75705200:C:A	4.48993e-18	10.299	-1.19414	5.69612e-06	-0.0585341	-1.10761	5.83713e-05	0.150096	-1.09878
75705211	chr5:75705211:A:T	2.83933e-22	-0.609537	0.0458149	1.18122e-06	-2.0318	-0.707586	8.68395e-06	-2.15026	-0.70377
75705218	chr5:75705218:T:A	6.08836e-18	10.5871	-1.17772	6.52296e-06	0.0573405	-1.08794	6.75456e-05	0.275797	-1.0785
75705427	chr5:75705427:T:C	1.40055e-17	11.5739	-1.33137	1.07583e-05	0.415034	-0.945288	9.96553e-05	0.542645	-0.956432
75705496	chr5:75705496:C:T	1.54182e-17	11.625	-1.28643	1.28294e-05	0.446402	-0.800592	0.000118002	0.568993	-0.813794
75705607	chr5:75705607:A:G	2.17384e-16	14.3489	-1.36422	1.8835e-06	-0.98013	-1.29267	2.21499e-05	-0.630275	-1.2874
75705757	chr5:75705757:A:G	1.5509e-22	0.10877	-1.27723	1.69712e-06	-1.03821	-1.33879	1.08635e-05	-1.30147	-1.32862
75705765	chr5:75705765:T:A	1.55528e-22	-9.12748e-10	-1.16564	4.81246e-06	-9.12748e-10	-1.33472	3.99519e-05	-9.12748e-10	-1.32783
75705891	chr5:75705891:A:G	1.31534e-22	-9.12748e-10	-1.3332	4.70718e-06	-9.12748e-10	-1.35684	3.89372e-05	-9.12748e-10	-1.35355
75706810	chr5:75706810:G:C	4.7263e-18	10.347	-1.19077	5.83855e-06	-0.037632	-1.10381	5.99359e-05	0.172284	-1.09451
75707020	chr5:75707020:C:T	1.04611e-17	11.3124	-1.36167	8.03317e-06	0.260505	-1.08285	7.39346e-05	0.382982	-1.09531
75707070	chr5:75707070:G:T	5.64343e-18	10.5322	-1.1987	6.24928e-06	0.0400619	-1.11352	6.43329e-05	0.253066	-1.1045
75707134	chr5:75707134:T:C	3.53488e-21	1.95797	-6.68458e-10	1.99267e-06	-2.21645	-6.68458e-10	1.7022e-05	-2.181	-6.68458e-10
75707231	chr5:75707231:A:G	6.21627e-14	19.9369	-1.29638	5.59489e-07	-2.22356	-1.2631	5.5967e-06	-2.05046	-1.24287
75707384	chr5:75707384:C:CT	4.32167e-23	-1.1072	-1.33903	4.95643e-07	-2.31671	-1.29111	4.15321e-06	-2.3167	-1.27492
75707588	chr5:75707588:A:C	9.00651e-18	11.1626	-1.36157	7.52876e-06	0.194303	-1.0815	6.91141e-05	0.313862	-1.09361
75707624	chr5:75707624:A:T	2.58113e-22	-0.67764	0.0185763	1.19412e-06	-2.00362	-0.724898	8.7198e-06	-2.12861	-0.721299
75707626	chr5:75707626:A:T	2.50868e-22	-0.695262	0.00772958	1.19499e-06	-1.99546	-0.732331	8.70987e-06	-2.12232	-0.728723
75707627	chr5:75707627:T:TC	2.63135e-22	-0.651761	0.0119666	1.17595e-06	-2.01446	-0.729391	8.60756e-06	-2.13701	-0.725852
75707644	chr5:75707644:T:C	2.61768e-22	-0.660131	0.0151288	1.18246e-06	-2.01101	-0.727319	8.64907e-06	-2.13432	-0.723728
75707853	chr5:75707853:T:C	2.68318e-14	19.1646	-1.36419	6.35812e-07	-2.01561	-1.34317	7.85727e-06	-1.65503	-1.29903
75708053	chr5:75708053:T:C	8.47822e-18	11.1032	-1.36269	7.23496e-06	0.167494	-1.0945	6.63903e-05	0.286461	-1.10642
75708282	chr5:75708282:A:G	1.01458e-17	11.2831	-1.36296	7.7983e-06	0.246113	-1.09813	7.17227e-05	0.367382	-1.11008
75708350	chr5:75708350:G:A	1.34271e-17	11.5449	-1.34454	1.00888e-05	0.402095	-0.9966	9.35108e-05	0.529381	-1.00681
75709781	chr5:75709781:G:T	1.55679e-22	-9.12748e-10	-1.16467	5.73009e-06	-9.12748e-10	-1.1602	4.76217e-05	-9.12748e-10	-1.15222
75709790	chr5:75709790:T:C	1.2807e-22	-9.12748e-10	-1.35988	4.85824e-06	-9.12748e-10	-1.32525	4.03449e-05	-9.12748e-10	-1.31804
75709969	chr5:75709969:T:C	1.67356e-22	-9.12748e-10	-1.09234	6.16573e-06	-9.12748e-10	-1.08692	5.12232e-05	-9.12748e-10	-1.07931
75710074	chr5:75710074:A:G	9.17644e-18	11.174	-1.35432	7.99241e-06	0.200815	-1.02825	7.32752e-05	0.320404	-1.04169
75710288	chr5:75710288:T:A	3.79596e-16	14.9045	-1.36235	2.1611e-06	-0.822332	-1.31298	2.58904e-05	-0.453011	-1.30862
75710331	chr5:75710331:T:C	1.28662e-17	11.5018	-1.34417	9.95728e-06	0.387178	-0.994801	9.22306e-05	0.514185	-1.0054
75710559	chr5:75710559:A:G	8.7435e-18	11.1236	-1.3522	7.91819e-06	0.179654	-1.01642	7.25588e-05	0.298986	-1.03009
75710828	chr5:75710828:C:T	1.29984e-22	-9.12748e-10	-1.34505	4.7449e-06	-9.12748e-10	-1.34886	3.93016e-05	-9.12748e-10	-1.34424
75710858	chr5:75710858:T:C	1.65631e-22	-9.12748e-10	-1.1027	5.34681e-06	-9.12748e-10	-1.22943	4.44577e-05	-9.12748e-10	-1.22097
75710986	chr5:75710986:T:C	1.65509e-22	-9.12748e-10	-1.10343	5.34409e-06	-9.12748e-10	-1.22994	4.44348e-05	-9.12748e-10	-1.22148
75711581	chr5:75711581:T:A	4.15814e-22	0.199317	-0.38154	3.14643e-06	-2.18712	0.427459	2.59599e-05	-2.21275	0.453801
75711632	chr5:75711632:A:C	4.92025e-22	0.37345	-0.387382	3.01161e-06	-2.22422	0.420767	2.49477e-05	-2.2457	0.446973
75711731	chr5:75711731:A:G	1.30228e-17	11.5323	-1.36252	8.09988e-06	0.368177	-1.18226	7.44149e-05	0.488358	-1.19421
75711753	chr5:75711753:A:C	1.43803e-17	11.6314	-1.36252	8.47392e-06	0.413322	-1.18226	7.79197e-05	0.53438	-1.19421
75711776	chr5:75711776:G:A	1.77553e-17	11.8436	-1.36382	1.01551e-05	0.551888	-1.13984	9.40706e-05	0.678981	-1.15044
75712107	chr5:75712107:G:A	1.51372e-22	-9.12748e-10	-1.19272	4.76683e-06	-9.12748e-10	-1.34425	3.95461e-05	-9.12748e-10	-1.33804
75712323	chr5:75712323:A:G	4.60913e-23	-1.06549	-1.31634	5.59109e-07	-2.16686	-1.32048	4.31773e-06	-2.22003	-1.33275
75712368	chr5:75712368:T:C	1.82977e-16	14.1763	-1.36388	1.6404e-06	-1.10567	-1.30532	1.92341e-05	-0.75634	-1.30248
75713133	chr5:75713133:C:T	1.75586e-17	11.8307	-1.36208	1.03421e-05	0.545075	-1.11478	9.57347e-05	0.672013	-1.12594
75713259	chr5:75713259:A:ACTTT	1.00739e-22	-1.25067	-0.349265	1.2349e-06	-1.73341	-0.961527	8.4838e-06	-1.91929	-0.958056
75713473	chr5:75713473:T:C	1.60839e-22	0.211116	-1.34317	1.52725e-06	-1.2047	-1.27776	1.00139e-05	-1.45238	-1.25915
75713486	chr5:75713486:A:T	1.01945e-22	-1.23876	-0.349265	1.22414e-06	-1.74216	-0.961527	8.4226e-06	-1.92653	-0.958056
75713814	chr5:75713814:G:A	1.2974e-22	-9.12748e-10	-1.34693	5.94181e-06	-9.12748e-10	-1.12391	4.82106e-05	-9.12748e-10	-1.13993
75714177	chr5:75714177:T:C	6.17239e-14	19.9651	-1.33166	5.90917e-07	-2.22111	-1.21089	6.00222e-06	-2.0386	-1.18478
75714255	chr5:75714255:G:T	4.99063e-22	0.368618	-0.368347	3.09436e-06	-2.22208	0.445738	2.56436e-05	-2.24392	0.472711
75714694	chr5:75714694:C:T	4.60029e-23	-2.07974	-0.30402	3.41874e-06	-0.809305	-0.867349	1.94429e-05	-1.14151	-0.906518
75715028	chr5:75715028:C:T	5.30579e-22	-9.12748e-10	0.061508	1.34432e-05	-9.12748e-10	-0.307456	0.000110388	-9.12748e-10	-0.311498
75715067	chr5:75715067:CT:C	5.37031e-22	-9.12748e-10	0.0735947	1.35863e-05	-9.12748e-10	-0.296865	0.000111558	-9.12748e-10	-0.30096
75715301	chr5:75715301:C:T	9.01831e-22	0.591966	-6.68458e-10	5.29097e-06	-1.23993	-6.68458e-10	3.35172e-05	-1.50345	-6.68458e-10
75715476	chr5:75715476:TGA:T	8.18809e-23	-0.784935	-1.02226	6.64686e-07	-2.03709	-1.27727	4.81056e-06	-2.16627	-1.27842
75715724	chr5:75715724:C:A	5.56062e-23	-2.19417	-6.68458e-10	3.26708e-06	-1.72203	-6.68458e-10	2.87134e-05	-1.65814	-6.68458e-10
75715948	chr5:75715948:G:A	1.30571e-22	-9.12748e-10	-1.34055	6.07555e-06	-9.12748e-10	-1.10165	4.92631e-05	-9.12748e-10	-1.11833
75715989	chr5:75715989:G:A	2.93887e-22	-9.12748e-10	-0.529265	1.18121e-05	-9.12748e-10	-0.436803	9.90764e-05	-9.12748e-10	-0.419613
75716003	chr5:75716003:T:C	4.9182e-23	-2.31693	-6.68458e-10	3.27935e-06	-1.71828	-6.68458e-10	2.36657e-05	-1.85148	-6.68458e-10
75716484	chr5:75716484:C:A	3.1739e-21	1.85025	-6.68458e-10	9.47322e-06	-0.657459	-6.68458e-10	9.09574e-05	-0.505113	-6.68458e-10
75716999	chr5:75716999:C:A	1.60494e-22	-9.12748e-10	-1.1342	4.95349e-06	-9.12748e-10	-1.30583	4.12485e-05	-9.12748e-10	-1.29589
75717209	chr5:75717209:G:A	1.28394e-22	-9.12748e-10	-1.35735	4.80308e-06	-9.12748e-10	-1.33667	4.06832e-05	-9.12748e-10	-1.30969
75717211	chr5:75717211:G:A	4.32009e-22	0.305304	-0.449319	2.80692e-06	-2.21155	0.33771	2.31995e-05	-2.23471	0.363336
75717253	chr5:75717253:A:G	4.66747e-22	-9.12748e-10	-0.0666745	1.20829e-05	-9.12748e-10	-0.414134	9.94196e-05	-9.12748e-10	-0.416155
75717411	chr5:75717411:G:A	3.00957e-22	-0.505495	-6.68458e-10	2.34188e-06	-2.05497	-6.68458e-10	2.03685e-05	-2.00151	-6.68458e-10
75717743	chr5:75717743:T:A	1.62749e-22	-9.12748e-10	-1.12025	4.98917e-06	-9.12748e-10	-1.29866	4.15802e-05	-9.12748e-10	-1.28788
75717864	chr5:75717864:T:C	1.39125e-22	-9.12748e-10	-1.27709	5.74472e-06	-9.12748e-10	-1.15765	4.74192e-05	-9.12748e-10	-1.15648
75718246	chr5:75718246:G:C	1.38223e-22	-9.12748e-10	-1.2836	7.0667e-06	-9.12748e-10	-0.950533	5.70381e-05	-9.12748e-10	-0.971785
75718248	chr5:75718248:G:A	1.50769e-22	-9.12748e-10	-1.19671	4.76313e-06	-9.12748e-10	-1.34502	3.89641e-05	-9.12748e-10	-1.35286
75718708	chr5:75718708:A:G	9.07698e-23	-1.70413	-6.68458e-10	1.79904e-06	-2.31868	-6.68458e-10	1.48526e-05	-2.31733	-6.68458e-10
75718920	chr5:75718920:A:C	1.30317e-22	-9.12748e-10	-1.34249	4.69154e-06	-9.12748e-10	-1.36017	3.87274e-05	-9.12748e-10	-1.35896
75719173	chr5:75719173:A:G	3.54119e-22	-9.12748e-10	-0.342828	1.508e-05	-9.12748e-10	-0.192561	0.000128328	-9.12748e-10	-0.160912
75719767	chr5:75719767:A:G	1.44548e-22	-0.929117	-0.309731	9.96166e-07	-1.9756	-0.934173	7.19272e-06	-2.11056	-0.931873
75719873	chr5:75719873:G:A	3.1926e-16	14.4684	-1.09939	6.14346e-07	-2.03582	-1.35731	6.56763e-06	-1.77218	-1.36117
75720264	chr5:75720264:A:G	1.58822e-22	-9.12748e-10	-1.14468	4.92732e-06	-9.12748e-10	-1.31113	4.10102e-05	-9.12748e-10	-1.30168
75720479	chr5:75720479:G:T	1.11691e-22	-0.528635	-0.968094	6.06014e-07	-2.15837	-1.24841	4.54609e-06	-2.25036	-1.25088
75720769	chr5:75720769:G:T	1.00937e-17	11.2602	-1.34528	8.50897e-06	0.243135	-1.00794	7.86558e-05	0.371159	-1.02158
75721017	chr5:75721017:G:A	1.29237e-22	-9.12748e-10	-1.35081	4.78262e-06	-9.12748e-10	-1.34094	3.96408e-05	-9.12748e-10	-1.33565
75721043	chr5:75721043:G:C	1.3414e-22	-0.986448	-0.327133	1.00946e-06	-1.95089	-0.945617	7.26754e-06	-2.08916	-0.942924
75721118	chr5:75721118:A:G	2.25093e-22	0.435975	-1.23192	1.22843e-06	-1.34759	-1.3526	8.08952e-06	-1.5752	-1.34974
75721164	chr5:75721164:A:G	1.50049e-22	-0.917768	-0.283732	1.00637e-06	-1.98207	-0.917512	7.27804e-06	-2.11547	-0.915168
75721494	chr5:75721494:G:A	3.05824e-22	-0.489451	-6.68458e-10	2.35902e-06	-2.04768	-6.68458e-10	2.05321e-05	-1.99352	-6.68458e-10
75721606	chr5:75721606:T:G	1.58759e-22	-9.12748e-10	-1.14507	4.92652e-06	-9.12748e-10	-1.31129	4.10066e-05	-9.12748e-10	-1.30177
75721608	chr5:75721608:C:T	1.11348e-17	11.3718	-1.35867	8.32942e-06	0.293019	-1.07915	7.71769e-05	0.422005	-1.09141
75721809	chr5:75721809:C:T	3.14293e-22	-0.462135	-6.68458e-10	2.39888e-06	-2.03093	-6.68458e-10	2.15441e-05	-1.9454	-6.68458e-10
75721887	chr5:75721887:A:G	3.85141e-22	-9.12748e-10	-0.258851	1.66621e-05	-9.12748e-10	-0.0927923	0.000141376	-9.12748e-10	-0.0640838
75722360	chr5:75722360:T:C	1.58806e-22	-9.12748e-10	-1.14478	4.92787e-06	-9.12748e-10	-1.31102	4.10188e-05	-9.12748e-10	-1.30147
75722373	chr5:75722373:G:A	1.02208e-17	11.2822	-1.35469	8.25365e-06	0.258712	-1.05398	7.62255e-05	0.384934	-1.06674
75722475	chr5:75722475:T:G	1.42971e-22	-9.12748e-10	-1.24982	5.98617e-06	-9.12748e-10	-1.11648	4.94018e-05	-9.12748e-10	-1.11552
75722957	chr5:75722957:T:A	1.84476e-17	10.518	-6.68458e-10	3.16092e-05	0.547522	-6.68458e-10	0.000378635	0.921068	-6.68458e-10
75723045	chr5:75723045:A:G	1.29854e-22	-9.12748e-10	-1.34605	5.96531e-06	-9.12748e-10	-1.11997	4.83945e-05	-9.12748e-10	-1.13612
75723762	chr5:75723762:T:G	1.39535e-22	-9.12748e-10	-1.27414	4.70075e-06	-9.12748e-10	-1.35821	3.86983e-05	-9.12748e-10	-1.35971
75723931	chr5:75723931:C:A	2.96877e-22	-0.519145	-6.68458e-10	2.22598e-06	-2.10573	-6.68458e-10	1.95648e-05	-2.04177	-6.68458e-10
75724700	chr5:75724700:A:G	5.94851e-22	-9.12748e-10	0.17585	1.57222e-05	-9.12748e-10	-0.150853	0.000127987	-9.12748e-10	-0.163572
75724752	chr5:75724752:A:T	1.72455e-22	-9.12748e-10	-1.06233	1.01645e-05	-9.12748e-10	-0.587023	8.14462e-05	-9.12748e-10	-0.615561
75724986	chr5:75724986:A:G	1.293e-22	-9.12748e-10	-1.35033	4.97785e-06	-9.12748e-10	-1.30093	4.0803e-05	-9.12748e-10	-1.30675
75725305	chr5:75725305:G:A	1.707e-22	-9.12748e-10	-1.07255	5.7352e-06	-9.12748e-10	-1.1593	4.73075e-05	-9.12748e-10	-1.15883
75725352	chr5:75725352:G:A	2.50017e-23	-2.317	-0.676521	5.91416e-07	-2.2832	-1.14796	5.70589e-06	-2.19961	-1.07439
75725521	chr5:75725521:C:T	2.70229e-22	-9.12748e-10	-0.613192	7.49647e-06	-9.12748e-10	-0.891496	6.24538e-05	-9.12748e-10	-0.881076
75725887	chr5:75725887:C:A	2.80823e-21	-9.12748e-10	1.72785	5.96105e-05	-9.12748e-10	1.1819	0.000525824	-9.12748e-10	1.24946
75725932	chr5:75725932:T:A	3.89611e-22	-0.247312	-6.68458e-10	2.94674e-06	-1.82523	-6.68458e-10	2.67655e-05	-1.72839	-6.68458e-10
75726405	chr5:75726405:G:A	1.41249e-22	-9.12748e-10	-1.26194	7.4327e-06	-9.12748e-10	-0.900038	5.97719e-05	-9.12748e-10	-0.924969
75726669	chr5:75726669:A:G	1.36665e-22	-9.12748e-10	-1.29493	4.6727e-06	-9.12748e-10	-1.36419	3.85547e-05	-9.12748e-10	-1.36343
75726869	chr5:75726869:C:T	6.38048e-18	10.6667	-1.2104	1.06184e-06	-1.56391	-1.28202	1.45501e-05	-1.11353	-1.22437
75726918	chr5:75726918:T:C	1.65706e-22	-9.12748e-10	-1.10225	9.05896e-06	-9.12748e-10	-0.702174	7.24053e-05	-9.12748e-10	-0.733224
75727164	chr5:75727164:T:C	1.31301e-22	-9.12748e-10	-1.33497	4.69469e-06	-9.12748e-10	-1.3595	3.866e-05	-9.12748e-10	-1.3607
75727633	chr5:75727633:C:CAAACT	1.38245e-17	11.4216	-1.19215	1.37105e-06	-1.31816	-1.27219	1.98954e-05	-0.813408	-1.21161
75727744	chr5:75727744:ATT:A	1.62619e-22	-9.12748e-10	-1.12105	5.52102e-06	-9.12748e-10	-1.19737	4.55393e-05	-9.12748e-10	-1.19693
75727751	chr5:75727751:C:T	1.64646e-22	-9.12748e-10	-1.10866	8.96783e-06	-9.12748e-10	-0.712284	7.16937e-05	-9.12748e-10	-0.743101
75727955	chr5:75727955:C:G	1.33546e-22	-9.12748e-10	-1.31802	4.81172e-06	-9.12748e-10	-1.33487	3.96745e-05	-9.12748e-10	-1.3348
75728056	chr5:75728056:C:T	9.13806e-23	-1.71867	0.0212437	1.65782e-06	-1.6214	-0.77902	1.14289e-05	-1.79846	-0.780902
75728241	chr5:75728241:A:G	6.30483e-17	13.0953	-1.3484	8.88813e-06	0.30007	-1.02128	9.2536e-05	0.543298	-1.0312
75728249	chr5:75728249:C:T	1.77778e-22	-1.03193	-6.68458e-10	1.86829e-06	-2.2809	-6.68458e-10	1.5081e-05	-2.30207	-6.68458e-10
75728420	chr5:75728420:G:A	8.84845e-23	-1.73588	0.00624758	1.58828e-06	-1.61795	-0.825328	1.09602e-05	-1.7931	-0.828125
75728424	chr5:75728424:T:C	1.47485e-22	-9.12748e-10	-1.21874	7.61743e-06	-9.12748e-10	-0.875488	6.13976e-05	-9.12748e-10	-0.898133
75728565	chr5:75728565:C:T	5.29983e-22	-9.12748e-10	0.0603845	1.42448e-05	-9.12748e-10	-0.249538	0.000116034	-9.12748e-10	-0.261625
75729155	chr5:75729155:A:T	1.33594e-22	-9.12748e-10	-1.31766	4.81381e-06	-9.12748e-10	-1.33444	3.96808e-05	-9.12748e-10	-1.33464
75729174	chr5:75729174:C:A	9.2651e-23	-1.69855	0.0149324	1.61833e-06	-1.64284	-0.781693	1.11859e-05	-1.81701	-0.783836
75729185	chr5:75729185:C:T	1.28782e-22	-9.12748e-10	-1.35434	4.95498e-06	-9.12748e-10	-1.30554	4.05615e-05	-9.12748e-10	-1.31268
75729389	chr5:75729389:T:G	1.63713e-22	-9.12748e-10	-1.11435	7.57666e-06	-9.12748e-10	-0.880855	6.19041e-05	-9.12748e-10	-0.889919
75729620	chr5:75729620:A:G	5.3287e-22	-9.12748e-10	0.0658165	1.43068e-05	-9.12748e-10	-0.245194	0.00011653	-9.12748e-10	-0.257359
75730557	chr5:75730557:C:T	1.72419e-22	-9.12748e-10	-1.06253	9.63608e-06	-9.12748e-10	-0.640413	7.68364e-05	-9.12748e-10	-0.673826
75730740	chr5:75730740:G:A	1.06913e-22	-1.54045	-6.68458e-10	1.90106e-06	-2.26352	-6.68458e-10	1.51894e-05	-2.29491	-6.68458e-10
75731188	chr5:75731188:A:G	2.30941e-23	-2.30286	-0.770029	5.3971e-07	-2.31355	-1.2091	4.96895e-06	-2.26324	-1.14906
75731232	chr5:75731232:T:C	1.53352e-22	-9.12748e-10	-1.17973	8.89109e-06	-9.12748e-10	-0.720878	7.09861e-05	-9.12748e-10	-0.75302
75731310	chr5:75731310:A:C	1.71848e-22	-9.12748e-10	-1.06585	9.59567e-06	-9.12748e-10	-0.644616	7.65051e-05	-9.12748e-10	-0.678147
75731330	chr5:75731330:A:G	2.422e-23	-2.30243	-0.722852	5.56337e-07	-2.31402	-1.17828	5.14645e-06	-2.26434	-1.11286
75731787	chr5:75731787:A:G	5.30366e-22	-9.12748e-10	0.0611068	1.42559e-05	-9.12748e-10	-0.248757	0.000116102	-9.12748e-10	-0.261037
75731826	chr5:75731826:C:T	5.29901e-22	-9.12748e-10	0.0602296	1.42432e-05	-9.12748e-10	-0.249648	0.000116014	-9.12748e-10	-0.261795
75731861	chr5:75731861:C:T	1.40891e-22	-9.12748e-10	-1.26447	4.69978e-06	-9.12748e-10	-1.35841	3.86781e-05	-9.12748e-10	-1.36023
75731937	chr5:75731937:T:C	1.90352e-22	-9.12748e-10	-0.963585	5.53067e-06	-9.12748e-10	-1.19562	4.51493e-05	-9.12748e-10	-1.20553
75732044	chr5:75732044:C:A	1.98337e-22	-9.12748e-10	-0.922491	6.5195e-06	-9.12748e-10	-1.03113	5.38492e-05	-9.12748e-10	-1.02932
75732664	chr5:75732664:C:G	1.31452e-17	11.2556	-1.07653	8.1717e-06	-0.27247	-0.532781	7.62916e-05	-0.0994401	-0.581501
75732682	chr5:75732682:T:C	1.61076e-22	-9.12748e-10	-1.13058	8.65851e-06	-9.12748e-10	-0.747385	6.92122e-05	-9.12748e-10	-0.778327
75732691	chr5:75732691:G:A	1.14836e-17	11.0518	-1.00784	1.01584e-05	-0.375162	-0.212463	9.74208e-05	-0.201092	-0.235373
75732902	chr5:75732902:G:A	8.40995e-23	-2.31922	0.538759	1.08513e-06	-2.26399	-0.560244	1.12051e-05	-2.15486	-0.444269
75733220	chr5:75733220:CT:C	1.28243e-22	-9.12748e-10	-1.35853	5.01458e-06	-9.12748e-10	-1.29358	4.10187e-05	-9.12748e-10	-1.30148
75733959	chr5:75733959:T:C	3.15744e-18	10.0411	-1.28833	8.89577e-07	-1.68463	-1.33831	1.14597e-05	-1.27438	-1.30228
75734209	chr5:75734209:G:A	4.43036e-18	10.3643	-1.27276	9.81369e-07	-1.59795	-1.32678	1.29912e-05	-1.166	-1.28523
75734326	chr5:75734326:G:A	7.48616e-23	-1.8336	-0.0632165	1.70094e-06	-1.50861	-0.866136	1.15667e-05	-1.69865	-0.868725
75734370	chr5:75734370:G:A	2.48875e-22	-9.12748e-10	-0.695511	7.16792e-06	-9.12748e-10	-0.936313	5.87429e-05	-9.12748e-10	-0.942334
75734765	chr5:75734765:TAA:T	1.30344e-22	-9.12748e-10	-1.34228	5.41252e-06	-9.12748e-10	-1.21721	4.5342e-05	-9.12748e-10	-1.20127
75735200	chr5:75735200:T:G	6.74044e-22	-9.12748e-10	0.300835	5.50078e-05	-9.12748e-10	1.10155	0.000518895	-9.12748e-10	1.2362
75735502	chr5:75735502:T:G	1.41345e-22	-9.12748e-10	-1.26126	4.70452e-06	-9.12748e-10	-1.3574	3.87095e-05	-9.12748e-10	-1.35942
75735516	chr5:75735516:G:A	1.28548e-22	-9.12748e-10	-1.35616	4.97742e-06	-9.12748e-10	-1.30102	4.0737e-05	-9.12748e-10	-1.30837
75735581	chr5:75735581:T:A	7.79236e-23	-1.72954	-0.127195	1.52623e-06	-1.61044	-0.872689	1.04984e-05	-1.78966	-0.874621
75735673	chr5:75735673:A:G	1.81877e-22	-9.12748e-10	-1.00913	6.09432e-06	-9.12748e-10	-1.09857	5.02592e-05	-9.12748e-10	-1.09831
75736061	chr5:75736061:C:T	4.0209e-21	-9.12748e-10	2.0868	8.2408e-05	-9.12748e-10	1.50576	0.000730451	-9.12748e-10	1.57816
75736733	chr5:75736733:T:C	1.34108e-22	-9.12748e-10	-1.31381	4.82939e-06	-9.12748e-10	-1.33121	3.98122e-05	-9.12748e-10	-1.33133
75737207	chr5:75737207:G:A	1.31736e-22	-9.12748e-10	-1.33166	5.55538e-06	-9.12748e-10	-1.19116	4.66407e-05	-9.12748e-10	-1.17303
75737403	chr5:75737403:G:A	1.60425e-22	-9.12748e-10	-1.13463	5.29101e-06	-9.12748e-10	-1.23992	4.36901e-05	-9.12748e-10	-1.23838
75737492	chr5:75737492:A:T	1.28668e-22	-9.12748e-10	-1.35523	5.0936e-06	-9.12748e-10	-1.27794	4.22985e-05	-9.12748e-10	-1.27075
75737896	chr5:75737896:A:G	1.37011e-22	-9.12748e-10	-1.2924	6.66682e-06	-9.12748e-10	-1.00878	5.34362e-05	-9.12748e-10	-1.03702
75737937	chr5:75737937:T:A	1.01211e-17	11.276	-1.35829	3.65996e-06	-0.500625	-1.10785	3.64244e-05	-0.301987	-1.11828
75737958	chr5:75737958:A:G	1.28289e-21	-9.12748e-10	0.944406	2.68346e-05	-9.12748e-10	0.383764	0.00022952	-9.12748e-10	0.420485
75739053	chr5:75739053:C:T	1.48759e-22	-9.12748e-10	-1.21014	4.80941e-06	-9.12748e-10	-1.33535	3.95307e-05	-9.12748e-10	-1.33843
75739086	chr5:75739086:C:T	1.3166e-22	-9.12748e-10	-1.33224	5.62349e-06	-9.12748e-10	-1.17897	4.695e-05	-9.12748e-10	-1.16642
75739402	chr5:75739402:C:T	1.34642e-22	-9.12748e-10	-1.30984	6.71624e-06	-9.12748e-10	-1.0014	5.40479e-05	-9.12748e-10	-1.02563
75739436	chr5:75739436:C:T	1.42174e-22	-9.12748e-10	-1.25541	7.61375e-06	-9.12748e-10	-0.875972	6.11494e-05	-9.12748e-10	-0.902183
75739544	chr5:75739544:C:G	1.43532e-22	-9.12748e-10	-1.2459	7.76273e-06	-9.12748e-10	-0.856594	6.23286e-05	-9.12748e-10	-0.883083
75739577	chr5:75739577:C:T	3.94456e-22	-0.234954	-6.68458e-10	4.0663e-06	-1.50319	-6.68458e-10	3.27515e-05	-1.52656	-6.68458e-10
75739771	chr5:75739771:C:A	6.15908e-22	-9.12748e-10	0.210637	4.37759e-05	-9.12748e-10	0.873156	0.000392139	-9.12748e-10	0.956112
75740734	chr5:75740734:C:T	1.41556e-22	-9.12748e-10	-1.25977	7.47949e-06	-9.12748e-10	-0.893763	6.03047e-05	-9.12748e-10	-0.916094
75740770	chr5:75740770:A:T	1.32376e-22	-9.12748e-10	-1.32681	5.43791e-06	-9.12748e-10	-1.21253	4.52367e-05	-9.12748e-10	-1.2036
75741261	chr5:75741261:A:G	2.32705e-15	16.5328	-1.17744	1.26486e-06	-1.69119	-0.979782	1.67379e-05	-1.30679	-0.891032
75741470	chr5:75741470:C:G	3.54696e-15	16.9787	-1.20185	1.19526e-06	-1.55148	-1.17609	1.75449e-05	-1.06952	-1.08122
75741567	chr5:75741567:C:T	1.28942e-21	1.22241	-0.27292	3.16176e-06	-2.27606	0.521256	2.73943e-05	-2.27032	0.565153
75741936	chr5:75741936:T:A	3.22163e-18	9.90433	-1.13139	2.99545e-06	-1.09221	-0.716627	2.96441e-05	-0.900134	-0.726106
75742162	chr5:75742162:T:C	1.07606e-22	-1.46203	-0.0719532	1.17829e-06	-1.87652	-0.865346	8.37976e-06	-2.01074	-0.878946
75742250	chr5:75742250:C:G	1.44672e-23	-2.18686	-1.35371	8.29228e-07	-1.82569	-1.2675	8.41203e-06	-1.58936	-1.29648
75742396	chr5:75742396:G:C	1.88101e-23	-1.97988	-1.29819	1.26739e-06	-1.35359	-1.31538	8.64215e-06	-1.55641	-1.30244
75742442	chr5:75742442:G:A	1.23966e-15	16.0556	-1.33	1.06164e-06	-1.49784	-1.34827	1.44942e-05	-1.02227	-1.31948
75742606	chr5:75742606:T:G	1.85634e-15	16.4904	-1.36096	1.1985e-06	-1.37406	-1.35079	1.71301e-05	-0.854958	-1.31971
75742839	chr5:75742839:A:G	8.39658e-23	-0.720212	-1.06184	5.31642e-07	-2.29454	-1.24317	4.24214e-06	-2.31783	-1.2526
75742893	chr5:75742893:C:G	3.59335e-16	14.7394	-1.25212	1.26011e-06	-1.33233	-1.3424	1.51526e-05	-0.948067	-1.34926
75742937	chr5:75742937:C:CT	1.45803e-23	-2.18736	-1.34543	4.97199e-07	-2.25512	-1.34957	3.86904e-06	-2.3073	-1.3552
75743007	chr5:75743007:C:T	5.0866e-22	0.0193194	-6.68458e-10	3.58184e-06	-1.63005	-6.68458e-10	3.01965e-05	-1.60778	-6.68458e-10
75743022	chr5:75743022:C:T	1.96236e-22	-9.12748e-10	-0.933142	7.25128e-06	-9.12748e-10	-0.92475	5.66391e-05	-9.12748e-10	-0.978805
75743076	chr5:75743076:T:A	5.51761e-16	14.5399	-0.623725	2.14404e-06	-1.62264	-0.520596	3.16818e-05	-1.19599	-0.363777
75743327	chr5:75743327:C:T	1.4983e-22	-9.12748e-10	-1.20296	5.31492e-06	-9.12748e-10	-1.23541	4.58051e-05	-9.12748e-10	-1.19111
75743413	chr5:75743413:G:C	1.3252e-22	-9.12748e-10	-1.32573	5.1381e-06	-9.12748e-10	-1.26924	4.26839e-05	-9.12748e-10	-1.26168
75744159	chr5:75744159:C:CT	8.21982e-22	-9.12748e-10	0.499257	4.88861e-05	-9.12748e-10	0.983566	0.000457678	-9.12748e-10	1.11066
75744268	chr5:75744268:C:T	1.32654e-22	-9.12748e-10	-1.32472	4.82515e-06	-9.12748e-10	-1.33208	3.97188e-05	-9.12748e-10	-1.33368
75744492	chr5:75744492:T:C	8.54459e-22	0.538008	-6.68458e-10	3.56638e-06	-1.63438	-6.68458e-10	2.47528e-05	-1.80657	-6.68458e-10
75744737	chr5:75744737:A:G	5.04702e-23	-2.29108	-6.68458e-10	5.23681e-06	-1.25021	-6.68458e-10	4.23422e-05	-1.26972	-6.68458e-10
75745537	chr5:75745537:T:G	1.89264e-22	0.0438113	-1.01313	8.86484e-07	-1.96681	-1.05961	6.86025e-06	-1.97054	-1.11922
75745548	chr5:75745548:A:T	1.34892e-22	-9.12748e-10	-1.30798	4.85525e-06	-9.12748e-10	-1.32587	4.04465e-05	-9.12748e-10	-1.31552
75745670	chr5:75745670:G:A	5.84385e-22	0.158099	-6.68458e-10	3.95368e-06	-1.53128	-6.68458e-10	3.34762e-05	-1.50467	-6.68458e-10
75745736	chr5:75745736:T:C	2.14958e-22	0.12361	-0.965627	9.38654e-07	-1.93224	-1.037	7.58945e-06	-1.91297	-1.07577
75746100	chr5:75746100:A:G	4.98922e-23	-2.3026	-6.68458e-10	1.99001e-06	-2.21779	-6.68458e-10	1.6347e-05	-2.22146	-6.68458e-10
75746121	chr5:75746121:A:G	7.06699e-22	1.70518	-1.35704	5.16129e-07	-2.21984	-1.34748	4.58345e-06	-2.14619	-1.34687
75746287	chr5:75746287:C:A	1.32012e-22	-9.12748e-10	-1.32957	4.84347e-06	-9.12748e-10	-1.3283	3.98135e-05	-9.12748e-10	-1.3313
75746447	chr5:75746447:G:A	2.30766e-22	-9.12748e-10	-0.771056	1.08667e-05	-9.12748e-10	-0.520227	9.77909e-05	-9.12748e-10	-0.432672
75746450	chr5:75746450:C:T	3.76332e-22	-9.12748e-10	-0.281988	1.34791e-05	-9.12748e-10	-0.304788	0.000120876	-9.12748e-10	-0.220741
75746532	chr5:75746532:G:A	1.27524e-22	-9.12748e-10	-1.36416	4.78187e-06	-9.12748e-10	-1.3411	3.93475e-05	-9.12748e-10	-1.34307
75746538	chr5:75746538:G:A	1.30474e-22	-9.12748e-10	-1.34129	4.75279e-06	-9.12748e-10	-1.3472	3.91584e-05	-9.12748e-10	-1.34789
75746842	chr5:75746842:A:G	1.72669e-22	0.0734423	-1.13453	8.07108e-07	-1.94895	-1.17128	6.30907e-06	-1.95444	-1.21907
75746943	chr5:75746943:G:A	1.33932e-22	-9.12748e-10	-1.31513	4.82967e-06	-9.12748e-10	-1.33115	4.01901e-05	-9.12748e-10	-1.32188
75746988	chr5:75746988:T:G	1.33903e-22	-9.12748e-10	-1.31534	4.8289e-06	-9.12748e-10	-1.33131	4.01833e-05	-9.12748e-10	-1.32205
75747088	chr5:75747088:G:A	1.13706e-18	8.67051	-0.939021	1.0112e-06	-1.97837	-0.916421	1.33655e-05	-1.66637	-0.756453
75747126	chr5:75747126:G:A	1.35183e-22	-9.12748e-10	-1.30583	4.86704e-06	-9.12748e-10	-1.32344	4.05401e-05	-9.12748e-10	-1.31321
75747214	chr5:75747214:G:T	1.28115e-22	-9.12748e-10	-1.35953	4.71044e-06	-9.12748e-10	-1.35615	3.87966e-05	-9.12748e-10	-1.35717
75747780	chr5:75747780:G:A	2.73289e-23	-1.55806	-1.34646	5.69741e-07	-2.11102	-1.35749	4.29828e-06	-2.20151	-1.35578
75748812	chr5:75748812:G:A	3.78562e-22	-9.12748e-10	-0.276081	1.3538e-05	-9.12748e-10	-0.300428	0.000121589	-9.12748e-10	-0.214856
75748860	chr5:75748860:A:C	9.92508e-22	2.03933	-1.35156	5.04998e-07	-2.22667	-1.36246	4.47756e-06	-2.15512	-1.36131
75748873	chr5:75748873:A:G	1.36866e-22	-9.12748e-10	-1.29346	4.91794e-06	-9.12748e-10	-1.31304	4.1018e-05	-9.12748e-10	-1.30149
75748924	chr5:75748924:C:T	1.46232e-22	0.0275498	-1.25481	7.12253e-07	-1.96402	-1.28123	5.66353e-06	-1.96997	-1.31149
75749022	chr5:75749022:C:T	9.16096e-22	1.97181	-1.36415	4.9593e-07	-2.24572	-1.36152	4.48272e-06	-2.15319	-1.36209
75749105	chr5:75749105:C:T	1.29301e-22	-9.12748e-10	-1.35032	5.05978e-06	-9.12748e-10	-1.28461	4.15539e-05	-9.12748e-10	-1.28851
75749134	chr5:75749134:A:G	1.35231e-22	-9.12748e-10	-1.30548	4.86834e-06	-9.12748e-10	-1.32317	4.05579e-05	-9.12748e-10	-1.31277
75749149	chr5:75749149:C:T	1.29182e-22	-9.12748e-10	-1.35124	4.71164e-06	-9.12748e-10	-1.35589	3.88266e-05	-9.12748e-10	-1.3564
75749358	chr5:75749358:A:G	8.06439e-22	-9.12748e-10	0.480167	4.76976e-05	-9.12748e-10	0.958953	0.000446614	-9.12748e-10	1.08619
75749409	chr5:75749409:T:C	1.27365e-21	1.8993	-0.962122	8.20156e-07	-2.26684	-0.83735	7.89985e-06	-2.17997	-0.768692
75749694	chr5:75749694:T:C	1.32334e-22	-9.12748e-10	-1.32713	5.30452e-06	-9.12748e-10	-1.23737	4.35083e-05	-9.12748e-10	-1.24255
75749817	chr5:75749817:G:T	1.56931e-22	-9.12748e-10	-1.15665	5.96614e-06	-9.12748e-10	-1.11983	4.85717e-05	-9.12748e-10	-1.13246
75749850	chr5:75749850:G:A	2.02951e-21	2.52238	-1.11929	6.84708e-07	-2.26655	-1.01814	6.61826e-06	-2.18501	-0.940658
75750070	chr5:75750070:C:T	1.28939e-22	-9.12748e-10	-1.35312	4.70611e-06	-9.12748e-10	-1.35707	3.87803e-05	-9.12748e-10	-1.35759
75750118	chr5:75750118:C:T	2.69198e-23	-1.58181	-1.33779	5.79535e-07	-2.0998	-1.35166	4.3629e-06	-2.19293	-1.34944
75750530	chr5:75750530:CA:C	2.26499e-22	-9.12748e-10	-0.789721	1.13882e-05	-9.12748e-10	-0.473352	9.42228e-05	-9.12748e-10	-0.469842
75750534	chr5:75750534:G:T	1.30964e-22	-1.33754	-6.68458e-10	1.79805e-06	-2.31923	-6.68458e-10	1.48284e-05	-2.31896	-6.68458e-10
75750829	chr5:75750829:A:G	1.34893e-22	-9.12748e-10	-1.30798	4.8583e-06	-9.12748e-10	-1.32524	4.04635e-05	-9.12748e-10	-1.3151
75751137	chr5:75751137:A:G	3.48532e-21	2.66313	-0.719276	1.06356e-06	-2.25324	-0.591069	1.14424e-05	-2.14893	-0.429248
75751156	chr5:75751156:A:G	1.36308e-22	-9.12748e-10	-1.29755	4.90284e-06	-9.12748e-10	-1.31611	4.08753e-05	-9.12748e-10	-1.30498
75751277	chr5:75751277:A:G	5.2129e-23	-2.25874	-6.68458e-10	2.44255e-06	-2.01289	-6.68458e-10	1.98011e-05	-2.02977	-6.68458e-10
75751333	chr5:75751333:G:A	5.00355e-23	-2.29973	-6.68458e-10	2.06398e-06	-2.18129	-6.68458e-10	1.6358e-05	-2.22078	-6.68458e-10
75751469	chr5:75751469:G:A	1.35708e-22	-9.12748e-10	-1.30195	4.88209e-06	-9.12748e-10	-1.32035	4.06881e-05	-9.12748e-10	-1.30957
75751498	chr5:75751498:C:A	1.27633e-22	-9.12748e-10	-1.3633	4.84426e-06	-9.12748e-10	-1.32813	3.98467e-05	-9.12748e-10	-1.33047
75751999	chr5:75751999:G:C	6.47718e-22	-9.12748e-10	0.260995	3.72415e-05	-9.12748e-10	0.711496	0.000346519	-9.12748e-10	0.832433
75752070	chr5:75752070:C:T	7.45223e-22	1.76303	-1.3618	5.02935e-07	-2.25945	-1.33377	4.06147e-06	-2.30847	-1.30549
75752389	chr5:75752389:A:G	1.39891e-22	-9.12748e-10	-1.2716	6.04112e-06	-9.12748e-10	-1.10734	4.99485e-05	-9.12748e-10	-1.10451
75752546	chr5:75752546:G:T	1.52255e-22	-9.12748e-10	-1.1869	6.60952e-06	-9.12748e-10	-1.01742	5.71026e-05	-9.12748e-10	-0.970654
75752935	chr5:75752935:C:T	1.61583e-22	-9.12748e-10	-1.12744	5.59985e-06	-9.12748e-10	-1.18319	4.55343e-05	-9.12748e-10	-1.19704
75753160	chr5:75753160:G:A	1.75853e-22	-9.12748e-10	-1.04281	7.4274e-06	-9.12748e-10	-0.900751	6.15842e-05	-9.12748e-10	-0.895098
75753164	chr5:75753164:C:A	1.27698e-22	-9.12748e-10	-1.36279	4.85977e-06	-9.12748e-10	-1.32494	3.99695e-05	-9.12748e-10	-1.32739
75753171	chr5:75753171:T:C	8.70819e-22	-9.12748e-10	0.556974	2.45761e-05	-9.12748e-10	0.295847	0.000181759	-9.12748e-10	0.18718
75753428	chr5:75753428:C:A	3.64922e-22	-9.12748e-10	-0.312776	1.30576e-05	-9.12748e-10	-0.336556	0.000117033	-9.12748e-10	-0.253052
75753594	chr5:75753594:G:C	6.7923e-22	-9.12748e-10	0.308499	2.00854e-05	-9.12748e-10	0.0940675	0.000151662	-9.12748e-10	0.00615163
75753694	chr5:75753694:G:A	2.56313e-22	-9.12748e-10	-0.66606	7.36135e-06	-9.12748e-10	-0.909684	6.19589e-05	-9.12748e-10	-0.889033
75753880	chr5:75753880:A:G	1.09564e-21	1.60383	-0.817194	8.56177e-07	-2.28313	-0.778075	8.64217e-06	-2.21747	-0.641384
75755475	chr5:75755475:A:G	1.40126e-22	-9.12748e-10	-1.26992	4.86636e-06	-9.12748e-10	-1.32358	3.99332e-05	-9.12748e-10	-1.3283
75755604	chr5:75755604:T:C	2.47532e-23	-1.67087	-1.33264	6.15308e-07	-2.04391	-1.34765	4.56927e-06	-2.15086	-1.34529
75755859	chr5:75755859:C:T	1.07961e-22	-0.429222	-1.10147	5.87312e-07	-2.27316	-1.16497	4.66491e-06	-2.29739	-1.17805
75756088	chr5:75756088:T:G	1.40151e-22	-9.12748e-10	-1.26974	4.86691e-06	-9.12748e-10	-1.32347	3.99368e-05	-9.12748e-10	-1.32821
75756259	chr5:75756259:C:G	2.4977e-23	-1.654	-1.3405	6.04606e-07	-2.05594	-1.35317	4.50034e-06	-2.16013	-1.35123
75756312	chr5:75756312:C:T	1.41746e-22	-9.12748e-10	-1.25843	4.90383e-06	-9.12748e-10	-1.31591	4.0222e-05	-9.12748e-10	-1.32109
75756349	chr5:75756349:A:G	1.37153e-22	-9.12748e-10	-1.29137	4.80265e-06	-9.12748e-10	-1.33676	3.94415e-05	-9.12748e-10	-1.34069
75757037	chr5:75757037:G:T	1.39688e-22	-9.12748e-10	-1.27305	5.79938e-06	-9.12748e-10	-1.14818	4.75723e-05	-9.12748e-10	-1.15325
75757040	chr5:75757040:T:C	2.50145e-23	-1.65206	-1.34095	6.21887e-07	-2.06112	-1.31981	4.62778e-06	-2.16232	-1.32111
75757657	chr5:75757657:G:A	2.93438e-22	0.479205	-1.01	6.72698e-07	-2.31937	-0.98302	6.25638e-06	-2.30341	-0.878497
75757840	chr5:75757840:G:A	1.29871e-22	-9.12748e-10	-1.34592	5.2393e-06	-9.12748e-10	-1.24974	4.32994e-05	-9.12748e-10	-1.24737
75757928	chr5:75757928:A:G	1.29024e-22	-9.12748e-10	-1.35246	5.03162e-06	-9.12748e-10	-1.29019	4.13866e-05	-9.12748e-10	-1.29255
75758016	chr5:75758016:C:A	1.31842e-22	-9.12748e-10	-1.33085	4.84066e-06	-9.12748e-10	-1.32888	3.97891e-05	-9.12748e-10	-1.33191
75758180	chr5:75758180:CAT:C	6.7395e-22	0.300695	-6.68458e-10	3.52614e-06	-1.64572	-6.68458e-10	2.92565e-05	-1.6394	-6.68458e-10
75758191	chr5:75758191:A:G	1.30499e-22	-9.12748e-10	-1.34109	5.06691e-06	-9.12748e-10	-1.2832	4.16461e-05	-9.12748e-10	-1.2863
75758498	chr5:75758498:C:T	1.34578e-22	-9.12748e-10	-1.31031	4.9244e-06	-9.12748e-10	-1.31173	4.03802e-05	-9.12748e-10	-1.31717
75758597	chr5:75758597:C:T	1.40732e-22	-9.12748e-10	-1.2656	5.8913e-06	-9.12748e-10	-1.13245	5.05356e-05	-9.12748e-10	-1.09283
75758782	chr5:75758782:C:T	1.57883e-22	-9.12748e-10	-1.15061	5.86039e-06	-9.12748e-10	-1.13771	4.84946e-05	-9.12748e-10	-1.13405
75759029	chr5:75759029:T:C	4.26558e-22	-9.12748e-10	-0.156714	2.62969e-05	-9.12748e-10	0.363522	0.000292803	-9.12748e-10	0.663995
75759487	chr5:75759487:T:C	2.48275e-22	-9.12748e-10	-0.697923	7.17548e-06	-9.12748e-10	-0.935258	6.03924e-05	-9.12748e-10	-0.914641
75760224	chr5:75760224:C:T	4.04315e-22	-9.12748e-10	-0.210267	1.44093e-05	-9.12748e-10	-0.238053	0.000121328	-9.12748e-10	-0.217007
75760601	chr5:75760601:G:A	4.45583e-22	-9.12748e-10	-0.113077	2.77052e-05	-9.12748e-10	0.415693	0.000309832	-9.12748e-10	0.720527
75760670	chr5:75760670:C:T	2.49938e-22	0.522429	-1.21368	6.27814e-07	-2.30906	-1.06238	5.35389e-06	-2.27629	-1.06139
75760746	chr5:75760746:C:T	1.26689e-21	-9.12748e-10	0.931859	5.70352e-05	-9.12748e-10	1.13774	0.000553709	-9.12748e-10	1.30113
75760832	chr5:75760832:C:T	1.09219e-21	1.63004	-0.846559	8.16231e-07	-2.29069	-0.818297	8.17841e-06	-2.23777	-0.676233
75760833	chr5:75760833:C:G	1.14633e-21	1.67179	-0.839929	8.24487e-07	-2.28711	-0.811811	8.29012e-06	-2.2318	-0.668637
75760835	chr5:75760835:GTC:G	1.84068e-22	-9.12748e-10	-0.997157	7.63e-06	-9.12748e-10	-0.873839	6.37197e-05	-9.12748e-10	-0.86101
75760935	chr5:75760935:A:G	1.31075e-22	-9.12748e-10	-1.33669	5.21827e-06	-9.12748e-10	-1.25376	4.28715e-05	-9.12748e-10	-1.2573
75761146	chr5:75761146:T:G	1.74031e-21	-9.12748e-10	1.24936	7.94074e-05	-9.12748e-10	1.46866	0.000778862	-9.12748e-10	1.64233
75761605	chr5:75761605:A:C	2.76736e-22	-9.12748e-10	-0.589397	8.44898e-06	-9.12748e-10	-0.771882	6.98879e-05	-9.12748e-10	-0.768612
75761708	chr5:75761708:G:C	2.46107e-21	2.31315	-0.717259	1.03446e-06	-2.27042	-0.601624	1.09897e-05	-2.18827	-0.430274
75761712	chr5:75761712:G:A	8.30717e-23	-1.79276	-6.68458e-10	1.79777e-06	-2.31938	-6.68458e-10	1.49423e-05	-2.31131	-6.68458e-10
75761781	chr5:75761781:T:C	1.7342e-21	-9.12748e-10	1.24584	7.91214e-05	-9.12748e-10	1.46506	0.000775956	-9.12748e-10	1.63859
75761872	chr5:75761872:T:C	1.72983e-22	-9.12748e-10	-1.05927	5.3059e-06	-9.12748e-10	-1.23711	4.20628e-05	-9.12748e-10	-1.27634
75761970	chr5:75761970:G:A	1.7342e-21	-9.12748e-10	1.24584	7.91214e-05	-9.12748e-10	1.46506	0.000775956	-9.12748e-10	1.63859
75762165	chr5:75762165:C:A	1.72855e-21	-9.12748e-10	1.24257	7.88483e-05	-9.12748e-10	1.4616	0.000773198	-9.12748e-10	1.63503
75762173	chr5:75762173:A:G	1.70889e-22	-9.12748e-10	-1.07145	7.62401e-06	-9.12748e-10	-0.874626	6.24728e-05	-9.12748e-10	-0.880773
75762651	chr5:75762651:TATC:T	1.29244e-22	-9.12748e-10	-1.35076	5.04899e-06	-9.12748e-10	-1.28674	4.15187e-05	-9.12748e-10	-1.28936
75762672	chr5:75762672:T:A	1.75694e-21	-9.12748e-10	1.25887	8.0302e-05	-9.12748e-10	1.47987	0.000787975	-9.12748e-10	1.65396
75762754	chr5:75762754:C:T	1.99796e-22	0.110155	-1.02532	5.90243e-07	-2.31569	-1.11746	4.99826e-06	-2.31702	-1.0894
75762755	chr5:75762755:G:A	1.28332e-22	-9.12748e-10	-1.35784	4.95567e-06	-9.12748e-10	-1.30539	4.07751e-05	-9.12748e-10	-1.30743
75763047	chr5:75763047:T:A	2.3021e-22	-9.12748e-10	-0.77347	9.36203e-06	-9.12748e-10	-0.669265	7.60838e-05	-9.12748e-10	-0.683669
75763356	chr5:75763356:A:T	2.49013e-22	-9.12748e-10	-0.694955	7.17954e-06	-9.12748e-10	-0.934692	6.03773e-05	-9.12748e-10	-0.914891
75763360	chr5:75763360:A:G	6.18116e-22	0.214216	-6.68458e-10	3.39166e-06	-1.68461	-6.68458e-10	2.81278e-05	-1.67875	-6.68458e-10
75763832	chr5:75763832:G:A	2.48622e-22	-9.12748e-10	-0.696527	7.17048e-06	-9.12748e-10	-0.935955	6.02999e-05	-9.12748e-10	-0.916174
75764091	chr5:75764091:C:T	1.74966e-21	-9.12748e-10	1.25471	7.98576e-05	-9.12748e-10	1.47432	0.000783332	-9.12748e-10	1.64805
75764109	chr5:75764109:T:C	2.73126e-22	-9.12748e-10	-0.602529	9.36052e-06	-9.12748e-10	-0.669426	7.78627e-05	-9.12748e-10	-0.660557
75764112	chr5:75764112:A:G	6.9196e-23	-1.97552	-6.68458e-10	2.03858e-06	-2.19368	-6.68458e-10	1.5757e-05	-2.25822	-6.68458e-10
75764204	chr5:75764204:G:A	1.73616e-21	-9.12748e-10	1.24697	7.92279e-05	-9.12748e-10	1.4664	0.000776938	-9.12748e-10	1.63986
75764656	chr5:75764656:A:G	1.29067e-22	-9.12748e-10	-1.35213	4.91045e-06	-9.12748e-10	-1.31456	4.07125e-05	-9.12748e-10	-1.30897
75764812	chr5:75764812:A:G	1.7342e-21	-9.12748e-10	1.24584	7.91214e-05	-9.12748e-10	1.46506	0.000775956	-9.12748e-10	1.63859
75765056	chr5:75765056:C:G	1.14757e-21	-9.12748e-10	0.83294	5.10391e-05	-9.12748e-10	1.02666	0.000494869	-9.12748e-10	1.18879
75765082	chr5:75765082:C:G	1.13984e-21	-9.12748e-10	0.82618	5.06864e-05	-9.12748e-10	1.01973	0.000491311	-9.12748e-10	1.18157
75765164	chr5:75765164:G:A	1.14779e-21	-9.12748e-10	0.833132	5.10538e-05	-9.12748e-10	1.02695	0.000495008	-9.12748e-10	1.18907
75765319	chr5:75765319:A:G	2.00633e-22	0.409246	-1.32023	1.0193e-06	-1.58283	-1.30398	8.45139e-06	-1.57528	-1.30589
75765485	chr5:75765485:G:A	1.51421e-21	-9.12748e-10	1.11019	6.84459e-05	-9.12748e-10	1.32012	0.000668783	-9.12748e-10	1.48996
75765640	chr5:75765640:A:G	1.73127e-21	-9.12748e-10	1.24415	7.89828e-05	-9.12748e-10	1.4633	0.000774517	-9.12748e-10	1.63674
75766164	chr5:75766164:C:T	3.71007e-22	0.0450588	-0.341299	1.22701e-06	-2.31098	-0.390362	1.05437e-05	-2.31939	-0.340587
75766295	chr5:75766295:T:A	1.79476e-22	-9.12748e-10	-1.02242	6.28865e-06	-9.12748e-10	-1.06718	5.08999e-05	-9.12748e-10	-1.08564
75766302	chr5:75766302:A:G	1.51402e-22	0.165366	-1.35789	4.6027e-07	-2.3178	-1.36406	3.82251e-06	-2.31445	-1.36015
75766451	chr5:75766451:T:C	1.7342e-21	-9.12748e-10	1.24584	7.91214e-05	-9.12748e-10	1.46506	0.000775956	-9.12748e-10	1.63859
75766518	chr5:75766518:A:G	1.41483e-22	-9.12748e-10	-1.26028	5.37257e-06	-9.12748e-10	-1.22462	4.31483e-05	-9.12748e-10	-1.25086
75766625	chr5:75766625:G:A	1.03438e-21	1.62852	-0.899422	7.5995e-07	-2.2955	-0.884933	7.54719e-06	-2.24489	-0.749437
75766738	chr5:75766738:G:T	1.88521e-21	-9.12748e-10	1.32934	8.6458e-05	-9.12748e-10	1.55373	0.000850978	-9.12748e-10	1.73088
75766849	chr5:75766849:CAGTACT:C	1.7342e-21	-9.12748e-10	1.24584	7.91214e-05	-9.12748e-10	1.46506	0.000775956	-9.12748e-10	1.63859
75766918	chr5:75766918:G:C	1.48591e-22	0.149605	-1.36087	4.60358e-07	-2.31752	-1.36416	3.81226e-06	-2.31488	-1.3624
75766958	chr5:75766958:G:A	1.28123e-22	-9.12748e-10	-1.35947	4.9279e-06	-9.12748e-10	-1.31101	4.05322e-05	-9.12748e-10	-1.31341
75766975	chr5:75766975:G:A	5.57912e-23	-2.19084	-6.68458e-10	2.1763e-06	-2.1283	-6.68458e-10	1.76874e-05	-2.14265	-6.68458e-10
75767313	chr5:75767313:T:C	4.1924e-22	-9.12748e-10	-0.174019	2.58808e-05	-9.12748e-10	0.347574	0.000287128	-9.12748e-10	0.644423
75767323	chr5:75767323:T:G	2.24847e-22	0.0575765	-0.854619	6.77156e-07	-2.31368	-0.982102	5.57968e-06	-2.31933	-0.977044
75767716	chr5:75767716:CTTCTT:C	1.28216e-22	-9.12748e-10	-1.35874	4.94355e-06	-9.12748e-10	-1.30784	4.06538e-05	-9.12748e-10	-1.31041
75767860	chr5:75767860:TTC:T	1.72912e-21	-9.12748e-10	1.24291	7.8909e-05	-9.12748e-10	1.46237	0.000773809	-9.12748e-10	1.63582
75767866	chr5:75767866:C:T	8.13895e-22	-9.12748e-10	0.489371	4.69404e-05	-9.12748e-10	0.942952	0.000441377	-9.12748e-10	1.07439
75767867	chr5:75767867:G:A	1.65672e-21	-9.12748e-10	1.20013	7.54532e-05	-9.12748e-10	1.41758	0.000728964	-9.12748e-10	1.57612
75767961	chr5:75767961:G:A	1.25862e-21	-9.12748e-10	0.92531	5.58585e-05	-9.12748e-10	1.11689	0.000539349	-9.12748e-10	1.27486
75767991	chr5:75767991:G:A	2.48622e-22	-9.12748e-10	-0.696527	7.17048e-06	-9.12748e-10	-0.935955	6.02999e-05	-9.12748e-10	-0.916174
75768006	chr5:75768006:T:C	1.72866e-21	-9.12748e-10	1.24264	7.88629e-05	-9.12748e-10	1.46178	0.00077336	-9.12748e-10	1.63524
75768039	chr5:75768039:G:A	1.73907e-22	-9.12748e-10	-1.05394	7.80092e-06	-9.12748e-10	-0.851686	6.84771e-05	-9.12748e-10	-0.789005
75768063	chr5:75768063:T:C	1.45391e-22	-9.12748e-10	-1.23303	5.31314e-06	-9.12748e-10	-1.23574	4.40358e-05	-9.12748e-10	-1.2305
75768463	chr5:75768463:C:A	1.73699e-21	-9.12748e-10	1.24745	7.9255e-05	-9.12748e-10	1.46674	0.00077734	-9.12748e-10	1.64037
75768493	chr5:75768493:T:G	1.21973e-22	-0.378024	-1.03064	8.83413e-07	-1.96891	-1.06098	7.31049e-06	-1.90529	-1.1209
75768748	chr5:75768748:C:G	1.40051e-22	-9.12748e-10	-1.27046	5.31022e-06	-9.12748e-10	-1.2363	4.26855e-05	-9.12748e-10	-1.26164
75768942	chr5:75768942:T:G	2.01327e-22	0.380165	-1.28769	1.04722e-06	-1.59316	-1.26662	8.68575e-06	-1.58612	-1.2677
75768949	chr5:75768949:G:A	1.73242e-21	-9.12748e-10	1.24481	7.90416e-05	-9.12748e-10	1.46405	0.000775172	-9.12748e-10	1.63758
75769208	chr5:75769208:A:G	1.97793e-22	-9.12748e-10	-0.925239	7.54237e-06	-9.12748e-10	-0.885392	6.32491e-05	-9.12748e-10	-0.868423
75769553	chr5:75769553:A:T	1.47271e-21	-9.12748e-10	1.0824	6.69103e-05	-9.12748e-10	1.29743	0.000650907	-9.12748e-10	1.46286
75769626	chr5:75769626:T:C	4.42989e-22	-9.12748e-10	-0.118916	2.74947e-05	-9.12748e-10	0.408065	0.000307511	-9.12748e-10	0.713008
75769811	chr5:75769811:T:C	1.80235e-21	-9.12748e-10	1.28439	8.24495e-05	-9.12748e-10	1.50626	0.000809976	-9.12748e-10	1.6815
75769927	chr5:75769927:C:T	1.27527e-22	-9.12748e-10	-1.36413	4.78334e-06	-9.12748e-10	-1.34079	3.9379e-05	-9.12748e-10	-1.34227
75770093	chr5:75770093:G:A	1.4067e-22	-9.12748e-10	-1.26605	5.14002e-06	-9.12748e-10	-1.26887	4.258e-05	-9.12748e-10	-1.26412
75770379	chr5:75770379:C:T	2.35408e-22	0.32592	-1.07706	6.20544e-07	-2.31938	-1.0637	5.69558e-06	-2.3063	-0.969515
75770490	chr5:75770490:G:C	2.10233e-22	-9.12748e-10	-0.864246	7.62635e-06	-9.12748e-10	-0.874319	6.38328e-05	-9.12748e-10	-0.859237
75770504	chr5:75770504:C:T	2.97327e-21	-9.12748e-10	1.78496	7.2434e-05	-9.12748e-10	1.37675	0.000622013	-9.12748e-10	1.41746
75770659	chr5:75770659:C:T	4.59448e-22	-9.12748e-10	-0.0824349	2.87327e-05	-9.12748e-10	0.452109	0.000322266	-9.12748e-10	0.759873
75770868	chr5:75770868:A:G	1.91788e-21	1.34652	-6.68458e-10	9.09221e-06	-0.698509	-6.68458e-10	8.18598e-05	-0.610497	-6.68458e-10
75771261	chr5:75771261:A:C	1.50937e-22	0.121571	-1.31717	4.72076e-07	-2.3164	-1.34014	3.95755e-06	-2.31628	-1.3236
75771347	chr5:75771347:TTGTC:T	8.25884e-22	-9.12748e-10	0.503993	4.75593e-05	-9.12748e-10	0.95605	0.000443273	-9.12748e-10	1.07868
75771672	chr5:75771672:T:C	1.27589e-22	-9.12748e-10	-1.36365	4.83521e-06	-9.12748e-10	-1.33	3.97955e-05	-9.12748e-10	-1.33175
75771681	chr5:75771681:A:G	4.86751e-22	-9.12748e-10	-0.024709	2.03962e-05	-9.12748e-10	0.109419	0.000191482	-9.12748e-10	0.239288
75771833	chr5:75771833:C:T	8.81746e-23	-0.552559	-1.18058	6.49583e-07	-2.13875	-1.1986	5.05769e-06	-2.14445	-1.25014
75771861	chr5:75771861:C:T	1.27924e-22	-9.12748e-10	-1.36103	4.90563e-06	-9.12748e-10	-1.31554	4.03576e-05	-9.12748e-10	-1.31773
75772157	chr5:75772157:G:A	2.05048e-22	-9.12748e-10	-0.889215	7.81295e-06	-9.12748e-10	-0.850146	6.56804e-05	-9.12748e-10	-0.830703
75772327	chr5:75772327:G:T	1.91567e-22	0.215097	-1.17232	9.69925e-07	-2.02814	-0.908324	9.84457e-06	-1.95795	-0.770638
75772334	chr5:75772334:G:A	5.24561e-22	-9.12748e-10	0.0501009	3.3114e-05	-9.12748e-10	0.594029	0.000374036	-9.12748e-10	0.908848
75772459	chr5:75772459:C:T	2.19209e-22	-0.111599	-0.710836	7.71518e-07	-2.30338	-0.861946	6.29285e-06	-2.31754	-0.858546
75772793	chr5:75772793:C:A	2.17402e-22	-0.000306949	-0.830407	8.23065e-07	-2.30549	-0.795157	7.77271e-06	-2.31926	-0.645629
75772854	chr5:75772854:C:T	1.41265e-22	-9.12748e-10	-1.26182	4.91375e-06	-9.12748e-10	-1.31389	4.09518e-05	-9.12748e-10	-1.30311
75772914	chr5:75772914:T:C	1.5431e-21	-9.12748e-10	1.12909	7.00614e-05	-9.12748e-10	1.34344	0.000684609	-9.12748e-10	1.51334
75772942	chr5:75772942:G:A	2.06494e-21	-9.12748e-10	1.42039	9.49875e-05	-9.12748e-10	1.64782	0.000927527	-9.12748e-10	1.81702
75772954	chr5:75772954:G:A	5.49636e-22	-9.12748e-10	0.0967945	3.54646e-05	-9.12748e-10	0.662607	0.000402237	-9.12748e-10	0.981538
75773182	chr5:75773182:A:T	1.06361e-21	1.64679	-0.889822	7.68376e-07	-2.29415	-0.875254	7.64947e-06	-2.24201	-0.73886
75773281	chr5:75773281:G:A	6.95881e-22	-9.12748e-10	0.332718	3.14613e-05	-9.12748e-10	0.54283	0.000291423	-9.12748e-10	0.659272
75773402	chr5:75773402:G:A	1.73492e-21	-9.12748e-10	1.24626	7.91606e-05	-9.12748e-10	1.46555	0.000776377	-9.12748e-10	1.63913
75773712	chr5:75773712:G:A	2.54452e-22	-9.12748e-10	-0.673349	7.30294e-06	-9.12748e-10	-0.91765	6.14741e-05	-9.12748e-10	-0.896888
75773750	chr5:75773750:A:G	1.32214e-21	-9.12748e-10	0.974547	5.9642e-05	-9.12748e-10	1.18243	0.000580386	-9.12748e-10	1.34819
75773910	chr5:75773910:G:A	2.8352e-22	-9.12748e-10	-0.565179	1.18126e-05	-9.12748e-10	-0.436762	9.24804e-05	-9.12748e-10	-0.488507
75773931	chr5:75773931:C:A	2.478e-22	-9.12748e-10	-0.69984	1.17958e-05	-9.12748e-10	-0.438183	0.000106293	-9.12748e-10	-0.349307
75774103	chr5:75774103:C:T	2.05543e-22	-9.12748e-10	-0.886805	5.98002e-06	-9.12748e-10	-1.1175	4.65799e-05	-9.12748e-10	-1.17433
75774311	chr5:75774311:C:T	2.67831e-21	-9.12748e-10	1.68048	0.000117118	-9.12748e-10	1.85725	0.00114777	-9.12748e-10	2.03008
75774367	chr5:75774367:C:A	1.76378e-22	-9.12748e-10	-1.03983	6.19503e-06	-9.12748e-10	-1.08218	5.01523e-05	-9.12748e-10	-1.10044
75774437	chr5:75774437:G:A	1.84674e-22	-9.12748e-10	-0.99387	6.45852e-06	-9.12748e-10	-1.04053	5.22318e-05	-9.12748e-10	-1.05981
75774617	chr5:75774617:T:A	1.47167e-22	-9.12748e-10	-1.2209	5.62607e-06	-9.12748e-10	-1.17852	4.49895e-05	-9.12748e-10	-1.20908
75774621	chr5:75774621:G:T	1.48378e-22	-9.12748e-10	-1.2127	5.67874e-06	-9.12748e-10	-1.1692	4.53747e-05	-9.12748e-10	-1.20055
75774698	chr5:75774698:G:T	1.04311e-21	-9.12748e-10	0.737499	4.74543e-05	-9.12748e-10	0.953839	0.000448293	-9.12748e-10	1.08994
75774751	chr5:75774751:T:C	2.52109e-22	-9.12748e-10	-0.682601	1.02175e-05	-9.12748e-10	-0.581824	8.32548e-05	-9.12748e-10	-0.593598
75774968	chr5:75774968:G:A	1.7342e-21	-9.12748e-10	1.24584	7.91214e-05	-9.12748e-10	1.46506	0.000775956	-9.12748e-10	1.63859
75774990	chr5:75774990:G:GC	1.02732e-21	-9.12748e-10	0.72225	6.03007e-05	-9.12748e-10	1.19342	0.000571576	-9.12748e-10	1.33289
75774995	chr5:75774995:G:A	1.7342e-21	-9.12748e-10	1.24584	7.91214e-05	-9.12748e-10	1.46506	0.000775956	-9.12748e-10	1.63859
75775596	chr5:75775596:T:C	1.08571e-21	0.77753	-6.68458e-10	4.8907e-06	-1.31859	-6.68458e-10	4.40129e-05	-1.23102	-6.68458e-10
75775735	chr5:75775735:T:G	1.40304e-22	-9.12748e-10	-1.26865	4.88889e-06	-9.12748e-10	-1.31896	4.07363e-05	-9.12748e-10	-1.30838
75775815	chr5:75775815:A:G	1.72391e-21	-9.12748e-10	1.23989	7.86269e-05	-9.12748e-10	1.45879	0.000771019	-9.12748e-10	1.63221
75775891	chr5:75775891:A:G	1.7342e-21	-9.12748e-10	1.24584	7.91214e-05	-9.12748e-10	1.46506	0.000775956	-9.12748e-10	1.63859
75776010	chr5:75776010:C:T	2.42421e-22	-9.12748e-10	-0.721785	1.15091e-05	-9.12748e-10	-0.462792	0.000103553	-9.12748e-10	-0.375425
75776100	chr5:75776100:C:T	2.1055e-22	-9.12748e-10	-0.862739	8.04682e-06	-9.12748e-10	-0.820651	6.74859e-05	-9.12748e-10	-0.803585
75776118	chr5:75776118:CAGCTCACTGAA:C	4.43536e-22	-9.12748e-10	-0.117683	2.74912e-05	-9.12748e-10	0.40794	0.000307388	-9.12748e-10	0.712607
75776168	chr5:75776168:C:T	1.95281e-21	-9.12748e-10	1.36456	8.93697e-05	-9.12748e-10	1.58685	0.000878495	-9.12748e-10	1.76271
75776188	chr5:75776188:T:A	6.48027e-22	0.261472	-6.68458e-10	3.47071e-06	-1.66157	-6.68458e-10	2.87789e-05	-1.65586	-6.68458e-10
75776522	chr5:75776522:A:G	1.04785e-21	-9.12748e-10	0.742039	6.15636e-05	-9.12748e-10	1.21414	0.000583308	-9.12748e-10	1.35321
75776668	chr5:75776668:C:T	1.53455e-22	-9.12748e-10	-1.17906	5.22917e-06	-9.12748e-10	-1.25167	4.38155e-05	-9.12748e-10	-1.23552
75776812	chr5:75776812:A:T	1.29171e-22	-9.12748e-10	-1.35132	4.99449e-06	-9.12748e-10	-1.29759	4.11355e-05	-9.12748e-10	-1.29863
75776968	chr5:75776968:G:GAA	1.80842e-21	-9.12748e-10	1.28775	8.29125e-05	-9.12748e-10	1.51186	0.000818367	-9.12748e-10	1.69181
75777123	chr5:75777123:C:G	4.54862e-22	-9.12748e-10	-0.0924673	2.00174e-05	-9.12748e-10	0.0906738	0.000162992	-9.12748e-10	0.0781966
75777502	chr5:75777502:G:A	1.78226e-22	-9.12748e-10	-1.02941	6.25053e-06	-9.12748e-10	-1.07326	5.06091e-05	-9.12748e-10	-1.09137
75777531	chr5:75777531:C:T	1.79878e-21	-9.12748e-10	1.2824	8.2443e-05	-9.12748e-10	1.50618	0.000813546	-9.12748e-10	1.6859
75777589	chr5:75777589:GAAAATA:G	2.24672e-22	-9.12748e-10	-0.797821	6.35705e-06	-9.12748e-10	-1.05636	4.91784e-05	-9.12748e-10	-1.12005
75777614	chr5:75777614:A:T	1.6929e-22	-9.12748e-10	-1.08085	7.13872e-06	-9.12748e-10	-0.940394	5.96186e-05	-9.12748e-10	-0.927537
75777658	chr5:75777658:T:C	1.79878e-21	-9.12748e-10	1.2824	8.2443e-05	-9.12748e-10	1.50618	0.000813546	-9.12748e-10	1.6859
75777723	chr5:75777723:T:A	7.51129e-21	-9.12748e-10	2.7117	0.000158066	-9.12748e-10	2.15708	0.00134976	-9.12748e-10	2.19218
75777869	chr5:75777869:A:G	7.38359e-22	0.780831	-0.388861	1.62615e-06	-2.30569	-0.114024	1.41936e-05	-2.27005	-0.0926619
75777953	chr5:75777953:C:A	1.39966e-22	-9.12748e-10	-1.27106	5.97419e-06	-9.12748e-10	-1.11848	4.93884e-05	-9.12748e-10	-1.11579
75778008	chr5:75778008:A:G	1.92752e-22	-9.12748e-10	-0.951056	8.50319e-06	-9.12748e-10	-0.765487	7.55788e-05	-9.12748e-10	-0.690329
75778294	chr5:75778294:C:G	1.79878e-21	-9.12748e-10	1.2824	8.2443e-05	-9.12748e-10	1.50618	0.000813546	-9.12748e-10	1.6859
75778357	chr5:75778357:C:T	1.38705e-21	-9.12748e-10	1.02247	4.68242e-05	-9.12748e-10	0.940472	0.000383866	-9.12748e-10	0.934789
75778530	chr5:75778530:T:C	2.72187e-22	-9.12748e-10	-0.605972	7.71605e-06	-9.12748e-10	-0.862625	6.49732e-05	-9.12748e-10	-0.841529
75778579	chr5:75778579:T:C	1.79878e-21	-9.12748e-10	1.2824	8.2443e-05	-9.12748e-10	1.50618	0.000813546	-9.12748e-10	1.6859
75778611	chr5:75778611:G:A	1.32509e-22	-9.12748e-10	-1.32581	4.85482e-06	-9.12748e-10	-1.32596	3.98272e-05	-9.12748e-10	-1.33095
75778667	chr5:75778667:A:AT	2.47757e-22	-9.12748e-10	-0.700012	1.17812e-05	-9.12748e-10	-0.439426	0.000106146	-9.12748e-10	-0.350689
75778713	chr5:75778713:T:C	1.70583e-21	-9.12748e-10	1.22935	7.80106e-05	-9.12748e-10	1.45092	0.000768491	-9.12748e-10	1.62892
75779078	chr5:75779078:ATAT:A	1.78288e-22	0.299832	-1.32889	7.32611e-07	-1.87997	-1.3371	5.92392e-06	-1.88398	-1.35253
75779502	chr5:75779502:T:C	1.79599e-21	-9.12748e-10	1.28085	8.23217e-05	-9.12748e-10	1.50471	0.000812265	-9.12748e-10	1.68432
75779598	chr5:75779598:C:T	2.94453e-22	-9.12748e-10	-0.527343	1.43923e-05	-9.12748e-10	-0.239234	0.000129901	-9.12748e-10	-0.148732
75779660	chr5:75779660:T:C	1.79878e-21	-9.12748e-10	1.2824	8.2443e-05	-9.12748e-10	1.50618	0.000813546	-9.12748e-10	1.6859
75779727	chr5:75779727:T:C	3.48794e-22	-9.12748e-10	-0.357979	9.7723e-06	-9.12748e-10	-0.626376	8.23978e-05	-9.12748e-10	-0.603945
75779776	chr5:75779776:A:C	8.0687e-22	0.480701	-6.68458e-10	2.7503e-06	-1.89422	-6.68458e-10	2.91889e-05	-1.64172	-6.68458e-10
75779952	chr5:75779952:T:C	2.13995e-23	-2.0462	-1.10289	1.05264e-06	-1.81898	-1.03565	6.93714e-06	-1.99991	-1.0787
75780221	chr5:75780221:A:G	4.54054e-22	-9.12748e-10	-0.0942447	2.08589e-05	-9.12748e-10	0.131855	0.000254579	-9.12748e-10	0.524108
75780262	chr5:75780262:TTTTTTTTCTTTTC:T	1.4308e-23	-2.23058	-1.32106	2.49896e-06	-0.670073	-1.31998	1.8138e-05	-0.793573	-1.32392
75780562	chr5:75780562:G:A	3.01922e-22	-9.12748e-10	-0.502291	8.63519e-06	-9.12748e-10	-0.750083	7.25113e-05	-9.12748e-10	-0.731762
75780876	chr5:75780876:T:C	1.02099e-22	-0.32259	-1.26393	7.32427e-07	-1.94027	-1.27705	5.70151e-06	-1.96393	-1.31084
75780922	chr5:75780922:C:CT	4.50515e-22	-9.12748e-10	-0.102071	1.56639e-05	-9.12748e-10	-0.154569	0.000126585	-9.12748e-10	-0.17459
75781087	chr5:75781087:A:G	4.16814e-23	-1.51208	-0.97033	2.45386e-06	-1.12229	-0.885979	1.51936e-05	-1.38681	-0.907824
75781377	chr5:75781377:C:A	5.12178e-22	1.34597	-1.31976	5.09552e-07	-2.29045	-1.2897	4.64861e-06	-2.24284	-1.2361
75781401	chr5:75781401:A:G	1.95607e-22	-0.936351	-6.68458e-10	2.46641e-06	-2.00316	-6.68458e-10	2.14687e-05	-1.94891	-6.68458e-10
75781742	chr5:75781742:T:A	3.72171e-22	-9.12748e-10	-0.293107	1.73413e-05	-9.12748e-10	-0.0528393	0.000149188	-9.12748e-10	-0.0102955
75781818	chr5:75781818:G:T	3.82216e-22	-9.12748e-10	-0.266476	1.78572e-05	-9.12748e-10	-0.0235185	0.000153707	-9.12748e-10	0.0195417
75781951	chr5:75781951:A:G	1.25351e-21	-9.12748e-10	0.921243	6.40337e-05	-9.12748e-10	1.25348	0.000879317	-9.12748e-10	1.76364
75781966	chr5:75781966:T:A	3.71074e-22	-9.12748e-10	-0.29606	1.72788e-05	-9.12748e-10	-0.0564482	0.000148611	-9.12748e-10	-0.0141711
75782035	chr5:75782035:A:G	3.7714e-22	-9.12748e-10	-0.279845	1.75918e-05	-9.12748e-10	-0.0384952	0.000151389	-9.12748e-10	0.00434823
75782093	chr5:75782093:A:G	3.75197e-22	-9.12748e-10	-0.285011	1.75011e-05	-9.12748e-10	-0.0436617	0.000150548	-9.12748e-10	-0.00121946
75782243	chr5:75782243:G:A	1.87549e-22	-0.978422	-6.68458e-10	2.38474e-06	-2.03684	-6.68458e-10	1.93431e-05	-2.05317	-6.68458e-10
75782287	chr5:75782287:G:T	1.05052e-21	-9.12748e-10	0.744583	6.18213e-05	-9.12748e-10	1.21832	0.000585191	-9.12748e-10	1.35643
75782622	chr5:75782622:A:G	3.01016e-22	-9.12748e-10	-0.505297	1.47691e-05	-9.12748e-10	-0.213392	0.00013349	-9.12748e-10	-0.121475
75782634	chr5:75782634:G:A	1.27527e-22	-9.12748e-10	-1.36413	4.68138e-06	-9.12748e-10	-1.36234	3.86212e-05	-9.12748e-10	-1.3617
75782715	chr5:75782715:G:A	3.86212e-22	-9.12748e-10	-0.256076	1.8066e-05	-9.12748e-10	-0.0118977	0.000155525	-9.12748e-10	0.0312999
75782875	chr5:75782875:C:T	1.66161e-22	0.25014	-1.34964	4.73624e-07	-2.31422	-1.33905	3.9351e-06	-2.28857	-1.357
75782931	chr5:75782931:G:A	3.82478e-22	-9.12748e-10	-0.265789	1.78747e-05	-9.12748e-10	-0.0225411	0.000153834	-9.12748e-10	0.0203668
75783419	chr5:75783419:C:T	1.41013e-22	-9.12748e-10	-1.26361	5.04475e-06	-9.12748e-10	-1.28758	4.12845e-05	-9.12748e-10	-1.29502
75783457	chr5:75783457:T:C	5.57815e-22	1.44957	-1.33801	5.04836e-07	-2.27992	-1.30953	4.56835e-06	-2.22671	-1.26965
75783474	chr5:75783474:T:G	1.33569e-22	-9.12748e-10	-1.31785	5.213e-06	-9.12748e-10	-1.25477	4.33073e-05	-9.12748e-10	-1.24718
75783663	chr5:75783663:T:C	1.42598e-22	-9.12748e-10	-1.25243	5.40432e-06	-9.12748e-10	-1.21873	4.34481e-05	-9.12748e-10	-1.24394
75783734	chr5:75783734:A:G	1.68694e-22	-9.12748e-10	-1.08438	7.4907e-06	-9.12748e-10	-0.892265	6.55715e-05	-9.12748e-10	-0.832363
75784179	chr5:75784179:A:G	1.68966e-22	-9.12748e-10	-1.08276	7.50678e-06	-9.12748e-10	-0.890121	6.57285e-05	-9.12748e-10	-0.829971
75784340	chr5:75784340:C:T	2.94359e-20	4.07751	-6.68458e-10	5.3512e-06	-1.22861	-6.68458e-10	5.28293e-05	-1.04844	-6.68458e-10
75784691	chr5:75784691:A:G	1.4385e-22	-9.12748e-10	-1.24369	5.26175e-06	-9.12748e-10	-1.24546	4.29332e-05	-9.12748e-10	-1.25586
75784702	chr5:75784702:G:A	6.25032e-23	-0.841531	-1.23571	6.34717e-07	-2.18458	-1.17593	5.4651e-06	-2.17585	-1.14127
75784884	chr5:75784884:C:T	2.26136e-22	-0.791326	-6.68458e-10	1.81495e-06	-2.30987	-6.68458e-10	1.50312e-05	-2.30537	-6.68458e-10
75785095	chr5:75785095:G:T	9.36084e-23	-0.339589	-1.33375	6.68597e-07	-1.96571	-1.34279	5.32485e-06	-1.9853	-1.35782
75785137	chr5:75785137:T:C	2.14319e-23	-1.82115	-1.32643	6.52557e-07	-2.02833	-1.30446	4.93771e-06	-2.11415	-1.30445
75785306	chr5:75785306:C:T	8.8163e-22	-9.12748e-10	0.569312	5.11143e-05	-9.12748e-10	1.02814	0.000480105	-9.12748e-10	1.1585
75785349	chr5:75785349:T:C	3.97791e-22	-9.12748e-10	-0.226534	1.86154e-05	-9.12748e-10	0.0180594	0.000160388	-9.12748e-10	0.0620945
75785354	chr5:75785354:G:T	1.27607e-22	-9.12748e-10	-1.36351	4.69049e-06	-9.12748e-10	-1.36039	3.86991e-05	-9.12748e-10	-1.35969
75785501	chr5:75785501:G:C	1.43591e-22	-1.24549	-6.68458e-10	2.25725e-06	-2.09178	-6.68458e-10	1.90811e-05	-2.06681	-6.68458e-10
75785515	chr5:75785515:C:T	2.10102e-23	-1.8304	-1.33706	6.49866e-07	-2.01963	-1.31729	4.90854e-06	-2.10703	-1.3175
75785717	chr5:75785717:AAAG:A	1.36644e-21	-9.12748e-10	1.0075	5.08387e-05	-9.12748e-10	1.02273	0.00041057	-9.12748e-10	1.00204
75786042	chr5:75786042:CAT:C	9.0285e-23	-0.535178	-1.17431	7.26642e-07	-2.07599	-1.14926	5.97439e-06	-2.07712	-1.1509
75786100	chr5:75786100:T:A	1.67959e-22	-9.12748e-10	-1.08874	7.3405e-06	-9.12748e-10	-0.91252	6.43508e-05	-9.12748e-10	-0.851155
75786187	chr5:75786187:T:C	1.09618e-21	-9.12748e-10	0.787121	6.92571e-05	-9.12748e-10	1.3319	0.000856159	-9.12748e-10	1.73695
75786453	chr5:75786453:T:C	1.27558e-22	-9.12748e-10	-1.36389	4.67398e-06	-9.12748e-10	-1.36392	3.85456e-05	-9.12748e-10	-1.36366
75786969	chr5:75786969:G:C	3.2782e-22	-9.12748e-10	-0.419995	9.06903e-06	-9.12748e-10	-0.701062	7.65093e-05	-9.12748e-10	-0.678092
75787040	chr5:75787040:A:T	5.44977e-23	-0.854188	-1.36011	5.07444e-07	-2.22969	-1.35461	4.27459e-06	-2.20229	-1.36053
75787117	chr5:75787117:G:A	1.50874e-22	-9.12748e-10	-1.19602	5.56923e-06	-9.12748e-10	-1.18867	4.73736e-05	-9.12748e-10	-1.15744
75787338	chr5:75787338:T:C	1.31918e-22	-0.225291	-1.10499	9.40562e-07	-1.97028	-0.996923	8.45239e-06	-1.96411	-0.916947
75787538	chr5:75787538:T:C	1.12685e-22	-0.183324	-1.30454	7.15602e-07	-1.92264	-1.31792	5.65708e-06	-1.94075	-1.34184
75787649	chr5:75787649:C:A	1.89646e-22	-9.12748e-10	-0.9673	8.3885e-06	-9.12748e-10	-0.779066	7.40398e-05	-9.12748e-10	-0.710902
75787728	chr5:75787728:A:T	1.17241e-22	-0.143601	-1.30462	7.27479e-07	-1.90615	-1.31795	5.74887e-06	-1.9246	-1.3419
75787770	chr5:75787770:G:A	1.36991e-22	-0.238511	-1.05403	8.86371e-07	-1.94841	-1.07814	6.67694e-06	-1.96966	-1.14718
75787937	chr5:75787937:G:T	3.61778e-22	-9.12748e-10	-0.32143	1.6564e-05	-9.12748e-10	-0.098694	0.000140488	-9.12748e-10	-0.0703845
75788624	chr5:75788624:A:G	1.315e-22	-9.12748e-10	-1.33345	4.8207e-06	-9.12748e-10	-1.33301	3.9539e-05	-9.12748e-10	-1.33822
75788634	chr5:75788634:T:C	2.0564e-23	-1.82887	-1.36004	6.23689e-07	-2.02791	-1.35013	4.713e-06	-2.11494	-1.35024
75788861	chr5:75788861:T:A	4.64999e-21	-9.12748e-10	2.23216	0.00017803	-9.12748e-10	2.27602	0.00146298	-9.12748e-10	2.27272
75788957	chr5:75788957:T:C	2.33556e-22	-0.194187	-0.56485	1.55643e-06	-1.93258	-0.530949	1.27512e-05	-1.94699	-0.522892
75788962	chr5:75788962:A:G	3.63846e-22	-9.12748e-10	-0.31573	1.66793e-05	-9.12748e-10	-0.0917599	0.000141444	-9.12748e-10	-0.0635977
75788969	chr5:75788969:C:T	1.31492e-22	-9.12748e-10	-1.33352	4.81362e-06	-9.12748e-10	-1.33448	3.95002e-05	-9.12748e-10	-1.3392
75788970	chr5:75788970:A:G	1.57482e-21	1.64828	-0.498843	1.48966e-06	-2.25126	-0.256117	1.55667e-05	-2.19708	-0.0732872
75789274	chr5:75789274:C:T	1.35477e-22	-9.12748e-10	-1.30366	4.76426e-06	-9.12748e-10	-1.34478	3.92389e-05	-9.12748e-10	-1.34584
75789583	chr5:75789583:G:A	1.31991e-22	-0.255163	-1.07456	8.62043e-07	-1.95643	-1.09795	6.51221e-06	-1.97742	-1.1644
75789852	chr5:75789852:A:C	1.68706e-22	-9.12748e-10	-1.0843	7.43111e-06	-9.12748e-10	-0.900252	6.49648e-05	-9.12748e-10	-0.841658
75790639	chr5:75790639:G:A	7.67353e-22	-9.12748e-10	0.430486	2.70302e-05	-9.12748e-10	0.391027	0.000219969	-9.12748e-10	0.377982
75790674	chr5:75790674:G:A	3.6776e-22	-9.12748e-10	-0.30503	1.68752e-05	-9.12748e-10	-0.0800834	0.000143131	-9.12748e-10	-0.0517429
75790792	chr5:75790792:T:A	1.27515e-22	-9.12748e-10	-1.36422	4.75971e-06	-9.12748e-10	-1.34574	3.93413e-05	-9.12748e-10	-1.34323
75790868	chr5:75790868:A:G	1.30386e-22	-0.252048	-1.08992	9.46475e-07	-1.98209	-0.978849	8.52219e-06	-1.97552	-0.89731
75791170	chr5:75791170:G:A	1.36523e-22	-9.12748e-10	-1.29597	4.78693e-06	-9.12748e-10	-1.34004	3.94206e-05	-9.12748e-10	-1.34121
75791335	chr5:75791335:A:G	1.16289e-22	-0.14971	-1.30668	7.23386e-07	-1.90995	-1.31979	5.72092e-06	-1.92824	-1.34314
75791455	chr5:75791455:G:C	1.17575e-22	-0.14529	-1.30009	7.29491e-07	-1.90728	-1.31405	5.75876e-06	-1.92565	-1.33913
75791463	chr5:75791463:A:T	1.16221e-22	-0.155334	-1.30163	7.2571e-07	-1.91127	-1.31526	5.73111e-06	-1.92963	-1.33996
75791506	chr5:75791506:T:C	1.37625e-22	-9.12748e-10	-1.28792	5.0425e-06	-9.12748e-10	-1.28803	4.12763e-05	-9.12748e-10	-1.29522
75791510	chr5:75791510:G:C	1.46703e-22	-9.12748e-10	-1.22405	5.41443e-06	-9.12748e-10	-1.21686	4.59392e-05	-9.12748e-10	-1.18818
75791733	chr5:75791733:A:G	1.34599e-22	-0.228911	-1.08125	9.66239e-07	-1.97156	-0.968712	8.70708e-06	-1.96527	-0.886102
75791784	chr5:75791784:C:T	9.60815e-22	-9.12748e-10	0.65532	5.84437e-05	-9.12748e-10	1.16214	0.000730021	-9.12748e-10	1.57757
75792628	chr5:75792628:C:T	1.26482e-22	-0.242715	-1.12964	8.2117e-07	-1.99848	-1.10447	7.10416e-06	-1.97941	-1.07541
75792809	chr5:75792809:C:T	1.40164e-22	-9.12748e-10	-1.26965	5.28909e-06	-9.12748e-10	-1.24028	4.26394e-05	-9.12748e-10	-1.26273
75792938	chr5:75792938:A:G	2.10745e-22	-0.248288	-0.613522	1.44296e-06	-1.95622	-0.583004	1.1828e-05	-1.96999	-0.57504
75792940	chr5:75792940:A:G	5.57507e-22	1.41217	-1.30116	5.4222e-07	-2.25142	-1.26659	4.9622e-06	-2.20833	-1.20533
75792946	chr5:75792946:T:G	1.3728e-22	-9.12748e-10	-1.29044	4.92888e-06	-9.12748e-10	-1.31082	4.06878e-05	-9.12748e-10	-1.30958
75792957	chr5:75792957:T:C	1.2057e-22	-0.126923	-1.29331	7.39562e-07	-1.89975	-1.30787	5.82768e-06	-1.91823	-1.33466
75793025	chr5:75793025:C:T	1.40087e-22	-9.12748e-10	-1.2702	5.28611e-06	-9.12748e-10	-1.24085	4.26165e-05	-9.12748e-10	-1.26326
75793490	chr5:75793490:T:G	1.36019e-22	-9.12748e-10	-1.29967	5.05202e-06	-9.12748e-10	-1.28614	4.1863e-05	-9.12748e-10	-1.2811
75793504	chr5:75793504:A:G	3.14703e-22	-9.12748e-10	-0.460831	1.41987e-05	-9.12748e-10	-0.252774	0.00012022	-9.12748e-10	-0.226182
75793779	chr5:75793779:T:C	1.92761e-22	-9.12748e-10	-0.951011	6.17507e-06	-9.12748e-10	-1.08541	5.22783e-05	-9.12748e-10	-1.05892
75793889	chr5:75793889:G:T	1.06889e-22	-0.194397	-1.34628	6.57314e-07	-1.9776	-1.34792	5.48757e-06	-1.96016	-1.35286
75793939	chr5:75793939:A:G	3.21799e-22	-9.12748e-10	-0.438533	8.92767e-06	-9.12748e-10	-0.716772	7.53003e-05	-9.12748e-10	-0.69402
75794064	chr5:75794064:T:C	1.37741e-22	-9.12748e-10	-1.28709	5.0469e-06	-9.12748e-10	-1.28715	4.131e-05	-9.12748e-10	-1.2944
75794182	chr5:75794182:G:T	1.4638e-22	-9.12748e-10	-1.22625	5.40215e-06	-9.12748e-10	-1.21913	4.58256e-05	-9.12748e-10	-1.19066
75794294	chr5:75794294:T:G	1.40118e-22	-9.12748e-10	-1.26997	6.30995e-06	-9.12748e-10	-1.0638	5.17849e-05	-9.12748e-10	-1.06841
75794382	chr5:75794382:T:C	1.56214e-22	-9.12748e-10	-1.16124	5.18176e-06	-9.12748e-10	-1.26078	4.21923e-05	-9.12748e-10	-1.27327
75794416	chr5:75794416:G:T	1.03892e-21	-9.12748e-10	0.733476	6.38959e-05	-9.12748e-10	1.25133	0.000803106	-9.12748e-10	1.67298
75794662	chr5:75794662:A:T	1.104e-21	-9.12748e-10	0.794233	5.53323e-05	-9.12748e-10	1.10743	0.000752083	-9.12748e-10	1.60734
75794821	chr5:75794821:A:T	3.11841e-21	-9.12748e-10	1.83262	6.69156e-05	-9.12748e-10	1.2975	0.000581883	-9.12748e-10	1.35076
75794876	chr5:75794876:T:C	3.30437e-22	-9.12748e-10	-0.412046	1.44508e-05	-9.12748e-10	-0.235178	0.000114707	-9.12748e-10	-0.273119
75795046	chr5:75795046:T:G	2.31096e-23	-1.89348	-1.17873	1.23195e-06	-1.51912	-1.17821	7.71194e-06	-1.76925	-1.20348
75795050	chr5:75795050:T:A	1.96096e-22	-9.12748e-10	-0.933857	8.19733e-06	-9.12748e-10	-0.802119	6.76323e-05	-9.12748e-10	-0.801419
75795102	chr5:75795102:C:G	9.56777e-22	-9.12748e-10	0.651109	5.82431e-05	-9.12748e-10	1.1587	0.000727215	-9.12748e-10	1.57372
75795109	chr5:75795109:T:G	2.14281e-23	-1.78672	-1.36104	6.03395e-07	-2.05918	-1.35193	4.58398e-06	-2.14087	-1.35207
75795241	chr5:75795241:T:C	1.20511e-22	-0.337143	-1.08358	9.26354e-07	-2.01082	-0.971603	8.33945e-06	-2.00572	-0.888787
75795288	chr5:75795288:A:G	1.30214e-22	-0.257457	-1.08583	9.48477e-07	-1.98482	-0.974007	8.54159e-06	-1.97857	-0.891982
75795404	chr5:75795404:T:C	6.80688e-23	-0.6424	-1.34954	5.38514e-07	-2.18194	-1.34293	4.71361e-06	-2.1402	-1.32485
75795405	chr5:75795405:G:A	3.65942e-22	-9.12748e-10	-0.309987	1.67849e-05	-9.12748e-10	-0.0854457	0.000142367	-9.12748e-10	-0.0570951
75795488	chr5:75795488:A:C	1.27361e-22	-0.285473	-1.07996	9.45353e-07	-1.99517	-0.966952	8.51807e-06	-1.98916	-0.884153
75795568	chr5:75795568:C:A	1.38815e-22	-0.151634	-1.12768	9.42257e-07	-1.94179	-1.02361	8.44997e-06	-1.93442	-0.946918
75795723	chr5:75795723:T:C	1.70887e-21	-9.12748e-10	1.23112	8.60041e-05	-9.12748e-10	1.54847	0.000671538	-9.12748e-10	1.49407
75795802	chr5:75795802:G:T	1.65876e-22	-9.12748e-10	-1.10122	7.28986e-06	-9.12748e-10	-0.919443	6.36469e-05	-9.12748e-10	-0.862154
75795807	chr5:75795807:G:A	9.30152e-22	-9.12748e-10	0.622887	4.62224e-05	-9.12748e-10	0.927537	0.000616712	-9.12748e-10	1.4089
75796186	chr5:75796186:G:A	1.532e-22	-9.12748e-10	-1.18072	5.23691e-06	-9.12748e-10	-1.2502	4.32868e-05	-9.12748e-10	-1.24766
75796244	chr5:75796244:A:T	1.91349e-22	-9.12748e-10	-0.95836	7.97072e-06	-9.12748e-10	-0.830152	6.57717e-05	-9.12748e-10	-0.829315
75796313	chr5:75796313:G:A	4.1319e-23	-1.59505	-0.896092	2.40301e-06	-1.23386	-0.795343	1.52183e-05	-1.4796	-0.813402
75796378	chr5:75796378:G:A	2.18691e-22	-9.12748e-10	-0.824801	9.8781e-06	-9.12748e-10	-0.615607	8.96715e-05	-9.12748e-10	-0.519352
75796423	chr5:75796423:T:C	1.4297e-22	-9.12748e-10	-1.24983	5.43555e-06	-9.12748e-10	-1.21297	4.37071e-05	-9.12748e-10	-1.23799
75796461	chr5:75796461:T:C	2.57803e-22	-9.12748e-10	-0.660267	8.28359e-06	-9.12748e-10	-0.791651	6.95106e-05	-9.12748e-10	-0.774026
75796463	chr5:75796463:G:T	2.36588e-22	-9.12748e-10	-0.74614	7.68733e-06	-9.12748e-10	-0.866354	6.44618e-05	-9.12748e-10	-0.849431
75796520	chr5:75796520:T:C	1.32156e-21	-9.12748e-10	0.974108	6.77603e-05	-9.12748e-10	1.31005	0.000936608	-9.12748e-10	1.82676
75796527	chr5:75796527:C:A	5.06144e-23	-0.924055	-1.36417	4.91534e-07	-2.25207	-1.36408	4.21106e-06	-2.21785	-1.35994
75796542	chr5:75796542:C:T	1.29508e-22	-0.270537	-1.07818	9.52513e-07	-1.98956	-0.965016	8.58319e-06	-1.98351	-0.882189
75796718	chr5:75796718:A:C	1.41362e-22	-9.12748e-10	-1.26113	5.37116e-06	-9.12748e-10	-1.22488	4.32257e-05	-9.12748e-10	-1.24907
75796839	chr5:75796839:T:C	1.26725e-21	-9.12748e-10	0.93214	6.43133e-05	-9.12748e-10	1.25784	0.000887272	-9.12748e-10	1.77265
75797010	chr5:75797010:C:T	1.85736e-22	0.358679	-1.34681	4.69864e-07	-2.31429	-1.34695	4.03581e-06	-2.29073	-1.32957
75797059	chr5:75797059:T:C	1.34964e-22	-0.220186	-1.08727	9.62387e-07	-1.96852	-0.975748	8.66904e-06	-1.96192	-0.893827
75797099	chr5:75797099:ATG:A	2.19779e-22	-9.12748e-10	-0.819839	9.93569e-06	-9.12748e-10	-0.609794	9.02361e-05	-9.12748e-10	-0.513074
75797394	chr5:75797394:A:C	1.58572e-22	-9.12748e-10	-1.14625	5.59253e-06	-9.12748e-10	-1.1845	4.5592e-05	-9.12748e-10	-1.19577
75797967	chr5:75797967:C:A	1.36222e-22	-0.238519	-1.05965	8.82163e-07	-1.94766	-1.08365	6.64939e-06	-1.96899	-1.15199
75798015	chr5:75798015:G:A	1.4638e-22	-9.12748e-10	-1.22625	5.40215e-06	-9.12748e-10	-1.21913	4.58256e-05	-9.12748e-10	-1.19066
75798328	chr5:75798328:C:T	2.56968e-22	-9.12748e-10	-0.66351	1.10719e-05	-9.12748e-10	-0.501518	9.14066e-05	-9.12748e-10	-0.500186
75798417	chr5:75798417:A:C	1.6578e-22	-0.548036	-0.553763	1.19174e-06	-2.11052	-0.619993	1.06471e-05	-2.08749	-0.562727
75798616	chr5:75798616:G:A	2.18691e-22	-9.12748e-10	-0.824801	9.8781e-06	-9.12748e-10	-0.615607	8.96715e-05	-9.12748e-10	-0.519352
75798661	chr5:75798661:T:G	5.40858e-23	-0.858429	-1.36346	4.99772e-07	-2.23633	-1.3632	4.28284e-06	-2.1987	-1.36218
75798717	chr5:75798717:A:G	5.44387e-23	-0.851877	-1.36351	5.00051e-07	-2.23572	-1.36325	4.28779e-06	-2.19763	-1.3621
75798729	chr5:75798729:A:C	1.38185e-22	-9.12748e-10	-1.28386	5.20576e-06	-9.12748e-10	-1.25616	4.32103e-05	-9.12748e-10	-1.24942
75798737	chr5:75798737:A:C	1.47116e-22	-9.12748e-10	-1.22124	5.43326e-06	-9.12748e-10	-1.21339	4.61214e-05	-9.12748e-10	-1.18423
75798827	chr5:75798827:C:T	9.20488e-22	-9.12748e-10	0.612443	5.38884e-05	-9.12748e-10	1.08099	0.000505037	-9.12748e-10	1.20913
75798914	chr5:75798914:T:C	1.78977e-22	-9.12748e-10	-1.0252	7.33605e-06	-9.12748e-10	-0.913127	6.08244e-05	-9.12748e-10	-0.907513
75799025	chr5:75799025:A:G	6.22608e-22	1.53096	-1.30951	5.25124e-07	-2.2746	-1.27545	4.8628e-06	-2.21742	-1.21647
75799159	chr5:75799159:G:T	1.32505e-22	-0.230966	-1.09488	9.49417e-07	-1.97263	-0.985208	8.53952e-06	-1.96637	-0.904435
75799371	chr5:75799371:G:T	3.8482e-22	-9.12748e-10	-0.259686	1.38233e-05	-9.12748e-10	-0.279569	0.000116428	-9.12748e-10	-0.258233
75799399	chr5:75799399:C:G	1.32156e-21	-9.12748e-10	0.974108	6.77603e-05	-9.12748e-10	1.31005	0.000936608	-9.12748e-10	1.82676
75799599	chr5:75799599:G:A	1.66306e-22	-9.12748e-10	-1.09863	7.30948e-06	-9.12748e-10	-0.916756	6.38128e-05	-9.12748e-10	-0.85955
75799872	chr5:75799872:C:T	1.38395e-22	-9.12748e-10	-1.28235	5.21477e-06	-9.12748e-10	-1.25443	4.32879e-05	-9.12748e-10	-1.24763
75799982	chr5:75799982:C:T	1.4622e-22	-9.12748e-10	-1.22735	6.21665e-06	-9.12748e-10	-1.0787	5.34783e-05	-9.12748e-10	-1.03623
75800087	chr5:75800087:C:T	1.31597e-22	-0.239432	-1.09329	9.47468e-07	-1.97635	-0.983539	8.52467e-06	-1.97012	-0.90242
75800141	chr5:75800141:T:C	5.56089e-23	-0.830487	-1.36363	5.02648e-07	-2.23034	-1.36345	4.31487e-06	-2.19165	-1.36178
75800378	chr5:75800378:A:G	2.01619e-22	-9.12748e-10	-0.906082	7.47752e-06	-9.12748e-10	-0.894026	6.1825e-05	-9.12748e-10	-0.891196
75800402	chr5:75800402:G:A	2.16118e-23	-1.77784	-1.36138	5.99482e-07	-2.065	-1.35261	4.55843e-06	-2.14578	-1.35274
75800462	chr5:75800462:A:G	1.03887e-21	-9.12748e-10	0.733428	6.41004e-05	-9.12748e-10	1.25452	0.00080515	-9.12748e-10	1.67552
75800539	chr5:75800539:T:A	1.27394e-22	-0.252954	-1.11222	8.33514e-07	-2.00281	-1.08522	7.21771e-06	-1.98342	-1.05555
75800543	chr5:75800543:C:T	1.30552e-22	-9.12748e-10	-1.34069	4.80766e-06	-9.12748e-10	-1.33572	4.01343e-05	-9.12748e-10	-1.32327
75800657	chr5:75800657:G:T	1.32156e-21	-9.12748e-10	0.974108	6.77603e-05	-9.12748e-10	1.31005	0.000936608	-9.12748e-10	1.82676
75800734	chr5:75800734:G:T	1.31905e-22	-0.230001	-1.10038	9.42823e-07	-1.97285	-0.991952	8.47579e-06	-1.9666	-0.91169
75800744	chr5:75800744:A:G	1.28271e-22	-0.241928	-1.11639	8.34305e-07	-1.99812	-1.08897	7.22146e-06	-1.97908	-1.05937
75800794	chr5:75800794:C:T	1.32156e-21	-9.12748e-10	0.974108	6.77603e-05	-9.12748e-10	1.31005	0.000936608	-9.12748e-10	1.82676
75800868	chr5:75800868:A:T	6.47765e-23	-0.705139	-1.33638	5.3779e-07	-2.20055	-1.32566	4.71855e-06	-2.16151	-1.3025
75801164	chr5:75801164:A:G	2.12052e-22	-9.12748e-10	-0.85563	7.8925e-06	-9.12748e-10	-0.840015	6.52802e-05	-9.12748e-10	-0.836816
75801300	chr5:75801300:T:A	5.27089e-23	-0.884649	-1.36303	4.96249e-07	-2.2432	-1.3634	4.28797e-06	-2.20667	-1.35302
75801509	chr5:75801509:C:T	9.94419e-22	-9.12748e-10	0.689697	6.10383e-05	-9.12748e-10	1.20557	0.000763901	-9.12748e-10	1.62293
75801515	chr5:75801515:C:T	1.88386e-22	-9.12748e-10	-0.97397	8.32395e-06	-9.12748e-10	-0.786791	7.34276e-05	-9.12748e-10	-0.719204
75801560	chr5:75801560:C:T	8.8814e-22	1.86021	-1.28355	5.64818e-07	-2.23265	-1.24453	5.36829e-06	-2.15743	-1.17756
75801700	chr5:75801700:C:T	1.31982e-22	-0.229235	-1.10056	9.43707e-07	-1.97189	-0.991981	8.483e-06	-1.9656	-0.911837
75801790	chr5:75801790:A:G	1.82896e-22	-9.12748e-10	-1.00355	7.52236e-06	-9.12748e-10	-0.888047	6.237e-05	-9.12748e-10	-0.88242
75802037	chr5:75802037:AT:A	3.88138e-22	-0.2511	-6.68458e-10	2.90504e-06	-1.83948	-6.68458e-10	2.39309e-05	-1.84033	-6.68458e-10
75802243	chr5:75802243:C:T	1.19621e-22	-0.129351	-1.29878	7.36333e-07	-1.89902	-1.31298	5.80873e-06	-1.91776	-1.33839
75802251	chr5:75802251:T:C	1.36005e-22	-0.189956	-1.10982	9.49112e-07	-1.95541	-1.00274	8.5232e-06	-1.94912	-0.923591
75802296	chr5:75802296:T:G	1.2246e-22	-0.274821	-1.12985	8.12906e-07	-2.00982	-1.10325	7.02576e-06	-1.99125	-1.07467
75802328	chr5:75802328:G:A	1.27147e-22	-0.245614	-1.12151	8.29611e-07	-1.9978	-1.09493	7.17845e-06	-1.97883	-1.06559
75802331	chr5:75802331:C:T	1.36425e-22	-9.12748e-10	-1.29668	5.1582e-06	-9.12748e-10	-1.26534	4.16945e-05	-9.12748e-10	-1.28514
75802460	chr5:75802460:C:T	3.21098e-22	-9.12748e-10	-0.440713	8.92018e-06	-9.12748e-10	-0.717612	7.52297e-05	-9.12748e-10	-0.694958
75802546	chr5:75802546:G:A	6.68904e-23	-0.67001	-1.3394	5.41227e-07	-2.19046	-1.32939	4.74981e-06	-2.15019	-1.30721
75802548	chr5:75802548:A:G	1.32478e-21	-9.12748e-10	0.976544	6.79254e-05	-9.12748e-10	1.31248	0.000939188	-9.12748e-10	1.82951
75802561	chr5:75802561:G:A	1.33128e-22	-0.219472	-1.10168	9.46601e-07	-1.96747	-0.99333	8.5091e-06	-1.96128	-0.913084
75802703	chr5:75802703:C:A	1.43197e-21	1.05434	-6.68458e-10	5.81374e-06	-1.1457	-6.68458e-10	5.28331e-05	-1.04837	-6.68458e-10
75802930	chr5:75802930:GAA:G	3.57257e-22	-9.12748e-10	-0.334006	1.63163e-05	-9.12748e-10	-0.113765	0.000138354	-9.12748e-10	-0.0856878
75802951	chr5:75802951:C:T	1.2964e-22	-0.0867636	-1.26094	7.77975e-07	-1.88064	-1.27635	6.0698e-06	-1.9004	-1.31177
75803051	chr5:75803051:T:C	1.33512e-22	-0.210836	-1.10743	8.52991e-07	-1.98525	-1.07969	7.3883e-06	-1.96588	-1.04972
75803212	chr5:75803212:T:C	1.32864e-22	-0.22962	-1.09352	9.51345e-07	-1.97244	-0.983366	8.55918e-06	-1.96628	-0.902223
75803227	chr5:75803227:C:T	1.32156e-21	-9.12748e-10	0.974108	6.77603e-05	-9.12748e-10	1.31005	0.000936608	-9.12748e-10	1.82676
75803390	chr5:75803390:C:T	1.37204e-22	-0.185757	-1.10524	9.55059e-07	-1.95423	-0.99768	8.58308e-06	-1.94787	-0.917837
75803698	chr5:75803698:A:G	1.29112e-22	-0.24115	-1.11063	9.28322e-07	-1.97632	-1.00399	8.3352e-06	-1.97017	-0.924844
75803721	chr5:75803721:G:C	1.4638e-22	-9.12748e-10	-1.22625	5.40215e-06	-9.12748e-10	-1.21913	4.58256e-05	-9.12748e-10	-1.19066
75803785	chr5:75803785:A:G	1.82466e-23	-1.95249	-1.35599	7.0899e-07	-1.90659	-1.34325	5.26874e-06	-2.01031	-1.3434
75803809	chr5:75803809:G:T	4.38691e-23	-1.59652	-0.834731	2.56794e-06	-1.23559	-0.727228	1.62571e-05	-1.48113	-0.745841
75803989	chr5:75803989:T:C	1.2905e-22	-0.230382	-1.12188	9.19627e-07	-1.9723	-1.01741	8.24628e-06	-1.96606	-0.939687
75804031	chr5:75804031:T:G	2.56384e-22	-9.12748e-10	-0.665783	1.10476e-05	-9.12748e-10	-0.503718	9.11997e-05	-9.12748e-10	-0.502452
75804091	chr5:75804091:T:C	3.22927e-22	-9.12748e-10	-0.435035	1.43635e-05	-9.12748e-10	-0.241237	0.000156114	-9.12748e-10	0.0350813
75804240	chr5:75804240:G:A	2.21308e-23	-1.91388	-1.20161	1.17555e-06	-1.53975	-1.20444	7.40245e-06	-1.78611	-1.22758
75804316	chr5:75804316:T:C	3.14114e-22	-9.12748e-10	-0.462703	1.39579e-05	-9.12748e-10	-0.269884	0.000151168	-9.12748e-10	0.00288797
75804524	chr5:75804524:A:G	3.81387e-22	-9.12748e-10	-0.268647	1.75671e-05	-9.12748e-10	-0.0399007	0.00014887	-9.12748e-10	-0.0124291
75804612	chr5:75804612:A:G	1.10489e-22	-0.342221	-1.16533	7.79855e-07	-2.0573	-1.09728	6.95188e-06	-2.03946	-1.03703
75804621	chr5:75804621:A:C	1.83173e-22	-9.12748e-10	-1.00203	8.2747e-06	-9.12748e-10	-0.792725	7.28296e-05	-9.12748e-10	-0.727381
75804655	chr5:75804655:A:C	1.07184e-21	-9.12748e-10	0.764668	6.58878e-05	-9.12748e-10	1.28203	0.000830435	-9.12748e-10	1.70645
75804854	chr5:75804854:T:C	1.19607e-22	-0.445111	-0.983141	8.84714e-07	-2.13636	-0.892061	8.04378e-06	-2.11606	-0.814547
75804925	chr5:75804925:T:A	1.20625e-21	-9.12748e-10	0.882812	7.5194e-05	-9.12748e-10	1.41414	0.00095825	-9.12748e-10	1.8496
75805091	chr5:75805091:T:C	9.17818e-23	-0.627335	-1.06571	7.78455e-07	-2.18656	-0.969817	7.01309e-06	-2.16894	-0.89879
75805111	chr5:75805111:C:T	2.78081e-22	-9.12748e-10	-0.584548	8.2649e-06	-9.12748e-10	-0.793911	6.8357e-05	-9.12748e-10	-0.790761
75805515	chr5:75805515:T:C	5.28392e-23	-1.07193	-1.17328	6.93061e-07	-2.11344	-1.15912	6.42096e-06	-2.03165	-1.12428
75805516	chr5:75805516:C:T	5.4648e-23	-1.073	-1.13855	7.183e-07	-2.1132	-1.12359	6.66924e-06	-2.03182	-1.08618
75805561	chr5:75805561:G:A	1.82527e-22	-9.12748e-10	-1.00556	8.00577e-06	-9.12748e-10	-0.825765	7.04434e-05	-9.12748e-10	-0.760695
75805584	chr5:75805584:T:C	4.8493e-23	-1.25829	-1.07275	8.00443e-07	-2.17463	-0.953884	7.45857e-06	-2.11619	-0.889947
75805966	chr5:75805966:G:C	4.25142e-22	-9.12748e-10	-0.160038	1.97004e-05	-9.12748e-10	0.0747099	0.000167383	-9.12748e-10	0.10478
75806025	chr5:75806025:A:G	1.92205e-22	-9.12748e-10	-0.953898	8.77886e-06	-9.12748e-10	-0.733581	7.75454e-05	-9.12748e-10	-0.66464
75806094	chr5:75806094:G:A	1.87104e-22	-9.12748e-10	-0.980794	8.24878e-06	-9.12748e-10	-0.795862	7.26822e-05	-9.12748e-10	-0.729408
75806205	chr5:75806205:T:C	1.31586e-22	-9.12748e-10	-1.3328	4.93528e-06	-9.12748e-10	-1.30952	4.0124e-05	-9.12748e-10	-1.32353
75806212	chr5:75806212:C:T	4.93331e-23	-1.06865	-1.24522	6.4595e-07	-2.07306	-1.2699	5.46993e-06	-2.02086	-1.29538
75806275	chr5:75806275:A:G	2.87451e-23	-1.49174	-1.36225	4.87542e-07	-2.26488	-1.35942	4.27491e-06	-2.19869	-1.36405
75806444	chr5:75806444:T:C	2.93647e-23	-1.47283	-1.35984	4.91295e-07	-2.26027	-1.35637	4.30285e-06	-2.19205	-1.36417
75806472	chr5:75806472:A:G	1.53173e-22	-9.12748e-10	-1.18089	5.11441e-06	-9.12748e-10	-1.27386	4.16707e-05	-9.12748e-10	-1.28571
75806606	chr5:75806606:C:T	3.78512e-23	-1.39902	-1.17978	5.94824e-07	-2.23069	-1.19473	5.47477e-06	-2.16962	-1.14574
75806710	chr5:75806710:C:T	1.61851e-22	-9.12748e-10	-1.12578	6.31823e-06	-9.12748e-10	-1.06249	5.60954e-05	-9.12748e-10	-0.988451
75806738	chr5:75806738:A:G	4.65408e-23	-1.21538	-1.15675	7.36226e-07	-2.15761	-1.05454	6.82008e-06	-2.09658	-0.999054
75806760	chr5:75806760:G:A	1.42314e-21	-9.12748e-10	1.04816	7.20949e-05	-9.12748e-10	1.37206	0.0010038	-9.12748e-10	1.89604
75806791	chr5:75806791:G:A	3.92514e-22	-9.12748e-10	-0.239889	1.77192e-05	-9.12748e-10	-0.0312796	0.000196908	-9.12748e-10	0.267234
75806830	chr5:75806830:A:G	4.63917e-23	-1.09378	-1.28156	6.18541e-07	-2.08394	-1.30238	5.25749e-06	-2.0331	-1.32275
75806918	chr5:75806918:A:G	1.17898e-21	-9.12748e-10	0.859944	3.3721e-05	-9.12748e-10	0.612194	0.00028995	-9.12748e-10	0.654204
75807202	chr5:75807202:T:C	2.94081e-23	-1.46898	-1.36221	4.88867e-07	-2.25779	-1.3638	4.36327e-06	-2.18862	-1.35367
75807214	chr5:75807214:T:C	5.27181e-23	-1.39401	-0.853492	8.77307e-07	-2.23782	-0.799007	8.67261e-06	-2.17134	-0.683994
75807328	chr5:75807328:C:T	1.83998e-22	-9.12748e-10	-0.997539	8.31726e-06	-9.12748e-10	-0.787595	7.31929e-05	-9.12748e-10	-0.722405
75807356	chr5:75807356:G:A	3.57704e-22	-9.12748e-10	-0.332756	1.26999e-05	-9.12748e-10	-0.36433	0.000107018	-9.12748e-10	-0.342503
75807525	chr5:75807525:A:C	1.75451e-22	0.199986	-1.24509	9.45211e-07	-1.6885	-1.27378	8.24431e-06	-1.60581	-1.30017
75807781	chr5:75807781:G:A	1.60552e-22	-9.12748e-10	-1.13384	5.96668e-06	-9.12748e-10	-1.11974	5.09711e-05	-9.12748e-10	-1.08424
75807984	chr5:75807984:A:G	2.91128e-23	-1.4856	-1.35568	4.88815e-07	-2.26226	-1.35944	4.38926e-06	-2.19508	-1.34127
75807999	chr5:75807999:G:C	4.64706e-22	-9.12748e-10	-0.0710569	2.17002e-05	-9.12748e-10	0.171396	0.000184469	-9.12748e-10	0.201979
75808011	chr5:75808011:G:T	4.23819e-23	-1.25984	-1.2059	6.82832e-07	-2.17284	-1.11459	6.27287e-06	-2.1144	-1.06487
75808276	chr5:75808276:G:A	3.69841e-23	-1.27656	-1.32541	5.40223e-07	-2.20089	-1.32081	4.98517e-06	-2.11635	-1.29268
75808366	chr5:75808366:G:T	2.19594e-22	-9.12748e-10	-0.82068	9.2871e-06	-9.12748e-10	-0.677302	7.66117e-05	-9.12748e-10	-0.676754
75808423	chr5:75808423:G:A	4.65858e-22	-9.12748e-10	-0.0685809	2.15686e-05	-9.12748e-10	0.16531	0.000174515	-9.12748e-10	0.146507
75808445	chr5:75808445:A:C	6.5112e-22	-9.12748e-10	0.266232	3.62908e-05	-9.12748e-10	0.685637	0.000448244	-9.12748e-10	1.08983
75808637	chr5:75808637:T:C	1.42314e-21	-9.12748e-10	1.04816	7.20949e-05	-9.12748e-10	1.37206	0.0010038	-9.12748e-10	1.89604
75808787	chr5:75808787:T:C	1.37501e-21	-9.12748e-10	1.01375	0.000109622	-9.12748e-10	1.79111	0.00145039	-9.12748e-10	2.26408
75808877	chr5:75808877:G:A	1.87048e-22	-9.12748e-10	-0.981097	8.25891e-06	-9.12748e-10	-0.794635	7.27486e-05	-9.12748e-10	-0.728495
75808940	chr5:75808940:G:A	1.31448e-21	-9.12748e-10	0.968732	8.75234e-05	-9.12748e-10	1.56598	0.0011685	-9.12748e-10	2.04798
75808942	chr5:75808942:C:T	4.17956e-22	-9.12748e-10	-0.177084	1.94389e-05	-9.12748e-10	0.0613474	0.000156966	-9.12748e-10	0.0405266
75809112	chr5:75809112:A:G	2.20364e-22	-9.12748e-10	-0.817179	9.97951e-06	-9.12748e-10	-0.605394	9.06844e-05	-9.12748e-10	-0.508119
75809181	chr5:75809181:C:T	3.47856e-21	-9.12748e-10	1.94191	0.000186291	-9.12748e-10	2.32138	0.0028163	-9.12748e-10	2.92768
75809725	chr5:75809725:T:C	5.19639e-22	-9.12748e-10	0.0406735	2.47777e-05	-9.12748e-10	0.304017	0.000199964	-9.12748e-10	0.282631
75809835	chr5:75809835:C:T	1.52283e-22	-9.12748e-10	-1.18672	5.50478e-06	-9.12748e-10	-1.20031	4.38404e-05	-9.12748e-10	-1.23495
75809839	chr5:75809839:G:A	1.27609e-22	-9.12748e-10	-1.36349	4.75423e-06	-9.12748e-10	-1.34689	3.92088e-05	-9.12748e-10	-1.3466
75809878	chr5:75809878:C:T	5.84382e-22	0.158094	-6.68458e-10	3.54506e-06	-1.64037	-6.68458e-10	2.9132e-05	-1.64367	-6.68458e-10
75809935	chr5:75809935:G:A	7.62095e-22	-9.12748e-10	0.42361	4.37975e-05	-9.12748e-10	0.87365	0.000407845	-9.12748e-10	0.995383
75810007	chr5:75810007:A:G	4.16747e-23	-1.2693	-1.21327	6.73682e-07	-2.17514	-1.12579	6.18179e-06	-2.11676	-1.07713
75810064	chr5:75810064:C:T	8.61609e-23	-1.75624	-6.68458e-10	1.80355e-06	-2.31617	-6.68458e-10	1.48945e-05	-2.31451	-6.68458e-10
75810072	chr5:75810072:T:C	2.86581e-23	-1.49416	-1.36286	4.8558e-07	-2.26431	-1.36402	4.31935e-06	-2.19756	-1.35483
75810084	chr5:75810084:A:C	4.38183e-22	-9.12748e-10	-0.129823	2.03511e-05	-9.12748e-10	0.107208	0.000172914	-9.12748e-10	0.137293
75810119	chr5:75810119:T:C	1.40975e-21	-9.12748e-10	1.0387	7.1382e-05	-9.12748e-10	1.36212	0.000992989	-9.12748e-10	1.88522
75810188	chr5:75810188:A:C	7.14461e-23	-1.18111	-0.762409	1.09432e-06	-2.16889	-0.646901	1.07496e-05	-2.0884	-0.552232
75810213	chr5:75810213:A:G	2.47282e-22	-9.12748e-10	-0.701932	7.34682e-06	-9.12748e-10	-0.91166	6.17318e-05	-9.12748e-10	-0.892705
75810313	chr5:75810313:G:A	2.00204e-22	-9.12748e-10	-0.913123	8.92477e-06	-9.12748e-10	-0.717097	8.03991e-05	-9.12748e-10	-0.628501
75810561	chr5:75810561:G:A	2.19772e-22	0.472634	-1.29251	5.19475e-07	-2.29184	-1.26903	4.93977e-06	-2.21429	-1.20389
75810802	chr5:75810802:G:A	1.99808e-22	-9.12748e-10	-0.915104	8.90311e-06	-9.12748e-10	-0.719527	8.01878e-05	-9.12748e-10	-0.631133
75811010	chr5:75811010:A:G	1.24874e-21	0.91743	-6.68458e-10	5.39592e-06	-1.22028	-6.68458e-10	4.85878e-05	-1.13213	-6.68458e-10
75811380	chr5:75811380:A:G	1.97685e-22	-9.12748e-10	-0.925785	8.80134e-06	-9.12748e-10	-0.731024	7.91913e-05	-9.12748e-10	-0.643638
75811406	chr5:75811406:C:T	2.31534e-22	-9.12748e-10	-0.767734	1.05581e-05	-9.12748e-10	-0.549034	9.61508e-05	-9.12748e-10	-0.449587
75811576	chr5:75811576:T:C	1.43147e-21	-9.12748e-10	1.054	7.254e-05	-9.12748e-10	1.37821	0.00101053	-9.12748e-10	1.90272
75811621	chr5:75811621:T:G	1.32775e-21	-9.12748e-10	0.978779	3.77723e-05	-9.12748e-10	0.725647	0.000325368	-9.12748e-10	0.769454
75811630	chr5:75811630:T:C	2.09454e-22	-9.12748e-10	-0.867955	9.42059e-06	-9.12748e-10	-0.66303	8.51607e-05	-9.12748e-10	-0.570964
75811948	chr5:75811948:T:C	1.83416e-22	-9.12748e-10	-1.0007	8.28531e-06	-9.12748e-10	-0.791443	7.28943e-05	-9.12748e-10	-0.726494
75811969	chr5:75811969:G:C	1.47793e-22	-9.12748e-10	-1.21665	5.70138e-06	-9.12748e-10	-1.16522	4.99749e-05	-9.12748e-10	-1.10398
75812015	chr5:75812015:G:T	1.45808e-22	-9.12748e-10	-1.23017	5.61265e-06	-9.12748e-10	-1.1809	4.90827e-05	-9.12748e-10	-1.122
75812086	chr5:75812086:C:T	5.28547e-22	-9.12748e-10	0.0576716	2.52408e-05	-9.12748e-10	0.322535	0.000203677	-9.12748e-10	0.30103
75812340	chr5:75812340:T:C	1.99194e-22	-9.12748e-10	-0.918181	8.87034e-06	-9.12748e-10	-0.723215	7.98727e-05	-9.12748e-10	-0.63507
75812479	chr5:75812479:A:G	2.00204e-22	-9.12748e-10	-0.913123	8.92477e-06	-9.12748e-10	-0.717097	8.03991e-05	-9.12748e-10	-0.628501
75812484	chr5:75812484:T:C	5.10483e-22	-9.12748e-10	0.0228969	2.43022e-05	-9.12748e-10	0.28464	0.000196151	-9.12748e-10	0.26338
75812570	chr5:75812570:C:T	1.98613e-22	-9.12748e-10	-0.921101	8.83288e-06	-9.12748e-10	-0.727446	7.94795e-05	-9.12748e-10	-0.640005
75812639	chr5:75812639:G:A	1.98986e-23	-1.91458	-1.30723	7.27043e-07	-1.95531	-1.26939	5.42778e-06	-2.05376	-1.27021
75812647	chr5:75812647:A:G	2.00657e-22	-9.12748e-10	-0.910864	8.94977e-06	-9.12748e-10	-0.7143	8.06364e-05	-9.12748e-10	-0.625554
75812742	chr5:75812742:T:A	1.44021e-21	-9.12748e-10	1.06008	7.30162e-05	-9.12748e-10	1.38475	0.00101781	-9.12748e-10	1.9099
75812789	chr5:75812789:G:C	1.45083e-22	-9.12748e-10	-1.23515	5.54214e-06	-9.12748e-10	-1.19355	4.84007e-05	-9.12748e-10	-1.13599
75812820	chr5:75812820:G:T	1.40839e-22	-9.12748e-10	-1.26484	4.91106e-06	-9.12748e-10	-1.31444	4.09085e-05	-9.12748e-10	-1.30417
75812909	chr5:75812909:C:T	5.61688e-23	-0.980278	-1.20382	7.18869e-07	-1.98555	-1.25046	5.98559e-06	-1.93944	-1.28671
75812947	chr5:75812947:T:C	4.32333e-22	-9.12748e-10	-0.143264	2.00571e-05	-9.12748e-10	0.092654	0.0001704	-9.12748e-10	0.122644
75813113	chr5:75813113:C:A	4.12148e-23	-1.28235	-1.21131	6.722e-07	-2.17966	-1.12347	6.16339e-06	-2.12217	-1.07471
75813150	chr5:75813150:C:T	1.2922e-22	-9.12748e-10	-1.35094	4.78241e-06	-9.12748e-10	-1.34098	3.95122e-05	-9.12748e-10	-1.33889
75813242	chr5:75813242:C:T	2.14466e-22	-9.12748e-10	-0.84431	9.6912e-06	-9.12748e-10	-0.63471	8.77517e-05	-9.12748e-10	-0.540993
75813361	chr5:75813361:C:T	1.95908e-22	-9.12748e-10	-0.934818	8.70905e-06	-9.12748e-10	-0.741565	7.82953e-05	-9.12748e-10	-0.655016
75813490	chr5:75813490:C:T	5.06295e-23	-0.983939	-1.30399	6.67792e-07	-1.98494	-1.32477	5.63458e-06	-1.9416	-1.34498
75813599	chr5:75813599:T:C	1.93407e-22	-9.12748e-10	-0.947664	8.56147e-06	-9.12748e-10	-0.758656	7.6909e-05	-9.12748e-10	-0.672881
75813837	chr5:75813837:C:G	1.36005e-21	-9.12748e-10	1.00281	8.90597e-05	-9.12748e-10	1.58338	0.00119351	-9.12748e-10	2.06915
75813924	chr5:75813924:T:A	3.8906e-23	-1.34397	-1.20735	6.60742e-07	-2.20196	-1.11836	6.03547e-06	-2.14887	-1.06898
75813955	chr5:75813955:G:A	1.4224e-21	-9.12748e-10	1.04764	7.20504e-05	-9.12748e-10	1.37144	0.00100309	-9.12748e-10	1.89533
75814191	chr5:75814191:C:G	2.00204e-22	-9.12748e-10	-0.913123	8.92477e-06	-9.12748e-10	-0.717097	8.03991e-05	-9.12748e-10	-0.628501
75814347	chr5:75814347:G:A	1.37434e-21	-9.12748e-10	1.01327	9.01047e-05	-9.12748e-10	1.59504	0.00120863	-9.12748e-10	2.08174
75814567	chr5:75814567:T:A	2.00204e-22	-9.12748e-10	-0.913123	8.92477e-06	-9.12748e-10	-0.717097	8.03991e-05	-9.12748e-10	-0.628501
75814677	chr5:75814677:TGCAACCCAAAGGGCCG:T	5.04937e-23	-0.977321	-1.31329	6.64956e-07	-1.98162	-1.33234	5.62503e-06	-1.9381	-1.35018
75814712	chr5:75814712:C:T	4.79656e-23	-1.13143	-1.21055	6.49933e-07	-2.09826	-1.23855	5.46801e-06	-2.04837	-1.26822
75814787	chr5:75814787:G:A	3.02089e-22	-9.12748e-10	-0.501738	1.40554e-05	-9.12748e-10	-0.26292	0.000113318	-9.12748e-10	-0.285304
75814866	chr5:75814866:G:A	1.42929e-22	-9.12748e-10	-1.25011	6.52044e-06	-9.12748e-10	-1.03099	5.34668e-05	-9.12748e-10	-1.03644
75815358	chr5:75815358:C:T	7.3331e-23	-1.17995	-0.737528	1.02352e-06	-2.27722	-0.605464	9.75553e-06	-2.22594	-0.511725
75815444	chr5:75815444:A:T	1.29911e-22	-9.12748e-10	-1.34561	4.83894e-06	-9.12748e-10	-1.32923	3.9463e-05	-9.12748e-10	-1.34014
75815540	chr5:75815540:A:G	2.0193e-22	-9.12748e-10	-0.904538	9.00857e-06	-9.12748e-10	-0.707751	8.12662e-05	-9.12748e-10	-0.617774
75815572	chr5:75815572:T:C	2.81129e-23	-1.51208	-1.36415	4.83308e-07	-2.26899	-1.36403	4.26814e-06	-2.20485	-1.35948
75815768	chr5:75815768:C:G	2.15528e-22	-9.12748e-10	-0.839371	9.73359e-06	-9.12748e-10	-0.630345	8.81546e-05	-9.12748e-10	-0.536412
75816053	chr5:75816053:C:G	1.77441e-22	-9.12748e-10	-1.03382	5.78198e-06	-9.12748e-10	-1.15118	4.74288e-05	-9.12748e-10	-1.15627
75816138	chr5:75816138:C:T	1.42135e-22	-9.12748e-10	-1.25568	5.19958e-06	-9.12748e-10	-1.25735	4.22624e-05	-9.12748e-10	-1.27161
75816140	chr5:75816140:T:C	9.05508e-23	-1.60505	-0.101502	2.65279e-06	-2.27763	0.347317	2.42142e-05	-2.23148	0.402913
75816256	chr5:75816256:T:C	1.95805e-22	-9.12748e-10	-0.935341	8.67702e-06	-9.12748e-10	-0.745249	7.80347e-05	-9.12748e-10	-0.65835
75816545	chr5:75816545:C:T	1.77441e-22	-9.12748e-10	-1.03382	5.78198e-06	-9.12748e-10	-1.15118	4.74288e-05	-9.12748e-10	-1.15627
75816609	chr5:75816609:C:T	4.46772e-22	-9.12748e-10	-0.110412	2.08101e-05	-9.12748e-10	0.12951	0.000176969	-9.12748e-10	0.160472
75816630	chr5:75816630:C:T	3.66956e-22	-9.12748e-10	-0.307218	1.31874e-05	-9.12748e-10	-0.32667	0.00011102	-9.12748e-10	-0.30579
75816787	chr5:75816787:A:C	1.73129e-22	-9.12748e-10	-1.05842	6.90789e-06	-9.12748e-10	-0.973263	5.52635e-05	-9.12748e-10	-1.00339
75816843	chr5:75816843:C:T	4.92522e-23	-2.31551	-6.68458e-10	2.72586e-06	-1.90315	-6.68458e-10	2.22223e-05	-1.91441	-6.68458e-10
75816893	chr5:75816893:A:G	2.43849e-22	-9.12748e-10	-0.71591	1.04498e-05	-9.12748e-10	-0.559348	8.61846e-05	-9.12748e-10	-0.559013
75816970	chr5:75816970:A:G	1.77431e-22	-9.12748e-10	-1.03388	5.78203e-06	-9.12748e-10	-1.15117	4.74281e-05	-9.12748e-10	-1.15629
75817256	chr5:75817256:T:A	5.88602e-22	-9.12748e-10	0.165289	2.7367e-05	-9.12748e-10	0.403408	0.000340593	-9.12748e-10	0.815185
75817572	chr5:75817572:G:A	1.2901e-22	-9.12748e-10	-1.35257	4.79268e-06	-9.12748e-10	-1.33884	3.91496e-05	-9.12748e-10	-1.34811
75817611	chr5:75817611:G:A	1.29992e-22	-9.12748e-10	-1.34499	4.84393e-06	-9.12748e-10	-1.3282	3.94939e-05	-9.12748e-10	-1.33936
75817651	chr5:75817651:C:T	3.91845e-23	-1.33449	-1.20969	6.60038e-07	-2.19942	-1.12196	6.03217e-06	-2.14565	-1.07275
75817661	chr5:75817661:A:C	2.01575e-22	-9.12748e-10	-0.906299	8.98848e-06	-9.12748e-10	-0.709985	8.10493e-05	-9.12748e-10	-0.620446
75817772	chr5:75817772:C:T	1.28157e-22	-9.12748e-10	-1.35921	4.71761e-06	-9.12748e-10	-1.35463	3.89626e-05	-9.12748e-10	-1.3529
75817854	chr5:75817854:G:T	4.39735e-23	-1.1789	-1.24997	6.1416e-07	-2.1194	-1.27403	5.18031e-06	-2.07186	-1.29878
75818069	chr5:75818069:A:G	2.73141e-23	-1.54116	-1.3639	4.79832e-07	-2.27605	-1.3642	4.22911e-06	-2.21535	-1.35817
75818137	chr5:75818137:C:T	1.93428e-22	-9.12748e-10	-0.947557	8.84657e-06	-9.12748e-10	-0.725898	7.80749e-05	-9.12748e-10	-0.657835
75818244	chr5:75818244:G:A	1.75807e-22	-9.12748e-10	-1.04307	7.66768e-06	-9.12748e-10	-0.868914	6.83502e-05	-9.12748e-10	-0.79086
75818263	chr5:75818263:C:T	4.00343e-23	-1.31573	-1.207	6.8982e-07	-2.17905	-1.0982	6.3342e-06	-2.12113	-1.04841
75818302	chr5:75818302:C:T	5.24599e-23	-2.25241	-6.68458e-10	3.15752e-06	-1.75614	-6.68458e-10	2.4095e-05	-1.8335	-6.68458e-10
75818340	chr5:75818340:C:T	1.89885e-22	-9.12748e-10	-0.966043	8.43407e-06	-9.12748e-10	-0.773648	7.55628e-05	-9.12748e-10	-0.69054
75818407	chr5:75818407:G:T	3.7567e-23	-1.70153	-0.88481	8.28425e-07	-2.31886	-0.7753	7.49808e-06	-2.31479	-0.68607
75818484	chr5:75818484:G:A	4.37431e-22	-9.12748e-10	-0.131543	2.03389e-05	-9.12748e-10	0.106607	0.000172935	-9.12748e-10	0.13741
75818552	chr5:75818552:A:C	1.41357e-21	-9.12748e-10	1.04142	7.15963e-05	-9.12748e-10	1.36512	0.000996112	-9.12748e-10	1.88836
75818775	chr5:75818775:T:C	9.411e-21	-9.12748e-10	2.93717	0.000374888	-9.12748e-10	3.0207	0.00309677	-9.12748e-10	3.02261
75818812	chr5:75818812:T:C	1.327e-22	-9.12748e-10	-1.32437	5.23119e-06	-9.12748e-10	-1.25129	4.42365e-05	-9.12748e-10	-1.22595
75818939	chr5:75818939:G:T	4.06975e-23	-1.62614	-0.880151	8.31921e-07	-2.31871	-0.771236	7.59208e-06	-2.30608	-0.682316
75819009	chr5:75819009:T:C	1.62869e-22	-9.12748e-10	-1.11952	6.98096e-06	-9.12748e-10	-0.962741	6.08921e-05	-9.12748e-10	-0.906401
75819175	chr5:75819175:A:G	1.27516e-22	-9.12748e-10	-1.36422	4.72924e-06	-9.12748e-10	-1.35216	3.89735e-05	-9.12748e-10	-1.35262
75819310	chr5:75819310:C:T	9.56429e-22	0.650746	-6.68458e-10	5.49175e-06	-1.20268	-6.68458e-10	4.5493e-05	-1.19794	-6.68458e-10
75819552	chr5:75819552:T:A	1.48139e-21	-9.12748e-10	1.08827	9.78101e-05	-9.12748e-10	1.6771	0.00132023	-9.12748e-10	2.17006
75819667	chr5:75819667:G:A	1.57207e-22	-9.12748e-10	-1.1549	5.2095e-06	-9.12748e-10	-1.25544	4.23946e-05	-9.12748e-10	-1.26848
75819736	chr5:75819736:A:G	1.35529e-22	-9.12748e-10	-1.30327	5.00909e-06	-9.12748e-10	-1.29467	4.21254e-05	-9.12748e-10	-1.27485
75819884	chr5:75819884:A:G	2.54735e-22	-9.12748e-10	-0.672236	7.55941e-06	-9.12748e-10	-0.883135	6.34591e-05	-9.12748e-10	-0.865109
75819976	chr5:75819976:C:T	1.59558e-22	-9.12748e-10	-1.14005	6.80919e-06	-9.12748e-10	-0.987655	5.92639e-05	-9.12748e-10	-0.933504
75820103	chr5:75820103:A:G	1.77516e-22	-9.12748e-10	-1.0334	7.7562e-06	-9.12748e-10	-0.857435	6.92071e-05	-9.12748e-10	-0.7784
75820138	chr5:75820138:C:T	1.65092e-22	-9.12748e-10	-1.10596	7.34364e-06	-9.12748e-10	-0.912093	6.38571e-05	-9.12748e-10	-0.858856
75820287	chr5:75820287:C:A	5.51467e-22	-9.12748e-10	0.100121	2.57879e-05	-9.12748e-10	0.343977	0.000319053	-9.12748e-10	0.749853
75820291	chr5:75820291:C:G	1.59862e-22	-9.12748e-10	-1.13815	7.03409e-06	-9.12748e-10	-0.955159	6.10071e-05	-9.12748e-10	-0.904513
75820374	chr5:75820374:A:G	1.77516e-22	-9.12748e-10	-1.0334	7.7562e-06	-9.12748e-10	-0.857435	6.92071e-05	-9.12748e-10	-0.7784
75820413	chr5:75820413:T:A	1.96991e-22	-9.12748e-10	-0.929302	9.04811e-06	-9.12748e-10	-0.703372	7.99478e-05	-9.12748e-10	-0.63413
75820515	chr5:75820515:C:T	1.75033e-22	-9.12748e-10	-1.04749	7.62245e-06	-9.12748e-10	-0.874829	6.79373e-05	-9.12748e-10	-0.796918
75820552	chr5:75820552:T:G	1.67638e-22	-9.12748e-10	-1.09065	5.55471e-06	-9.12748e-10	-1.19128	4.5891e-05	-9.12748e-10	-1.18924
75821604	chr5:75821604:T:G	2.26602e-22	-9.12748e-10	-0.789268	7.53298e-06	-9.12748e-10	-0.886638	6.22312e-05	-9.12748e-10	-0.884647
75821759	chr5:75821759:A:C	2.88261e-23	-1.66528	-1.1859	6.03245e-07	-2.31778	-1.09358	5.27359e-06	-2.30807	-1.04472
75821802	chr5:75821802:G:A	4.18037e-23	-1.6211	-0.858378	8.52068e-07	-2.31833	-0.747691	7.79754e-06	-2.3047	-0.657001
75821816	chr5:75821816:G:T	2.24724e-23	-1.73984	-1.36034	4.62966e-07	-2.31798	-1.35805	3.87947e-06	-2.31508	-1.34473
75821851	chr5:75821851:A:C	1.8546e-22	-9.12748e-10	-0.989623	8.19788e-06	-9.12748e-10	-0.802052	7.34127e-05	-9.12748e-10	-0.719407
75822231	chr5:75822231:A:G	1.77597e-22	-9.12748e-10	-1.03294	7.75834e-06	-9.12748e-10	-0.85716	6.92109e-05	-9.12748e-10	-0.778347
75822372	chr5:75822372:C:T	2.30877e-23	-1.99722	-1.07594	1.42803e-06	-1.5365	-1.01313	9.44841e-06	-1.75924	-1.01042
75822450	chr5:75822450:G:A	4.95228e-23	-2.31003	-6.68458e-10	5.10734e-06	-1.27525	-6.68458e-10	4.11863e-05	-1.2974	-6.68458e-10
75822524	chr5:75822524:C:T	3.28742e-23	-1.39625	-1.32352	5.23714e-07	-2.25275	-1.29999	4.53908e-06	-2.23562	-1.26716
75822651	chr5:75822651:A:G	4.67564e-23	-1.59255	-0.774955	9.34894e-07	-2.3168	-0.656445	8.63397e-06	-2.30007	-0.559729
75822703	chr5:75822703:C:T	2.67457e-23	-1.73814	-1.18794	6.00772e-07	-2.31937	-1.0961	5.2185e-06	-2.31572	-1.04758
75823060	chr5:75823060:G:C	2.80258e-23	-1.69042	-1.18892	6.00523e-07	-2.31875	-1.09713	5.23611e-06	-2.31114	-1.04879
75823542	chr5:75823542:A:G	1.67252e-22	-9.12748e-10	-1.09296	6.08677e-06	-9.12748e-10	-1.09981	4.9529e-05	-9.12748e-10	-1.11295
75823746	chr5:75823746:C:T	2.8034e-23	-1.67381	-1.20523	5.88947e-07	-2.31815	-1.1172	5.13649e-06	-2.30907	-1.07007
75823803	chr5:75823803:T:C	1.32751e-22	-9.12748e-10	-1.32398	4.99714e-06	-9.12748e-10	-1.29706	4.05498e-05	-9.12748e-10	-1.31297
75824022	chr5:75824022:C:T	1.27835e-22	-9.12748e-10	-1.36172	4.71224e-06	-9.12748e-10	-1.35577	3.86567e-05	-9.12748e-10	-1.36078
75824331	chr5:75824331:A:G	2.99456e-23	-1.65659	-1.15649	6.25425e-07	-2.31706	-1.05819	5.49496e-06	-2.30625	-1.00543
75824332	chr5:75824332:C:T	1.54642e-22	-9.12748e-10	-1.17135	5.74367e-06	-9.12748e-10	-1.15783	4.8926e-05	-9.12748e-10	-1.1252
75824564	chr5:75824564:G:A	2.3705e-22	-9.12748e-10	-0.74419	1.01513e-05	-9.12748e-10	-0.588328	8.5306e-05	-9.12748e-10	-0.569259
75824637	chr5:75824637:A:G	1.52248e-22	-9.12748e-10	-1.18695	5.78401e-06	-9.12748e-10	-1.15083	4.71118e-05	-9.12748e-10	-1.16298
75824664	chr5:75824664:A:G	6.4397e-22	1.59504	-1.33984	4.89328e-07	-2.25746	-1.36319	3.84886e-06	-2.3052	-1.36253
75824856	chr5:75824856:C:G	3.69174e-23	-1.77227	-0.831512	8.96574e-07	-2.31633	-0.698768	8.28323e-06	-2.31806	-0.583209
75824890	chr5:75824890:C:T	1.86711e-22	-9.12748e-10	-0.982898	8.25015e-06	-9.12748e-10	-0.795696	7.39617e-05	-9.12748e-10	-0.711957
75825119	chr5:75825119:CTG:C	1.38781e-21	-9.12748e-10	1.02302	3.93649e-05	-9.12748e-10	0.766947	0.000339183	-9.12748e-10	0.811036
75825435	chr5:75825435:T:C	2.81212e-22	-9.12748e-10	-0.573353	1.3704e-05	-9.12748e-10	-0.288241	0.00012262	-9.12748e-10	-0.206416
75825594	chr5:75825594:A:G	7.39772e-22	-9.12748e-10	0.393881	4.21079e-05	-9.12748e-10	0.834307	0.0003927	-9.12748e-10	0.957541
75825636	chr5:75825636:G:A	1.78027e-22	-9.12748e-10	-1.03053	6.95179e-06	-9.12748e-10	-0.966929	5.7295e-05	-9.12748e-10	-0.96729
75825889	chr5:75825889:A:T	1.9877e-23	-1.89029	-1.33261	4.87712e-07	-2.30045	-1.32351	4.09054e-06	-2.3184	-1.28843
75826139	chr5:75826139:T:C	2.21796e-23	-1.85974	-1.25355	5.24534e-07	-2.3075	-1.24367	4.38407e-06	-2.31866	-1.21886
75826147	chr5:75826147:C:T	7.12331e-22	-9.12748e-10	0.356081	3.5089e-05	-9.12748e-10	0.651959	0.000283886	-9.12748e-10	0.633068
75826538	chr5:75826538:T:C	2.85253e-23	-1.62863	-1.23304	5.24319e-07	-2.31293	-1.23865	4.45371e-06	-2.2974	-1.22437
75826666	chr5:75826666:G:A	3.21576e-23	-1.38115	-1.36067	5.02729e-07	-2.24597	-1.34766	4.30277e-06	-2.226	-1.33024
75826990	chr5:75826990:C:T	4.02259e-23	-1.25283	-1.26512	5.19849e-07	-2.29282	-1.26732	4.49042e-06	-2.25949	-1.25406
75827239	chr5:75827239:A:G	4.06102e-23	-1.24232	-1.26612	5.2071e-07	-2.29069	-1.2678	4.4999e-06	-2.25659	-1.25486
75827331	chr5:75827331:G:A	5.0832e-22	-9.12748e-10	0.0186504	2.52755e-05	-9.12748e-10	0.323906	0.000204109	-9.12748e-10	0.303149
75827496	chr5:75827496:A:G	1.2789e-22	-9.12748e-10	-1.36129	4.78693e-06	-9.12748e-10	-1.34004	3.93029e-05	-9.12748e-10	-1.3442
75827825	chr5:75827825:A:T	7.7409e-22	1.79276	-1.35353	7.7386e-07	-1.85712	-1.30518	7.44192e-06	-1.71667	-1.29171
75827875	chr5:75827875:C:G	4.91873e-22	-9.12748e-10	-0.0142414	1.98291e-05	-9.12748e-10	0.0812219	0.000230776	-9.12748e-10	0.425942
75828075	chr5:75828075:T:C	2.14207e-22	-9.12748e-10	-0.845518	6.99731e-06	-9.12748e-10	-0.960402	5.49383e-05	-9.12748e-10	-1.00929
75828098	chr5:75828098:C:A	3.31803e-22	-9.12748e-10	-0.407918	1.34503e-05	-9.12748e-10	-0.306926	0.000150489	-9.12748e-10	-0.00161201
75828582	chr5:75828582:C:T	1.15058e-21	-9.12748e-10	0.835563	3.43336e-05	-9.12748e-10	0.630198	0.00041131	-9.12748e-10	1.00384
75828586	chr5:75828586:T:C	1.41483e-22	-9.12748e-10	-1.26028	5.56306e-06	-9.12748e-10	-1.18978	4.84098e-05	-9.12748e-10	-1.1358
75828679	chr5:75828679:C:T	1.58609e-22	-9.12748e-10	-1.14602	6.40219e-06	-9.12748e-10	-1.04929	5.67026e-05	-9.12748e-10	-0.977684
75828719	chr5:75828719:A:G	1.51657e-22	-9.12748e-10	-1.19084	6.09652e-06	-9.12748e-10	-1.09821	5.36859e-05	-9.12748e-10	-1.03235
75828743	chr5:75828743:A:G	1.36272e-22	-9.12748e-10	-1.29781	5.31096e-06	-9.12748e-10	-1.23616	4.58999e-05	-9.12748e-10	-1.18904
75828814	chr5:75828814:A:G	2.21092e-21	2.84951	-1.36081	6.82334e-07	-1.93663	-1.35153	7.23405e-06	-1.7114	-1.32531
75828914	chr5:75828914:G:C	1.55906e-22	-9.12748e-10	-1.1632	6.26888e-06	-9.12748e-10	-1.07033	5.54098e-05	-9.12748e-10	-1.00075
75829020	chr5:75829020:T:C	1.41928e-21	2.28073	-1.23529	7.35459e-07	-2.04036	-1.17283	7.8378e-06	-1.85107	-1.10547
75829100	chr5:75829100:T:C	1.23858e-21	2.22078	-1.31152	6.727e-07	-2.04999	-1.25239	6.94231e-06	-1.86858	-1.20929
75829198	chr5:75829198:G:C	1.5695e-22	-9.12748e-10	-1.15653	6.31593e-06	-9.12748e-10	-1.06285	5.58671e-05	-9.12748e-10	-0.992528
75829300	chr5:75829300:C:G	1.11037e-22	-1.5026	-6.68458e-10	1.89365e-06	-2.26742	-6.68458e-10	1.63128e-05	-2.22356	-6.68458e-10
75829441	chr5:75829441:G:A	1.3175e-22	-9.12748e-10	-1.33156	4.67614e-06	-9.12748e-10	-1.36345	3.85512e-05	-9.12748e-10	-1.36352
75829948	chr5:75829948:A:G	1.26578e-23	-2.3188	-1.35539	8.33213e-07	-1.72727	-1.36112	5.49953e-06	-1.95043	-1.36041
75830387	chr5:75830387:C:G	4.16099e-22	1.18189	-1.36343	5.81543e-07	-2.08403	-1.36396	5.28618e-06	-1.98829	-1.36212
75830400	chr5:75830400:T:C	5.64785e-22	-9.12748e-10	0.123984	2.02057e-05	-9.12748e-10	0.100039	0.000171059	-9.12748e-10	0.126505
75830493	chr5:75830493:C:T	1.41302e-22	-9.12748e-10	-1.26156	5.55125e-06	-9.12748e-10	-1.1919	4.83377e-05	-9.12748e-10	-1.13729
75830583	chr5:75830583:C:G	1.42939e-22	-9.12748e-10	-1.25005	5.66088e-06	-9.12748e-10	-1.17235	4.93974e-05	-9.12748e-10	-1.11561
75830818	chr5:75830818:C:T	1.11398e-21	-9.12748e-10	0.803233	3.33907e-05	-9.12748e-10	0.602349	0.000398196	-9.12748e-10	0.971441
75831197	chr5:75831197:C:G	1.20513e-21	-9.12748e-10	0.881879	3.61247e-05	-9.12748e-10	0.681049	0.000433282	-9.12748e-10	1.05588
75831480	chr5:75831480:T:A	1.3236e-22	-9.12748e-10	-1.32693	4.67373e-06	-9.12748e-10	-1.36397	3.85326e-05	-9.12748e-10	-1.364
75831817	chr5:75831817:C:T	5.64785e-22	-9.12748e-10	0.123984	2.02057e-05	-9.12748e-10	0.100039	0.000171059	-9.12748e-10	0.126505
75831896	chr5:75831896:A:T	1.3723e-22	-9.12748e-10	-1.2908	5.40361e-06	-9.12748e-10	-1.21886	4.47856e-05	-9.12748e-10	-1.21362
75831951	chr5:75831951:G:A	7.33926e-22	1.03578	-0.64983	5.48642e-06	-0.781009	-0.422642	5.5014e-05	-0.692515	-0.3154
75832072	chr5:75832072:A:G	1.30954e-23	-2.2817	-1.3585	6.46729e-07	-1.98127	-1.36049	4.5087e-06	-2.15698	-1.35252
75832189	chr5:75832189:C:T	1.41279e-22	-9.12748e-10	-1.26173	4.98455e-06	-9.12748e-10	-1.29959	4.15539e-05	-9.12748e-10	-1.28851
75832347	chr5:75832347:G:T	3.11368e-22	0.892427	-1.36391	5.43002e-07	-2.15282	-1.36375	4.86013e-06	-2.07155	-1.36289
75832358	chr5:75832358:G:C	1.36075e-23	-2.27949	-1.32235	6.55397e-07	-2.03484	-1.2936	4.69674e-06	-2.20092	-1.26772
75832405	chr5:75832405:A:G	5.85024e-22	1.24298	-1.08379	8.98661e-07	-2.10152	-0.911261	8.41436e-06	-1.9805	-0.905063
75832523	chr5:75832523:T:G	1.47763e-23	-2.2909	-1.22854	7.38641e-07	-1.99931	-1.20957	5.30155e-06	-2.18142	-1.16609
75832615	chr5:75832615:G:T	1.98883e-22	-9.12748e-10	-0.919746	6.87727e-06	-9.12748e-10	-0.977706	5.80221e-05	-9.12748e-10	-0.954681
75832621	chr5:75832621:C:T	5.72202e-22	1.21037	-1.07334	9.05069e-07	-2.10937	-0.896304	8.44903e-06	-1.99068	-0.890774
75832707	chr5:75832707:A:T	2.50637e-22	-9.12748e-10	-0.688455	8.51625e-06	-9.12748e-10	-0.763952	6.64383e-05	-9.12748e-10	-0.81923
75832784	chr5:75832784:G:A	5.63378e-22	1.19055	-1.06906	9.05259e-07	-2.11465	-0.890816	8.44182e-06	-1.99705	-0.885254
75832805	chr5:75832805:T:C	1.39624e-22	-9.12748e-10	-1.27351	4.92073e-06	-9.12748e-10	-1.31247	4.09562e-05	-9.12748e-10	-1.303
75832902	chr5:75832902:G:A	2.18465e-22	-9.12748e-10	-0.825834	7.14161e-06	-9.12748e-10	-0.93999	5.91176e-05	-9.12748e-10	-0.935976
75833021	chr5:75833021:G:T	1.41853e-22	-9.12748e-10	-1.25767	5.6042e-06	-9.12748e-10	-1.18241	4.88481e-05	-9.12748e-10	-1.12679
75833068	chr5:75833068:A:G	2.95179e-22	0.701541	-1.22642	6.32987e-07	-2.20973	-1.15351	5.43101e-06	-2.13393	-1.18945
75833122	chr5:75833122:G:A	3.26348e-22	0.934299	-1.35879	1.90857e-06	-0.915055	-1.34452	1.54662e-05	-0.92832	-1.34853
75833194	chr5:75833194:A:G	4.61626e-22	0.993475	-1.07118	8.63909e-07	-2.15889	-0.893322	7.95865e-06	-2.05338	-0.887862
75833372	chr5:75833372:GACC:G	4.41955e-22	0.950702	-1.07195	8.52072e-07	-2.17172	-0.894288	7.82307e-06	-2.0698	-0.888627
75833510	chr5:75833510:A:G	5.38005e-22	0.842274	-0.766866	1.23145e-06	-2.19322	-0.504513	1.13719e-05	-2.09813	-0.486227
75833528	chr5:75833528:G:C	4.71721e-22	1.01882	-1.0749	8.61178e-07	-2.15725	-0.898133	7.93978e-06	-2.05106	-0.892559
75833601	chr5:75833601:CTA:C	2.84549e-22	0.665051	-1.22661	6.27336e-07	-2.21842	-1.15378	5.37092e-06	-2.14495	-1.18955
75833815	chr5:75833815:G:A	1.39089e-22	-9.12748e-10	-1.27735	4.91996e-06	-9.12748e-10	-1.31263	4.09735e-05	-9.12748e-10	-1.30258
75833911	chr5:75833911:G:T	2.13737e-22	-9.12748e-10	-0.847715	1.12613e-05	-9.12748e-10	-0.484559	0.000103029	-9.12748e-10	-0.380491
75834052	chr5:75834052:A:G	1.408e-23	-2.31653	-1.25117	1.09303e-06	-1.61858	-1.19839	6.87251e-06	-1.87693	-1.21104
75834161	chr5:75834161:G:A	2.32639e-21	2.40326	-0.863645	8.95561e-07	-2.1862	-0.830036	9.02549e-06	-2.02119	-0.794258
75834170	chr5:75834170:A:G	1.92218e-22	-9.12748e-10	-0.953831	8.68706e-06	-9.12748e-10	-0.744093	7.51428e-05	-9.12748e-10	-0.696114
75834223	chr5:75834223:G:A	4.31063e-22	0.949891	-1.0961	8.25364e-07	-2.17254	-0.925322	7.57738e-06	-2.07076	-0.919576
75834699	chr5:75834699:T:C	2.63793e-22	0.599876	-1.23717	6.12747e-07	-2.22967	-1.16606	5.23403e-06	-2.1599	-1.20042
75834707	chr5:75834707:CTTAAAA:C	1.27678e-22	-9.12748e-10	-1.36295	4.76026e-06	-9.12748e-10	-1.34563	3.98923e-05	-9.12748e-10	-1.32932
75835543	chr5:75835543:G:A	3.1198e-22	-9.12748e-10	-0.469523	1.88164e-05	-9.12748e-10	0.0288	0.000177761	-9.12748e-10	0.164937
75835593	chr5:75835593:T:C	2.71463e-23	-2.28363	-0.627593	8.55041e-07	-2.31911	-0.743429	6.87651e-06	-2.31311	-0.77428
75836225	chr5:75836225:A:G	2.4353e-22	0.533418	-1.25064	5.93931e-07	-2.24253	-1.18439	5.06403e-06	-2.17637	-1.21697
75836237	chr5:75836237:T:C	7.52705e-22	1.10988	-0.698666	1.2224e-06	-2.28311	-0.422003	1.22574e-05	-2.18046	-0.328913
75836275	chr5:75836275:A:G	1.28994e-22	-9.12748e-10	-1.3527	4.71952e-06	-9.12748e-10	-1.35422	3.89058e-05	-9.12748e-10	-1.35436
75836345	chr5:75836345:A:G	1.40869e-22	-9.12748e-10	-1.26463	5.55255e-06	-9.12748e-10	-1.19167	4.83274e-05	-9.12748e-10	-1.13751
75836721	chr5:75836721:T:G	7.45196e-22	1.52306	-1.12187	6.1618e-07	-2.30332	-1.08682	6.36068e-06	-2.20533	-0.96004
75836729	chr5:75836729:G:A	1.62217e-22	-9.12748e-10	-1.12352	5.63188e-06	-9.12748e-10	-1.17749	4.63606e-05	-9.12748e-10	-1.17906
75836761	chr5:75836761:G:A	1.45069e-21	-9.12748e-10	1.06733	3.26504e-05	-9.12748e-10	0.57993	0.000350845	-9.12748e-10	0.84484
75836904	chr5:75836904:C:A	1.84811e-22	-9.12748e-10	-0.993125	7.34883e-06	-9.12748e-10	-0.911386	5.89981e-05	-9.12748e-10	-0.937999
75837080	chr5:75837080:T:G	2.32827e-22	-9.12748e-10	-0.762164	6.8024e-06	-9.12748e-10	-0.988652	5.71017e-05	-9.12748e-10	-0.97067
75837188	chr5:75837188:C:T	4.39306e-22	1.15275	-1.28001	6.5615e-07	-2.10969	-1.2176	6.00478e-06	-2.00026	-1.22269
75837274	chr5:75837274:A:T	3.23927e-22	0.868391	-1.30033	6.23432e-07	-2.18696	-1.19148	5.4219e-06	-2.10242	-1.22264
75837528	chr5:75837528:T:C	1.42394e-22	-9.12748e-10	-1.25386	5.6232e-06	-9.12748e-10	-1.17903	4.89935e-05	-9.12748e-10	-1.12382
75837555	chr5:75837555:C:T	1.34434e-22	-9.12748e-10	-1.31139	5.20343e-06	-9.12748e-10	-1.25661	4.47963e-05	-9.12748e-10	-1.21338
75837775	chr5:75837775:G:A	2.43578e-22	0.581367	-1.29839	5.64123e-07	-2.23457	-1.24385	4.85271e-06	-2.16536	-1.2706
75838061	chr5:75838061:G:A	2.08241e-22	0.427853	-1.30162	5.48488e-07	-2.25856	-1.24795	4.67533e-06	-2.19905	-1.27416
75838868	chr5:75838868:A:T	1.44289e-23	-2.27598	-1.26724	6.53691e-07	-2.07544	-1.25561	4.79335e-06	-2.2281	-1.22018
75839093	chr5:75839093:T:C	1.42933e-22	-9.12748e-10	-1.25008	5.65869e-06	-9.12748e-10	-1.17273	4.94519e-05	-9.12748e-10	-1.1145
75839097	chr5:75839097:A:G	1.42942e-22	-9.12748e-10	-1.25002	5.25944e-06	-9.12748e-10	-1.2459	4.28795e-05	-9.12748e-10	-1.25711
75839331	chr5:75839331:G:A	3.07335e-22	0.628699	-1.11322	7.06607e-07	-2.22534	-1.02786	5.98972e-06	-2.15331	-1.07215
75839417	chr5:75839417:T:C	1.87902e-21	-9.12748e-10	1.32604	5.49132e-05	-9.12748e-10	1.09983	0.000683994	-9.12748e-10	1.51245
75839554	chr5:75839554:G:A	1.45205e-22	-9.12748e-10	-1.23431	5.07731e-06	-9.12748e-10	-1.28115	4.22976e-05	-9.12748e-10	-1.27077
75839722	chr5:75839722:C:CT	1.32189e-20	3.11027	0.166672	4.00792e-06	-2.05357	0.53591	5.08962e-05	-1.82262	0.736907
75839972	chr5:75839972:A:T	5.71425e-22	1.38133	-1.24565	7.49539e-07	-2.07998	-1.11425	6.85886e-06	-1.95507	-1.1349
75839977	chr5:75839977:A:T	6.59708e-22	1.54608	-1.26675	5.5559e-07	-2.29794	-1.19571	5.51112e-06	-2.20068	-1.10805
75839982	chr5:75839982:T:A	6.2408e-23	-2.07877	-6.68458e-10	6.86076e-06	-0.980109	-6.68458e-10	4.65101e-05	-1.17583	-6.68458e-10
75840250	chr5:75840250:T:C	5.84784e-22	1.27434	-1.11556	8.6424e-07	-2.10076	-0.951076	7.97498e-06	-1.97911	-0.960084
75840272	chr5:75840272:G:C	1.27921e-22	-9.12748e-10	-1.36105	4.83673e-06	-9.12748e-10	-1.32969	3.96887e-05	-9.12748e-10	-1.33444
75840368	chr5:75840368:A:G	1.32569e-22	-9.12748e-10	-1.32536	4.70081e-06	-9.12748e-10	-1.35819	3.86354e-05	-9.12748e-10	-1.36134
75840426	chr5:75840426:A:G	1.21468e-20	3.14352	0.0488397	3.53597e-06	-2.0475	0.404561	4.46819e-05	-1.81455	0.598616
75840443	chr5:75840443:C:T	1.34593e-22	-9.12748e-10	-1.31021	4.80488e-06	-9.12748e-10	-1.3363	3.98697e-05	-9.12748e-10	-1.32989
75840611	chr5:75840611:C:G	1.27313e-23	-2.31854	-1.34985	8.45266e-07	-1.74206	-1.33197	5.53332e-06	-1.99074	-1.31398
75840680	chr5:75840680:T:G	1.22813e-20	3.17361	0.0297649	3.48663e-06	-2.04021	0.383212	4.41141e-05	-1.80485	0.576123
75840799	chr5:75840799:C:T	7.48053e-22	1.71771	-1.3127	5.14249e-07	-2.31307	-1.25791	4.60787e-06	-2.27984	-1.2079
75840805	chr5:75840805:C:T	2.12016e-22	-9.12748e-10	-0.8558	9.56146e-06	-9.12748e-10	-0.648187	8.00793e-05	-9.12748e-10	-0.632487
75840808	chr5:75840808:C:T	1.53834e-22	-9.12748e-10	-1.17658	5.47882e-06	-9.12748e-10	-1.20504	4.66211e-05	-9.12748e-10	-1.17345
75841117	chr5:75841117:T:C	2.62384e-22	0.521536	-1.16419	6.53776e-07	-2.24448	-1.08643	5.52239e-06	-2.1795	-1.1272
75841639	chr5:75841639:T:C	1.95423e-22	-9.12748e-10	-0.937296	5.96926e-06	-9.12748e-10	-1.1193	4.95754e-05	-9.12748e-10	-1.11201
75841716	chr5:75841716:C:T	1.56203e-21	-9.12748e-10	1.14128	4.60191e-05	-9.12748e-10	0.923128	0.000564806	-9.12748e-10	1.32098
75841717	chr5:75841717:G:A	2.3376e-22	-9.12748e-10	-0.758165	1.0669e-05	-9.12748e-10	-0.538588	8.94127e-05	-9.12748e-10	-0.522242
75841848	chr5:75841848:T:C	1.4463e-23	-2.28766	-1.2532	6.93408e-07	-2.03119	-1.24088	5.01071e-06	-2.20046	-1.20346
75841858	chr5:75841858:T:A	1.96333e-22	-9.12748e-10	-0.932647	5.99033e-06	-9.12748e-10	-1.11578	4.9753e-05	-9.12748e-10	-1.10843
75841992	chr5:75841992:G:T	1.27868e-22	-9.12748e-10	-1.36146	4.74136e-06	-9.12748e-10	-1.3496	3.99063e-05	-9.12748e-10	-1.32897
75842168	chr5:75842168:A:G	1.39993e-22	-9.12748e-10	-1.27087	5.50372e-06	-9.12748e-10	-1.2005	4.78939e-05	-9.12748e-10	-1.14652
75842412	chr5:75842412:A:G	1.49615e-22	-9.12748e-10	-1.20439	5.99442e-06	-9.12748e-10	-1.1151	5.27636e-05	-9.12748e-10	-1.04968
75842661	chr5:75842661:A:G	5.7179e-22	1.04608	-0.90977	1.04968e-06	-2.15247	-0.70497	9.72502e-06	-2.04456	-0.696248
75842792	chr5:75842792:T:C	1.60634e-21	-9.12748e-10	1.16925	4.728e-05	-9.12748e-10	0.95016	0.000581586	-9.12748e-10	1.35025
75843182	chr5:75843182:C:T	2.88352e-22	-9.12748e-10	-0.54828	1.66485e-05	-9.12748e-10	-0.0936082	0.00015627	-9.12748e-10	0.0360783
75843213	chr5:75843213:C:G	1.60268e-21	-9.12748e-10	1.16697	4.71811e-05	-9.12748e-10	0.948065	0.000580245	-9.12748e-10	1.34795
75843410	chr5:75843410:C:T	2.84358e-22	0.570487	-1.13271	6.84301e-07	-2.23627	-1.04902	5.78025e-06	-2.16829	-1.09276
75843432	chr5:75843432:G:A	1.39989e-22	-9.12748e-10	-1.2709	5.50484e-06	-9.12748e-10	-1.2003	4.79279e-05	-9.12748e-10	-1.14581
75843549	chr5:75843549:A:T	5.91773e-22	1.10344	-0.932777	1.03187e-06	-2.14032	-0.734239	9.60201e-06	-2.02891	-0.72462
75843584	chr5:75843584:G:T	5.94566e-22	-9.12748e-10	0.175371	2.15081e-05	-9.12748e-10	0.162501	0.00018204	-9.12748e-10	0.188721
75843774	chr5:75843774:G:A	1.44997e-22	-9.12748e-10	-1.23575	5.07157e-06	-9.12748e-10	-1.28228	4.22458e-05	-9.12748e-10	-1.272
75843874	chr5:75843874:C:T	9.0135e-21	-9.12748e-10	2.89402	0.000415584	-9.12748e-10	3.12376	0.00356902	-9.12748e-10	3.16454
75844021	chr5:75844021:A:G	2.94122e-22	-9.12748e-10	-0.528467	1.70631e-05	-9.12748e-10	-0.0690088	0.000160363	-9.12748e-10	0.0619351
75844174	chr5:75844174:G:A	8.59909e-21	2.78557	0.0613808	3.34464e-06	-2.12866	0.430086	4.09072e-05	-1.92883	0.624632
75844302	chr5:75844302:C:T	2.86646e-22	0.567445	-1.12166	6.92629e-07	-2.23659	-1.0366	5.84106e-06	-2.16867	-1.08192
75844306	chr5:75844306:C:T	2.84776e-22	-9.12748e-10	-0.560759	1.63895e-05	-9.12748e-10	-0.109286	0.000153724	-9.12748e-10	0.0196549
75844700	chr5:75844700:C:T	1.28837e-23	-2.31489	-1.34161	7.59129e-07	-1.86457	-1.31694	5.14856e-06	-2.08152	-1.29526
75844905	chr5:75844905:A:G	1.08115e-21	1.32328	-0.549959	1.46686e-06	-2.25689	-0.265909	1.51423e-05	-2.13231	-0.1657
75844910	chr5:75844910:C:T	2.35923e-22	-9.12748e-10	-0.748954	1.10916e-05	-9.12748e-10	-0.499739	9.65677e-05	-9.12748e-10	-0.44526
75845320	chr5:75845320:A:G	1.7859e-22	-9.12748e-10	-1.02737	5.70149e-06	-9.12748e-10	-1.1652	4.73253e-05	-9.12748e-10	-1.15846
75845364	chr5:75845364:A:T	2.35746e-22	-9.12748e-10	-0.749704	1.10817e-05	-9.12748e-10	-0.500628	9.64785e-05	-9.12748e-10	-0.446184
75845596	chr5:75845596:T:A	3.4523e-22	0.694574	-1.06282	7.59192e-07	-2.21249	-0.968939	6.42581e-06	-2.13698	-1.01821
75845862	chr5:75845862:A:G	1.28347e-22	-9.12748e-10	-1.35772	4.98402e-06	-9.12748e-10	-1.29969	4.23395e-05	-9.12748e-10	-1.26978
75846019	chr5:75846019:T:G	1.8967e-22	-9.12748e-10	-0.967174	7.55959e-06	-9.12748e-10	-0.883111	6.2707e-05	-9.12748e-10	-0.877031
75846148	chr5:75846148:G:A	1.48915e-22	-9.12748e-10	-1.20909	5.76295e-06	-9.12748e-10	-1.15448	4.64453e-05	-9.12748e-10	-1.17723
75846367	chr5:75846367:A:G	4.96981e-23	-2.3065	-6.68458e-10	2.35979e-06	-2.04735	-6.68458e-10	1.85052e-05	-2.09745	-6.68458e-10
75846778	chr5:75846778:C:T	1.96728e-22	0.400678	-1.33132	1.41699e-06	-1.25294	-1.30445	1.15036e-05	-1.26161	-1.31123
75846962	chr5:75846962:T:C	8.96511e-23	-1.71654	-6.68458e-10	7.74887e-06	-0.858381	-6.68458e-10	7.12233e-05	-0.749685	-6.68458e-10
75847164	chr5:75847164:C:T	2.86062e-22	-9.12748e-10	-0.556253	1.64243e-05	-9.12748e-10	-0.107165	0.000154495	-9.12748e-10	0.0246551
75847183	chr5:75847183:C:A	1.33873e-22	-9.12748e-10	-1.31557	4.78726e-06	-9.12748e-10	-1.33997	3.97595e-05	-9.12748e-10	-1.33266
75847527	chr5:75847527:C:T	1.46582e-22	-9.12748e-10	-1.22487	5.83834e-06	-9.12748e-10	-1.14148	5.12679e-05	-9.12748e-10	-1.07844
75847799	chr5:75847799:A:C	4.4085e-20	5.70843	-1.22701	9.20924e-07	-1.85208	-1.13623	9.26121e-06	-1.62566	-1.16401
75847888	chr5:75847888:A:G	1.11474e-22	-0.223643	-1.27503	1.06168e-06	-1.59394	-1.25213	8.47978e-06	-1.65519	-1.22263
75848031	chr5:75848031:T:C	1.02394e-21	0.120834	0.598118	9.71775e-06	-1.4648	0.832826	7.57692e-05	-1.49531	0.8075
75848389	chr5:75848389:A:C	1.27861e-22	-9.12748e-10	-1.36152	4.74181e-06	-9.12748e-10	-1.34951	3.99122e-05	-9.12748e-10	-1.32882
75848456	chr5:75848456:G:A	2.12653e-22	-9.12748e-10	-0.852801	7.38399e-06	-9.12748e-10	-0.906614	6.15177e-05	-9.12748e-10	-0.896179
75848688	chr5:75848688:T:C	1.3852e-22	-9.12748e-10	-1.28144	5.42174e-06	-9.12748e-10	-1.21551	4.71358e-05	-9.12748e-10	-1.16247
75848700	chr5:75848700:G:T	1.26028e-22	-0.298219	-1.07774	1.24022e-06	-1.61444	-1.0762	1.00601e-05	-1.68572	-1.02121
75848744	chr5:75848744:G:A	1.76195e-22	-9.12748e-10	-1.04087	5.6417e-06	-9.12748e-10	-1.17574	4.68439e-05	-9.12748e-10	-1.16868
75849285	chr5:75849285:A:C	1.12177e-22	-0.217551	-1.27483	1.06684e-06	-1.5897	-1.25152	8.51941e-06	-1.65122	-1.22193
75849299	chr5:75849299:G:A	1.36509e-22	-9.12748e-10	-1.29607	5.31756e-06	-9.12748e-10	-1.23491	4.60666e-05	-9.12748e-10	-1.18542
75849692	chr5:75849692:A:G	3.05123e-22	-9.12748e-10	-0.491748	1.30392e-05	-9.12748e-10	-0.337968	0.00010908	-9.12748e-10	-0.323422
75849766	chr5:75849766:G:T	3.05566e-22	-9.12748e-10	-0.490294	1.78868e-05	-9.12748e-10	-0.0218645	0.000168332	-9.12748e-10	0.110435
75850164	chr5:75850164:A:C	1.27816e-22	-9.12748e-10	-1.36187	4.80346e-06	-9.12748e-10	-1.33659	3.96325e-05	-9.12748e-10	-1.33585
75850222	chr5:75850222:C:A	1.74009e-22	-9.12748e-10	-1.05335	6.153e-06	-9.12748e-10	-1.08899	5.09218e-05	-9.12748e-10	-1.08521
75850274	chr5:75850274:G:A	2.96755e-22	-9.12748e-10	-0.519553	1.06657e-05	-9.12748e-10	-0.538895	8.95885e-05	-9.12748e-10	-0.520277
75850303	chr5:75850303:C:T	2.74416e-22	-9.12748e-10	-0.597814	1.55689e-05	-9.12748e-10	-0.160654	0.000144416	-9.12748e-10	-0.0428075
75850353	chr5:75850353:T:G	4.31389e-22	-9.12748e-10	-0.145451	1.47045e-05	-9.12748e-10	-0.217774	0.000123397	-9.12748e-10	-0.200096
75850557	chr5:75850557:G:A	2.57658e-22	-9.12748e-10	-0.660828	1.0718e-05	-9.12748e-10	-0.534002	0.000107664	-9.12748e-10	-0.33649
75850790	chr5:75850790:T:C	6.00872e-22	-9.12748e-10	0.185921	1.96138e-05	-9.12748e-10	0.0703068	0.000164989	-9.12748e-10	0.0903725
75850805	chr5:75850805:A:G	1.57187e-22	-9.12748e-10	-1.15502	6.11389e-06	-9.12748e-10	-1.09536	5.13037e-05	-9.12748e-10	-1.07774
75850910	chr5:75850910:C:T	2.82629e-22	-9.12748e-10	-0.568324	9.31907e-06	-9.12748e-10	-0.673865	7.55427e-05	-9.12748e-10	-0.690807
75850916	chr5:75850916:T:C	3.49943e-23	-1.30523	-1.35204	4.8233e-07	-2.28976	-1.34529	4.31112e-06	-2.22617	-1.32814
75851168	chr5:75851168:A:G	1.60309e-22	-9.12748e-10	-1.13535	5.66136e-06	-9.12748e-10	-1.17226	4.75997e-05	-9.12748e-10	-1.15268
75851338	chr5:75851338:TAC:T	1.35108e-22	-9.12748e-10	-1.30639	5.32941e-06	-9.12748e-10	-1.23269	4.36333e-05	-9.12748e-10	-1.23968
75851421	chr5:75851421:G:A	1.44083e-22	-9.12748e-10	-1.24207	5.26457e-06	-9.12748e-10	-1.24493	4.39906e-05	-9.12748e-10	-1.23153
75851485	chr5:75851485:A:G	5.10346e-21	-9.12748e-10	2.32521	0.00019206	-9.12748e-10	2.35188	0.00340955	-9.12748e-10	3.11883
75851591	chr5:75851591:TC:T	1.8026e-22	-9.12748e-10	-1.01806	6.8306e-06	-9.12748e-10	-0.984516	5.79192e-05	-9.12748e-10	-0.956455
75851663	chr5:75851663:C:T	1.34185e-22	-9.12748e-10	-1.31324	4.80201e-06	-9.12748e-10	-1.33689	3.94669e-05	-9.12748e-10	-1.34004
75851775	chr5:75851775:C:T	1.51786e-22	-9.12748e-10	-1.18999	5.13131e-06	-9.12748e-10	-1.27057	4.27994e-05	-9.12748e-10	-1.25898
75852030	chr5:75852030:G:C	5.02719e-23	-0.932654	-1.36236	5.94157e-07	-2.0742	-1.35234	4.39268e-06	-2.172	-1.36356
75852155	chr5:75852155:G:A	3.6748e-20	-9.12748e-10	4.29938	0.00159004	-9.12748e-10	4.46559	0.0350502	-9.12748e-10	5.44903
75852256	chr5:75852256:A:G	1.52606e-22	-9.12748e-10	-1.1846	6.35778e-06	-9.12748e-10	-1.05625	5.2436e-05	-9.12748e-10	-1.05591
75852284	chr5:75852284:G:A	3.59392e-22	-0.328048	-6.68458e-10	1.08344e-05	-0.523206	-6.68458e-10	9.39157e-05	-0.473106	-6.68458e-10
75852288	chr5:75852288:A:G	1.45751e-22	-9.12748e-10	-1.23056	5.41275e-06	-9.12748e-10	-1.21717	4.52464e-05	-9.12748e-10	-1.20338
75852437	chr5:75852437:G:A	1.30451e-22	-9.12748e-10	-1.34147	5.05275e-06	-9.12748e-10	-1.286	4.19349e-05	-9.12748e-10	-1.27939
75852661	chr5:75852661:T:TA	3.65167e-22	-9.12748e-10	-0.312107	1.22114e-05	-9.12748e-10	-0.403554	9.92908e-05	-9.12748e-10	-0.417451
75852697	chr5:75852697:G:A	5.65287e-23	-1.23977	-0.937942	8.21198e-07	-2.31905	-0.783873	7.00297e-06	-2.31403	-0.755135
75852781	chr5:75852781:A:G	1.55279e-23	-2.30132	-1.1685	5.89196e-07	-2.27842	-1.1565	4.5235e-06	-2.31635	-1.18987
75853024	chr5:75853024:A:G	1.75042e-22	-9.12748e-10	-1.04743	5.68101e-06	-9.12748e-10	-1.1688	4.6701e-05	-9.12748e-10	-1.17174
75853035	chr5:75853035:A:C	5.65022e-22	-9.12748e-10	0.124403	2.3671e-05	-9.12748e-10	0.258322	0.000270739	-9.12748e-10	0.585652
75853155	chr5:75853155:A:G	1.32261e-23	-2.31872	-1.31154	5.47429e-07	-2.17892	-1.32953	4.21373e-06	-2.2614	-1.31575
75853196	chr5:75853196:G:A	1.58697e-22	-9.12748e-10	-1.14546	5.47798e-06	-9.12748e-10	-1.20519	4.58124e-05	-9.12748e-10	-1.19095
75853835	chr5:75853835:T:C	1.82783e-22	-9.12748e-10	-1.00416	6.1032e-06	-9.12748e-10	-1.09711	5.16931e-05	-9.12748e-10	-1.07018
75853853	chr5:75853853:T:A	3.67696e-22	-9.12748e-10	-0.305204	1.2441e-05	-9.12748e-10	-0.384929	0.0001032	-9.12748e-10	-0.378833
75853901	chr5:75853901:C:T	5.8941e-22	-9.12748e-10	0.166662	2.12034e-05	-9.12748e-10	0.148235	0.000200233	-9.12748e-10	0.283977
75853902	chr5:75853902:T:C	1.32348e-23	-2.31753	-1.31208	5.51683e-07	-2.17012	-1.33059	4.23732e-06	-2.25543	-1.31614
75853982	chr5:75853982:T:C	1.39824e-22	-9.12748e-10	-1.27208	4.90609e-06	-9.12748e-10	-1.31545	4.03012e-05	-9.12748e-10	-1.31912
75854200	chr5:75854200:A:G	4.77699e-23	-1.86283	-0.483232	1.51846e-06	-2.11088	-0.377351	1.26309e-05	-2.20464	-0.274715
75854471	chr5:75854471:A:T	1.66003e-22	-9.12748e-10	-1.10046	5.12201e-06	-9.12748e-10	-1.27238	4.23237e-05	-9.12748e-10	-1.27016
75854740	chr5:75854740:C:A	4.25754e-23	-1.71943	-0.74175	1.21044e-06	-1.86329	-0.851651	9.65618e-06	-1.91178	-0.836128
75854755	chr5:75854755:C:T	1.57469e-23	-2.09969	-1.35612	4.70877e-07	-2.29855	-1.36053	3.82545e-06	-2.31852	-1.35531
75855116	chr5:75855116:A:T	1.38853e-22	-9.12748e-10	-1.27905	4.92041e-06	-9.12748e-10	-1.31254	4.06172e-05	-9.12748e-10	-1.31131
75855257	chr5:75855257:A:AT	1.13253e-21	-9.12748e-10	0.819751	2.78475e-05	-9.12748e-10	0.420815	0.000235432	-9.12748e-10	0.44592
75855389	chr5:75855389:T:C	5.44779e-22	-9.12748e-10	0.08792	1.96083e-05	-9.12748e-10	0.070027	0.000184453	-9.12748e-10	0.201888
75855953	chr5:75855953:C:T	2.88462e-22	-0.547896	-6.68458e-10	2.31072e-06	-2.06837	-6.68458e-10	1.97238e-05	-2.03368	-6.68458e-10
75855990	chr5:75855990:A:G	1.16929e-21	-9.12748e-10	0.851687	4.42608e-05	-9.12748e-10	0.884172	0.000678147	-9.12748e-10	1.50386
75856402	chr5:75856402:A:G	1.82173e-22	-9.12748e-10	-1.00751	6.06931e-06	-9.12748e-10	-1.10268	5.14155e-05	-9.12748e-10	-1.07556
75856464	chr5:75856464:G:C	7.04019e-23	-0.690089	-1.26815	6.45214e-07	-2.02712	-1.31698	5.15606e-06	-2.12825	-1.24708
75856680	chr5:75856680:A:G	5.37787e-22	-9.12748e-10	0.0750009	1.92801e-05	-9.12748e-10	0.0531437	0.000181514	-9.12748e-10	0.18583
75856808	chr5:75856808:C:T	5.81516e-23	-2.14941	-6.68458e-10	1.92e-06	-2.2536	-6.68458e-10	1.53695e-05	-2.28312	-6.68458e-10
75856921	chr5:75856921:T:C	1.73967e-23	-2.2545	-1.10168	9.32054e-07	-1.92528	-1.05101	7.03447e-06	-2.05177	-1.01291
75857116	chr5:75857116:C:A	1.4295e-21	-9.12748e-10	1.05262	4.42164e-05	-9.12748e-10	0.883167	0.000617027	-9.12748e-10	1.40941
75857143	chr5:75857143:G:C	1.88921e-22	-9.12748e-10	-0.971131	6.26483e-06	-9.12748e-10	-1.07098	5.31792e-05	-9.12748e-10	-1.04184
75857294	chr5:75857294:G:A	1.43332e-22	-9.12748e-10	-1.2473	5.4983e-06	-9.12748e-10	-1.20149	4.55452e-05	-9.12748e-10	-1.1968
75857483	chr5:75857483:C:G	1.41589e-22	-9.12748e-10	-1.25953	4.99792e-06	-9.12748e-10	-1.29691	4.12554e-05	-9.12748e-10	-1.29572
75857492	chr5:75857492:T:G	1.42297e-22	-9.12748e-10	-1.25455	5.28185e-06	-9.12748e-10	-1.24165	4.40641e-05	-9.12748e-10	-1.22986
75857562	chr5:75857562:C:T	4.6716e-22	-9.12748e-10	-0.0657884	1.59946e-05	-9.12748e-10	-0.133676	0.000131227	-9.12748e-10	-0.138578
75857673	chr5:75857673:C:T	1.42577e-22	-9.12748e-10	-1.25258	5.0266e-06	-9.12748e-10	-1.29118	4.14872e-05	-9.12748e-10	-1.29012
75857803	chr5:75857803:A:G	1.3697e-21	-9.12748e-10	1.00989	5.22325e-05	-9.12748e-10	1.04978	0.00081873	-9.12748e-10	1.69225
75857882	chr5:75857882:G:T	1.66003e-22	-9.12748e-10	-1.10046	5.12201e-06	-9.12748e-10	-1.27238	4.23237e-05	-9.12748e-10	-1.27016
75857977	chr5:75857977:A:T	1.44516e-22	-9.12748e-10	-1.23907	5.0816e-06	-9.12748e-10	-1.2803	4.19519e-05	-9.12748e-10	-1.27898
75858105	chr5:75858105:TTGTC:T	2.0248e-22	-9.12748e-10	-0.901818	7.02207e-06	-9.12748e-10	-0.95687	5.7506e-05	-9.12748e-10	-0.963615
75858113	chr5:75858113:T:C	1.617e-23	-2.07162	-1.35768	4.67922e-07	-2.30604	-1.35934	3.82906e-06	-2.31939	-1.3535
75858305	chr5:75858305:A:G	4.9456e-22	-0.00879285	-6.68458e-10	3.44485e-06	-1.66905	-6.68458e-10	2.97755e-05	-1.62182	-6.68458e-10
75858389	chr5:75858389:A:T	3.37416e-22	-9.12748e-10	-0.391144	1.60633e-05	-9.12748e-10	-0.129389	0.000166274	-9.12748e-10	0.0981357
75858574	chr5:75858574:T:G	1.66754e-22	-9.12748e-10	-1.09594	5.13749e-06	-9.12748e-10	-1.26936	4.24585e-05	-9.12748e-10	-1.26698
75858692	chr5:75858692:A:T	3.201e-22	0.426668	-0.870495	1.29875e-06	-1.93872	-0.70581	1.12285e-05	-1.91246	-0.68459
75858731	chr5:75858731:C:T	1.29959e-23	-2.31399	-1.33383	5.56952e-07	-2.14402	-1.34718	4.22182e-06	-2.238	-1.33724
75858915	chr5:75858915:T:A	1.2765e-21	-9.12748e-10	0.939413	4.8646e-05	-9.12748e-10	0.978642	0.000755692	-9.12748e-10	1.61213
75859314	chr5:75859314:G:A	1.57299e-23	-2.09899	-1.35791	4.7157e-07	-2.29846	-1.35916	3.83353e-06	-2.3185	-1.35322
75859454	chr5:75859454:T:G	1.81276e-22	-9.12748e-10	-1.01244	6.04981e-06	-9.12748e-10	-1.1059	5.12857e-05	-9.12748e-10	-1.07809
75859600	chr5:75859600:C:T	3.02568e-22	0.517979	-1.01813	1.12676e-06	-1.90899	-0.877586	9.72993e-06	-1.88354	-0.856753
75859722	chr5:75859722:C:T	1.28988e-23	-2.31857	-1.33676	5.36312e-07	-2.17961	-1.34935	4.11205e-06	-2.26159	-1.33999
75859779	chr5:75859779:A:G	1.60079e-21	-9.12748e-10	1.16579	4.9401e-05	-9.12748e-10	0.994042	0.000695794	-9.12748e-10	1.52955
75859787	chr5:75859787:A:G	1.57447e-23	-2.09794	-1.35801	4.71468e-07	-2.29877	-1.35907	3.83378e-06	-2.31857	-1.35309
75859988	chr5:75859988:G:A	1.66583e-22	-9.12748e-10	-1.09696	6.15608e-06	-9.12748e-10	-1.08849	5.17973e-05	-9.12748e-10	-1.06817
75859997	chr5:75859997:G:T	1.28439e-22	-9.12748e-10	-1.35701	4.71463e-06	-9.12748e-10	-1.35526	3.87527e-05	-9.12748e-10	-1.3583
75860177	chr5:75860177:A:T	1.6647e-22	-9.12748e-10	-1.09765	5.13068e-06	-9.12748e-10	-1.27069	4.23959e-05	-9.12748e-10	-1.26845
75860268	chr5:75860268:G:A	1.45796e-22	-9.12748e-10	-1.23025	5.41818e-06	-9.12748e-10	-1.21617	4.52629e-05	-9.12748e-10	-1.20302
75860309	chr5:75860309:ACC:A	1.4844e-22	-9.12748e-10	-1.21228	5.73104e-06	-9.12748e-10	-1.16003	4.74124e-05	-9.12748e-10	-1.15662
75860310	chr5:75860310:C:T	7.93681e-21	3.53099	-0.764183	2.76936e-06	-1.1258	-0.761508	3.64214e-05	-0.79377	-0.626577
75860475	chr5:75860475:G:A	1.55157e-22	-1.16802	-6.68458e-10	2.14315e-06	-2.14365	-6.68458e-10	1.90399e-05	-2.06897	-6.68458e-10
75860544	chr5:75860544:G:A	1.56855e-22	-9.12748e-10	-1.15714	5.86093e-06	-9.12748e-10	-1.13762	4.85666e-05	-9.12748e-10	-1.13257
75860935	chr5:75860935:T:C	2.99826e-22	0.483017	-0.992276	1.14436e-06	-1.92343	-0.84765	9.8824e-06	-1.8983	-0.826452
75861213	chr5:75861213:T:C	1.49104e-22	-9.12748e-10	-1.20782	6.3155e-06	-9.12748e-10	-1.06292	5.20761e-05	-9.12748e-10	-1.0628
75861258	chr5:75861258:A:G	1.29684e-23	-2.31582	-1.33413	5.50899e-07	-2.15468	-1.34745	4.18735e-06	-2.2458	-1.33764
75861401	chr5:75861401:A:G	1.94169e-23	-2.0149	-1.23141	1.00073e-06	-1.63495	-1.27025	1.10835e-05	-1.42299	-1.18706
75861627	chr5:75861627:G:GAATACC	1.30982e-23	-2.27638	-1.3636	4.67503e-07	-2.31312	-1.35315	3.84271e-06	-2.31004	-1.35929
75861670	chr5:75861670:A:G	1.40934e-22	-9.12748e-10	-1.26417	4.98035e-06	-9.12748e-10	-1.30043	4.11238e-05	-9.12748e-10	-1.29892
75861762	chr5:75861762:C:T	1.40654e-22	-9.12748e-10	-1.26616	4.972e-06	-9.12748e-10	-1.30211	4.10508e-05	-9.12748e-10	-1.30069
75861950	chr5:75861950:G:A	3.1876e-22	0.519148	-0.96717	1.19674e-06	-1.90907	-0.817257	1.03376e-05	-1.88268	-0.797038
75862181	chr5:75862181:T:C	3.2971e-22	-9.12748e-10	-0.414246	1.56521e-05	-9.12748e-10	-0.155324	0.000161318	-9.12748e-10	0.0678709
75862296	chr5:75862296:G:T	1.39103e-22	-9.12748e-10	-1.27725	4.92801e-06	-9.12748e-10	-1.31099	4.0691e-05	-9.12748e-10	-1.3095
75862302	chr5:75862302:A:G	1.16764e-21	-9.12748e-10	0.85028	4.06032e-05	-9.12748e-10	0.79792	0.000343804	-9.12748e-10	0.824566
75862482	chr5:75862482:G:T	1.61402e-22	-9.12748e-10	-1.12857	5.02891e-06	-9.12748e-10	-1.29072	4.16023e-05	-9.12748e-10	-1.28735
75862603	chr5:75862603:G:A	1.47296e-22	-9.12748e-10	-1.22002	6.09023e-06	-9.12748e-10	-1.09924	5.03978e-05	-9.12748e-10	-1.09556
75862669	chr5:75862669:G:A	1.27593e-22	-9.12748e-10	-1.36362	4.67372e-06	-9.12748e-10	-1.36397	3.85689e-05	-9.12748e-10	-1.36306
75862912	chr5:75862912:C:G	1.54236e-22	0.189916	-1.36389	6.61973e-07	-1.95431	-1.36415	5.39718e-06	-1.97426	-1.35537
75862945	chr5:75862945:G:A	1.57291e-22	-9.12748e-10	-1.15436	5.50554e-06	-9.12748e-10	-1.20017	4.59881e-05	-9.12748e-10	-1.18712
75863061	chr5:75863061:T:C	8.08391e-23	-0.457486	-1.36251	6.64629e-07	-1.95047	-1.36398	5.22072e-06	-2.0114	-1.35147
75863122	chr5:75863122:T:C	1.56155e-22	-9.12748e-10	-1.16161	6.58904e-06	-9.12748e-10	-1.02052	5.45229e-05	-9.12748e-10	-1.01688
75863222	chr5:75863222:A:G	1.36912e-22	-0.146677	-1.14645	7.04377e-07	-2.07939	-1.17698	5.44079e-06	-2.08173	-1.23985
75863449	chr5:75863449:A:C	5.40511e-21	-9.12748e-10	2.38264	0.000216886	-9.12748e-10	2.47344	0.00406639	-9.12748e-10	3.29501
75863593	chr5:75863593:A:G	8.12721e-23	-1.81466	-6.68458e-10	2.43522e-06	-2.01589	-6.68458e-10	2.07175e-05	-1.98453	-6.68458e-10
75863677	chr5:75863677:C:G	5.48332e-21	-9.12748e-10	2.39701	0.000220056	-9.12748e-10	2.48796	0.00413231	-9.12748e-10	3.31109
75863741	chr5:75863741:G:A	1.19642e-22	-0.174477	-1.25348	7.34864e-07	-2.05111	-1.16288	5.36599e-06	-2.10438	-1.23104
75863950	chr5:75863950:G:A	1.48816e-22	-9.12748e-10	-1.20975	5.40388e-06	-9.12748e-10	-1.21881	4.45852e-05	-9.12748e-10	-1.2181
75864094	chr5:75864094:A:G	7.4783e-23	-0.540648	-1.35722	6.73934e-07	-1.95532	-1.34523	4.93343e-06	-2.056	-1.36347
75864191	chr5:75864191:C:T	1.45147e-22	-9.12748e-10	-1.23472	5.00339e-06	-9.12748e-10	-1.29581	4.16511e-05	-9.12748e-10	-1.28618
75864196	chr5:75864196:C:A	2.11935e-23	-1.81391	-1.34486	4.94956e-07	-2.25398	-1.35524	4.63152e-06	-2.13488	-1.34774
75864363	chr5:75864363:A:G	2.12218e-22	-9.12748e-10	-0.854846	9.51813e-06	-9.12748e-10	-0.65273	7.86584e-05	-9.12748e-10	-0.65039
75864396	chr5:75864396:C:T	1.56244e-22	-9.12748e-10	-1.16104	5.82003e-06	-9.12748e-10	-1.14462	4.83391e-05	-9.12748e-10	-1.13726
75864422	chr5:75864422:C:T	3.37317e-22	-9.12748e-10	-0.391439	1.60599e-05	-9.12748e-10	-0.129602	0.000166226	-9.12748e-10	0.0978421
75864641	chr5:75864641:C:T	7.83051e-23	-0.493454	-1.35839	6.72146e-07	-1.93926	-1.36394	4.9974e-06	-2.05229	-1.3543
75864759	chr5:75864759:T:A	1.34823e-23	-2.27236	-1.33872	5.23479e-07	-2.22999	-1.32319	4.09281e-06	-2.29335	-1.31293
75864877	chr5:75864877:T:G	1.52401e-22	-9.12748e-10	-1.18594	6.37799e-06	-9.12748e-10	-1.05307	5.2778e-05	-9.12748e-10	-1.04941
75864925	chr5:75864925:AGAC:A	1.076e-22	-0.171436	-1.3626	6.20487e-07	-2.04383	-1.33934	4.73085e-06	-2.10108	-1.36032
75865384	chr5:75865384:C:T	1.302e-22	-9.12748e-10	-1.34339	4.68769e-06	-9.12748e-10	-1.36099	3.86766e-05	-9.12748e-10	-1.36027
75865466	chr5:75865466:A:G	2.01224e-23	-1.88049	-1.33014	4.88734e-07	-2.27597	-1.34589	4.5141e-06	-2.17275	-1.33555
75865490	chr5:75865490:C:T	4.91766e-23	-2.31704	-6.68458e-10	1.81399e-06	-2.3104	-6.68458e-10	1.48244e-05	-2.31923	-6.68458e-10
75865550	chr5:75865550:G:A	2.19814e-20	5.11727	-1.33178	4.76899e-05	2.23017	-1.27138	0.000467996	2.42353	-1.29057
75865565	chr5:75865565:T:G	6.63388e-22	-9.12748e-10	0.284899	3.26012e-05	-9.12748e-10	0.578421	0.000364307	-9.12748e-10	0.882492
75865578	chr5:75865578:G:A	1.16862e-22	-0.0909612	-1.3605	6.28191e-07	-2.01017	-1.36067	4.85806e-06	-2.07192	-1.36294
75865602	chr5:75865602:G:A	1.3992e-22	-9.12748e-10	-1.27139	4.94995e-06	-9.12748e-10	-1.30655	4.08731e-05	-9.12748e-10	-1.30503
75865785	chr5:75865785:G:T	1.32316e-22	-9.12748e-10	-1.32727	4.86336e-06	-9.12748e-10	-1.3242	4.01423e-05	-9.12748e-10	-1.32307
75865946	chr5:75865946:C:A	3.29534e-22	0.534727	-0.94951	1.232e-06	-1.89749	-0.799796	1.06623e-05	-1.86991	-0.778876
75866024	chr5:75866024:A:C	1.29555e-22	-9.12748e-10	-1.34835	4.75774e-06	-9.12748e-10	-1.34616	3.92581e-05	-9.12748e-10	-1.34535
75866125	chr5:75866125:A:G	6.60196e-23	-0.658941	-1.36357	6.33196e-07	-2.00595	-1.35695	4.7282e-06	-2.09843	-1.36353
75866275	chr5:75866275:AT:A	1.29852e-23	-2.29444	-1.35421	4.73918e-07	-2.2919	-1.36075	3.82154e-06	-2.31923	-1.35562
75866433	chr5:75866433:G:T	6.61274e-23	-0.657701	-1.36318	6.28747e-07	-2.00638	-1.36358	4.7569e-06	-2.09899	-1.35692
75866439	chr5:75866439:A:G	7.75856e-23	-0.527926	-1.33315	6.66066e-07	-1.95461	-1.35768	5.07848e-06	-2.06553	-1.32497
75866464	chr5:75866464:A:G	1.04077e-22	-0.720641	-0.846689	1.14318e-06	-2.02735	-0.744755	8.22084e-06	-2.11581	-0.793023
75866496	chr5:75866496:A:G	2.34699e-23	-1.7572	-1.29954	5.23261e-07	-2.24795	-1.30565	4.6987e-06	-2.15294	-1.31528
75866551	chr5:75866551:G:T	1.67975e-22	-9.12748e-10	-1.08864	5.15903e-06	-9.12748e-10	-1.26518	4.26523e-05	-9.12748e-10	-1.26242
75866761	chr5:75866761:TA:T	1.3532e-22	-9.12748e-10	-1.30482	4.6745e-06	-9.12748e-10	-1.36381	3.85378e-05	-9.12748e-10	-1.36386
75866764	chr5:75866764:G:A	1.88241e-22	-9.12748e-10	-0.97474	6.11019e-06	-9.12748e-10	-1.09597	5.14968e-05	-9.12748e-10	-1.07398
75866934	chr5:75866934:C:T	3.3832e-22	0.567432	-0.955902	1.2423e-06	-1.88275	-0.806209	1.07608e-05	-1.85496	-0.78463
75867041	chr5:75867041:C:T	1.31934e-21	-0.0714046	1.04383	6.31142e-06	-2.04284	0.979276	5.4883e-05	-2.04336	1.03306
75867137	chr5:75867137:C:T	6.89123e-23	-0.617355	-1.36227	6.4246e-07	-1.98438	-1.364	4.85315e-06	-2.08093	-1.35495
75867196	chr5:75867196:T:C	6.71711e-23	-0.643411	-1.36181	6.35709e-07	-1.9948	-1.36414	4.81636e-06	-2.08963	-1.35385
75867271	chr5:75867271:A:G	7.30539e-23	-0.562269	-1.35899	6.55821e-07	-1.96374	-1.36405	4.96927e-06	-2.06347	-1.34876
75867346	chr5:75867346:T:C	6.76206e-23	-0.635702	-1.36285	6.37107e-07	-1.993	-1.36374	4.81126e-06	-2.08827	-1.35628
75867869	chr5:75867869:T:C	5.83782e-23	-0.991876	-1.15364	6.79101e-07	-2.15346	-1.13945	4.95416e-06	-2.20302	-1.21225
75868091	chr5:75868091:A:G	4.87949e-21	-9.12748e-10	2.28033	0.000197822	-9.12748e-10	2.38144	0.0036731	-9.12748e-10	3.19329
75868154	chr5:75868154:T:C	1.4693e-22	-9.12748e-10	-1.2225	5.91829e-06	-9.12748e-10	-1.12788	4.96142e-05	-9.12748e-10	-1.11123
75868474	chr5:75868474:G:A	1.34931e-22	-9.12748e-10	-1.3077	4.77881e-06	-9.12748e-10	-1.34174	3.94709e-05	-9.12748e-10	-1.33994
75868695	chr5:75868695:A:G	4.68096e-22	-9.12748e-10	-0.0637884	1.73467e-05	-9.12748e-10	-0.0525273	0.000160978	-9.12748e-10	0.0657657
75868736	chr5:75868736:G:A	1.35076e-22	-9.12748e-10	-1.30662	4.79822e-06	-9.12748e-10	-1.33768	3.99453e-05	-9.12748e-10	-1.32799
75868819	chr5:75868819:C:A	4.36317e-23	-1.12655	-1.31013	5.51444e-07	-2.19751	-1.30363	4.19699e-06	-2.23993	-1.34121
75868846	chr5:75868846:T:C	1.36149e-22	-9.12748e-10	-1.29871	4.85366e-06	-9.12748e-10	-1.32619	4.00556e-05	-9.12748e-10	-1.32524
75868901	chr5:75868901:G:A	8.31493e-22	-9.12748e-10	0.510761	4.44682e-05	-9.12748e-10	0.888846	0.000355605	-9.12748e-10	0.858317
75869066	chr5:75869066:T:C	5.17802e-23	-0.908354	-1.3571	5.65784e-07	-2.11985	-1.35562	4.37013e-06	-2.17649	-1.36422
75869147	chr5:75869147:T:C	5.78002e-23	-0.798062	-1.35741	5.89879e-07	-2.07788	-1.35588	4.52875e-06	-2.14084	-1.36422
75869501	chr5:75869501:C:T	1.34818e-22	-9.12748e-10	-1.30854	4.81821e-06	-9.12748e-10	-1.33352	3.97593e-05	-9.12748e-10	-1.33266
75869623	chr5:75869623:C:T	8.22555e-23	-0.944427	-0.858204	7.15802e-07	-2.31105	-0.929229	5.57713e-06	-2.29353	-1.0033
75869732	chr5:75869732:A:G	3.46703e-22	-9.12748e-10	-0.363993	1.6649e-05	-9.12748e-10	-0.093578	0.000172951	-9.12748e-10	0.137503
75869758	chr5:75869758:C:T	3.01704e-22	-9.12748e-10	-0.503016	1.04548e-05	-9.12748e-10	-0.558869	8.6642e-05	-9.12748e-10	-0.553719
75869803	chr5:75869803:A:G	2.46939e-21	2.76617	-1.1669	1.16651e-05	0.76408	-1.2134	0.000130836	1.06735	-1.20891
75869822	chr5:75869822:G:A	6.58228e-22	1.17072	-0.893632	1.83713e-06	-1.5605	-0.737229	1.60971e-05	-1.52459	-0.712278
75869935	chr5:75869935:A:G	2.40769e-21	2.74494	-1.17097	1.14228e-05	0.746655	-1.21697	0.000128007	1.04921	-1.21263
75870016	chr5:75870016:A:G	2.55317e-21	2.78498	-1.15235	1.19681e-05	0.777319	-1.201	0.000134367	1.08151	-1.19644
75870483	chr5:75870483:T:A	2.21681e-20	5.05651	-1.26256	4.55657e-05	2.23339	-1.32016	0.000463546	2.42588	-1.30248
75870485	chr5:75870485:A:T	2.45996e-21	2.77933	-1.18389	1.16137e-05	0.778606	-1.23235	0.000130117	1.08038	-1.22744
75870486	chr5:75870486:A:T	1.31793e-22	-9.12748e-10	-1.33122	4.74447e-06	-9.12748e-10	-1.34895	3.91333e-05	-9.12748e-10	-1.34853
75870635	chr5:75870635:A:G	2.5257e-21	2.77744	-1.15563	1.18936e-05	0.773666	-1.20359	0.00013353	1.07802	-1.1992
75870645	chr5:75870645:A:G	1.85804e-22	-9.12748e-10	-0.987771	6.76442e-06	-9.12748e-10	-0.994251	5.6035e-05	-9.12748e-10	-0.989528
75870726	chr5:75870726:T:G	1.30565e-22	-9.12748e-10	-1.34059	4.79507e-06	-9.12748e-10	-1.33834	3.94714e-05	-9.12748e-10	-1.33993
75870812	chr5:75870812:G:A	3.35947e-20	5.46015	-1.25049	6.28596e-05	2.54758	-1.31261	0.000643693	2.74538	-1.29366
75870844	chr5:75870844:C:A	1.32675e-22	-9.12748e-10	-1.32456	4.73138e-06	-9.12748e-10	-1.35171	3.90662e-05	-9.12748e-10	-1.35025
75870913	chr5:75870913:C:T	3.10872e-21	2.99363	-1.16413	1.39688e-05	0.941547	-1.21065	0.000157778	1.2519	-1.20621
75871402	chr5:75871402:T:A	2.44936e-21	2.7571	-1.16598	1.15974e-05	0.756901	-1.21205	0.000130123	1.06047	-1.2075
75871451	chr5:75871451:T:C	2.62936e-21	2.80953	-1.1475	1.23138e-05	0.801335	-1.19654	0.000138433	1.10689	-1.19201
75871537	chr5:75871537:C:G	1.43445e-22	-9.12748e-10	-1.24651	5.96069e-06	-9.12748e-10	-1.12074	4.90951e-05	-9.12748e-10	-1.12174
75871869	chr5:75871869:T:A	1.50733e-22	-2.17293	0.975977	3.56332e-06	-2.23009	0.594858	3.87291e-05	-2.30099	0.942072
75871926	chr5:75871926:G:A	2.58533e-22	-9.12748e-10	-0.657439	8.66153e-06	-9.12748e-10	-0.747036	7.1869e-05	-9.12748e-10	-0.74066
75872100	chr5:75872100:T:G	6.10308e-22	-9.12748e-10	0.201503	1.99124e-05	-9.12748e-10	0.0854124	0.000159838	-9.12748e-10	0.058659
75872103	chr5:75872103:A:G	3.01028e-22	-9.12748e-10	-0.505257	1.14358e-05	-9.12748e-10	-0.469182	9.36748e-05	-9.12748e-10	-0.475674
75872108	chr5:75872108:G:A	6.59054e-21	3.48809	-0.907157	1.49135e-05	0.695319	-0.898982	0.000268963	1.31614	-0.737069
75872220	chr5:75872220:A:G	5.92684e-22	-9.12748e-10	0.1722	2.92787e-05	-9.12748e-10	0.470932	0.000322913	-9.12748e-10	0.76188
75872269	chr5:75872269:A:T	2.3511e-21	2.70924	-1.15906	1.13328e-05	0.728193	-1.20642	0.000126874	1.02982	-1.20213
75872454	chr5:75872454:T:C	1.50363e-22	-9.12748e-10	-1.19941	6.25246e-06	-9.12748e-10	-1.07295	5.16068e-05	-9.12748e-10	-1.07185
75872563	chr5:75872563:G:C	2.65965e-20	2.85459	1.12148	6.56763e-05	0.368308	0.910502	0.00129629	0.889432	1.26232
75872580	chr5:75872580:T:C	2.02601e-20	5.01287	-1.30893	4.3145e-05	2.20692	-1.34828	0.000435747	2.39851	-1.33695
75872672	chr5:75872672:AATG:A	3.43728e-22	-9.12748e-10	-0.372612	1.17194e-05	-9.12748e-10	-0.444681	9.7057e-05	-9.12748e-10	-0.440206
75873104	chr5:75873104:A:G	1.83783e-22	-9.12748e-10	-0.998705	6.15067e-06	-9.12748e-10	-1.08937	5.20436e-05	-9.12748e-10	-1.06342
75873248	chr5:75873248:G:A	3.01175e-21	2.98622	-1.1884	1.36223e-05	0.93754	-1.23176	0.000153878	1.2487	-1.22804
75873308	chr5:75873308:G:A	4.08973e-22	0.602786	-0.801598	1.50409e-06	-1.86582	-0.631921	1.30709e-05	-1.83656	-0.60856
75873391	chr5:75873391:CTAAT:C	2.77805e-22	0.403139	-0.98868	1.12161e-06	-1.94723	-0.843937	9.49039e-06	-1.92185	-0.843376
75873439	chr5:75873439:T:C	2.73968e-21	2.86005	-1.15692	1.26879e-05	0.83906	-1.20434	0.000142999	1.14758	-1.20025
75873500	chr5:75873500:T:A	2.16133e-20	2.65919	1.10941	8.93908e-05	0.74135	0.84574	0.00146954	1.11599	1.1612
75873614	chr5:75873614:T:C	4.48778e-22	-9.12748e-10	-0.105932	1.66267e-05	-9.12748e-10	-0.0949209	0.000154	-9.12748e-10	0.0214464
75873663	chr5:75873663:G:A	1.36164e-22	-9.12748e-10	-1.2986	4.85436e-06	-9.12748e-10	-1.32605	4.00564e-05	-9.12748e-10	-1.32522
75873672	chr5:75873672:C:T	2.44609e-20	5.18092	-1.28855	4.91879e-05	2.32629	-1.33657	0.000499141	2.51993	-1.32254
75873673	chr5:75873673:G:A	3.46703e-22	-9.12748e-10	-0.363993	1.6649e-05	-9.12748e-10	-0.093578	0.000172951	-9.12748e-10	0.137503
75873677	chr5:75873677:G:C	2.69264e-21	2.8236	-1.13779	1.26114e-05	0.816229	-1.18755	0.000141741	1.12147	-1.18297
75873709	chr5:75873709:T:C	5.99304e-23	-2.11928	-6.68458e-10	1.91272e-06	-2.2574	-6.68458e-10	1.62535e-05	-2.2272	-6.68458e-10
75874081	chr5:75874081:A:G	1.90678e-22	-9.12748e-10	-0.961875	5.59712e-06	-9.12748e-10	-1.18368	4.62215e-05	-9.12748e-10	-1.18206
75874379	chr5:75874379:A:G	1.45602e-23	-2.17004	-1.36413	4.91821e-07	-2.2708	-1.34476	3.9501e-06	-2.30795	-1.33381
75874514	chr5:75874514:C:G	1.90777e-22	-9.12748e-10	-0.961356	5.59892e-06	-9.12748e-10	-1.18335	4.62369e-05	-9.12748e-10	-1.18173
75874721	chr5:75874721:A:G	1.37007e-22	-9.12748e-10	-1.29243	4.87687e-06	-9.12748e-10	-1.32142	4.02474e-05	-9.12748e-10	-1.32046
75874931	chr5:75874931:T:C	5.27971e-21	-9.12748e-10	2.35917	0.000215371	-9.12748e-10	2.46644	0.00402923	-9.12748e-10	3.28583
75875003	chr5:75875003:T:C	4.12621e-21	3.27162	-1.15897	1.74649e-05	1.16058	-1.20631	0.000199377	1.48163	-1.20193
75875022	chr5:75875022:C:G	2.66126e-22	-9.12748e-10	-0.62849	9.15502e-06	-9.12748e-10	-0.691625	7.47796e-05	-9.12748e-10	-0.700959
75875249	chr5:75875249:C:A	1.90678e-22	-9.12748e-10	-0.961875	5.59712e-06	-9.12748e-10	-1.18368	4.62215e-05	-9.12748e-10	-1.18206
75875268	chr5:75875268:A:G	3.31292e-21	3.03119	-1.13806	1.47043e-05	0.970097	-1.18788	0.000166292	1.28146	-1.18322
75875378	chr5:75875378:G:A	3.04658e-20	2.91305	1.19885	0.000118563	0.939626	0.929888	0.00198325	1.32536	1.25163
75875412	chr5:75875412:C:T	3.33036e-22	0.567891	-0.972102	1.21972e-06	-1.87928	-0.828032	1.05794e-05	-1.8508	-0.805791
75875414	chr5:75875414:A:C	5.30299e-21	-9.12748e-10	2.36357	0.000216266	-9.12748e-10	2.47058	0.00404824	-9.12748e-10	3.29053
75875508	chr5:75875508:T:G	3.09427e-21	2.95904	-1.1342	1.39861e-05	0.916604	-1.18447	0.000157731	1.22514	-1.17976
75875708	chr5:75875708:G:A	2.06838e-22	-9.12748e-10	-0.880525	7.13307e-06	-9.12748e-10	-0.941185	5.84857e-05	-9.12748e-10	-0.946722
75876297	chr5:75876297:C:G	1.362e-22	-9.12748e-10	-1.29833	4.85399e-06	-9.12748e-10	-1.32613	4.04765e-05	-9.12748e-10	-1.31478
75876374	chr5:75876374:C:G	1.35871e-22	-9.12748e-10	-1.30075	4.84592e-06	-9.12748e-10	-1.32779	3.99889e-05	-9.12748e-10	-1.3269
75876412	chr5:75876412:C:A	3.05939e-22	-9.12748e-10	-0.489074	1.05064e-05	-9.12748e-10	-0.553947	8.69457e-05	-9.12748e-10	-0.550221
75876458	chr5:75876458:G:A	3.11354e-21	2.96133	-1.13027	1.41153e-05	0.922358	-1.18103	0.000159594	1.23327	-1.17614
75876508	chr5:75876508:T:C	2.28981e-20	5.15931	-1.33296	4.7567e-05	2.31832	-1.36211	0.000477975	2.51081	-1.35675
75876521	chr5:75876521:CAT:C	3.40288e-22	-9.12748e-10	-0.38267	1.63041e-05	-9.12748e-10	-0.114508	0.000168724	-9.12748e-10	0.112761
75876536	chr5:75876536:G:A	3.01356e-21	2.93077	-1.13235	1.38036e-05	0.901858	-1.18285	0.000155588	1.20995	-1.17824
75876621	chr5:75876621:G:A	2.86009e-21	2.89386	-1.14771	1.31816e-05	0.869251	-1.19636	0.000149064	1.18052	-1.19165
75876643	chr5:75876643:T:C	2.74832e-22	-9.12748e-10	-0.596303	9.43285e-06	-9.12748e-10	-0.661729	7.69833e-05	-9.12748e-10	-0.671916
75876976	chr5:75876976:A:G	1.58948e-22	-9.12748e-10	-1.14388	5.93915e-06	-9.12748e-10	-1.12436	4.92169e-05	-9.12748e-10	-1.11927
75877056	chr5:75877056:T:C	2.27312e-20	2.65925	1.15978	9.42238e-05	0.746308	0.893437	0.0015571	1.12196	1.21312
75877057	chr5:75877057:T:G	2.07237e-22	-9.12748e-10	-0.878599	7.14627e-06	-9.12748e-10	-0.939338	5.85927e-05	-9.12748e-10	-0.944893
75877270	chr5:75877270:A:T	9.90772e-21	3.79612	-0.807512	2.04876e-05	0.91018	-0.796287	0.000384027	1.55386	-0.61865
75877328	chr5:75877328:A:G	1.4692e-23	-2.16094	-1.36422	4.90569e-07	-2.27651	-1.34161	3.95626e-06	-2.31029	-1.32991
75877393	chr5:75877393:C:A	2.96454e-21	2.91555	-1.13353	1.35685e-05	0.885708	-1.18389	0.000152701	1.19198	-1.179
75877546	chr5:75877546:C:T	2.53039e-20	2.75197	1.17428	0.00010293	0.821033	0.907092	0.0017131	1.20142	1.22914
75877611	chr5:75877611:AAT:A	1.65053e-22	-9.12748e-10	-1.10619	5.72883e-06	-9.12748e-10	-1.16042	4.71252e-05	-9.12748e-10	-1.1627
75877621	chr5:75877621:A:G	8.61921e-21	3.6779	-0.828616	1.83911e-05	0.823625	-0.817687	0.000341134	1.46012	-0.643351
75877650	chr5:75877650:A:C	3.11717e-21	2.95457	-1.12235	1.41244e-05	0.915962	-1.17399	0.000159545	1.22586	-1.16904
75877795	chr5:75877795:G:T	4.89371e-21	-9.12748e-10	2.28324	0.000199264	-9.12748e-10	2.3887	0.00370032	-9.12748e-10	3.20067
75877862	chr5:75877862:T:G	1.0015e-20	3.82352	-0.824144	2.05773e-05	0.931474	-0.813215	0.000385316	1.57703	-0.638465
75878077	chr5:75878077:C:A	2.95257e-21	2.91953	-1.14155	1.35303e-05	0.889696	-1.19069	0.000152636	1.19854	-1.18599
75878110	chr5:75878110:A:G	1.39023e-21	-9.12748e-10	1.02476	4.30958e-05	-9.12748e-10	0.857497	0.000601552	-9.12748e-10	1.38401
75878213	chr5:75878213:A:G	1.27516e-22	-9.12748e-10	-1.36422	4.67257e-06	-9.12748e-10	-1.36422	3.85323e-05	-9.12748e-10	-1.36401
75878383	chr5:75878383:A:G	4.68582e-22	-9.12748e-10	-0.06275	1.73653e-05	-9.12748e-10	-0.051451	0.000161163	-9.12748e-10	0.0669105
75878497	chr5:75878497:G:T	1.83495e-22	-9.12748e-10	-1.00027	6.14061e-06	-9.12748e-10	-1.091	5.19611e-05	-9.12748e-10	-1.06501
75878565	chr5:75878565:C:T	3.03775e-21	2.94724	-1.14083	1.38243e-05	0.910854	-1.19036	0.000156105	1.22068	-1.18565
75878572	chr5:75878572:T:C	3.39766e-22	-9.12748e-10	-0.384204	1.1621e-05	-9.12748e-10	-0.45311	9.64958e-05	-9.12748e-10	-0.446005
75878635	chr5:75878635:C:T	1.32434e-22	-9.12748e-10	-1.32638	4.75625e-06	-9.12748e-10	-1.34647	3.9237e-05	-9.12748e-10	-1.34588
75878729	chr5:75878729:C:T	1.32743e-22	-9.12748e-10	-1.32405	4.74245e-06	-9.12748e-10	-1.34937	3.93088e-05	-9.12748e-10	-1.34406
75878754	chr5:75878754:T:G	7.22979e-21	-9.12748e-10	2.6735	0.000295775	-9.12748e-10	2.78367	0.00567074	-9.12748e-10	3.62757
75878772	chr5:75878772:C:T	4.47894e-22	-9.12748e-10	-0.107903	1.18068e-05	-9.12748e-10	-0.437252	9.79083e-05	-9.12748e-10	-0.431472
75878773	chr5:75878773:G:A	2.59102e-21	2.82062	-1.17328	1.20682e-05	0.80407	-1.21943	0.000136584	1.11613	-1.2147
75878782	chr5:75878782:T:C	1.33576e-23	-2.29881	-1.32157	4.80323e-07	-2.31673	-1.3225	3.9296e-06	-2.31786	-1.32911
75878868	chr5:75878868:T:A	1.78804e-22	-9.12748e-10	-1.02617	5.95704e-06	-9.12748e-10	-1.12135	4.86763e-05	-9.12748e-10	-1.13031
75878994	chr5:75878994:T:C	1.37597e-22	-9.12748e-10	-1.28813	5.03192e-06	-9.12748e-10	-1.29013	4.19351e-05	-9.12748e-10	-1.27938
75879003	chr5:75879003:G:A	3.30349e-21	3.07086	-1.18058	1.46269e-05	1.00271	-1.22578	0.000165937	1.31725	-1.22115
75879037	chr5:75879037:A:G	3.40623e-21	3.09441	-1.17351	1.49772e-05	1.02023	-1.21962	0.000170188	1.33632	-1.21493
75879050	chr5:75879050:T:G	1.37597e-22	-9.12748e-10	-1.28813	5.03192e-06	-9.12748e-10	-1.29013	4.19351e-05	-9.12748e-10	-1.27938
75879063	chr5:75879063:A:G	3.15964e-21	3.0239	-1.17815	1.41239e-05	0.96554	-1.2236	0.000160035	1.27883	-1.21894
75879074	chr5:75879074:C:T	3.44343e-21	3.08697	-1.15521	1.50929e-05	1.01211	-1.20382	0.000171237	1.32653	-1.19899
75879151	chr5:75879151:C:T	1.67565e-23	-2.15902	-1.23465	9.15085e-07	-1.72464	-1.27003	9.51442e-06	-1.56803	-1.19467
75879225	chr5:75879225:C:T	2.82022e-22	-9.12748e-10	-0.570476	9.72648e-06	-9.12748e-10	-0.631076	8.05213e-05	-9.12748e-10	-0.626983
75879231	chr5:75879231:C:T	1.27515e-22	-9.12748e-10	-1.36423	4.67254e-06	-9.12748e-10	-1.36423	3.85351e-05	-9.12748e-10	-1.36393
75879258	chr5:75879258:G:T	1.86613e-21	-9.12748e-10	1.31916	5.9086e-05	-9.12748e-10	1.17307	0.000764402	-9.12748e-10	1.62359
75879457	chr5:75879457:T:C	4.70359e-21	1.8571	0.386517	4.98156e-06	-1.68404	0.383859	6.56643e-05	-1.46171	0.63076
75879466	chr5:75879466:T:TGC	1.50873e-22	-9.12748e-10	-1.19602	5.73147e-06	-9.12748e-10	-1.15996	4.72419e-05	-9.12748e-10	-1.16022
75879532	chr5:75879532:C:T	1.36021e-22	-9.12748e-10	-1.29965	4.80718e-06	-9.12748e-10	-1.33582	3.97166e-05	-9.12748e-10	-1.33373
75879667	chr5:75879667:T:C	3.04564e-21	2.98087	-1.17187	1.37153e-05	0.930779	-1.2182	0.000155116	1.24212	-1.21345
75879754	chr5:75879754:C:T	4.98592e-23	-2.30326	-6.68458e-10	2.46969e-06	-2.00184	-6.68458e-10	1.86801e-05	-2.08804	-6.68458e-10
75879969	chr5:75879969:C:G	2.53925e-20	5.1922	-1.26245	5.08589e-05	2.34322	-1.32009	0.000518576	2.5381	-1.30252
75880065	chr5:75880065:G:A	5.31929e-21	-9.12748e-10	2.36663	0.000216912	-9.12748e-10	2.47356	0.00406185	-9.12748e-10	3.29389
75880221	chr5:75880221:C:A	1.53457e-22	-9.12748e-10	-1.17904	6.42487e-06	-9.12748e-10	-1.04575	5.30441e-05	-9.12748e-10	-1.04438
75880252	chr5:75880252:A:G	3.40321e-22	-9.12748e-10	-0.382572	1.276e-05	-9.12748e-10	-0.35961	0.000116452	-9.12748e-10	-0.258026
75880260	chr5:75880260:A:C	3.26178e-21	1.52892	0.348644	1.58803e-05	-0.29556	0.154711	0.000247223	0.0515742	0.443212
75880284	chr5:75880284:C:T	1.30576e-22	-9.12748e-10	-1.34051	5.10504e-06	-9.12748e-10	-1.2757	4.31139e-05	-9.12748e-10	-1.25166
75880304	chr5:75880304:C:CT	3.22838e-21	3.03643	-1.16915	1.43732e-05	0.97527	-1.21583	0.000162954	1.28901	-1.21104
75880356	chr5:75880356:A:G	2.03712e-22	-9.12748e-10	-0.895753	6.81507e-06	-9.12748e-10	-0.986792	5.76701e-05	-9.12748e-10	-0.960766
75881023	chr5:75881023:G:C	1.79807e-22	-9.12748e-10	-1.02058	6.08877e-06	-9.12748e-10	-1.09948	5.13347e-05	-9.12748e-10	-1.07714
75881115	chr5:75881115:C:G	1.16672e-20	3.30837	-0.156293	7.57301e-05	1.79031	-0.369057	0.000823798	1.99043	-0.292012
75881418	chr5:75881418:A:G	1.75266e-22	-9.12748e-10	-1.04616	5.95524e-06	-9.12748e-10	-1.12166	5.01694e-05	-9.12748e-10	-1.1001
75881472	chr5:75881472:T:C	3.08446e-21	2.96412	-1.14245	1.39019e-05	0.918546	-1.19245	0.000157188	1.22913	-1.18719
75881710	chr5:75881710:G:A	6.77685e-23	-1.99636	-6.68458e-10	4.52848e-06	-1.39554	-6.68458e-10	3.67425e-05	-1.41157	-6.68458e-10
75881778	chr5:75881778:A:G	1.29464e-22	-9.12748e-10	-1.34906	4.68155e-06	-9.12748e-10	-1.3623	3.85655e-05	-9.12748e-10	-1.36315
75881982	chr5:75881982:G:A	3.69632e-20	3.25407	1.05115	0.000147607	1.28754	0.801089	0.0024665	1.68087	1.11418
75882151	chr5:75882151:C:T	7.99287e-21	2.77384	-6.68458e-10	4.42384e-05	0.883665	-6.68458e-10	0.000482874	1.16425	-6.68458e-10
75882190	chr5:75882190:T:C	2.19383e-21	2.7019	-1.22095	1.10159e-05	0.756139	-1.26273	0.000123064	1.05489	-1.25769
75882192	chr5:75882192:T:C	1.01162e-22	-0.790919	-0.804816	9.77531e-07	-2.29701	-0.631642	8.51142e-06	-2.27571	-0.59839
75882375	chr5:75882375:C:T	1.64774e-21	2.05717	-0.86247	1.47882e-06	-1.6435	-0.871185	1.76277e-05	-1.40531	-0.740722
75882480	chr5:75882480:T:C	2.07608e-22	-9.12748e-10	-0.876808	5.8904e-06	-9.12748e-10	-1.1326	4.87915e-05	-9.12748e-10	-1.12795
75882522	chr5:75882522:A:G	4.97805e-21	-9.12748e-10	2.30033	0.0002028	-9.12748e-10	2.40629	0.00377167	-9.12748e-10	3.21977
75882526	chr5:75882526:A:G	3.55745e-22	0.512603	-0.850851	1.36906e-06	-1.90289	-0.688913	1.18925e-05	-1.87459	-0.66501
75882592	chr5:75882592:A:G	3.57457e-22	-9.12748e-10	-0.333447	1.34323e-05	-9.12748e-10	-0.308266	0.000123201	-9.12748e-10	-0.201687
75882672	chr5:75882672:G:A	2.76505e-22	-9.12748e-10	-0.590232	9.33082e-06	-9.12748e-10	-0.672605	7.87463e-05	-9.12748e-10	-0.649273
75882680	chr5:75882680:GA:G	1.30209e-22	-9.12748e-10	-1.34332	4.70472e-06	-9.12748e-10	-1.35736	3.89985e-05	-9.12748e-10	-1.35198
75882755	chr5:75882755:T:C	1.28811e-22	-9.12748e-10	-1.35411	4.72767e-06	-9.12748e-10	-1.3525	3.89429e-05	-9.12748e-10	-1.35341
75883522	chr5:75883522:T:C	2.36107e-21	-9.12748e-10	1.55441	9.5723e-05	-9.12748e-10	1.65553	0.00164471	-9.12748e-10	2.38981
75883807	chr5:75883807:T:A	2.81758e-20	5.29223	-1.25847	5.53532e-05	2.42534	-1.31753	0.000564776	2.62006	-1.29913
75883932	chr5:75883932:A:G	1.32646e-22	-9.12748e-10	-1.32478	4.85693e-06	-9.12748e-10	-1.32552	3.96725e-05	-9.12748e-10	-1.33485
75883959	chr5:75883959:C:T	3.04221e-21	2.97688	-1.169	1.36749e-05	0.925343	-1.21571	0.000154768	1.23746	-1.21103
75883989	chr5:75883989:C:T	3.47708e-21	3.11711	-1.17563	1.52112e-05	1.03762	-1.22152	0.000172419	1.3512	-1.21678
75884048	chr5:75884048:G:A	1.39655e-21	-9.12748e-10	1.0293	4.32816e-05	-9.12748e-10	0.861799	0.000604449	-9.12748e-10	1.38881
75884139	chr5:75884139:T:C	5.36739e-21	-9.12748e-10	2.37564	0.000218949	-9.12748e-10	2.48291	0.00410403	-9.12748e-10	3.30422
75884344	chr5:75884344:T:C	3.80832e-21	1.60786	0.424627	1.80392e-05	-0.239074	0.225695	0.000284302	0.112654	0.521878
75884388	chr5:75884388:A:G	3.25097e-20	5.43929	-1.26245	6.17726e-05	2.53762	-1.32009	0.000632163	2.73616	-1.30252
75884652	chr5:75884652:A:C	1.86527e-23	-1.9937	-1.29277	9.18391e-07	-1.67311	-1.31795	6.55885e-06	-1.83302	-1.30167
75884805	chr5:75884805:TTAA:T	3.12489e-20	5.39859	-1.26132	5.99868e-05	2.50753	-1.31933	0.000613572	2.70541	-1.30162
75885184	chr5:75885184:C:T	1.36292e-21	-9.12748e-10	1.00492	4.23573e-05	-9.12748e-10	0.840213	0.000589335	-9.12748e-10	1.36349
75885185	chr5:75885185:C:G	1.84331e-20	4.28576	-0.676324	4.49752e-05	1.56879	-0.668604	0.000646004	1.95555	-0.500252
75885403	chr5:75885403:G:A	2.16312e-20	4.28503	-0.515595	5.31286e-05	1.57354	-0.50675	0.000782239	1.96022	-0.313568
75885502	chr5:75885502:C:A	1.79059e-22	-9.12748e-10	-1.02474	6.06641e-06	-9.12748e-10	-1.10316	5.11417e-05	-9.12748e-10	-1.0809
75885572	chr5:75885572:G:A	1.79141e-22	-9.12748e-10	-1.02429	6.06929e-06	-9.12748e-10	-1.10269	5.11628e-05	-9.12748e-10	-1.08049
75885796	chr5:75885796:C:G	2.68904e-20	5.2489	-1.26184	5.31869e-05	2.38757	-1.31969	0.000542773	2.58323	-1.30204
75885866	chr5:75885866:T:C	2.71065e-22	-9.12748e-10	-0.610103	9.32866e-06	-9.12748e-10	-0.672837	7.62952e-05	-9.12748e-10	-0.680894
75885923	chr5:75885923:A:G	2.96568e-21	2.09291	-0.310509	2.69031e-06	-1.58078	-0.335491	3.39588e-05	-1.34042	-0.14994
75886148	chr5:75886148:T:A	1.41212e-22	-9.12748e-10	-1.2622	5.2523e-06	-9.12748e-10	-1.24726	4.3427e-05	-9.12748e-10	-1.24442
75886327	chr5:75886327:C:T	1.28589e-22	-9.12748e-10	-1.35584	4.70928e-06	-9.12748e-10	-1.35639	3.88652e-05	-9.12748e-10	-1.3554
75886373	chr5:75886373:C:T	4.68582e-22	-9.12748e-10	-0.06275	1.73653e-05	-9.12748e-10	-0.051451	0.000161163	-9.12748e-10	0.0669105
75886395	chr5:75886395:C:T	3.45961e-22	-9.12748e-10	-0.366134	1.66096e-05	-9.12748e-10	-0.095948	0.000172503	-9.12748e-10	0.134913
75886624	chr5:75886624:G:A	9.69396e-21	3.23755	-0.270749	3.09271e-05	0.76809	-0.242385	0.000433514	1.05766	-0.00124206
75886730	chr5:75886730:G:A	1.90678e-22	-9.12748e-10	-0.961875	5.59712e-06	-9.12748e-10	-1.18368	4.62215e-05	-9.12748e-10	-1.18206
75886756	chr5:75886756:G:A	1.70628e-22	-9.12748e-10	-1.07298	5.20491e-06	-9.12748e-10	-1.25632	4.29712e-05	-9.12748e-10	-1.25497
75887153	chr5:75887153:T:C	2.26296e-20	4.13182	-0.317272	6.22723e-05	1.51342	-0.287829	0.000928683	1.89202	-0.0737576
75887256	chr5:75887256:C:T	1.27522e-22	-9.12748e-10	-1.36417	4.67317e-06	-9.12748e-10	-1.36409	3.8525e-05	-9.12748e-10	-1.3642
75887291	chr5:75887291:A:G	1.55663e-22	-9.12748e-10	-1.16476	6.68325e-06	-9.12748e-10	-1.00632	5.51114e-05	-9.12748e-10	-1.00615
75887381	chr5:75887381:C:T	3.44498e-22	-9.12748e-10	-0.370371	1.27322e-05	-9.12748e-10	-0.361797	0.000116331	-9.12748e-10	-0.259067
75887643	chr5:75887643:T:C	1.29881e-22	-9.12748e-10	-1.34584	4.77064e-06	-9.12748e-10	-1.34345	3.92744e-05	-9.12748e-10	-1.34493
75887753	chr5:75887753:AAAAC:A	1.69131e-22	-9.12748e-10	-1.08179	5.17693e-06	-9.12748e-10	-1.26172	4.26484e-05	-9.12748e-10	-1.26251
75887791	chr5:75887791:G:A	1.36732e-20	4.21445	-0.903715	3.55294e-05	1.54701	-0.882572	0.000474863	1.91223	-0.764708
75887816	chr5:75887816:T:C	3.92273e-22	0.574311	-0.814813	1.46473e-06	-1.87732	-0.64693	1.27413e-05	-1.8478	-0.62286
75887875	chr5:75887875:T:C	2.33775e-21	1.79487	-0.250385	2.53484e-06	-1.70018	-0.275616	3.15263e-05	-1.47939	-0.0852893
75888008	chr5:75888008:A:G	6.5702e-22	-9.12748e-10	0.275253	2.72967e-05	-9.12748e-10	0.400839	0.000234831	-9.12748e-10	0.443364
75888055	chr5:75888055:G:A	3.40436e-22	0.592909	-0.975143	1.22713e-06	-1.86975	-0.831498	1.06581e-05	-1.84028	-0.80891
75888057	chr5:75888057:C:A	1.31863e-22	-9.12748e-10	-1.3307	4.76219e-06	-9.12748e-10	-1.34522	3.92381e-05	-9.12748e-10	-1.34586
75888067	chr5:75888067:T:C	4.53282e-22	-9.12748e-10	-0.0959467	1.68239e-05	-9.12748e-10	-0.0831288	0.000155657	-9.12748e-10	0.032149
75888214	chr5:75888214:T:A	3.45961e-22	-9.12748e-10	-0.366134	1.66096e-05	-9.12748e-10	-0.095948	0.000172503	-9.12748e-10	0.134913
75888220	chr5:75888220:G:A	1.3331e-22	-9.12748e-10	-1.31978	4.75417e-06	-9.12748e-10	-1.34691	3.94293e-05	-9.12748e-10	-1.34099
75888281	chr5:75888281:A:G	2.03317e-22	-9.12748e-10	-0.897693	7.0075e-06	-9.12748e-10	-0.958947	5.74297e-05	-9.12748e-10	-0.964943
75888391	chr5:75888391:G:A	6.54391e-21	3.36195	-0.788117	2.01657e-05	0.90169	-0.803637	0.000275979	1.27125	-0.666428
75888417	chr5:75888417:A:C	1.74194e-22	-9.12748e-10	-1.05229	6.73873e-06	-9.12748e-10	-0.998056	5.59684e-05	-9.12748e-10	-0.990718
75888428	chr5:75888428:C:T	1.30152e-22	-9.12748e-10	-1.34376	4.71286e-06	-9.12748e-10	-1.35563	3.89323e-05	-9.12748e-10	-1.35368
75888444	chr5:75888444:A:T	1.3012e-22	-9.12748e-10	-1.344	4.71245e-06	-9.12748e-10	-1.35572	3.8927e-05	-9.12748e-10	-1.35382
75888549	chr5:75888549:C:T	1.28101e-22	-9.12748e-10	-1.35964	4.69354e-06	-9.12748e-10	-1.35974	3.8621e-05	-9.12748e-10	-1.36171
75888595	chr5:75888595:A:G	1.03787e-22	-0.709594	-0.860524	9.26983e-07	-2.28541	-0.696341	8.08458e-06	-2.25991	-0.665635
75889465	chr5:75889465:G:T	1.45962e-21	1.55354	-0.480076	1.47972e-06	-2.16065	-0.353428	1.1577e-05	-2.13148	-0.435009
75889652	chr5:75889652:G:A	9.97178e-22	-9.12748e-10	0.692469	3.11718e-05	-9.12748e-10	0.533586	0.000417649	-9.12748e-10	1.01914
75889769	chr5:75889769:A:G	2.72355e-22	-9.12748e-10	-0.605355	1.25495e-05	-9.12748e-10	-0.37625	0.0001167	-9.12748e-10	-0.255896
75890554	chr5:75890554:T:G	3.93563e-21	2.83851	-0.773146	1.8089e-05	0.750105	-0.760728	0.000312795	1.31008	-0.580038
75890639	chr5:75890639:T:C	3.73577e-23	-1.52135	-1.07057	1.49321e-06	-1.54799	-0.957016	1.19e-05	-1.62917	-0.909789
75890915	chr5:75890915:G:T	4.41547e-22	-9.12748e-10	-0.122176	2.10428e-05	-9.12748e-10	0.14063	0.00017002	-9.12748e-10	0.120411
75890948	chr5:75890948:T:C	1.36693e-22	-9.12748e-10	-1.29472	5.53027e-06	-9.12748e-10	-1.19569	4.7151e-05	-9.12748e-10	-1.16215
75891071	chr5:75891071:T:C	3.76514e-23	-1.52118	-1.06291	1.50737e-06	-1.54767	-0.947888	1.2018e-05	-1.62888	-0.900221
75891376	chr5:75891376:C:T	5.26318e-22	0.868643	-0.815199	1.6592e-06	-1.75011	-0.649477	1.45196e-05	-1.71691	-0.623091
75891459	chr5:75891459:G:C	1.91373e-22	-9.12748e-10	-0.958238	6.52919e-06	-9.12748e-10	-1.02964	5.37961e-05	-9.12748e-10	-1.0303
75891468	chr5:75891468:A:T	7.95382e-20	6.0709	-0.999371	0.000158577	3.03918	-0.878866	0.00162361	3.25917	-0.882264
75891563	chr5:75891563:C:T	7.60697e-22	-9.12748e-10	0.421775	2.28998e-05	-9.12748e-10	0.2252	0.000252643	-9.12748e-10	0.516474
75891729	chr5:75891729:A:T	4.02739e-23	-1.52013	-0.99663	1.63085e-06	-1.54683	-0.86999	1.30657e-05	-1.62808	-0.817434
75891792	chr5:75891792:A:G	1.91373e-22	-9.12748e-10	-0.958238	6.52919e-06	-9.12748e-10	-1.02964	5.37961e-05	-9.12748e-10	-1.0303
75892142	chr5:75892142:C:A	1.35721e-22	-9.12748e-10	-1.30186	5.46802e-06	-9.12748e-10	-1.20701	4.65875e-05	-9.12748e-10	-1.17417
75892288	chr5:75892288:C:T	2.40169e-22	-9.12748e-10	-0.73112	8.06001e-06	-9.12748e-10	-0.819013	6.56345e-05	-9.12748e-10	-0.831402
75892452	chr5:75892452:G:T	2.38412e-22	-9.12748e-10	-0.738463	9.50728e-06	-9.12748e-10	-0.65387	9.26407e-05	-9.12748e-10	-0.486776
75892456	chr5:75892456:T:C	1.09418e-20	3.4815	-0.393618	1.12012e-05	-0.0904179	-0.399493	0.000196132	0.452087	-0.188802
75892516	chr5:75892516:C:T	1.41324e-22	-9.12748e-10	-1.26141	5.74801e-06	-9.12748e-10	-1.15707	4.92452e-05	-9.12748e-10	-1.11869
75892586	chr5:75892586:C:T	1.40254e-22	-9.12748e-10	-1.26901	5.6862e-06	-9.12748e-10	-1.16788	4.86689e-05	-9.12748e-10	-1.13046
75892782	chr5:75892782:C:T	1.50644e-22	-9.12748e-10	-1.19754	5.29004e-06	-9.12748e-10	-1.2401	4.36842e-05	-9.12748e-10	-1.23852
75892794	chr5:75892794:T:C	1.59831e-22	-9.12748e-10	-1.13834	5.03282e-06	-9.12748e-10	-1.28995	4.15015e-05	-9.12748e-10	-1.28977
75892816	chr5:75892816:A:G	1.35858e-22	-9.12748e-10	-1.30085	5.47667e-06	-9.12748e-10	-1.20543	4.66678e-05	-9.12748e-10	-1.17245
75892824	chr5:75892824:T:C	3.54604e-20	5.58542	-1.32171	6.73065e-05	2.65854	-1.35521	0.000680235	2.85325	-1.34632
75892856	chr5:75892856:G:A	1.40999e-22	-9.12748e-10	-1.26371	5.72943e-06	-9.12748e-10	-1.16031	4.90724e-05	-9.12748e-10	-1.12221
75893083	chr5:75893083:T:C	1.2921e-22	-9.12748e-10	-1.35102	4.80512e-06	-9.12748e-10	-1.33625	4.0872e-05	-9.12748e-10	-1.30506
75893448	chr5:75893448:A:T	6.28311e-22	-9.12748e-10	0.230575	2.33163e-05	-9.12748e-10	0.243225	0.000218063	-9.12748e-10	0.369281
75893449	chr5:75893449:C:T	3.24411e-20	5.47763	-1.30291	6.39302e-05	2.59719	-1.34532	0.000644394	2.78604	-1.33324
75893677	chr5:75893677:T:C	3.17199e-22	-9.12748e-10	-0.452931	1.49267e-05	-9.12748e-10	-0.202776	0.000153667	-9.12748e-10	0.0192817
75894024	chr5:75894024:A:G	1.32627e-22	-9.12748e-10	-1.32492	5.02067e-06	-9.12748e-10	-1.29236	4.14519e-05	-9.12748e-10	-1.29097
75894082	chr5:75894082:A:G	1.59687e-22	-9.12748e-10	-1.13925	5.80266e-06	-9.12748e-10	-1.14761	4.75126e-05	-9.12748e-10	-1.15451
75894203	chr5:75894203:G:A	1.27887e-22	-9.12748e-10	-1.36131	4.69979e-06	-9.12748e-10	-1.35841	3.87266e-05	-9.12748e-10	-1.35898
75894307	chr5:75894307:T:C	1.41058e-22	-9.12748e-10	-1.26329	5.73308e-06	-9.12748e-10	-1.15968	4.91057e-05	-9.12748e-10	-1.12153
75894698	chr5:75894698:G:C	3.32261e-22	-9.12748e-10	-0.40654	1.57284e-05	-9.12748e-10	-0.150459	0.000162687	-9.12748e-10	0.0763244
75894946	chr5:75894946:C:T	2.12324e-23	-2.10893	-1.048	7.66541e-07	-2.09216	-1.07964	8.22989e-06	-1.93643	-0.971302
75894947	chr5:75894947:G:A	1.00832e-20	4.357	-1.35084	4.5961e-05	2.23352	-1.31166	0.000435601	2.38896	-1.32774
75895018	chr5:75895018:A:G	1.40656e-22	-9.12748e-10	-1.26614	5.70957e-06	-9.12748e-10	-1.16378	4.8887e-05	-9.12748e-10	-1.12599
75895072	chr5:75895072:C:T	1.4074e-22	-9.12748e-10	-1.26555	5.71464e-06	-9.12748e-10	-1.1629	4.89337e-05	-9.12748e-10	-1.12504
75895146	chr5:75895146:A:G	5.32963e-21	3.17909	-0.810515	1.9545e-05	0.861415	-0.794626	0.000334917	1.4172	-0.618823
75895625	chr5:75895625:A:G	1.7265e-21	2.53229	-1.2909	6.23104e-07	-2.13828	-1.24069	5.15079e-06	-2.10146	-1.27489
75895634	chr5:75895634:G:C	1.3373e-22	-9.12748e-10	-1.31664	5.3381e-06	-9.12748e-10	-1.23106	4.53674e-05	-9.12748e-10	-1.20071
75895724	chr5:75895724:T:G	1.41089e-22	-9.12748e-10	-1.26307	5.73429e-06	-9.12748e-10	-1.15946	4.91196e-05	-9.12748e-10	-1.12125
75895771	chr5:75895771:T:A	1.89585e-22	-9.12748e-10	-0.967624	6.9623e-06	-9.12748e-10	-0.965418	5.84431e-05	-9.12748e-10	-0.94745
75896000	chr5:75896000:T:C	1.91511e-22	-9.12748e-10	-0.957514	6.53375e-06	-9.12748e-10	-1.02895	5.38332e-05	-9.12748e-10	-1.02961
75896030	chr5:75896030:A:C	1.77471e-22	-9.12748e-10	-1.03365	5.76174e-06	-9.12748e-10	-1.15469	4.73722e-05	-9.12748e-10	-1.15747
75896361	chr5:75896361:A:G	1.4071e-22	-9.12748e-10	-1.26576	5.71378e-06	-9.12748e-10	-1.16305	4.89742e-05	-9.12748e-10	-1.12421
75896461	chr5:75896461:CATT:C	2.15363e-21	2.40396	-0.941505	1.6971e-05	0.867208	-0.941631	0.000281772	1.41524	-0.789645
75896620	chr5:75896620:ATCCC:A	1.27536e-22	-9.12748e-10	-1.36407	4.74439e-06	-9.12748e-10	-1.34897	3.95289e-05	-9.12748e-10	-1.33847
75896639	chr5:75896639:T:C	1.33169e-22	-9.12748e-10	-1.32084	5.04494e-06	-9.12748e-10	-1.28754	4.1642e-05	-9.12748e-10	-1.2864
75896934	chr5:75896934:A:C	1.36881e-22	-9.12748e-10	-1.29335	4.9061e-06	-9.12748e-10	-1.31545	4.16843e-05	-9.12748e-10	-1.28538
75896999	chr5:75896999:T:G	1.32694e-22	-9.12748e-10	-1.32441	4.80178e-06	-9.12748e-10	-1.33694	4.04689e-05	-9.12748e-10	-1.31497
75897172	chr5:75897172:G:A	1.59051e-23	-2.08913	-1.3567	5.42737e-07	-2.15311	-1.36395	5.59214e-06	-1.94208	-1.35206
75897202	chr5:75897202:G:A	1.41667e-22	-9.12748e-10	-1.25898	5.75508e-06	-9.12748e-10	-1.15585	4.74256e-05	-9.12748e-10	-1.15634
75897276	chr5:75897276:T:C	1.28284e-22	-9.12748e-10	-1.35821	4.67299e-06	-9.12748e-10	-1.36413	3.8528e-05	-9.12748e-10	-1.36412
75897389	chr5:75897389:G:A	2.05709e-22	-9.12748e-10	-0.885996	7.53403e-06	-9.12748e-10	-0.886497	6.3515e-05	-9.12748e-10	-0.864229
75898192	chr5:75898192:A:C	1.41755e-22	-9.12748e-10	-1.25836	5.772e-06	-9.12748e-10	-1.15291	4.94839e-05	-9.12748e-10	-1.11386
75898199	chr5:75898199:G:A	4.45974e-21	3.26905	-1.07867	1.1351e-06	-1.80138	-0.977818	1.16238e-05	-1.6697	-0.892756
75898387	chr5:75898387:T:C	1.22316e-21	-9.12748e-10	0.896729	3.80447e-05	-9.12748e-10	0.732833	0.000522806	-9.12748e-10	1.24371
75898800	chr5:75898800:G:A	1.87041e-22	-9.12748e-10	-0.981131	6.56749e-06	-9.12748e-10	-1.0238	5.55377e-05	-9.12748e-10	-0.998441
75898815	chr5:75898815:A:G	2.07926e-23	-1.83569	-1.34217	1.42958e-06	-1.2271	-1.32145	8.98915e-06	-1.51521	-1.30428
75898955	chr5:75898955:T:C	2.78014e-22	-9.12748e-10	-0.584789	1.00518e-05	-9.12748e-10	-0.598173	8.58664e-05	-9.12748e-10	-0.562711
75899135	chr5:75899135:T:C	1.32519e-22	-9.12748e-10	-1.32573	5.01469e-06	-9.12748e-10	-1.29356	4.13922e-05	-9.12748e-10	-1.29241
75899183	chr5:75899183:C:T	1.5379e-22	-9.12748e-10	-1.17687	6.47751e-06	-9.12748e-10	-1.03759	5.3376e-05	-9.12748e-10	-1.03814
75899649	chr5:75899649:T:C	1.34097e-22	-9.12748e-10	-1.3139	4.80833e-06	-9.12748e-10	-1.33558	3.96776e-05	-9.12748e-10	-1.33472
75899744	chr5:75899744:G:A	1.83936e-22	-9.12748e-10	-0.997874	6.30169e-06	-9.12748e-10	-1.06511	5.1882e-05	-9.12748e-10	-1.06653
75899789	chr5:75899789:C:A	1.41746e-22	-9.12748e-10	-1.25842	5.76958e-06	-9.12748e-10	-1.15333	4.94024e-05	-9.12748e-10	-1.1155
75899813	chr5:75899813:G:T	1.85712e-23	-2.16549	-1.12536	6.91927e-07	-2.12413	-1.15007	5.5859e-06	-2.2577	-1.03756
75899816	chr5:75899816:T:C	2.08626e-20	4.44598	-0.712725	9.97089e-05	2.27666	-0.58033	0.000985783	2.45996	-0.582029
75900118	chr5:75900118:C:T	1.72871e-23	-2.22606	-1.13644	6.37912e-07	-2.19525	-1.16023	5.31824e-06	-2.29416	-1.05021
75900119	chr5:75900119:A:G	1.75104e-23	-2.20064	-1.14903	6.49083e-07	-2.16626	-1.17186	5.31415e-06	-2.28026	-1.06487
75900174	chr5:75900174:G:A	1.36494e-22	-9.12748e-10	-1.29618	5.46022e-06	-9.12748e-10	-1.20844	4.65165e-05	-9.12748e-10	-1.1757
75900177	chr5:75900177:T:G	5.98134e-23	-2.12123	-6.68458e-10	3.28997e-06	-1.71505	-6.68458e-10	2.71952e-05	-1.71246	-6.68458e-10
75900180	chr5:75900180:A:G	1.37719e-22	-9.12748e-10	-1.28724	5.53501e-06	-9.12748e-10	-1.19483	4.72099e-05	-9.12748e-10	-1.1609
75900207	chr5:75900207:G:T	1.38934e-22	-9.12748e-10	-1.27846	5.29826e-06	-9.12748e-10	-1.23855	4.38815e-05	-9.12748e-10	-1.23401
75900269	chr5:75900269:A:T	1.36666e-22	-9.12748e-10	-1.29492	5.47035e-06	-9.12748e-10	-1.20658	4.66126e-05	-9.12748e-10	-1.17363
75900334	chr5:75900334:G:A	1.63919e-22	-9.12748e-10	-1.11309	6.2742e-06	-9.12748e-10	-1.06948	5.16721e-05	-9.12748e-10	-1.07059
75900341	chr5:75900341:A:G	1.34969e-22	-9.12748e-10	-1.30742	4.8307e-06	-9.12748e-10	-1.33094	3.98552e-05	-9.12748e-10	-1.33025
75900372	chr5:75900372:A:T	5.24886e-23	-2.25186	-6.68458e-10	1.803e-06	-2.31647	-6.68458e-10	1.49204e-05	-2.31277	-6.68458e-10
75900406	chr5:75900406:G:C	1.45303e-23	-2.23073	-1.3055	4.97973e-07	-2.26863	-1.33451	4.89762e-06	-2.13213	-1.29463
75900521	chr5:75900521:C:T	8.92701e-21	4.24842	-1.36404	3.9229e-05	2.1215	-1.35801	0.0003782	2.28249	-1.36257
75900577	chr5:75900577:A:G	1.35169e-22	-9.12748e-10	-1.30594	5.37498e-06	-9.12748e-10	-1.22417	4.57187e-05	-9.12748e-10	-1.193
75900625	chr5:75900625:G:A	1.75745e-22	-9.12748e-10	-1.04343	6.04192e-06	-9.12748e-10	-1.10721	4.97728e-05	-9.12748e-10	-1.10804
75900653	chr5:75900653:G:A	5.68448e-23	-2.17214	-6.68458e-10	3.20823e-06	-1.74021	-6.68458e-10	2.69526e-05	-1.72143	-6.68458e-10
75900674	chr5:75900674:C:T	1.3667e-22	-9.12748e-10	-1.29489	5.47099e-06	-9.12748e-10	-1.20647	4.66168e-05	-9.12748e-10	-1.17354
75901433	chr5:75901433:C:T	1.96006e-22	-9.12748e-10	-0.934314	6.66201e-06	-9.12748e-10	-1.00951	5.48292e-05	-9.12748e-10	-1.01128
75901462	chr5:75901462:G:C	1.84258e-22	-0.996123	-6.68458e-10	2.14301e-06	-2.14372	-6.68458e-10	1.82373e-05	-2.11204	-6.68458e-10
75901666	chr5:75901666:C:G	1.32927e-22	-9.12748e-10	-1.32266	5.24282e-06	-9.12748e-10	-1.24907	4.44414e-05	-9.12748e-10	-1.22133
75901693	chr5:75901693:G:T	3.16961e-22	-9.12748e-10	-0.453681	1.49143e-05	-9.12748e-10	-0.203605	0.000153527	-9.12748e-10	0.0183736
75901702	chr5:75901702:A:G	1.39868e-22	-9.12748e-10	-1.27176	5.15272e-06	-9.12748e-10	-1.2664	4.25443e-05	-9.12748e-10	-1.26496
75901796	chr5:75901796:G:A	1.63006e-22	-9.12748e-10	-1.11868	6.23642e-06	-9.12748e-10	-1.07552	5.13179e-05	-9.12748e-10	-1.07746
75901814	chr5:75901814:T:C	1.36494e-22	-9.12748e-10	-1.29618	5.46022e-06	-9.12748e-10	-1.20844	4.65165e-05	-9.12748e-10	-1.1757
75901869	chr5:75901869:C:T	1.83575e-21	2.11858	-0.815836	1.11437e-06	-2.09828	-0.69935	8.92015e-06	-2.0605	-0.766687
75902050	chr5:75902050:C:A	7.53798e-22	-9.12748e-10	0.412664	3.1515e-05	-9.12748e-10	0.544536	0.000271957	-9.12748e-10	0.590139
75902103	chr5:75902103:T:C	1.73957e-23	-2.20416	-1.15208	6.44812e-07	-2.16997	-1.17475	5.28582e-06	-2.28214	-1.06833
75902104	chr5:75902104:G:A	1.95886e-22	-9.12748e-10	-0.934929	7.19836e-06	-9.12748e-10	-0.932075	6.04382e-05	-9.12748e-10	-0.913882
75902139	chr5:75902139:G:A	3.80153e-22	-9.12748e-10	-0.271887	1.82874e-05	-9.12748e-10	0.000285419	0.000190792	-9.12748e-10	0.235679
75902157	chr5:75902157:G:A	1.49492e-22	-9.12748e-10	-1.20522	5.2849e-06	-9.12748e-10	-1.24107	4.56049e-05	-9.12748e-10	-1.19549
75902188	chr5:75902188:G:A	1.36911e-22	-9.12748e-10	-1.29313	4.91344e-06	-9.12748e-10	-1.31395	4.15245e-05	-9.12748e-10	-1.28922
75902206	chr5:75902206:G:A	3.16961e-22	-9.12748e-10	-0.453681	1.49143e-05	-9.12748e-10	-0.203605	0.000153527	-9.12748e-10	0.0183736
75902230	chr5:75902230:G:T	1.37209e-22	-9.12748e-10	-1.29095	5.38872e-06	-9.12748e-10	-1.22162	4.50162e-05	-9.12748e-10	-1.20848
75902256	chr5:75902256:C:T	1.3639e-22	-9.12748e-10	-1.29694	5.454e-06	-9.12748e-10	-1.20958	4.64596e-05	-9.12748e-10	-1.17692
75902559	chr5:75902559:G:A	1.74678e-23	-2.05925	-1.29285	4.92748e-07	-2.25379	-1.35989	4.27213e-06	-2.20083	-1.36256
75902581	chr5:75902581:A:G	3.16317e-22	-9.12748e-10	-0.455715	1.48807e-05	-9.12748e-10	-0.20586	0.000153148	-9.12748e-10	0.0158994
75902625	chr5:75902625:A:G	1.81928e-22	-9.12748e-10	-1.00885	6.28346e-06	-9.12748e-10	-1.06801	5.31595e-05	-9.12748e-10	-1.04221
75902636	chr5:75902636:A:C	6.56718e-23	-2.02779	-6.68458e-10	9.2373e-06	-0.682678	-6.68458e-10	6.17614e-05	-0.892226	-6.68458e-10
75902787	chr5:75902787:G:A	1.69989e-22	-9.12748e-10	-1.07673	5.45375e-06	-9.12748e-10	-1.20962	4.49709e-05	-9.12748e-10	-1.20949
75902799	chr5:75902799:G:A	1.17044e-21	-9.12748e-10	0.852676	4.14255e-05	-9.12748e-10	0.817969	0.000346412	-9.12748e-10	0.832124
75902994	chr5:75902994:T:C	1.73568e-22	-9.12748e-10	-1.05589	5.97507e-06	-9.12748e-10	-1.11833	4.92233e-05	-9.12748e-10	-1.11914
75903297	chr5:75903297:G:A	1.89499e-22	-9.12748e-10	-0.968079	6.91381e-06	-9.12748e-10	-0.972407	5.83127e-05	-9.12748e-10	-0.949684
75903308	chr5:75903308:T:G	1.35081e-22	-9.12748e-10	-1.30659	5.37365e-06	-9.12748e-10	-1.22442	4.5706e-05	-9.12748e-10	-1.19327
75903370	chr5:75903370:T:G	1.30088e-22	-9.12748e-10	-1.34425	4.87933e-06	-9.12748e-10	-1.32092	4.02499e-05	-9.12748e-10	-1.3204
75903379	chr5:75903379:A:T	3.19255e-22	0.446363	-0.892833	1.19888e-06	-1.69126	-1.03328	1.15404e-05	-1.54792	-1.02173
75903466	chr5:75903466:C:T	1.92017e-22	-9.12748e-10	-0.954877	6.55001e-06	-9.12748e-10	-1.02646	5.39665e-05	-9.12748e-10	-1.02714
75903731	chr5:75903731:G:T	1.41023e-22	-9.12748e-10	-1.26354	5.03196e-06	-9.12748e-10	-1.29012	4.27242e-05	-9.12748e-10	-1.26074
75903926	chr5:75903926:C:T	1.48202e-23	-2.22399	-1.29248	5.05087e-07	-2.26339	-1.32556	5.01442e-06	-2.12226	-1.28092
75904240	chr5:75904240:G:A	1.4942e-20	4.24295	-0.843484	7.49893e-05	2.13593	-0.724508	0.00073383	2.30818	-0.725407
75904290	chr5:75904290:G:A	1.35641e-22	-9.12748e-10	-1.30245	5.40677e-06	-9.12748e-10	-1.21828	4.59942e-05	-9.12748e-10	-1.18699
75904291	chr5:75904291:C:T	1.48349e-22	-9.12748e-10	-1.21289	5.26948e-06	-9.12748e-10	-1.244	4.5034e-05	-9.12748e-10	-1.20809
75904350	chr5:75904350:C:T	1.33987e-22	-9.12748e-10	-1.31472	5.30618e-06	-9.12748e-10	-1.23706	4.50511e-05	-9.12748e-10	-1.20771
75904463	chr5:75904463:T:C	1.31066e-22	-9.12748e-10	-1.33676	4.77738e-06	-9.12748e-10	-1.34204	3.9366e-05	-9.12748e-10	-1.3426
75904847	chr5:75904847:A:T	2.03222e-22	-9.12748e-10	-0.898164	6.87847e-06	-9.12748e-10	-0.977532	5.67476e-05	-9.12748e-10	-0.97689
75904983	chr5:75904983:G:T	1.27795e-22	-9.12748e-10	-1.36203	4.75962e-06	-9.12748e-10	-1.34576	3.92421e-05	-9.12748e-10	-1.34575
75905036	chr5:75905036:G:A	1.43287e-22	-9.12748e-10	-1.24761	5.1643e-06	-9.12748e-10	-1.26416	4.30237e-05	-9.12748e-10	-1.25375
75905059	chr5:75905059:A:G	1.85351e-23	-2.21916	-1.07364	6.82468e-07	-2.18664	-1.10133	5.74016e-06	-2.29034	-0.977675
75905209	chr5:75905209:CA:C	1.32342e-22	-9.12748e-10	-1.32707	5.24102e-06	-9.12748e-10	-1.24941	4.44207e-05	-9.12748e-10	-1.2218
75905417	chr5:75905417:T:C	1.36384e-22	-9.12748e-10	-1.29699	5.45359e-06	-9.12748e-10	-1.20965	4.64535e-05	-9.12748e-10	-1.17705
75905442	chr5:75905442:G:GA	1.36494e-22	-9.12748e-10	-1.29618	5.46022e-06	-9.12748e-10	-1.20844	4.65165e-05	-9.12748e-10	-1.1757
75905543	chr5:75905543:T:G	1.36252e-22	-9.12748e-10	-1.29795	5.44614e-06	-9.12748e-10	-1.21102	4.63826e-05	-9.12748e-10	-1.17858
75905713	chr5:75905713:C:A	1.30596e-22	-9.12748e-10	-1.34035	5.11421e-06	-9.12748e-10	-1.2739	4.32191e-05	-9.12748e-10	-1.24922
75905800	chr5:75905800:A:G	1.32342e-22	-9.12748e-10	-1.32707	5.24102e-06	-9.12748e-10	-1.24941	4.44207e-05	-9.12748e-10	-1.2218
75905991	chr5:75905991:CAT:C	1.27663e-22	-9.12748e-10	-1.36307	4.74327e-06	-9.12748e-10	-1.3492	3.91069e-05	-9.12748e-10	-1.34921
75906262	chr5:75906262:G:A	5.5174e-23	-2.20197	-6.68458e-10	2.83434e-06	-1.86412	-6.68458e-10	2.33365e-05	-1.86548	-6.68458e-10
75906425	chr5:75906425:C:T	1.38399e-22	-9.12748e-10	-1.28232	5.57539e-06	-9.12748e-10	-1.18757	4.75922e-05	-9.12748e-10	-1.15284
75906474	chr5:75906474:C:G	7.40755e-22	-9.12748e-10	0.395209	2.53658e-05	-9.12748e-10	0.327474	0.000215375	-9.12748e-10	0.356877
75906670	chr5:75906670:C:T	1.59314e-22	-9.12748e-10	-1.14159	5.88674e-06	-9.12748e-10	-1.13323	4.94185e-05	-9.12748e-10	-1.11518
75906776	chr5:75906776:A:T	1.36262e-22	-9.12748e-10	-1.29788	5.44604e-06	-9.12748e-10	-1.21104	4.63831e-05	-9.12748e-10	-1.17857
75906828	chr5:75906828:C:A	1.36548e-22	-9.12748e-10	-1.29578	5.46343e-06	-9.12748e-10	-1.20785	4.65485e-05	-9.12748e-10	-1.17501
75906859	chr5:75906859:A:G	1.54761e-22	-9.12748e-10	-1.17058	4.94832e-06	-9.12748e-10	-1.30688	4.0798e-05	-9.12748e-10	-1.30687
75906902	chr5:75906902:G:A	1.22316e-21	-9.12748e-10	0.896729	3.80447e-05	-9.12748e-10	0.732833	0.000522806	-9.12748e-10	1.24371
75906981	chr5:75906981:T:C	1.36352e-22	-9.12748e-10	-1.29722	5.45118e-06	-9.12748e-10	-1.2101	4.64325e-05	-9.12748e-10	-1.1775
75906986	chr5:75906986:T:A	1.80613e-21	2.465	-1.17852	8.01362e-07	-2.00932	-1.11805	6.5839e-06	-1.96596	-1.16492
75907268	chr5:75907268:G:C	1.27558e-22	-9.12748e-10	-1.36389	4.67469e-06	-9.12748e-10	-1.36376	3.8658e-05	-9.12748e-10	-1.36075
75907295	chr5:75907295:A:T	1.93544e-22	-9.12748e-10	-0.946956	6.7448e-06	-9.12748e-10	-0.997156	6.18098e-05	-9.12748e-10	-0.891442
75907407	chr5:75907407:T:G	1.36582e-22	-9.12748e-10	-1.29553	5.46544e-06	-9.12748e-10	-1.20748	4.65647e-05	-9.12748e-10	-1.17466
75907461	chr5:75907461:G:A	1.36494e-22	-9.12748e-10	-1.29618	5.46022e-06	-9.12748e-10	-1.20844	4.65165e-05	-9.12748e-10	-1.1757
75907533	chr5:75907533:A:G	1.31946e-22	-9.12748e-10	-1.33007	4.99188e-06	-9.12748e-10	-1.29811	4.11889e-05	-9.12748e-10	-1.29734
75907664	chr5:75907664:G:C	2.21677e-22	-0.811239	-6.68458e-10	2.30377e-06	-2.07138	-6.68458e-10	1.96969e-05	-2.03505	-6.68458e-10
75907754	chr5:75907754:C:T	1.98022e-22	-9.12748e-10	-0.924083	7.33433e-06	-9.12748e-10	-0.913362	6.01957e-05	-9.12748e-10	-0.917903
75907875	chr5:75907875:C:T	1.67168e-22	-9.12748e-10	-1.09346	6.40736e-06	-9.12748e-10	-1.04848	5.27208e-05	-9.12748e-10	-1.05049
75908142	chr5:75908142:A:G	1.36688e-22	-9.12748e-10	-1.29476	5.19458e-06	-9.12748e-10	-1.25831	4.29829e-05	-9.12748e-10	-1.2547
75908178	chr5:75908178:T:C	1.36494e-22	-9.12748e-10	-1.29618	5.46022e-06	-9.12748e-10	-1.20844	4.65165e-05	-9.12748e-10	-1.1757
75908303	chr5:75908303:C:T	1.36494e-22	-9.12748e-10	-1.29618	5.46022e-06	-9.12748e-10	-1.20844	4.65165e-05	-9.12748e-10	-1.1757
75908384	chr5:75908384:G:A	1.36494e-22	-9.12748e-10	-1.29618	5.46022e-06	-9.12748e-10	-1.20844	4.65165e-05	-9.12748e-10	-1.1757
75908896	chr5:75908896:T:C	1.31037e-22	-9.12748e-10	-1.33698	4.77837e-06	-9.12748e-10	-1.34183	3.93738e-05	-9.12748e-10	-1.3424
75909173	chr5:75909173:C:T	1.29445e-22	-9.12748e-10	-1.34921	4.85307e-06	-9.12748e-10	-1.32632	4.00438e-05	-9.12748e-10	-1.32553
75909242	chr5:75909242:T:C	1.3516e-22	-9.12748e-10	-1.306	4.84143e-06	-9.12748e-10	-1.32872	4.15381e-05	-9.12748e-10	-1.28889
75909382	chr5:75909382:C:T	2.1915e-23	-2.1874	-0.937891	1.285e-06	-1.85148	-0.803684	9.98388e-06	-1.96902	-0.745512
75909477	chr5:75909477:C:T	1.88243e-22	-9.12748e-10	-0.974728	6.42623e-06	-9.12748e-10	-1.04554	5.2894e-05	-9.12748e-10	-1.04721
75909628	chr5:75909628:A:G	1.98934e-22	-9.12748e-10	-0.919486	6.82131e-06	-9.12748e-10	-0.985877	5.78979e-05	-9.12748e-10	-0.956824
75909764	chr5:75909764:C:T	1.88466e-22	-9.12748e-10	-0.973542	6.94157e-06	-9.12748e-10	-0.968399	5.82611e-05	-9.12748e-10	-0.950569
75909892	chr5:75909892:C:T	2.05072e-23	-2.19947	-0.992213	1.17985e-06	-1.87447	-0.866071	9.16447e-06	-1.98888	-0.811288
75910001	chr5:75910001:T:C	1.30422e-22	-9.12748e-10	-1.34169	4.90959e-06	-9.12748e-10	-1.31474	4.05066e-05	-9.12748e-10	-1.31404
75910051	chr5:75910051:A:G	1.98934e-22	-9.12748e-10	-0.919486	6.82131e-06	-9.12748e-10	-0.985877	5.78979e-05	-9.12748e-10	-0.956824
75910241	chr5:75910241:C:T	1.6162e-23	-2.2837	-1.1461	8.38745e-07	-1.88359	-1.19819	8.58793e-06	-1.76314	-1.10201
75910272	chr5:75910272:T:TA	2.03833e-23	-2.19951	-0.998235	1.17153e-06	-1.87451	-0.873104	9.09537e-06	-1.98891	-0.818825
75910384	chr5:75910384:CCACT:C	2.54403e-22	-0.673542	-6.68458e-10	2.43663e-06	-2.01531	-6.68458e-10	2.09213e-05	-1.97474	-6.68458e-10
75910487	chr5:75910487:T:C	2.03608e-23	-2.19919	-0.999663	1.17022e-06	-1.87372	-0.875011	9.0837e-06	-1.9883	-0.820722
75910503	chr5:75910503:G:A	3.78946e-22	-9.12748e-10	-0.275066	1.83814e-05	-9.12748e-10	0.00541277	0.000192663	-9.12748e-10	0.245436
75910656	chr5:75910656:ATGCC:A	1.33967e-22	-9.12748e-10	-1.31487	4.80145e-06	-9.12748e-10	-1.33701	3.96247e-05	-9.12748e-10	-1.33605
75910661	chr5:75910661:AAGAAGAAAGACGAG:A	1.34217e-22	-9.12748e-10	-1.313	4.80831e-06	-9.12748e-10	-1.33558	3.96817e-05	-9.12748e-10	-1.33461
75910859	chr5:75910859:T:C	2.07871e-23	-2.19902	-0.979105	1.19882e-06	-1.87352	-0.851069	9.31719e-06	-1.98806	-0.795587
75910906	chr5:75910906:C:T	2.05094e-23	-2.20018	-0.991397	1.17922e-06	-1.8758	-0.865273	9.16079e-06	-1.99003	-0.810545
75911007	chr5:75911007:C:G	1.30692e-22	-9.12748e-10	-1.33961	4.7662e-06	-9.12748e-10	-1.34438	3.92774e-05	-9.12748e-10	-1.34485
75911231	chr5:75911231:G:A	2.03555e-22	-9.12748e-10	-0.896523	6.97571e-06	-9.12748e-10	-0.963494	5.81291e-05	-9.12748e-10	-0.952838
75911726	chr5:75911726:A:G	2.08849e-23	-2.202	-0.971439	1.20021e-06	-1.88121	-0.842226	9.3435e-06	-1.99454	-0.78628
75911734	chr5:75911734:G:C	2.03943e-23	-2.20581	-0.991397	1.16643e-06	-1.88671	-0.865273	9.07519e-06	-1.99942	-0.810545
75911803	chr5:75911803:G:C	2.11999e-23	-2.1997	-0.95876	1.22415e-06	-1.87484	-0.828837	9.53036e-06	-1.9892	-0.771822
75911950	chr5:75911950:A:G	1.88777e-22	-9.12748e-10	-0.971894	6.95238e-06	-9.12748e-10	-0.966844	5.8362e-05	-9.12748e-10	-0.948839
75911958	chr5:75911958:C:A	1.20701e-20	4.54316	-1.35713	5.09169e-05	2.35695	-1.33268	0.000485022	2.51348	-1.34479
75912077	chr5:75912077:A:G	2.00363e-23	-2.19841	-1.01651	1.1495e-06	-1.87236	-0.894241	8.91107e-06	-1.98705	-0.841157
75912080	chr5:75912080:T:C	1.32652e-22	-9.12748e-10	-1.32473	4.77298e-06	-9.12748e-10	-1.34296	4.0664e-05	-9.12748e-10	-1.31016
75912216	chr5:75912216:C:T	2.05235e-23	-2.19965	-0.99124	1.18101e-06	-1.87473	-0.864833	9.17268e-06	-1.98917	-0.810108
75912306	chr5:75912306:C:T	1.36608e-23	-2.23467	-1.36327	4.91197e-07	-2.25437	-1.36246	4.63615e-06	-2.11937	-1.36225
75912398	chr5:75912398:C:T	1.32654e-22	-9.12748e-10	-1.32471	4.77333e-06	-9.12748e-10	-1.34288	4.06705e-05	-9.12748e-10	-1.31
75912433	chr5:75912433:C:T	1.30845e-22	-9.12748e-10	-1.33845	4.77036e-06	-9.12748e-10	-1.34351	3.93078e-05	-9.12748e-10	-1.34408
75912732	chr5:75912732:T:C	1.92694e-22	-9.12748e-10	-0.951358	7.00793e-06	-9.12748e-10	-0.958885	5.80853e-05	-9.12748e-10	-0.953592
75912749	chr5:75912749:A:C	2.06264e-23	-2.19959	-0.986305	1.18782e-06	-1.87475	-0.859055	9.23252e-06	-1.98912	-0.803656
75912871	chr5:75912871:G:A	2.0517e-23	-2.19981	-0.991397	1.18005e-06	-1.87509	-0.865273	9.16636e-06	-1.98942	-0.810545
75912972	chr5:75912972:G:A	2.03649e-23	-2.20945	-0.989202	1.16304e-06	-1.89216	-0.862734	9.05812e-06	-2.00397	-0.80787
75912973	chr5:75912973:T:C	2.0522e-23	-2.19957	-0.991397	1.18048e-06	-1.87474	-0.865273	9.16932e-06	-1.9891	-0.810545
75913134	chr5:75913134:A:G	1.87104e-22	-9.12748e-10	-0.980797	6.39058e-06	-9.12748e-10	-1.0511	5.26045e-05	-9.12748e-10	-1.0527
75913346	chr5:75913346:C:T	1.30383e-22	-9.12748e-10	-1.34199	4.79086e-06	-9.12748e-10	-1.33922	3.95573e-05	-9.12748e-10	-1.33775
75913445	chr5:75913445:A:C	1.88243e-22	-9.12748e-10	-0.974728	6.42623e-06	-9.12748e-10	-1.04554	5.2894e-05	-9.12748e-10	-1.04721
75913862	chr5:75913862:T:A	2.26445e-22	-9.12748e-10	-0.789959	7.65454e-06	-9.12748e-10	-0.870628	6.54029e-05	-9.12748e-10	-0.834938
75913918	chr5:75913918:A:T	7.79783e-20	5.05173	-6.68458e-10	2.11389e-05	0.145185	-6.68458e-10	0.000241834	0.472746	-6.68458e-10
75914232	chr5:75914232:C:T	1.36207e-23	-2.31286	-1.28801	5.3498e-07	-2.23067	-1.30078	4.3485e-06	-2.31184	-1.23384
75914430	chr5:75914430:T:C	1.34263e-20	4.65503	-1.36252	5.61804e-05	2.46126	-1.33862	0.000540321	2.62805	-1.3514
75914456	chr5:75914456:GTGGGAACAGAAGTAAT:G	1.95302e-22	-9.12748e-10	-0.937913	5.70087e-06	-9.12748e-10	-1.16531	4.7082e-05	-9.12748e-10	-1.16361
75914475	chr5:75914475:GTTGTGT:G	1.84409e-22	-9.12748e-10	-0.995304	5.48525e-06	-9.12748e-10	-1.20386	4.52944e-05	-9.12748e-10	-1.20232
75915085	chr5:75915085:A:G	3.00528e-22	-9.12748e-10	-0.506921	1.0799e-05	-9.12748e-10	-0.526475	9.065e-05	-9.12748e-10	-0.508498
75915232	chr5:75915232:A:G	1.6094e-22	-9.12748e-10	-1.13143	6.15158e-06	-9.12748e-10	-1.08922	5.05705e-05	-9.12748e-10	-1.09214
75915257	chr5:75915257:G:T	2.46046e-22	-9.12748e-10	-0.706941	9.10471e-06	-9.12748e-10	-0.697136	7.65478e-05	-9.12748e-10	-0.677589
75915556	chr5:75915556:A:G	1.34102e-22	-9.12748e-10	-1.31386	5.25631e-06	-9.12748e-10	-1.2465	4.35885e-05	-9.12748e-10	-1.24071
75915632	chr5:75915632:C:T	1.30023e-22	-9.12748e-10	-1.34475	4.67345e-06	-9.12748e-10	-1.36403	3.86698e-05	-9.12748e-10	-1.36044
75915825	chr5:75915825:T:C	3.16789e-22	-9.12748e-10	-0.454226	1.13706e-05	-9.12748e-10	-0.474893	9.54128e-05	-9.12748e-10	-0.457292
75915835	chr5:75915835:T:C	2.01106e-22	-9.12748e-10	-0.908627	6.87378e-06	-9.12748e-10	-0.978214	5.85828e-05	-9.12748e-10	-0.945063
75916086	chr5:75916086:A:G	3.11411e-22	-9.12748e-10	-0.471349	1.11721e-05	-9.12748e-10	-0.492508	9.38097e-05	-9.12748e-10	-0.474236
75916096	chr5:75916096:T:C	1.32224e-22	-9.12748e-10	-1.32796	5.07975e-06	-9.12748e-10	-1.28067	4.18928e-05	-9.12748e-10	-1.28039
75916119	chr5:75916119:C:G	3.24755e-22	-9.12748e-10	-0.429389	1.1646e-05	-9.12748e-10	-0.450962	9.78281e-05	-9.12748e-10	-0.432292
75916582	chr5:75916582:G:C	6.50273e-22	1.24803	-0.983103	1.28642e-06	-1.61617	-1.03789	1.39146e-05	-1.40734	-0.975226
75916797	chr5:75916797:GC:G	1.18656e-22	-0.188192	-1.24804	6.74234e-07	-2.11959	-1.18052	5.73662e-06	-2.09564	-1.173
75916866	chr5:75916866:G:T	9.01569e-22	-9.12748e-10	0.591676	3.43241e-05	-9.12748e-10	0.629921	0.000322607	-9.12748e-10	0.76093
75916983	chr5:75916983:G:A	7.98192e-23	-0.489576	-1.34312	5.50643e-07	-2.14342	-1.35918	4.64552e-06	-2.12097	-1.35863
75917329	chr5:75917329:T:G	4.31011e-22	-9.12748e-10	-0.146328	1.62952e-05	-9.12748e-10	-0.115057	0.000136449	-9.12748e-10	-0.0995497
75917722	chr5:75917722:A:T	3.10243e-22	-9.12748e-10	-0.475107	1.15206e-05	-9.12748e-10	-0.461787	0.000113392	-9.12748e-10	-0.284651
75917935	chr5:75917935:A:C	1.27767e-22	-9.12748e-10	-1.36225	4.70494e-06	-9.12748e-10	-1.35732	3.85252e-05	-9.12748e-10	-1.36419
75918033	chr5:75918033:A:G	1.30816e-22	-9.12748e-10	-1.33867	4.68464e-06	-9.12748e-10	-1.36164	3.86085e-05	-9.12748e-10	-1.36203
75918046	chr5:75918046:G:A	2.45774e-22	-9.12748e-10	-0.708048	7.06928e-06	-9.12748e-10	-0.950168	5.74373e-05	-9.12748e-10	-0.964811
75918288	chr5:75918288:G:A	1.30419e-22	-9.12748e-10	-1.34171	4.81321e-06	-9.12748e-10	-1.33456	4.0567e-05	-9.12748e-10	-1.31255
75918302	chr5:75918302:T:G	1.4745e-22	-9.12748e-10	-1.21897	5.85635e-06	-9.12748e-10	-1.1384	4.76592e-05	-9.12748e-10	-1.15143
75918463	chr5:75918463:G:A	1.33415e-22	-9.12748e-10	-1.319	4.92682e-06	-9.12748e-10	-1.31123	4.06412e-05	-9.12748e-10	-1.31072
75918556	chr5:75918556:C:T	1.30737e-22	-9.12748e-10	-1.33927	4.82572e-06	-9.12748e-10	-1.33197	3.97979e-05	-9.12748e-10	-1.33169
75918574	chr5:75918574:C:T	8.35638e-23	-0.917863	-0.868988	9.03946e-07	-2.30527	-0.701644	7.60211e-06	-2.30299	-0.684084
75919049	chr5:75919049:A:G	9.82675e-23	-1.62477	-6.68458e-10	5.79987e-06	-1.14809	-6.68458e-10	5.3471e-05	-1.03636	-6.68458e-10
75919186	chr5:75919186:G:A	1.38366e-22	-9.12748e-10	-1.28256	4.85289e-06	-9.12748e-10	-1.32635	4.06101e-05	-9.12748e-10	-1.31149
75919284	chr5:75919284:G:A	1.03652e-20	3.80831	-0.774555	3.48225e-05	1.66824	-1.02391	0.000362841	1.89298	-1.01452
75919367	chr5:75919367:A:G	2.29616e-22	-9.12748e-10	-0.776051	7.77974e-06	-9.12748e-10	-0.854405	6.6017e-05	-9.12748e-10	-0.825592
75919495	chr5:75919495:G:T	1.61339e-21	2.4435	-1.26987	8.92963e-06	0.574381	-1.29093	0.000128633	1.07437	-1.23291
75919521	chr5:75919521:A:G	1.28254e-22	-9.12748e-10	-1.35845	4.70698e-06	-9.12748e-10	-1.35688	3.91426e-05	-9.12748e-10	-1.34829
75920145	chr5:75920145:G:A	2.13807e-22	-1.47384	0.626452	2.71263e-05	-0.159564	0.554142	0.000257865	-0.0649864	0.60192
75920178	chr5:75920178:G:A	1.66486e-22	-1.09755	-6.68458e-10	1.86882e-06	-2.28062	-6.68458e-10	1.53794e-05	-2.28247	-6.68458e-10
75920727	chr5:75920727:G:A	1.57081e-22	-9.12748e-10	-1.1557	6.48306e-06	-9.12748e-10	-1.03674	5.37157e-05	-9.12748e-10	-1.0318
75920951	chr5:75920951:G:A	4.94093e-23	-2.31232	-6.68458e-10	2.9691e-06	-1.81767	-6.68458e-10	2.28307e-05	-1.8874	-6.68458e-10
75921422	chr5:75921422:G:A	1.34131e-22	-9.12748e-10	-1.31364	4.97069e-06	-9.12748e-10	-1.30237	4.10658e-05	-9.12748e-10	-1.30033
75921454	chr5:75921454:C:T	1.46728e-22	-2.30899	1.08511	4.48057e-06	-2.2575	0.851319	4.82062e-05	-2.31408	1.17406
75921656	chr5:75921656:G:C	1.90135e-22	-9.12748e-10	-0.964727	5.89498e-06	-9.12748e-10	-1.13183	4.78015e-05	-9.12748e-10	-1.14845
75921687	chr5:75921687:T:C	1.30533e-22	-9.12748e-10	-1.34084	5.15202e-06	-9.12748e-10	-1.26654	4.37243e-05	-9.12748e-10	-1.2376
75922598	chr5:75922598:C:T	4.09894e-22	1.11975	-1.31632	4.46163e-06	-0.102131	-1.30828	5.01804e-05	0.198468	-1.29835
75922724	chr5:75922724:C:T	2.0848e-22	-9.12748e-10	-0.872619	6.65624e-06	-9.12748e-10	-1.01037	5.484e-05	-9.12748e-10	-1.01108
75923017	chr5:75923017:G:A	2.95958e-22	-9.12748e-10	-0.522243	1.24477e-05	-9.12748e-10	-0.384391	0.000103567	-9.12748e-10	-0.37529
75923158	chr5:75923158:A:G	9.90878e-22	0.686131	-6.68458e-10	4.43476e-06	-1.41645	-6.68458e-10	3.46988e-05	-1.4688	-6.68458e-10
75923165	chr5:75923165:A:G	1.3977e-21	2.06118	-1.03106	2.42833e-06	-0.909451	-1.10927	2.33493e-05	-0.753997	-1.11094
75923542	chr5:75923542:C:T	2.6796e-23	-2.3141	-0.610108	1.02818e-06	-2.29983	-0.578306	9.40496e-06	-2.31693	-0.45734
75923672	chr5:75923672:G:A	1.58078e-22	-9.12748e-10	-1.14937	5.99373e-06	-9.12748e-10	-1.11521	4.9573e-05	-9.12748e-10	-1.11206
75923953	chr5:75923953:C:T	3.59115e-22	1.01102	-1.33984	3.92526e-06	-0.186005	-1.35249	4.33791e-05	0.110655	-1.35618
75924065	chr5:75924065:T:C	1.30459e-22	-9.12748e-10	-1.34141	4.71207e-06	-9.12748e-10	-1.3558	3.87961e-05	-9.12748e-10	-1.35718
75924100	chr5:75924100:T:C	1.31275e-22	-9.12748e-10	-1.33516	4.73056e-06	-9.12748e-10	-1.35188	3.89367e-05	-9.12748e-10	-1.35357
75924642	chr5:75924642:A:G	4.90688e-23	-2.31924	-6.68458e-10	3.21458e-06	-1.73823	-6.68458e-10	2.18753e-05	-1.93015	-6.68458e-10
75924799	chr5:75924799:AAAAAT:A	1.18282e-21	-9.12748e-10	0.863192	5.56661e-05	-9.12748e-10	1.11344	0.000476006	-9.12748e-10	1.14993
75924812	chr5:75924812:G:GA	3.15458e-23	-1.60119	-1.15983	5.78146e-07	-2.24951	-1.20435	4.40192e-06	-2.28474	-1.24872
75925054	chr5:75925054:T:TAAG	1.29924e-22	-9.12748e-10	-1.34551	4.70084e-06	-9.12748e-10	-1.35819	3.87131e-05	-9.12748e-10	-1.35933
75925070	chr5:75925070:T:C	3.73087e-23	-1.5914	-1.00184	1.81309e-06	-1.18721	-1.12368	1.28867e-05	-1.40544	-1.05387
75925072	chr5:75925072:A:G	3.64948e-23	-1.61345	-1.00184	1.76349e-06	-1.21495	-1.12368	1.2568e-05	-1.43049	-1.05387
75925108	chr5:75925108:C:T	2.27316e-23	-2.11138	-0.97733	2.52952e-06	-1.16401	-0.813888	2.28894e-05	-1.11631	-0.768521
75925258	chr5:75925258:A:T	1.3559e-22	-9.12748e-10	-1.30282	4.76113e-06	-9.12748e-10	-1.34544	3.92063e-05	-9.12748e-10	-1.34667
75925442	chr5:75925442:G:A	4.79029e-23	-1.58109	-0.762192	2.24705e-06	-1.17316	-0.923153	1.63626e-05	-1.39334	-0.82717
75926282	chr5:75926282:G:T	1.3203e-22	-9.12748e-10	-1.32943	4.70261e-06	-9.12748e-10	-1.35781	3.8715e-05	-9.12748e-10	-1.35928
75926336	chr5:75926336:A:G	1.06055e-22	-0.872104	-0.676397	1.1007e-06	-2.31666	-0.493322	9.53401e-06	-2.30832	-0.452316
75926473	chr5:75926473:G:A	2.8606e-23	-2.27681	-0.58204	2.86273e-06	-1.48765	-0.366503	2.63184e-05	-1.44035	-0.304889
75927126	chr5:75927126:T:G	2.10991e-22	-9.12748e-10	-0.860646	7.16709e-06	-9.12748e-10	-0.936428	6.76306e-05	-9.12748e-10	-0.801444
75927168	chr5:75927168:G:T	3.57706e-23	-1.67264	-0.962696	1.69485e-06	-1.28738	-1.09095	1.2219e-05	-1.49526	-1.01725
75927570	chr5:75927570:T:G	1.76545e-22	-9.12748e-10	-1.03889	7.13148e-06	-9.12748e-10	-0.941409	5.94655e-05	-9.12748e-10	-0.930108
75927788	chr5:75927788:A:G	2.87949e-22	-9.12748e-10	-0.549679	1.35833e-05	-9.12748e-10	-0.297087	0.000135457	-9.12748e-10	-0.106849
75927854	chr5:75927854:T:A	1.83285e-21	-9.12748e-10	1.30116	8.84132e-05	-9.12748e-10	1.57609	0.000757403	-9.12748e-10	1.61439
75928240	chr5:75928240:A:G	2.65778e-23	-1.99609	-0.936297	3.55865e-06	-0.817316	-0.819229	3.14957e-05	-0.78109	-0.784563
75928615	chr5:75928615:C:T	1.28286e-22	-9.12748e-10	-1.3582	4.93889e-06	-9.12748e-10	-1.30879	4.16336e-05	-9.12748e-10	-1.2866
75928713	chr5:75928713:C:T	9.12901e-21	2.49412	0.412629	1.11999e-05	-0.755664	0.265639	0.000156029	-0.456066	0.490602
75928888	chr5:75928888:G:T	1.45719e-22	-9.12748e-10	-1.23078	5.11024e-06	-9.12748e-10	-1.27468	4.19916e-05	-9.12748e-10	-1.27804
75928955	chr5:75928955:T:A	1.27815e-22	-9.12748e-10	-1.36188	4.70128e-06	-9.12748e-10	-1.35809	3.87797e-05	-9.12748e-10	-1.35761
75929042	chr5:75929042:A:T	5.88804e-21	2.58343	-0.115216	3.45342e-06	-1.9063	0.239735	2.68021e-05	-1.86567	0.138644
75929266	chr5:75929266:C:T	1.78655e-22	-9.12748e-10	-1.027	5.63066e-06	-9.12748e-10	-1.1777	4.57081e-05	-9.12748e-10	-1.19323
75929607	chr5:75929607:T:C	2.6976e-22	-9.12748e-10	-0.614928	1.08018e-05	-9.12748e-10	-0.526217	7.64198e-05	-9.12748e-10	-0.679262
75929640	chr5:75929640:T:C	1.28786e-22	-9.12748e-10	-1.35431	4.74617e-06	-9.12748e-10	-1.34859	3.85264e-05	-9.12748e-10	-1.36416
75929659	chr5:75929659:A:G	1.07532e-21	-9.12748e-10	0.76791	3.06866e-05	-9.12748e-10	0.517898	0.000253734	-9.12748e-10	0.520781
75929775	chr5:75929775:T:C	1.00771e-20	3.12577	-0.120206	9.99307e-06	-0.348908	-0.255128	0.000144777	0.0304138	-0.0707251
75930093	chr5:75930093:T:C	6.4353e-22	0.934756	-0.680248	8.13585e-06	-0.126923	-0.682725	0.000106434	0.280985	-0.628961
75930185	chr5:75930185:C:T	1.07317e-21	-9.12748e-10	0.765909	3.54404e-05	-9.12748e-10	0.661924	0.000300303	-9.12748e-10	0.689289
75930237	chr5:75930237:C:T	1.38101e-22	-9.12748e-10	-1.28448	5.07727e-06	-9.12748e-10	-1.28115	4.13989e-05	-9.12748e-10	-1.29225
75930656	chr5:75930656:G:A	1.91136e-22	-9.12748e-10	-0.959477	6.47864e-06	-9.12748e-10	-1.03742	4.78346e-05	-9.12748e-10	-1.14776
75930726	chr5:75930726:T:C	2.26915e-23	-2.17219	-0.918279	1.41818e-06	-1.65384	-0.902716	1.23815e-05	-1.60019	-0.89911
75930848	chr5:75930848:G:A	1.55261e-23	-2.10923	-1.36071	1.06531e-06	-1.49301	-1.34965	9.03574e-06	-1.47201	-1.3423
75930925	chr5:75930925:G:A	1.9898e-23	-2.31119	-0.910651	6.76926e-07	-2.30501	-0.991116	5.25847e-06	-2.31936	-1.03631
75931017	chr5:75931017:C:T	7.418e-23	-2.2912	0.385234	2.42812e-06	-2.31897	0.30016	1.66231e-05	-2.30432	0.0996073
75931370	chr5:75931370:C:T	1.55418e-22	-9.12748e-10	-1.16634	5.38398e-06	-9.12748e-10	-1.2225	4.13621e-05	-9.12748e-10	-1.29314
75931942	chr5:75931942:A:G	1.12525e-21	0.473566	0.339738	7.1049e-06	-1.08836	0.143213	6.06729e-05	-1.00623	0.0962238
75932006	chr5:75932006:G:A	3.38851e-22	-9.12748e-10	-0.3869	1.11688e-05	-9.12748e-10	-0.492805	9.59807e-05	-9.12748e-10	-0.451357
75932139	chr5:75932139:A:G	1.30994e-22	-9.12748e-10	-1.33731	4.6967e-06	-9.12748e-10	-1.35907	3.87931e-05	-9.12748e-10	-1.35726
75932319	chr5:75932319:C:T	2.84145e-22	-9.12748e-10	-0.562976	8.79005e-06	-9.12748e-10	-0.732308	7.05777e-05	-9.12748e-10	-0.75879
75932392	chr5:75932392:G:C	1.2796e-22	-9.12748e-10	-1.36074	4.87559e-06	-9.12748e-10	-1.32169	4.10978e-05	-9.12748e-10	-1.29955
75933180	chr5:75933180:C:A	1.67445e-22	-9.12748e-10	-1.09181	6.50055e-06	-9.12748e-10	-1.03404	5.38926e-05	-9.12748e-10	-1.02851
75933312	chr5:75933312:A:G	2.08946e-22	0.237226	-1.10761	1.45113e-06	-1.32979	-1.2038	1.41425e-05	-1.20221	-1.16411
75933400	chr5:75933400:C:A	2.59894e-22	0.178479	-0.830666	2.1975e-06	-1.36538	-0.753223	1.92999e-05	-1.25525	-0.800151
75933611	chr5:75933611:G:A	2.19067e-22	0.0511872	-0.874269	2.03097e-06	-1.39962	-0.797795	1.76984e-05	-1.29986	-0.842177
75933789	chr5:75933789:T:C	2.13423e-22	0.167698	-1.01688	1.895e-06	-1.32033	-0.946376	1.66994e-05	-1.21546	-0.98467
75933829	chr5:75933829:A:C	2.54089e-22	0.187399	-0.862177	2.25125e-06	-1.30993	-0.784507	1.96774e-05	-1.2062	-0.829837
75933876	chr5:75933876:G:A	2.4323e-22	0.143418	-0.861869	2.20146e-06	-1.33263	-0.784177	1.91964e-05	-1.23126	-0.82952
75934146	chr5:75934146:T:C	2.43632e-23	-2.31924	-0.700147	1.55321e-06	-1.81421	-0.651394	1.25893e-05	-1.81163	-0.671025
75934702	chr5:75934702:C:T	1.00082e-22	-0.410614	-1.19585	6.93232e-07	-2.1694	-1.10292	5.30686e-06	-2.18342	-1.16309
75934734	chr5:75934734:A:T	7.77133e-21	-9.12748e-10	2.74574	0.000202024	-9.12748e-10	2.40246	0.00182481	-9.12748e-10	2.49373
75934813	chr5:75934813:G:A	1.28256e-22	-9.12748e-10	-1.35843	4.87125e-06	-9.12748e-10	-1.32258	4.02184e-05	-9.12748e-10	-1.32118
75934822	chr5:75934822:G:A	2.40048e-23	-2.29985	-0.734354	1.90474e-06	-1.65604	-0.605536	1.495e-05	-1.58296	-0.727831
75934828	chr5:75934828:G:A	1.28024e-22	-9.12748e-10	-1.36024	4.84908e-06	-9.12748e-10	-1.32714	4.00362e-05	-9.12748e-10	-1.32572
75934884	chr5:75934884:A:T	2.17616e-22	0.357241	-1.18697	1.47203e-06	-1.2524	-1.26688	1.42778e-05	-1.12172	-1.23508
75935152	chr5:75935152:A:G	4.74719e-21	-9.12748e-10	2.25285	0.000129516	-9.12748e-10	1.95787	0.00116481	-9.12748e-10	2.04481
75935355	chr5:75935355:G:A	4.67858e-21	-9.12748e-10	2.23829	0.0001277	-9.12748e-10	1.94375	0.00114826	-9.12748e-10	2.0305
75935672	chr5:75935672:G:A	1.68694e-22	0.253792	-1.33817	1.42041e-06	-1.20714	-1.34785	1.17727e-05	-1.19886	-1.35086
75935711	chr5:75935711:G:A	2.82125e-22	0.318529	-0.888639	2.38235e-06	-1.22422	-0.813626	2.09381e-05	-1.1165	-0.857435
75935768	chr5:75935768:G:A	1.31018e-22	-9.12748e-10	-1.33712	4.67501e-06	-9.12748e-10	-1.3637	3.85468e-05	-9.12748e-10	-1.36363
75935776	chr5:75935776:C:T	1.91464e-22	-9.12748e-10	-0.957759	7.32341e-06	-9.12748e-10	-0.914851	6.02982e-05	-9.12748e-10	-0.916203
75935811	chr5:75935811:G:A	7.1863e-23	-1.02646	-0.911238	6.74939e-07	-2.31929	-0.97977	5.25558e-06	-2.30909	-1.04713
75935856	chr5:75935856:A:G	1.58763e-22	-9.12748e-10	-1.14505	5.89635e-06	-9.12748e-10	-1.13159	4.93699e-05	-9.12748e-10	-1.11616
75935881	chr5:75935881:A:G	1.91842e-22	-9.12748e-10	-0.955791	7.34188e-06	-9.12748e-10	-0.912332	6.04687e-05	-9.12748e-10	-0.913378
75935930	chr5:75935930:T:C	1.90524e-22	-9.12748e-10	-0.962684	7.28547e-06	-9.12748e-10	-0.920046	5.99845e-05	-9.12748e-10	-0.921418
75936115	chr5:75936115:T:C	1.64796e-22	-9.12748e-10	-1.10775	6.38187e-06	-9.12748e-10	-1.05247	5.29019e-05	-9.12748e-10	-1.04707
75936316	chr5:75936316:G:A	2.46938e-20	3.90185	-6.68458e-10	3.63021e-05	0.685947	-6.68458e-10	0.000370884	0.900384	-6.68458e-10
75936505	chr5:75936505:C:T	6.34634e-21	-9.12748e-10	2.54317	0.000171198	-9.12748e-10	2.23689	0.00154599	-9.12748e-10	2.32792
75936564	chr5:75936564:A:G	2.18754e-22	0.189479	-1.01399	1.68159e-06	-1.25778	-1.1284	1.7715e-05	-1.08271	-1.05838
75936600	chr5:75936600:C:T	1.00084e-22	-1.60645	-6.68458e-10	2.15645e-06	-2.13746	-6.68458e-10	1.82161e-05	-2.1132	-6.68458e-10
75936971	chr5:75936971:A:G	6.19061e-23	-2.08684	-6.68458e-10	1.89481e-06	-2.26681	-6.68458e-10	1.55354e-05	-2.27238	-6.68458e-10
75937580	chr5:75937580:A:G	1.79986e-22	0.141923	-1.16151	1.45604e-06	-1.29816	-1.23204	1.50758e-05	-1.12562	-1.17679
75937895	chr5:75937895:T:C	1.32072e-22	-9.12748e-10	-1.32911	4.71408e-06	-9.12748e-10	-1.35537	3.89515e-05	-9.12748e-10	-1.35319
75938012	chr5:75938012:A:G	5.44852e-21	-9.12748e-10	2.39064	0.000129504	-9.12748e-10	1.95778	0.00116297	-9.12748e-10	2.04322
75938106	chr5:75938106:C:T	1.46892e-22	-9.12748e-10	-1.22276	5.19237e-06	-9.12748e-10	-1.25874	4.26814e-05	-9.12748e-10	-1.26174
75938166	chr5:75938166:T:C	1.71279e-23	-2.00947	-1.36228	5.03246e-07	-2.23845	-1.35415	4.01102e-06	-2.28415	-1.34231
75938282	chr5:75938282:A:G	2.01271e-22	0.225927	-1.13373	1.89063e-06	-1.2619	-1.00712	1.69583e-05	-1.16886	-1.01589
75938706	chr5:75938706:C:T	5.13924e-23	-2.09554	-0.177431	1.66757e-06	-2.29944	-0.0951226	1.40801e-05	-2.31428	-0.0564589
75938858	chr5:75938858:T:C	1.63324e-23	-2.08951	-1.3298	1.20594e-06	-1.47101	-1.24765	1.04994e-05	-1.39633	-1.26786
75938880	chr5:75938880:T:C	2.91331e-22	0.627314	-1.16532	1.76763e-06	-1.08843	-1.24786	1.72812e-05	-0.952518	-1.21337
75938899	chr5:75938899:A:T	1.59083e-22	-9.12748e-10	-1.14303	6.13382e-06	-9.12748e-10	-1.09211	5.08331e-05	-9.12748e-10	-1.08696
75938902	chr5:75938902:G:A	1.29473e-22	-9.12748e-10	-1.34899	4.67626e-06	-9.12748e-10	-1.36343	3.85815e-05	-9.12748e-10	-1.36273
75939056	chr5:75939056:C:G	1.78811e-22	-0.0828379	-0.943295	1.53484e-06	-1.3637	-1.1138	1.53468e-05	-1.2106	-1.074
75939246	chr5:75939246:C:T	1.28274e-22	-9.12748e-10	-1.3583	4.69534e-06	-9.12748e-10	-1.35936	3.90761e-05	-9.12748e-10	-1.34999
75939387	chr5:75939387:T:C	1.67924e-22	0.0233281	-1.11228	1.71596e-06	-1.40616	-0.959801	1.57931e-05	-1.28131	-0.974618
75939505	chr5:75939505:G:A	1.45575e-22	-0.489627	-0.742139	1.06993e-06	-2.18866	-0.649672	7.99613e-06	-2.20043	-0.736118
75939719	chr5:75939719:T:C	1.89745e-22	0.271016	-1.2378	1.36472e-06	-1.29433	-1.30065	1.35551e-05	-1.13332	-1.27542
75940123	chr5:75940123:T:C	1.37339e-22	-9.12748e-10	-1.29001	4.74897e-06	-9.12748e-10	-1.348	3.87764e-05	-9.12748e-10	-1.35769
75940357	chr5:75940357:A:G	6.41441e-23	-2.05133	-6.68458e-10	1.85723e-06	-2.28684	-6.68458e-10	1.52988e-05	-2.28773	-6.68458e-10
75940735	chr5:75940735:G:A	1.01172e-22	-0.306581	-1.28906	8.6822e-07	-1.71459	-1.33265	8.32664e-06	-1.58217	-1.31387
75940762	chr5:75940762:A:G	4.90636e-23	-2.31934	-6.68458e-10	2.17151e-06	-2.13051	-6.68458e-10	1.73585e-05	-2.16142	-6.68458e-10
75940902	chr5:75940902:A:G	1.44349e-22	-9.12748e-10	-1.24023	5.10447e-06	-9.12748e-10	-1.27581	4.20436e-05	-9.12748e-10	-1.2768
75941063	chr5:75941063:C:T	1.38583e-23	-2.31614	-1.26743	6.21942e-07	-2.0982	-1.28264	4.70513e-06	-2.19487	-1.27198
75941320	chr5:75941320:C:T	1.50035e-22	-9.12748e-10	-1.20159	5.68786e-06	-9.12748e-10	-1.16759	4.74566e-05	-9.12748e-10	-1.15569
75941413	chr5:75941413:A:G	1.35133e-22	-9.12748e-10	-1.3062	4.71196e-06	-9.12748e-10	-1.35582	3.86093e-05	-9.12748e-10	-1.36201
75941446	chr5:75941446:G:A	1.66857e-21	-9.12748e-10	1.20726	5.38157e-05	-9.12748e-10	1.07964	0.000472918	-9.12748e-10	1.14342
75941653	chr5:75941653:T:C	1.55837e-22	0.0208203	-1.18447	9.21118e-07	-1.76204	-1.22605	8.99991e-06	-1.63944	-1.17885
75942169	chr5:75942169:C:T	1.29498e-22	-9.12748e-10	-1.34879	4.77768e-06	-9.12748e-10	-1.34197	3.97551e-05	-9.12748e-10	-1.33277
75942361	chr5:75942361:T:A	1.6097e-21	-9.12748e-10	1.17134	4.18201e-05	-9.12748e-10	0.82745	0.000359517	-9.12748e-10	0.869257
75942487	chr5:75942487:A:G	1.31401e-23	-2.30625	-1.33054	8.65831e-07	-1.7379	-1.31209	6.97549e-06	-1.74569	-1.32742
75942674	chr5:75942674:T:C	1.67273e-22	-9.12748e-10	-1.09283	6.34037e-06	-9.12748e-10	-1.05899	5.09663e-05	-9.12748e-10	-1.08434
75942809	chr5:75942809:AG:A	1.31287e-22	-9.12748e-10	-1.33508	4.90996e-06	-9.12748e-10	-1.31466	3.91947e-05	-9.12748e-10	-1.34696
75943203	chr5:75943203:T:A	2.47845e-22	-9.12748e-10	-0.699659	9.15761e-06	-9.12748e-10	-0.691343	7.91003e-05	-9.12748e-10	-0.644787
75943214	chr5:75943214:G:A	5.62973e-23	-2.18181	-6.68458e-10	1.96965e-06	-2.22807	-6.68458e-10	1.5827e-05	-2.25379	-6.68458e-10
75943579	chr5:75943579:C:G	1.78348e-22	-9.12748e-10	-1.02873	6.77213e-06	-9.12748e-10	-0.993113	5.42792e-05	-9.12748e-10	-1.02136
75943693	chr5:75943693:A:G	1.1164e-22	-0.902105	-0.595073	1.1148e-06	-2.29681	-0.500448	8.34906e-06	-2.29978	-0.59357
75943866	chr5:75943866:T:G	1.27702e-22	-9.12748e-10	-1.36276	4.68144e-06	-9.12748e-10	-1.36232	3.86175e-05	-9.12748e-10	-1.3618
75944072	chr5:75944072:C:T	4.65256e-22	-9.12748e-10	-0.0698728	2.0908e-05	-9.12748e-10	0.134206	0.000174152	-9.12748e-10	0.144427
75944291	chr5:75944291:T:C	2.99038e-23	-1.45101	-1.36346	4.68145e-07	-2.31885	-1.34605	3.82637e-06	-2.31803	-1.35556
75944396	chr5:75944396:A:G	3.04447e-22	-9.12748e-10	-0.493965	9.43361e-06	-9.12748e-10	-0.661649	7.62752e-05	-9.12748e-10	-0.681156
75944430	chr5:75944430:A:T	5.13513e-22	-9.12748e-10	0.0288152	2.32112e-05	-9.12748e-10	0.238709	0.000193565	-9.12748e-10	0.25011
75944893	chr5:75944893:A:C	1.22239e-21	-9.12748e-10	0.896104	3.18115e-05	-9.12748e-10	0.553902	0.000273331	-9.12748e-10	0.595181
75944908	chr5:75944908:T:C	3.00762e-22	-9.12748e-10	-0.506143	1.31109e-05	-9.12748e-10	-0.332481	0.000122837	-9.12748e-10	-0.204643
75945115	chr5:75945115:A:G	1.08814e-21	-9.12748e-10	0.779767	2.83443e-05	-9.12748e-10	0.4385	0.000244218	-9.12748e-10	0.482558
75945457	chr5:75945457:G:A	1.28854e-22	-9.12748e-10	-1.35378	4.7236e-06	-9.12748e-10	-1.35336	3.89509e-05	-9.12748e-10	-1.3532
75945558	chr5:75945558:A:G	1.28927e-22	-9.12748e-10	-1.35321	4.72659e-06	-9.12748e-10	-1.35272	3.89746e-05	-9.12748e-10	-1.35259
75946350	chr5:75946350:C:T	2.43378e-22	-9.12748e-10	-0.717845	8.51985e-06	-9.12748e-10	-0.763529	7.19026e-05	-9.12748e-10	-0.740191
75946371	chr5:75946371:A:G	1.93542e-22	-9.12748e-10	-0.946966	8.21949e-06	-9.12748e-10	-0.799419	7.48601e-05	-9.12748e-10	-0.699883
75946527	chr5:75946527:T:G	1.23932e-21	-9.12748e-10	0.909859	3.20488e-05	-9.12748e-10	0.561333	0.000276304	-9.12748e-10	0.605998
75946567	chr5:75946567:A:G	1.32634e-23	-2.26384	-1.36361	4.67591e-07	-2.30561	-1.36048	3.79498e-06	-2.31871	-1.36312
75946570	chr5:75946570:G:A	6.93804e-23	-2.09564	0.122779	5.85066e-06	-1.48442	0.34505	4.65678e-05	-1.29382	0.11923
75946632	chr5:75946632:G:A	3.59916e-22	-1.52795	1.20136	7.22576e-06	-2.24636	1.31809	6.3039e-05	-2.20918	1.33743
75947154	chr5:75947154:A:G	1.26074e-21	-9.12748e-10	0.926996	3.24495e-05	-9.12748e-10	0.573759	0.000280006	-9.12748e-10	0.619309
75947286	chr5:75947286:C:G	1.23062e-21	-9.12748e-10	0.902815	3.17255e-05	-9.12748e-10	0.551193	0.000273822	-9.12748e-10	0.596975
75947448	chr5:75947448:G:A	9.61471e-22	-9.12748e-10	0.656004	2.43719e-05	-9.12748e-10	0.287504	0.000209649	-9.12748e-10	0.329933
75947536	chr5:75947536:G:A	3.55835e-23	-2.00155	-0.639033	1.07145e-06	-2.2911	-0.545811	8.20331e-06	-2.22375	-0.68722
75947587	chr5:75947587:T:A	1.25182e-21	-9.12748e-10	0.919891	3.22366e-05	-9.12748e-10	0.567173	0.000278181	-9.12748e-10	0.612768
75947610	chr5:75947610:G:A	1.21836e-21	-9.12748e-10	0.892797	3.14435e-05	-9.12748e-10	0.542265	0.000271258	-9.12748e-10	0.587566
75948015	chr5:75948015:G:A	1.80783e-22	-9.12748e-10	-1.01516	6.28502e-06	-9.12748e-10	-1.06776	5.94476e-05	-9.12748e-10	-0.930408
75948097	chr5:75948097:A:G	1.29068e-22	-9.12748e-10	-1.35212	4.82233e-06	-9.12748e-10	-1.33267	3.88499e-05	-9.12748e-10	-1.3558
75948139	chr5:75948139:T:G	1.54173e-22	-9.12748e-10	-1.17439	5.89263e-06	-9.12748e-10	-1.13223	4.83005e-05	-9.12748e-10	-1.13806
75948342	chr5:75948342:C:T	2.08651e-23	-2.27536	-0.899022	9.64781e-07	-2.03394	-0.90784	8.0131e-06	-1.97872	-0.955711
75948482	chr5:75948482:A:T	6.49386e-23	-1.86302	-0.176002	1.40228e-06	-2.23081	-0.33702	1.29852e-05	-2.24383	-0.207863
75948580	chr5:75948580:G:A	1.28887e-22	-9.12748e-10	-1.35352	4.81115e-06	-9.12748e-10	-1.33499	3.99946e-05	-9.12748e-10	-1.32676
75948600	chr5:75948600:T:C	1.29002e-22	-9.12748e-10	-1.35264	4.69213e-06	-9.12748e-10	-1.36004	3.88729e-05	-9.12748e-10	-1.35521
75948613	chr5:75948613:G:A	1.78707e-23	-2.29522	-1.03408	5.89319e-07	-2.31939	-1.11533	4.95924e-06	-2.31368	-1.10057
75948709	chr5:75948709:T:A	1.42534e-23	-2.3193	-1.23616	5.43207e-07	-2.28766	-1.22853	4.69897e-06	-2.25934	-1.20882
75948893	chr5:75948893:T:C	1.67209e-23	-2.3014	-1.0944	6.14612e-07	-2.30488	-1.08781	4.80583e-06	-2.31467	-1.13101
75949101	chr5:75949101:C:A	8.71283e-23	-0.846653	-0.898426	5.72065e-06	-0.188494	-0.973351	4.84034e-05	-0.168887	-0.967048
75949381	chr5:75949381:A:G	1.52461e-22	-9.12748e-10	-1.18555	5.24466e-06	-9.12748e-10	-1.24872	4.3471e-05	-9.12748e-10	-1.24341
75949385	chr5:75949385:TAACAGTAGACTA:T	5.24497e-23	-1.81978	-0.432826	1.26607e-06	-2.2601	-0.409911	8.45469e-06	-2.3109	-0.569884
75949506	chr5:75949506:A:G	2.1002e-23	-1.81322	-1.35462	4.85036e-07	-2.26523	-1.36423	3.86722e-06	-2.29887	-1.3641
75949558	chr5:75949558:G:A	9.13408e-23	-1.9773	0.27944	6.82611e-06	-1.4727	0.487526	5.50485e-05	-1.44357	0.436276
75949561	chr5:75949561:G:A	1.32491e-23	-2.30346	-1.32507	5.08457e-07	-2.31474	-1.26756	4.05873e-06	-2.31817	-1.29647
75950019	chr5:75950019:A:C	3.96079e-23	-1.82445	-0.708987	2.96337e-06	-1.31131	-0.50829	1.52505e-05	-1.69756	-0.593328
75950025	chr5:75950025:A:G	3.98179e-23	-1.82257	-0.70557	2.98388e-06	-1.30856	-0.504149	1.53422e-05	-1.69541	-0.589491
75950427	chr5:75950427:C:T	7.66331e-23	-1.78593	-0.0874988	6.54182e-06	-1.27155	0.243835	3.23235e-05	-1.66895	0.129238
75950661	chr5:75950661:C:T	1.70815e-22	-9.12748e-10	-1.07188	6.20969e-06	-9.12748e-10	-1.07982	5.07725e-05	-9.12748e-10	-1.08815
75951289	chr5:75951289:C:G	1.40835e-23	-2.25879	-1.30867	7.31269e-07	-1.88915	-1.32975	5.00821e-06	-2.05374	-1.35068
75951532	chr5:75951532:C:T	1.85498e-23	-2.30427	-0.987728	6.27105e-07	-2.31674	-1.05582	5.06096e-06	-2.30327	-1.09067
75951772	chr5:75951772:C:G	1.88406e-23	-2.29188	-0.984567	1.21235e-06	-1.77853	-0.934836	7.53795e-06	-1.96987	-1.02569
75951852	chr5:75951852:G:A	5.51102e-22	1.07641	-0.976952	1.10898e-06	-1.70283	-1.09966	1.21547e-05	-1.43542	-1.08237
75951934	chr5:75951934:G:A	1.28081e-22	-9.12748e-10	-1.3598	4.67261e-06	-9.12748e-10	-1.36421	3.85255e-05	-9.12748e-10	-1.36418
75951962	chr5:75951962:T:G	1.32455e-22	-9.12748e-10	-1.32622	5.03751e-06	-9.12748e-10	-1.28902	4.09087e-05	-9.12748e-10	-1.30416
75952140	chr5:75952140:G:A	1.4808e-23	-2.1558	-1.36149	6.38282e-07	-1.9942	-1.3607	4.52771e-06	-2.14109	-1.3642
75952522	chr5:75952522:C:A	1.27695e-23	-2.30894	-1.35646	8.94207e-07	-1.66442	-1.35333	6.09875e-06	-1.87152	-1.3359
75952529	chr5:75952529:G:A	1.46275e-23	-2.16711	-1.36245	6.46701e-07	-1.97876	-1.36304	4.6172e-06	-2.12936	-1.35635
75952782	chr5:75952782:G:C	1.26672e-23	-2.31418	-1.35926	9.11393e-07	-1.64144	-1.35727	6.06341e-06	-1.8501	-1.36313
75952949	chr5:75952949:T:C	1.61586e-22	-9.12748e-10	-1.12743	5.30166e-06	-9.12748e-10	-1.23791	4.25895e-05	-9.12748e-10	-1.2639
75952994	chr5:75952994:C:T	1.38974e-22	-9.12748e-10	-1.27818	4.96227e-06	-9.12748e-10	-1.30406	4.09179e-05	-9.12748e-10	-1.30394
75953209	chr5:75953209:G:T	1.81232e-22	-9.12748e-10	-1.01268	7.19352e-06	-9.12748e-10	-0.932748	5.96841e-05	-9.12748e-10	-0.926439
75953276	chr5:75953276:C:A	1.477e-23	-2.15702	-1.36285	6.38179e-07	-1.9928	-1.36226	4.53307e-06	-2.13997	-1.36413
75953297	chr5:75953297:A:G	1.5094e-23	-2.13443	-1.36374	6.1714e-07	-2.02524	-1.36335	4.42919e-06	-2.16365	-1.36364
75953328	chr5:75953328:G:T	2.81183e-23	-1.7547	-1.12134	6.80414e-07	-2.30866	-0.982318	5.4982e-06	-2.31827	-0.992814
75953674	chr5:75953674:C:T	1.51086e-23	-2.13442	-1.36278	6.17208e-07	-2.02617	-1.36231	4.42529e-06	-2.16401	-1.36416
75953903	chr5:75953903:C:A	1.61018e-22	-9.12748e-10	-1.13094	6.78623e-06	-9.12748e-10	-0.991033	5.38367e-05	-9.12748e-10	-1.02955
75953960	chr5:75953960:T:C	1.29125e-22	-9.12748e-10	-1.35168	4.67709e-06	-9.12748e-10	-1.36325	3.87047e-05	-9.12748e-10	-1.35954
75953974	chr5:75953974:G:C	1.63325e-22	-9.12748e-10	-1.11672	6.54843e-06	-9.12748e-10	-1.0267	5.39381e-05	-9.12748e-10	-1.02767
75954284	chr5:75954284:G:T	4.50647e-23	-1.34075	-1.06361	3.96456e-06	-0.628675	-0.899858	1.80964e-05	-1.15943	-0.960361
75954393	chr5:75954393:C:T	2.14898e-22	-9.12748e-10	-0.842296	7.41859e-06	-9.12748e-10	-0.901939	5.89011e-05	-9.12748e-10	-0.939645
75954435	chr5:75954435:C:T	4.47629e-23	-1.35346	-1.05762	3.92819e-06	-0.645484	-0.892265	1.79695e-05	-1.17334	-0.953487
75954527	chr5:75954527:A:T	2.17173e-23	-1.78989	-1.34447	4.93413e-07	-2.30531	-1.30703	4.00063e-06	-2.31739	-1.31166
75954824	chr5:75954824:A:G	5.27053e-23	-2.24775	-6.68458e-10	2.23359e-06	-2.10232	-6.68458e-10	1.88867e-05	-2.07704	-6.68458e-10
75955126	chr5:75955126:A:G	1.60437e-23	-2.19931	-1.23784	7.93073e-07	-1.93224	-1.20553	5.33692e-06	-2.09593	-1.24492
75955210	chr5:75955210:G:T	2.78166e-22	-0.584242	-6.68458e-10	2.19193e-06	-2.12115	-6.68458e-10	1.85094e-05	-2.09723	-6.68458e-10
75955240	chr5:75955240:G:A	1.78378e-23	-2.18201	-1.14913	8.60428e-07	-1.94025	-1.116	5.64646e-06	-2.10454	-1.17994
75955331	chr5:75955331:T:A	4.26258e-23	-2.14834	-0.311667	1.56299e-06	-2.21343	-0.245901	1.29541e-05	-2.24223	-0.211865
75955340	chr5:75955340:A:G	1.76788e-22	-9.12748e-10	-1.03751	7.75441e-06	-9.12748e-10	-0.857666	6.10672e-05	-9.12748e-10	-0.903529
75955390	chr5:75955390:C:T	2.23891e-23	-2.13243	-0.97146	9.58385e-07	-2.02978	-0.918656	6.42031e-06	-2.16834	-0.9877
75955417	chr5:75955417:C:T	7.32207e-23	-1.91898	-6.68458e-10	2.01363e-06	-2.20599	-6.68458e-10	1.59182e-05	-2.24804	-6.68458e-10
75955429	chr5:75955429:A:T	2.67003e-23	-2.11037	-0.817421	1.1082e-06	-2.03982	-0.763379	7.17926e-06	-2.17791	-0.866394
75955530	chr5:75955530:C:A	1.70822e-23	-2.24904	-1.12539	6.48366e-07	-2.30284	-1.03639	5.49445e-06	-2.30322	-1.00854
75955564	chr5:75955564:G:A	3.29637e-23	-1.35398	-1.36307	2.23504e-06	-0.752315	-1.34935	1.33223e-05	-1.07047	-1.35559
75955802	chr5:75955802:C:T	1.698e-23	-2.20243	-1.17799	8.52942e-07	-1.92524	-1.13975	5.68296e-06	-2.09007	-1.18797
75956117	chr5:75956117:T:C	5.05835e-23	-1.5205	-0.768335	4.5802e-06	-0.880332	-0.503853	2.1239e-05	-1.37417	-0.585492
75956119	chr5:75956119:C:T	4.67246e-23	-1.52031	-0.847883	4.14136e-06	-0.883657	-0.601247	1.93481e-05	-1.37465	-0.678263
75956503	chr5:75956503:A:T	7.45919e-22	-9.12748e-10	0.402157	3.52124e-05	-9.12748e-10	0.65547	0.00029435	-9.12748e-10	0.669266
75957134	chr5:75957134:C:T	3.09248e-23	-2.29824	-0.482664	1.54007e-06	-2.12355	-0.350548	1.23838e-05	-2.09762	-0.401491
75957354	chr5:75957354:A:G	1.49132e-22	-9.12748e-10	-1.20763	5.27088e-06	-9.12748e-10	-1.24373	4.35259e-05	-9.12748e-10	-1.24215
75957440	chr5:75957440:C:T	3.85915e-23	-1.47968	-1.07975	3.25279e-06	-0.807372	-0.919043	1.53344e-05	-1.30671	-0.97869
75957486	chr5:75957486:C:T	4.07753e-23	-1.45006	-1.05432	3.48668e-06	-0.768071	-0.888908	1.62876e-05	-1.27464	-0.950467
75957525	chr5:75957525:G:A	2.41363e-23	-1.99789	-1.03085	7.92797e-07	-2.15239	-0.985724	5.45711e-06	-2.25409	-1.06449
75957967	chr5:75957967:A:G	1.9815e-22	-9.12748e-10	-0.923437	6.07542e-06	-9.12748e-10	-1.10168	4.87795e-05	-9.12748e-10	-1.12819
75957973	chr5:75957973:G:A	6.10402e-23	-2.10093	-6.68458e-10	1.89816e-06	-2.26504	-6.68458e-10	1.60352e-05	-2.24072	-6.68458e-10
75958035	chr5:75958035:G:T	1.9661e-22	-9.12748e-10	-0.931238	6.04096e-06	-9.12748e-10	-1.10737	4.85092e-05	-9.12748e-10	-1.13375
75958325	chr5:75958325:C:T	1.89581e-23	-1.9501	-1.32013	1.08659e-06	-1.50397	-1.31891	6.7305e-06	-1.78039	-1.32847
75958332	chr5:75958332:G:C	1.53423e-22	-9.12748e-10	-1.17926	5.91013e-06	-9.12748e-10	-1.12926	4.89901e-05	-9.12748e-10	-1.12388
75958491	chr5:75958491:C:T	4.0819e-23	-1.45219	-1.05112	3.49058e-06	-0.770833	-0.885028	1.63151e-05	-1.27691	-0.9465
75958741	chr5:75958741:T:C	4.09715e-23	-2.22897	-0.270618	2.46758e-06	-1.88983	-0.11286	1.97389e-05	-1.86925	-0.163662
75959096	chr5:75959096:T:C	1.53556e-22	-9.12748e-10	-1.1784	6.03917e-06	-9.12748e-10	-1.10766	4.96504e-05	-9.12748e-10	-1.1105
75959118	chr5:75959118:G:A	2.20644e-23	-2.20509	-0.913399	1.31923e-06	-1.82949	-0.799391	1.07737e-05	-1.80769	-0.830704
75959381	chr5:75959381:C:T	1.9696e-23	-1.96342	-1.26862	1.07073e-06	-1.52904	-1.30855	8.3876e-06	-1.60849	-1.28026
75959468	chr5:75959468:A:G	5.32505e-22	0.928089	-0.862958	1.18189e-06	-1.74677	-0.992041	1.29077e-05	-1.48903	-0.968655
75959744	chr5:75959744:T:C	7.51644e-22	-9.12748e-10	0.409802	3.54882e-05	-9.12748e-10	0.663272	0.000296633	-9.12748e-10	0.676991
75959807	chr5:75959807:C:T	1.27525e-22	-9.12748e-10	-1.36415	4.71149e-06	-9.12748e-10	-1.35592	3.86447e-05	-9.12748e-10	-1.36109
75959911	chr5:75959911:C:T	3.11856e-23	-2.26203	-0.510472	1.7501e-06	-1.97769	-0.368564	1.41402e-05	-1.95297	-0.413519
75959920	chr5:75959920:T:C	2.4657e-23	-1.92628	-1.08112	1.48646e-06	-1.44214	-1.06739	9.11611e-06	-1.71014	-1.09532
75960153	chr5:75960153:G:T	7.45997e-22	-9.12748e-10	0.402261	3.52053e-05	-9.12748e-10	0.65527	0.000294277	-9.12748e-10	0.669019
75960165	chr5:75960165:A:G	1.86757e-23	-1.93174	-1.3535	5.15548e-07	-2.2158	-1.35265	3.92185e-06	-2.2879	-1.36104
75960268	chr5:75960268:G:A	6.74602e-23	-1.40633	-0.594597	6.55445e-06	-0.724906	-0.300877	2.92967e-05	-1.24683	-0.391199
75960347	chr5:75960347:A:G	1.71838e-22	-9.12748e-10	-1.06591	7.47651e-06	-9.12748e-10	-0.894162	5.88989e-05	-9.12748e-10	-0.939682
75960618	chr5:75960618:C:T	8.66686e-22	-9.12748e-10	0.552216	3.9678e-05	-9.12748e-10	0.774869	0.00033194	-9.12748e-10	0.78945
75961183	chr5:75961183:G:T	5.58866e-22	-9.12748e-10	0.113449	2.58988e-05	-9.12748e-10	0.348269	0.000215885	-9.12748e-10	0.35924
75961237	chr5:75961237:C:T	1.52984e-22	-9.12748e-10	-1.18213	5.5601e-06	-9.12748e-10	-1.19031	4.50254e-05	-9.12748e-10	-1.20828
75961381	chr5:75961381:A:G	1.55259e-23	-2.1084	-1.36155	5.91058e-07	-2.07103	-1.36074	4.28455e-06	-2.19632	-1.36417
75961621	chr5:75961621:TTC:T	4.28308e-23	-1.50575	-0.949449	3.68176e-06	-0.842032	-0.760503	1.73227e-05	-1.33445	-0.829039
75961834	chr5:75961834:T:C	3.97969e-23	-1.468	-1.06067	3.38354e-06	-0.789752	-0.897254	1.58906e-05	-1.29238	-0.957399
75961927	chr5:75961927:A:G	1.62937e-22	-9.12748e-10	-1.1191	6.38755e-06	-9.12748e-10	-1.05158	5.29699e-05	-9.12748e-10	-1.04578
75962175	chr5:75962175:T:C	2.0207e-22	-9.12748e-10	-0.903847	6.16825e-06	-9.12748e-10	-1.08651	4.94839e-05	-9.12748e-10	-1.11386
75962235	chr5:75962235:C:T	1.29214e-22	-9.12748e-10	-1.35099	4.79545e-06	-9.12748e-10	-1.33826	3.96808e-05	-9.12748e-10	-1.33464
75962414	chr5:75962414:C:T	2.47044e-22	-9.12748e-10	-0.702894	8.57229e-06	-9.12748e-10	-0.757393	7.01762e-05	-9.12748e-10	-0.764495
75962621	chr5:75962621:A:T	1.7186e-22	-9.12748e-10	-1.06578	7.04422e-06	-9.12748e-10	-0.95372	5.67722e-05	-9.12748e-10	-0.976457
75963077	chr5:75963077:A:G	1.46741e-23	-2.16435	-1.36202	6.29266e-07	-2.00797	-1.36116	4.48411e-06	-2.15075	-1.36422
75963124	chr5:75963124:C:G	1.4132e-23	-2.20221	-1.3618	6.8528e-07	-1.92281	-1.36105	4.76264e-06	-2.09049	-1.36421
75963218	chr5:75963218:T:A	2.53847e-23	-2.19235	-0.785963	1.22995e-06	-2.02514	-0.673812	1.04103e-05	-1.99432	-0.678393
75963257	chr5:75963257:T:C	4.98569e-23	-1.21383	-1.08948	4.55416e-06	-0.457414	-0.932473	2.07663e-05	-0.991826	-0.990349
75963334	chr5:75963334:G:T	1.3449e-22	-9.12748e-10	-1.31097	4.97471e-06	-9.12748e-10	-1.30156	4.12425e-05	-9.12748e-10	-1.29604
75963463	chr5:75963463:A:T	1.63502e-22	-9.12748e-10	-1.11564	5.83664e-06	-9.12748e-10	-1.14177	4.9311e-05	-9.12748e-10	-1.11736
75963489	chr5:75963489:C:T	1.53738e-22	-9.12748e-10	-1.17721	6.07169e-06	-9.12748e-10	-1.10229	4.99379e-05	-9.12748e-10	-1.10472
75964104	chr5:75964104:T:C	1.33241e-22	-9.12748e-10	-1.3203	5.01587e-06	-9.12748e-10	-1.29332	4.1528e-05	-9.12748e-10	-1.28914
75964159	chr5:75964159:C:T	6.20967e-23	-1.43412	-0.649648	5.85071e-06	-0.776532	-0.362833	2.65074e-05	-1.28844	-0.449639
75964298	chr5:75964298:G:A	1.48607e-22	-9.12748e-10	-1.21115	5.13363e-06	-9.12748e-10	-1.27011	4.25373e-05	-9.12748e-10	-1.26512
75964485	chr5:75964485:A:G	2.37051e-23	-2.08455	-0.962224	9.09977e-07	-2.08575	-0.914514	6.01982e-06	-2.21044	-1.01001
75964687	chr5:75964687:T:C	2.75095e-23	-1.76349	-1.13444	6.66895e-07	-2.31062	-1.00044	5.38964e-06	-2.3188	-1.01222
75964937	chr5:75964937:A:G	4.92529e-22	-9.12748e-10	-0.0129082	2.26247e-05	-9.12748e-10	0.213115	0.000188715	-9.12748e-10	0.224736
75965111	chr5:75965111:G:C	4.77456e-23	-1.7236	-0.622971	1.56849e-06	-2.10651	-0.349307	1.1312e-05	-2.20939	-0.380249
75965234	chr5:75965234:C:G	1.83825e-22	-9.12748e-10	-0.998478	7.67356e-06	-9.12748e-10	-0.868148	6.04226e-05	-9.12748e-10	-0.914141
75965486	chr5:75965486:C:T	1.40455e-22	-9.12748e-10	-1.26757	5.38314e-06	-9.12748e-10	-1.22266	4.4602e-05	-9.12748e-10	-1.21772
75965498	chr5:75965498:ACACT:A	4.92529e-22	-9.12748e-10	-0.0129082	2.26247e-05	-9.12748e-10	0.213115	0.000188715	-9.12748e-10	0.224736
75966075	chr5:75966075:G:A	1.34351e-22	-9.12748e-10	-1.312	4.96914e-06	-9.12748e-10	-1.30268	4.11943e-05	-9.12748e-10	-1.2972
75966335	chr5:75966335:T:C	1.77577e-22	-9.12748e-10	-1.03306	5.92512e-06	-9.12748e-10	-1.12673	4.92836e-05	-9.12748e-10	-1.11791
75966838	chr5:75966838:T:G	2.47044e-22	-9.12748e-10	-0.702894	8.57229e-06	-9.12748e-10	-0.757393	7.01762e-05	-9.12748e-10	-0.764495
75966891	chr5:75966891:A:C	1.93781e-22	-9.12748e-10	-0.945734	6.8417e-06	-9.12748e-10	-0.982891	5.81821e-05	-9.12748e-10	-0.951927
75966914	chr5:75966914:T:G	6.54408e-22	-9.12748e-10	0.27127	3.06336e-05	-9.12748e-10	0.516169	0.000256228	-9.12748e-10	0.530565
75966920	chr5:75966920:A:G	1.29705e-22	-9.12748e-10	-1.3472	4.71631e-06	-9.12748e-10	-1.3549	3.87603e-05	-9.12748e-10	-1.35811
75967027	chr5:75967027:A:AT	1.39569e-22	-9.12748e-10	-1.2739	5.17601e-06	-9.12748e-10	-1.26189	4.21441e-05	-9.12748e-10	-1.27441
75967183	chr5:75967183:A:T	1.40608e-22	-9.12748e-10	-1.26648	5.39034e-06	-9.12748e-10	-1.22132	4.46619e-05	-9.12748e-10	-1.21638
75967239	chr5:75967239:C:T	6.49006e-23	-1.43388	-0.605723	6.19475e-06	-0.771459	-0.310767	2.80011e-05	-1.28365	-0.399608
75967342	chr5:75967342:T:C	3.24672e-23	-1.42125	-1.31098	5.55305e-07	-2.24588	-1.24829	4.28884e-06	-2.30176	-1.25773
75967358	chr5:75967358:C:T	3.71997e-23	-2.18411	-0.412049	1.15703e-06	-2.30199	-0.458086	9.56381e-06	-2.29459	-0.462931
75967442	chr5:75967442:C:T	1.6404e-22	-9.12748e-10	-1.11235	5.76707e-06	-9.12748e-10	-1.15376	4.77036e-05	-9.12748e-10	-1.1505
75967519	chr5:75967519:T:A	6.4122e-23	-1.44825	-0.603425	6.09125e-06	-0.790763	-0.308312	2.7627e-05	-1.29957	-0.397146
75967615	chr5:75967615:G:A	1.29024e-22	-9.12748e-10	-1.35246	4.7494e-06	-9.12748e-10	-1.34791	3.92574e-05	-9.12748e-10	-1.34536
75967666	chr5:75967666:T:G	1.52836e-22	-9.12748e-10	-1.1831	6.03012e-06	-9.12748e-10	-1.10916	4.96038e-05	-9.12748e-10	-1.11144
75967794	chr5:75967794:G:A	3.14069e-22	-0.462847	-6.68458e-10	6.43136e-06	-1.04474	-6.68458e-10	5.5611e-05	-0.997123	-6.68458e-10
75967922	chr5:75967922:A:C	6.53093e-22	-9.12748e-10	0.269258	3.05654e-05	-9.12748e-10	0.513941	0.00025565	-9.12748e-10	0.528306
75968005	chr5:75968005:TG:T	6.53699e-22	-9.12748e-10	0.270187	3.05964e-05	-9.12748e-10	0.514954	0.000255921	-9.12748e-10	0.529365
75968038	chr5:75968038:C:T	2.69988e-22	-9.12748e-10	-0.614082	9.34505e-06	-9.12748e-10	-0.671081	7.64339e-05	-9.12748e-10	-0.679078
75968246	chr5:75968246:G:A	1.87285e-22	-9.12748e-10	-0.979828	6.64507e-06	-9.12748e-10	-1.01205	5.23974e-05	-9.12748e-10	-1.05665
75968322	chr5:75968322:C:T	1.60557e-23	-2.10042	-1.33597	6.29072e-07	-2.03449	-1.33495	4.42544e-06	-2.17801	-1.35013
75968440	chr5:75968440:T:C	7.10442e-23	-1.48394	-0.465223	6.80806e-06	-0.836161	-0.15166	3.09477e-05	-1.33697	-0.24624
75968659	chr5:75968659:A:G	1.72098e-22	-9.12748e-10	-1.0644	5.76715e-06	-9.12748e-10	-1.15375	4.80325e-05	-9.12748e-10	-1.14363
75968688	chr5:75968688:A:C	1.17713e-22	-0.295247	-1.14897	6.25644e-07	-2.16053	-1.21438	6.14182e-06	-2.00875	-1.19163
75968750	chr5:75968750:T:C	2.17585e-22	-9.12748e-10	-0.829869	7.49845e-06	-9.12748e-10	-0.891232	5.93187e-05	-9.12748e-10	-0.93258
75968855	chr5:75968855:C:T	6.53826e-22	-9.12748e-10	0.27038	3.0606e-05	-9.12748e-10	0.515269	0.000255996	-9.12748e-10	0.529656
75968899	chr5:75968899:GA:G	1.6867e-22	-9.12748e-10	-1.08452	5.67669e-06	-9.12748e-10	-1.16956	4.71692e-05	-9.12748e-10	-1.16176
75969079	chr5:75969079:C:T	6.5535e-22	-9.12748e-10	0.272708	3.0681e-05	-9.12748e-10	0.517716	0.000256639	-9.12748e-10	0.532168
75969489	chr5:75969489:A:C	6.78299e-22	-9.12748e-10	0.307128	3.21337e-05	-9.12748e-10	0.563978	0.000267328	-9.12748e-10	0.572974
75969515	chr5:75969515:A:G	1.46136e-23	-2.17096	-1.35955	6.39805e-07	-1.99398	-1.35854	4.53167e-06	-2.14073	-1.36368
75970019	chr5:75970019:T:C	2.06861e-22	-9.12748e-10	-0.880413	8.9108e-06	-9.12748e-10	-0.718664	7.07646e-05	-9.12748e-10	-0.756145
75970137	chr5:75970137:T:C	6.02875e-22	-9.12748e-10	0.189249	2.81386e-05	-9.12748e-10	0.431213	0.00023508	-9.12748e-10	0.444422
75970159	chr5:75970159:G:C	1.65514e-22	-9.12748e-10	-1.10341	6.35204e-06	-9.12748e-10	-1.05715	5.14223e-05	-9.12748e-10	-1.07543
75970247	chr5:75970247:A:C	1.74388e-22	-9.12748e-10	-1.05118	5.82671e-06	-9.12748e-10	-1.14348	4.84591e-05	-9.12748e-10	-1.13478
75970366	chr5:75970366:A:C	1.57324e-22	-9.12748e-10	-1.15415	6.26077e-06	-9.12748e-10	-1.07163	5.16113e-05	-9.12748e-10	-1.07176
75970510	chr5:75970510:G:A	5.88676e-23	-1.46776	-0.669409	5.45816e-06	-0.815023	-0.393793	2.51158e-05	-1.31435	-0.477658
75970797	chr5:75970797:A:G	5.08735e-23	-2.28312	-6.68458e-10	1.84734e-06	-2.29218	-6.68458e-10	1.5179e-05	-2.29559	-6.68458e-10
75970855	chr5:75970855:G:A	2.16896e-22	-9.12748e-10	-0.833044	6.52173e-06	-9.12748e-10	-1.03079	5.22132e-05	-9.12748e-10	-1.06017
75970864	chr5:75970864:A:G	1.54368e-22	-9.12748e-10	-1.17312	6.12354e-06	-9.12748e-10	-1.09379	5.04955e-05	-9.12748e-10	-1.09362
75970879	chr5:75970879:A:T	1.29151e-22	-9.12748e-10	-1.35148	4.78971e-06	-9.12748e-10	-1.33946	3.9695e-05	-9.12748e-10	-1.33428
75971127	chr5:75971127:C:T	5.33681e-22	-9.12748e-10	0.0673382	2.46837e-05	-9.12748e-10	0.300216	0.000206115	-9.12748e-10	0.312932
75971497	chr5:75971497:G:T	1.54992e-22	-9.12748e-10	-1.16909	6.15328e-06	-9.12748e-10	-1.08894	5.07414e-05	-9.12748e-10	-1.08876
75971546	chr5:75971546:G:A	3.2867e-23	-1.61636	-1.10363	2.58655e-06	-1.00027	-0.955328	1.27599e-05	-1.45843	-1.01077
75971562	chr5:75971562:G:A	4.86773e-23	-1.58107	-0.746177	4.27011e-06	-0.969199	-0.485089	2.04034e-05	-1.43478	-0.565019
75971607	chr5:75971607:C:G	1.74207e-22	-9.12748e-10	-1.05221	5.82437e-06	-9.12748e-10	-1.14388	4.84811e-05	-9.12748e-10	-1.13433
75971635	chr5:75971635:T:C	1.45419e-22	-9.12748e-10	-1.23284	5.56361e-06	-9.12748e-10	-1.18968	4.57087e-05	-9.12748e-10	-1.19322
75971717	chr5:75971717:G:A	1.43806e-22	-9.12748e-10	-1.24399	5.87151e-06	-9.12748e-10	-1.13582	4.77227e-05	-9.12748e-10	-1.1501
75971828	chr5:75971828:G:T	8.91703e-23	-2.18346	0.461546	9.42378e-06	-1.40564	0.742944	7.13668e-05	-1.47608	0.728408
75972020	chr5:75972020:C:T	5.84866e-22	-9.12748e-10	0.158921	2.72987e-05	-9.12748e-10	0.400913	0.000228409	-9.12748e-10	0.415632
75972141	chr5:75972141:G:A	1.46565e-22	-9.12748e-10	-1.22499	5.21538e-06	-9.12748e-10	-1.25432	4.40963e-05	-9.12748e-10	-1.22913
75972312	chr5:75972312:C:A	1.36755e-22	-9.12748e-10	-1.29427	5.17504e-06	-9.12748e-10	-1.26208	4.25409e-05	-9.12748e-10	-1.26504
75972519	chr5:75972519:A:G	1.81601e-23	-2.23366	-1.07957	1.0322e-06	-1.83958	-1.03466	6.60009e-06	-2.03455	-1.09387
75972633	chr5:75972633:T:C	1.31224e-22	-9.12748e-10	-1.33555	4.78157e-06	-9.12748e-10	-1.34116	3.9282e-05	-9.12748e-10	-1.34474
75972722	chr5:75972722:C:G	2.62757e-23	-2.0913	-0.852515	1.54999e-06	-1.71597	-0.751711	1.26395e-05	-1.72828	-0.75039
75972749	chr5:75972749:C:A	5.35328e-22	-9.12748e-10	0.0704192	2.47639e-05	-9.12748e-10	0.303459	0.000206794	-9.12748e-10	0.316217
75972770	chr5:75972770:A:G	3.76928e-23	-1.73177	-0.851218	3.15799e-06	-1.15406	-0.601929	1.57321e-05	-1.58672	-0.67308
75973011	chr5:75973011:T:A	1.96628e-22	-9.12748e-10	-0.931147	6.80224e-06	-9.12748e-10	-0.988676	5.6404e-05	-9.12748e-10	-0.982964
75973353	chr5:75973353:A:G	1.29965e-22	-9.12748e-10	-1.34519	4.72502e-06	-9.12748e-10	-1.35306	3.87642e-05	-9.12748e-10	-1.35801
75973580	chr5:75973580:G:A	1.32908e-22	-9.12748e-10	-1.3228	4.98274e-06	-9.12748e-10	-1.29995	4.12613e-05	-9.12748e-10	-1.29558
75973729	chr5:75973729:CTT:C	2.61812e-22	-9.12748e-10	-0.644835	1.09917e-05	-9.12748e-10	-0.508791	8.83026e-05	-9.12748e-10	-0.534735
75973909	chr5:75973909:A:G	5.71534e-23	-1.55482	-0.611904	5.19262e-06	-0.933374	-0.325316	2.43485e-05	-1.41121	-0.411823
75973922	chr5:75973922:A:C	2.63162e-23	-2.27428	-0.667997	8.92478e-07	-2.3189	-0.700777	7.32062e-06	-2.31739	-0.707415
75974636	chr5:75974636:C:A	1.75902e-23	-2.23273	-1.11239	9.55282e-07	-1.88228	-1.0694	6.20412e-06	-2.06472	-1.12557
75974697	chr5:75974697:C:T	6.40662e-23	-1.48759	-0.564951	6.05943e-06	-0.842508	-0.261803	2.76714e-05	-1.34192	-0.353181
75974771	chr5:75974771:G:A	2.07129e-22	-9.12748e-10	-0.879119	8.88313e-06	-9.12748e-10	-0.721774	7.07454e-05	-9.12748e-10	-0.756417
75974815	chr5:75974815:G:A	1.76771e-23	-2.22418	-1.11601	9.36175e-07	-1.89942	-1.07246	6.10088e-06	-2.0784	-1.12867
75974848	chr5:75974848:A:G	2.03479e-22	-9.12748e-10	-0.896897	7.40651e-06	-9.12748e-10	-0.903568	5.8062e-05	-9.12748e-10	-0.953993
75975284	chr5:75975284:T:C	3.59675e-22	0.426381	-0.753641	1.05346e-06	-1.94727	-0.90658	1.09588e-05	-1.73722	-0.884146
75975365	chr5:75975365:A:G	1.4453e-22	-9.12748e-10	-1.23898	5.36346e-06	-9.12748e-10	-1.22632	4.3554e-05	-9.12748e-10	-1.2415
75975431	chr5:75975431:A:G	6.60992e-23	-2.0213	-6.68458e-10	1.79809e-06	-2.3192	-6.68458e-10	1.49691e-05	-2.30952	-6.68458e-10
75975722	chr5:75975722:T:C	2.13967e-22	-9.12748e-10	-0.84664	6.44891e-06	-9.12748e-10	-1.04202	5.16531e-05	-9.12748e-10	-1.07095
75975909	chr5:75975909:A:G	1.63693e-22	-9.12748e-10	-1.11447	5.84299e-06	-9.12748e-10	-1.14068	4.93679e-05	-9.12748e-10	-1.1162
75976786	chr5:75976786:C:T	8.32664e-23	-1.79042	-6.68458e-10	2.14025e-06	-2.14501	-6.68458e-10	1.85243e-05	-2.09642	-6.68458e-10
75977028	chr5:75977028:G:A	1.27997e-22	-9.12748e-10	-1.36045	4.67302e-06	-9.12748e-10	-1.36412	3.85603e-05	-9.12748e-10	-1.36328
75977265	chr5:75977265:A:T	2.17268e-22	-9.12748e-10	-0.83133	8.94467e-06	-9.12748e-10	-0.71487	7.24918e-05	-9.12748e-10	-0.732031
75977449	chr5:75977449:C:T	8.15234e-23	-1.42264	-0.388935	8.05873e-06	-0.754202	-0.0649704	3.59922e-05	-1.26788	-0.164327
75977462	chr5:75977462:C:T	2.17335e-22	-9.12748e-10	-0.831022	7.49844e-06	-9.12748e-10	-0.891233	5.95271e-05	-9.12748e-10	-0.929073
75978258	chr5:75978258:C:G	7.24529e-22	-9.12748e-10	0.373061	3.41515e-05	-9.12748e-10	0.624878	0.000286359	-9.12748e-10	0.641741
75978823	chr5:75978823:A:G	5.62923e-23	-1.56634	-0.615564	5.22614e-06	-0.937453	-0.314803	2.42167e-05	-1.42636	-0.402095
75978837	chr5:75978837:G:C	1.32609e-22	-9.12748e-10	-1.32505	5.06921e-06	-9.12748e-10	-1.28274	4.1418e-05	-9.12748e-10	-1.29179
75978887	chr5:75978887:C:G	6.27553e-23	-1.474	-0.599215	5.93108e-06	-0.822741	-0.30298	2.70242e-05	-1.32567	-0.393102
75979012	chr5:75979012:G:A	1.85038e-22	-9.12748e-10	-0.991902	5.76881e-06	-9.12748e-10	-1.15346	4.64594e-05	-9.12748e-10	-1.17692
75979061	chr5:75979061:G:A	6.67704e-23	-1.41608	-0.595122	6.45045e-06	-0.743879	-0.2979	2.89768e-05	-1.26079	-0.388221
75979065	chr5:75979065:A:G	6.19033e-23	-0.883136	-1.20375	2.28522e-06	-0.896255	-1.18321	2.05549e-05	-0.848072	-1.14433
75979317	chr5:75979317:G:A	1.68236e-22	-9.12748e-10	-1.0871	6.86415e-06	-9.12748e-10	-0.979616	5.68466e-05	-9.12748e-10	-0.975148
75979343	chr5:75979343:A:G	1.70992e-22	-9.12748e-10	-1.07084	5.73608e-06	-9.12748e-10	-1.15915	4.7766e-05	-9.12748e-10	-1.14919
75979439	chr5:75979439:C:T	5.9347e-22	0.929969	-0.756443	1.29963e-06	-1.74611	-0.897735	1.42071e-05	-1.48974	-0.872021
75979475	chr5:75979475:G:C	1.38108e-22	-9.12748e-10	-1.28443	5.29064e-06	-9.12748e-10	-1.23999	4.37699e-05	-9.12748e-10	-1.23656
75979686	chr5:75979686:G:A	8.28346e-23	-1.50584	-0.289775	7.95726e-06	-0.874789	0.0429462	3.60771e-05	-1.36576	-0.064083
75979848	chr5:75979848:G:T	1.36405e-22	-9.12748e-10	-1.29683	4.93015e-06	-9.12748e-10	-1.31056	4.03945e-05	-9.12748e-10	-1.31681
75979977	chr5:75979977:T:G	6.69347e-23	-1.40523	-0.603513	6.41291e-06	-0.73637	-0.311246	2.87714e-05	-1.25367	-0.402451
75979986	chr5:75979986:A:AT	1.36072e-22	-9.12748e-10	-1.29928	5.27375e-06	-9.12748e-10	-1.24319	4.34104e-05	-9.12748e-10	-1.2448
75980004	chr5:75980004:C:T	2.64881e-22	-9.12748e-10	-0.633179	1.06363e-05	-9.12748e-10	-0.541651	8.65019e-05	-9.12748e-10	-0.555338
75980087	chr5:75980087:A:G	2.93255e-23	-1.88931	-0.94469	8.18035e-07	-2.20797	-0.898803	5.66737e-06	-2.2852	-0.995577
75980376	chr5:75980376:T:C	5.838e-23	-1.48467	-0.660815	1.15556e-06	-2.31563	-0.445712	9.5115e-06	-2.30453	-0.458473
75980468	chr5:75980468:A:C	5.79691e-22	-9.12748e-10	0.150034	2.57422e-05	-9.12748e-10	0.342203	0.000221901	-9.12748e-10	0.386728
75980539	chr5:75980539:G:A	1.50437e-22	-9.12748e-10	-1.19891	5.90816e-06	-9.12748e-10	-1.12959	4.85891e-05	-9.12748e-10	-1.13211
75980616	chr5:75980616:G:T	1.95468e-23	-2.02	-1.21965	6.57486e-07	-2.13433	-1.19093	4.68418e-06	-2.23766	-1.23366
75980751	chr5:75980751:C:T	1.27677e-22	-9.12748e-10	-1.36296	4.67327e-06	-9.12748e-10	-1.36407	3.85499e-05	-9.12748e-10	-1.36355
75980800	chr5:75980800:C:G	7.24529e-22	-9.12748e-10	0.373061	3.41515e-05	-9.12748e-10	0.624878	0.000286359	-9.12748e-10	0.641741
75980961	chr5:75980961:G:T	1.40236e-22	-9.12748e-10	-1.26914	5.37285e-06	-9.12748e-10	-1.22457	4.45153e-05	-9.12748e-10	-1.21967
75981010	chr5:75981010:C:A	1.9773e-23	-2.00756	-1.22058	6.51878e-07	-2.14212	-1.19171	4.65725e-06	-2.24273	-1.23435
75981133	chr5:75981133:A:C	2.0182e-22	-9.12748e-10	-0.905087	6.15799e-06	-9.12748e-10	-1.08818	4.94283e-05	-9.12748e-10	-1.11498
75981305	chr5:75981305:T:C	1.59484e-22	-9.12748e-10	-1.14052	5.13923e-06	-9.12748e-10	-1.26902	4.22155e-05	-9.12748e-10	-1.27272
75981419	chr5:75981419:A:G	8.7395e-23	-0.572423	-1.1696	6.53192e-06	-0.018873	-1.01035	3.73774e-05	-0.350438	-1.044
75981458	chr5:75981458:C:A	1.73949e-22	-9.12748e-10	-1.0537	5.48848e-06	-9.12748e-10	-1.20328	4.44722e-05	-9.12748e-10	-1.22064
75981966	chr5:75981966:A:G	5.64959e-23	-1.48488	-0.693413	5.18945e-06	-0.841998	-0.417301	2.38206e-05	-1.3402	-0.50475
75981974	chr5:75981974:C:G	1.44263e-22	-9.12748e-10	-1.24083	5.5114e-06	-9.12748e-10	-1.19911	4.56659e-05	-9.12748e-10	-1.19415
75982142	chr5:75982142:A:G	2.00934e-23	-2.05435	-1.15772	7.29376e-07	-2.09777	-1.12372	5.09773e-06	-2.21432	-1.17239
75982289	chr5:75982289:A:G	2.98493e-23	-2.31173	-0.504566	1.05723e-06	-2.30783	-0.542446	8.64173e-06	-2.31234	-0.546556
75982815	chr5:75982815:G:A	2.34934e-22	-9.12748e-10	-0.753157	8.19226e-06	-9.12748e-10	-0.802738	6.70349e-05	-9.12748e-10	-0.810291
75983372	chr5:75983372:T:C	2.85811e-23	-1.68239	-1.17733	5.87549e-07	-2.28667	-1.15105	4.4281e-06	-2.31802	-1.20952
75983428	chr5:75983428:C:T	1.33946e-22	-9.12748e-10	-1.31502	5.08003e-06	-9.12748e-10	-1.28061	4.20436e-05	-9.12748e-10	-1.2768
75983465	chr5:75983465:G:A	1.3387e-22	-9.12748e-10	-1.31559	5.02049e-06	-9.12748e-10	-1.2924	4.10976e-05	-9.12748e-10	-1.29955
75983679	chr5:75983679:C:T	3.14908e-23	-1.76305	-0.999714	2.2283e-06	-1.26177	-0.842922	1.17973e-05	-1.65621	-0.891422
75983696	chr5:75983696:G:T	2.82441e-22	-9.12748e-10	-0.568992	9.6702e-06	-9.12748e-10	-0.636879	7.57907e-05	-9.12748e-10	-0.687529
75985064	chr5:75985064:C:G	2.06911e-22	-9.12748e-10	-0.880172	6.72916e-06	-9.12748e-10	-0.999477	5.51596e-05	-9.12748e-10	-1.00527
75985472	chr5:75985472:G:A	1.72626e-23	-2.00089	-1.36303	6.73943e-07	-1.93648	-1.36406	5.76474e-06	-1.89961	-1.36413
75985583	chr5:75985583:C:T	1.52812e-23	-2.24726	-1.23858	8.62985e-07	-1.81686	-1.23643	6.6547e-06	-1.86445	-1.25573
75985631	chr5:75985631:G:A	4.24662e-23	-1.51652	-0.947236	7.4254e-07	-2.19707	-1.00654	6.49594e-06	-2.15506	-0.98927
75985729	chr5:75985729:G:A	2.74488e-23	-1.59057	-1.30957	2.94719e-06	-0.513076	-1.312	2.34156e-05	-0.546057	-1.31605
75985841	chr5:75985841:G:A	1.30668e-22	-9.12748e-10	-1.3398	4.87085e-06	-9.12748e-10	-1.32266	4.08755e-05	-9.12748e-10	-1.30497
75985883	chr5:75985883:G:T	1.28704e-22	-9.12748e-10	-1.35495	4.77173e-06	-9.12748e-10	-1.34322	3.91481e-05	-9.12748e-10	-1.34815
75986078	chr5:75986078:A:G	4.08622e-21	-9.12748e-10	2.10291	0.000149324	-9.12748e-10	2.10019	0.0011855	-9.12748e-10	2.06242
75986187	chr5:75986187:C:T	2.04441e-22	0.403037	-1.29522	8.37296e-07	-1.78763	-1.29588	8.73179e-06	-1.5691	-1.27943
75986484	chr5:75986484:A:G	1.51929e-22	0.0579293	-1.24697	7.59109e-07	-1.93134	-1.2502	7.72139e-06	-1.74317	-1.22834
75986601	chr5:75986601:A:G	1.38689e-22	-9.12748e-10	-1.28023	5.07205e-06	-9.12748e-10	-1.28218	4.15547e-05	-9.12748e-10	-1.28849
75986609	chr5:75986609:C:T	5.05269e-23	-1.58491	-0.705047	9.20192e-07	-2.22212	-0.766983	8.03403e-06	-2.18398	-0.747835
75986944	chr5:75986944:T:C	1.32031e-22	-0.0207824	-1.30864	6.83559e-07	-1.96713	-1.31924	6.76808e-06	-1.78945	-1.31384
75987194	chr5:75987194:G:A	1.3443e-22	-9.12748e-10	-1.31142	4.93401e-06	-9.12748e-10	-1.30978	4.03147e-05	-9.12748e-10	-1.31879
75987207	chr5:75987207:T:C	1.5396e-23	-2.26341	-1.21494	9.00931e-07	-1.78386	-1.2264	6.94203e-06	-1.84742	-1.23049
75987319	chr5:75987319:T:C	1.23673e-22	-0.121967	-1.27285	6.86016e-07	-2.00735	-1.27543	6.84643e-06	-1.83573	-1.25605
75987368	chr5:75987368:A:G	4.10353e-20	4.40973	-6.68458e-10	7.59999e-05	1.4248	-6.68458e-10	0.000655962	1.4706	-6.68458e-10
75987409	chr5:75987409:T:G	1.4987e-23	-2.27139	-1.23389	9.18421e-07	-1.74707	-1.24396	7.07815e-06	-1.81055	-1.24795
75987417	chr5:75987417:A:G	1.46359e-22	-1.19105	-0.0353531	1.77279e-06	-2.21329	-0.120081	1.67067e-05	-2.08464	-0.115058
75987724	chr5:75987724:A:T	2.05063e-23	-1.91253	-1.2792	1.18419e-06	-1.4466	-1.29027	1.02165e-05	-1.40975	-1.28175
75987834	chr5:75987834:T:C	1.30729e-22	-9.12748e-10	-1.33934	4.87405e-06	-9.12748e-10	-1.322	4.09063e-05	-9.12748e-10	-1.30422
75988125	chr5:75988125:A:G	1.92694e-22	-9.12748e-10	-0.951355	7.10635e-06	-9.12748e-10	-0.944939	5.73155e-05	-9.12748e-10	-0.966933
75988775	chr5:75988775:T:A	2.14366e-23	-1.86949	-1.27787	1.26756e-06	-1.38629	-1.28254	1.09456e-05	-1.34856	-1.274
75988961	chr5:75988961:A:C	1.54274e-22	-9.12748e-10	-1.17373	5.29683e-06	-9.12748e-10	-1.23882	4.34445e-05	-9.12748e-10	-1.24402
75988977	chr5:75988977:A:G	2.34541e-23	-2.29067	-0.766743	8.10221e-07	-2.26044	-0.855933	6.52777e-06	-2.2656	-0.873844
75989051	chr5:75989051:G:A	1.30707e-22	-9.12748e-10	-1.3395	4.87296e-06	-9.12748e-10	-1.32223	4.08957e-05	-9.12748e-10	-1.30448
75989184	chr5:75989184:A:G	5.20026e-23	-0.91996	-1.34121	1.82053e-06	-0.963063	-1.34374	1.88452e-05	-0.728319	-1.35093
75989479	chr5:75989479:C:T	1.30707e-22	-9.12748e-10	-1.3395	4.87296e-06	-9.12748e-10	-1.32223	4.08957e-05	-9.12748e-10	-1.30448
75989525	chr5:75989525:G:A	2.37505e-23	-1.69872	-1.34613	1.97315e-06	-0.887479	-1.33882	1.61734e-05	-0.894043	-1.33809
75989997	chr5:75989997:A:G	3.68826e-22	-9.12748e-10	-0.302135	1.59382e-05	-9.12748e-10	-0.137209	0.000133585	-9.12748e-10	-0.120763
75990102	chr5:75990102:T:C	1.27871e-22	-9.12748e-10	-1.36144	4.68886e-06	-9.12748e-10	-1.36074	3.85393e-05	-9.12748e-10	-1.36383
75990322	chr5:75990322:T:C	1.33941e-22	-0.00619904	-1.30886	6.89327e-07	-1.96671	-1.31126	6.92098e-06	-1.7852	-1.29575
75990360	chr5:75990360:T:A	2.4203e-23	-1.68078	-1.34521	2.02396e-06	-0.863225	-1.33764	1.65945e-05	-0.869417	-1.33701
75990598	chr5:75990598:A:T	1.67227e-22	-9.12748e-10	-1.09311	6.12897e-06	-9.12748e-10	-1.0929	4.92616e-05	-9.12748e-10	-1.11836
75990694	chr5:75990694:T:C	2.1866e-22	-9.12748e-10	-0.824945	9.88309e-06	-9.12748e-10	-0.615102	7.90983e-05	-9.12748e-10	-0.644812
75990781	chr5:75990781:A:G	2.0612e-22	-9.12748e-10	-0.884004	6.70061e-06	-9.12748e-10	-1.00373	5.4954e-05	-9.12748e-10	-1.00901
75990933	chr5:75990933:A:G	5.83648e-23	-0.803806	-1.34194	2.0766e-06	-0.83105	-1.34415	2.17203e-05	-0.585885	-1.35137
75991211	chr5:75991211:T:C	9.53809e-23	-1.65458	-6.68458e-10	2.77981e-06	-1.88355	-6.68458e-10	2.35234e-05	-1.85751	-6.68458e-10
75992751	chr5:75992751:TAAAC:T	2.43549e-23	-1.65668	-1.36305	2.01076e-06	-0.843192	-1.36422	1.66056e-05	-0.841566	-1.3642
75993034	chr5:75993034:C:T	1.30198e-22	-9.12748e-10	-1.3434	4.7182e-06	-9.12748e-10	-1.3545	3.91259e-05	-9.12748e-10	-1.34872
75993061	chr5:75993061:T:G	2.79706e-22	-9.12748e-10	-0.578721	9.19331e-06	-9.12748e-10	-0.687452	7.76912e-05	-9.12748e-10	-0.662762
75993116	chr5:75993116:AG:A	1.28396e-22	-9.12748e-10	-1.35734	4.68546e-06	-9.12748e-10	-1.36146	3.88416e-05	-9.12748e-10	-1.35601
75993396	chr5:75993396:G:A	1.23968e-22	-0.043973	-1.34847	6.52421e-07	-1.98334	-1.34965	6.49803e-06	-1.80528	-1.33873
75993437	chr5:75993437:C:T	4.79101e-22	-1.36144	1.3209	6.56141e-06	-2.21363	1.1889	6.24623e-05	-2.08407	1.20313
75993453	chr5:75993453:G:A	1.33308e-22	-9.12748e-10	-1.3198	4.97351e-06	-9.12748e-10	-1.3018	4.04494e-05	-9.12748e-10	-1.31545
75993641	chr5:75993641:G:T	7.11219e-23	-1.63969	-0.308372	7.2436e-06	-0.577619	-0.34819	5.20628e-05	-0.625558	-0.437495
75993901	chr5:75993901:A:G	1.27619e-22	-9.12748e-10	-1.36341	4.7178e-06	-9.12748e-10	-1.35458	3.88969e-05	-9.12748e-10	-1.35459
75994339	chr5:75994339:G:A	1.16067e-22	-0.388918	-1.06937	5.83192e-07	-2.29334	-1.15183	5.21968e-06	-2.23704	-1.12603
75994632	chr5:75994632:C:A	2.50603e-23	-2.27343	-0.717743	1.2684e-06	-2.1709	-0.497266	9.51374e-06	-2.18945	-0.57332
75994677	chr5:75994677:T:A	1.30713e-23	-2.31922	-1.32283	5.09776e-07	-2.27176	-1.30795	4.12407e-06	-2.28213	-1.31654
75995416	chr5:75995416:T:C	1.50074e-22	-9.12748e-10	-1.20133	5.59733e-06	-9.12748e-10	-1.18364	4.54938e-05	-9.12748e-10	-1.19793
75995491	chr5:75995491:G:A	1.47409e-22	-9.12748e-10	-1.21925	5.42118e-06	-9.12748e-10	-1.21561	4.46327e-05	-9.12748e-10	-1.21704
75995554	chr5:75995554:C:T	1.53059e-23	-2.17754	-1.30669	8.31667e-07	-1.89345	-1.1968	6.41157e-06	-1.9214	-1.236
75995619	chr5:75995619:A:G	1.27674e-22	-9.12748e-10	-1.36298	4.67619e-06	-9.12748e-10	-1.36344	3.85586e-05	-9.12748e-10	-1.36333
75995639	chr5:75995639:T:C	2.26751e-23	-1.7287	-1.36249	1.99567e-06	-0.857192	-1.35776	1.6158e-05	-0.875901	-1.35719
75995677	chr5:75995677:G:A	5.86823e-23	-1.34231	-0.798011	6.54788e-07	-2.31349	-1.01588	5.25648e-06	-2.31836	-1.03768
75995678	chr5:75995678:A:C	5.7697e-23	-1.35765	-0.799601	6.54662e-07	-2.31227	-1.01729	5.2466e-06	-2.31879	-1.03913
75995829	chr5:75995829:G:A	5.60423e-23	-1.37501	-0.811344	6.49689e-07	-2.31087	-1.02632	5.1997e-06	-2.31912	-1.04779
75995841	chr5:75995841:A:G	5.34847e-23	-1.39801	-0.835057	6.39437e-07	-2.30858	-1.04451	5.10567e-06	-2.31936	-1.06579
75995972	chr5:75995972:A:G	2.94985e-23	-2.26657	-0.561555	1.50095e-06	-2.1795	-0.320334	1.1094e-05	-2.19892	-0.410183
75995992	chr5:75995992:A:G	1.47052e-23	-2.30141	-1.22285	5.58847e-07	-2.22754	-1.26026	4.49913e-06	-2.23516	-1.27646
75996310	chr5:75996310:T:C	1.25166e-22	-1.58668	0.203855	1.83077e-06	-2.28846	-0.0127325	1.44975e-05	-2.2281	-0.11343
75996422	chr5:75996422:C:T	7.07742e-23	-1.58668	-0.366289	1.06923e-06	-2.28943	-0.549554	8.58559e-06	-2.23044	-0.634981
75996466	chr5:75996466:G:A	1.32483e-22	-1.54961	0.223607	1.88027e-06	-2.27949	0.00497672	1.49743e-05	-2.21297	-0.0962038
75996494	chr5:75996494:A:C	8.80077e-23	-0.48325	-1.25179	6.74486e-07	-2.08824	-1.2115	6.21643e-06	-1.94157	-1.24673
75997153	chr5:75997153:C:T	5.55141e-23	-1.59357	-0.602256	9.27165e-07	-2.27222	-0.709331	7.47967e-06	-2.22152	-0.7818
75997297	chr5:75997297:C:A	1.5746e-23	-2.26021	-1.19566	6.61114e-07	-2.22567	-1.09408	5.21538e-06	-2.22156	-1.14233
75997304	chr5:75997304:A:G	1.84242e-22	-9.12748e-10	-0.99621	5.60417e-06	-9.12748e-10	-1.18242	4.57231e-05	-9.12748e-10	-1.1929
75997626	chr5:75997626:A:C	6.36135e-23	-0.981884	-1.07775	6.74648e-07	-2.10548	-1.19402	6.83576e-06	-1.87566	-1.21767
75997784	chr5:75997784:A:G	4.95681e-22	-9.12748e-10	-0.00652929	2.04266e-05	-9.12748e-10	0.110912	0.000160679	-9.12748e-10	0.0639036
75997859	chr5:75997859:A:G	6.4796e-23	-1.22633	-0.814884	6.43516e-07	-2.31913	-1.02761	5.23588e-06	-2.31065	-1.04932
75997871	chr5:75997871:T:G	7.75528e-23	-1.22881	-0.632691	7.72621e-07	-2.31921	-0.844687	6.22931e-06	-2.30987	-0.87637
75997953	chr5:75997953:A:G	1.28017e-22	-9.12748e-10	-1.3603	4.69832e-06	-9.12748e-10	-1.35872	3.8629e-05	-9.12748e-10	-1.3615
75997976	chr5:75997976:TGTG:T	1.3429e-23	-2.31365	-1.3014	5.23797e-07	-2.23838	-1.31419	4.3076e-06	-2.25353	-1.30159
75997981	chr5:75997981:T:C	6.65361e-23	-1.33306	-0.681653	7.42195e-07	-2.31478	-0.889292	5.92604e-06	-2.3175	-0.918652
75998002	chr5:75998002:T:C	2.92248e-22	-9.12748e-10	-0.534859	1.06996e-05	-9.12748e-10	-0.535718	8.79899e-05	-9.12748e-10	-0.538282
75998332	chr5:75998332:A:G	8.00965e-23	-1.20023	-0.629004	7.74689e-07	-2.31939	-0.841832	6.2637e-06	-2.30725	-0.873486
75998404	chr5:75998404:C:T	4.95681e-22	-9.12748e-10	-0.00652929	2.04266e-05	-9.12748e-10	0.110912	0.000160679	-9.12748e-10	0.0639036
75998521	chr5:75998521:T:C	8.5752e-23	-1.1681	-0.592905	7.98517e-07	-2.31923	-0.811699	6.46971e-06	-2.30421	-0.844165
75998723	chr5:75998723:C:T	8.13785e-23	-1.19926	-0.614087	7.8465e-07	-2.31939	-0.829059	6.33955e-06	-2.3075	-0.861193
75998802	chr5:75998802:C:G	8.44407e-23	-1.19825	-0.578158	8.08491e-07	-2.31939	-0.799126	6.52813e-06	-2.30738	-0.832008
75998810	chr5:75998810:T:C	9.00047e-23	-1.19851	-0.514085	8.53149e-07	-2.31939	-0.745363	6.87833e-06	-2.30749	-0.779637
75998954	chr5:75998954:G:A	1.90115e-22	-0.964834	-6.68458e-10	2.72387e-05	0.39871	-6.68458e-10	0.000195086	0.257937	-6.68458e-10
75998958	chr5:75998958:G:A	8.32203e-23	-1.20821	-0.582758	8.05768e-07	-2.31934	-0.802542	6.50052e-06	-2.30853	-0.835088
75999082	chr5:75999082:A:G	8.4334e-23	-1.20408	-0.573596	8.12117e-07	-2.31937	-0.794669	6.55133e-06	-2.30801	-0.827829
75999145	chr5:75999145:A:G	1.38283e-22	-9.12748e-10	-1.28316	5.31214e-06	-9.12748e-10	-1.23593	4.36664e-05	-9.12748e-10	-1.23893
75999245	chr5:75999245:C:G	7.31506e-22	-9.12748e-10	0.382644	3.16241e-05	-9.12748e-10	0.547991	0.000271304	-9.12748e-10	0.587736
75999514	chr5:75999514:C:T	1.59623e-23	-2.21637	-1.22586	6.08832e-07	-2.26743	-1.13471	4.8152e-06	-2.26483	-1.1789
75999702	chr5:75999702:A:G	1.34621e-23	-2.31724	-1.29534	5.17098e-07	-2.25627	-1.30918	4.26131e-06	-2.26986	-1.29606
75999828	chr5:75999828:G:C	6.44452e-23	-1.12951	-0.917136	6.15742e-07	-2.31865	-1.07221	5.07838e-06	-2.30061	-1.0899
76000102	chr5:76000102:T:C	3.96726e-23	-2.16871	-0.363089	1.46604e-06	-1.94422	-0.579138	1.1766e-05	-2.01124	-0.539046
76000269	chr5:76000269:T:C	1.27872e-22	-9.12748e-10	-1.36143	4.70245e-06	-9.12748e-10	-1.35784	3.86244e-05	-9.12748e-10	-1.36162
76000285	chr5:76000285:A:G	5.95131e-23	-2.12627	-6.68458e-10	2.00333e-06	-2.21112	-6.68458e-10	1.66333e-05	-2.2041	-6.68458e-10
76000311	chr5:76000311:G:A	4.60493e-22	-9.12748e-10	-0.0801634	1.89418e-05	-9.12748e-10	0.0354443	0.000149371	-9.12748e-10	-0.00907379
76000359	chr5:76000359:G:C	2.21043e-22	-9.12748e-10	-0.814102	6.45325e-06	-9.12748e-10	-1.04134	5.24404e-05	-9.12748e-10	-1.05583
76000538	chr5:76000538:A:C	6.19635e-23	-1.16168	-0.924235	6.12982e-07	-2.31927	-1.07608	5.03224e-06	-2.30471	-1.09492
76000701	chr5:76000701:T:C	5.96127e-23	-1.18229	-0.942305	6.03929e-07	-2.31938	-1.09084	4.95099e-06	-2.30672	-1.10919
76000821	chr5:76000821:A:G	1.2766e-22	-9.12748e-10	-1.36309	4.73184e-06	-9.12748e-10	-1.35161	3.90985e-05	-9.12748e-10	-1.34942
76000901	chr5:76000901:A:T	2.67932e-22	-0.62173	-6.68458e-10	8.43627e-06	-0.773387	-6.68458e-10	6.47725e-05	-0.844623	-6.68458e-10
76001321	chr5:76001321:C:T	1.33834e-23	-2.31552	-1.30293	5.19313e-07	-2.24644	-1.31473	4.26912e-06	-2.26128	-1.30282
76001453	chr5:76001453:T:A	1.45501e-22	-9.12748e-10	-1.23228	5.36614e-06	-9.12748e-10	-1.22582	4.33741e-05	-9.12748e-10	-1.24564
76001484	chr5:76001484:C:T	1.37574e-22	-2.20313	0.914828	4.07248e-06	-2.21459	0.71292	3.16788e-05	-2.2269	0.667047
76002178	chr5:76002178:A:G	1.18457e-21	0.864675	-6.68458e-10	5.44671e-06	-1.21092	-6.68458e-10	4.62939e-05	-1.18049	-6.68458e-10
76002606	chr5:76002606:T:G	1.27757e-22	-9.12748e-10	-1.36233	4.73018e-06	-9.12748e-10	-1.35196	3.90488e-05	-9.12748e-10	-1.35069
76002668	chr5:76002668:C:A	1.42116e-23	-2.19986	-1.35854	4.80356e-07	-2.2776	-1.36155	3.9526e-06	-2.28156	-1.35957
76002876	chr5:76002876:A:T	1.94821e-22	-0.628881	-0.311499	1.2834e-06	-2.23981	-0.416605	1.12043e-05	-2.18164	-0.417571
76002887	chr5:76002887:A:G	1.18108e-22	-1.07675	-0.364104	1.00713e-06	-2.31641	-0.582409	8.12631e-06	-2.29149	-0.628906
76003069	chr5:76003069:G:T	1.16623e-22	-1.09143	-0.362091	1.0065e-06	-2.31723	-0.582219	8.10559e-06	-2.29406	-0.62889
76003210	chr5:76003210:G:T	1.26943e-22	-1.13804	-0.230679	1.13233e-06	-2.31869	-0.462962	9.05543e-06	-2.30008	-0.51206
76003213	chr5:76003213:A:G	2.18935e-23	-1.86051	-1.26576	1.66871e-06	-1.08145	-1.31243	1.339e-05	-1.10443	-1.31657
76003534	chr5:76003534:T:C	1.55934e-22	-9.12748e-10	-1.16303	5.59545e-06	-9.12748e-10	-1.18397	4.57499e-05	-9.12748e-10	-1.19231
76003899	chr5:76003899:G:A	1.50258e-22	-9.12748e-10	-1.2001	5.62165e-06	-9.12748e-10	-1.1793	4.56238e-05	-9.12748e-10	-1.19508
76003988	chr5:76003988:G:T	2.2134e-22	-9.12748e-10	-0.81276	6.40693e-06	-9.12748e-10	-1.04855	5.20344e-05	-9.12748e-10	-1.0636
76004200	chr5:76004200:C:T	1.59455e-23	-2.25207	-1.19122	6.56131e-07	-2.23757	-1.08975	5.17371e-06	-2.23349	-1.13842
76004306	chr5:76004306:C:A	6.43162e-23	-2.13574	0.0870888	2.10786e-06	-2.15387	-0.00638494	1.62579e-05	-2.16601	-0.0609161
76004378	chr5:76004378:T:G	3.53514e-23	-1.99274	-0.654385	7.92179e-07	-2.27662	-0.862272	6.93426e-06	-2.28199	-0.797037
76004399	chr5:76004399:A:G	1.33984e-22	-1.13472	-0.180022	1.17993e-06	-2.31846	-0.422006	9.4248e-06	-2.2992	-0.472962
76004418	chr5:76004418:C:A	3.6649e-22	-9.12748e-10	-0.30849	1.28464e-05	-9.12748e-10	-0.352862	0.000100752	-9.12748e-10	-0.402846
76004437	chr5:76004437:G:C	4.85579e-22	-9.12748e-10	-0.0271192	1.98555e-05	-9.12748e-10	0.0825536	0.000156843	-9.12748e-10	0.0397422
76004646	chr5:76004646:C:T	2.8119e-22	-0.237304	-0.336126	1.60464e-06	-1.95093	-0.482103	1.4625e-05	-1.8092	-0.523575
76004817	chr5:76004817:C:T	5.83841e-23	-1.2695	-0.875913	7.1009e-07	-2.20535	-1.04295	6.75671e-06	-2.03075	-1.07421
76005127	chr5:76005127:G:A	1.44553e-23	-2.18321	-1.35819	4.74924e-07	-2.28895	-1.36158	3.90978e-06	-2.29239	-1.35963
76005416	chr5:76005416:A:C	7.74801e-23	-1.19035	-0.67209	7.56411e-07	-2.31907	-0.866032	6.14847e-06	-2.30252	-0.896783
76005486	chr5:76005486:T:C	8.19698e-23	-1.11297	-0.693143	7.42089e-07	-2.31786	-0.886358	6.06186e-06	-2.29677	-0.916719
76005528	chr5:76005528:A:G	8.05306e-23	-1.12439	-0.699431	7.379e-07	-2.31821	-0.891662	6.02227e-06	-2.29818	-0.921859
76005784	chr5:76005784:T:C	8.02305e-23	-1.14902	-0.678538	7.50595e-07	-2.31884	-0.873979	6.10679e-06	-2.30134	-0.90476
76006117	chr5:76006117:G:C	1.76585e-23	-2.03546	-1.30578	5.0216e-07	-2.24611	-1.34865	4.21806e-06	-2.22436	-1.35177
76006186	chr5:76006186:A:G	1.92586e-23	-2.30078	-0.95372	1.01679e-06	-2.13677	-0.75251	7.77717e-06	-2.1091	-0.85521
76006417	chr5:76006417:T:C	3.15312e-23	-1.61876	-1.14272	5.51188e-07	-2.26706	-1.23454	4.6538e-06	-2.2212	-1.25662
76006482	chr5:76006482:T:C	3.06749e-23	-1.67461	-1.11441	5.57435e-07	-2.27909	-1.21125	4.66924e-06	-2.23932	-1.23518
76006804	chr5:76006804:T:C	4.58591e-23	-1.53476	-0.852123	8.92521e-07	-2.13859	-0.881039	7.96558e-06	-2.042	-0.898373
76006867	chr5:76006867:C:G	3.34769e-23	-1.93383	-0.767777	2.82161e-06	-1.10847	-0.760153	2.01317e-05	-1.22945	-0.783757
76006883	chr5:76006883:T:C	2.33988e-22	-9.12748e-10	-0.757192	8.46595e-06	-9.12748e-10	-0.769875	6.96154e-05	-9.12748e-10	-0.772518
76007312	chr5:76007312:G:A	1.29651e-22	-9.12748e-10	-1.34761	4.83991e-06	-9.12748e-10	-1.32903	3.97429e-05	-9.12748e-10	-1.33307
76007416	chr5:76007416:A:G	2.00203e-22	-0.807457	-0.105671	1.18672e-05	-0.431172	-0.000977161	4.49039e-05	-1.12597	-0.0850121
76007466	chr5:76007466:G:C	3.0284e-23	-1.56935	-1.23249	5.3024e-07	-2.29191	-1.24844	4.72865e-06	-2.27643	-1.18544
76007489	chr5:76007489:T:C	1.30722e-22	-1.20498	-0.134404	8.08987e-06	-0.849518	0.0342032	3.32529e-05	-1.45167	-0.0596903
76007596	chr5:76007596:G:A	3.26906e-23	-1.97012	-0.755252	8.82391e-07	-2.27307	-0.757977	7.65883e-06	-2.16981	-0.809834
76007999	chr5:76007999:A:C	1.42068e-23	-2.20289	-1.35585	4.98671e-07	-2.26279	-1.33895	4.43686e-06	-2.17818	-1.34737
76008556	chr5:76008556:A:G	1.28176e-22	-9.12748e-10	-1.35906	4.6732e-06	-9.12748e-10	-1.36408	3.85264e-05	-9.12748e-10	-1.36416
76008647	chr5:76008647:C:A	1.39403e-22	-9.12748e-10	-1.27509	5.21547e-06	-9.12748e-10	-1.2543	4.31338e-05	-9.12748e-10	-1.2512
76008667	chr5:76008667:G:A	1.74804e-23	-2.02715	-1.32423	5.01389e-07	-2.27429	-1.32201	3.8867e-06	-2.31132	-1.34663
76008986	chr5:76008986:C:A	2.06927e-22	-9.12748e-10	-0.880095	8.98576e-06	-9.12748e-10	-0.710286	7.25359e-05	-9.12748e-10	-0.731422
76009225	chr5:76009225:C:T	1.33402e-22	-9.12748e-10	-1.3191	4.80377e-06	-9.12748e-10	-1.33653	3.97461e-05	-9.12748e-10	-1.33299
76009272	chr5:76009272:T:C	1.91782e-23	-2.24494	-1.01374	8.85432e-07	-2.06652	-0.961085	5.71994e-06	-2.26666	-1.00488
76009279	chr5:76009279:G:A	1.87322e-23	-2.2327	-1.04952	8.69155e-07	-2.04638	-0.999781	5.56632e-06	-2.25733	-1.04144
76009336	chr5:76009336:A:G	2.41036e-23	-1.98382	-1.04628	1.39294e-06	-1.58	-0.994509	7.33993e-06	-1.98548	-1.0367
76009430	chr5:76009430:A:G	1.67947e-22	-9.12748e-10	-1.08882	5.94141e-06	-9.12748e-10	-1.12398	5.03124e-05	-9.12748e-10	-1.09725
76009576	chr5:76009576:A:G	3.64037e-23	-1.5936	-1.02419	2.47701e-06	-0.974653	-1.02422	1.14387e-05	-1.55681	-1.0217
76009648	chr5:76009648:T:C	1.41133e-23	-2.28737	-1.27797	6.70909e-07	-2.0992	-1.20585	6.03741e-06	-1.99894	-1.21859
76009749	chr5:76009749:C:T	1.78924e-23	-2.05702	-1.27106	4.94877e-07	-2.29747	-1.31191	4.06694e-06	-2.3026	-1.31001
76009788	chr5:76009788:A:G	1.38184e-22	-9.12748e-10	-1.28388	5.15354e-06	-9.12748e-10	-1.26624	4.19051e-05	-9.12748e-10	-1.2801
76009851	chr5:76009851:T:G	1.61457e-22	-9.12748e-10	-1.12822	6.01986e-06	-9.12748e-10	-1.11086	4.84891e-05	-9.12748e-10	-1.13417
76009867	chr5:76009867:G:A	2.79154e-23	-1.63427	-1.24901	5.51812e-07	-2.2185	-1.28198	4.96052e-06	-2.13616	-1.27783
76009968	chr5:76009968:T:A	2.03745e-22	-0.895591	-6.68458e-10	9.9156e-06	-0.611818	-6.68458e-10	7.21332e-05	-0.736989	-6.68458e-10
76010000	chr5:76010000:T:G	1.44637e-22	-9.12748e-10	-1.23823	5.36877e-06	-9.12748e-10	-1.22533	4.36155e-05	-9.12748e-10	-1.24009
76010003	chr5:76010003:T:G	8.8425e-23	-0.436631	-1.29368	8.38893e-07	-1.74096	-1.34064	8.36255e-06	-1.56793	-1.32381
76010146	chr5:76010146:T:A	2.63814e-23	-2.2042	-0.735604	1.22446e-06	-1.99401	-0.709419	7.55942e-06	-2.24007	-0.752644
76010222	chr5:76010222:T:C	2.66371e-23	-1.64626	-1.28389	5.35253e-07	-2.22242	-1.30853	4.8017e-06	-2.14132	-1.30522
76010272	chr5:76010272:T:A	1.42221e-22	-9.12748e-10	-1.25508	5.30332e-06	-9.12748e-10	-1.2376	4.45742e-05	-9.12748e-10	-1.21835
76010842	chr5:76010842:TAGAA:T	4.95512e-23	-2.30945	-6.68458e-10	1.88492e-06	-2.27204	-6.68458e-10	1.52163e-05	-2.29314	-6.68458e-10
76010891	chr5:76010891:T:C	3.38209e-22	-9.12748e-10	-0.388798	1.19329e-05	-9.12748e-10	-0.426632	0.00010358	-9.12748e-10	-0.375164
76010991	chr5:76010991:G:C	1.41484e-23	-2.29779	-1.26507	6.60336e-07	-2.13218	-1.18875	5.88984e-06	-2.04039	-1.20188
76011031	chr5:76011031:C:T	1.74357e-23	-2.03049	-1.32345	5.03371e-07	-2.26934	-1.32302	3.88749e-06	-2.31029	-1.34745
76011148	chr5:76011148:G:A	2.96804e-23	-2.08268	-0.739298	1.66629e-06	-1.70668	-0.688646	9.13355e-06	-2.07038	-0.733165
76011517	chr5:76011517:T:C	1.26616e-23	-2.31806	-1.35583	5.29977e-07	-2.21757	-1.32328	4.63315e-06	-2.13454	-1.34773
76011885	chr5:76011885:T:A	1.52886e-22	-9.12748e-10	-1.18277	5.54924e-06	-9.12748e-10	-1.19227	4.55694e-05	-9.12748e-10	-1.19627
76011915	chr5:76011915:C:T	1.7659e-23	-1.97755	-1.36367	4.69553e-07	-2.29782	-1.36408	3.81949e-06	-2.31915	-1.35624
76012066	chr5:76012066:T:C	1.88142e-23	-2.05753	-1.22032	5.12547e-07	-2.29598	-1.27831	4.21811e-06	-2.30113	-1.27499
76012446	chr5:76012446:C:T	4.15595e-22	-9.12748e-10	-0.182751	1.4695e-05	-9.12748e-10	-0.218417	0.000134106	-9.12748e-10	-0.116871
76012539	chr5:76012539:C:T	1.33986e-22	-9.12748e-10	-1.31472	4.82164e-06	-9.12748e-10	-1.33281	3.98897e-05	-9.12748e-10	-1.32939
76012646	chr5:76012646:T:C	2.02764e-23	-1.86321	-1.3398	4.72783e-07	-2.31395	-1.34109	4.0327e-06	-2.31666	-1.30441
76013310	chr5:76013310:G:A	4.20406e-23	-1.32561	-1.14821	6.79156e-07	-2.08528	-1.20756	6.34476e-06	-1.9692	-1.19868
76013926	chr5:76013926:T:G	1.45864e-22	-9.12748e-10	-1.22979	5.45411e-06	-9.12748e-10	-1.20956	4.59556e-05	-9.12748e-10	-1.18783
76014395	chr5:76014395:G:A	1.39759e-22	-9.12748e-10	-1.27254	4.97284e-06	-9.12748e-10	-1.30194	4.12063e-05	-9.12748e-10	-1.29691
76014560	chr5:76014560:T:C	1.99145e-22	-9.12748e-10	-0.918428	6.84072e-06	-9.12748e-10	-0.983035	6.0847e-05	-9.12748e-10	-0.907142
76015636	chr5:76015636:A:G	1.4027e-22	-9.12748e-10	-1.26889	5.11281e-06	-9.12748e-10	-1.27418	4.20462e-05	-9.12748e-10	-1.27673
76015942	chr5:76015942:A:G	1.67402e-23	-2.09304	-1.30161	5.17969e-07	-2.26031	-1.30346	3.96495e-06	-2.30079	-1.33722
76016392	chr5:76016392:A:G	1.94465e-23	-2.31344	-0.93136	9.67726e-07	-2.01057	-0.928163	6.87767e-06	-2.07339	-1.01384
76016664	chr5:76016664:A:G	1.62946e-23	-2.28914	-1.13248	7.0048e-07	-2.1354	-1.12652	5.02283e-06	-2.27409	-1.12742
76017197	chr5:76017197:A:G	1.29201e-22	-9.12748e-10	-1.35109	4.72152e-06	-9.12748e-10	-1.3538	3.88967e-05	-9.12748e-10	-1.3546
76017206	chr5:76017206:C:G	1.746e-22	-9.12748e-10	-1.04996	6.24574e-06	-9.12748e-10	-1.07403	5.47249e-05	-9.12748e-10	-1.01318
76017352	chr5:76017352:T:C	1.38668e-22	-9.12748e-10	-1.28038	4.99891e-06	-9.12748e-10	-1.29671	4.112e-05	-9.12748e-10	-1.29901
76017896	chr5:76017896:A:G	4.23641e-23	-2.19658	-0.269581	1.73828e-06	-2.18457	-0.168455	1.09485e-05	-2.25726	-0.36504
76017908	chr5:76017908:G:C	4.40216e-22	-0.125195	-6.68458e-10	9.7874e-06	-0.624832	-6.68458e-10	7.62935e-05	-0.680916	-6.68458e-10
76018027	chr5:76018027:C:G	1.69493e-22	-9.12748e-10	-1.07965	6.18511e-06	-9.12748e-10	-1.08378	5.11678e-05	-9.12748e-10	-1.08039
76018389	chr5:76018389:A:G	1.70163e-22	-9.12748e-10	-1.07571	6.0797e-06	-9.12748e-10	-1.10097	5.3203e-05	-9.12748e-10	-1.04139
76018396	chr5:76018396:A:G	1.31168e-22	-9.12748e-10	-1.33598	4.73268e-06	-9.12748e-10	-1.35144	3.8954e-05	-9.12748e-10	-1.35312
76018528	chr5:76018528:A:G	1.38377e-22	-9.12748e-10	-1.28248	5.31341e-06	-9.12748e-10	-1.23569	4.36813e-05	-9.12748e-10	-1.23858
76018711	chr5:76018711:G:A	2.18852e-23	-2.18926	-0.937388	8.2358e-07	-2.23954	-0.860485	5.85249e-06	-2.26745	-0.981189
76018795	chr5:76018795:A:G	1.28294e-22	-9.12748e-10	-1.35814	4.67351e-06	-9.12748e-10	-1.36402	3.8555e-05	-9.12748e-10	-1.36342
76019195	chr5:76019195:G:A	5.40871e-23	-2.12743	-0.0944296	2.01688e-06	-2.2423	0.0379217	1.26495e-05	-2.29377	-0.184118
76019502	chr5:76019502:C:T	2.10379e-23	-2.20715	-0.958983	7.15681e-07	-2.24198	-0.998469	6.15591e-06	-2.23926	-0.958835
76019559	chr5:76019559:C:G	1.47148e-22	-9.12748e-10	-1.22102	5.43032e-06	-9.12748e-10	-1.21393	4.40895e-05	-9.12748e-10	-1.22928
76019607	chr5:76019607:C:G	1.55192e-22	-9.12748e-10	-1.1678	5.76715e-06	-9.12748e-10	-1.15375	4.65566e-05	-9.12748e-10	-1.17484
76019820	chr5:76019820:C:T	6.79879e-23	-1.33458	-0.658547	1.17147e-06	-2.09799	-0.649676	1.08281e-05	-1.98205	-0.651314
76020145	chr5:76020145:C:A	1.44567e-22	-9.12748e-10	-1.23872	5.3753e-06	-9.12748e-10	-1.22411	4.36e-05	-9.12748e-10	-1.24045
76020227	chr5:76020227:G:A	1.44732e-22	-9.12748e-10	-1.23758	5.38159e-06	-9.12748e-10	-1.22294	4.36473e-05	-9.12748e-10	-1.23936
76020725	chr5:76020725:G:A	1.3965e-22	-9.12748e-10	-1.27332	5.21364e-06	-9.12748e-10	-1.25465	4.38568e-05	-9.12748e-10	-1.23458
76020870	chr5:76020870:A:C	1.66549e-22	-9.12748e-10	-1.09717	6.10039e-06	-9.12748e-10	-1.09757	5.03376e-05	-9.12748e-10	-1.09675
76020934	chr5:76020934:A:T	4.23388e-22	-9.12748e-10	-0.164172	2.08029e-05	-9.12748e-10	0.129165	0.000169093	-9.12748e-10	0.114947
76021071	chr5:76021071:T:A	1.28437e-22	-9.12748e-10	-1.35702	4.73566e-06	-9.12748e-10	-1.35081	3.86018e-05	-9.12748e-10	-1.3622
76021149	chr5:76021149:A:T	1.52543e-22	-9.12748e-10	-1.18502	5.60969e-06	-9.12748e-10	-1.18143	4.50875e-05	-9.12748e-10	-1.2069
76021348	chr5:76021348:A:G	1.29311e-22	-9.12748e-10	-1.35024	4.75488e-06	-9.12748e-10	-1.34676	3.91021e-05	-9.12748e-10	-1.34933
76022358	chr5:76022358:G:A	2.68812e-23	-1.56424	-1.3568	5.35867e-07	-2.17415	-1.35564	4.58016e-06	-2.13758	-1.35619
76022615	chr5:76022615:T:G	1.59167e-22	-1.14251	-6.68458e-10	8.59223e-06	-0.75507	-6.68458e-10	6.30278e-05	-0.871928	-6.68458e-10
76023643	chr5:76023643:A:AATGTGTGTGTGTATATATACATATATATGT	5.44637e-23	-2.21493	-6.68458e-10	2.85965e-06	-1.85523	-6.68458e-10	2.1882e-05	-1.92984	-6.68458e-10
76024181	chr5:76024181:CA:C	1.24878e-22	-0.814829	-0.570296	1.47855e-06	-1.83704	-0.677825	1.57569e-05	-1.56484	-0.69339
76024209	chr5:76024209:A:G	1.65523e-23	-2.06704	-1.3389	8.38979e-07	-1.78919	-1.29231	7.91149e-06	-1.61894	-1.32825
76024586	chr5:76024586:A:G	1.27532e-22	-9.12748e-10	-1.3641	4.68208e-06	-9.12748e-10	-1.36219	3.85684e-05	-9.12748e-10	-1.36307
76024684	chr5:76024684:C:T	1.28571e-22	-9.12748e-10	-1.35598	4.71307e-06	-9.12748e-10	-1.35559	3.86574e-05	-9.12748e-10	-1.36077
76024866	chr5:76024866:T:C	1.39957e-22	-9.12748e-10	-1.27112	5.14361e-06	-9.12748e-10	-1.26817	4.21225e-05	-9.12748e-10	-1.27492
76025010	chr5:76025010:C:T	1.27564e-22	-9.12748e-10	-1.36384	4.67845e-06	-9.12748e-10	-1.36296	3.85488e-05	-9.12748e-10	-1.36358
76025104	chr5:76025104:T:C	1.51952e-22	0.129758	-1.31865	1.81719e-06	-1.00793	-1.30071	1.75559e-05	-0.840928	-1.30919
76025152	chr5:76025152:C:T	1.50742e-22	-9.12748e-10	-1.19689	5.62133e-06	-9.12748e-10	-1.17936	4.55055e-05	-9.12748e-10	-1.19767
76025234	chr5:76025234:G:A	4.61055e-22	-9.12748e-10	-0.0789435	1.49226e-05	-9.12748e-10	-0.203049	0.000116273	-9.12748e-10	-0.25956
76026123	chr5:76026123:A:G	2.57729e-22	-9.12748e-10	-0.660551	1.21943e-05	-9.12748e-10	-0.404955	9.76318e-05	-9.12748e-10	-0.434301
76026668	chr5:76026668:C:T	1.65004e-22	-0.645696	-0.460794	1.83271e-06	-1.72029	-0.579845	2.02201e-05	-1.41269	-0.596136
76026817	chr5:76026817:A:G	2.01536e-22	-9.12748e-10	-0.906493	7.37009e-06	-9.12748e-10	-0.908497	6.10497e-05	-9.12748e-10	-0.903816
76027140	chr5:76027140:C:A	7.34736e-23	-1.15536	-0.760172	1.10344e-06	-1.96162	-0.845877	1.13911e-05	-1.71946	-0.863217
76027161	chr5:76027161:G:A	1.62186e-23	-2.0915	-1.33481	8.30741e-07	-1.79789	-1.29347	7.88947e-06	-1.62452	-1.32546
76027315	chr5:76027315:G:C	1.27796e-22	-9.12748e-10	-1.36202	4.6729e-06	-9.12748e-10	-1.36415	3.85239e-05	-9.12748e-10	-1.36423
76027482	chr5:76027482:C:T	1.67677e-23	-2.08989	-1.30312	8.80819e-07	-1.7971	-1.23573	8.22821e-06	-1.62162	-1.28632
76027563	chr5:76027563:C:T	1.39856e-22	0.0732757	-1.34512	1.76087e-06	-1.00915	-1.33097	1.70728e-05	-0.840843	-1.33718
76027944	chr5:76027944:G:T	1.3833e-23	-2.26785	-1.31755	4.91668e-07	-2.2595	-1.35638	3.93112e-06	-2.30962	-1.33696
76028033	chr5:76028033:G:A	1.28058e-22	-0.014645	-1.34533	1.65077e-06	-1.07352	-1.33117	1.59425e-05	-0.90911	-1.33741
76028034	chr5:76028034:C:T	1.26907e-22	-0.0237147	-1.34529	1.63984e-06	-1.08019	-1.33114	1.58301e-05	-0.916221	-1.33737
76028104	chr5:76028104:T:C	2.9906e-22	-9.12748e-10	-0.511817	9.97375e-06	-9.12748e-10	-0.605971	7.83179e-05	-9.12748e-10	-0.654727
76028175	chr5:76028175:A:G	1.31129e-22	-9.12748e-10	-1.33628	4.8871e-06	-9.12748e-10	-1.31933	3.98003e-05	-9.12748e-10	-1.33163
76029167	chr5:76029167:T:C	3.71156e-22	-0.465086	0.169248	4.1048e-06	-1.63716	0.14339	4.28261e-05	-1.28546	0.0270998
76029451	chr5:76029451:TCATTGAATAGA:T	1.44646e-22	-9.12748e-10	-1.23817	5.37304e-06	-9.12748e-10	-1.22453	4.52009e-05	-9.12748e-10	-1.20439
76029454	chr5:76029454:T:C	7.35675e-23	-1.86646	-0.0478028	1.94124e-06	-2.31915	0.0765476	1.34224e-05	-2.30709	-0.111485
76029582	chr5:76029582:T:A	3.53574e-23	-1.76524	-0.881711	2.06957e-06	-1.26978	-0.908806	1.18117e-05	-1.64099	-0.905422
76029806	chr5:76029806:C:T	1.28568e-22	-9.12748e-10	-1.356	4.69799e-06	-9.12748e-10	-1.35879	3.89298e-05	-9.12748e-10	-1.35374
76029846	chr5:76029846:T:C	1.27735e-22	-9.12748e-10	-1.3625	4.6737e-06	-9.12748e-10	-1.36398	3.8525e-05	-9.12748e-10	-1.3642
76031014	chr5:76031014:A:C	5.16037e-23	-2.26887	-6.68458e-10	1.91631e-06	-2.25552	-6.68458e-10	1.54284e-05	-2.2793	-6.68458e-10
76031208	chr5:76031208:C:T	1.23013e-22	-1.40017	-6.68458e-10	6.34623e-06	-1.05807	-6.68458e-10	4.70347e-05	-1.16462	-6.68458e-10
76031469	chr5:76031469:G:A	6.46681e-23	-1.84662	-0.196568	1.63616e-06	-2.31851	-0.0950679	1.14257e-05	-2.30323	-0.276411
76031503	chr5:76031503:G:T	1.39218e-22	0.0492182	-1.32564	1.76371e-06	-1.0319	-1.30661	1.70628e-05	-0.863836	-1.31477
76031649	chr5:76031649:G:C	8.57013e-23	-1.76159	-6.68458e-10	5.31713e-06	-1.23499	-6.68458e-10	3.01749e-05	-1.6085	-6.68458e-10
76031712	chr5:76031712:C:A	1.10281e-21	-9.12748e-10	0.793156	4.11999e-05	-9.12748e-10	0.812509	0.000400657	-9.12748e-10	0.977602
76031736	chr5:76031736:C:T	2.04608e-23	-1.88573	-1.30821	4.72387e-07	-2.31844	-1.33744	3.96703e-06	-2.31528	-1.32221
76032171	chr5:76032171:T:A	4.05244e-22	-9.12748e-10	-0.207972	1.5206e-05	-9.12748e-10	-0.184235	0.000127668	-9.12748e-10	-0.166074
76032239	chr5:76032239:GATAA:G	2.26718e-23	-2.03236	-1.05898	1.05276e-06	-1.86719	-0.987327	6.25199e-06	-2.09852	-1.08409
76032591	chr5:76032591:G:A	2.18202e-23	-2.03229	-1.09734	1.20551e-06	-1.64925	-1.06978	1.00835e-05	-1.57706	-1.12754
76032866	chr5:76032866:G:T	1.28072e-22	-9.12748e-10	-1.35987	4.68776e-06	-9.12748e-10	-1.36097	3.86241e-05	-9.12748e-10	-1.36163
76032970	chr5:76032970:T:A	6.57708e-23	-2.02628	-6.68458e-10	3.58055e-06	-1.63041	-6.68458e-10	2.21923e-05	-1.91576	-6.68458e-10
76033030	chr5:76033030:C:A	2.24305e-22	-9.12748e-10	-0.799456	1.06144e-05	-9.12748e-10	-0.543714	8.52571e-05	-9.12748e-10	-0.569833
76033103	chr5:76033103:T:C	1.28014e-22	-9.12748e-10	-1.36032	4.68502e-06	-9.12748e-10	-1.36156	3.85662e-05	-9.12748e-10	-1.36313
76033147	chr5:76033147:G:A	1.61871e-22	-9.12748e-10	-1.12566	5.84909e-06	-9.12748e-10	-1.13964	4.87371e-05	-9.12748e-10	-1.12906
76033219	chr5:76033219:T:A	1.30305e-22	-9.12748e-10	-1.34258	4.77964e-06	-9.12748e-10	-1.34156	3.90589e-05	-9.12748e-10	-1.35043
76033260	chr5:76033260:C:T	1.28271e-22	-9.12748e-10	-1.35832	4.68879e-06	-9.12748e-10	-1.36075	3.88178e-05	-9.12748e-10	-1.35663
76033275	chr5:76033275:G:T	3.64427e-23	-2.09451	-0.522209	1.53047e-06	-1.9241	-0.556249	9.51567e-06	-2.1091	-0.653466
76033324	chr5:76033324:T:C	6.75654e-23	-1.99937	-6.68458e-10	3.97448e-06	-1.52603	-6.68458e-10	3.29262e-05	-1.52124	-6.68458e-10
76033329	chr5:76033329:A:G	2.58331e-23	-2.06225	-0.898554	1.23204e-06	-1.90385	-0.79341	7.09397e-06	-2.13069	-0.925565
76033332	chr5:76033332:T:C	2.26746e-22	-9.12748e-10	-0.788629	1.04952e-05	-9.12748e-10	-0.555013	8.41354e-05	-9.12748e-10	-0.583077
76033429	chr5:76033429:G:A	1.31954e-22	-9.12748e-10	-1.33001	4.87492e-06	-9.12748e-10	-1.32182	3.98842e-05	-9.12748e-10	-1.32952
76033431	chr5:76033431:G:C	6.17383e-23	-2.08956	-6.68458e-10	3.20205e-06	-1.74214	-6.68458e-10	2.00997e-05	-2.0148	-6.68458e-10
76033489	chr5:76033489:A:G	1.30351e-22	-0.0209738	-1.32126	1.61954e-06	-1.12042	-1.30337	1.54416e-05	-0.966326	-1.31211
76033758	chr5:76033758:C:A	1.42989e-22	-9.12748e-10	-1.24969	5.90553e-06	-9.12748e-10	-1.13004	4.76218e-05	-9.12748e-10	-1.15221
76033802	chr5:76033802:G:A	3.73994e-22	-9.12748e-10	-0.288221	1.27347e-05	-9.12748e-10	-0.3616	0.000120571	-9.12748e-10	-0.223263
76033840	chr5:76033840:G:A	7.47707e-23	-1.8031	-0.0949362	1.82557e-06	-2.31621	0.0121694	1.26949e-05	-2.29605	-0.17826
76033972	chr5:76033972:T:C	3.01374e-22	-9.12748e-10	-0.504108	1.02216e-05	-9.12748e-10	-0.581422	8.23648e-05	-9.12748e-10	-0.604347
76034030	chr5:76034030:C:T	6.87177e-21	-9.12748e-10	2.62272	0.000239493	-9.12748e-10	2.57259	0.0025354	-9.12748e-10	2.8226
76034044	chr5:76034044:CTGTT:C	7.1036e-23	-1.82992	-0.119355	1.78634e-06	-2.31796	-0.00779406	1.24334e-05	-2.30134	-0.193781
76034110	chr5:76034110:C:A	1.68911e-23	-2.06928	-1.3164	8.75366e-07	-1.77161	-1.26743	8.30447e-06	-1.5934	-1.30531
76034156	chr5:76034156:A:G	1.52765e-22	-9.12748e-10	-1.18356	5.70985e-06	-9.12748e-10	-1.16373	4.62796e-05	-9.12748e-10	-1.1808
76034186	chr5:76034186:A:G	5.91218e-23	-2.1487	0.0158352	1.88357e-06	-2.25079	-0.0219689	1.5955e-05	-2.13816	-0.107571
76034201	chr5:76034201:C:A	1.43176e-22	-1.24839	-6.68458e-10	2.15431e-06	-2.13846	-6.68458e-10	1.86039e-05	-2.09213	-6.68458e-10
76034260	chr5:76034260:C:T	6.47082e-23	-1.90705	-0.135522	1.75301e-06	-2.31907	-0.0255216	1.20996e-05	-2.3131	-0.209236
76034277	chr5:76034277:A:C	1.2797e-22	-9.12748e-10	-1.36066	4.68431e-06	-9.12748e-10	-1.36171	3.86897e-05	-9.12748e-10	-1.35993
76034310	chr5:76034310:C:T	7.05047e-23	-1.95678	-6.68458e-10	3.96984e-06	-1.5272	-6.68458e-10	2.40383e-05	-1.83585	-6.68458e-10
76034328	chr5:76034328:G:C	6.46259e-23	-1.8609	-0.182942	1.6621e-06	-2.31917	-0.0786776	1.15487e-05	-2.3068	-0.26213
76034497	chr5:76034497:T:C	7.21569e-23	-1.88274	-0.0508772	1.89545e-06	-2.31939	0.0529171	1.29469e-05	-2.31001	-0.144636
76034557	chr5:76034557:A:T	6.45509e-23	-1.90469	-0.140313	1.74444e-06	-2.31912	-0.0303716	1.20537e-05	-2.31286	-0.213278
76034643	chr5:76034643:T:C	6.20322e-23	-0.72066	-1.36415	8.16491e-07	-1.7462	-1.36247	8.49046e-06	-1.51287	-1.36369
76034766	chr5:76034766:A:G	1.34581e-22	-9.12748e-10	-1.31029	4.7669e-06	-9.12748e-10	-1.34423	3.94218e-05	-9.12748e-10	-1.34118
76034801	chr5:76034801:T:A	5.96888e-22	-9.12748e-10	0.179269	1.99105e-05	-9.12748e-10	0.0853189	0.000151532	-9.12748e-10	0.00529586
76035142	chr5:76035142:T:C	1.47524e-22	-9.12748e-10	-1.21847	5.49679e-06	-9.12748e-10	-1.20176	4.45727e-05	-9.12748e-10	-1.21838
76035326	chr5:76035326:C:A	9.84603e-22	-9.12748e-10	0.679777	3.64821e-05	-9.12748e-10	0.690894	0.000354246	-9.12748e-10	0.854488
76035393	chr5:76035393:G:A	1.67788e-23	-2.06248	-1.32986	8.55674e-07	-1.77424	-1.28756	8.09499e-06	-1.60379	-1.32047
76036045	chr5:76036045:T:C	1.27579e-22	-9.12748e-10	-1.36373	4.67341e-06	-9.12748e-10	-1.36404	3.85561e-05	-9.12748e-10	-1.36339
76036300	chr5:76036300:G:A	8.09402e-23	-1.79481	-0.0239444	1.97715e-06	-2.31539	0.0911152	1.37434e-05	-2.29369	-0.101262
76036365	chr5:76036365:T:G	7.31137e-23	-1.92044	-6.68458e-10	2.09625e-06	-2.16578	-6.68458e-10	1.79979e-05	-2.12525	-6.68458e-10
76036406	chr5:76036406:T:C	1.69367e-23	-2.04131	-1.34166	8.62578e-07	-1.7564	-1.29735	8.15606e-06	-1.58501	-1.33173
76036651	chr5:76036651:A:G	1.26434e-23	-2.31112	-1.3642	5.42532e-07	-2.17381	-1.34363	4.67346e-06	-2.11295	-1.36066
76036783	chr5:76036783:T:C	1.42946e-22	-0.00749241	-1.2425	1.36102e-06	-1.29039	-1.30731	1.25714e-05	-1.20174	-1.28234
76036907	chr5:76036907:C:T	1.40643e-22	-9.12748e-10	-1.26624	5.25694e-06	-9.12748e-10	-1.24638	4.28393e-05	-9.12748e-10	-1.25805
76036910	chr5:76036910:A:G	1.45544e-22	-9.12748e-10	-1.23198	5.45325e-06	-9.12748e-10	-1.20972	4.43625e-05	-9.12748e-10	-1.22311
76036953	chr5:76036953:C:T	1.60317e-23	-2.17749	-1.2604	5.55984e-07	-2.16677	-1.32617	4.33823e-06	-2.25485	-1.29318
76037110	chr5:76037110:A:C	1.28131e-22	-9.12748e-10	-1.3594	4.70261e-06	-9.12748e-10	-1.35781	3.86804e-05	-9.12748e-10	-1.36017
76037206	chr5:76037206:C:T	3.27757e-22	-0.629276	0.209086	3.57436e-06	-1.71768	0.0855333	3.87252e-05	-1.40273	0.0437188
76037384	chr5:76037384:C:T	1.62523e-22	-9.12748e-10	-1.12164	6.06099e-06	-9.12748e-10	-1.10405	4.88721e-05	-9.12748e-10	-1.1263
76037431	chr5:76037431:A:G	1.61652e-23	-2.21404	-1.21556	5.5179e-07	-2.20546	-1.29505	4.41079e-06	-2.27918	-1.25227
76037699	chr5:76037699:G:C	1.36619e-22	-9.12748e-10	-1.29526	5.09586e-06	-9.12748e-10	-1.2775	4.17093e-05	-9.12748e-10	-1.28478
76038161	chr5:76038161:G:C	1.41377e-22	-9.12748e-10	-1.26103	5.27378e-06	-9.12748e-10	-1.24318	4.38001e-05	-9.12748e-10	-1.23587
76038489	chr5:76038489:G:A	9.25352e-23	-1.68318	-0.00169663	1.52603e-06	-2.30132	-0.181935	1.29802e-05	-2.27826	-0.173826
76038788	chr5:76038788:C:T	1.36595e-22	-9.12748e-10	-1.29544	5.17379e-06	-9.12748e-10	-1.26232	4.21121e-05	-9.12748e-10	-1.27517
76039180	chr5:76039180:G:A	8.41488e-21	-9.12748e-10	2.8253	0.000293846	-9.12748e-10	2.77713	0.00313485	-9.12748e-10	3.03483
76039318	chr5:76039318:G:A	2.34763e-22	-9.12748e-10	-0.753885	7.87912e-06	-9.12748e-10	-0.841712	7.01912e-05	-9.12748e-10	-0.764281
76039540	chr5:76039540:G:A	4.15303e-21	-9.12748e-10	2.11913	0.00014273	-9.12748e-10	2.05502	0.00148771	-9.12748e-10	2.28949
76039543	chr5:76039543:G:A	1.29593e-22	-9.12748e-10	-1.34806	4.81039e-06	-9.12748e-10	-1.33515	3.92693e-05	-9.12748e-10	-1.34506
76039612	chr5:76039612:C:T	1.30028e-22	-9.12748e-10	-1.34471	4.75391e-06	-9.12748e-10	-1.34696	3.91351e-05	-9.12748e-10	-1.34848
76040044	chr5:76040044:C:T	1.56951e-23	-2.24142	-1.2177	5.34747e-07	-2.2357	-1.29619	4.32708e-06	-2.29617	-1.25444
76040639	chr5:76040639:C:T	7.82089e-23	-1.76364	-0.089441	1.84146e-06	-2.31202	0.0166559	1.28927e-05	-2.28613	-0.172716
76040651	chr5:76040651:C:T	1.21787e-22	-0.0483845	-1.3618	1.53274e-06	-1.11499	-1.36388	1.51373e-05	-0.934863	-1.36348
76040916	chr5:76040916:G:A	1.54942e-22	-9.12748e-10	-1.16941	5.61253e-06	-9.12748e-10	-1.18093	4.67139e-05	-9.12748e-10	-1.17146
76041319	chr5:76041319:C:T	1.40619e-21	-9.12748e-10	1.03618	4.57212e-05	-9.12748e-10	0.916635	0.000443066	-9.12748e-10	1.07821
76041706	chr5:76041706:C:T	5.36134e-23	-2.23066	-6.68458e-10	1.92967e-06	-2.24858	-6.68458e-10	1.59092e-05	-2.24861	-6.68458e-10
76041769	chr5:76041769:C:A	1.27656e-22	-0.0915527	-1.27157	1.69275e-06	-1.13857	-1.24101	1.61208e-05	-0.980452	-1.25494
76041911	chr5:76041911:G:A	4.37156e-23	-2.01577	-0.418989	1.28609e-06	-2.30776	-0.346566	8.97036e-06	-2.31927	-0.502308
76041977	chr5:76041977:G:A	1.46766e-22	-9.12748e-10	-1.22362	5.42431e-06	-9.12748e-10	-1.21504	4.58291e-05	-9.12748e-10	-1.19058
76042069	chr5:76042069:C:G	1.68429e-22	-9.12748e-10	-1.08595	5.94514e-06	-9.12748e-10	-1.12335	4.98498e-05	-9.12748e-10	-1.10649
76042422	chr5:76042422:T:A	1.6708e-22	-9.12748e-10	-1.09399	6.3697e-06	-9.12748e-10	-1.05438	5.15548e-05	-9.12748e-10	-1.07286
76042845	chr5:76042845:G:C	1.65546e-23	-2.0622	-1.34359	8.42541e-07	-1.77051	-1.30675	8.05262e-06	-1.59441	-1.3351
76042951	chr5:76042951:T:C	1.27545e-22	-9.12748e-10	-1.36399	4.70255e-06	-9.12748e-10	-1.35782	3.86974e-05	-9.12748e-10	-1.35973
76043314	chr5:76043314:T:G	4.76606e-22	-9.12748e-10	-0.04577	1.62362e-05	-9.12748e-10	-0.118685	0.000124381	-9.12748e-10	-0.192151
76043599	chr5:76043599:A:G	2.11179e-22	-9.12748e-10	-0.859753	7.07542e-06	-9.12748e-10	-0.949301	5.5927e-05	-9.12748e-10	-0.991457
76043865	chr5:76043865:A:C	6.57088e-23	-2.02723	-6.68458e-10	3.56348e-06	-1.63519	-6.68458e-10	2.21214e-05	-1.91896	-6.68458e-10
76043874	chr5:76043874:C:T	1.33503e-22	-0.0538916	-1.26444	1.54079e-06	-1.19311	-1.28053	1.62889e-05	-0.918093	-1.30693
76044152	chr5:76044152:C:T	1.12985e-22	-0.132106	-1.3531	1.47167e-06	-1.17772	-1.3418	1.41892e-05	-1.01619	-1.34683
76044251	chr5:76044251:T:C	1.59713e-23	-2.14859	-1.29308	7.7143e-07	-1.92999	-1.23545	7.07395e-06	-1.77972	-1.27937
76044280	chr5:76044280:T:C	1.59621e-23	-2.14935	-1.29289	7.71215e-07	-1.93051	-1.2352	7.07112e-06	-1.78033	-1.27916
76044299	chr5:76044299:T:C	1.05838e-22	-0.22003	-1.33052	1.4179e-06	-1.24153	-1.31522	1.35866e-05	-1.08388	-1.32254
76044481	chr5:76044481:G:A	4.46341e-21	-9.12748e-10	2.19121	0.000154314	-9.12748e-10	2.13306	0.00160585	-9.12748e-10	2.3659
76044964	chr5:76044964:T:G	8.97582e-23	-1.81245	0.0971038	2.22105e-06	-2.31675	0.208799	1.52366e-05	-2.29753	0.00572361
76045127	chr5:76045127:G:A	6.72101e-23	-2.00464	-6.68458e-10	3.67708e-06	-1.60381	-6.68458e-10	2.2698e-05	-1.89323	-6.68458e-10
76045248	chr5:76045248:C:T	7.39816e-23	-1.90864	-6.68458e-10	2.31574e-06	-2.0662	-6.68458e-10	1.88698e-05	-2.07794	-6.68458e-10
76045276	chr5:76045276:CT:C	1.45105e-22	-9.12748e-10	-1.235	5.2472e-06	-9.12748e-10	-1.24823	4.38398e-05	-9.12748e-10	-1.23496
76045778	chr5:76045778:C:T	1.71506e-23	-2.03494	-1.33548	8.93013e-07	-1.72588	-1.2932	8.5501e-06	-1.54442	-1.32514
76045816	chr5:76045816:G:T	1.40141e-22	-9.12748e-10	-1.26981	5.23749e-06	-9.12748e-10	-1.25009	4.27019e-05	-9.12748e-10	-1.26126
76046198	chr5:76046198:G:C	3.23417e-22	-0.0698615	-0.363656	4.08009e-06	-1.12511	-0.374702	4.33065e-05	-0.920204	-0.326997
76047291	chr5:76047291:A:G	1.07062e-21	0.763537	-6.68458e-10	5.42038e-06	-1.21576	-6.68458e-10	5.42706e-05	-1.02152	-6.68458e-10
76047548	chr5:76047548:A:G	2.20182e-23	-1.92071	-1.19988	1.25695e-06	-1.50469	-1.17255	6.89241e-06	-1.87483	-1.21025
76047689	chr5:76047689:G:GA	3.42668e-23	-1.83413	-0.844151	1.90126e-06	-1.36109	-0.902317	1.10179e-05	-1.7182	-0.897786
76047826	chr5:76047826:C:T	1.29476e-22	-9.12748e-10	-1.34896	4.72437e-06	-9.12748e-10	-1.35319	3.92134e-05	-9.12748e-10	-1.34649
76047852	chr5:76047852:G:A	2.49484e-22	-9.12748e-10	-0.693066	1.17646e-05	-9.12748e-10	-0.440836	9.4159e-05	-9.12748e-10	-0.47052
76047966	chr5:76047966:T:C	1.36273e-21	-9.12748e-10	1.00478	4.67543e-05	-9.12748e-10	0.938978	0.000467704	-9.12748e-10	1.13233
76048015	chr5:76048015:A:G	6.05193e-22	-9.12748e-10	0.193086	2.05586e-05	-9.12748e-10	0.117351	0.000156428	-9.12748e-10	0.0370924
76048475	chr5:76048475:A:G	2.18269e-22	-9.12748e-10	-0.826731	1.00383e-05	-9.12748e-10	-0.599523	8.05246e-05	-9.12748e-10	-0.626941
76048578	chr5:76048578:G:A	4.55828e-23	-2.04297	-0.349955	1.39992e-06	-2.30184	-0.267678	9.69247e-06	-2.31814	-0.426018
76048831	chr5:76048831:G:T	6.08239e-23	-1.8702	-0.234273	3.78945e-06	-1.49263	-0.0810762	2.79825e-05	-1.444	-0.239928
76048864	chr5:76048864:A:G	3.85222e-22	-9.12748e-10	-0.258641	1.54191e-05	-9.12748e-10	-0.170318	0.000110115	-9.12748e-10	-0.313975
76049186	chr5:76049186:A:C	1.47009e-22	-9.12748e-10	-1.22197	5.51929e-06	-9.12748e-10	-1.19768	4.48866e-05	-9.12748e-10	-1.21136
76049214	chr5:76049214:A:G	4.3827e-23	-1.99857	-0.433638	1.2707e-06	-2.31056	-0.355798	8.92954e-06	-2.31938	-0.506756
76049492	chr5:76049492:A:G	8.32935e-23	-1.79009	-6.68458e-10	5.09793e-06	-1.27709	-6.68458e-10	2.9191e-05	-1.64164	-6.68458e-10
76049611	chr5:76049611:T:C	2.27433e-23	-1.72933	-1.35886	4.91404e-07	-2.2792	-1.33722	4.07428e-06	-2.27728	-1.33353
76050085	chr5:76050085:C:T	4.49376e-23	-2.00322	-0.403963	1.31199e-06	-2.31086	-0.323521	9.19479e-06	-2.31937	-0.477494
76050120	chr5:76050120:T:C	1.78006e-23	-1.99598	-1.33724	9.34155e-07	-1.67763	-1.29642	9.03504e-06	-1.48687	-1.32753
76050277	chr5:76050277:T:C	4.42972e-23	-1.98603	-0.435506	1.26713e-06	-2.31344	-0.355733	8.92991e-06	-2.31902	-0.507081
76050579	chr5:76050579:TCTCTCTCTCTTTCA:T	3.90476e-22	-9.12748e-10	-0.245096	1.87353e-05	-9.12748e-10	0.0244801	0.000151026	-9.12748e-10	0.00194706
76050630	chr5:76050630:T:TA	1.13658e-21	-9.12748e-10	0.82332	3.82988e-05	-9.12748e-10	0.73949	0.000366017	-9.12748e-10	0.887177
76051988	chr5:76051988:A:T	2.80478e-23	-2.05808	-0.820473	1.38789e-06	-1.70075	-0.877398	8.724e-06	-1.97619	-0.873238
76052000	chr5:76052000:T:C	1.94066e-22	-9.12748e-10	-0.944265	8.69794e-06	-9.12748e-10	-0.742841	7.01354e-05	-9.12748e-10	-0.765076
76052429	chr5:76052429:A:C	1.29639e-22	-9.12748e-10	-1.3477	4.70645e-06	-9.12748e-10	-1.35699	3.88884e-05	-9.12748e-10	-1.35481
76052526	chr5:76052526:A:G	1.28016e-22	-9.12748e-10	-1.36031	4.71784e-06	-9.12748e-10	-1.35458	3.86412e-05	-9.12748e-10	-1.36119
76052532	chr5:76052532:G:C	5.50724e-22	-0.154948	0.25372	7.34689e-06	-1.19433	0.282678	7.61161e-05	-1.01029	0.327051
76052647	chr5:76052647:A:G	3.9633e-22	-9.12748e-10	-0.230213	1.91151e-05	-9.12748e-10	0.0445501	0.000154574	-9.12748e-10	0.0251673
76052780	chr5:76052780:C:A	1.31259e-22	-9.12748e-10	-1.33529	4.77274e-06	-9.12748e-10	-1.34301	3.93781e-05	-9.12748e-10	-1.3423
76052916	chr5:76052916:G:A	4.58641e-23	-2.02063	-0.366147	1.36247e-06	-2.30676	-0.289872	9.45642e-06	-2.31913	-0.449683
76053255	chr5:76053255:T:C	5.25709e-23	-1.9175	-0.332798	1.39469e-06	-2.31848	-0.254773	9.80435e-06	-2.31527	-0.417408
76053372	chr5:76053372:C:CATCAGACCAAATATCAGAT	2.51804e-23	-2.0706	-0.915796	1.3111e-06	-1.70319	-0.931879	8.0963e-06	-1.97667	-0.947431
76053421	chr5:76053421:A:G	1.39743e-22	-9.12748e-10	-1.27266	5.22272e-06	-9.12748e-10	-1.25291	4.25827e-05	-9.12748e-10	-1.26406
76053590	chr5:76053590:A:C	5.68322e-22	-9.12748e-10	0.130227	1.86553e-05	-9.12748e-10	0.0202006	0.000144736	-9.12748e-10	-0.0405955
76053619	chr5:76053619:G:A	1.63578e-21	-9.12748e-10	1.18741	5.34154e-05	-9.12748e-10	1.07217	0.00051944	-9.12748e-10	1.23725
76053650	chr5:76053650:T:C	5.52638e-22	-9.12748e-10	0.102243	1.81447e-05	-9.12748e-10	-0.00755017	0.000140785	-9.12748e-10	-0.0682732
76054152	chr5:76054152:C:G	1.49682e-22	-9.12748e-10	-1.20395	5.5831e-06	-9.12748e-10	-1.18618	4.52449e-05	-9.12748e-10	-1.20341
76054202	chr5:76054202:T:A	6.5528e-23	-2.02998	-6.68458e-10	3.54789e-06	-1.63958	-6.68458e-10	2.20462e-05	-1.92236	-6.68458e-10
76054455	chr5:76054455:T:C	1.29663e-22	-9.12748e-10	-1.34752	4.68213e-06	-9.12748e-10	-1.36217	3.85649e-05	-9.12748e-10	-1.36316
76054463	chr5:76054463:T:C	6.57438e-23	-2.0267	-6.68458e-10	3.56573e-06	-1.63456	-6.68458e-10	2.21309e-05	-1.91853	-6.68458e-10
76054468	chr5:76054468:C:G	9.81258e-23	-1.62621	-6.68458e-10	2.24859e-06	-2.09562	-6.68458e-10	1.87385e-05	-2.08492	-6.68458e-10
76054838	chr5:76054838:GTTGT:G	3.20032e-23	-2.20884	-0.537784	1.00934e-06	-2.23255	-0.664077	8.50269e-06	-2.2301	-0.645022
76055050	chr5:76055050:G:A	1.27944e-22	-9.12748e-10	-1.36087	4.7084e-06	-9.12748e-10	-1.35658	3.86932e-05	-9.12748e-10	-1.35984
76055359	chr5:76055359:G:T	1.85668e-23	-1.99186	-1.29922	4.76858e-07	-2.3171	-1.32936	3.98815e-06	-2.31887	-1.31331
76055389	chr5:76055389:T:G	2.36186e-22	-9.12748e-10	-0.747841	1.09946e-05	-9.12748e-10	-0.508525	8.81431e-05	-9.12748e-10	-0.536542
76056827	chr5:76056827:T:C	5.48383e-22	-9.12748e-10	0.0945133	1.79996e-05	-9.12748e-10	-0.0155756	0.000140046	-9.12748e-10	-0.0735327
76057031	chr5:76057031:G:T	3.41625e-22	-9.12748e-10	-0.378746	1.61915e-05	-9.12748e-10	-0.121443	0.000130985	-9.12748e-10	-0.140421
76057125	chr5:76057125:T:G	5.20688e-23	-1.93929	-0.320609	1.41437e-06	-2.3173	-0.241939	9.90359e-06	-2.31665	-0.405956
76057177	chr5:76057177:G:C	1.29868e-22	-9.12748e-10	-1.34594	4.68464e-06	-9.12748e-10	-1.36164	3.85807e-05	-9.12748e-10	-1.36275
76057343	chr5:76057343:A:AG	1.84922e-22	-9.12748e-10	-0.992526	7.03382e-06	-9.12748e-10	-0.955197	5.69057e-05	-9.12748e-10	-0.974109
76057389	chr5:76057389:C:A	1.73565e-23	-2.01417	-1.34432	9.00443e-07	-1.70219	-1.30861	8.71904e-06	-1.51378	-1.33621
76057441	chr5:76057441:G:A	5.26031e-23	-2.0094	-0.240288	1.54455e-06	-2.309	-0.162195	1.059e-05	-2.31938	-0.336218
76057747	chr5:76057747:T:C	1.63855e-22	-9.12748e-10	-1.11348	6.20892e-06	-9.12748e-10	-1.07994	5.0601e-05	-9.12748e-10	-1.09153
76057765	chr5:76057765:T:C	1.0372e-22	-1.57077	-6.68458e-10	2.32715e-06	-2.06128	-6.68458e-10	1.94278e-05	-2.0488	-6.68458e-10
76057832	chr5:76057832:A:C	1.82346e-23	-1.97419	-1.33495	9.73368e-07	-1.63991	-1.29301	9.46287e-06	-1.44318	-1.32495
76057957	chr5:76057957:G:A	1.79219e-22	-9.12748e-10	-1.02385	6.80692e-06	-9.12748e-10	-0.987988	5.51185e-05	-9.12748e-10	-1.00602
76057975	chr5:76057975:G:A	2.05574e-22	-9.12748e-10	-0.886655	9.33355e-06	-9.12748e-10	-0.672312	7.51027e-05	-9.12748e-10	-0.696647
76058123	chr5:76058123:C:T	1.27545e-22	-9.12748e-10	-1.36399	4.68373e-06	-9.12748e-10	-1.36183	3.85713e-05	-9.12748e-10	-1.363
76058354	chr5:76058354:C:A	1.75603e-21	-9.12748e-10	1.25835	5.71972e-05	-9.12748e-10	1.14058	0.000557225	-9.12748e-10	1.30747
76058394	chr5:76058394:A:G	1.81092e-22	-9.12748e-10	-1.01346	6.88796e-06	-9.12748e-10	-0.976152	5.57607e-05	-9.12748e-10	-0.994434
76058735	chr5:76058735:A:G	1.27592e-22	-9.12748e-10	-1.36362	4.67789e-06	-9.12748e-10	-1.36308	3.85345e-05	-9.12748e-10	-1.36395
76059341	chr5:76059341:C:T	3.57594e-22	-9.12748e-10	-0.333064	1.32349e-05	-9.12748e-10	-0.323068	0.000110974	-9.12748e-10	-0.306205
76059350	chr5:76059350:A:G	1.46048e-22	-9.12748e-10	-1.22853	5.25268e-06	-9.12748e-10	-1.24719	4.37403e-05	-9.12748e-10	-1.23723
76059934	chr5:76059934:A:C	1.49267e-22	-9.12748e-10	-1.20672	5.35746e-06	-9.12748e-10	-1.22744	4.46594e-05	-9.12748e-10	-1.21644
76060079	chr5:76060079:G:A	1.41926e-22	-9.12748e-10	-1.25716	5.24222e-06	-9.12748e-10	-1.24918	4.40989e-05	-9.12748e-10	-1.22907
76060351	chr5:76060351:A:G	3.05885e-23	-1.7764	-1.01544	1.94681e-06	-1.36669	-0.873047	9.98925e-06	-1.77973	-0.934264
76061045	chr5:76061045:A:T	1.98149e-22	-9.12748e-10	-0.923443	8.9061e-06	-9.12748e-10	-0.719191	7.17138e-05	-9.12748e-10	-0.742821
76062004	chr5:76062004:A:G	8.28812e-22	-9.12748e-10	0.507532	2.72821e-05	-9.12748e-10	0.400301	0.000206255	-9.12748e-10	0.313609
76062238	chr5:76062238:G:A	1.87987e-21	-9.12748e-10	1.3265	6.09344e-05	-9.12748e-10	1.20387	0.000598016	-9.12748e-10	1.37811
76062303	chr5:76062303:T:C	1.5681e-22	-1.15742	-6.68458e-10	8.43493e-06	-0.773546	-6.68458e-10	6.18973e-05	-0.890028	-6.68458e-10
76062642	chr5:76062642:G:GA	1.29794e-22	-9.12748e-10	-1.34652	4.74588e-06	-9.12748e-10	-1.34865	3.90678e-05	-9.12748e-10	-1.35021
76062941	chr5:76062941:T:C	1.55034e-22	-9.12748e-10	-1.16882	5.76227e-06	-9.12748e-10	-1.1546	4.65398e-05	-9.12748e-10	-1.1752
76063275	chr5:76063275:T:C	1.49619e-22	-9.12748e-10	-1.20437	5.5811e-06	-9.12748e-10	-1.18654	4.52296e-05	-9.12748e-10	-1.20375
76063314	chr5:76063314:G:A	1.50801e-22	-9.12748e-10	-1.1965	5.59888e-06	-9.12748e-10	-1.18336	4.52912e-05	-9.12748e-10	-1.20239
76063728	chr5:76063728:T:G	1.2937e-22	-9.12748e-10	-1.34978	4.67853e-06	-9.12748e-10	-1.36294	3.85448e-05	-9.12748e-10	-1.36368
76063754	chr5:76063754:A:G	6.04023e-23	-1.71318	-0.398253	1.39262e-06	-2.26295	-0.311789	1.11783e-05	-2.27163	-0.329906
76064063	chr5:76064063:C:T	1.44417e-22	-9.12748e-10	-1.23976	5.408e-06	-9.12748e-10	-1.21805	4.40081e-05	-9.12748e-10	-1.23113
76064076	chr5:76064076:G:A	6.66889e-23	-1.67155	-0.340877	1.49649e-06	-2.24652	-0.256286	1.20299e-05	-2.25639	-0.271711
76064284	chr5:76064284:A:G	3.11451e-23	-1.825	-0.9488	7.2262e-07	-2.30025	-0.930552	5.75264e-06	-2.29436	-0.971484
76064348	chr5:76064348:C:T	5.90652e-23	-2.13382	-6.68458e-10	1.80255e-06	-2.31673	-6.68458e-10	1.48364e-05	-2.31842	-6.68458e-10
76064409	chr5:76064409:A:C	9.5816e-23	-1.65003	-6.68458e-10	2.21586e-06	-2.11029	-6.68458e-10	1.84595e-05	-2.09993	-6.68458e-10
76064548	chr5:76064548:G:A	4.20207e-23	-2.05286	-0.421435	1.29588e-06	-2.2994	-0.347333	8.9802e-06	-2.3174	-0.50308
76064844	chr5:76064844:A:G	1.55522e-21	-9.12748e-10	1.13691	5.14496e-05	-9.12748e-10	1.03467	0.000499877	-9.12748e-10	1.19886
76064998	chr5:76064998:T:C	2.62212e-22	-9.12748e-10	-0.643308	1.23775e-05	-9.12748e-10	-0.39005	9.75246e-05	-9.12748e-10	-0.435399
76065303	chr5:76065303:T:C	2.86134e-22	-9.12748e-10	-0.556001	1.36827e-05	-9.12748e-10	-0.289799	0.000107543	-9.12748e-10	-0.337616
76065631	chr5:76065631:T:C	1.49259e-22	-9.12748e-10	-1.20678	5.50801e-06	-9.12748e-10	-1.19972	4.64946e-05	-9.12748e-10	-1.17617
76066664	chr5:76066664:T:C	3.31096e-23	-1.78985	-0.922786	7.4707e-07	-2.29221	-0.905318	5.94787e-06	-2.28536	-0.94711
76066736	chr5:76066736:A:G	6.20606e-22	-9.12748e-10	0.218236	2.06888e-05	-9.12748e-10	0.123665	0.000158033	-9.12748e-10	0.0472977
76066966	chr5:76066966:G:A	1.87491e-23	-1.91877	-1.36254	4.68499e-07	-2.31533	-1.34882	3.88129e-06	-2.31417	-1.34516
76067415	chr5:76067415:GCAGT:G	8.30947e-23	-0.511938	-1.28054	1.23438e-06	-1.44359	-1.25177	1.15729e-05	-1.30237	-1.26447
76067935	chr5:76067935:T:C	1.32378e-22	-9.12748e-10	-1.3268	4.87331e-06	-9.12748e-10	-1.32215	4.02916e-05	-9.12748e-10	-1.31936
76068037	chr5:76068037:C:T	1.73162e-23	-2.17474	-1.18608	7.23537e-07	-2.04693	-1.1826	5.44353e-06	-2.14824	-1.17284
76068298	chr5:76068298:G:A	1.01079e-22	-0.340653	-1.25591	1.43799e-06	-1.31816	-1.22452	1.36085e-05	-1.16606	-1.23875
76068438	chr5:76068438:A:G	2.49248e-23	-1.96144	-1.03515	1.33288e-06	-1.55895	-1.05963	8.10782e-06	-1.86414	-1.05853
76068683	chr5:76068683:A:T	3.86043e-23	-2.04706	-0.512036	1.17546e-06	-2.30028	-0.443985	8.22525e-06	-2.31772	-0.590579
76068752	chr5:76068752:A:C	8.11128e-22	0.485965	-6.68458e-10	1.30186e-05	-0.339552	-6.68458e-10	0.000116969	-0.253599	-6.68458e-10
76068795	chr5:76068795:G:A	2.21802e-22	-9.12748e-10	-0.810676	7.40988e-06	-9.12748e-10	-0.903114	5.84585e-05	-9.12748e-10	-0.947188
76069737	chr5:76069737:G:T	1.39941e-22	-9.12748e-10	-1.27124	5.26797e-06	-9.12748e-10	-1.24428	4.24612e-05	-9.12748e-10	-1.26691
76069877	chr5:76069877:C:CA	5.83256e-23	-1.97198	-0.174438	1.72692e-06	-2.31864	-0.0409424	1.378e-05	-2.31927	-0.0730212
76069974	chr5:76069974:C:T	4.11452e-23	-1.95911	-0.536246	1.14197e-06	-2.31909	-0.454082	9.29507e-06	-2.31875	-0.467274
76071053	chr5:76071053:G:A	1.63568e-22	-9.12748e-10	-1.11523	5.98935e-06	-9.12748e-10	-1.11595	4.92715e-05	-9.12748e-10	-1.11816
76071091	chr5:76071091:C:T	1.76058e-22	-2.31685	1.27521	7.84053e-06	-2.27634	1.42972	5.46428e-05	-2.31827	1.30358
76071565	chr5:76071565:C:T	7.23644e-23	-1.93075	-6.68458e-10	2.052e-06	-2.18712	-6.68458e-10	1.75215e-05	-2.15207	-6.68458e-10
76072835	chr5:76072835:T:C	6.03581e-22	-9.12748e-10	0.190419	2.00037e-05	-9.12748e-10	0.0899876	0.000153119	-9.12748e-10	0.0157142
76072896	chr5:76072896:T:C	2.28485e-22	-9.12748e-10	-0.780991	1.05655e-05	-9.12748e-10	-0.54833	8.4801e-05	-9.12748e-10	-0.575197
76073737	chr5:76073737:A:G	5.26268e-23	-1.91793	-0.331306	1.41105e-06	-2.31896	-0.242633	9.89195e-06	-2.31378	-0.410004
76073888	chr5:76073888:A:T	1.8944e-23	-1.90792	-1.36306	4.60889e-07	-2.31923	-1.36129	3.81772e-06	-2.31626	-1.35959
76074285	chr5:76074285:C:T	5.61764e-23	-2.18396	-6.68458e-10	2.18867e-06	-2.12263	-6.68458e-10	1.77237e-05	-2.1406	-6.68458e-10
76074346	chr5:76074346:A:T	1.27701e-22	-9.12748e-10	-1.36277	4.67598e-06	-9.12748e-10	-1.36349	3.85319e-05	-9.12748e-10	-1.36402
76074417	chr5:76074417:C:A	1.70244e-21	-9.12748e-10	1.22736	6.52586e-05	-9.12748e-10	1.27243	0.000601953	-9.12748e-10	1.38468
76074440	chr5:76074440:T:C	1.7239e-22	-9.12748e-10	-1.0627	6.41268e-06	-9.12748e-10	-1.04765	5.16225e-05	-9.12748e-10	-1.07155
76074483	chr5:76074483:T:G	3.38864e-23	-1.86424	-0.825207	7.97185e-07	-2.31884	-0.81376	6.34437e-06	-2.30869	-0.859243
76074594	chr5:76074594:C:A	2.03977e-22	-9.12748e-10	-0.894455	6.84684e-06	-9.12748e-10	-0.982141	5.42838e-05	-9.12748e-10	-1.02128
76074772	chr5:76074772:A:C	5.1858e-23	-1.92017	-0.343782	1.3914e-06	-2.31888	-0.256734	9.75373e-06	-2.31404	-0.423816
76074912	chr5:76074912:T:C	1.07733e-22	-0.27739	-1.25542	1.46676e-06	-1.29377	-1.22911	1.38892e-05	-1.14302	-1.24137
76075341	chr5:76075341:T:A	2.11925e-22	-2.3189	1.46267	9.40818e-06	-2.30075	1.6364	6.68697e-05	-2.3179	1.50514
76075380	chr5:76075380:G:T	8.94094e-23	-1.63302	-0.0862103	1.97906e-06	-2.2292	0.00589547	1.58772e-05	-2.24019	-0.0104271
76075880	chr5:76075880:T:C	4.90647e-23	-2.31932	-6.68458e-10	2.01497e-06	-2.20532	-6.68458e-10	1.6019e-05	-2.24173	-6.68458e-10
76076744	chr5:76076744:G:C	4.2487e-23	-2.00578	-0.457483	1.22583e-06	-2.31071	-0.391603	8.63872e-06	-2.31938	-0.539874
76076937	chr5:76076937:C:T	4.96391e-23	-2.30768	-6.68458e-10	1.79891e-06	-2.31875	-6.68458e-10	1.48221e-05	-2.31939	-6.68458e-10
76076953	chr5:76076953:G:A	1.43248e-22	-9.12748e-10	-1.24788	5.36826e-06	-9.12748e-10	-1.22542	4.37046e-05	-9.12748e-10	-1.23805
76077095	chr5:76077095:A:T	2.51773e-22	-9.12748e-10	-0.683934	1.1771e-05	-9.12748e-10	-0.440285	9.27434e-05	-9.12748e-10	-0.485668
76077895	chr5:76077895:G:A	5.45285e-23	-2.21374	-6.68458e-10	1.81783e-06	-2.30828	-6.68458e-10	1.48265e-05	-2.31909	-6.68458e-10
76078042	chr5:76078042:G:C	5.0209e-23	-1.99324	-0.303025	1.47528e-06	-2.31654	-0.200539	1.19496e-05	-2.31939	-0.215415
76078294	chr5:76078294:A:G	1.44752e-22	-9.12748e-10	-1.23744	5.42624e-06	-9.12748e-10	-1.21468	4.41677e-05	-9.12748e-10	-1.22751
76078340	chr5:76078340:G:C	6.6404e-23	-2.0167	-6.68458e-10	3.64121e-06	-1.61361	-6.68458e-10	2.24893e-05	-1.90246	-6.68458e-10
76078497	chr5:76078497:T:C	2.12826e-22	-2.31933	1.46734	9.50039e-06	-2.29688	1.64228	6.72496e-05	-2.31876	1.51167
76078658	chr5:76078658:G:A	1.28865e-22	-9.12748e-10	-1.3537	4.74501e-06	-9.12748e-10	-1.34884	3.92136e-05	-9.12748e-10	-1.34648
76078866	chr5:76078866:A:G	5.89651e-22	-9.12748e-10	0.16707	1.91049e-05	-9.12748e-10	0.0440183	0.000148715	-9.12748e-10	-0.0134706
76079024	chr5:76079024:G:A	2.14728e-22	-9.12748e-10	-0.843089	7.15615e-06	-9.12748e-10	-0.937955	5.66312e-05	-9.12748e-10	-0.978944
76079051	chr5:76079051:G:A	1.83714e-22	-2.31882	1.31974	8.0208e-06	-2.30115	1.47726	5.7289e-05	-2.31773	1.35033
76079374	chr5:76079374:CAT:C	1.55089e-22	-2.31927	1.1508	6.78927e-06	-2.2905	1.29991	4.8172e-05	-2.31936	1.17864
76079554	chr5:76079554:G:A	1.41016e-22	-9.12748e-10	-1.26359	5.27041e-06	-9.12748e-10	-1.24382	4.29568e-05	-9.12748e-10	-1.25531
76079583	chr5:76079583:T:C	1.00195e-21	-9.12748e-10	0.697243	3.73176e-05	-9.12748e-10	0.713537	0.00036322	-9.12748e-10	0.879506
76080233	chr5:76080233:G:A	1.38105e-22	-9.12748e-10	-1.28445	5.10675e-06	-9.12748e-10	-1.27536	4.28453e-05	-9.12748e-10	-1.25791
76080375	chr5:76080375:A:G	2.62141e-22	-9.12748e-10	-0.643578	8.82962e-06	-9.12748e-10	-0.727815	7.16809e-05	-9.12748e-10	-0.74328
76080403	chr5:76080403:C:T	1.54157e-22	-9.12748e-10	-1.17449	5.79549e-06	-9.12748e-10	-1.14885	4.90721e-05	-9.12748e-10	-1.12221
76080426	chr5:76080426:G:A	3.61079e-22	-9.12748e-10	-0.323365	1.71806e-05	-9.12748e-10	-0.0621444	0.000138912	-9.12748e-10	-0.0816643
76080481	chr5:76080481:C:T	1.40775e-22	-9.12748e-10	-1.2653	5.18482e-06	-9.12748e-10	-1.26019	4.22091e-05	-9.12748e-10	-1.27287
76080602	chr5:76080602:T:A	1.31126e-22	-9.12748e-10	-1.3363	4.8332e-06	-9.12748e-10	-1.33042	3.9656e-05	-9.12748e-10	-1.33526
76081533	chr5:76081533:A:G	2.77258e-22	-2.01363	1.42612	1.84654e-05	-1.5316	1.54157	9.08046e-05	-1.9309	1.42411
76081726	chr5:76081726:G:T	6.86355e-23	-2.07138	0.087726	2.13755e-06	-2.29777	0.151506	1.50723e-05	-2.31594	0.0132893
76082735	chr5:76082735:G:C	7.60739e-23	-2.22022	0.339461	3.14146e-06	-2.22481	0.463565	2.02522e-05	-2.2756	0.268363
76082944	chr5:76082944:G:A	2.1795e-23	-1.76839	-1.3624	4.85729e-07	-2.26463	-1.3634	3.9488e-06	-2.27807	-1.36402
76083331	chr5:76083331:CG:C	2.10086e-22	-9.12748e-10	-0.864943	9.77897e-06	-9.12748e-10	-0.625694	7.86637e-05	-9.12748e-10	-0.650322
76083335	chr5:76083335:A:G	2.47484e-21	2.38097	-0.779506	1.06365e-05	0.28199	-0.823623	9.42799e-05	0.395258	-0.864495
76083489	chr5:76083489:C:A	1.29611e-22	0.00587836	-1.35381	1.70653e-06	-1.02886	-1.3426	1.65748e-05	-0.859808	-1.34781
76083496	chr5:76083496:G:C	2.7714e-23	-1.85472	-1.0358	6.40422e-07	-2.31712	-1.03443	5.18483e-06	-2.30328	-1.06649
76083535	chr5:76083535:G:A	1.46378e-22	-9.12748e-10	-1.22627	5.58362e-06	-9.12748e-10	-1.18609	4.44793e-05	-9.12748e-10	-1.22048
76084279	chr5:76084279:G:A	6.10976e-23	-2.09999	-6.68458e-10	3.20677e-06	-1.74066	-6.68458e-10	2.04279e-05	-1.9986	-6.68458e-10
76084362	chr5:76084362:T:C	1.83245e-22	-9.12748e-10	-1.00164	6.82096e-06	-9.12748e-10	-0.985928	5.51944e-05	-9.12748e-10	-1.00464
76084419	chr5:76084419:C:A	1.86422e-22	0.244859	-1.22931	2.27734e-06	-0.801052	-1.28187	2.44861e-05	-0.554098	-1.2633
76084718	chr5:76084718:C:T	1.48678e-22	-9.12748e-10	-1.21068	5.54282e-06	-9.12748e-10	-1.19342	4.51463e-05	-9.12748e-10	-1.2056
76084778	chr5:76084778:C:G	1.3924e-22	-9.12748e-10	-1.27626	5.23583e-06	-9.12748e-10	-1.2504	4.23828e-05	-9.12748e-10	-1.26876
76084790	chr5:76084790:C:T	4.9062e-23	-2.31938	-6.68458e-10	2.04472e-06	-2.19067	-6.68458e-10	1.62232e-05	-2.22906	-6.68458e-10
76085978	chr5:76085978:C:A	3.28191e-23	-1.86666	-0.854791	7.90291e-07	-2.31206	-0.829217	6.35019e-06	-2.29123	-0.875788
76086068	chr5:76086068:C:A	3.36878e-23	-1.81164	-0.883682	7.74527e-07	-2.3032	-0.85823	6.27339e-06	-2.27554	-0.903648
76086134	chr5:76086134:C:T	4.92301e-23	-2.31596	-6.68458e-10	1.92494e-06	-2.25103	-6.68458e-10	1.5492e-05	-2.27518	-6.68458e-10
76086152	chr5:76086152:C:T	1.30346e-22	-9.12748e-10	-1.34227	4.84201e-06	-9.12748e-10	-1.3286	3.94095e-05	-9.12748e-10	-1.3415
76086481	chr5:76086481:C:T	1.65067e-22	-9.12748e-10	-1.10611	6.16725e-06	-9.12748e-10	-1.08667	4.97795e-05	-9.12748e-10	-1.1079
76086587	chr5:76086587:A:G	2.85024e-21	-9.12748e-10	1.7427	0.000101638	-9.12748e-10	1.71549	0.00106612	-9.12748e-10	1.95628
76086647	chr5:76086647:G:A	1.95785e-22	-9.12748e-10	-0.935445	8.81968e-06	-9.12748e-10	-0.728943	7.13538e-05	-9.12748e-10	-0.747854
76086650	chr5:76086650:T:C	6.58282e-22	-9.12748e-10	0.277172	2.45991e-05	-9.12748e-10	0.296784	0.000236853	-9.12748e-10	0.451936
76086850	chr5:76086850:A:T	1.35084e-22	-9.12748e-10	-1.30657	4.8878e-06	-9.12748e-10	-1.31918	4.01867e-05	-9.12748e-10	-1.32197
76087591	chr5:76087591:T:C	1.15482e-21	-9.12748e-10	0.83924	3.99106e-05	-9.12748e-10	0.780714	0.000399169	-9.12748e-10	0.973881
76087917	chr5:76087917:T:C	4.34133e-22	-9.12748e-10	-0.13911	1.41859e-05	-9.12748e-10	-0.25368	0.000110511	-9.12748e-10	-0.310388
76088419	chr5:76088419:G:A	2.23283e-23	-1.74301	-1.3636	1.38029e-06	-1.22723	-1.3564	1.21959e-05	-1.15051	-1.3639
76088427	chr5:76088427:A:G	5.40293e-23	-2.00823	-0.214705	1.69057e-06	-2.31811	-0.0627545	1.17116e-05	-2.31594	-0.238979
76088617	chr5:76088617:C:T	2.96856e-23	-1.94077	-0.881028	7.54334e-07	-2.31902	-0.868832	5.99491e-06	-2.30936	-0.915233
76089253	chr5:76089253:C:T	4.99794e-23	-2.30085	-6.68458e-10	2.11452e-06	-2.1571	-6.68458e-10	1.54273e-05	-2.27936	-6.68458e-10
76090181	chr5:76090181:A:G	7.40707e-23	-1.90744	-6.68458e-10	4.30853e-06	-1.44533	-6.68458e-10	2.55334e-05	-1.77552	-6.68458e-10
76091088	chr5:76091088:G:A	8.04609e-22	-9.12748e-10	0.477895	2.96472e-05	-9.12748e-10	0.483441	0.000287341	-9.12748e-10	0.645165
76091489	chr5:76091489:G:A	6.32403e-23	-2.06552	-6.68458e-10	3.79738e-06	-1.57162	-6.68458e-10	3.03075e-05	-1.60411	-6.68458e-10
76091698	chr5:76091698:T:G	6.56148e-22	0.351692	-0.0777663	8.5465e-06	-0.823211	0.0628054	8.68745e-05	-0.505736	-0.0453036
76091765	chr5:76091765:G:C	9.25912e-22	-9.12748e-10	0.618319	3.45737e-05	-9.12748e-10	0.637166	0.000336581	-9.12748e-10	0.803335
76092093	chr5:76092093:C:T	8.88434e-23	-1.72559	-6.68458e-10	1.96017e-06	-2.2329	-6.68458e-10	1.7079e-05	-2.17766	-6.68458e-10
76092487	chr5:76092487:T:C	3.32983e-21	-9.12748e-10	1.89821	0.000119204	-9.12748e-10	1.87491	0.0012467	-9.12748e-10	2.11275
76092592	chr5:76092592:A:G	1.35951e-22	-1.30017	-6.68458e-10	3.71613e-06	-1.59325	-6.68458e-10	2.88918e-05	-1.65195	-6.68458e-10
76092769	chr5:76092769:C:T	8.94522e-23	-0.435737	-1.28302	1.29548e-06	-1.31613	-1.33092	1.35941e-05	-1.09323	-1.31264
76093009	chr5:76093009:C:T	1.92033e-23	-2.08303	-1.17435	9.81295e-07	-1.84367	-1.08114	8.88034e-06	-1.68152	-1.15014
76093759	chr5:76093759:T:G	1.93223e-22	-9.12748e-10	-0.948615	6.76137e-06	-9.12748e-10	-0.994702	5.70753e-05	-9.12748e-10	-0.971132
76093831	chr5:76093831:T:C	1.27082e-21	-9.12748e-10	0.93496	4.38872e-05	-9.12748e-10	0.875695	0.000439758	-9.12748e-10	1.07072
76094015	chr5:76094015:A:C	7.12084e-23	-0.589695	-1.35716	1.09845e-06	-1.46225	-1.34978	1.03981e-05	-1.32159	-1.35229
76094760	chr5:76094760:A:G	2.46271e-22	-9.12748e-10	-0.706027	1.16229e-05	-9.12748e-10	-0.452948	9.35595e-05	-9.12748e-10	-0.476907
76094780	chr5:76094780:A:G	1.28866e-22	-9.12748e-10	-1.35368	4.74082e-06	-9.12748e-10	-1.34972	3.90326e-05	-9.12748e-10	-1.35111
76095768	chr5:76095768:G:T	3.83079e-21	-9.12748e-10	2.03837	0.000133891	-9.12748e-10	1.9911	0.00141816	-9.12748e-10	2.24161
76096173	chr5:76096173:G:A	1.49058e-22	-9.12748e-10	-1.20813	5.55235e-06	-9.12748e-10	-1.19171	4.49599e-05	-9.12748e-10	-1.20973
76096225	chr5:76096225:T:C	5.74439e-23	-1.98693	-0.174725	1.76363e-06	-2.31898	-0.0195742	1.22161e-05	-2.31394	-0.198806
76096519	chr5:76096519:T:C	4.76325e-22	-0.0628563	0.016495	7.18757e-06	-1.08602	0.152444	7.12809e-05	-0.791804	0.0429283
76096546	chr5:76096546:G:C	7.04254e-23	-2.13756	0.179655	2.94732e-06	-2.21535	0.390321	2.47341e-05	-2.05881	0.251485
76096767	chr5:76096767:C:T	4.38891e-22	-0.0484228	-0.0797861	6.46955e-06	-1.0777	0.0388824	6.48486e-05	-0.781757	-0.0616916
76096957	chr5:76096957:G:A	3.69578e-22	-0.188966	-0.111135	5.67061e-06	-1.17718	0.00655124	5.62724e-05	-0.891931	-0.0933689
76097297	chr5:76097297:T:C	9.26732e-23	-1.98068	0.2973	2.53325e-06	-2.31915	0.342728	2.0208e-05	-2.31573	0.30631
76097392	chr5:76097392:G:A	6.24878e-23	-2.00083	-0.0766644	1.90323e-06	-2.31817	0.0557946	1.28355e-05	-2.31559	-0.147695
76097429	chr5:76097429:C:T	9.08476e-23	-2.0088	0.305527	2.53145e-06	-2.31793	0.340794	2.01401e-05	-2.31799	0.305201
76097465	chr5:76097465:G:C	1.84383e-23	-2.06567	-1.23236	9.33841e-07	-1.82028	-1.15409	8.58471e-06	-1.65278	-1.21274
76097793	chr5:76097793:C:T	9.54626e-23	-0.291325	-1.3624	1.39396e-06	-1.21633	-1.35744	1.33529e-05	-1.06433	-1.35944
76097813	chr5:76097813:G:C	9.62245e-23	-0.281669	-1.36411	1.40678e-06	-1.20217	-1.36245	1.35342e-05	-1.04708	-1.3632
76099076	chr5:76099076:T:C	6.50793e-23	-2.03685	-6.68458e-10	1.91439e-06	-2.25653	-6.68458e-10	1.82314e-05	-2.11236	-6.68458e-10
76099900	chr5:76099900:T:C	8.17239e-23	-0.472735	-1.33638	1.23131e-06	-1.37462	-1.32324	1.16586e-05	-1.23156	-1.3279
76099991	chr5:76099991:G:A	1.96335e-23	-2.03171	-1.20351	1.01442e-06	-1.78672	-1.10489	9.2129e-06	-1.6156	-1.1793
76100372	chr5:76100372:A:G	2.05502e-22	-9.12748e-10	-0.887004	9.32789e-06	-9.12748e-10	-0.672919	7.5466e-05	-9.12748e-10	-0.691822
76100411	chr5:76100411:A:G	1.0534e-22	-2.05137	0.496102	3.07075e-06	-2.31223	0.528228	2.42296e-05	-2.31933	0.491397
76100902	chr5:76100902:T:C	8.44873e-23	-1.65899	-0.116872	4.86565e-06	-0.987663	-0.336064	4.15295e-05	-0.976579	-0.312521
76100948	chr5:76100948:C:T	1.95765e-22	-9.12748e-10	-0.935546	7.29392e-06	-9.12748e-10	-0.918886	5.8245e-05	-9.12748e-10	-0.950847
76100983	chr5:76100983:T:C	1.28319e-22	-9.12748e-10	-1.35794	4.7113e-06	-9.12748e-10	-1.35596	3.86875e-05	-9.12748e-10	-1.35999
76101027	chr5:76101027:A:G	1.27519e-22	-9.12748e-10	-1.36419	4.70288e-06	-9.12748e-10	-1.35775	3.87069e-05	-9.12748e-10	-1.35949
76101085	chr5:76101085:GA:G	1.84017e-23	-2.00828	-1.29174	9.2066e-07	-1.75535	-1.23325	8.63035e-06	-1.58224	-1.27798
76101931	chr5:76101931:A:G	1.31129e-22	-9.12748e-10	-1.33628	4.82401e-06	-9.12748e-10	-1.33232	3.94309e-05	-9.12748e-10	-1.34096
76102038	chr5:76102038:C:A	1.40794e-22	-9.12748e-10	-1.26516	5.25015e-06	-9.12748e-10	-1.24767	4.28137e-05	-9.12748e-10	-1.25865
76102695	chr5:76102695:A:G	1.51199e-22	-1.19387	-6.68458e-10	6.11068e-06	-1.09589	-6.68458e-10	4.62619e-05	-1.18119	-6.68458e-10
76102734	chr5:76102734:C:G	1.97451e-22	-9.12748e-10	-0.92697	9.05207e-06	-9.12748e-10	-0.702934	7.29551e-05	-9.12748e-10	-0.725661
76102766	chr5:76102766:A:G	3.96189e-23	-1.78548	-0.747674	2.1916e-06	-1.30636	-0.814942	1.34192e-05	-1.62585	-0.792967
76102802	chr5:76102802:C:T	2.2222e-22	-9.12748e-10	-0.808794	1.01845e-05	-9.12748e-10	-0.585063	8.2329e-05	-9.12748e-10	-0.60478
76102803	chr5:76102803:G:A	1.30145e-22	-9.12748e-10	-1.34381	4.77144e-06	-9.12748e-10	-1.34328	3.90729e-05	-9.12748e-10	-1.35008
76103578	chr5:76103578:G:T	2.39333e-22	-9.12748e-10	-0.734605	1.11433e-05	-9.12748e-10	-0.495087	8.79004e-05	-9.12748e-10	-0.539299
76103673	chr5:76103673:C:T	6.3177e-23	-2.06652	-6.68458e-10	1.79898e-06	-2.31871	-6.68458e-10	1.49937e-05	-2.30788	-6.68458e-10
76103912	chr5:76103912:A:G	5.0028e-22	-9.12748e-10	0.0027061	1.66081e-05	-9.12748e-10	-0.0960363	0.000129209	-9.12748e-10	-0.154075
76104058	chr5:76104058:A:T	1.13328e-22	-2.28958	0.807406	5.27373e-06	-2.31823	1.07504	3.90638e-05	-2.27122	0.920916
76104120	chr5:76104120:G:A	1.81454e-22	-9.12748e-10	-1.01146	6.77263e-06	-9.12748e-10	-0.993039	5.43065e-05	-9.12748e-10	-1.02086
76104122	chr5:76104122:G:T	1.27916e-22	-9.12748e-10	-1.36109	4.67423e-06	-9.12748e-10	-1.36386	3.85575e-05	-9.12748e-10	-1.36335
76104196	chr5:76104196:G:A	2.72435e-22	-0.11075	-0.494313	4.19232e-06	-1.12504	-0.347634	4.19743e-05	-0.834984	-0.443464
76104642	chr5:76104642:C:G	5.09407e-23	-1.19737	-1.08443	8.10918e-07	-2.07241	-1.04311	6.5122e-06	-2.01157	-1.13026
76104684	chr5:76104684:C:T	2.05693e-22	-9.12748e-10	-0.886074	9.51041e-06	-9.12748e-10	-0.653541	7.64924e-05	-9.12748e-10	-0.678313
76105702	chr5:76105702:C:T	8.66476e-23	-0.41913	-1.33148	1.44935e-06	-1.25965	-1.27516	1.46472e-05	-1.04049	-1.29077
76105912	chr5:76105912:A:G	1.07789e-22	-2.27062	0.738336	4.92506e-06	-2.31202	1.00043	3.73061e-05	-2.24402	0.847668
76106210	chr5:76106210:G:A	6.32981e-23	-2.06461	-6.68458e-10	2.0176e-06	-2.20402	-6.68458e-10	1.66087e-05	-2.20558	-6.68458e-10
76106485	chr5:76106485:C:T	1.94852e-22	-9.12748e-10	-0.940219	6.82635e-06	-9.12748e-10	-0.985137	6.00971e-05	-9.12748e-10	-0.919543
76106775	chr5:76106775:A:G	1.88442e-22	-9.12748e-10	-0.973668	6.59585e-06	-9.12748e-10	-1.01949	5.56695e-05	-9.12748e-10	-0.996072
76107017	chr5:76107017:A:G	9.77905e-23	-2.01369	0.384058	2.93062e-06	-2.31785	0.487136	2.28774e-05	-2.3179	0.432549
76107115	chr5:76107115:A:G	8.48381e-23	-0.408733	-1.36298	1.26838e-06	-1.30914	-1.35905	1.20428e-05	-1.16651	-1.36053
76107566	chr5:76107566:A:G	5.14672e-22	-0.00573449	0.0368027	7.96719e-06	-1.05177	0.221177	7.85775e-05	-0.748582	0.0971641
76107628	chr5:76107628:C:T	1.81092e-22	-9.12748e-10	-1.01346	6.35397e-06	-9.12748e-10	-1.05685	5.35611e-05	-9.12748e-10	-1.03468
76108312	chr5:76108312:A:C	4.74639e-22	-0.0314876	-0.0184193	7.36161e-06	-1.07105	0.161402	7.26749e-05	-0.770009	0.0405007
76108625	chr5:76108625:G:A	1.27811e-22	-9.12748e-10	-1.3619	4.67893e-06	-9.12748e-10	-1.36286	3.85292e-05	-9.12748e-10	-1.36409
76108930	chr5:76108930:G:A	9.6852e-23	-0.332109	-1.30717	1.44486e-06	-1.25446	-1.28346	1.36825e-05	-1.10773	-1.29166
76109212	chr5:76109212:A:G	2.72011e-23	-1.54507	-1.36413	1.82741e-06	-0.94895	-1.35408	1.62671e-05	-0.862954	-1.3634
76109267	chr5:76109267:TGCAAAGG:T	3.83079e-21	-9.12748e-10	2.03836	0.0001339	-9.12748e-10	1.99117	0.00141808	-9.12748e-10	2.24156
76109432	chr5:76109432:A:G	2.23052e-22	-9.12748e-10	-0.805057	1.05015e-05	-9.12748e-10	-0.554414	8.44778e-05	-9.12748e-10	-0.579015
76109830	chr5:76109830:A:T	2.1358e-22	-9.12748e-10	-0.848452	7.89986e-06	-9.12748e-10	-0.839083	6.2741e-05	-9.12748e-10	-0.876489
76110268	chr5:76110268:A:T	1.882e-23	-1.98415	-1.29339	1.14826e-06	-1.51999	-1.24769	9.7882e-06	-1.48661	-1.24772
76110520	chr5:76110520:C:T	8.01742e-23	-0.476097	-1.35216	1.24889e-06	-1.32371	-1.35997	1.20025e-05	-1.1723	-1.35808
76110545	chr5:76110545:G:A	7.57752e-23	-1.88469	-6.68458e-10	1.93995e-06	-2.24326	-6.68458e-10	1.67582e-05	-2.19661	-6.68458e-10
76110882	chr5:76110882:A:G	2.7127e-22	-9.12748e-10	-0.609347	1.26625e-05	-9.12748e-10	-0.367281	0.000100316	-9.12748e-10	-0.407174
76111201	chr5:76111201:A:G	1.37077e-22	-9.12748e-10	-1.29192	5.0098e-06	-9.12748e-10	-1.29453	4.17737e-05	-9.12748e-10	-1.28324
76111299	chr5:76111299:T:C	2.40755e-23	-1.67119	-1.36008	1.57458e-06	-1.1261	-1.32584	1.37834e-05	-1.04054	-1.35149
76111355	chr5:76111355:T:C	2.05461e-22	-9.12748e-10	-0.887207	7.27054e-06	-9.12748e-10	-0.922098	6.53917e-05	-9.12748e-10	-0.835109
76111556	chr5:76111556:T:C	1.0419e-22	-0.411036	-1.15521	1.65532e-06	-1.26434	-1.13759	1.63496e-05	-1.08278	-1.13852
76111606	chr5:76111606:G:A	2.43658e-22	-9.12748e-10	-0.716696	8.42055e-06	-9.12748e-10	-0.775253	7.15e-05	-9.12748e-10	-0.745807
76111726	chr5:76111726:C:T	2.38275e-23	-1.96123	-1.08039	1.29904e-06	-1.69863	-0.945668	1.16809e-05	-1.51458	-1.04296
76111766	chr5:76111766:T:G	2.15508e-22	-9.12748e-10	-0.839465	9.90084e-06	-9.12748e-10	-0.613308	7.96748e-05	-9.12748e-10	-0.637551
76111842	chr5:76111842:A:G	1.19089e-22	-0.667917	-0.764672	2.25458e-06	-1.49882	-0.594139	2.17618e-05	-1.25206	-0.683287
76112410	chr5:76112410:T:C	5.85015e-23	-1.95138	-0.192033	1.69801e-06	-2.31904	-0.0574337	1.16552e-05	-2.30585	-0.25391
76112924	chr5:76112924:G:T	1.27818e-22	-9.12748e-10	-1.36186	4.68027e-06	-9.12748e-10	-1.36257	3.85506e-05	-9.12748e-10	-1.36353
76113030	chr5:76113030:T:C	3.17141e-22	-0.453114	-6.68458e-10	6.71834e-06	-1.00109	-6.68458e-10	6.22834e-05	-0.883809	-6.68458e-10
76113083	chr5:76113083:C:T	3.65638e-23	-2.31936	-0.294041	1.63436e-06	-2.07717	-0.337504	1.22534e-05	-2.13148	-0.378219
76113750	chr5:76113750:G:A	6.20157e-22	0.217512	-6.68458e-10	9.37214e-06	-0.668186	-6.68458e-10	9.2857e-05	-0.484443	-6.68458e-10
76113993	chr5:76113993:G:A	2.79578e-23	-2.30822	-0.573546	1.31036e-06	-2.28138	-0.354241	9.20074e-06	-2.319	-0.477225
76114075	chr5:76114075:C:T	2.25393e-22	-9.12748e-10	-0.794617	7.50193e-06	-9.12748e-10	-0.890767	6.49496e-05	-9.12748e-10	-0.841892
76114170	chr5:76114170:A:G	2.70986e-23	-2.29501	-0.617969	1.27438e-06	-2.25958	-0.403889	8.81647e-06	-2.31463	-0.524251
76114541	chr5:76114541:C:T	2.2602e-22	-9.12748e-10	-0.79184	9.98815e-06	-9.12748e-10	-0.604528	7.85006e-05	-9.12748e-10	-0.652398
76114686	chr5:76114686:G:A	7.49879e-23	-0.5498	-1.34533	1.20079e-06	-1.39729	-1.32565	1.13698e-05	-1.25146	-1.33308
76114690	chr5:76114690:A:G	1.34457e-22	-9.12748e-10	-1.31122	4.90752e-06	-9.12748e-10	-1.31516	4.07831e-05	-9.12748e-10	-1.30724
76114806	chr5:76114806:C:A	2.43066e-23	-1.80144	-1.22028	9.95226e-07	-1.79947	-1.11124	7.01915e-06	-1.8691	-1.19776
76114886	chr5:76114886:C:A	1.34457e-22	-9.12748e-10	-1.31122	4.90752e-06	-9.12748e-10	-1.31516	4.07831e-05	-9.12748e-10	-1.30724
76115073	chr5:76115073:A:G	5.54456e-23	-1.23047	-0.966591	8.72676e-07	-2.02418	-1.01794	7.97429e-06	-1.90048	-1.03881
76115097	chr5:76115097:T:C	1.71593e-22	-9.12748e-10	-1.06733	5.69602e-06	-9.12748e-10	-1.16616	4.85643e-05	-9.12748e-10	-1.13262
76115171	chr5:76115171:G:A	2.44179e-22	-9.12748e-10	-0.714561	1.08834e-05	-9.12748e-10	-0.518693	8.52728e-05	-9.12748e-10	-0.569648
76115265	chr5:76115265:C:T	1.96945e-21	-9.12748e-10	1.37305	7.29306e-05	-9.12748e-10	1.38358	0.000731014	-9.12748e-10	1.57893
76115610	chr5:76115610:G:A	2.65354e-22	-9.12748e-10	-0.631395	7.99433e-06	-9.12748e-10	-0.827195	6.50006e-05	-9.12748e-10	-0.841107
76116304	chr5:76116304:G:A	8.04448e-23	-0.563687	-1.2612	1.20699e-06	-1.45027	-1.26752	1.22503e-05	-1.22247	-1.28749
76116593	chr5:76116593:C:T	7.88223e-23	-0.673812	-1.17145	1.17855e-06	-1.54559	-1.19605	1.16394e-05	-1.34145	-1.21966
76116828	chr5:76116828:G:A	2.56574e-22	-9.12748e-10	-0.665043	9.52465e-06	-9.12748e-10	-0.652044	7.40592e-05	-9.12748e-10	-0.710639
76117038	chr5:76117038:T:C	2.21802e-22	-9.12748e-10	-0.810675	1.02798e-05	-9.12748e-10	-0.575746	8.01296e-05	-9.12748e-10	-0.631858
76117068	chr5:76117068:C:T	2.07294e-22	-9.12748e-10	-0.878321	7.70358e-06	-9.12748e-10	-0.864243	6.04155e-05	-9.12748e-10	-0.914258
76117087	chr5:76117087:C:G	2.19493e-22	-9.12748e-10	-0.821142	7.47055e-06	-9.12748e-10	-0.894959	6.35399e-05	-9.12748e-10	-0.863836
76117179	chr5:76117179:A:C	2.19754e-22	-9.12748e-10	-0.819954	1.03194e-05	-9.12748e-10	-0.5719	8.22951e-05	-9.12748e-10	-0.605193
76117212	chr5:76117212:A:G	1.57154e-22	-1.15523	-6.68458e-10	4.19409e-06	-1.47225	-6.68458e-10	3.2362e-05	-1.53852	-6.68458e-10
76117400	chr5:76117400:C:T	1.35635e-22	-9.12748e-10	-1.3025	4.95973e-06	-9.12748e-10	-1.30458	4.05997e-05	-9.12748e-10	-1.31174
76117461	chr5:76117461:A:G	2.12954e-22	-9.12748e-10	-0.851386	9.79536e-06	-9.12748e-10	-0.624019	7.64817e-05	-9.12748e-10	-0.678453
76117825	chr5:76117825:G:T	2.32262e-22	-9.12748e-10	-0.764595	1.08548e-05	-9.12748e-10	-0.521318	8.44742e-05	-9.12748e-10	-0.579058
76118096	chr5:76118096:C:G	1.28452e-22	-9.12748e-10	-1.35691	4.69227e-06	-9.12748e-10	-1.36001	3.87632e-05	-9.12748e-10	-1.35803
76118125	chr5:76118125:C:T	2.16869e-22	-9.12748e-10	-0.833166	1.00182e-05	-9.12748e-10	-0.601526	7.81533e-05	-9.12748e-10	-0.656832
76118613	chr5:76118613:G:A	2.09053e-22	-9.12748e-10	-0.869872	9.58071e-06	-9.12748e-10	-0.646176	7.48802e-05	-9.12748e-10	-0.699615
76118682	chr5:76118682:AT:A	2.07574e-22	-9.12748e-10	-0.876973	9.4567e-06	-9.12748e-10	-0.659204	7.5843e-05	-9.12748e-10	-0.686838
76118797	chr5:76118797:T:C	2.09465e-22	-9.12748e-10	-0.867904	9.6044e-06	-9.12748e-10	-0.643707	7.50481e-05	-9.12748e-10	-0.697375
76119115	chr5:76119115:C:T	2.12801e-22	-9.12748e-10	-0.852103	9.80041e-06	-9.12748e-10	-0.623503	7.64629e-05	-9.12748e-10	-0.678699
76119156	chr5:76119156:T:C	2.15688e-22	-9.12748e-10	-0.838628	9.96156e-06	-9.12748e-10	-0.607194	7.76768e-05	-9.12748e-10	-0.662948
76119167	chr5:76119167:T:C	2.20978e-22	-9.12748e-10	-0.814397	1.02463e-05	-9.12748e-10	-0.57901	7.98104e-05	-9.12748e-10	-0.635851
76119373	chr5:76119373:GA:G	1.5836e-22	-9.12748e-10	-1.14759	5.45237e-06	-9.12748e-10	-1.20988	4.41333e-05	-9.12748e-10	-1.22829
76119392	chr5:76119392:A:G	2.16874e-22	-9.12748e-10	-0.833143	1.00261e-05	-9.12748e-10	-0.600736	7.81566e-05	-9.12748e-10	-0.65679
76119493	chr5:76119493:T:C	1.15358e-22	-0.102216	-1.3622	1.58825e-06	-1.08833	-1.35497	1.53366e-05	-0.927529	-1.35773
76119553	chr5:76119553:A:G	1.27827e-22	-9.12748e-10	-1.36179	4.70165e-06	-9.12748e-10	-1.35801	3.88114e-05	-9.12748e-10	-1.35679
76119566	chr5:76119566:C:T	2.12863e-22	-9.12748e-10	-0.85181	9.80852e-06	-9.12748e-10	-0.622676	7.65052e-05	-9.12748e-10	-0.678146
76119584	chr5:76119584:T:G	2.10233e-22	-9.12748e-10	-0.864246	9.80183e-06	-9.12748e-10	-0.623358	7.8141e-05	-9.12748e-10	-0.656989
76120013	chr5:76120013:T:G	9.27257e-23	-0.69442	-0.988396	1.34271e-06	-1.57163	-1.0396	1.29467e-05	-1.39766	-1.05701
76120167	chr5:76120167:T:C	1.35383e-22	-9.12748e-10	-1.30435	4.93764e-06	-9.12748e-10	-1.30904	4.10218e-05	-9.12748e-10	-1.3014
76120170	chr5:76120170:C:G	2.2228e-22	-9.12748e-10	-0.808521	1.03321e-05	-9.12748e-10	-0.570676	8.04274e-05	-9.12748e-10	-0.628149
76120408	chr5:76120408:G:A	6.80792e-23	-0.678137	-1.31365	1.14479e-06	-1.48595	-1.28476	1.07244e-05	-1.34884	-1.29414
76120455	chr5:76120455:A:G	9.35558e-23	-0.71199	-0.961913	1.67841e-06	-1.54905	-0.839026	1.65212e-05	-1.30709	-0.903772
76120465	chr5:76120465:C:T	1.27937e-22	-9.12748e-10	-1.36093	4.70864e-06	-9.12748e-10	-1.35653	3.8868e-05	-9.12748e-10	-1.35533
76120945	chr5:76120945:T:C	5.96441e-22	-9.12748e-10	0.178519	2.18904e-05	-9.12748e-10	0.180122	0.000208972	-9.12748e-10	0.326698
76120946	chr5:76120946:A:G	6.96695e-22	-9.12748e-10	0.333887	2.54661e-05	-9.12748e-10	0.33142	0.000245226	-9.12748e-10	0.486674
76121309	chr5:76121309:C:T	1.27927e-22	-9.12748e-10	-1.361	4.70979e-06	-9.12748e-10	-1.35628	3.87621e-05	-9.12748e-10	-1.35806
76121311	chr5:76121311:C:T	1.27518e-22	-9.12748e-10	-1.3642	4.67963e-06	-9.12748e-10	-1.36271	3.85554e-05	-9.12748e-10	-1.36341
76121348	chr5:76121348:C:G	8.33786e-23	-0.718627	-1.07044	1.4589e-06	-1.54584	-0.9824	1.42992e-05	-1.31376	-1.04154
76121389	chr5:76121389:A:T	2.35689e-22	-9.12748e-10	-0.749946	8.75171e-06	-9.12748e-10	-0.736678	7.04463e-05	-9.12748e-10	-0.760654
76121396	chr5:76121396:G:T	1.27985e-22	-9.12748e-10	-1.36055	4.67561e-06	-9.12748e-10	-1.36357	3.85255e-05	-9.12748e-10	-1.36418
76121509	chr5:76121509:G:A	5.55031e-23	-2.19602	-6.68458e-10	2.55018e-06	-1.96976	-6.68458e-10	2.04786e-05	-1.99612	-6.68458e-10
76121581	chr5:76121581:A:C	1.27823e-22	-9.12748e-10	-1.36181	4.6769e-06	-9.12748e-10	-1.36329	3.85954e-05	-9.12748e-10	-1.36237
76121591	chr5:76121591:A:T	2.75145e-22	-9.12748e-10	-0.595164	1.25096e-05	-9.12748e-10	-0.379428	9.75084e-05	-9.12748e-10	-0.435565
76121845	chr5:76121845:G:A	2.22633e-22	-9.12748e-10	-0.806937	9.82858e-06	-9.12748e-10	-0.620634	7.70688e-05	-9.12748e-10	-0.670805
76121850	chr5:76121850:A:G	5.65382e-23	-0.842024	-1.33552	9.2272e-07	-1.65466	-1.33169	9.09254e-06	-1.46745	-1.3406
76121945	chr5:76121945:A:G	2.15415e-22	-0.839893	-6.68458e-10	5.32857e-06	-1.23284	-6.68458e-10	4.19318e-05	-1.27946	-6.68458e-10
76122084	chr5:76122084:A:C	4.35705e-23	-1.39099	-1.04709	8.48831e-07	-1.97693	-1.0929	7.74829e-06	-1.85977	-1.10826
76122615	chr5:76122615:G:C	2.46306e-22	-9.12748e-10	-0.705885	1.10373e-05	-9.12748e-10	-0.504649	8.63286e-05	-9.12748e-10	-0.557343
76122617	chr5:76122617:C:A	4.76828e-23	-2.12558	-0.22231	1.67451e-06	-2.29459	-0.0958149	1.11859e-05	-2.31548	-0.28537
76122636	chr5:76122636:C:T	2.33349e-22	-9.12748e-10	-0.759924	1.03718e-05	-9.12748e-10	-0.566841	8.12871e-05	-9.12748e-10	-0.617516
76122726	chr5:76122726:G:T	8.4056e-23	-1.78098	-6.68458e-10	2.00315e-06	-2.21121	-6.68458e-10	1.68765e-05	-2.18958	-6.68458e-10
76122812	chr5:76122812:A:T	8.51111e-23	-1.7685	-6.68458e-10	5.27996e-06	-1.24201	-6.68458e-10	3.93083e-05	-1.34407	-6.68458e-10
76123063	chr5:76123063:G:T	1.27994e-22	-9.12748e-10	-1.36048	4.71311e-06	-9.12748e-10	-1.35558	3.86767e-05	-9.12748e-10	-1.36027
76123337	chr5:76123337:A:C	1.76376e-22	-9.12748e-10	-1.03984	5.86555e-06	-9.12748e-10	-1.13683	4.96004e-05	-9.12748e-10	-1.1115
76123408	chr5:76123408:A:G	2.64609e-22	-9.12748e-10	-0.634208	1.19964e-05	-9.12748e-10	-0.421323	9.35379e-05	-9.12748e-10	-0.477138
76123442	chr5:76123442:C:G	1.90452e-22	-0.963062	-6.68458e-10	4.93851e-06	-1.30886	-6.68458e-10	3.7757e-05	-1.38433	-6.68458e-10
76123478	chr5:76123478:A:G	3.01213e-22	-9.12748e-10	-0.504643	1.38867e-05	-9.12748e-10	-0.274998	0.000107878	-9.12748e-10	-0.334504
76123643	chr5:76123643:T:A	1.90782e-22	-9.12748e-10	-0.961329	6.43867e-06	-9.12748e-10	-1.04361	5.16753e-05	-9.12748e-10	-1.07052
76123756	chr5:76123756:G:A	1.34608e-22	-9.12748e-10	-1.31009	4.91271e-06	-9.12748e-10	-1.3141	4.08301e-05	-9.12748e-10	-1.30608
76123960	chr5:76123960:T:G	2.61322e-22	-9.12748e-10	-0.646709	1.18296e-05	-9.12748e-10	-0.435319	9.22774e-05	-9.12748e-10	-0.490705
76124208	chr5:76124208:C:A	1.49553e-22	-1.20481	-6.68458e-10	4.68476e-06	-1.36161	-6.68458e-10	3.69508e-05	-1.40592	-6.68458e-10
76124337	chr5:76124337:T:G	2.40354e-22	-9.12748e-10	-0.730347	1.07588e-05	-9.12748e-10	-0.530201	8.42805e-05	-9.12748e-10	-0.581353
76124413	chr5:76124413:A:G	1.95358e-22	-9.12748e-10	-0.937627	7.14345e-06	-9.12748e-10	-0.939732	5.87756e-05	-9.12748e-10	-0.941777
76124501	chr5:76124501:G:T	2.43726e-22	-9.12748e-10	-0.716417	1.0932e-05	-9.12748e-10	-0.514232	8.55948e-05	-9.12748e-10	-0.56588
76124568	chr5:76124568:A:G	2.55244e-22	-9.12748e-10	-0.670239	1.15155e-05	-9.12748e-10	-0.462233	8.98949e-05	-9.12748e-10	-0.516863
76124916	chr5:76124916:A:C	1.27518e-22	-9.12748e-10	-1.3642	4.71123e-06	-9.12748e-10	-1.35598	3.87553e-05	-9.12748e-10	-1.35824
76124928	chr5:76124928:T:C	1.27686e-22	-9.12748e-10	-1.36289	4.67272e-06	-9.12748e-10	-1.36419	3.85257e-05	-9.12748e-10	-1.36418
76124939	chr5:76124939:A:G	2.65417e-22	-9.12748e-10	-0.63116	1.20393e-05	-9.12748e-10	-0.417756	9.38565e-05	-9.12748e-10	-0.473737
76125055	chr5:76125055:T:C	1.38011e-22	-9.12748e-10	-1.28513	4.99241e-06	-9.12748e-10	-1.29801	4.15991e-05	-9.12748e-10	-1.28742
76125246	chr5:76125246:A:C	5.29299e-22	-9.12748e-10	0.0590931	2.52976e-05	-9.12748e-10	0.324782	0.000194642	-9.12748e-10	0.25566
76125333	chr5:76125333:T:A	5.0719e-23	-2.28616	-6.68458e-10	1.90396e-06	-2.26199	-6.68458e-10	1.51681e-05	-2.29631	-6.68458e-10
76125747	chr5:76125747:G:A	2.5609e-22	-9.12748e-10	-0.666931	8.09761e-06	-9.12748e-10	-0.814358	6.58597e-05	-9.12748e-10	-0.827977
76125789	chr5:76125789:G:A	3.85722e-22	-9.12748e-10	-0.257344	1.78717e-05	-9.12748e-10	-0.0227103	0.000142413	-9.12748e-10	-0.0567741
76125797	chr5:76125797:C:T	5.15332e-23	-2.25168	-0.0185582	2.05941e-06	-2.1564	-0.0271041	1.84474e-05	-2.13096	0.0303737
76126160	chr5:76126160:G:A	3.00198e-23	-2.31929	-0.491308	1.20498e-06	-2.3088	-0.410667	9.30832e-06	-2.3193	-0.465298
76126242	chr5:76126242:A:G	6.79144e-23	-1.99421	-6.68458e-10	2.42848e-06	-2.01866	-6.68458e-10	2.04928e-05	-1.99543	-6.68458e-10
76126294	chr5:76126294:C:A	1.75029e-22	-9.12748e-10	-1.04751	6.28727e-06	-9.12748e-10	-1.0674	5.04901e-05	-9.12748e-10	-1.09373
76126720	chr5:76126720:G:A	6.26232e-22	-9.12748e-10	0.22726	1.83112e-05	-9.12748e-10	0.00158637	0.000150974	-9.12748e-10	0.00160592
76127136	chr5:76127136:A:C	2.90202e-23	-2.07575	-0.768716	1.02266e-06	-2.11054	-0.77298	8.88354e-06	-2.02338	-0.807924
76127204	chr5:76127204:G:A	2.93907e-22	-9.12748e-10	-0.529198	1.33108e-05	-9.12748e-10	-0.317356	0.000106656	-9.12748e-10	-0.3459
76127255	chr5:76127255:T:C	3.01695e-23	-2.07507	-0.730565	1.06246e-06	-2.10996	-0.735383	9.22082e-06	-2.02269	-0.77135
76127353	chr5:76127353:C:T	6.07858e-23	-2.1051	-6.68458e-10	1.85872e-06	-2.28604	-6.68458e-10	1.58225e-05	-2.25407	-6.68458e-10
76127626	chr5:76127626:G:C	1.2753e-22	-9.12748e-10	-1.36411	4.68616e-06	-9.12748e-10	-1.36131	3.85843e-05	-9.12748e-10	-1.36266
76127666	chr5:76127666:C:T	1.2896e-22	-9.12748e-10	-1.35296	4.70449e-06	-9.12748e-10	-1.35741	3.87087e-05	-9.12748e-10	-1.35944
76127725	chr5:76127725:G:A	1.8096e-23	-2.31684	-0.99993	9.40161e-07	-2.05993	-0.907699	6.43195e-06	-2.15055	-1.00367
76127787	chr5:76127787:T:A	6.01116e-23	-1.57685	-0.539403	1.01633e-06	-2.22728	-0.66245	9.83451e-06	-2.10489	-0.624712
76127790	chr5:76127790:G:A	1.80772e-22	-9.12748e-10	-1.01522	6.08305e-06	-9.12748e-10	-1.10042	5.3834e-05	-9.12748e-10	-1.0296
76127860	chr5:76127860:C:T	4.62139e-23	-1.64508	-0.734102	1.50934e-06	-1.92938	-0.564883	1.25272e-05	-1.73992	-0.747683
76127988	chr5:76127988:C:G	2.99228e-23	-2.20644	-0.607399	1.06339e-06	-2.23031	-0.614158	8.92433e-06	-2.16878	-0.657944
76128058	chr5:76128058:A:G	2.37668e-22	-9.12748e-10	-0.741585	9.83426e-06	-9.12748e-10	-0.620056	7.86226e-05	-9.12748e-10	-0.650845
76128324	chr5:76128324:C:G	1.27802e-22	-9.12748e-10	-1.36198	4.68823e-06	-9.12748e-10	-1.36087	3.87543e-05	-9.12748e-10	-1.35826
76128485	chr5:76128485:G:A	5.19999e-23	-2.26122	-6.68458e-10	1.80699e-06	-2.31427	-6.68458e-10	1.5027e-05	-2.30565	-6.68458e-10
76128676	chr5:76128676:A:G	2.7964e-23	-2.18704	-0.694505	9.88581e-07	-2.21284	-0.704568	8.3957e-06	-2.14502	-0.742768
76128868	chr5:76128868:C:T	2.25485e-23	-2.28969	-0.807104	7.98925e-07	-2.31426	-0.816157	6.69581e-06	-2.31255	-0.801474
76128894	chr5:76128894:G:C	2.12123e-22	-9.12748e-10	-0.855296	7.73962e-06	-9.12748e-10	-0.859576	6.15266e-05	-9.12748e-10	-0.896035
76128905	chr5:76128905:A:T	1.30776e-22	-9.12748e-10	-1.33897	4.77046e-06	-9.12748e-10	-1.34349	3.92246e-05	-9.12748e-10	-1.3462
76129218	chr5:76129218:T:C	1.1495e-22	-1.46797	-6.68458e-10	4.17089e-06	-1.4778	-6.68458e-10	3.22278e-05	-1.54267	-6.68458e-10
76130020	chr5:76130020:C:G	1.33236e-22	-9.12748e-10	-1.32034	4.79327e-06	-9.12748e-10	-1.33871	3.98017e-05	-9.12748e-10	-1.3316
76130523	chr5:76130523:T:C	2.05036e-22	-9.12748e-10	-0.889273	7.1507e-06	-9.12748e-10	-0.938718	6.06398e-05	-9.12748e-10	-0.910553
76131301	chr5:76131301:T:A	2.38634e-22	-9.12748e-10	-0.737531	8.49215e-06	-9.12748e-10	-0.766785	6.87692e-05	-9.12748e-10	-0.784748
76131602	chr5:76131602:A:G	1.3822e-22	-9.12748e-10	-1.28361	5.00917e-06	-9.12748e-10	-1.29466	4.14277e-05	-9.12748e-10	-1.29155
76131693	chr5:76131693:C:T	1.55579e-23	-2.294	-1.17389	6.65137e-07	-2.25862	-1.05507	5.18256e-06	-2.21252	-1.15768
76132110	chr5:76132110:G:A	1.259e-23	-2.31925	-1.3603	4.65049e-07	-2.30833	-1.36321	3.95705e-06	-2.28994	-1.35006
76132245	chr5:76132245:C:T	3.77917e-22	-9.12748e-10	-0.277787	1.75734e-05	-9.12748e-10	-0.0395399	0.000140482	-9.12748e-10	-0.0704258
76132890	chr5:76132890:A:T	1.20623e-22	-0.72863	-0.691162	8.09794e-06	-0.191706	-0.622612	8.57278e-05	0.118294	-0.682621
76133190	chr5:76133190:C:T	1.79471e-23	-2.11437	-1.21066	5.83675e-07	-2.26303	-1.18131	4.73621e-06	-2.27055	-1.18971
76133299	chr5:76133299:A:G	1.34384e-22	-9.12748e-10	-1.31176	4.90104e-06	-9.12748e-10	-1.31648	4.00447e-05	-9.12748e-10	-1.32551
76133449	chr5:76133449:T:C	1.68308e-23	-2.11948	-1.26977	6.07504e-07	-2.17366	-1.23067	5.02666e-06	-2.11353	-1.28722
76133487	chr5:76133487:C:A	2.60136e-23	-1.8136	-1.14024	1.01591e-06	-1.71642	-1.17373	7.63589e-06	-1.87693	-1.10571
76133778	chr5:76133778:A:G	6.17582e-23	-1.60611	-0.483125	2.23851e-06	-1.67009	-0.430033	1.83584e-05	-1.62785	-0.477568
76134067	chr5:76134067:T:C	7.17152e-23	-2.11989	0.180133	2.09987e-06	-2.30202	0.137969	1.77689e-05	-2.2942	0.156145
76134157	chr5:76134157:A:G	2.31717e-23	-1.73543	-1.33409	7.95827e-07	-1.82361	-1.31069	7.14205e-06	-1.70573	-1.34377
76134334	chr5:76134334:G:T	1.555e-22	-9.12748e-10	-1.16582	5.42354e-06	-9.12748e-10	-1.21518	4.55094e-05	-9.12748e-10	-1.19759
76134473	chr5:76134473:T:G	2.48493e-22	-9.12748e-10	-0.697046	9.04494e-06	-9.12748e-10	-0.703722	8.2258e-05	-9.12748e-10	-0.605644
76134522	chr5:76134522:T:C	1.43921e-22	-9.12748e-10	-1.2432	5.36108e-06	-9.12748e-10	-1.22676	4.38329e-05	-9.12748e-10	-1.23512
76134639	chr5:76134639:T:C	1.42278e-22	-9.12748e-10	-1.25468	5.18545e-06	-9.12748e-10	-1.26007	4.20487e-05	-9.12748e-10	-1.27668
76134849	chr5:76134849:A:G	1.27611e-22	-9.12748e-10	-1.36347	4.68573e-06	-9.12748e-10	-1.36141	3.85351e-05	-9.12748e-10	-1.36393
76134872	chr5:76134872:G:A	1.29253e-22	-9.12748e-10	-1.35069	4.68674e-06	-9.12748e-10	-1.36119	3.86556e-05	-9.12748e-10	-1.36081
76135339	chr5:76135339:A:G	2.35631e-22	-9.12748e-10	-0.750195	8.48218e-06	-9.12748e-10	-0.76796	6.93116e-05	-9.12748e-10	-0.776892
76135589	chr5:76135589:T:C	1.81474e-22	-9.12748e-10	-1.01135	6.17535e-06	-9.12748e-10	-1.08536	5.02392e-05	-9.12748e-10	-1.09871
76135614	chr5:76135614:A:G	6.92591e-22	0.518904	-0.190926	4.39994e-05	1.01789	-0.13964	0.000523399	1.32475	-0.0799128
76135781	chr5:76135781:T:C	1.39901e-22	-9.12748e-10	-1.27153	5.06942e-06	-9.12748e-10	-1.2827	4.22191e-05	-9.12748e-10	-1.27263
76135791	chr5:76135791:C:T	1.47505e-22	-9.12748e-10	-1.2186	5.39651e-06	-9.12748e-10	-1.22017	4.49214e-05	-9.12748e-10	-1.21059
76135874	chr5:76135874:G:A	1.58778e-23	-2.09312	-1.35441	4.66484e-07	-2.30805	-1.36041	3.95771e-06	-2.28324	-1.3566
76136478	chr5:76136478:T:G	8.94072e-22	1.94068	-1.35735	1.18443e-05	0.926146	-1.36023	0.000151464	1.36519	-1.36035
76136624	chr5:76136624:C:T	3.90717e-22	1.03124	-1.27572	6.43133e-06	0.177361	-1.22211	7.46443e-05	0.53475	-1.23752
76136880	chr5:76136880:T:G	1.49762e-22	-9.12748e-10	-1.20341	5.32689e-06	-9.12748e-10	-1.23316	4.43029e-05	-9.12748e-10	-1.22445
76137415	chr5:76137415:A:T	1.48136e-23	-2.16627	-1.35064	6.97534e-07	-1.92787	-1.33826	5.59328e-06	-1.93727	-1.35667
76137678	chr5:76137678:G:A	1.04726e-21	2.09763	-1.35616	1.55592e-05	1.19828	-1.35955	0.000212248	1.703	-1.36075
76137813	chr5:76137813:C:T	2.92296e-22	-9.12748e-10	-0.534693	1.28629e-05	-9.12748e-10	-0.35158	0.00010246	-9.12748e-10	-0.386027
76138049	chr5:76138049:G:A	1.27566e-22	-9.12748e-10	-1.36383	4.7212e-06	-9.12748e-10	-1.35386	3.89205e-05	-9.12748e-10	-1.35398
76138114	chr5:76138114:C:T	9.31361e-22	1.98827	-1.36409	1.40617e-05	1.10167	-1.36414	0.000190714	1.59916	-1.36389
76138149	chr5:76138149:T:C	9.554e-22	2.01293	-1.36326	1.45049e-05	1.13269	-1.36413	0.000196814	1.63098	-1.36423
76138261	chr5:76138261:T:C	8.46574e-22	1.84675	-1.31801	1.34815e-05	1.02142	-1.32603	0.000180149	1.50716	-1.32889
76138302	chr5:76138302:C:T	3.28059e-23	-1.36262	-1.35923	6.90056e-07	-1.91285	-1.36406	6.08523e-06	-1.84576	-1.36388
76138303	chr5:76138303:G:A	1.43898e-22	-9.12748e-10	-1.24335	5.11592e-06	-9.12748e-10	-1.27357	4.30794e-05	-9.12748e-10	-1.25246
76138505	chr5:76138505:A:C	9.41362e-22	1.99844	-1.36357	1.42497e-05	1.11488	-1.36407	0.000192712	1.60992	-1.36423
76138961	chr5:76138961:C:A	9.212e-22	1.97741	-1.3642	1.39355e-05	1.09267	-1.36416	0.000188351	1.58661	-1.3638
76139012	chr5:76139012:A:G	1.62989e-23	-2.06762	-1.35374	8.01774e-07	-1.76858	-1.35827	7.04317e-06	-1.71991	-1.34354
76139043	chr5:76139043:C:T	8.00303e-22	1.83451	-1.36198	1.2266e-05	0.964007	-1.3631	0.000164129	1.44894	-1.3638
76139240	chr5:76139240:CT:C	2.17302e-22	-9.12748e-10	-0.831175	7.6086e-06	-9.12748e-10	-0.876648	6.35219e-05	-9.12748e-10	-0.864119
76139293	chr5:76139293:G:A	1.31629e-22	-9.12748e-10	-1.33248	4.86221e-06	-9.12748e-10	-1.32443	3.95029e-05	-9.12748e-10	-1.33913
76139449	chr5:76139449:T:A	9.2301e-22	1.97929	-1.36411	1.39015e-05	1.09029	-1.36422	0.000187888	1.58434	-1.364
76139488	chr5:76139488:G:A	2.73319e-22	-9.12748e-10	-0.601822	9.29933e-06	-9.12748e-10	-0.675985	7.68545e-05	-9.12748e-10	-0.67359
76139543	chr5:76139543:G:A	9.79713e-22	2.0387	-1.3639	1.46631e-05	1.14361	-1.3642	0.000198952	1.64173	-1.36416
76139735	chr5:76139735:A:G	1.37818e-22	-9.12748e-10	-1.28653	4.86937e-06	-9.12748e-10	-1.32296	4.08733e-05	-9.12748e-10	-1.30503
76140147	chr5:76140147:A:G	1.33666e-22	-9.12748e-10	-1.31711	4.8241e-06	-9.12748e-10	-1.3323	4.01931e-05	-9.12748e-10	-1.32181
76140564	chr5:76140564:A:G	1.57547e-23	-2.10053	-1.35479	7.46954e-07	-1.8382	-1.35948	6.20472e-06	-1.84313	-1.34706
76140693	chr5:76140693:CT:C	2.69258e-22	-9.12748e-10	-0.616791	9.80131e-06	-9.12748e-10	-0.623412	7.70235e-05	-9.12748e-10	-0.671393
76140882	chr5:76140882:C:T	1.27694e-22	-9.12748e-10	-1.36282	4.67367e-06	-9.12748e-10	-1.36398	3.85315e-05	-9.12748e-10	-1.36403
76140886	chr5:76140886:G:C	2.52433e-23	-1.6323	-1.3516	1.26892e-06	-1.31021	-1.35755	1.09197e-05	-1.26946	-1.35547
76141036	chr5:76141036:C:T	1.59988e-23	-2.23293	-1.20701	5.9421e-07	-2.17616	-1.25029	5.04203e-06	-2.16714	-1.23055
76141114	chr5:76141114:A:G	1.54033e-23	-2.12592	-1.35196	7.23065e-07	-1.87278	-1.35741	6.00413e-06	-1.87978	-1.34328
76141221	chr5:76141221:A:G	7.02549e-22	1.62519	-1.28294	1.25899e-05	0.874728	-1.24776	0.000165199	1.34589	-1.25425
76141378	chr5:76141378:C:G	1.4734e-23	-2.15856	-1.36375	6.89417e-07	-1.9164	-1.36144	5.62611e-06	-1.92394	-1.36415
76141502	chr5:76141502:A:G	5.31961e-23	-2.23848	-6.68458e-10	1.8828e-06	-2.27317	-6.68458e-10	1.58148e-05	-2.25456	-6.68458e-10
76141588	chr5:76141588:C:T	1.52555e-23	-2.13191	-1.35561	7.13995e-07	-1.88273	-1.36008	5.91643e-06	-1.88959	-1.34818
76141635	chr5:76141635:C:G	1.3301e-22	-9.12748e-10	-1.32203	4.79673e-06	-9.12748e-10	-1.33799	3.97807e-05	-9.12748e-10	-1.33212
76141649	chr5:76141649:C:A	1.49027e-22	-9.12748e-10	-1.20834	5.29924e-06	-9.12748e-10	-1.23836	4.40799e-05	-9.12748e-10	-1.2295
76141779	chr5:76141779:A:G	1.4946e-23	-2.15269	-1.35533	6.88298e-07	-1.9198	-1.35967	5.70639e-06	-1.92674	-1.34718
76142101	chr5:76142101:C:T	1.55796e-23	-2.11724	-1.34926	7.34439e-07	-1.85912	-1.35545	6.10537e-06	-1.86638	-1.33995
76142331	chr5:76142331:A:G	1.54189e-23	-2.12054	-1.35632	7.25742e-07	-1.86592	-1.36057	6.00992e-06	-1.87294	-1.34916
76142415	chr5:76142415:G:A	1.53966e-23	-2.12173	-1.35659	7.24311e-07	-1.8677	-1.36076	5.99711e-06	-1.8747	-1.34952
76142432	chr5:76142432:G:A	1.38888e-22	-9.12748e-10	-1.2788	4.9015e-06	-9.12748e-10	-1.31639	4.11633e-05	-9.12748e-10	-1.29796
76142512	chr5:76142512:G:A	1.28806e-22	-9.12748e-10	-1.35415	4.6764e-06	-9.12748e-10	-1.3634	3.85446e-05	-9.12748e-10	-1.36369
76142527	chr5:76142527:A:G	1.29797e-22	-9.12748e-10	-1.34649	4.82268e-06	-9.12748e-10	-1.3326	3.94715e-05	-9.12748e-10	-1.33992
76142599	chr5:76142599:C:T	1.62757e-23	-2.06541	-1.35738	5.7134e-07	-2.1022	-1.36349	4.84752e-06	-2.07289	-1.36414
76142713	chr5:76142713:A:T	1.53786e-23	-2.12006	-1.35943	7.25201e-07	-1.86468	-1.36256	5.99096e-06	-1.87166	-1.35359
76143080	chr5:76143080:A:T	6.05005e-23	-2.10981	-6.68458e-10	2.08224e-06	-2.17248	-6.68458e-10	1.76981e-05	-2.14205	-6.68458e-10
76143088	chr5:76143088:G:A	1.53988e-23	-2.12327	-1.3549	7.23855e-07	-1.86947	-1.35962	5.99981e-06	-1.87652	-1.34725
76143185	chr5:76143185:C:T	5.46296e-23	-2.21189	-6.68458e-10	1.92338e-06	-2.25184	-6.68458e-10	1.62193e-05	-2.2293	-6.68458e-10
76143375	chr5:76143375:A:G	1.49323e-23	-2.16271	-1.34622	5.23935e-07	-2.1942	-1.35812	4.4133e-06	-2.1718	-1.35908
76143397	chr5:76143397:C:A	1.38997e-23	-2.21642	-1.36418	6.35111e-07	-1.99627	-1.36361	5.15741e-06	-2.01228	-1.36279
76143656	chr5:76143656:G:T	1.30319e-22	-9.12748e-10	-1.34248	4.80795e-06	-9.12748e-10	-1.33566	3.91605e-05	-9.12748e-10	-1.34784
76144071	chr5:76144071:G:A	1.71562e-22	-9.12748e-10	-1.06752	5.90048e-06	-9.12748e-10	-1.13089	5.08805e-05	-9.12748e-10	-1.08602
76144113	chr5:76144113:A:G	5.03863e-23	-2.29274	-6.68458e-10	2.61552e-06	-1.94446	-6.68458e-10	1.95846e-05	-2.04076	-6.68458e-10
76144146	chr5:76144146:T:C	1.27922e-22	-9.12748e-10	-1.36104	4.67272e-06	-9.12748e-10	-1.36419	3.85782e-05	-9.12748e-10	-1.36282
76144157	chr5:76144157:A:T	1.32998e-23	-2.28118	-1.34354	6.14904e-07	-2.05671	-1.33551	4.8727e-06	-2.08001	-1.35185
76144274	chr5:76144274:GTGAAGC:G	1.31943e-23	-2.28916	-1.34352	6.02147e-07	-2.07763	-1.33555	4.77522e-06	-2.10022	-1.35184
76144305	chr5:76144305:C:G	1.32319e-23	-2.2847	-1.34512	6.08597e-07	-2.06507	-1.33746	4.82641e-06	-2.08835	-1.35305
76144523	chr5:76144523:C:T	1.27518e-22	-9.12748e-10	-1.3642	4.68068e-06	-9.12748e-10	-1.36248	3.8552e-05	-9.12748e-10	-1.3635
76144530	chr5:76144530:A:C	2.20972e-23	-1.89366	-1.22335	7.92352e-07	-1.94477	-1.19391	6.96798e-06	-1.89492	-1.17926
76144600	chr5:76144600:C:T	9.3393e-23	-1.67564	-6.68458e-10	2.09765e-06	-2.16511	-6.68458e-10	1.76394e-05	-2.14537	-6.68458e-10
76144728	chr5:76144728:T:C	1.223e-21	2.25031	-1.3537	1.82891e-05	1.35683	-1.35645	0.000254011	1.88039	-1.35852
76145097	chr5:76145097:A:G	1.28527e-22	-9.12748e-10	-1.35632	4.68036e-06	-9.12748e-10	-1.36255	3.87177e-05	-9.12748e-10	-1.35921
76145402	chr5:76145402:A:C	1.30665e-23	-2.31809	-1.32432	5.21447e-07	-2.23124	-1.32584	4.19137e-06	-2.24399	-1.33849
76145462	chr5:76145462:C:G	1.35046e-22	-9.12748e-10	-1.30685	5.05288e-06	-9.12748e-10	-1.28597	4.08908e-05	-9.12748e-10	-1.3046
76146250	chr5:76146250:A:G	2.18546e-23	-1.83147	-1.29658	7.69018e-07	-1.89584	-1.27273	6.71503e-06	-1.84461	-1.26654
76146506	chr5:76146506:T:C	1.14923e-22	-0.116151	-1.35205	1.41764e-06	-1.20536	-1.35158	1.47649e-05	-0.965831	-1.35742
76147046	chr5:76147046:T:A	1.2918e-21	2.18975	-1.23842	2.19272e-05	1.37487	-1.19308	0.000294757	1.8722	-1.20155
76147354	chr5:76147354:C:T	5.70997e-23	-2.16766	-6.68458e-10	1.81799e-06	-2.30819	-6.68458e-10	1.51853e-05	-2.29518	-6.68458e-10
76147403	chr5:76147403:T:C	1.1264e-22	-0.152568	-1.3357	1.45465e-06	-1.19685	-1.33431	1.52042e-05	-0.949925	-1.34401
76147661	chr5:76147661:T:C	1.2893e-22	-9.12748e-10	-1.35319	4.68871e-06	-9.12748e-10	-1.36077	3.88284e-05	-9.12748e-10	-1.35635
76147663	chr5:76147663:A:G	1.2893e-22	-9.12748e-10	-1.35319	4.68871e-06	-9.12748e-10	-1.36077	3.88284e-05	-9.12748e-10	-1.35635
76147742	chr5:76147742:G:A	3.31261e-22	-0.409554	-6.68458e-10	4.07374e-05	0.801219	-6.68458e-10	0.00029865	0.683769	-6.68458e-10
76147761	chr5:76147761:A:ATT	1.3162e-22	-9.12748e-10	-1.33254	4.97131e-06	-9.12748e-10	-1.30224	4.11543e-05	-9.12748e-10	-1.29818
76147812	chr5:76147812:G:T	7.68272e-23	-0.539584	-1.33132	1.02296e-06	-1.56871	-1.31452	1.00041e-05	-1.37501	-1.3375
76147857	chr5:76147857:C:T	1.16466e-22	-0.110712	-1.34415	1.4804e-06	-1.1707	-1.34292	1.55416e-05	-0.921076	-1.35091
76147891	chr5:76147891:T:A	1.17207e-22	-0.111599	-1.33692	1.49213e-06	-1.17023	-1.33549	1.56396e-05	-0.920753	-1.34494
76147905	chr5:76147905:C:G	1.17107e-22	-0.108926	-1.34045	1.48909e-06	-1.16864	-1.33912	1.56213e-05	-0.919013	-1.34785
76147981	chr5:76147981:T:C	3.64087e-22	-0.315068	-6.68458e-10	4.57176e-05	0.916556	-6.68458e-10	0.000334497	0.797124	-6.68458e-10
76148623	chr5:76148623:A:T	8.46391e-23	-0.457204	-1.31686	1.22779e-06	-1.40177	-1.29894	1.2667e-05	-1.18895	-1.28756
76148685	chr5:76148685:C:A	6.35684e-23	-0.733107	-1.32724	9.23447e-07	-1.67677	-1.3088	8.89821e-06	-1.49623	-1.33342
76148735	chr5:76148735:G:A	5.02369e-23	-2.29571	-6.68458e-10	2.59431e-06	-1.95261	-6.68458e-10	1.94566e-05	-2.04732	-6.68458e-10
76148826	chr5:76148826:A:T	3.0362e-22	-9.12748e-10	-0.496684	1.34249e-05	-9.12748e-10	-0.308816	0.000106822	-9.12748e-10	-0.344342
76148858	chr5:76148858:A:G	1.25526e-22	-0.0714383	-1.30851	1.60922e-06	-1.14117	-1.289	1.70659e-05	-0.901631	-1.27679
76149128	chr5:76149128:TG:T	1.28203e-22	-9.12748e-10	-1.35885	4.67256e-06	-9.12748e-10	-1.36422	3.85241e-05	-9.12748e-10	-1.36422
76149130	chr5:76149130:C:A	1.28203e-22	-9.12748e-10	-1.35885	4.67256e-06	-9.12748e-10	-1.36422	3.85241e-05	-9.12748e-10	-1.36422
76149256	chr5:76149256:G:A	5.71302e-23	-2.16713	-6.68458e-10	1.9725e-06	-2.22663	-6.68458e-10	1.68154e-05	-2.19321	-6.68458e-10
76149275	chr5:76149275:T:C	1.27567e-22	-9.12748e-10	-1.36382	4.67255e-06	-9.12748e-10	-1.36422	3.85422e-05	-9.12748e-10	-1.36375
76149427	chr5:76149427:A:G	1.63462e-22	-9.12748e-10	-1.11588	5.80665e-06	-9.12748e-10	-1.14692	4.79976e-05	-9.12748e-10	-1.14435
76149468	chr5:76149468:T:C	1.35004e-22	-9.12748e-10	-1.30716	5.01126e-06	-9.12748e-10	-1.29424	4.05738e-05	-9.12748e-10	-1.31238
76149599	chr5:76149599:T:C	1.85315e-22	0.303801	-1.29421	2.31052e-06	-0.790922	-1.27753	2.5458e-05	-0.518013	-1.26046
76149600	chr5:76149600:T:C	1.34462e-22	0.0525066	-1.36368	1.52165e-06	-1.12231	-1.36383	1.63221e-05	-0.860478	-1.36251
76149696	chr5:76149696:C:T	2.01316e-22	0.394981	-1.30256	2.45501e-06	-0.722322	-1.28547	2.72315e-05	-0.442182	-1.26895
76149698	chr5:76149698:C:T	1.15166e-22	-0.103625	-1.36246	1.40607e-06	-1.2081	-1.35703	1.45599e-05	-0.973582	-1.36365
76150100	chr5:76150100:C:T	2.07421e-22	0.460598	-1.33831	2.47292e-06	-0.671921	-1.32861	2.7426e-05	-0.386889	-1.31712
76150260	chr5:76150260:T:C	2.41684e-22	0.626715	-1.35154	2.77134e-06	-0.542677	-1.34392	3.10052e-05	-0.24645	-1.3349
76150405	chr5:76150405:C:T	1.29825e-22	-9.12748e-10	-1.34628	4.69556e-06	-9.12748e-10	-1.35931	3.88639e-05	-9.12748e-10	-1.35544
76150454	chr5:76150454:G:A	1.29119e-22	-9.12748e-10	-1.35173	4.80002e-06	-9.12748e-10	-1.33731	3.93392e-05	-9.12748e-10	-1.34328
76150472	chr5:76150472:A:G	2.14201e-22	0.501046	-1.34659	2.54258e-06	-0.634403	-1.33835	2.81484e-05	-0.349183	-1.32883
76150846	chr5:76150846:T:C	2.20334e-22	0.530047	-1.34736	2.59375e-06	-0.613428	-1.33939	2.87729e-05	-0.326051	-1.33002
76150863	chr5:76150863:C:T	2.67095e-22	0.724544	-1.3494	6.06756e-06	0.252637	-1.35561	5.89751e-05	0.416997	-1.35539
76151014	chr5:76151014:T:C	2.12943e-22	0.49171	-1.34315	2.53762e-06	-0.640295	-1.33441	2.80952e-05	-0.355455	-1.32445
76151061	chr5:76151061:C:T	1.78207e-22	-9.12748e-10	-1.02952	6.41318e-06	-9.12748e-10	-1.04757	5.43856e-05	-9.12748e-10	-1.0194
76151298	chr5:76151298:C:A	2.19924e-22	0.521322	-1.3405	2.60469e-06	-0.617169	-1.33144	2.88865e-05	-0.331195	-1.32094
76151343	chr5:76151343:T:C	5.33223e-23	-2.23611	-6.68458e-10	1.87224e-06	-2.27879	-6.68458e-10	1.57649e-05	-2.25772	-6.68458e-10
76151407	chr5:76151407:A:C	1.447e-22	0.126301	-1.3641	1.61139e-06	-1.06567	-1.36316	1.73199e-05	-0.800227	-1.36342
76151436	chr5:76151436:G:T	2.83771e-22	-9.12748e-10	-0.564293	1.24538e-05	-9.12748e-10	-0.383899	9.9101e-05	-9.12748e-10	-0.419364
76151519	chr5:76151519:T:G	1.77012e-22	-9.12748e-10	-1.03624	6.27653e-06	-9.12748e-10	-1.06911	5.19496e-05	-9.12748e-10	-1.06523
76151640	chr5:76151640:G:A	1.28324e-22	-9.12748e-10	-1.3579	4.67656e-06	-9.12748e-10	-1.36336	3.85373e-05	-9.12748e-10	-1.36388
76151689	chr5:76151689:C:T	5.94634e-22	-9.12748e-10	0.175485	2.00403e-05	-9.12748e-10	0.0918177	0.000182998	-9.12748e-10	0.193971
76151813	chr5:76151813:GCCA:G	2.1237e-22	0.489617	-1.34375	2.5212e-06	-0.645801	-1.33539	2.78784e-05	-0.362164	-1.32549
76152006	chr5:76152006:C:A	1.6377e-22	-9.12748e-10	-1.114	5.64909e-06	-9.12748e-10	-1.17443	4.85475e-05	-9.12748e-10	-1.13296
76152369	chr5:76152369:C:A	1.6425e-21	2.51046	-1.31894	2.57353e-05	1.68704	-1.34511	0.000354381	2.18513	-1.33026
76152858	chr5:76152858:A:G	1.36594e-22	-9.12748e-10	-1.29545	5.08939e-06	-9.12748e-10	-1.27877	4.27413e-05	-9.12748e-10	-1.26034
76152906	chr5:76152906:T:C	3.70247e-23	-1.28033	-1.32054	8.47942e-07	-1.74567	-1.32521	7.75564e-06	-1.64538	-1.3217
76152907	chr5:76152907:G:A	2.88992e-23	-1.52755	-1.32109	7.00106e-07	-1.93846	-1.32399	6.21445e-06	-1.86177	-1.32686
76153020	chr5:76153020:A:G	3.72685e-23	-1.25099	-1.34332	8.52767e-07	-1.71852	-1.34667	7.80428e-06	-1.61665	-1.34418
76153436	chr5:76153436:T:C	1.32213e-22	-9.12748e-10	-1.32805	4.77403e-06	-9.12748e-10	-1.34274	3.92609e-05	-9.12748e-10	-1.34528
76153736	chr5:76153736:G:C	1.5439e-23	-2.11778	-1.35778	5.54471e-07	-2.14343	-1.35223	4.7413e-06	-2.11155	-1.34764
76153778	chr5:76153778:G:T	1.6984e-22	-9.12748e-10	-1.0776	6.06363e-06	-9.12748e-10	-1.10362	5.00724e-05	-9.12748e-10	-1.10203
76153810	chr5:76153810:A:G	5.61866e-23	-0.827713	-1.35607	9.40529e-07	-1.6065	-1.36074	9.15865e-06	-1.44529	-1.35552
76153885	chr5:76153885:G:A	1.41124e-23	-2.20265	-1.36275	6.38556e-07	-1.99644	-1.35804	5.22132e-06	-1.9999	-1.36285
76153908	chr5:76153908:T:A	1.6216e-21	2.42928	-1.25057	2.71271e-05	1.59804	-1.20344	0.000373831	2.12105	-1.21275
76153989	chr5:76153989:C:G	1.33311e-22	-9.12748e-10	-1.31978	4.80609e-06	-9.12748e-10	-1.33604	4.02512e-05	-9.12748e-10	-1.32036
76154030	chr5:76154030:G:A	1.31996e-22	-9.12748e-10	-1.32969	4.76804e-06	-9.12748e-10	-1.34399	3.92145e-05	-9.12748e-10	-1.34646
76154302	chr5:76154302:A:G	3.37911e-23	-1.34031	-1.35195	7.90265e-07	-1.78667	-1.35465	7.18396e-06	-1.69088	-1.35277
76154548	chr5:76154548:A:G	1.87144e-23	-2.07345	-1.20972	7.86736e-07	-1.93326	-1.21253	6.68268e-06	-1.90295	-1.21303
76154687	chr5:76154687:G:A	3.54433e-23	-1.28155	-1.36298	8.09403e-07	-1.75343	-1.36396	7.36721e-06	-1.65491	-1.36356
76155130	chr5:76155130:T:A	1.32415e-22	-9.12748e-10	-1.32652	4.88985e-06	-9.12748e-10	-1.31877	3.99943e-05	-9.12748e-10	-1.32677
76155164	chr5:76155164:T:C	3.94873e-23	-1.18464	-1.35184	8.79958e-07	-1.6791	-1.35471	8.07456e-06	-1.57359	-1.3532
76155251	chr5:76155251:G:A	1.30231e-22	-9.12748e-10	-1.34315	4.71422e-06	-9.12748e-10	-1.35534	3.87965e-05	-9.12748e-10	-1.35717
76155565	chr5:76155565:C:A	1.30537e-22	-9.12748e-10	-1.3408	4.72098e-06	-9.12748e-10	-1.35391	3.88456e-05	-9.12748e-10	-1.35591
76156224	chr5:76156224:G:T	1.31508e-22	-9.12748e-10	-1.33339	4.85826e-06	-9.12748e-10	-1.32525	4.01932e-05	-9.12748e-10	-1.32181
76156410	chr5:76156410:C:T	2.42484e-21	2.88824	-1.30718	3.57797e-05	1.96739	-1.29593	0.00050917	2.52122	-1.30395
76156606	chr5:76156606:T:A	3.6486e-23	-1.436	-1.17953	8.56939e-07	-1.88195	-1.17837	7.59947e-06	-1.80083	-1.1866
76156612	chr5:76156612:A:G	3.39685e-23	-1.32375	-1.36328	7.85699e-07	-1.78556	-1.36155	7.12045e-06	-1.68999	-1.36254
76156674	chr5:76156674:G:A	2.78955e-22	-9.12748e-10	-0.581412	9.45627e-06	-9.12748e-10	-0.65925	7.81914e-05	-9.12748e-10	-0.656344
76156818	chr5:76156818:CAAAAG:C	1.42443e-22	-9.12748e-10	-1.25352	5.10841e-06	-9.12748e-10	-1.27504	4.23912e-05	-9.12748e-10	-1.26856
76157455	chr5:76157455:A:C	7.30228e-23	-1.92169	-6.68458e-10	1.90502e-06	-2.26144	-6.68458e-10	1.6223e-05	-2.22908	-6.68458e-10
76157508	chr5:76157508:G:A	2.66168e-23	-2.21438	-0.716542	9.00189e-07	-2.25366	-0.757414	7.57185e-06	-2.23496	-0.756108
76157695	chr5:76157695:A:G	3.40856e-23	-1.51719	-1.1664	8.22409e-07	-1.93607	-1.16537	7.25492e-06	-1.85998	-1.17385
76157798	chr5:76157798:A:G	3.38229e-23	-1.54223	-1.14909	8.2288e-07	-1.95239	-1.14849	7.24315e-06	-1.87798	-1.15746
76158198	chr5:76158198:A:T	6.03077e-23	-0.754294	-1.35871	9.86014e-07	-1.55851	-1.3615	9.64557e-06	-1.39304	-1.35596
76158273	chr5:76158273:G:A	1.67074e-22	-9.12748e-10	-1.09402	5.72291e-06	-9.12748e-10	-1.16145	4.92246e-05	-9.12748e-10	-1.11911
76158319	chr5:76158319:A:G	1.40964e-22	-9.12748e-10	-1.26395	5.05733e-06	-9.12748e-10	-1.28509	4.1965e-05	-9.12748e-10	-1.27867
76158722	chr5:76158722:A:G	3.42411e-23	-1.46462	-1.21441	8.14008e-07	-1.89802	-1.2137	7.21482e-06	-1.81878	-1.22059
76158911	chr5:76158911:G:A	3.62951e-23	-1.41492	-1.20586	8.49614e-07	-1.86372	-1.20518	7.55045e-06	-1.78143	-1.21247
76158925	chr5:76158925:C:T	1.11752e-21	2.15792	-1.35151	1.86472e-05	1.36475	-1.34498	0.000257692	1.88063	-1.34437
76159426	chr5:76159426:C:T	1.38151e-22	0.0761603	-1.36027	3.31442e-06	-0.343649	-1.364	3.14705e-05	-0.202665	-1.36379
76159484	chr5:76159484:A:G	3.24838e-23	-1.46729	-1.26443	7.70771e-07	-1.8992	-1.26709	6.84708e-06	-1.82005	-1.27164
76159825	chr5:76159825:A:G	6.58217e-23	-0.719406	-1.30611	1.05138e-06	-1.53401	-1.32182	1.04119e-05	-1.36707	-1.30548
76159921	chr5:76159921:T:C	2.5384e-22	-0.675755	-6.68458e-10	5.97347e-06	-1.1186	-6.68458e-10	4.62092e-05	-1.18232	-6.68458e-10
76159929	chr5:76159929:C:T	3.20202e-22	-9.12748e-10	-0.44351	1.42209e-05	-9.12748e-10	-0.251216	0.000112866	-9.12748e-10	-0.289302
76160114	chr5:76160114:G:A	5.71288e-23	-0.826136	-1.34102	9.50935e-07	-1.6069	-1.34934	9.28562e-06	-1.44758	-1.33946
76160128	chr5:76160128:T:C	1.65632e-23	-2.07426	-1.33102	7.15621e-07	-1.90474	-1.3358	6.12133e-06	-1.86814	-1.33559
76160195	chr5:76160195:A:G	1.84025e-23	-2.00166	-1.29832	8.00195e-07	-1.82169	-1.30714	6.87148e-06	-1.78142	-1.30671
76160586	chr5:76160586:C:T	1.46367e-21	2.34518	-1.26894	2.35714e-05	1.51231	-1.2582	0.00032525	2.03703	-1.26794
76160988	chr5:76160988:A:C	1.58193e-22	-9.12748e-10	-1.14865	5.45763e-06	-9.12748e-10	-1.20891	4.57105e-05	-9.12748e-10	-1.19318
76161137	chr5:76161137:T:C	1.61361e-22	-9.12748e-10	-1.12881	6.56159e-06	-9.12748e-10	-1.02469	5.28533e-05	-9.12748e-10	-1.04798
76161141	chr5:76161141:T:C	6.59077e-23	-2.02421	-6.68458e-10	1.86569e-06	-2.2823	-6.68458e-10	1.5791e-05	-2.25606	-6.68458e-10
76161387	chr5:76161387:T:C	6.12619e-23	-0.781582	-1.31572	1.00262e-06	-1.57617	-1.32714	9.89921e-06	-1.4126	-1.31045
76161445	chr5:76161445:G:T	2.10543e-22	-9.12748e-10	-0.862772	8.29758e-06	-9.12748e-10	-0.789964	6.73324e-05	-9.12748e-10	-0.805863
76162137	chr5:76162137:A:G	1.53954e-22	-9.12748e-10	-1.1758	5.56588e-06	-9.12748e-10	-1.18927	4.68876e-05	-9.12748e-10	-1.16775
76162246	chr5:76162246:C:G	1.40592e-22	-9.12748e-10	-1.2666	5.26625e-06	-9.12748e-10	-1.24461	4.29639e-05	-9.12748e-10	-1.25514
76162267	chr5:76162267:G:C	1.36209e-23	-2.24086	-1.36	5.92982e-07	-2.06525	-1.36327	4.88902e-06	-2.06985	-1.35866
76162472	chr5:76162472:C:T	1.48397e-21	2.41689	-1.32687	2.3286e-05	1.59285	-1.35093	0.00032257	2.09893	-1.33811
76162576	chr5:76162576:C:T	5.98655e-23	-0.782885	-1.33748	9.83345e-07	-1.57839	-1.34433	9.66586e-06	-1.41472	-1.33218
76162777	chr5:76162777:T:C	1.30586e-22	-9.12748e-10	-1.34043	4.70999e-06	-9.12748e-10	-1.35624	3.87887e-05	-9.12748e-10	-1.35738
76162794	chr5:76162794:T:C	1.27891e-22	-9.12748e-10	-1.36128	4.67269e-06	-9.12748e-10	-1.36419	3.8525e-05	-9.12748e-10	-1.3642
76163060	chr5:76163060:C:T	7.09754e-23	-0.722641	-1.22749	1.13377e-06	-1.51314	-1.26724	1.14225e-05	-1.34947	-1.23044
76163181	chr5:76163181:CA:C	1.86423e-22	-9.12748e-10	-0.984444	7.04244e-06	-9.12748e-10	-0.953974	5.60358e-05	-9.12748e-10	-0.989514
76163235	chr5:76163235:C:A	1.36562e-21	2.29351	-1.28661	2.20348e-05	1.46407	-1.27737	0.000303808	1.98715	-1.28626
76164131	chr5:76164131:G:A	1.39692e-21	2.30011	-1.27054	2.32424e-05	1.46913	-1.22908	0.00031753	1.98199	-1.23692
76164335	chr5:76164335:A:C	2.012e-22	-9.12748e-10	-0.90816	7.05564e-06	-9.12748e-10	-0.952101	5.65074e-05	-9.12748e-10	-0.981133
76165014	chr5:76165014:AC:A	1.31672e-23	-2.29367	-1.34106	4.80559e-07	-2.31464	-1.3241	3.92561e-06	-2.31232	-1.33566
76165143	chr5:76165143:T:C	1.21548e-21	2.17132	-1.28089	1.98783e-05	1.35455	-1.27084	0.000271855	1.86975	-1.27998
76165278	chr5:76165278:T:C	1.30792e-21	2.23581	-1.27207	2.13226e-05	1.41527	-1.26143	0.000292316	1.93336	-1.27103
76165758	chr5:76165758:G:T	1.97181e-23	-1.93481	-1.29611	8.79582e-07	-1.73218	-1.30206	7.56131e-06	-1.68995	-1.30251
76165862	chr5:76165862:A:G	1.41008e-21	2.28623	-1.24729	2.29379e-05	1.46268	-1.23581	0.000313336	1.97851	-1.24674
76165942	chr5:76165942:A:G	9.07263e-23	-0.378584	-1.32603	1.27697e-06	-1.32511	-1.33633	1.17921e-05	-1.22796	-1.32011
76165951	chr5:76165951:G:C	2.0101e-23	-1.92363	-1.28806	9.02056e-07	-1.71502	-1.29398	7.76555e-06	-1.67089	-1.29492
76166142	chr5:76166142:G:T	1.29008e-22	-9.12748e-10	-1.35259	4.73517e-06	-9.12748e-10	-1.35091	3.92396e-05	-9.12748e-10	-1.34582
76166145	chr5:76166145:C:T	2.43928e-23	-2.21798	-0.800194	8.27001e-07	-2.25786	-0.838022	6.96077e-06	-2.23943	-0.83578
76166269	chr5:76166269:C:T	6.43072e-23	-0.700374	-1.34842	1.06096e-06	-1.49324	-1.35351	1.02972e-05	-1.33716	-1.34647
76166403	chr5:76166403:T:A	1.28149e-22	-9.12748e-10	-1.35927	4.71055e-06	-9.12748e-10	-1.35612	3.89082e-05	-9.12748e-10	-1.3543
76166693	chr5:76166693:G:T	2.6859e-23	-1.70442	-1.21744	6.98685e-07	-2.0577	-1.20678	6.09484e-06	-1.99667	-1.21139
76166782	chr5:76166782:A:G	2.89145e-23	-1.64882	-1.1993	7.37614e-07	-2.02225	-1.18801	6.45712e-06	-1.95743	-1.19289
76166797	chr5:76166797:T:C	2.88043e-23	-1.53178	-1.32015	6.93452e-07	-1.95621	-1.31579	6.17513e-06	-1.88036	-1.31461
76167232	chr5:76167232:T:G	1.4202e-22	-9.12748e-10	-1.2565	5.15476e-06	-9.12748e-10	-1.26601	4.27098e-05	-9.12748e-10	-1.26108
76167517	chr5:76167517:T:G	3.43752e-23	-1.55439	-1.12074	8.49093e-07	-1.95161	-1.1179	7.5198e-06	-1.87721	-1.12076
76167675	chr5:76167675:G:T	2.76331e-23	-1.7054	-1.18805	7.20489e-07	-2.0577	-1.17605	6.27777e-06	-1.99708	-1.1814
76167890	chr5:76167890:C:G	1.38535e-22	-9.12748e-10	-1.28134	4.98801e-06	-9.12748e-10	-1.29889	4.13388e-05	-9.12748e-10	-1.2937
76168107	chr5:76168107:T:C	1.27556e-22	-9.12748e-10	-1.3639	4.69928e-06	-9.12748e-10	-1.35852	3.85546e-05	-9.12748e-10	-1.36343
76168183	chr5:76168183:A:G	1.29638e-22	-9.12748e-10	-1.34771	4.81463e-06	-9.12748e-10	-1.33427	3.96243e-05	-9.12748e-10	-1.33606
76168352	chr5:76168352:G:A	1.42531e-22	-9.12748e-10	-1.2529	5.15124e-06	-9.12748e-10	-1.26669	4.26138e-05	-9.12748e-10	-1.26333
76168520	chr5:76168520:A:G	1.39108e-22	-9.12748e-10	-1.27721	5.13771e-06	-9.12748e-10	-1.26932	4.17826e-05	-9.12748e-10	-1.28302
76168605	chr5:76168605:G:A	7.96349e-23	-0.506676	-1.32833	1.29309e-06	-1.31628	-1.33261	1.26581e-05	-1.15421	-1.323
76168618	chr5:76168618:C:T	2.26746e-22	-9.12748e-10	-0.788632	7.74805e-06	-9.12748e-10	-0.858487	6.4187e-05	-9.12748e-10	-0.853703
76169100	chr5:76169100:G:A	2.31616e-21	2.84352	-1.30832	3.67228e-05	1.97657	-1.2791	0.00052509	2.53331	-1.28524
76169451	chr5:76169451:G:T	1.37755e-22	-9.12748e-10	-1.28699	5.09154e-06	-9.12748e-10	-1.27835	4.1434e-05	-9.12748e-10	-1.2914
76169511	chr5:76169511:A:G	3.04459e-21	3.12678	-1.31812	4.71547e-05	2.2394	-1.2919	0.000685229	2.8112	-1.29695
76169665	chr5:76169665:T:G	2.11331e-22	-9.12748e-10	-0.859034	7.26051e-06	-9.12748e-10	-0.923478	6.00755e-05	-9.12748e-10	-0.919902
76169947	chr5:76169947:G:A	2.37212e-21	2.87437	-1.31529	3.75583e-05	2.00773	-1.28777	0.00053784	2.56563	-1.29358
76170005	chr5:76170005:T:C	1.56932e-21	2.41718	-1.27124	2.21137e-05	1.46289	-1.27262	0.000325498	2.03048	-1.26063
76170012	chr5:76170012:T:C	2.37419e-21	2.87724	-1.31729	3.75537e-05	2.01003	-1.29019	0.000538304	2.56882	-1.2959
76170029	chr5:76170029:G:A	2.13451e-23	-2.18486	-0.966783	7.2333e-07	-2.23064	-0.999173	6.11643e-06	-2.20906	-0.995466
76170138	chr5:76170138:C:T	1.472e-23	-2.22554	-1.29772	6.2536e-07	-2.05705	-1.3183	5.2709e-06	-2.05186	-1.30144
76170572	chr5:76170572:G:A	1.78204e-23	-2.31745	-1.01467	6.34186e-07	-2.31874	-1.0426	5.23659e-06	-2.31932	-1.04051
76173020	chr5:76173020:G:A	1.97185e-22	-9.12748e-10	-0.928318	7.16108e-06	-9.12748e-10	-0.937266	6.01868e-05	-9.12748e-10	-0.918052
76173285	chr5:76173285:A:C	1.58479e-22	-9.12748e-10	-1.14684	6.02243e-06	-9.12748e-10	-1.11044	4.89049e-05	-9.12748e-10	-1.12563
76173971	chr5:76173971:G:A	4.10602e-22	-0.194837	-6.68458e-10	5.25777e-05	1.05637	-6.68458e-10	0.000388276	0.946212	-6.68458e-10
76173982	chr5:76173982:T:TC	5.15555e-23	-2.2698	-6.68458e-10	1.82398e-06	-2.30491	-6.68458e-10	1.50676e-05	-2.30296	-6.68458e-10
76173984	chr5:76173984:A:G	5.1466e-23	-2.27154	-6.68458e-10	1.8223e-06	-2.30583	-6.68458e-10	1.50528e-05	-2.30394	-6.68458e-10
76174060	chr5:76174060:C:T	2.33556e-21	2.78836	-1.24482	3.39426e-05	1.86802	-1.24928	0.000507795	2.44938	-1.23481
76174064	chr5:76174064:A:G	5.49165e-23	-2.20665	-6.68458e-10	1.8132e-06	-2.31083	-6.68458e-10	1.50958e-05	-2.30109	-6.68458e-10
76174236	chr5:76174236:G:A	1.41032e-22	-9.12748e-10	-1.26347	5.059e-06	-9.12748e-10	-1.28476	4.19741e-05	-9.12748e-10	-1.27845
76174240	chr5:76174240:T:C	1.38169e-22	-9.12748e-10	-1.28398	5.08839e-06	-9.12748e-10	-1.27897	4.2847e-05	-9.12748e-10	-1.25787
76174261	chr5:76174261:T:C	1.15646e-22	-0.542409	-0.919514	1.67994e-06	-1.38082	-1.00635	1.81879e-05	-1.19111	-0.923638
76174827	chr5:76174827:G:A	1.70853e-22	-9.12748e-10	-1.07166	5.84076e-06	-9.12748e-10	-1.14107	5.03197e-05	-9.12748e-10	-1.09711
76174991	chr5:76174991:T:G	1.24063e-22	-0.592113	-0.799558	1.78754e-06	-1.43507	-0.890012	1.95074e-05	-1.24852	-0.796189
76175429	chr5:76175429:G:A	3.2433e-21	3.23573	-1.36385	4.35149e-05	2.23043	-1.36325	0.000632673	2.79827	-1.36382
76175457	chr5:76175457:G:C	3.41824e-21	3.28847	-1.36405	4.55149e-05	2.27497	-1.36286	0.000664159	2.84656	-1.36354
76175466	chr5:76175466:A:G	1.55411e-23	-2.22851	-1.24047	6.52288e-07	-2.05869	-1.27451	5.51134e-06	-2.06049	-1.24821
76175592	chr5:76175592:T:C	1.29264e-22	-9.12748e-10	-1.3506	4.68578e-06	-9.12748e-10	-1.3614	3.86081e-05	-9.12748e-10	-1.36204
76175668	chr5:76175668:A:G	8.09602e-23	-0.616614	-1.20189	1.26594e-06	-1.44654	-1.22358	1.2815e-05	-1.27189	-1.193
76175892	chr5:76175892:C:T	8.32717e-23	-0.610514	-1.17984	1.29754e-06	-1.44209	-1.20337	1.31697e-05	-1.267	-1.17058
76176208	chr5:76176208:C:T	5.05853e-23	-1.23681	-1.05199	1.01239e-06	-1.77399	-1.11962	9.33607e-06	-1.68746	-1.09416
76176319	chr5:76176319:G:A	2.8317e-21	3.05005	-1.31388	4.32318e-05	2.14339	-1.28274	0.000624085	2.70993	-1.28915
76176379	chr5:76176379:C:T	1.53412e-23	-2.14343	-1.33849	6.67637e-07	-1.98056	-1.32938	5.57638e-06	-1.97314	-1.32382
76176576	chr5:76176576:T:C	1.59858e-23	-2.23564	-1.20513	6.58232e-07	-2.08051	-1.24362	5.60577e-06	-2.0783	-1.21341
76177020	chr5:76177020:C:A	1.57633e-23	-2.234	-1.22078	6.5192e-07	-2.07645	-1.25731	5.54193e-06	-2.07434	-1.22882
76177091	chr5:76177091:G:A	8.10371e-23	-0.619802	-1.19775	1.26746e-06	-1.449	-1.21992	1.28347e-05	-1.27447	-1.18888
76177136	chr5:76177136:A:G	7.98238e-23	-0.633068	-1.19957	1.2502e-06	-1.46102	-1.22161	1.26431e-05	-1.28765	-1.19075
76177194	chr5:76177194:TTAATATATACAAA:T	9.39134e-23	-0.682422	-0.987666	1.49937e-06	-1.49414	-1.00674	1.51541e-05	-1.32679	-0.970444
76177232	chr5:76177232:G:A	1.31225e-22	-0.593858	-0.741691	1.87793e-06	-1.43863	-0.837128	2.06018e-05	-1.25219	-0.737939
76177346	chr5:76177346:G:A	1.56903e-23	-2.23575	-1.22367	6.48164e-07	-2.07973	-1.25981	5.50818e-06	-2.07763	-1.23164
76177364	chr5:76177364:C:T	1.29761e-22	-9.12748e-10	-1.34677	4.70973e-06	-9.12748e-10	-1.3563	3.8751e-05	-9.12748e-10	-1.35835
76177442	chr5:76177442:G:A	1.87107e-22	-9.12748e-10	-0.980782	6.17043e-06	-9.12748e-10	-1.08616	5.13286e-05	-9.12748e-10	-1.07726
76177492	chr5:76177492:A:G	9.5912e-23	-0.448256	-1.20077	1.43e-06	-1.32538	-1.22287	1.4632e-05	-1.14007	-1.19222
76177576	chr5:76177576:G:A	1.68412e-22	-9.12748e-10	-1.08605	5.759e-06	-9.12748e-10	-1.15516	4.95363e-05	-9.12748e-10	-1.1128
76177733	chr5:76177733:C:A	9.56415e-23	-0.456828	-1.19503	1.42579e-06	-1.33368	-1.21752	1.46015e-05	-1.14805	-1.18633
76178433	chr5:76178433:G:A	1.00708e-22	-0.412758	-1.18748	1.48571e-06	-1.29955	-1.21049	1.52565e-05	-1.11191	-1.17859
76178625	chr5:76178625:T:C	9.08842e-23	-0.515392	-1.18748	1.37843e-06	-1.37449	-1.21049	1.40605e-05	-1.19354	-1.17859
76178928	chr5:76178928:C:T	2.48034e-21	2.95448	-1.35079	3.64208e-05	2.0191	-1.32988	0.000519286	2.57132	-1.33437
76178955	chr5:76178955:C:T	9.41644e-23	-0.475094	-1.19232	1.41324e-06	-1.3451	-1.21494	1.44425e-05	-1.16165	-1.18368
76179096	chr5:76179096:C:T	9.80658e-23	-0.435008	-1.19181	1.45603e-06	-1.31575	-1.21447	1.49195e-05	-1.12968	-1.18315
76179177	chr5:76179177:C:G	9.46074e-23	-0.475243	-1.18748	1.42011e-06	-1.3447	-1.21049	1.45216e-05	-1.16128	-1.17859
76179197	chr5:76179197:T:C	9.31499e-23	-0.483393	-1.19486	1.39897e-06	-1.35289	-1.2173	1.4286e-05	-1.16995	-1.18627
76179433	chr5:76179433:T:C	1.45889e-23	-2.26453	-1.26767	5.93845e-07	-2.12503	-1.30203	5.01166e-06	-2.12371	-1.28003
76179643	chr5:76179643:A:G	1.70032e-22	-9.12748e-10	-1.07648	5.8121e-06	-9.12748e-10	-1.14599	5.00538e-05	-9.12748e-10	-1.10241
76180043	chr5:76180043:G:C	1.81814e-23	-2.25657	-1.05549	6.31501e-07	-2.2863	-1.07929	5.30566e-06	-2.27262	-1.07411
76180261	chr5:76180261:G:A	2.10759e-21	-9.12748e-10	1.44084	8.10154e-05	-9.12748e-10	1.48871	0.000684581	-9.12748e-10	1.5133
76180281	chr5:76180281:G:A	9.59386e-23	-0.456429	-1.19232	1.43156e-06	-1.33222	-1.21494	1.46602e-05	-1.14669	-1.18368
76180283	chr5:76180283:G:A	1.35859e-22	-9.12748e-10	-1.30085	4.89951e-06	-9.12748e-10	-1.31679	4.05898e-05	-9.12748e-10	-1.31199
76180341	chr5:76180341:T:C	9.50764e-23	-0.465035	-1.19275	1.42235e-06	-1.33828	-1.21534	1.45421e-05	-1.15435	-1.18411
76180397	chr5:76180397:T:C	1.93977e-22	-0.944723	-6.68458e-10	3.73928e-06	-1.58703	-6.68458e-10	3.44441e-05	-1.47617	-6.68458e-10
76180673	chr5:76180673:C:T	9.86403e-23	-0.428657	-1.19232	1.46198e-06	-1.31119	-1.21494	1.49835e-05	-1.12488	-1.18368
76180902	chr5:76180902:C:T	1.08147e-22	-0.377021	-1.15195	1.59048e-06	-1.26053	-1.18137	1.646e-05	-1.06819	-1.14637
76180941	chr5:76180941:A:G	2.71051e-22	-9.12748e-10	-0.610153	9.55596e-06	-9.12748e-10	-0.648763	7.89521e-05	-9.12748e-10	-0.646663
76181174	chr5:76181174:A:G	1.72674e-22	-9.12748e-10	-1.06106	5.89108e-06	-9.12748e-10	-1.13249	5.07671e-05	-9.12748e-10	-1.08826
76181376	chr5:76181376:T:C	9.97087e-23	-0.46723	-1.14298	1.50218e-06	-1.32597	-1.17303	1.54608e-05	-1.13991	-1.13729
76181390	chr5:76181390:T:C	1.05534e-22	-0.417318	-1.13611	1.56436e-06	-1.29181	-1.16664	1.61739e-05	-1.10177	-1.13033
76181635	chr5:76181635:C:T	2.3247e-22	-9.12748e-10	-0.763699	9.81097e-06	-9.12748e-10	-0.622426	7.84436e-05	-9.12748e-10	-0.653124
76181729	chr5:76181729:G:A	2.32499e-22	-9.12748e-10	-0.763577	8.56406e-06	-9.12748e-10	-0.758353	7.56825e-05	-9.12748e-10	-0.688957
76181838	chr5:76181838:A:G	2.39601e-23	-1.91936	-1.11671	7.57916e-07	-2.01573	-1.16738	7.14514e-06	-1.92485	-1.12422
76182022	chr5:76182022:G:A	1.73344e-22	-9.12748e-10	-1.05718	6.20707e-06	-9.12748e-10	-1.08024	5.25107e-05	-9.12748e-10	-1.05449
76182079	chr5:76182079:T:G	3.23086e-21	3.1822	-1.31415	4.87935e-05	2.26464	-1.28297	0.000709514	2.83845	-1.28938
76182391	chr5:76182391:T:A	2.75979e-23	-1.86878	-1.02594	8.53441e-07	-1.96622	-1.09818	8.1694e-06	-1.86599	-1.04912
76182817	chr5:76182817:G:A	2.55361e-22	-9.12748e-10	-0.669782	8.80183e-06	-9.12748e-10	-0.730968	7.28214e-05	-9.12748e-10	-0.727494
76182920	chr5:76182920:T:A	4.83318e-22	-9.12748e-10	-0.0317857	1.70675e-05	-9.12748e-10	-0.0687505	0.000145174	-9.12748e-10	-0.0375706
76183250	chr5:76183250:C:G	1.39558e-22	-9.12748e-10	-1.27398	5.01035e-06	-9.12748e-10	-1.29442	4.15703e-05	-9.12748e-10	-1.28812
76183324	chr5:76183324:T:C	2.71264e-23	-1.7659	-1.14605	8.43984e-07	-1.87542	-1.20013	8.15462e-06	-1.75854	-1.15838
76183425	chr5:76183425:C:A	1.9273e-23	-2.25665	-0.997107	6.69017e-07	-2.28627	-1.0216	5.62174e-06	-2.27257	-1.01629
76183735	chr5:76183735:G:A	2.50524e-23	-1.90876	-1.08273	7.8322e-07	-2.00219	-1.14808	7.42241e-06	-1.90704	-1.10397
76183961	chr5:76183961:G:A	2.54652e-23	-1.88726	-1.08789	7.95772e-07	-1.98126	-1.15311	7.55648e-06	-1.8839	-1.1092
76184548	chr5:76184548:G:A	5.18474e-23	-2.26416	-6.68458e-10	1.84728e-06	-2.29222	-6.68458e-10	1.54957e-05	-2.27494	-6.68458e-10
76184579	chr5:76184579:A:G	2.7076e-23	-1.8117	-1.10212	8.4084e-07	-1.91376	-1.16552	8.03851e-06	-1.8084	-1.12286
76184678	chr5:76184678:G:C	2.30205e-23	-1.89017	-1.18591	7.26231e-07	-1.9927	-1.23312	6.81805e-06	-1.89719	-1.19874
76184728	chr5:76184728:T:C	2.54221e-23	-1.87466	-1.10218	7.96482e-07	-1.96816	-1.16532	7.56908e-06	-1.86883	-1.1226
76184750	chr5:76184750:G:A	2.59629e-23	-1.85368	-1.10212	8.10541e-07	-1.95046	-1.16552	7.72029e-06	-1.8488	-1.12286
76184759	chr5:76184759:A:G	2.61026e-23	-1.84831	-1.10212	8.15529e-07	-1.94433	-1.16552	7.7726e-06	-1.84204	-1.12286
76184958	chr5:76184958:T:C	2.57412e-23	-1.86124	-1.10313	8.04416e-07	-1.95717	-1.1664	7.65306e-06	-1.85657	-1.12383
76185020	chr5:76185020:A:C	2.61885e-23	-1.84496	-1.10218	8.17568e-07	-1.94203	-1.16532	7.79663e-06	-1.83921	-1.1226
76185124	chr5:76185124:A:T	4.67827e-23	-1.1231	-1.24385	1.35048e-06	-1.31235	-1.29311	1.1964e-05	-1.26599	-1.2676
76185136	chr5:76185136:G:T	4.85697e-23	-1.08944	-1.24002	1.4016e-06	-1.27819	-1.29013	1.24233e-05	-1.23169	-1.26423
76185305	chr5:76185305:A:G	2.76129e-23	-1.84776	-1.04642	8.56232e-07	-1.94404	-1.1171	8.20614e-06	-1.84106	-1.06956
76185571	chr5:76185571:T:A	1.98525e-23	-1.88499	-1.33914	6.71315e-07	-1.96188	-1.34257	5.6725e-06	-1.9477	-1.33218
76185702	chr5:76185702:G:A	4.55746e-23	-1.03056	-1.36255	1.2634e-06	-1.31272	-1.35939	1.11194e-05	-1.24662	-1.36019
76185748	chr5:76185748:A:G	1.91956e-22	-9.12748e-10	-0.955195	6.31051e-06	-9.12748e-10	-1.06371	5.24985e-05	-9.12748e-10	-1.05472
76185960	chr5:76185960:A:G	1.28342e-22	-9.12748e-10	-1.35776	4.85959e-06	-9.12748e-10	-1.32497	3.94541e-05	-9.12748e-10	-1.34037
76186053	chr5:76186053:C:T	2.68189e-22	-9.12748e-10	-0.62077	9.23111e-06	-9.12748e-10	-0.683349	7.63137e-05	-9.12748e-10	-0.680652
76186254	chr5:76186254:G:A	2.68872e-22	-9.12748e-10	-0.618224	9.35375e-06	-9.12748e-10	-0.670151	7.92453e-05	-9.12748e-10	-0.642957
76186283	chr5:76186283:G:A	4.79922e-23	-1.07375	-1.26767	1.39154e-06	-1.26448	-1.31103	1.22893e-05	-1.21795	-1.28883
76186295	chr5:76186295:T:C	5.78424e-21	3.79791	-1.34748	7.28656e-05	2.71806	-1.33537	0.00112185	3.3459	-1.33867
76186463	chr5:76186463:A:G	2.48273e-23	-1.88936	-1.11116	7.78359e-07	-1.98342	-1.17307	7.37885e-06	-1.88554	-1.13135
76186687	chr5:76186687:A:G	2.48407e-23	-1.88882	-1.11116	7.78917e-07	-1.9827	-1.17307	7.38509e-06	-1.88469	-1.13135
76186729	chr5:76186729:C:G	9.23785e-23	-1.68657	-6.68458e-10	2.29865e-06	-2.0736	-6.68458e-10	1.99162e-05	-2.02397	-6.68458e-10
76187077	chr5:76187077:G:A	5.04485e-23	-1.0347	-1.25681	1.45704e-06	-1.22831	-1.30121	1.29057e-05	-1.18125	-1.27658
76188097	chr5:76188097:G:A	1.58511e-22	-9.12748e-10	-1.14664	6.03096e-06	-9.12748e-10	-1.10902	4.88894e-05	-9.12748e-10	-1.12594
76188216	chr5:76188216:A:G	3.60548e-21	3.24033	-1.26258	5.11823e-05	2.33404	-1.30457	0.000759761	2.8973	-1.2798
76188318	chr5:76188318:A:C	2.81062e-22	-9.12748e-10	-0.573887	9.08449e-06	-9.12748e-10	-0.699359	7.46958e-05	-9.12748e-10	-0.702081
76188456	chr5:76188456:G:A	3.48421e-21	3.25598	-1.31244	5.2295e-05	2.33186	-1.28089	0.000764432	2.91099	-1.28737
76189028	chr5:76189028:A:G	2.13184e-22	0.44962	-1.29993	4.37693e-06	-0.113186	-1.31639	4.56364e-05	0.124713	-1.31951
76189420	chr5:76189420:C:T	3.32629e-21	3.23615	-1.339	4.96673e-05	2.31464	-1.31522	0.000726248	2.89271	-1.32032
76189535	chr5:76189535:G:A	1.28034e-22	-9.12748e-10	-1.36017	4.67946e-06	-9.12748e-10	-1.36275	3.85928e-05	-9.12748e-10	-1.36244
76189580	chr5:76189580:A:G	1.29255e-22	-9.12748e-10	-1.35067	4.68564e-06	-9.12748e-10	-1.36143	3.86069e-05	-9.12748e-10	-1.36207
76189757	chr5:76189757:G:A	3.157e-21	3.17893	-1.33401	4.7502e-05	2.26342	-1.30858	0.00069213	2.83826	-1.31399
76189834	chr5:76189834:C:T	2.75342e-22	-9.12748e-10	-0.594446	9.55295e-06	-9.12748e-10	-0.649077	8.08422e-05	-9.12748e-10	-0.623005
76190030	chr5:76190030:A:G	2.8906e-21	3.0984	-1.34165	3.94699e-05	2.08473	-1.31512	0.000577219	2.66414	-1.32142
76190079	chr5:76190079:A:G	3.00767e-21	3.11776	-1.3213	4.13001e-05	2.10225	-1.28731	0.000603803	2.68282	-1.29507
76190189	chr5:76190189:T:C	1.36027e-22	-9.12748e-10	-1.29961	4.9336e-06	-9.12748e-10	-1.30986	4.09078e-05	-9.12748e-10	-1.30418
76190588	chr5:76190588:T:C	2.22417e-21	2.82827	-1.33359	3.45678e-05	1.94529	-1.30829	0.000498639	2.50968	-1.3133
76190589	chr5:76190589:G:A	2.76777e-21	2.88855	-1.17521	3.97846e-05	2.01157	-1.23402	0.00059087	2.56525	-1.19916
76190749	chr5:76190749:T:G	3.81395e-22	-9.12748e-10	-0.268625	1.70118e-05	-9.12748e-10	-0.0720181	0.000134275	-9.12748e-10	-0.115615
76190784	chr5:76190784:A:G	1.55965e-22	-9.12748e-10	-1.16283	5.41379e-06	-9.12748e-10	-1.21698	4.61449e-05	-9.12748e-10	-1.18372
76190804	chr5:76190804:C:T	1.17925e-21	2.18476	-1.32459	2.00575e-05	1.43816	-1.34548	0.00028356	1.97619	-1.34427
76190968	chr5:76190968:C:T	6.4024e-22	1.4477	-1.19832	1.30468e-05	0.816824	-1.15421	0.000172255	1.28388	-1.15041
76191045	chr5:76191045:G:T	5.00281e-23	-2.29988	-6.68458e-10	1.88681e-06	-2.27104	-6.68458e-10	1.53033e-05	-2.28744	-6.68458e-10
76191056	chr5:76191056:T:C	2.04373e-23	-1.85041	-1.34469	5.85216e-07	-2.12336	-1.31834	4.7529e-06	-2.12052	-1.33623
76191084	chr5:76191084:G:A	3.44468e-22	-9.12748e-10	-0.370459	1.44303e-05	-9.12748e-10	-0.236599	0.000115802	-9.12748e-10	-0.263622
76191088	chr5:76191088:C:T	2.47081e-21	-9.12748e-10	1.59984	0.000114427	-9.12748e-10	1.83401	0.000910669	-9.12748e-10	1.79868
76191090	chr5:76191090:G:A	2.47245e-22	-0.182479	-0.519603	2.54766e-06	-1.37454	-0.596208	2.66446e-05	-1.28586	-0.447054
76191140	chr5:76191140:G:A	4.17828e-22	-9.12748e-10	-0.177392	1.896e-05	-9.12748e-10	0.0364055	0.000149206	-9.12748e-10	-0.010178
76191151	chr5:76191151:C:T	1.28295e-22	-9.12748e-10	-1.35813	4.69005e-06	-9.12748e-10	-1.36048	3.88963e-05	-9.12748e-10	-1.3546
76192255	chr5:76192255:G:A	2.59553e-23	-2.03244	-0.923645	1.26792e-06	-1.73992	-0.92863	1.04362e-05	-1.73856	-0.931657
76192570	chr5:76192570:C:T	3.39485e-23	-1.58708	-1.10053	1.64634e-06	-1.30814	-1.09923	1.43541e-05	-1.24624	-1.10523
76192829	chr5:76192829:A:AT	1.89069e-22	-9.12748e-10	-0.970347	7.14154e-06	-9.12748e-10	-0.94	6.21441e-05	-9.12748e-10	-0.886048
76193134	chr5:76193134:A:G	1.53955e-23	-2.11991	-1.35848	5.00462e-07	-2.23954	-1.35862	4.17655e-06	-2.22263	-1.36339
76193155	chr5:76193155:A:T	6.43287e-23	-2.04845	-6.68458e-10	2.30181e-06	-2.07223	-6.68458e-10	1.97865e-05	-2.03051	-6.68458e-10
76193359	chr5:76193359:T:A	1.97151e-22	-9.12748e-10	-0.928489	7.48113e-06	-9.12748e-10	-0.893544	6.51487e-05	-9.12748e-10	-0.838832
76193470	chr5:76193470:A:G	8.30254e-23	-1.79331	-6.68458e-10	3.39497e-06	-1.68363	-6.68458e-10	3.15725e-05	-1.56322	-6.68458e-10
76194166	chr5:76194166:C:G	2.32653e-22	0.144278	-0.907191	4.72047e-06	-0.507163	-0.846855	5.4799e-05	-0.178849	-0.832983
76194755	chr5:76194755:T:G	1.01194e-21	-9.12748e-10	0.707162	4.33279e-05	-9.12748e-10	0.862869	0.000360719	-9.12748e-10	0.872595
76195226	chr5:76195226:G:A	3.87768e-23	-1.72594	-0.828701	1.90602e-06	-1.41239	-0.848517	1.63446e-05	-1.39701	-0.824596
76195848	chr5:76195848:A:G	1.453e-22	-9.12748e-10	-1.23366	5.19562e-06	-9.12748e-10	-1.25811	4.28832e-05	-9.12748e-10	-1.25702
76196182	chr5:76196182:T:C	1.89069e-22	-9.12748e-10	-0.970347	7.14154e-06	-9.12748e-10	-0.94	6.21441e-05	-9.12748e-10	-0.886048
76196714	chr5:76196714:G:A	1.67905e-21	2.57694	-1.36342	3.21633e-05	1.92892	-1.36402	0.000468305	2.49784	-1.36422
76196877	chr5:76196877:C:T	2.40477e-22	0.209461	-0.939298	4.83683e-06	-0.443279	-0.886389	5.63734e-05	-0.111492	-0.872014
76197481	chr5:76197481:T:C	1.76481e-22	-9.12748e-10	-1.03925	7.33113e-06	-9.12748e-10	-0.913798	5.8263e-05	-9.12748e-10	-0.950537
76197587	chr5:76197587:C:T	3.76584e-22	-9.12748e-10	-0.281321	1.36961e-05	-9.12748e-10	-0.288819	0.000111267	-9.12748e-10	-0.303575
76197588	chr5:76197588:G:A	2.85306e-22	-9.12748e-10	-0.558898	1.05296e-05	-9.12748e-10	-0.551733	9.39982e-05	-9.12748e-10	-0.472229
76197969	chr5:76197969:G:A	3.69342e-22	0.780526	-1.08126	4.31775e-06	-0.442046	-1.00115	4.80609e-05	-0.146187	-0.996849
76198204	chr5:76198204:T:G	4.61493e-22	0.914882	-0.992877	5.34834e-06	-0.332557	-0.896584	6.03581e-05	-0.0272667	-0.887942
76198298	chr5:76198298:A:G	9.55575e-23	-1.65273	-6.68458e-10	5.02271e-06	-1.29196	-6.68458e-10	4.4091e-05	-1.22925	-6.68458e-10
76198509	chr5:76198509:G:A	4.56251e-22	0.877773	-0.967191	5.18888e-06	-0.392301	-0.867109	5.78718e-05	-0.097951	-0.859324
76198940	chr5:76198940:T:C	6.81847e-22	1.42258	-1.11024	4.48117e-06	-0.245556	-1.16049	5.32448e-05	0.094974	-1.13558
76198992	chr5:76198992:T:C	4.98983e-23	-1.91056	-0.391915	1.81921e-06	-1.94542	-0.362106	1.5561e-05	-1.89533	-0.375401
76199079	chr5:76199079:A:G	1.27578e-22	-9.12748e-10	-1.36373	4.67954e-06	-9.12748e-10	-1.36273	3.85248e-05	-9.12748e-10	-1.3642
76199171	chr5:76199171:A:C	9.52575e-23	-0.649761	-1.00612	1.47492e-06	-1.54024	-0.977088	1.33991e-05	-1.42699	-0.993328
76199212	chr5:76199212:T:G	1.86581e-22	-9.12748e-10	-0.983595	7.8479e-06	-9.12748e-10	-0.845682	6.22423e-05	-9.12748e-10	-0.884469
76199329	chr5:76199329:T:C	1.59832e-21	2.19277	-1.02852	1.746e-05	0.911825	-0.957838	0.000203859	1.27861	-0.976681
76199524	chr5:76199524:C:T	6.03162e-23	-0.908458	-1.2044	9.38696e-07	-1.72419	-1.245	8.96301e-06	-1.58874	-1.23366
76199527	chr5:76199527:A:T	3.16962e-21	1.84891	-6.68458e-10	0.000359359	2.97839	-6.68458e-10	0.0027544	2.90545	-6.68458e-10
76200024	chr5:76200024:T:A	6.64376e-23	-0.915263	-1.10093	1.0158e-06	-1.73482	-1.15544	9.8241e-06	-1.59432	-1.13635
76200076	chr5:76200076:C:T	1.34191e-22	-9.12748e-10	-1.31319	5.00979e-06	-9.12748e-10	-1.29453	4.1006e-05	-9.12748e-10	-1.30178
76200501	chr5:76200501:T:C	3.91315e-23	-1.33547	-1.21006	2.74175e-06	-0.682484	-1.21485	2.33304e-05	-0.646251	-1.21949
76200661	chr5:76200661:A:G	1.35121e-23	-2.24622	-1.36265	4.96335e-07	-2.24905	-1.35739	4.11629e-06	-2.2379	-1.36266
76200689	chr5:76200689:G:T	1.63455e-22	-9.12748e-10	-1.11592	6.59495e-06	-9.12748e-10	-1.01962	5.22551e-05	-9.12748e-10	-1.05937
76201072	chr5:76201072:T:C	2.18666e-22	-9.12748e-10	-0.824914	8.0341e-06	-9.12748e-10	-0.822232	6.89696e-05	-9.12748e-10	-0.781838
76201278	chr5:76201278:C:T	1.3437e-23	-2.30645	-1.308	4.94621e-07	-2.31707	-1.29282	3.98288e-06	-2.31839	-1.31511
76201318	chr5:76201318:G:T	2.23315e-23	-1.83051	-1.27596	6.73909e-07	-2.05426	-1.24632	5.82412e-06	-1.98035	-1.27315
76202252	chr5:76202252:C:T	5.59391e-23	-2.1882	-6.68458e-10	1.91399e-06	-2.25674	-6.68458e-10	1.55222e-05	-2.27323	-6.68458e-10
76202370	chr5:76202370:G:T	4.44851e-21	3.37346	-1.18559	3.69367e-05	1.84483	-1.14155	0.000483305	2.31871	-1.15356
76203836	chr5:76203836:G:A	1.28632e-22	-9.12748e-10	-1.35551	4.81077e-06	-9.12748e-10	-1.33507	3.91353e-05	-9.12748e-10	-1.34848
76204265	chr5:76204265:G:A	1.03314e-22	-1.57469	-6.68458e-10	6.11477e-06	-1.09522	-6.68458e-10	4.5362e-05	-1.20083	-6.68458e-10
76204648	chr5:76204648:A:G	4.17024e-21	2.12327	-6.68458e-10	0.000487379	3.28311	-6.68458e-10	0.00379079	3.22483	-6.68458e-10
76204864	chr5:76204864:T:C	4.46534e-22	-9.12748e-10	-0.110946	1.58478e-05	-9.12748e-10	-0.142897	0.000141066	-9.12748e-10	-0.0662764
76204951	chr5:76204951:A:C	1.42264e-22	-9.12748e-10	-1.25478	5.33296e-06	-9.12748e-10	-1.23202	4.3576e-05	-9.12748e-10	-1.241
76205766	chr5:76205766:CA:C	1.29595e-22	-9.12748e-10	-1.34804	4.87235e-06	-9.12748e-10	-1.32235	3.95221e-05	-9.12748e-10	-1.33864
76205828	chr5:76205828:G:A	1.30223e-22	-9.12748e-10	-1.34321	4.90979e-06	-9.12748e-10	-1.3147	3.97583e-05	-9.12748e-10	-1.33269
76206175	chr5:76206175:G:A	6.643e-23	-2.01631	-6.68458e-10	2.17024e-06	-2.13109	-6.68458e-10	1.88487e-05	-2.07906	-6.68458e-10
76206297	chr5:76206297:C:T	3.33561e-22	-9.12748e-10	-0.402636	1.20579e-05	-9.12748e-10	-0.416207	0.000103616	-9.12748e-10	-0.374813
76206518	chr5:76206518:C:T	1.28573e-22	-9.12748e-10	-1.35597	4.80672e-06	-9.12748e-10	-1.33591	3.91155e-05	-9.12748e-10	-1.34899
76206585	chr5:76206585:G:C	5.83365e-23	-1.0091	-1.13713	9.4324e-07	-1.78411	-1.18025	9.00122e-06	-1.65249	-1.16565
76206670	chr5:76206670:G:A	1.01097e-22	-1.59639	-6.68458e-10	6.02434e-06	-1.11012	-6.68458e-10	5.16675e-05	-1.07067	-6.68458e-10
76207030	chr5:76207030:C:A	3.13662e-23	-1.76696	-0.999771	1.28519e-06	-1.58145	-1.07357	1.10895e-05	-1.55723	-1.05228
76207421	chr5:76207421:G:A	1.31983e-22	-0.00504234	-1.32474	2.18419e-06	-0.821689	-1.30299	2.34275e-05	-0.553866	-1.30773
76207480	chr5:76207480:G:A	1.2797e-22	-9.12748e-10	-1.36067	4.70891e-06	-9.12748e-10	-1.35647	3.87338e-05	-9.12748e-10	-1.35879
76208253	chr5:76208253:G:T	1.71681e-22	-9.12748e-10	-1.06682	6.25344e-06	-9.12748e-10	-1.0728	5.28052e-05	-9.12748e-10	-1.04889
76208418	chr5:76208418:C:T	4.08446e-21	3.32328	-1.22079	3.34845e-05	1.79693	-1.19178	0.00044313	2.27559	-1.19723
76209020	chr5:76209020:C:T	1.50695e-21	1.10538	-6.68458e-10	1.12752e-05	-0.483322	-6.68458e-10	9.19863e-05	-0.493864	-6.68458e-10
76210122	chr5:76210122:G:A	1.45536e-23	-2.1968	-1.33782	6.21902e-07	-2.02356	-1.35734	5.18004e-06	-2.02103	-1.34966
76210125	chr5:76210125:G:A	5.57487e-23	-2.19161	-6.68458e-10	3.35397e-06	-1.69578	-6.68458e-10	2.43757e-05	-1.82192	-6.68458e-10
76210128	chr5:76210128:C:A	1.68385e-22	-9.12748e-10	-1.08621	6.19122e-06	-9.12748e-10	-1.0828	5.24646e-05	-9.12748e-10	-1.05537
76210283	chr5:76210283:G:A	2.80296e-22	-9.12748e-10	-0.576614	1.13282e-05	-9.12748e-10	-0.478631	9.29083e-05	-9.12748e-10	-0.483891
76210446	chr5:76210446:C:G	1.78914e-22	-9.12748e-10	-1.02556	6.23983e-06	-9.12748e-10	-1.07497	5.31021e-05	-9.12748e-10	-1.04329
76210613	chr5:76210613:T:A	1.31288e-22	-9.12748e-10	-1.33507	4.76054e-06	-9.12748e-10	-1.34557	3.92878e-05	-9.12748e-10	-1.34459
76210697	chr5:76210697:G:C	3.69176e-23	-2.29781	-0.305968	1.49312e-06	-2.18296	-0.322098	1.31006e-05	-2.157	-0.285845
76210825	chr5:76210825:C:T	1.26522e-23	-2.3189	-1.35573	4.89735e-07	-2.2558	-1.36402	4.01884e-06	-2.2635	-1.36101
76210860	chr5:76210860:G:A	2.59952e-22	-9.12748e-10	-0.651963	9.05547e-06	-9.12748e-10	-0.702559	7.52687e-05	-9.12748e-10	-0.69444
76212107	chr5:76212107:TTTAA:T	2.18065e-23	-1.76804	-1.36221	1.06892e-06	-1.47812	-1.36117	8.55963e-06	-1.50423	-1.36422
76212141	chr5:76212141:A:G	3.31692e-21	2.97912	-1.08479	2.94315e-05	1.44994	-0.9738	0.000338601	1.85087	-1.04155
76212494	chr5:76212494:A:T	2.54288e-23	-1.78166	-1.19492	1.4022e-06	-1.37261	-1.19527	1.16644e-05	-1.35684	-1.20212
76212725	chr5:76212725:G:A	1.28253e-23	-2.29869	-1.36235	4.78235e-07	-2.27939	-1.36419	3.96903e-06	-2.27427	-1.36271
76212952	chr5:76212952:T:G	2.82724e-22	-9.12748e-10	-0.56799	9.63936e-06	-9.12748e-10	-0.640073	7.93407e-05	-9.12748e-10	-0.641753
76213026	chr5:76213026:C:T	1.45488e-23	-2.31876	-1.2162	5.58747e-07	-2.25517	-1.23281	4.83836e-06	-2.26155	-1.17738
76213048	chr5:76213048:G:A	1.65866e-22	-9.12748e-10	-1.10128	6.71854e-06	-9.12748e-10	-1.00106	5.32475e-05	-9.12748e-10	-1.04055
76213162	chr5:76213162:T:C	1.44873e-22	-9.12748e-10	-1.2366	5.67184e-06	-9.12748e-10	-1.17041	4.53205e-05	-9.12748e-10	-1.20175
76213408	chr5:76213408:T:C	1.60757e-23	-2.07111	-1.36404	6.22157e-07	-2.01813	-1.36236	5.06957e-06	-2.0293	-1.36295
76213618	chr5:76213618:C:T	8.81611e-23	-0.61107	-1.12222	1.17245e-06	-1.57548	-1.17134	1.17415e-05	-1.4033	-1.14908
76213904	chr5:76213904:C:G	9.07559e-23	-1.70429	-6.68458e-10	5.23148e-06	-1.25123	-6.68458e-10	4.47637e-05	-1.21411	-6.68458e-10
76213937	chr5:76213937:A:G	3.43851e-22	-9.12748e-10	-0.372253	1.23178e-05	-9.12748e-10	-0.39488	0.000106351	-9.12748e-10	-0.348761
76214013	chr5:76214013:G:A	1.27972e-22	-9.12748e-10	-1.36065	4.68236e-06	-9.12748e-10	-1.36213	3.8693e-05	-9.12748e-10	-1.35985
76215380	chr5:76215380:C:T	5.02791e-23	-2.29487	-6.68458e-10	1.81327e-06	-2.31079	-6.68458e-10	1.49715e-05	-2.30936	-6.68458e-10
76215383	chr5:76215383:A:G	1.3547e-22	-9.12748e-10	-1.30371	5.03363e-06	-9.12748e-10	-1.28979	4.07423e-05	-9.12748e-10	-1.30824
76215668	chr5:76215668:C:T	1.67011e-22	-1.0944	-6.68458e-10	9.46837e-06	-0.657971	-6.68458e-10	7.19353e-05	-0.739737	-6.68458e-10
76215879	chr5:76215879:G:A	1.2662e-23	-2.31796	-1.35589	4.9786e-07	-2.24438	-1.35898	4.09945e-06	-2.24659	-1.35806
76216104	chr5:76216104:T:C	2.06191e-22	-9.12748e-10	-0.883658	7.50098e-06	-9.12748e-10	-0.890894	6.57575e-05	-9.12748e-10	-0.829531
76216236	chr5:76216236:G:A	1.63258e-22	-9.12748e-10	-1.11713	5.76443e-06	-9.12748e-10	-1.15422	4.77727e-05	-9.12748e-10	-1.14905
76216367	chr5:76216367:G:C	2.02923e-22	-9.12748e-10	-0.899634	7.33419e-06	-9.12748e-10	-0.913381	6.40796e-05	-9.12748e-10	-0.855378
76216908	chr5:76216908:T:C	6.68337e-23	-2.01025	-6.68458e-10	2.36973e-06	-2.04315	-6.68458e-10	2.03122e-05	-2.00428	-6.68458e-10
76217146	chr5:76217146:G:T	9.25652e-23	-0.336285	-1.34826	1.20408e-06	-1.36362	-1.3566	1.17007e-05	-1.20259	-1.35326
76217285	chr5:76217285:C:T	1.95354e-22	-9.12748e-10	-0.937646	7.08673e-06	-9.12748e-10	-0.947704	6.00589e-05	-9.12748e-10	-0.920178
76217477	chr5:76217477:C:T	7.52917e-23	-1.89109	-6.68458e-10	2.67322e-06	-1.92264	-6.68458e-10	2.31527e-05	-1.87339	-6.68458e-10
76217570	chr5:76217570:C:T	5.74867e-23	-0.80722	-1.35369	9.64929e-07	-1.58526	-1.35637	9.313e-06	-1.42724	-1.35685
76217850	chr5:76217850:C:T	1.91359e-23	-2.29955	-0.961343	7.35502e-07	-2.26251	-0.950617	6.35232e-06	-2.24352	-0.923166
76217927	chr5:76217927:A:G	1.95774e-22	-9.12748e-10	-0.935498	7.19157e-06	-9.12748e-10	-0.933018	6.12673e-05	-9.12748e-10	-0.900257
76217998	chr5:76217998:C:T	1.30017e-22	-9.12748e-10	-1.34479	4.71783e-06	-9.12748e-10	-1.35458	3.89473e-05	-9.12748e-10	-1.3533
76218212	chr5:76218212:A:G	2.20334e-21	1.89694	-0.411669	1.74729e-05	0.257371	-0.30265	0.000180974	0.523066	-0.340217
76218240	chr5:76218240:C:T	1.65126e-23	-2.24736	-1.16098	6.30209e-07	-2.22807	-1.13956	5.19927e-06	-2.22812	-1.13887
76218588	chr5:76218588:T:C	4.31223e-23	-1.35092	-1.0975	1.22361e-06	-1.6538	-1.05033	9.56853e-06	-1.68245	-1.07458
76218636	chr5:76218636:G:C	1.74303e-22	-9.12748e-10	-1.05166	6.23754e-06	-9.12748e-10	-1.07534	5.15354e-05	-9.12748e-10	-1.07324
76219161	chr5:76219161:C:T	2.50342e-23	-2.27742	-0.714797	1.08843e-06	-2.27096	-0.550229	7.68916e-06	-2.26293	-0.712765
76219303	chr5:76219303:C:T	1.47474e-22	-9.12748e-10	-1.21881	5.12319e-06	-9.12748e-10	-1.27215	4.3096e-05	-9.12748e-10	-1.25207
76219355	chr5:76219355:T:C	8.20815e-23	-1.80475	-6.68458e-10	2.96443e-06	-1.81924	-6.68458e-10	2.39084e-05	-1.84128	-6.68458e-10
76219679	chr5:76219679:C:T	8.15051e-23	-0.954866	-0.85693	9.07764e-07	-2.09931	-0.903389	8.27835e-06	-1.96989	-0.931974
76219768	chr5:76219768:C:T	2.22503e-22	-9.12748e-10	-0.807522	8.07239e-06	-9.12748e-10	-0.817478	6.6628e-05	-9.12748e-10	-0.816379
76219911	chr5:76219911:C:A	1.42955e-22	-9.12748e-10	-1.24993	5.58507e-06	-9.12748e-10	-1.18583	4.56417e-05	-9.12748e-10	-1.19468
76219994	chr5:76219994:G:A	4.45755e-22	-9.12748e-10	-0.112692	1.43528e-05	-9.12748e-10	-0.241985	0.0001211	-9.12748e-10	-0.218885
76220094	chr5:76220094:T:C	7.08899e-23	-0.968412	-0.98292	4.78982e-06	-0.395162	-0.944273	4.09411e-05	-0.317359	-0.986011
76220133	chr5:76220133:A:G	5.46049e-23	-0.944256	-1.26808	6.32047e-07	-2.08867	-1.27605	5.90451e-06	-1.94878	-1.29101
76220391	chr5:76220391:G:A	1.33751e-23	-2.2557	-1.36336	4.62711e-07	-2.31289	-1.36369	3.79969e-06	-2.31647	-1.36412
76220707	chr5:76220707:A:T	1.93667e-23	-2.13278	-1.11613	6.63034e-07	-2.22083	-1.09603	5.9257e-06	-2.18721	-1.04899
76220782	chr5:76220782:C:T	1.28332e-22	-9.12748e-10	-1.35784	4.71212e-06	-9.12748e-10	-1.35579	3.89743e-05	-9.12748e-10	-1.3526
76221215	chr5:76221215:G:A	2.63019e-23	-1.86478	-1.07804	7.41589e-07	-2.15202	-1.05287	6.56048e-06	-2.0119	-1.12254
76221231	chr5:76221231:G:A	1.31603e-22	-9.12748e-10	-1.33267	4.77863e-06	-9.12748e-10	-1.34177	3.96769e-05	-9.12748e-10	-1.33473
76221472	chr5:76221472:G:A	4.8512e-23	-1.06533	-1.26532	6.01393e-07	-2.14018	-1.27426	5.52412e-06	-2.01409	-1.29229
76221590	chr5:76221590:C:G	1.81785e-23	-2.18567	-1.12655	6.31373e-07	-2.25818	-1.1076	5.59489e-06	-2.23114	-1.06251
76221738	chr5:76221738:G:T	1.70913e-23	-2.26587	-1.10802	6.1133e-07	-2.31039	-1.08765	5.34619e-06	-2.29778	-1.04134
76222073	chr5:76222073:G:A	2.6229e-22	-9.12748e-10	-0.64301	9.05648e-06	-9.12748e-10	-0.702447	7.4726e-05	-9.12748e-10	-0.701676
76222183	chr5:76222183:A:G	1.63191e-23	-2.13685	-1.28327	5.04637e-07	-2.30243	-1.28742	4.08357e-06	-2.29993	-1.3086
76222386	chr5:76222386:A:G	2.24495e-22	-9.12748e-10	-0.798607	7.69373e-06	-9.12748e-10	-0.865521	6.43927e-05	-9.12748e-10	-0.850503
76222592	chr5:76222592:A:T	1.28332e-22	-9.12748e-10	-1.35784	4.71212e-06	-9.12748e-10	-1.35579	3.89743e-05	-9.12748e-10	-1.3526
76222604	chr5:76222604:T:C	2.2276e-22	-1.77361	0.967248	8.60529e-06	-1.8743	1.12074	5.84691e-05	-1.9109	0.963891
76222641	chr5:76222641:T:C	1.60267e-23	-2.13388	-1.30432	4.94734e-07	-2.30233	-1.30733	4.01328e-06	-2.29983	-1.32606
76222760	chr5:76222760:T:A	1.90704e-22	-0.96174	-6.68458e-10	8.80361e-06	-0.730766	-6.68458e-10	8.33943e-05	-0.591924	-6.68458e-10
76222921	chr5:76222921:T:G	1.9656e-23	-2.14902	-1.08505	6.10133e-07	-2.30686	-1.09315	4.8679e-06	-2.305	-1.12784
76222943	chr5:76222943:G:A	1.4471e-23	-2.21738	-1.32294	4.79454e-07	-2.31708	-1.32395	3.95323e-06	-2.31891	-1.32207
76223025	chr5:76223025:T:C	1.88536e-23	-2.15178	-1.12398	5.87131e-07	-2.3074	-1.13103	4.6969e-06	-2.30561	-1.163
76223059	chr5:76223059:C:T	1.64802e-22	-9.12748e-10	-1.10772	6.02517e-06	-9.12748e-10	-1.10998	4.73108e-05	-9.12748e-10	-1.15876
76223147	chr5:76223147:A:G	2.10355e-23	-2.12157	-1.04468	6.42601e-07	-2.29757	-1.05059	5.11522e-06	-2.29525	-1.08804
76223187	chr5:76223187:A:G	6.67472e-23	-2.01155	-6.68458e-10	1.99977e-06	-2.21289	-6.68458e-10	1.60417e-05	-2.24031	-6.68458e-10
76223278	chr5:76223278:A:C	3.12972e-22	-9.12748e-10	-0.466348	1.14673e-05	-9.12748e-10	-0.466424	9.62217e-05	-9.12748e-10	-0.448849
76223331	chr5:76223331:A:G	1.98424e-22	-0.806403	-0.115652	2.25804e-06	-2.03758	-0.053849	2.02711e-05	-1.80992	-0.196385
76223533	chr5:76223533:G:A	1.7683e-22	-9.12748e-10	-1.03727	6.81358e-06	-9.12748e-10	-0.98701	5.44534e-05	-9.12748e-10	-1.01816
76223696	chr5:76223696:A:G	5.32212e-23	-2.238	-6.68458e-10	2.02463e-06	-2.20054	-6.68458e-10	1.73301e-05	-2.16306	-6.68458e-10
76224062	chr5:76224062:G:C	4.33322e-22	-9.12748e-10	-0.140979	1.52345e-05	-9.12748e-10	-0.182365	0.000139438	-9.12748e-10	-0.0778861
76224153	chr5:76224153:G:A	1.81869e-22	-9.12748e-10	-1.00917	6.40554e-06	-9.12748e-10	-1.04876	5.4404e-05	-9.12748e-10	-1.01907
76224185	chr5:76224185:T:G	1.39845e-23	-2.30781	-1.2667	5.05862e-07	-2.31829	-1.26913	4.14844e-06	-2.31833	-1.27444
76225103	chr5:76225103:T:G	1.64687e-23	-2.30315	-1.10785	6.43453e-07	-2.29011	-1.05672	5.0293e-06	-2.31379	-1.08643
76225393	chr5:76225393:A:C	6.86787e-23	-1.81803	-0.164989	2.45464e-06	-2.01872	0.0107688	2.02764e-05	-1.85951	-0.146534
76225775	chr5:76225775:A:G	2.17711e-23	-1.91256	-1.21931	6.14655e-07	-2.15527	-1.23735	5.75169e-06	-2.04459	-1.22142
76225894	chr5:76225894:T:G	1.83902e-22	-9.12748e-10	-0.99806	7.2197e-06	-9.12748e-10	-0.929115	5.80999e-05	-9.12748e-10	-0.95334
76225985	chr5:76225985:G:C	3.67866e-23	-1.76242	-0.84491	1.02008e-06	-2.05597	-0.830071	9.65539e-06	-1.93261	-0.815382
76226072	chr5:76226072:C:G	1.85013e-23	-2.31932	-0.975304	7.02064e-07	-2.29395	-0.965706	5.80643e-06	-2.28197	-0.974572
76226286	chr5:76226286:T:A	2.95282e-22	-9.12748e-10	-0.524532	1.08179e-05	-9.12748e-10	-0.524724	9.07562e-05	-9.12748e-10	-0.507327
76226718	chr5:76226718:G:A	1.82716e-22	-9.12748e-10	-1.00453	6.68533e-06	-9.12748e-10	-1.00601	5.58026e-05	-9.12748e-10	-0.993684
76226784	chr5:76226784:C:T	3.3053e-22	-9.12748e-10	-0.411764	1.16263e-05	-9.12748e-10	-0.452655	9.32023e-05	-9.12748e-10	-0.480731
76226794	chr5:76226794:G:A	1.27894e-22	-9.12748e-10	-1.36126	4.67644e-06	-9.12748e-10	-1.36339	3.85305e-05	-9.12748e-10	-1.36405
76226963	chr5:76226963:G:A	1.39307e-23	-2.31744	-1.26093	5.20975e-07	-2.31505	-1.24293	4.2379e-06	-2.31614	-1.25529
76227134	chr5:76227134:G:A	2.50098e-23	-2.24705	-0.746145	8.8429e-07	-2.30311	-0.725785	7.12564e-06	-2.3107	-0.741107
76227136	chr5:76227136:G:A	3.0544e-23	-2.0419	-0.751393	1.04209e-06	-2.21012	-0.654575	8.64821e-06	-2.10492	-0.753234
76227166	chr5:76227166:CAGATA:C	1.75833e-23	-2.0942	-1.25131	5.52355e-07	-2.27386	-1.22563	4.79035e-06	-2.21988	-1.22902
76227274	chr5:76227274:C:A	4.6642e-22	-9.12748e-10	-0.067375	1.63891e-05	-9.12748e-10	-0.109312	0.000149979	-9.12748e-10	-0.00500691
76227954	chr5:76227954:A:G	9.56069e-23	-2.12007	0.467851	3.23817e-06	-2.27839	0.547467	2.51392e-05	-2.25508	0.464006
76228410	chr5:76228410:A:G	3.08608e-23	-1.74266	-1.04031	6.26649e-07	-2.30885	-1.06445	5.25995e-06	-2.24759	-1.1078
76228719	chr5:76228719:A:G	3.39831e-23	-1.76561	-0.920989	6.97177e-07	-2.31362	-0.953019	5.74552e-06	-2.26103	-1.00606
76228749	chr5:76228749:G:A	3.13797e-23	-1.83813	-0.928173	6.88789e-07	-2.31859	-0.960156	5.5893e-06	-2.28202	-1.01263
76228773	chr5:76228773:C:A	2.36467e-23	-1.70405	-1.34518	4.74104e-07	-2.30208	-1.35018	4.10584e-06	-2.24587	-1.35723
76228787	chr5:76228787:G:A	9.87652e-23	-1.61972	-6.68458e-10	3.39175e-06	-1.68458	-6.68458e-10	2.44098e-05	-1.82052	-6.68458e-10
76228788	chr5:76228788:CATTAAT:C	3.13578e-23	-1.83367	-0.933324	6.8554e-07	-2.31836	-0.965114	5.57054e-06	-2.28076	-1.01725
76228830	chr5:76228830:G:A	2.63966e-22	0.55009	-1.18673	1.92281e-05	1.19779	-1.14735	0.000174463	1.33314	-1.18693
76228901	chr5:76228901:T:C	3.18388e-23	-1.84467	-0.907104	7.0264e-07	-2.31866	-0.940182	5.68816e-06	-2.28302	-0.9941
76229062	chr5:76229062:A:C	3.49301e-23	-1.76382	-0.895291	7.28037e-07	-2.31011	-0.913219	6.02025e-06	-2.25165	-0.968725
76229217	chr5:76229217:T:C	3.31903e-23	-1.80895	-0.901256	7.21136e-07	-2.3154	-0.917456	5.8962e-06	-2.26817	-0.973023
76229316	chr5:76229316:T:C	4.61799e-23	-1.01571	-1.3642	2.4053e-06	-0.66408	-1.36417	1.37215e-05	-1.0344	-1.36214
76229385	chr5:76229385:T:C	6.05047e-22	-9.12748e-10	0.192845	2.12685e-05	-9.12748e-10	0.151302	0.000196644	-9.12748e-10	0.26589
76229571	chr5:76229571:T:C	2.41478e-23	-2.30757	-0.720698	8.96819e-07	-2.31344	-0.701392	7.79032e-06	-2.31925	-0.643369
76229589	chr5:76229589:T:C	1.77411e-23	-2.29676	-1.03982	6.53481e-07	-2.29431	-1.03706	5.46342e-06	-2.27133	-1.0461
76229795	chr5:76229795:T:C	2.14735e-22	-1.84108	0.998021	7.33407e-06	-2.10775	1.19436	5.65624e-05	-1.95895	0.978787
76229961	chr5:76229961:G:A	3.24812e-23	-2.31579	-0.416012	1.38772e-06	-2.25813	-0.320135	1.17324e-05	-2.2852	-0.267955
76230076	chr5:76230076:G:T	1.06938e-22	-0.443442	-1.09677	6.02759e-06	-0.0055888	-1.10399	3.35508e-05	-0.465434	-1.03701
76230083	chr5:76230083:C:G	9.91897e-23	-0.521862	-1.09357	5.54182e-06	-0.0929552	-1.10065	3.11393e-05	-0.54354	-1.03349
76230101	chr5:76230101:C:T	9.81141e-23	-0.520077	-1.10625	5.4862e-06	-0.0907668	-1.11293	3.07729e-05	-0.541589	-1.04728
76230108	chr5:76230108:G:C	9.84321e-23	-0.522079	-1.10101	5.50218e-06	-0.0930277	-1.10776	3.08901e-05	-0.543591	-1.04148
76230146	chr5:76230146:G:T	1.71475e-23	-2.20614	-1.16446	6.07327e-07	-2.28096	-1.12366	4.83559e-06	-2.27751	-1.16199
76230237	chr5:76230237:C:T	1.39135e-22	-9.12748e-10	-1.27702	5.14182e-06	-9.12748e-10	-1.26852	4.27708e-05	-9.12748e-10	-1.25965
76230308	chr5:76230308:A:G	1.04296e-22	-0.519717	-1.04551	5.82905e-06	-0.0904399	-1.05263	3.29287e-05	-0.541288	-0.979872
76230320	chr5:76230320:A:AC	1.03416e-22	-0.514819	-1.05888	5.78293e-06	-0.0848027	-1.06621	3.2604e-05	-0.536223	-0.994846
76230353	chr5:76230353:A:G	1.10478e-22	-0.475369	-1.03228	6.24096e-06	-0.0343773	-1.04042	3.4946e-05	-0.495039	-0.966662
76230371	chr5:76230371:A:G	9.68602e-23	-0.580313	-1.05888	5.37872e-06	-0.157263	-1.06621	3.0559e-05	-0.600998	-0.994846
76230499	chr5:76230499:A:G	9.89815e-23	-0.557224	-1.0603	5.52263e-06	-0.129451	-1.06762	3.12872e-05	-0.575883	-0.996413
76230501	chr5:76230501:G:A	1.0216e-22	-0.525611	-1.0603	5.71952e-06	-0.09442	-1.06762	3.22824e-05	-0.54457	-0.996413
76230524	chr5:76230524:C:A	1.0605e-22	-0.489675	-1.05888	5.94684e-06	-0.0568532	-1.06621	3.34271e-05	-0.511293	-0.994846
76230535	chr5:76230535:G:A	1.04697e-22	-0.502515	-1.05888	5.86254e-06	-0.071131	-1.06621	3.29916e-05	-0.524405	-0.994846
76230615	chr5:76230615:A:ACC	1.12223e-22	-0.475169	-1.0168	6.30831e-06	-0.0397184	-1.02434	3.55539e-05	-0.495918	-0.948536
76230696	chr5:76230696:G:A	1.06575e-22	-0.510201	-1.03341	5.95989e-06	-0.0798293	-1.04105	3.36764e-05	-0.531822	-0.966884
76230757	chr5:76230757:G:C	1.52222e-23	-2.2323	-1.25741	5.41302e-07	-2.29522	-1.22448	4.35625e-06	-2.29106	-1.25284
76230772	chr5:76230772:G:A	1.1762e-22	-0.472614	-0.972391	6.63056e-06	-0.032396	-0.981842	3.74572e-05	-0.491097	-0.901207
76230872	chr5:76230872:A:G	1.01272e-22	-0.523802	-1.07085	5.65418e-06	-0.0951356	-1.0784	3.18691e-05	-0.545485	-1.00838
76230953	chr5:76230953:T:G	9.96137e-23	-0.525274	-1.08589	5.56395e-06	-0.096731	-1.09289	3.1312e-05	-0.546891	-1.02461
76231106	chr5:76231106:AT:A	1.05517e-22	-0.538862	-1.01472	5.90838e-06	-0.105643	-1.02391	3.35015e-05	-0.556368	-0.947546
76231158	chr5:76231158:C:A	1.39373e-22	-9.12748e-10	-1.2753	5.07984e-06	-9.12748e-10	-1.28065	4.0754e-05	-9.12748e-10	-1.30795
76231377	chr5:76231377:T:C	1.13869e-22	-0.481162	-0.996246	6.41306e-06	-0.0413901	-1.0062	3.61961e-05	-0.499124	-0.927428
76231395	chr5:76231395:A:G	3.49628e-23	-2.31152	-0.346655	1.51681e-06	-2.24206	-0.24726	1.27871e-05	-2.27365	-0.193414
76232009	chr5:76232009:T:C	5.27438e-23	-2.24701	-6.68458e-10	1.82272e-06	-2.3056	-6.68458e-10	1.50984e-05	-2.30092	-6.68458e-10
76234339	chr5:76234339:C:T	1.17023e-22	-0.457261	-0.992825	6.63394e-06	-0.0108215	-1.00291	3.73207e-05	-0.47216	-0.923795
76234443	chr5:76234443:C:T	1.17695e-22	-0.446273	-0.998094	6.67701e-06	0.00143185	-1.00869	3.74946e-05	-0.461214	-0.930093
76234465	chr5:76234465:TTCCGGAGTTTTTAC:T	1.1549e-22	-0.470765	-0.992511	6.52421e-06	-0.0278113	-1.0026	3.67795e-05	-0.48711	-0.923453
76234501	chr5:76234501:A:G	1.54787e-23	-2.25126	-1.22174	5.55964e-07	-2.30565	-1.18733	4.44567e-06	-2.30319	-1.22038
76234623	chr5:76234623:C:G	1.39104e-22	-9.12748e-10	-1.27724	5.06834e-06	-9.12748e-10	-1.28291	4.06741e-05	-9.12748e-10	-1.30991
76234764	chr5:76234764:C:T	1.20525e-22	-0.426033	-0.994568	6.82948e-06	0.0201366	-1.00482	3.83254e-05	-0.443767	-0.925623
76234804	chr5:76234804:G:C	6.92057e-23	-1.97538	-6.68458e-10	1.98603e-06	-2.21979	-6.68458e-10	1.70562e-05	-2.17899	-6.68458e-10
76235216	chr5:76235216:G:A	1.20969e-22	-0.191059	-1.22587	9.27896e-06	0.512262	-1.19044	8.09501e-05	0.604117	-1.22579
76235274	chr5:76235274:A:G	2.44661e-23	-2.30923	-0.70594	9.89043e-07	-2.23124	-0.685707	8.35137e-06	-2.26516	-0.627919
76235279	chr5:76235279:G:A	1.13332e-22	-0.493664	-0.988474	6.37004e-06	-0.0559988	-0.998323	3.60222e-05	-0.512346	-0.919021
76235325	chr5:76235325:G:A	1.27577e-22	-9.12748e-10	-1.36374	4.67955e-06	-9.12748e-10	-1.36273	3.87345e-05	-9.12748e-10	-1.35877
76235479	chr5:76235479:G:A	1.25386e-22	-0.396182	-0.984883	7.13225e-06	0.0538208	-0.995122	3.9926e-05	-0.4133	-0.915176
76235607	chr5:76235607:G:A	1.20693e-22	-0.432105	-0.987108	6.83052e-06	0.0127412	-0.997267	3.83842e-05	-0.450288	-0.917571
76235714	chr5:76235714:A:G	5.97884e-22	0.180936	-6.68458e-10	5.64806e-05	1.12797	-6.68458e-10	0.000413592	1.00938	-6.68458e-10
76235741	chr5:76235741:T:C	1.22758e-22	-0.426936	-0.975311	6.95462e-06	0.0191321	-0.985653	3.91059e-05	-0.444669	-0.904562
76235784	chr5:76235784:T:C	1.3721e-22	-9.12748e-10	-1.29095	4.99431e-06	-9.12748e-10	-1.29763	4.01941e-05	-9.12748e-10	-1.32178
76235799	chr5:76235799:CACTT:C	5.88798e-22	0.000590025	0.165032	2.72255e-05	0.307952	0.0902755	0.000191379	0.085067	0.153685
76235826	chr5:76235826:C:T	4.71029e-23	-2.30549	-0.0546386	2.06586e-06	-2.22136	0.0409845	1.74694e-05	-2.25678	0.101725
76235913	chr5:76235913:C:T	1.24401e-22	-0.387366	-1.00158	7.07047e-06	0.0613262	-1.01133	3.95468e-05	-0.404717	-0.933302
76235993	chr5:76235993:A:G	1.18807e-22	-0.423724	-1.01124	6.73617e-06	0.0227148	-1.02115	3.77169e-05	-0.441407	-0.943989
76236049	chr5:76236049:A:G	1.22922e-22	-0.417727	-0.983181	6.96631e-06	0.0285523	-0.993394	3.90245e-05	-0.438015	-0.913298
76236097	chr5:76236097:C:T	1.20701e-22	-0.430821	-0.988326	6.8382e-06	0.0150649	-0.998468	3.84101e-05	-0.448288	-0.918896
76236117	chr5:76236117:A:G	1.21239e-22	-0.427588	-0.987108	6.8724e-06	0.0188527	-0.997267	3.8585e-05	-0.44507	-0.917571
76236157	chr5:76236157:A:T	1.44044e-22	-9.12748e-10	-1.24234	5.24914e-06	-9.12748e-10	-1.24786	4.39164e-05	-9.12748e-10	-1.23322
76236198	chr5:76236198:G:C	1.22426e-22	-0.428688	-0.976262	6.93338e-06	0.016987	-0.986568	3.89854e-05	-0.446543	-0.905774
76236373	chr5:76236373:G:T	1.44605e-22	-9.12748e-10	-1.23845	5.22498e-06	-9.12748e-10	-1.25248	4.30218e-05	-9.12748e-10	-1.2538
76236377	chr5:76236377:G:A	5.82727e-23	-1.86691	-0.280415	1.74753e-06	-2.20185	-0.145874	1.39873e-05	-2.07259	-0.304768
76236410	chr5:76236410:G:A	1.23297e-22	-0.429283	-0.968586	6.99257e-06	0.0175713	-0.978651	3.93279e-05	-0.446228	-0.897341
76236416	chr5:76236416:T:G	5.48956e-23	-1.87743	-0.3296	1.64786e-06	-2.20839	-0.198057	1.31986e-05	-2.082	-0.353391
76236439	chr5:76236439:A:G	1.21202e-22	-0.426642	-0.988364	6.86926e-06	0.0194782	-0.99835	3.85577e-05	-0.444506	-0.918843
76236537	chr5:76236537:G:T	1.30404e-22	-0.367335	-0.974492	7.43835e-06	0.0855426	-0.984821	4.15243e-05	-0.385374	-0.90385
76236563	chr5:76236563:A:AG	1.16566e-22	-0.491364	-0.962635	6.53948e-06	-0.0558054	-0.972265	3.70839e-05	-0.512333	-0.889989
76236722	chr5:76236722:T:C	1.09028e-22	-0.486615	-1.03424	6.11079e-06	-0.0532627	-1.04261	3.44473e-05	-0.507895	-0.968179
76236895	chr5:76236895:C:A	1.08876e-22	-0.492018	-1.03024	6.08515e-06	-0.0615937	-1.03848	3.43599e-05	-0.51509	-0.963526
76236998	chr5:76236998:C:T	1.28649e-22	-9.12748e-10	-1.35537	4.70503e-06	-9.12748e-10	-1.35729	3.87956e-05	-9.12748e-10	-1.3572
76237043	chr5:76237043:C:T	1.27713e-22	-9.12748e-10	-1.36267	4.67772e-06	-9.12748e-10	-1.36312	3.85245e-05	-9.12748e-10	-1.36421
76237149	chr5:76237149:A:G	3.74385e-22	-0.0783389	-0.208836	1.74664e-05	0.216848	-0.262497	0.000121856	0.0203624	-0.233023
76237395	chr5:76237395:G:A	1.39513e-22	-9.12748e-10	-1.27431	5.08302e-06	-9.12748e-10	-1.28002	4.07824e-05	-9.12748e-10	-1.30725
76237443	chr5:76237443:G:A	1.11447e-22	-0.472071	-1.02684	6.25907e-06	-0.0371782	-1.03472	3.52541e-05	-0.493499	-0.959423
76237565	chr5:76237565:T:C	1.4852e-23	-2.25654	-1.25779	5.33172e-07	-2.30794	-1.2269	4.28022e-06	-2.30581	-1.25569
76237648	chr5:76237648:T:C	1.50777e-23	-2.23917	-1.26008	5.3512e-07	-2.29949	-1.2317	4.30448e-06	-2.29622	-1.25963
76238154	chr5:76238154:T:C	1.08775e-22	-0.47469	-1.04849	6.10031e-06	-0.0405517	-1.05704	3.4298e-05	-0.496405	-0.984013
76238204	chr5:76238204:A:G	1.10598e-22	-0.47462	-1.03194	6.20821e-06	-0.0400387	-1.04002	3.49577e-05	-0.496073	-0.965291
76238320	chr5:76238320:A:G	9.88028e-23	-0.439021	-1.18031	5.55456e-06	-0.00370565	-1.1876	3.08312e-05	-0.45772	-1.12926
76238336	chr5:76238336:T:C	2.03483e-22	-9.12748e-10	-0.896881	7.1022e-06	-9.12748e-10	-0.945523	5.95726e-05	-9.12748e-10	-0.928308
76238453	chr5:76238453:G:A	1.14756e-22	-0.476289	-0.99336	6.46776e-06	-0.0356642	-1.00343	3.65051e-05	-0.493676	-0.924377
76238470	chr5:76238470:T:C	3.83676e-23	-2.30137	-0.263878	1.68602e-06	-2.207	-0.176554	1.41477e-05	-2.24378	-0.122172
76238559	chr5:76238559:G:A	1.51343e-22	-9.12748e-10	-1.19291	5.5655e-06	-9.12748e-10	-1.18934	4.63304e-05	-9.12748e-10	-1.17971
76238745	chr5:76238745:T:G	1.62572e-23	-2.2358	-1.18812	5.82021e-07	-2.29921	-1.14797	4.66539e-06	-2.29528	-1.18005
76239494	chr5:76239494:C:T	6.06141e-22	0.823666	-0.629015	3.00568e-06	-0.994534	-0.810892	3.34661e-05	-0.750404	-0.754568
76239601	chr5:76239601:T:A	1.31574e-22	-0.352629	-0.980267	7.5195e-06	0.10243	-0.990858	4.18683e-05	-0.370248	-0.910728
76239922	chr5:76239922:A:G	1.65649e-22	-9.12748e-10	-1.10259	6.28643e-06	-9.12748e-10	-1.06753	5.23593e-05	-9.12748e-10	-1.05737
76240533	chr5:76240533:T:G	1.40256e-22	-9.12748e-10	-1.26899	5.10987e-06	-9.12748e-10	-1.27475	4.0948e-05	-9.12748e-10	-1.3032
76240654	chr5:76240654:C:T	2.92219e-22	-0.157697	-0.377259	1.35844e-05	0.130839	-0.427845	9.50815e-05	-0.062236	-0.398534
76241081	chr5:76241081:C:T	2.42511e-23	-2.25699	-0.767008	9.63825e-07	-2.11793	-0.82484	8.15188e-06	-2.10898	-0.808272
76241163	chr5:76241163:T:G	1.18067e-22	-0.248975	-1.19224	6.82193e-06	0.217402	-1.20319	3.68426e-05	-0.255109	-1.15374
76241713	chr5:76241713:C:T	1.71614e-22	-9.12748e-10	-1.06721	5.91895e-06	-9.12748e-10	-1.12777	4.90745e-05	-9.12748e-10	-1.12216
76241853	chr5:76241853:T:C	2.43258e-22	-9.12748e-10	-0.718337	9.87639e-06	-9.12748e-10	-0.61578	7.91539e-05	-9.12748e-10	-0.644111
76242112	chr5:76242112:G:C	3.5076e-23	-2.31749	-0.33745	1.19458e-06	-2.31712	-0.411011	1.01699e-05	-2.31323	-0.382842
76242479	chr5:76242479:C:T	1.27528e-22	-9.12748e-10	-1.36413	4.68188e-06	-9.12748e-10	-1.36223	3.85746e-05	-9.12748e-10	-1.36291
76242635	chr5:76242635:A:G	2.07017e-23	-2.19458	-0.987668	6.97942e-07	-2.27464	-0.990909	5.6651e-06	-2.26521	-1.01597
76242836	chr5:76242836:T:C	2.80304e-22	-0.545143	-0.031444	2.8486e-06	-1.83827	-0.0208334	2.70183e-05	-1.66601	-0.0529829
76242864	chr5:76242864:A:C	2.61873e-22	-0.591871	-0.0527316	2.71458e-06	-1.86366	-0.0436272	2.56493e-05	-1.69543	-0.0755552
76242953	chr5:76242953:G:A	1.55051e-22	-9.12748e-10	-1.16871	5.70322e-06	-9.12748e-10	-1.1649	4.59552e-05	-9.12748e-10	-1.18784
76243120	chr5:76243120:C:T	1.55987e-22	-9.12748e-10	-1.16269	5.80117e-06	-9.12748e-10	-1.14787	4.83661e-05	-9.12748e-10	-1.1367
76243224	chr5:76243224:G:A	1.3188e-22	-9.12748e-10	-1.33057	4.83199e-06	-9.12748e-10	-1.33067	4.02953e-05	-9.12748e-10	-1.31927
76243449	chr5:76243449:C:T	2.17831e-23	-2.30588	-0.825444	8.7968e-07	-2.22409	-0.810037	7.39146e-06	-2.25899	-0.756191
76243485	chr5:76243485:G:C	2.09537e-23	-2.30865	-0.861494	8.42079e-07	-2.23114	-0.84667	7.072e-06	-2.26458	-0.794779
76243804	chr5:76243804:C:A	1.42646e-22	-9.12748e-10	-1.2521	5.25534e-06	-9.12748e-10	-1.24668	4.36146e-05	-9.12748e-10	-1.24011
76243975	chr5:76243975:C:T	4.07846e-23	-2.30681	-0.197347	1.77807e-06	-2.22584	-0.104559	1.47182e-05	-2.25756	-0.0688562
76244068	chr5:76244068:C:G	3.55817e-22	0.216511	-0.554556	2.18132e-06	-1.37908	-0.746917	2.36262e-05	-1.16601	-0.687134
76244185	chr5:76244185:A:G	1.48904e-22	-9.12748e-10	-1.20916	5.56847e-06	-9.12748e-10	-1.18881	4.68076e-05	-9.12748e-10	-1.16946
76244202	chr5:76244202:G:A	2.14845e-23	-2.29665	-0.848481	8.80318e-07	-2.20165	-0.831752	7.34579e-06	-2.241	-0.780382
76244256	chr5:76244256:T:C	6.50444e-22	-9.12748e-10	0.265194	2.27403e-05	-9.12748e-10	0.218212	0.000210347	-9.12748e-10	0.333255
76244290	chr5:76244290:T:C	3.30061e-23	-2.13411	-0.581653	1.47328e-06	-2.07408	-0.44436	1.01205e-05	-2.13428	-0.56667
76244373	chr5:76244373:A:G	1.15819e-22	-0.192826	-1.26761	8.64632e-06	0.489883	-1.23868	7.59634e-05	0.583109	-1.26836
76245016	chr5:76245016:T:C	2.44139e-23	-2.28746	-0.729852	1.01745e-06	-2.17875	-0.709871	8.47016e-06	-2.22242	-0.656536
76245345	chr5:76245345:G:A	1.48677e-22	-9.12748e-10	-1.21069	5.42785e-06	-9.12748e-10	-1.21438	4.39162e-05	-9.12748e-10	-1.23322
76245358	chr5:76245358:G:T	3.83309e-22	-1.56439	1.30077	1.07033e-05	-1.86427	1.3289	9.10074e-05	-1.84072	1.33616
76245851	chr5:76245851:A:C	6.49764e-22	-9.12748e-10	0.264148	2.2716e-05	-9.12748e-10	0.21714	0.000210108	-9.12748e-10	0.33212
76245986	chr5:76245986:G:A	1.66683e-22	-1.82429	0.727919	4.7617e-06	-2.0905	0.745179	3.7108e-05	-2.03629	0.634619
76246795	chr5:76246795:C:T	4.3668e-22	-0.133261	-6.68458e-10	3.38242e-05	0.615249	-6.68458e-10	0.000257599	0.535899	-6.68458e-10
76246865	chr5:76246865:T:A	1.4984e-22	-9.12748e-10	-1.20289	5.46859e-06	-9.12748e-10	-1.20691	4.4241e-05	-9.12748e-10	-1.22585
76247110	chr5:76247110:T:C	1.43825e-22	-9.12748e-10	-1.24386	5.36105e-06	-9.12748e-10	-1.22677	4.37927e-05	-9.12748e-10	-1.23604
76247602	chr5:76247602:A:G	1.44111e-22	-9.12748e-10	-1.24188	5.27588e-06	-9.12748e-10	-1.24278	4.29029e-05	-9.12748e-10	-1.25657
76247641	chr5:76247641:G:T	1.42824e-22	-9.12748e-10	-1.25085	5.24915e-06	-9.12748e-10	-1.24786	4.25856e-05	-9.12748e-10	-1.26399
76247928	chr5:76247928:G:A	5.29888e-23	-2.24238	-6.68458e-10	2.2093e-06	-2.11325	-6.68458e-10	1.71508e-05	-2.17346	-6.68458e-10
76248104	chr5:76248104:T:C	1.57851e-23	-2.29796	-1.15544	6.78982e-07	-2.19951	-1.09357	4.99067e-06	-2.24753	-1.16041
76248210	chr5:76248210:G:A	3.83883e-22	-1.31759	1.05546	1.21984e-05	-1.59411	1.18948	8.29549e-05	-1.67122	1.07402
76248258	chr5:76248258:T:C	2.9846e-23	-2.29126	-0.525145	1.26092e-06	-2.18737	-0.486717	1.05502e-05	-2.22989	-0.429464
76248420	chr5:76248420:A:G	1.27661e-22	-9.12748e-10	-1.36308	4.67352e-06	-9.12748e-10	-1.36402	3.85671e-05	-9.12748e-10	-1.3631
76248620	chr5:76248620:G:C	1.82862e-22	-9.12748e-10	-1.00373	6.66824e-06	-9.12748e-10	-1.00857	5.30726e-05	-9.12748e-10	-1.04384
76248657	chr5:76248657:C:T	1.49735e-22	-0.95693	-0.246661	1.72067e-06	-2.04251	-0.320702	1.57517e-05	-1.89745	-0.361107
76248713	chr5:76248713:A:G	1.07401e-22	-2.1372	0.601302	3.50618e-06	-2.28474	0.633336	2.65313e-05	-2.263	0.525827
76248930	chr5:76248930:T:A	2.09032e-22	-9.12748e-10	-0.869974	8.40827e-06	-9.12748e-10	-0.776712	6.79767e-05	-9.12748e-10	-0.79634
76249210	chr5:76249210:A:G	6.85729e-22	-1.6236	1.94162	1.98186e-05	-1.9121	1.99279	0.000166968	-1.89532	1.99761
76249451	chr5:76249451:A:T	1.405e-22	-9.12748e-10	-1.26725	5.14323e-06	-9.12748e-10	-1.26825	4.17622e-05	-9.12748e-10	-1.28351
76250124	chr5:76250124:GA:G	1.76373e-22	-9.12748e-10	-1.03986	6.48717e-06	-9.12748e-10	-1.0361	5.42445e-05	-9.12748e-10	-1.022
76250194	chr5:76250194:G:A	1.45186e-22	-9.12748e-10	-1.23445	5.40588e-06	-9.12748e-10	-1.21844	4.41659e-05	-9.12748e-10	-1.22755
76250456	chr5:76250456:G:A	4.91689e-23	-1.93085	-0.386344	1.56107e-06	-2.21167	-0.248889	1.2213e-05	-2.08603	-0.426975
76250702	chr5:76250702:G:A	1.76492e-22	-9.12748e-10	-1.03918	6.49133e-06	-9.12748e-10	-1.03546	5.42811e-05	-9.12748e-10	-1.02133
76251388	chr5:76251388:T:A	1.77184e-23	-2.03536	-1.3025	7.05946e-07	-1.9519	-1.30224	5.16892e-06	-2.05865	-1.31419
76251541	chr5:76251541:A:T	1.4353e-22	-9.12748e-10	-1.24592	5.3264e-06	-9.12748e-10	-1.23325	4.35474e-05	-9.12748e-10	-1.24166
76252351	chr5:76252351:C:T	8.07271e-22	-1.53073	2.01193	2.3209e-05	-1.83375	2.07236	0.000196255	-1.81514	2.07906
76252369	chr5:76252369:G:A	6.14429e-22	-9.12748e-10	0.208233	1.92465e-05	-9.12748e-10	0.0514019	0.000164227	-9.12748e-10	0.0857438
76252402	chr5:76252402:G:A	2.92699e-23	-1.50763	-1.32827	6.24993e-07	-2.05469	-1.32125	5.5255e-06	-1.96504	-1.34109
76252421	chr5:76252421:C:T	4.74921e-23	-1.51366	-0.838242	9.98876e-07	-2.1026	-0.804453	8.48708e-06	-1.97842	-0.898534
76252476	chr5:76252476:C:G	1.31617e-22	-9.12748e-10	-1.33257	4.76603e-06	-9.12748e-10	-1.34441	3.93969e-05	-9.12748e-10	-1.34182
76252618	chr5:76252618:A:G	4.90835e-23	-2.31894	-6.68458e-10	1.89261e-06	-2.26797	-6.68458e-10	1.52369e-05	-2.29179	-6.68458e-10
76253047	chr5:76253047:G:C	2.09134e-23	-1.88217	-1.2899	8.83118e-07	-1.7411	-1.28912	5.67679e-06	-1.96362	-1.3155
76253143	chr5:76253143:TA:T	6.79469e-22	-9.12748e-10	0.308851	2.38094e-05	-9.12748e-10	0.264154	0.000220942	-9.12748e-10	0.382396
76253377	chr5:76253377:G:A	1.37806e-22	-1.91814	0.63152	3.98492e-06	-2.20092	0.677507	3.27653e-05	-2.0767	0.550569
76253516	chr5:76253516:T:C	2.64519e-22	-9.12748e-10	-0.634549	9.92334e-06	-9.12748e-10	-0.611039	7.8757e-05	-9.12748e-10	-0.649137
76253575	chr5:76253575:A:G	6.79469e-22	-9.12748e-10	0.308851	2.38094e-05	-9.12748e-10	0.264154	0.000220942	-9.12748e-10	0.382396
76253586	chr5:76253586:G:T	4.40816e-23	-2.28651	-0.139907	2.03794e-06	-2.17609	-0.0178976	1.68843e-05	-2.21916	0.0300348
76253593	chr5:76253593:C:T	1.04808e-22	-1.86042	0.300091	3.30206e-06	-2.17163	0.460251	2.56866e-05	-2.02942	0.259883
76253650	chr5:76253650:A:G	4.76909e-22	-1.91137	1.86623	1.51963e-05	-2.10509	1.92021	0.000127145	-2.09393	1.92375
76253682	chr5:76253682:C:T	1.03583e-22	-1.8395	0.267416	3.24206e-06	-2.15988	0.430159	2.53757e-05	-2.01317	0.231455
76254259	chr5:76254259:G:T	1.56955e-23	-2.11127	-1.34781	6.70083e-07	-1.96355	-1.34273	5.30148e-06	-2.005	-1.34251
76254390	chr5:76254390:G:A	1.55314e-23	-2.28874	-1.18086	6.74207e-07	-2.17801	-1.12214	4.95028e-06	-2.23147	-1.18459
76254412	chr5:76254412:C:T	8.01411e-23	-0.549882	-1.27879	4.18639e-06	-0.192571	-1.28152	2.93972e-05	-0.38169	-1.25291
76254445	chr5:76254445:C:G	1.60496e-22	-9.12748e-10	-1.13419	5.55777e-06	-9.12748e-10	-1.19073	4.61554e-05	-9.12748e-10	-1.18349
76255141	chr5:76255141:C:T	1.7151e-22	-9.12748e-10	-1.06782	6.23902e-06	-9.12748e-10	-1.0751	5.03069e-05	-9.12748e-10	-1.09736
76255384	chr5:76255384:C:T	3.03343e-22	-1.5719	1.07431	8.496e-06	-1.89226	1.12593	7.03502e-05	-1.85978	1.09776
76255490	chr5:76255490:A:G	1.88798e-22	-1.93288	0.961095	5.89021e-06	-2.13765	1.00501	4.84448e-05	-2.12134	0.986264
76255914	chr5:76255914:C:G	1.46156e-22	-0.928793	-0.298992	1.7603e-06	-2.0575	-0.282938	1.59196e-05	-1.88664	-0.361312
76256107	chr5:76256107:G:A	4.04468e-22	0.208179	-0.418067	2.41302e-06	-1.40136	-0.623692	2.74503e-05	-1.14361	-0.559522
76256222	chr5:76256222:C:T	3.6233e-23	-2.31787	-0.304623	1.48803e-06	-2.27832	-0.230153	1.17041e-05	-2.29485	-0.260716
76256733	chr5:76256733:T:C	4.6281e-22	-9.12748e-10	-0.0751433	1.49831e-05	-9.12748e-10	-0.199005	0.00012688	-9.12748e-10	-0.172263
76256760	chr5:76256760:C:T	3.62056e-22	-0.531895	0.211234	3.3712e-06	-1.8338	0.143144	3.33419e-05	-1.64497	0.136281
76256920	chr5:76256920:G:A	2.04439e-22	-9.12748e-10	-0.892191	7.02889e-06	-9.12748e-10	-0.955899	5.85379e-05	-9.12748e-10	-0.94583
76257051	chr5:76257051:C:T	1.35242e-22	-9.12748e-10	-1.30539	5.03836e-06	-9.12748e-10	-1.28885	4.11456e-05	-9.12748e-10	-1.29839
76257143	chr5:76257143:C:T	1.54391e-22	-9.12748e-10	-1.17297	5.35783e-06	-9.12748e-10	-1.22737	4.49817e-05	-9.12748e-10	-1.20925
76257180	chr5:76257180:A:T	1.40884e-22	-9.12748e-10	-1.26452	5.14884e-06	-9.12748e-10	-1.26716	4.25609e-05	-9.12748e-10	-1.26457
76257915	chr5:76257915:TG:T	8.5658e-23	-1.52115	-0.240951	1.41496e-06	-2.25438	-0.304447	1.19519e-05	-2.17528	-0.359332
76257965	chr5:76257965:A:G	7.75063e-23	-2.26215	0.400049	3.24261e-06	-2.295	0.565446	2.22243e-05	-2.31936	0.405047
76257983	chr5:76257983:A:T	1.93749e-23	-2.20285	-1.04563	5.85866e-07	-2.31916	-1.12143	5.09301e-06	-2.30645	-1.08118
76259328	chr5:76259328:C:T	8.12686e-23	-1.545	-0.269704	1.37795e-06	-2.25403	-0.331305	1.16435e-05	-2.17389	-0.386861
76259329	chr5:76259329:G:A	1.58821e-23	-2.11138	-1.33588	5.94303e-07	-2.09898	-1.32731	4.92982e-06	-2.07961	-1.3406
76259609	chr5:76259609:C:A	1.42939e-23	-2.24939	-1.30323	5.14371e-07	-2.26205	-1.30869	4.53918e-06	-2.20279	-1.29996
76260017	chr5:76260017:G:T	6.05716e-23	-1.95305	-0.155589	1.45015e-06	-2.3183	-0.215958	1.15769e-05	-2.29756	-0.268934
76260234	chr5:76260234:A:G	2.33211e-22	-9.12748e-10	-0.760518	8.63043e-06	-9.12748e-10	-0.750634	6.97769e-05	-9.12748e-10	-0.770201
76260670	chr5:76260670:G:T	1.50637e-23	-2.19348	-1.30669	5.50376e-07	-2.1966	-1.30648	4.76549e-06	-2.1323	-1.3218
76260841	chr5:76260841:T:C	1.6614e-22	-9.12748e-10	-1.09963	6.04712e-06	-9.12748e-10	-1.10634	4.98858e-05	-9.12748e-10	-1.10577
76260958	chr5:76260958:GT:G	1.40742e-23	-2.24892	-1.3192	5.06708e-07	-2.26207	-1.32367	4.4677e-06	-2.20238	-1.31625
76261410	chr5:76261410:T:C	5.11412e-23	-2.27787	-6.68458e-10	2.2924e-06	-2.07633	-6.68458e-10	1.7753e-05	-2.13895	-6.68458e-10
76261474	chr5:76261474:T:A	2.26891e-23	-2.08826	-1.00231	6.41709e-07	-2.31214	-1.03741	5.63095e-06	-2.24968	-1.03755
76261507	chr5:76261507:CCTTGT:C	1.42542e-22	-9.12748e-10	-1.25282	5.31738e-06	-9.12748e-10	-1.23495	4.31986e-05	-9.12748e-10	-1.2497
76261598	chr5:76261598:T:C	1.29401e-23	-2.31905	-1.33308	4.77451e-07	-2.31689	-1.32833	3.90019e-06	-2.31757	-1.33691
76261622	chr5:76261622:T:C	6.3461e-23	-1.93972	-0.122315	1.49721e-06	-2.31746	-0.184869	1.19228e-05	-2.29423	-0.242821
76261687	chr5:76261687:A:G	1.54124e-22	-9.12748e-10	-1.1747	5.74866e-06	-9.12748e-10	-1.15696	4.78759e-05	-9.12748e-10	-1.14689
76262093	chr5:76262093:A:G	2.58258e-23	-2.10102	-0.860069	7.3665e-07	-2.31352	-0.89805	6.43534e-06	-2.25309	-0.900608
76262355	chr5:76262355:G:A	1.66151e-23	-2.09408	-1.30807	5.50185e-07	-2.1657	-1.33773	5.07323e-06	-2.0792	-1.31233
76262385	chr5:76262385:C:T	1.42205e-23	-2.22624	-1.33154	4.87879e-07	-2.27212	-1.35149	4.1966e-06	-2.23806	-1.34317
76262537	chr5:76262537:G:A	1.27544e-22	-9.12748e-10	-1.364	4.67286e-06	-9.12748e-10	-1.36416	3.85349e-05	-9.12748e-10	-1.36394
76262561	chr5:76262561:G:A	1.62679e-22	-9.12748e-10	-1.12068	5.93766e-06	-9.12748e-10	-1.12461	4.88235e-05	-9.12748e-10	-1.12729
76262784	chr5:76262784:T:G	2.21798e-23	-2.07193	-1.04135	7.15364e-07	-2.12803	-1.11287	6.44507e-06	-2.07196	-1.08023
76262801	chr5:76262801:TGTTGTGATTTCC:T	1.62438e-22	-9.12748e-10	-1.12217	5.83793e-06	-9.12748e-10	-1.14155	4.74569e-05	-9.12748e-10	-1.15568
76262849	chr5:76262849:A:T	4.01715e-23	-2.29534	-0.223966	1.93882e-06	-2.23735	-0.006496	1.34867e-05	-2.20053	-0.213265
76263046	chr5:76263046:C:T	1.41894e-23	-2.2532	-1.30677	5.10057e-07	-2.26708	-1.31208	4.4922e-06	-2.20979	-1.30337
76263268	chr5:76263268:T:C	7.89987e-22	-9.12748e-10	0.459556	2.50336e-05	-9.12748e-10	0.314293	0.000211797	-9.12748e-10	0.340125
76263504	chr5:76263504:T:C	1.27537e-22	-9.12748e-10	-1.36406	4.67273e-06	-9.12748e-10	-1.36418	3.85376e-05	-9.12748e-10	-1.36387
76263846	chr5:76263846:C:A	2.42544e-22	-9.12748e-10	-0.721277	8.99023e-06	-9.12748e-10	-0.70979	7.25951e-05	-9.12748e-10	-0.730607
76264018	chr5:76264018:G:A	1.33599e-23	-2.25696	-1.36324	4.85285e-07	-2.26648	-1.36247	4.21814e-06	-2.2123	-1.36381
76264105	chr5:76264105:C:A	5.85042e-23	-2.20406	0.0606998	2.22025e-06	-2.31535	0.207045	1.55372e-05	-2.31101	0.0387482
76264549	chr5:76264549:T:G	2.42276e-22	-9.12748e-10	-0.722382	8.98096e-06	-9.12748e-10	-0.710821	7.25188e-05	-9.12748e-10	-0.731659
76264659	chr5:76264659:T:C	1.38704e-23	-2.24763	-1.33507	5.18564e-07	-2.25076	-1.31186	4.44673e-06	-2.19813	-1.32521
76264723	chr5:76264723:G:A	1.40738e-23	-2.24066	-1.32749	5.22788e-07	-2.25201	-1.3025	4.47743e-06	-2.20002	-1.31643
76264858	chr5:76264858:T:G	1.27541e-22	-9.12748e-10	-1.36403	4.67281e-06	-9.12748e-10	-1.36417	3.8536e-05	-9.12748e-10	-1.36391
76264947	chr5:76264947:G:A	1.98261e-23	-2.3079	-0.917567	8.28298e-07	-2.28661	-0.807702	6.2957e-06	-2.29547	-0.880169
76265041	chr5:76265041:C:G	1.51631e-23	-2.23142	-1.26217	5.28652e-07	-2.30886	-1.2345	4.21367e-06	-2.31754	-1.25963
76265116	chr5:76265116:T:C	2.59608e-22	-9.12748e-10	-0.653287	9.6284e-06	-9.12748e-10	-0.64121	7.7665e-05	-9.12748e-10	-0.663099
76265906	chr5:76265906:A:G	4.99233e-23	-2.26039	-0.0415849	2.03962e-06	-2.29283	0.0996665	1.42564e-05	-2.31934	-0.0389572
76266086	chr5:76266086:A:C	6.07204e-23	-2.24143	0.135247	2.45398e-06	-2.30353	0.295316	1.7143e-05	-2.31845	0.144536
76266127	chr5:76266127:ACAAATATGGCCAGTGGCC:A	2.93075e-23	-2.2823	-0.55232	1.17738e-06	-2.28517	-0.457464	8.72727e-06	-2.31727	-0.531782
76266272	chr5:76266272:A:G	1.9822e-22	-9.12748e-10	-0.923084	6.76368e-06	-9.12748e-10	-0.99436	5.61126e-05	-9.12748e-10	-0.988144
76266304	chr5:76266304:A:T	3.32671e-23	-2.29233	-0.415563	1.38169e-06	-2.27472	-0.307904	1.00951e-05	-2.31419	-0.389269
76266472	chr5:76266472:T:C	1.3633e-22	-9.12748e-10	-1.29738	4.97517e-06	-9.12748e-10	-1.30147	4.10024e-05	-9.12748e-10	-1.30187
76266569	chr5:76266569:T:C	3.34946e-23	-2.29181	-0.409268	1.39094e-06	-2.27469	-0.301262	1.01603e-05	-2.31413	-0.382888
76266580	chr5:76266580:G:A	1.94118e-23	-2.24594	-1.00064	7.19274e-07	-2.3027	-0.932745	5.52453e-06	-2.31899	-0.987314
76266762	chr5:76266762:T:A	2.49473e-23	-2.01448	-0.98122	6.62989e-07	-2.29373	-1.0232	5.97053e-06	-2.21543	-1.01324
76266973	chr5:76266973:C:T	2.66912e-23	-2.3054	-0.622729	1.17296e-06	-2.28683	-0.459573	8.63956e-06	-2.29644	-0.562708
76267248	chr5:76267248:T:C	3.3044e-23	-2.30409	-0.410531	1.41541e-06	-2.255	-0.303509	1.02126e-05	-2.30727	-0.38461
76267588	chr5:76267588:T:C	6.79106e-23	-1.86587	-0.128399	1.66094e-06	-2.31022	-0.0883186	1.33823e-05	-2.27473	-0.14684
76267781	chr5:76267781:G:A	1.68092e-23	-2.2899	-1.10064	6.45636e-07	-2.3047	-1.03875	5.32029e-06	-2.27351	-1.07047
76268005	chr5:76268005:A:C	6.99207e-23	-1.86346	-0.10164	1.70377e-06	-2.31037	-0.0627098	1.37072e-05	-2.27489	-0.122686
76268425	chr5:76268425:A:C	1.62964e-22	-9.12748e-10	-1.11893	5.9281e-06	-9.12748e-10	-1.12622	4.86425e-05	-9.12748e-10	-1.13101
76268473	chr5:76268473:A:C	1.27515e-22	-9.12748e-10	-1.36423	4.67282e-06	-9.12748e-10	-1.36417	3.85635e-05	-9.12748e-10	-1.3632
76268482	chr5:76268482:G:A	1.85683e-23	-2.01996	-1.27105	6.47599e-07	-2.11397	-1.22644	5.46823e-06	-2.06522	-1.25133
76268524	chr5:76268524:G:A	4.98512e-23	-2.30342	-6.68458e-10	1.79813e-06	-2.31918	-6.68458e-10	1.48368e-05	-2.31839	-6.68458e-10
76268612	chr5:76268612:A:G	1.41691e-23	-2.31033	-1.25106	5.36774e-07	-2.31167	-1.21644	4.43265e-06	-2.2894	-1.23711
76268675	chr5:76268675:T:C	1.42282e-23	-2.19361	-1.36362	4.97661e-07	-2.2396	-1.36417	4.00212e-06	-2.26466	-1.36402
76268962	chr5:76268962:G:A	6.68111e-23	-2.01059	-6.68458e-10	2.16392e-06	-2.13401	-6.68458e-10	1.82268e-05	-2.11261	-6.68458e-10
76269154	chr5:76269154:TATAAG:T	1.51805e-22	-9.12748e-10	-1.18987	5.65308e-06	-9.12748e-10	-1.17373	4.70934e-05	-9.12748e-10	-1.16337
76269487	chr5:76269487:C:T	3.14004e-23	-2.29661	-0.469026	1.34196e-06	-2.28825	-0.323549	9.89029e-06	-2.29845	-0.4255
76269534	chr5:76269534:T:A	8.11925e-23	-2.29029	0.474654	3.65815e-06	-2.26431	0.655343	2.43244e-05	-2.31404	0.490013
76269538	chr5:76269538:T:C	2.4361e-23	-1.96985	-1.04963	6.30674e-07	-2.28304	-1.08385	5.75422e-06	-2.18384	-1.08173
76269569	chr5:76269569:G:A	1.47806e-22	-9.12748e-10	-1.21656	5.27317e-06	-9.12748e-10	-1.2433	4.43755e-05	-9.12748e-10	-1.22282
76269575	chr5:76269575:G:T	1.62792e-22	-9.12748e-10	-1.11999	5.94187e-06	-9.12748e-10	-1.1239	4.88575e-05	-9.12748e-10	-1.1266
76269805	chr5:76269805:G:A	1.53275e-22	-9.12748e-10	-1.18023	5.59028e-06	-9.12748e-10	-1.1849	4.5873e-05	-9.12748e-10	-1.18963
76270028	chr5:76270028:A:G	1.34541e-23	-2.30989	-1.30328	5.03545e-07	-2.31119	-1.28082	4.20075e-06	-2.28649	-1.29375
76270359	chr5:76270359:G:A	1.27515e-22	-9.12748e-10	-1.36423	4.67531e-06	-9.12748e-10	-1.36363	3.85275e-05	-9.12748e-10	-1.36413
76270623	chr5:76270623:T:C	1.33577e-23	-2.30614	-1.31423	4.93825e-07	-2.30917	-1.30233	4.16653e-06	-2.28217	-1.30625
76270681	chr5:76270681:C:T	7.47588e-23	-1.64825	-0.249946	1.54569e-06	-2.26724	-0.203217	1.29947e-05	-2.19365	-0.25731
76270778	chr5:76270778:T:A	1.4031e-22	-9.12748e-10	-1.2686	5.03991e-06	-9.12748e-10	-1.28854	4.13995e-05	-9.12748e-10	-1.29224
76270792	chr5:76270792:A:G	1.88811e-22	-9.12748e-10	-0.971712	6.85177e-06	-9.12748e-10	-0.98142	5.91988e-05	-9.12748e-10	-0.934603
76270984	chr5:76270984:A:G	3.56962e-23	-1.85145	-0.78597	8.75619e-07	-2.23612	-0.802631	8.07481e-06	-2.10342	-0.82333
76271061	chr5:76271061:G:A	7.89702e-23	-1.84339	-6.68458e-10	2.78725e-06	-1.88087	-6.68458e-10	2.2705e-05	-1.89292	-6.68458e-10
76271337	chr5:76271337:T:A	1.60876e-22	-9.12748e-10	-1.13183	5.55022e-06	-9.12748e-10	-1.19209	4.57053e-05	-9.12748e-10	-1.19329
76271821	chr5:76271821:G:A	1.57026e-22	-9.12748e-10	-1.15605	5.81766e-06	-9.12748e-10	-1.14503	4.90273e-05	-9.12748e-10	-1.12313
76271906	chr5:76271906:T:C	1.27576e-22	-9.12748e-10	-1.36375	4.67273e-06	-9.12748e-10	-1.36419	3.85373e-05	-9.12748e-10	-1.36388
76272173	chr5:76272173:G:A	4.36449e-22	-2.30683	2.17304	2.10617e-05	-2.27955	2.42108	0.000152372	-2.30661	2.31744
76272228	chr5:76272228:A:G	2.37952e-22	0.428698	-1.16909	6.97042e-06	0.219597	-1.18385	7.62227e-05	0.494872	-1.17672
76272327	chr5:76272327:A:AT	2.19292e-22	-9.12748e-10	-0.822059	8.07516e-06	-9.12748e-10	-0.817135	6.84783e-05	-9.12748e-10	-0.788988
76272354	chr5:76272354:T:C	3.65597e-22	0.264193	-0.575122	2.86773e-06	-1.31198	-0.540426	3.45805e-05	-0.929036	-0.543179
76272612	chr5:76272612:T:G	2.59827e-22	-9.12748e-10	-0.652444	9.18272e-06	-9.12748e-10	-0.688604	7.63531e-05	-9.12748e-10	-0.680135
76272971	chr5:76272971:T:C	1.32202e-22	-9.12748e-10	-1.32813	4.76305e-06	-9.12748e-10	-1.34504	3.98744e-05	-9.12748e-10	-1.32977
76273019	chr5:76273019:C:A	4.50877e-23	-1.95556	-0.448286	1.16406e-06	-2.31788	-0.436135	1.00918e-05	-2.25849	-0.44529
76273181	chr5:76273181:A:G	2.81637e-23	-2.01253	-0.861899	7.42704e-07	-2.319	-0.884381	6.3217e-06	-2.28518	-0.886338
76273677	chr5:76273677:A:G	5.71879e-23	-2.06763	-0.0984916	1.6063e-06	-2.31583	-0.116168	1.34134e-05	-2.28765	-0.131598
76273799	chr5:76273799:C:T	1.33388e-22	-9.12748e-10	-1.3192	4.81628e-06	-9.12748e-10	-1.33392	3.98171e-05	-9.12748e-10	-1.33121
76273901	chr5:76273901:C:T	1.60919e-22	-9.12748e-10	-1.13156	5.84651e-06	-9.12748e-10	-1.14008	4.86213e-05	-9.12748e-10	-1.13144
76274018	chr5:76274018:A:T	3.7138e-23	-2.27433	-0.323487	1.39268e-06	-2.30378	-0.270918	1.06962e-05	-2.30349	-0.342123
76274019	chr5:76274019:A:C	3.75113e-23	-2.27393	-0.313888	1.4073e-06	-2.30356	-0.260697	1.08051e-05	-2.30327	-0.332218
76275223	chr5:76275223:C:A	3.12382e-23	-2.29452	-0.476296	1.18954e-06	-2.31629	-0.416072	9.17778e-06	-2.31495	-0.483772
76275284	chr5:76275284:A:G	3.19556e-23	-2.28147	-0.466645	1.20868e-06	-2.31113	-0.405273	9.33178e-06	-2.30891	-0.473173
76275419	chr5:76275419:A:G	2.70019e-23	-2.29772	-0.618833	1.02503e-06	-2.3175	-0.563701	7.94738e-06	-2.31644	-0.626217
76275423	chr5:76275423:C:A	3.00085e-23	-2.30157	-0.509413	1.14954e-06	-2.31859	-0.447977	8.86016e-06	-2.3178	-0.516134
76275528	chr5:76275528:T:C	3.23346e-23	-2.2866	-0.449727	1.22699e-06	-2.31357	-0.387794	9.4676e-06	-2.3116	-0.456029
76275548	chr5:76275548:C:G	5.85905e-23	-2.14189	-6.68458e-10	1.82912e-06	-2.30209	-6.68458e-10	1.48709e-05	-2.3161	-6.68458e-10
76275686	chr5:76275686:C:T	3.34292e-23	-2.30151	-0.401521	1.28298e-06	-2.31847	-0.338273	9.85831e-06	-2.31769	-0.409501
76275739	chr5:76275739:T:G	1.43958e-23	-2.26178	-1.28375	5.82356e-07	-2.21738	-1.22922	4.77774e-06	-2.19082	-1.26071
76275741	chr5:76275741:A:T	1.68321e-22	-9.12748e-10	-1.08659	6.08578e-06	-9.12748e-10	-1.09997	5.08324e-05	-9.12748e-10	-1.08697
76276185	chr5:76276185:T:C	1.35352e-22	-9.12748e-10	-1.30458	4.87475e-06	-9.12748e-10	-1.32186	4.02502e-05	-9.12748e-10	-1.32039
76276207	chr5:76276207:T:G	3.28153e-23	-2.2901	-0.431467	1.24611e-06	-2.31481	-0.371092	9.6048e-06	-2.31313	-0.440116
76276548	chr5:76276548:G:A	1.29926e-22	-9.12748e-10	-1.3455	4.73848e-06	-9.12748e-10	-1.35021	3.92018e-05	-9.12748e-10	-1.34678
76276693	chr5:76276693:A:G	5.01188e-23	-2.29806	-6.68458e-10	1.82034e-06	-2.3069	-6.68458e-10	1.48231e-05	-2.31932	-6.68458e-10
76277131	chr5:76277131:G:A	2.95817e-23	-2.31891	-0.5064	1.15861e-06	-2.31049	-0.448217	8.92476e-06	-2.31294	-0.513732
76277203	chr5:76277203:AAGCTAAACATG:A	5.80872e-23	-2.15052	-6.68458e-10	2.06807e-06	-2.17931	-6.68458e-10	1.6981e-05	-2.18341	-6.68458e-10
76277509	chr5:76277509:C:T	2.6529e-22	-9.12748e-10	-0.631637	9.93212e-06	-9.12748e-10	-0.610154	8.13604e-05	-9.12748e-10	-0.616615
76277939	chr5:76277939:G:C	2.03675e-22	-9.12748e-10	-0.895937	7.77068e-06	-9.12748e-10	-0.85557	6.1043e-05	-9.12748e-10	-0.903926
76278088	chr5:76278088:A:T	2.14035e-22	-9.12748e-10	-0.846321	8.74249e-06	-9.12748e-10	-0.737733	7.19389e-05	-9.12748e-10	-0.739687
76278370	chr5:76278370:G:A	1.9058e-22	-9.12748e-10	-0.96239	6.58664e-06	-9.12748e-10	-1.02088	5.50541e-05	-9.12748e-10	-1.00719
76278617	chr5:76278617:G:C	1.31334e-22	-9.12748e-10	-1.33472	4.74506e-06	-9.12748e-10	-1.34882	3.91541e-05	-9.12748e-10	-1.348
76278731	chr5:76278731:G:A	3.04895e-22	-9.12748e-10	-0.492492	1.16073e-05	-9.12748e-10	-0.454291	9.79711e-05	-9.12748e-10	-0.430832
76279030	chr5:76279030:A:G	5.18282e-23	-2.1421	-0.122429	1.69505e-06	-2.3162	-0.0620096	1.37214e-05	-2.31339	-0.0831582
76279311	chr5:76279311:A:T	1.31382e-22	-9.12748e-10	-1.33435	4.83751e-06	-9.12748e-10	-1.32953	3.98151e-05	-9.12748e-10	-1.33126
76279618	chr5:76279618:G:A	3.25208e-22	-9.12748e-10	-0.427997	1.16924e-05	-9.12748e-10	-0.44699	9.534e-05	-9.12748e-10	-0.458055
76279636	chr5:76279636:A:G	1.38343e-22	-9.12748e-10	-1.28272	5.19221e-06	-9.12748e-10	-1.25877	4.28108e-05	-9.12748e-10	-1.25871
76279695	chr5:76279695:C:A	1.41027e-22	-9.12748e-10	-1.26351	5.30803e-06	-9.12748e-10	-1.23671	4.37553e-05	-9.12748e-10	-1.23689
76280163	chr5:76280163:T:C	1.42632e-22	-9.12748e-10	-1.25219	5.34677e-06	-9.12748e-10	-1.22943	4.42821e-05	-9.12748e-10	-1.22492
76280180	chr5:76280180:T:G	2.67238e-22	-9.12748e-10	-0.62432	9.49769e-06	-9.12748e-10	-0.654879	8.3032e-05	-9.12748e-10	-0.596279
76280488	chr5:76280488:C:T	4.92013e-23	-2.20376	-0.112783	1.76505e-06	-2.2757	-0.0620432	1.36464e-05	-2.3177	-0.0843291
76280630	chr5:76280630:G:C	4.36817e-23	-2.18419	-0.251339	1.4976e-06	-2.28687	-0.215194	1.18498e-05	-2.31921	-0.223991
76280697	chr5:76280697:C:T	2.80099e-23	-2.21816	-0.661741	1.16131e-06	-2.13128	-0.6251	9.48281e-06	-2.1253	-0.640721
76280891	chr5:76280891:A:G	1.79248e-23	-2.23358	-1.0927	7.12282e-07	-2.1525	-1.09271	5.86339e-06	-2.13957	-1.10721
76280904	chr5:76280904:T:C	3.54137e-23	-2.22533	-0.420031	1.30799e-06	-2.2852	-0.352236	1.01871e-05	-2.31937	-0.375014
76281318	chr5:76281318:C:T	1.87369e-23	-2.25215	-1.02982	7.39399e-07	-2.17654	-1.03131	6.06773e-06	-2.1643	-1.04822
76281472	chr5:76281472:C:A	1.81648e-23	-2.31648	-0.996495	7.39556e-07	-2.31193	-0.895705	5.55577e-06	-2.31777	-0.982897
76281738	chr5:76281738:T:C	4.01747e-23	-2.25408	-0.265142	1.48373e-06	-2.27334	-0.238034	1.17833e-05	-2.31746	-0.231365
76281851	chr5:76281851:T:C	1.32318e-22	-1.32725	-6.68458e-10	1.91898e-06	-2.25413	-6.68458e-10	2.1096e-05	-1.96642	-6.68458e-10
76281891	chr5:76281891:A:G	5.40976e-23	-2.29201	0.0703437	2.18326e-06	-2.23561	0.110505	1.79243e-05	-2.23782	0.10847
76281994	chr5:76281994:A:G	2.89922e-23	-2.24439	-0.601043	1.19316e-06	-2.16521	-0.564111	9.73769e-06	-2.16391	-0.575587
76282411	chr5:76282411:T:C	1.34514e-22	-1.31079	-6.68458e-10	1.92739e-06	-2.24976	-6.68458e-10	2.13059e-05	-1.95652	-6.68458e-10
76282641	chr5:76282641:G:T	1.30801e-22	-1.33878	-6.68458e-10	1.91438e-06	-2.25654	-6.68458e-10	2.09584e-05	-1.97296	-6.68458e-10
76283181	chr5:76283181:T:C	3.96066e-23	-2.22389	-0.309571	1.40502e-06	-2.29427	-0.271605	1.1289e-05	-2.31924	-0.272439
76283262	chr5:76283262:A:G	1.62095e-22	-1.12428	-6.68458e-10	2.03093e-06	-2.19743	-6.68458e-10	2.38039e-05	-1.84565	-6.68458e-10
76283678	chr5:76283678:A:C	6.75064e-23	-2.00024	-6.68458e-10	2.14165e-06	-2.14435	-6.68458e-10	1.83458e-05	-2.1061	-6.68458e-10
76283693	chr5:76283693:A:G	3.2276e-23	-2.27155	-0.466589	1.33607e-06	-2.19341	-0.422792	1.09165e-05	-2.20305	-0.422184
76283879	chr5:76283879:A:G	1.44036e-22	-9.12748e-10	-1.2424	5.34496e-06	-9.12748e-10	-1.22977	4.45722e-05	-9.12748e-10	-1.21839
76283893	chr5:76283893:G:T	1.32208e-22	-9.12748e-10	-1.32808	4.79216e-06	-9.12748e-10	-1.33895	3.96462e-05	-9.12748e-10	-1.33551
76283937	chr5:76283937:G:A	2.954e-23	-2.27451	-0.552204	1.2208e-06	-2.19783	-0.508594	9.94898e-06	-2.20695	-0.511085
76284121	chr5:76284121:T:C	1.85761e-23	-2.26851	-1.02208	7.27382e-07	-2.20185	-1.02238	5.97033e-06	-2.19118	-1.03752
76284137	chr5:76284137:G:T	1.62096e-22	-9.12748e-10	-1.12427	6.03258e-06	-9.12748e-10	-1.10875	5.03997e-05	-9.12748e-10	-1.09552
76284464	chr5:76284464:C:T	1.42004e-22	-9.12748e-10	-1.2566	5.04937e-06	-9.12748e-10	-1.28666	4.21825e-05	-9.12748e-10	-1.2735
76284541	chr5:76284541:G:A	3.52561e-22	-9.12748e-10	-0.347236	1.33457e-05	-9.12748e-10	-0.314736	0.000111471	-9.12748e-10	-0.301742
76284584	chr5:76284584:C:A	1.88324e-23	-2.25867	-1.01821	7.40501e-07	-2.18681	-1.01955	6.0805e-06	-2.17581	-1.03461
76285460	chr5:76285460:A:G	3.90588e-22	-9.12748e-10	-0.244807	1.39431e-05	-9.12748e-10	-0.270946	0.000110904	-9.12748e-10	-0.306836
76286642	chr5:76286642:T:C	3.48481e-23	-1.32515	-1.33631	5.03065e-07	-2.24858	-1.34439	5.57797e-06	-1.95263	-1.34404
76286875	chr5:76286875:C:G	5.17976e-23	-2.16308	-0.102034	2.30519e-06	-2.14593	0.0751623	1.60314e-05	-2.16888	-0.0720742
76287178	chr5:76287178:T:C	2.8449e-22	-9.12748e-10	-0.561762	1.07285e-05	-9.12748e-10	-0.533021	8.80721e-05	-9.12748e-10	-0.537349
76287578	chr5:76287578:A:G	5.88368e-22	-9.12748e-10	0.164892	2.16333e-05	-9.12748e-10	0.168305	0.000184605	-9.12748e-10	0.202713
76288598	chr5:76288598:A:G	2.1571e-23	-2.26971	-0.871404	8.53202e-07	-2.20536	-0.85933	7.02633e-06	-2.19704	-0.868802
76289512	chr5:76289512:G:C	3.24839e-22	-9.12748e-10	-0.429132	1.26737e-05	-9.12748e-10	-0.366396	0.000104225	-9.12748e-10	-0.368952
76289680	chr5:76289680:T:G	1.90494e-22	-9.12748e-10	-0.962841	6.62853e-06	-9.12748e-10	-1.01455	5.52078e-05	-9.12748e-10	-1.0044
76290360	chr5:76290360:G:A	3.32688e-22	-9.12748e-10	-0.405255	1.1882e-05	-9.12748e-10	-0.4309	9.71289e-05	-9.12748e-10	-0.439465
76290636	chr5:76290636:A:G	1.28313e-22	-9.12748e-10	-1.35799	4.70306e-06	-9.12748e-10	-1.35771	3.89147e-05	-9.12748e-10	-1.35413
76290667	chr5:76290667:TC:T	1.38574e-22	-1.28105	-6.68458e-10	1.94352e-06	-2.24143	-6.68458e-10	2.1712e-05	-1.93764	-6.68458e-10
76290691	chr5:76290691:C:T	1.3982e-22	-9.12748e-10	-1.27211	5.09326e-06	-9.12748e-10	-1.27801	4.11659e-05	-9.12748e-10	-1.29789
76291507	chr5:76291507:C:T	3.50813e-22	-9.12748e-10	-0.352209	1.2521e-05	-9.12748e-10	-0.378523	0.000102329	-9.12748e-10	-0.387313
76291613	chr5:76291613:A:C	1.79395e-22	-9.12748e-10	-1.02287	6.75948e-06	-9.12748e-10	-0.994982	5.46786e-05	-9.12748e-10	-1.01403
76291895	chr5:76291895:A:T	1.13969e-22	-1.47653	-6.68458e-10	3.54736e-06	-1.63972	-6.68458e-10	2.93481e-05	-1.63628	-6.68458e-10
76292682	chr5:76292682:T:C	6.04975e-23	-1.54692	-0.562934	9.6707e-07	-2.29975	-0.639659	1.00391e-05	-2.0857	-0.623319
76293903	chr5:76293903:G:A	6.65192e-22	-9.12748e-10	0.287615	2.96955e-05	-9.12748e-10	0.485068	0.000237823	-9.12748e-10	0.456023
76294273	chr5:76294273:T:C	1.31438e-22	-9.12748e-10	-1.33393	4.77224e-06	-9.12748e-10	-1.34311	3.96154e-05	-9.12748e-10	-1.33629
76294388	chr5:76294388:G:A	1.77703e-22	-9.12748e-10	-1.03234	6.79083e-06	-9.12748e-10	-0.990355	5.42932e-05	-9.12748e-10	-1.02111
76294458	chr5:76294458:T:C	1.0759e-22	-2.30229	0.768155	4.26098e-06	-2.20241	0.745981	3.10045e-05	-2.28815	0.706775
76294463	chr5:76294463:G:A	2.74106e-22	-9.12748e-10	-0.598945	1.03154e-05	-9.12748e-10	-0.572287	8.47467e-05	-9.12748e-10	-0.575837
76294548	chr5:76294548:C:T	1.98069e-22	-0.923844	-6.68458e-10	2.31654e-06	-2.06586	-6.68458e-10	2.46103e-05	-1.81234	-6.68458e-10
76295499	chr5:76295499:G:A	1.53013e-23	-2.30925	-1.17527	5.85437e-07	-2.2711	-1.17022	4.81772e-06	-2.26401	-1.17919
76296161	chr5:76296161:G:C	1.99404e-23	-2.13785	-1.08187	8.30336e-07	-2.01273	-1.07912	6.75637e-06	-2.00207	-1.10295
76296733	chr5:76296733:C:T	1.60226e-22	-9.12748e-10	-1.13588	5.98545e-06	-9.12748e-10	-1.1166	4.9795e-05	-9.12748e-10	-1.10759
76296965	chr5:76296965:AACTG:A	1.27793e-22	-9.12748e-10	-1.36205	4.67621e-06	-9.12748e-10	-1.36344	3.85243e-05	-9.12748e-10	-1.36421
76297886	chr5:76297886:G:A	7.369e-23	-1.91259	-6.68458e-10	2.31586e-06	-2.06615	-6.68458e-10	1.93584e-05	-2.05238	-6.68458e-10
76297956	chr5:76297956:G:A	1.28207e-22	-9.12748e-10	-1.35881	4.70863e-06	-9.12748e-10	-1.35653	3.89555e-05	-9.12748e-10	-1.35308
76298535	chr5:76298535:A:G	8.8067e-23	-2.3036	0.569235	3.64514e-06	-2.19643	0.583896	2.61261e-05	-2.28561	0.533041
76298632	chr5:76298632:A:T	4.45766e-23	-2.29879	-0.116462	1.6238e-06	-2.29268	-0.128478	1.24539e-05	-2.29537	-0.198099
76298918	chr5:76298918:G:A	1.84454e-23	-2.27881	-1.01884	7.33977e-07	-2.21745	-0.997759	6.02716e-06	-2.20932	-1.0099
76298956	chr5:76298956:C:T	1.28758e-22	-9.12748e-10	-1.35453	4.7038e-06	-9.12748e-10	-1.35756	3.88203e-05	-9.12748e-10	-1.35656
76299573	chr5:76299573:C:A	1.69402e-22	-9.12748e-10	-1.08018	6.36634e-06	-9.12748e-10	-1.0549	5.29691e-05	-9.12748e-10	-1.04579
76300276	chr5:76300276:A:G	1.614e-22	-9.12748e-10	-1.12857	5.75277e-06	-9.12748e-10	-1.15625	4.69584e-05	-9.12748e-10	-1.16624
76301061	chr5:76301061:G:A	1.76308e-22	-9.12748e-10	-1.04023	6.70882e-06	-9.12748e-10	-1.0025	5.421e-05	-9.12748e-10	-1.02264
76301574	chr5:76301574:G:T	1.31019e-22	-1.33712	-6.68458e-10	1.91547e-06	-2.25596	-6.68458e-10	2.09751e-05	-1.97217	-6.68458e-10
76301669	chr5:76301669:A:G	1.60462e-23	-2.24467	-1.19232	5.42863e-07	-2.31922	-1.1976	4.6141e-06	-2.30898	-1.17741
76302531	chr5:76302531:A:G	1.70796e-22	-9.12748e-10	-1.07199	6.05921e-06	-9.12748e-10	-1.10435	5.25298e-05	-9.12748e-10	-1.05412
76302562	chr5:76302562:G:A	1.90308e-22	-9.12748e-10	-0.963819	6.72384e-06	-9.12748e-10	-1.00027	5.88779e-05	-9.12748e-10	-0.940039
76303281	chr5:76303281:T:C	1.6984e-22	-9.12748e-10	-1.07761	6.45521e-06	-9.12748e-10	-1.04104	5.2168e-05	-9.12748e-10	-1.06104
76303351	chr5:76303351:G:C	1.5015e-23	-2.28168	-1.22173	5.89238e-07	-2.21938	-1.21547	4.85726e-06	-2.20904	-1.22599
76303649	chr5:76303649:A:G	1.35289e-22	-9.12748e-10	-1.30505	4.92121e-06	-9.12748e-10	-1.31237	4.08142e-05	-9.12748e-10	-1.30647
76303754	chr5:76303754:T:G	1.58711e-22	-9.12748e-10	-1.14538	6.00419e-06	-9.12748e-10	-1.11347	4.86674e-05	-9.12748e-10	-1.1305
76304326	chr5:76304326:A:G	1.73043e-23	-2.22445	-1.13706	5.74377e-07	-2.31552	-1.14487	4.93646e-06	-2.2964	-1.12245
76305104	chr5:76305104:G:T	1.28234e-22	-2.27171	0.913111	6.37013e-06	-2.25497	1.20066	3.97764e-05	-2.3185	0.986271
76305146	chr5:76305146:G:T	2.70264e-22	-9.12748e-10	-0.613061	9.78333e-06	-9.12748e-10	-0.625248	7.80803e-05	-9.12748e-10	-0.657767
76305162	chr5:76305162:T:C	1.63151e-22	-9.12748e-10	-1.11778	5.87216e-06	-9.12748e-10	-1.13571	4.99292e-05	-9.12748e-10	-1.1049
76305356	chr5:76305356:A:G	4.31079e-23	-2.2321	-0.216652	1.56567e-06	-2.29273	-0.16488	1.18979e-05	-2.29106	-0.248078
76306354	chr5:76306354:C:A	3.17588e-23	-1.3931	-1.36119	5.9503e-07	-2.06579	-1.35928	6.54062e-06	-1.77564	-1.36183
76306566	chr5:76306566:C:A	1.90811e-23	-2.01165	-1.25211	8.3075e-07	-1.85693	-1.23443	6.86346e-06	-1.85177	-1.23753
76306724	chr5:76306724:A:G	1.94276e-23	-2.00259	-1.24318	8.47815e-07	-1.84671	-1.22431	7.00637e-06	-1.84181	-1.22688
76306878	chr5:76306878:A:C	1.91061e-23	-1.98234	-1.28011	8.36131e-07	-1.82214	-1.26276	6.9055e-06	-1.8187	-1.26448
76307055	chr5:76307055:G:GT	1.13095e-22	-1.48423	-6.68458e-10	3.92208e-06	-1.53931	-6.68458e-10	3.42891e-05	-1.48068	-6.68458e-10
76307391	chr5:76307391:G:A	2.10418e-23	-2.00921	-1.15674	9.21719e-07	-1.85384	-1.1336	7.61367e-06	-1.84795	-1.1376
76307437	chr5:76307437:G:A	4.90652e-23	-2.31931	-6.68458e-10	1.81664e-06	-2.30894	-6.68458e-10	1.48394e-05	-2.31822	-6.68458e-10
76307470	chr5:76307470:TC:T	2.0582e-23	-2.01077	-1.17727	9.00331e-07	-1.8555	-1.15542	7.43923e-06	-1.84959	-1.15915
76307484	chr5:76307484:G:C	2.8197e-22	-9.12748e-10	-0.570661	1.02623e-05	-9.12748e-10	-0.577455	8.82086e-05	-9.12748e-10	-0.5358
76307608	chr5:76307608:A:G	2.88726e-22	-9.12748e-10	-0.546984	1.04521e-05	-9.12748e-10	-0.559126	9.19736e-05	-9.12748e-10	-0.494002
76307950	chr5:76307950:C:T	3.62322e-22	-9.12748e-10	-0.319927	1.31282e-05	-9.12748e-10	-0.331163	0.000107639	-9.12748e-10	-0.336724
76307962	chr5:76307962:T:G	4.33902e-23	-1.10866	-1.33357	7.10379e-07	-1.90537	-1.34252	8.39013e-06	-1.55323	-1.33522
76308061	chr5:76308061:C:A	2.55689e-23	-2.06629	-0.904792	1.11187e-06	-1.93165	-0.868231	9.3379e-06	-1.90844	-0.872983
76308665	chr5:76308665:G:A	1.3455e-22	-9.12748e-10	-1.31052	5.0573e-06	-9.12748e-10	-1.28509	4.09618e-05	-9.12748e-10	-1.30286
76308676	chr5:76308676:T:TGAGA	2.21516e-23	-2.22626	-0.888288	7.88167e-07	-2.23921	-0.904766	6.29154e-06	-2.23492	-0.941373
76309042	chr5:76309042:T:A	2.06105e-23	-2.25442	-0.932238	7.61522e-07	-2.31744	-0.860924	6.19613e-06	-2.31099	-0.880591
76309090	chr5:76309090:A:G	3.79253e-23	-1.21467	-1.36217	6.46867e-07	-1.98156	-1.35998	7.41476e-06	-1.64943	-1.3626
76309197	chr5:76309197:C:T	2.46604e-23	-1.99958	-1.00768	1.0923e-06	-1.84458	-0.973065	9.0116e-06	-1.83714	-0.979848
76309327	chr5:76309327:A:G	2.74554e-23	-1.90291	-0.996994	1.24552e-06	-1.72557	-0.960804	1.02592e-05	-1.71887	-0.968452
76309357	chr5:76309357:T:G	2.45725e-23	-1.96263	-1.0482	1.09489e-06	-1.79836	-1.0169	9.03043e-06	-1.79147	-1.02343
76309375	chr5:76309375:C:T	1.72881e-22	-9.12748e-10	-1.05986	6.42317e-06	-9.12748e-10	-1.04602	5.31098e-05	-9.12748e-10	-1.04314
76310065	chr5:76310065:T:G	2.41537e-23	-1.99014	-1.03788	1.0764e-06	-1.82922	-1.00308	8.85728e-06	-1.82424	-1.01002
76310533	chr5:76310533:G:C	1.27547e-22	-9.12748e-10	-1.36398	4.69066e-06	-9.12748e-10	-1.36035	3.85747e-05	-9.12748e-10	-1.36291
76310883	chr5:76310883:T:C	1.46985e-23	-2.16072	-1.36399	5.26615e-07	-2.18319	-1.36403	4.38575e-06	-2.1751	-1.36205
76311062	chr5:76311062:C:T	1.29033e-22	-9.12748e-10	-1.3524	4.78676e-06	-9.12748e-10	-1.34007	3.91655e-05	-9.12748e-10	-1.34771
76311283	chr5:76311283:G:A	1.47855e-22	-9.12748e-10	-1.21623	5.42493e-06	-9.12748e-10	-1.21492	4.65711e-05	-9.12748e-10	-1.17452
76311460	chr5:76311460:A:G	4.2588e-23	-1.09804	-1.36285	6.90758e-07	-1.91592	-1.35998	8.16587e-06	-1.55303	-1.36251
76311760	chr5:76311760:C:A	5.09746e-22	-9.12748e-10	0.0214514	1.84613e-05	-9.12748e-10	0.00974832	0.000151251	-9.12748e-10	0.00343607
76311779	chr5:76311779:G:A	1.28076e-22	-9.12748e-10	-1.35983	4.71548e-06	-9.12748e-10	-1.35508	3.89066e-05	-9.12748e-10	-1.35434
76311794	chr5:76311794:C:T	1.28397e-22	-1.35734	-6.68458e-10	2.90789e-06	-1.8385	-6.68458e-10	2.24904e-05	-1.90241	-6.68458e-10
76311910	chr5:76311910:C:T	1.43086e-22	-9.12748e-10	-1.24902	5.20475e-06	-9.12748e-10	-1.25636	4.23597e-05	-9.12748e-10	-1.26931
76312159	chr5:76312159:C:T	2.10728e-23	-1.93708	-1.2274	9.288e-07	-1.77619	-1.2036	7.67867e-06	-1.76202	-1.21503
76313168	chr5:76313168:T:C	1.25759e-23	-2.31703	-1.36365	4.60071e-07	-2.31818	-1.36412	3.79771e-06	-2.31856	-1.36255
76313342	chr5:76313342:C:T	2.23689e-23	-1.81657	-1.28822	1.012e-06	-1.62254	-1.27146	8.63864e-06	-1.57892	-1.28034
76313408	chr5:76313408:T:C	1.33624e-22	-9.12748e-10	-1.31743	4.96235e-06	-9.12748e-10	-1.30405	4.07769e-05	-9.12748e-10	-1.30739
76313861	chr5:76313861:T:C	1.8592e-23	-2.02142	-1.26832	6.51796e-07	-2.06902	-1.26493	5.58742e-06	-2.0473	-1.24769
76314249	chr5:76314249:G:A	1.71496e-23	-2.00747	-1.36302	7.17297e-07	-1.87751	-1.36068	5.9807e-06	-1.86508	-1.36188
76315483	chr5:76315483:A:T	1.67883e-23	-2.02814	-1.36364	7.20384e-07	-1.86975	-1.36415	5.99932e-06	-1.85965	-1.36421
76315529	chr5:76315529:A:G	1.99059e-23	-2.01043	-1.21101	8.48856e-07	-1.88338	-1.18641	7.06705e-06	-1.86151	-1.19855
76315772	chr5:76315772:C:T	1.68539e-23	-2.0241	-1.36378	7.24277e-07	-1.86444	-1.36407	6.03371e-06	-1.85392	-1.36422
76315961	chr5:76315961:C:T	1.30653e-22	-9.12748e-10	-1.33992	4.78558e-06	-9.12748e-10	-1.34032	3.95817e-05	-9.12748e-10	-1.33714
76316087	chr5:76316087:A:G	2.06309e-23	-1.95821	-1.22746	8.88785e-07	-1.82136	-1.20247	7.41828e-06	-1.79661	-1.21494
76316180	chr5:76316180:C:T	2.11732e-23	-1.95854	-1.20119	9.12909e-07	-1.82146	-1.17559	7.61862e-06	-1.79597	-1.18894
76316387	chr5:76316387:A:G	2.30231e-22	-9.12748e-10	-0.77338	8.374e-06	-9.12748e-10	-0.780796	7.20868e-05	-9.12748e-10	-0.737633
76316413	chr5:76316413:T:C	2.13889e-23	-1.92653	-1.22306	9.26527e-07	-1.78376	-1.19848	7.7247e-06	-1.75991	-1.21118
76316437	chr5:76316437:T:C	2.07243e-23	-1.9574	-1.22375	8.94475e-07	-1.81991	-1.19754	7.4495e-06	-1.79696	-1.2104
76316507	chr5:76316507:T:G	2.01159e-23	-1.9872	-1.22375	8.64252e-07	-1.85428	-1.19754	7.19167e-06	-1.83218	-1.2104
76317386	chr5:76317386:T:C	1.77615e-22	-9.12748e-10	-1.03284	6.33348e-06	-9.12748e-10	-1.06008	5.44569e-05	-9.12748e-10	-1.01809
76317514	chr5:76317514:C:T	1.34698e-22	-9.12748e-10	-1.30942	4.94907e-06	-9.12748e-10	-1.30673	4.19458e-05	-9.12748e-10	-1.27913
76317745	chr5:76317745:C:T	2.28189e-22	-9.12748e-10	-0.782288	8.21473e-06	-9.12748e-10	-0.799999	6.75366e-05	-9.12748e-10	-0.802835
76317997	chr5:76317997:C:CA	2.1471e-22	-9.12748e-10	-0.843173	7.73957e-06	-9.12748e-10	-0.859581	6.35973e-05	-9.12748e-10	-0.862934
76318077	chr5:76318077:ATTT:A	1.97804e-23	-1.98962	-1.23815	8.46389e-07	-1.85802	-1.21468	7.06485e-06	-1.83368	-1.22669
76318161	chr5:76318161:G:A	2.01831e-22	-9.12748e-10	-0.905031	7.38191e-06	-9.12748e-10	-0.906895	6.32081e-05	-9.12748e-10	-0.869072
76318216	chr5:76318216:G:A	2.27313e-22	-9.12748e-10	-0.786131	8.18419e-06	-9.12748e-10	-0.803723	6.72841e-05	-9.12748e-10	-0.80658
76318830	chr5:76318830:AGAAG:A	2.02384e-22	-9.12748e-10	-0.902293	8.23417e-06	-9.12748e-10	-0.797635	6.81444e-05	-9.12748e-10	-0.793876
76318912	chr5:76318912:C:T	1.64585e-22	-1.10903	-6.68458e-10	2.68582e-06	-1.91794	-6.68458e-10	3.13125e-05	-1.57149	-6.68458e-10
76319034	chr5:76319034:A:G	1.96971e-23	-2.01636	-1.21563	8.4013e-07	-1.88898	-1.19114	6.98713e-06	-1.86717	-1.20426
76319079	chr5:76319079:A:C	1.3809e-22	-9.12748e-10	-1.28455	5.26722e-06	-9.12748e-10	-1.24442	4.27238e-05	-9.12748e-10	-1.26075
76319216	chr5:76319216:C:G	1.99807e-22	-9.12748e-10	-0.915108	7.22285e-06	-9.12748e-10	-0.928679	5.94262e-05	-9.12748e-10	-0.930769
76319281	chr5:76319281:C:T	1.27842e-22	-9.12748e-10	-1.36167	4.67579e-06	-9.12748e-10	-1.36353	3.86008e-05	-9.12748e-10	-1.36223
76319451	chr5:76319451:C:T	2.57004e-22	-9.12748e-10	-0.663371	9.21969e-06	-9.12748e-10	-0.684587	7.62208e-05	-9.12748e-10	-0.68187
76319509	chr5:76319509:G:A	1.97591e-22	-9.12748e-10	-0.92626	7.13871e-06	-9.12748e-10	-0.940396	5.87538e-05	-9.12748e-10	-0.942149
76319719	chr5:76319719:G:A	1.97179e-22	-9.12748e-10	-0.92835	7.12404e-06	-9.12748e-10	-0.942452	5.86333e-05	-9.12748e-10	-0.944201
76319837	chr5:76319837:T:C	1.97591e-22	-9.12748e-10	-0.92626	7.13871e-06	-9.12748e-10	-0.940396	5.87538e-05	-9.12748e-10	-0.942149
76320134	chr5:76320134:A:G	1.97186e-23	-2.13723	-1.09366	8.55304e-07	-2.02696	-1.03527	7.00332e-06	-1.99372	-1.0754
76320147	chr5:76320147:G:A	1.27946e-22	-9.12748e-10	-1.36086	4.7155e-06	-9.12748e-10	-1.35507	3.8649e-05	-9.12748e-10	-1.36098
76320974	chr5:76320974:C:A	1.33811e-23	-2.3056	-1.31301	4.82245e-07	-2.31886	-1.31637	4.02527e-06	-2.31887	-1.30404
76322064	chr5:76322064:A:C	1.91606e-23	-2.00953	-1.25008	8.14678e-07	-1.88151	-1.22938	6.80822e-06	-1.85687	-1.24051
76322109	chr5:76322109:T:C	6.2172e-23	-0.718345	-1.36421	8.73489e-07	-1.67699	-1.3642	1.11011e-05	-1.24452	-1.36394
76322208	chr5:76322208:C:T	6.99583e-23	-0.637582	-1.32698	2.04809e-06	-0.893144	-1.29587	1.98024e-05	-0.703694	-1.32601
76322480	chr5:76322480:C:A	1.92807e-22	-0.950773	-6.68458e-10	5.01533e-06	-1.29343	-6.68458e-10	4.66618e-05	-1.17258	-6.68458e-10
76322738	chr5:76322738:C:G	1.30844e-23	-2.30206	-1.33898	4.69598e-07	-2.31936	-1.34245	3.90733e-06	-2.31935	-1.3333
76322871	chr5:76322871:T:C	3.84783e-22	-9.12748e-10	-0.259782	1.36268e-05	-9.12748e-10	-0.293892	0.000119569	-9.12748e-10	-0.231611
76323339	chr5:76323339:C:T	1.30546e-22	-9.12748e-10	-1.34074	4.70035e-06	-9.12748e-10	-1.35829	3.88928e-05	-9.12748e-10	-1.35469
76323581	chr5:76323581:A:G	1.39562e-23	-2.30138	-1.27516	5.15262e-07	-2.31936	-1.24965	4.31585e-06	-2.31817	-1.23504
76323642	chr5:76323642:C:T	1.76928e-23	-2.07401	-1.26529	7.43195e-07	-1.95711	-1.24562	6.2427e-06	-1.92944	-1.25465
76323804	chr5:76323804:G:A	1.56753e-23	-2.11829	-1.34209	5.3724e-07	-2.17951	-1.34772	4.44627e-06	-2.17222	-1.35122
76324261	chr5:76324261:G:T	1.2987e-22	-9.12748e-10	-1.34592	4.73517e-06	-9.12748e-10	-1.35091	3.90177e-05	-9.12748e-10	-1.35149
76324484	chr5:76324484:T:A	1.29636e-22	-9.12748e-10	-1.34773	4.78337e-06	-9.12748e-10	-1.34078	3.94817e-05	-9.12748e-10	-1.33967
76324949	chr5:76324949:G:C	1.27605e-22	-9.12748e-10	-1.36352	4.73449e-06	-9.12748e-10	-1.35105	3.88428e-05	-9.12748e-10	-1.35598
76325754	chr5:76325754:T:G	1.81145e-22	-9.12748e-10	-1.01316	6.42758e-06	-9.12748e-10	-1.04533	5.53449e-05	-9.12748e-10	-1.00192
76326254	chr5:76326254:A:T	1.60118e-22	-9.12748e-10	-1.13655	5.5648e-06	-9.12748e-10	-1.18947	4.63719e-05	-9.12748e-10	-1.17881
76326730	chr5:76326730:C:G	2.47392e-22	-9.12748e-10	-0.701488	8.81872e-06	-9.12748e-10	-0.729051	7.74474e-05	-9.12748e-10	-0.665905
76326989	chr5:76326989:C:A	1.45239e-23	-2.18024	-1.35642	5.17835e-07	-2.22697	-1.33706	4.54914e-06	-2.14641	-1.35416
76327028	chr5:76327028:TA:T	2.5401e-22	-9.12748e-10	-0.675087	8.65073e-06	-9.12748e-10	-0.748285	7.24504e-05	-9.12748e-10	-0.732602
76327045	chr5:76327045:G:A	2.94794e-23	-1.64686	-1.18191	1.09745e-06	-1.64727	-1.16567	8.24306e-06	-1.72091	-1.18522
76327476	chr5:76327476:G:A	1.83536e-22	-9.12748e-10	-1.00005	6.38267e-06	-9.12748e-10	-1.05234	5.30842e-05	-9.12748e-10	-1.04362
76327800	chr5:76327800:C:G	5.39441e-23	-1.13267	-1.09184	3.9805e-06	-0.492982	-1.03154	2.78718e-05	-0.617961	-1.06993
76327864	chr5:76327864:A:G	2.39629e-23	-2.21403	-0.821927	1.03578e-06	-2.08638	-0.784384	8.38054e-06	-2.11684	-0.772748
76327950	chr5:76327950:A:G	1.80454e-23	-2.02319	-1.29638	7.24131e-07	-1.95221	-1.2765	5.42155e-06	-2.03242	-1.2927
76328117	chr5:76328117:T:C	1.27749e-22	-9.12748e-10	-1.36239	4.67981e-06	-9.12748e-10	-1.36267	3.85404e-05	-9.12748e-10	-1.3638
76328589	chr5:76328589:A:G	4.94518e-23	-2.31146	-6.68458e-10	1.92331e-06	-2.25188	-6.68458e-10	1.55618e-05	-2.27068	-6.68458e-10
76328689	chr5:76328689:A:G	1.54144e-23	-2.14176	-1.3354	6.34438e-07	-2.00371	-1.35723	4.76531e-06	-2.1155	-1.33864
76329449	chr5:76329449:T:C	1.39235e-23	-2.31928	-1.2596	5.48127e-07	-2.30458	-1.20259	4.21679e-06	-2.31917	-1.25726
76329652	chr5:76329652:G:A	1.27526e-22	-9.12748e-10	-1.36414	4.67277e-06	-9.12748e-10	-1.36418	3.85286e-05	-9.12748e-10	-1.3641
76329914	chr5:76329914:CAAA:C	4.9728e-23	-1.35622	-0.949677	3.13393e-06	-0.779601	-0.984038	2.2088e-05	-0.924364	-0.996105
76329926	chr5:76329926:G:T	1.52688e-22	-9.12748e-10	-1.18406	5.61426e-06	-9.12748e-10	-1.18062	4.62103e-05	-9.12748e-10	-1.1823
76330127	chr5:76330127:G:A	3.88119e-23	-1.34334	-1.2104	8.48747e-07	-1.9169	-1.15302	7.78654e-06	-1.76387	-1.19924
76330523	chr5:76330523:C:G	6.25719e-22	1.47122	-1.24478	1.81292e-05	1.26005	-1.26846	0.000145224	1.1906	-1.22783
76330545	chr5:76330545:G:A	1.82653e-23	-1.94602	-1.36144	5.73508e-07	-2.09897	-1.36294	5.48516e-06	-1.95025	-1.36321
76330652	chr5:76330652:A:T	2.48487e-23	-2.28667	-0.712982	9.71205e-07	-2.25179	-0.683359	7.64501e-06	-2.23126	-0.75019
76330898	chr5:76330898:T:C	2.08094e-23	-2.2196	-0.957461	7.98962e-07	-2.22636	-0.904007	6.06088e-06	-2.26178	-0.951867
76331109	chr5:76331109:T:G	1.34342e-22	-0.513607	-0.798463	5.42896e-06	-0.395496	-0.818684	4.31942e-05	-0.452151	-0.797646
76331351	chr5:76331351:G:A	1.98692e-23	-1.85913	-1.36417	4.8721e-07	-2.26119	-1.3638	4.76383e-06	-2.09027	-1.36419
76331434	chr5:76331434:G:C	1.36085e-22	-9.12748e-10	-1.29918	4.87444e-06	-9.12748e-10	-1.32192	4.10129e-05	-9.12748e-10	-1.30162
76331735	chr5:76331735:C:T	6.01685e-23	-0.865431	-1.24988	2.53414e-06	-0.743779	-1.2323	2.14703e-05	-0.677395	-1.27144
76331758	chr5:76331758:G:A	7.07257e-23	-1.95365	-6.68458e-10	2.1466e-06	-2.14204	-6.68458e-10	1.8646e-05	-2.08987	-6.68458e-10
76331945	chr5:76331945:G:C	6.33775e-23	-0.815327	-1.24802	2.6789e-06	-0.689916	-1.23061	2.27199e-05	-0.622284	-1.26998
76332044	chr5:76332044:G:A	6.33137e-23	-0.813455	-1.2509	2.67606e-06	-0.687826	-1.23375	2.27066e-05	-0.620249	-1.2726
76332081	chr5:76332081:C:G	2.66392e-23	-1.81068	-1.11939	7.00213e-07	-2.20772	-1.05458	5.47729e-06	-2.18226	-1.13263
76332164	chr5:76332164:T:C	6.37613e-23	-0.813447	-1.24387	2.69628e-06	-0.687961	-1.22609	2.28445e-05	-0.620421	-1.26637
76332281	chr5:76332281:G:A	6.25618e-23	-0.850888	-1.22542	2.66882e-06	-0.718621	-1.20567	2.25964e-05	-0.648366	-1.24935
76332348	chr5:76332348:G:C	1.29132e-22	-9.12748e-10	-1.35163	4.76897e-06	-9.12748e-10	-1.3438	3.87656e-05	-9.12748e-10	-1.35797
76332362	chr5:76332362:A:C	1.7776e-23	-1.97043	-1.36418	4.70771e-07	-2.29546	-1.36385	4.41856e-06	-2.16549	-1.3642
76332382	chr5:76332382:T:C	1.29057e-22	-9.12748e-10	-1.35221	4.76543e-06	-9.12748e-10	-1.34454	3.87498e-05	-9.12748e-10	-1.35838
76332588	chr5:76332588:A:G	2.49296e-23	-1.84659	-1.14981	6.40929e-07	-2.25402	-1.09674	5.30593e-06	-2.17137	-1.17531
76332668	chr5:76332668:G:C	1.4349e-22	-9.12748e-10	-1.24619	5.28927e-06	-9.12748e-10	-1.24025	4.34342e-05	-9.12748e-10	-1.24426
76333273	chr5:76333273:T:TC	1.29051e-22	-9.12748e-10	-1.35225	4.76422e-06	-9.12748e-10	-1.34479	3.8749e-05	-9.12748e-10	-1.3584
76333391	chr5:76333391:A:C	1.29888e-22	-9.12748e-10	-1.34578	4.80327e-06	-9.12748e-10	-1.33663	3.89362e-05	-9.12748e-10	-1.35358
76333733	chr5:76333733:C:T	2.60235e-22	-0.650874	-6.68458e-10	1.0612e-05	-0.543947	-6.68458e-10	8.26964e-05	-0.600328	-6.68458e-10
76333993	chr5:76333993:T:C	1.35976e-22	-9.12748e-10	-1.29998	5.06679e-06	-9.12748e-10	-1.28322	4.04591e-05	-9.12748e-10	-1.31521
76334021	chr5:76334021:T:A	1.3763e-22	-9.12748e-10	-1.28789	5.13788e-06	-9.12748e-10	-1.26929	4.09037e-05	-9.12748e-10	-1.30428
76334347	chr5:76334347:A:AAC	1.64083e-23	-2.25504	-1.15963	6.94081e-07	-2.14366	-1.12743	5.69065e-06	-2.12144	-1.15524
76334362	chr5:76334362:C:T	1.3163e-22	-9.12748e-10	-1.33247	4.73867e-06	-9.12748e-10	-1.35017	3.91118e-05	-9.12748e-10	-1.34908
76334363	chr5:76334363:A:G	1.52314e-23	-2.19629	-1.29281	5.69572e-07	-2.20779	-1.261	4.4379e-06	-2.24699	-1.27833
76334374	chr5:76334374:A:G	1.34678e-22	-9.12748e-10	-1.30957	5.01216e-06	-9.12748e-10	-1.29406	4.01315e-05	-9.12748e-10	-1.32334
76334391	chr5:76334391:C:T	1.77403e-22	-9.12748e-10	-1.03404	6.36723e-06	-9.12748e-10	-1.05476	5.28504e-05	-9.12748e-10	-1.04804
76335067	chr5:76335067:G:A	1.59359e-22	-9.12748e-10	-1.1413	5.66791e-06	-9.12748e-10	-1.17111	4.85615e-05	-9.12748e-10	-1.13267
76335384	chr5:76335384:A:C	5.75135e-23	-2.16044	-6.68458e-10	1.80314e-06	-2.3164	-6.68458e-10	1.5369e-05	-2.28315	-6.68458e-10
76335474	chr5:76335474:G:T	1.70276e-22	-0.511383	-0.563659	6.76669e-06	-0.393516	-0.6004	5.3979e-05	-0.452937	-0.573973
76335508	chr5:76335508:A:G	1.60851e-22	-9.12748e-10	-1.13198	6.11792e-06	-9.12748e-10	-1.09471	4.71294e-05	-9.12748e-10	-1.16261
76335897	chr5:76335897:T:C	3.25453e-22	-0.427244	-6.68458e-10	1.35116e-05	-0.30238	-6.68458e-10	0.000104735	-0.364067	-6.68458e-10
76335980	chr5:76335980:A:G	7.8376e-22	-9.12748e-10	0.451642	2.75468e-05	-9.12748e-10	0.409957	0.00023918	-9.12748e-10	0.461713
76336200	chr5:76336200:T:C	1.3545e-22	-9.12748e-10	-1.30386	5.03475e-06	-9.12748e-10	-1.28956	4.02608e-05	-9.12748e-10	-1.32013
76336920	chr5:76336920:G:A	2.83492e-23	-2.24929	-0.618572	1.07259e-06	-2.30315	-0.5327	7.89239e-06	-2.31877	-0.630831
76337522	chr5:76337522:A:G	1.56666e-23	-2.12164	-1.33929	5.71739e-07	-2.14453	-1.32047	4.44225e-06	-2.19256	-1.33179
76337586	chr5:76337586:G:A	3.5581e-22	-0.338063	-6.68458e-10	1.48313e-05	-0.209191	-6.68458e-10	0.000114872	-0.27169	-6.68458e-10
76337690	chr5:76337690:C:A	3.79341e-23	-1.25187	-1.32474	2.52348e-06	-0.629677	-1.35061	1.87859e-05	-0.743795	-1.3386
76337858	chr5:76337858:T:C	1.14235e-22	-1.4742	-6.68458e-10	4.22087e-06	-1.46589	-6.68458e-10	3.67474e-05	-1.41144	-6.68458e-10
76338003	chr5:76338003:G:A	4.78913e-22	-9.12748e-10	-0.0409415	2.02845e-05	-9.12748e-10	0.103929	0.000167929	-9.12748e-10	0.10804
76338042	chr5:76338042:G:A	7.14566e-23	-0.631345	-1.31203	3.0568e-06	-0.492925	-1.29563	2.65064e-05	-0.41272	-1.3254
76338234	chr5:76338234:A:C	1.27562e-22	-9.12748e-10	-1.36386	4.67449e-06	-9.12748e-10	-1.36381	3.86204e-05	-9.12748e-10	-1.36172
76338442	chr5:76338442:G:C	5.41228e-23	-2.22121	-6.68458e-10	2.26857e-06	-2.08678	-6.68458e-10	1.88127e-05	-2.08097	-6.68458e-10
76338623	chr5:76338623:A:G	1.39632e-22	-9.12748e-10	-1.27345	5.08507e-06	-9.12748e-10	-1.27962	4.20284e-05	-9.12748e-10	-1.27716
76338717	chr5:76338717:A:G	1.27639e-22	-9.12748e-10	-1.36326	4.70091e-06	-9.12748e-10	-1.35817	3.85378e-05	-9.12748e-10	-1.36387
76338988	chr5:76338988:G:GCACACCTCACAGCCC	1.27641e-22	-9.12748e-10	-1.36324	4.70052e-06	-9.12748e-10	-1.35826	3.85378e-05	-9.12748e-10	-1.36386
76339450	chr5:76339450:C:T	1.28339e-22	-9.12748e-10	-1.35779	4.71427e-06	-9.12748e-10	-1.35533	3.86697e-05	-9.12748e-10	-1.36045
76339452	chr5:76339452:C:T	1.27535e-22	-9.12748e-10	-1.36407	4.67508e-06	-9.12748e-10	-1.36368	3.85268e-05	-9.12748e-10	-1.36415
76339651	chr5:76339651:T:C	5.53777e-22	-9.12748e-10	0.104301	2.1995e-05	-9.12748e-10	0.184888	0.000165562	-9.12748e-10	0.09384
76339670	chr5:76339670:TGCCACTGCACTCCA:T	2.40179e-22	-1.38758	0.6565	9.78902e-06	-1.37336	0.748697	5.99721e-05	-1.55436	0.632738
76339695	chr5:76339695:C:A	1.49387e-22	-9.12748e-10	-1.20592	5.59456e-06	-9.12748e-10	-1.18413	4.54381e-05	-9.12748e-10	-1.19915
76339700	chr5:76339700:T:C	1.49527e-22	-9.12748e-10	-1.20498	5.60873e-06	-9.12748e-10	-1.1816	4.5517e-05	-9.12748e-10	-1.19742
76339796	chr5:76339796:T:A	2.29854e-22	-1.37771	0.602691	9.36376e-06	-1.36454	0.695457	5.73681e-05	-1.54689	0.580877
76339886	chr5:76339886:G:A	1.91037e-21	-9.12748e-10	1.34259	7.8738e-05	-9.12748e-10	1.4602	0.000604348	-9.12748e-10	1.38865
76339988	chr5:76339988:C:T	4.72681e-22	-0.898173	0.844132	1.92941e-05	-0.8987	0.952573	0.000112888	-1.12144	0.832335
76340054	chr5:76340054:A:G	7.53501e-23	-1.52901	-0.361308	1.01383e-05	-0.331086	-0.258521	3.12787e-05	-1.24154	-0.331031
76340181	chr5:76340181:G:A	5.00134e-23	-2.26159	-0.0385816	1.96845e-06	-2.3039	0.0752211	1.46656e-05	-2.31525	-0.014747
76340427	chr5:76340427:G:A	3.81762e-23	-1.85896	-0.711288	1.04867e-06	-2.29547	-0.562942	7.83903e-06	-2.23496	-0.721433
76340439	chr5:76340439:T:C	8.19655e-23	-2.02733	0.221164	2.94557e-06	-2.17414	0.348514	2.35718e-05	-2.11445	0.258999
76340583	chr5:76340583:T:C	6.26341e-23	-2.28186	0.206713	2.6336e-06	-2.3054	0.367821	2.01244e-05	-2.31933	0.305765
76341013	chr5:76341013:T:C	9.55467e-23	-2.31603	0.663184	4.43054e-06	-2.19853	0.781122	3.38845e-05	-2.24813	0.755589
76341114	chr5:76341114:A:G	4.5054e-23	-2.28435	-0.120244	1.84032e-06	-2.30974	0.0137505	1.42976e-05	-2.31927	-0.0361381
76341220	chr5:76341220:C:T	3.84399e-23	-2.25069	-0.312675	1.49452e-06	-2.31893	-0.185198	1.17936e-05	-2.31512	-0.232827
76341412	chr5:76341412:G:A	1.33204e-22	-9.12748e-10	-1.32058	4.77883e-06	-9.12748e-10	-1.34173	3.94343e-05	-9.12748e-10	-1.34087
76341674	chr5:76341674:G:A	1.46321e-22	-9.12748e-10	-1.22666	5.48833e-06	-9.12748e-10	-1.2033	4.53891e-05	-9.12748e-10	-1.20023
76341737	chr5:76341737:C:T	8.35907e-23	-1.01824	-0.76829	1.51833e-06	-1.86268	-0.625633	1.39914e-05	-1.63514	-0.741921
76342271	chr5:76342271:C:T	1.29986e-22	-9.12748e-10	-1.34504	4.74309e-06	-9.12748e-10	-1.34924	3.94663e-05	-9.12748e-10	-1.34006
76342278	chr5:76342278:T:C	1.39053e-23	-2.22585	-1.35434	4.67583e-07	-2.3192	-1.34691	3.88438e-06	-2.31127	-1.34727
76342844	chr5:76342844:T:A	1.33005e-22	-9.12748e-10	-1.32208	4.77375e-06	-9.12748e-10	-1.3428	3.93906e-05	-9.12748e-10	-1.34198
76343328	chr5:76343328:G:T	7.00359e-23	-2.26407	0.300615	2.73747e-06	-2.31721	0.418311	2.12882e-05	-2.31788	0.360528
76343366	chr5:76343366:A:G	1.74655e-22	-9.12748e-10	-1.04965	6.35751e-06	-9.12748e-10	-1.05629	5.03248e-05	-9.12748e-10	-1.09701
76343957	chr5:76343957:G:T	9.76462e-23	-0.86249	-0.768621	1.66566e-06	-1.77034	-0.62537	1.56548e-05	-1.52372	-0.741011
76344018	chr5:76344018:CAAAT:C	5.48537e-23	-0.963843	-1.24395	8.20651e-07	-1.90075	-1.20283	7.176e-06	-1.78397	-1.26079
76344029	chr5:76344029:C:T	2.00228e-23	-2.30669	-0.908905	8.16492e-07	-2.29114	-0.817525	6.79016e-06	-2.25394	-0.84609
76344296	chr5:76344296:C:T	1.99477e-23	-2.23967	-0.979678	6.24625e-07	-2.31936	-1.05717	5.48153e-06	-2.3165	-0.997621
76344300	chr5:76344300:T:C	1.55785e-22	-9.12748e-10	-1.16398	5.62822e-06	-9.12748e-10	-1.17813	4.68502e-05	-9.12748e-10	-1.16855
76344475	chr5:76344475:A:G	2.00504e-23	-2.26567	-0.94854	6.37898e-07	-2.31736	-1.03815	5.61073e-06	-2.31938	-0.971439
76344703	chr5:76344703:C:G	1.29963e-23	-2.3189	-1.3289	4.96137e-07	-2.29157	-1.31526	4.06904e-06	-2.29354	-1.31855
76344966	chr5:76344966:G:A	1.8523e-22	-9.12748e-10	-0.990864	6.95499e-06	-9.12748e-10	-0.966468	5.7423e-05	-9.12748e-10	-0.965059
76344996	chr5:76344996:C:T	7.22025e-23	-0.945087	-0.987899	1.24549e-06	-1.81704	-0.869353	1.18484e-05	-1.58088	-0.962432
76345138	chr5:76345138:A:G	1.89913e-23	-2.31448	-0.953997	7.66362e-07	-2.30306	-0.86897	6.3343e-06	-2.27393	-0.895597
76345614	chr5:76345614:G:T	2.59716e-22	-9.12748e-10	-0.652872	9.70903e-06	-9.12748e-10	-0.632871	7.73095e-05	-9.12748e-10	-0.667688
76345655	chr5:76345655:T:C	1.88263e-23	-2.31881	-0.958398	7.54213e-07	-2.31383	-0.874179	6.18234e-06	-2.29304	-0.900766
76345990	chr5:76345990:G:A	5.79427e-23	-0.969233	-1.18377	9.75741e-07	-1.82616	-1.10433	9.52424e-06	-1.59694	-1.16473
76346386	chr5:76346386:T:C	6.68117e-21	-9.12748e-10	2.59459	0.00023703	-9.12748e-10	2.56226	0.00198528	-9.12748e-10	2.57801
76346563	chr5:76346563:C:T	4.47672e-23	-1.17906	-1.23192	8.1845e-07	-1.94515	-1.16112	7.80546e-06	-1.74481	-1.21587
76346622	chr5:76346622:T:A	5.54658e-23	-1.11981	-1.07688	1.02644e-06	-1.91102	-0.968816	9.60079e-06	-1.69883	-1.05483
76346626	chr5:76346626:G:A	1.61658e-22	-9.12748e-10	-1.12698	5.67874e-06	-9.12748e-10	-1.1692	4.71452e-05	-9.12748e-10	-1.16227
76346661	chr5:76346661:C:T	5.4047e-23	-1.14418	-1.07842	1.00936e-06	-1.92599	-0.970623	9.41077e-06	-1.71722	-1.05643
76346711	chr5:76346711:A:G	5.01149e-23	-2.29814	-6.68458e-10	1.85022e-06	-2.29062	-6.68458e-10	1.56428e-05	-2.26549	-6.68458e-10
76346936	chr5:76346936:T:C	3.13409e-22	-9.12748e-10	-0.464951	1.18126e-05	-9.12748e-10	-0.436763	9.34531e-05	-9.12748e-10	-0.478044
76346946	chr5:76346946:A:G	4.14575e-23	-1.52456	-0.963232	9.41054e-07	-2.13107	-0.835611	8.13363e-06	-1.97875	-0.940745
76347212	chr5:76347212:A:G	7.24966e-23	-2.11308	0.184161	2.64997e-06	-2.23442	0.303038	2.05172e-05	-2.22926	0.235019
76347676	chr5:76347676:A:G	1.85636e-23	-1.92731	-1.36395	7.17302e-07	-1.87607	-1.36212	5.30431e-06	-1.98284	-1.36415
76347738	chr5:76347738:C:T	2.25047e-22	-9.12748e-10	-0.79615	8.63076e-06	-9.12748e-10	-0.750595	6.96315e-05	-9.12748e-10	-0.772288
76348412	chr5:76348412:A:G	5.33177e-22	-9.12748e-10	0.0663918	1.48592e-05	-9.12748e-10	-0.207311	0.000138558	-9.12748e-10	-0.0842125
76348900	chr5:76348900:TGAGGCAGAGAACAGCTTGAACCCAG:T	1.76049e-22	-9.12748e-10	-1.0417	6.11977e-06	-9.12748e-10	-1.0944	5.0908e-05	-9.12748e-10	-1.08548
76349249	chr5:76349249:C:T	1.39549e-22	-9.12748e-10	-1.27405	5.01913e-06	-9.12748e-10	-1.29267	4.199e-05	-9.12748e-10	-1.27807
76349383	chr5:76349383:C:T	1.51362e-22	-9.12748e-10	-1.19279	5.34895e-06	-9.12748e-10	-1.22903	4.42651e-05	-9.12748e-10	-1.22531
76350173	chr5:76350173:C:T	4.99943e-23	-1.15131	-1.14924	8.4059e-07	-1.9437	-1.13588	8.01367e-06	-1.7655	-1.16885
76350481	chr5:76350481:C:T	2.17753e-22	-9.12748e-10	-0.829098	7.55416e-06	-9.12748e-10	-0.883829	6.62346e-05	-9.12748e-10	-0.822301
76350541	chr5:76350541:G:T	1.71644e-22	-9.12748e-10	-1.06704	5.98426e-06	-9.12748e-10	-1.11679	4.98148e-05	-9.12748e-10	-1.10719
76350880	chr5:76350880:G:A	4.37989e-23	-1.12185	-1.311	7.23883e-07	-1.92325	-1.3058	7.03469e-06	-1.74532	-1.31933
76350946	chr5:76350946:G:A	1.27517e-22	-9.12748e-10	-1.36421	4.67311e-06	-9.12748e-10	-1.3641	3.85421e-05	-9.12748e-10	-1.36375
76351178	chr5:76351178:A:G	1.38677e-22	-9.12748e-10	-1.28031	5.31924e-06	-9.12748e-10	-1.2346	4.3493e-05	-9.12748e-10	-1.2429
76351242	chr5:76351242:T:C	1.78118e-22	-9.12748e-10	-1.03001	6.19774e-06	-9.12748e-10	-1.08174	5.15456e-05	-9.12748e-10	-1.07304
76351287	chr5:76351287:A:AC	1.45628e-22	-9.12748e-10	-1.23141	5.37285e-06	-9.12748e-10	-1.22457	4.41135e-05	-9.12748e-10	-1.22874
76351805	chr5:76351805:G:A	1.74589e-23	-2.2079	-1.14472	5.40571e-07	-2.31871	-1.20234	4.53688e-06	-2.31829	-1.18498
76351925	chr5:76351925:A:G	8.26266e-23	-0.981565	-0.816565	1.11548e-06	-2.07572	-0.720922	9.13053e-06	-1.9403	-0.863583
76351939	chr5:76351939:G:A	1.30015e-22	-9.12748e-10	-1.34481	4.73774e-06	-9.12748e-10	-1.35037	3.90634e-05	-9.12748e-10	-1.35032
76351967	chr5:76351967:T:C	5.6977e-23	-0.907577	-1.26224	8.56247e-07	-1.80857	-1.25255	8.41446e-06	-1.6103	-1.27526
76352170	chr5:76352170:G:A	1.87332e-23	-2.1818	-1.10036	5.59706e-07	-2.31929	-1.16698	4.72545e-06	-2.31462	-1.14792
76352374	chr5:76352374:T:G	5.74705e-23	-0.814755	-1.34643	8.308e-07	-1.75453	-1.33676	8.39286e-06	-1.53994	-1.34818
76352617	chr5:76352617:G:A	6.0786e-23	-0.973415	-1.13169	9.33577e-07	-1.85602	-1.11864	9.01411e-06	-1.66432	-1.15239
76352767	chr5:76352767:G:A	4.44012e-23	-1.13202	-1.28717	7.34667e-07	-1.93384	-1.28043	7.02714e-06	-1.76933	-1.29639
76353021	chr5:76353021:T:C	4.9294e-23	-1.10033	-1.21433	8.01175e-07	-1.92529	-1.20232	7.62378e-06	-1.75392	-1.23031
76353238	chr5:76353238:C:T	8.40459e-23	-1.7811	-6.68458e-10	2.25934e-06	-2.09086	-6.68458e-10	1.87263e-05	-2.08558	-6.68458e-10
76353991	chr5:76353991:GCTCA:G	1.2833e-22	-9.12748e-10	-1.35785	4.68904e-06	-9.12748e-10	-1.3607	3.86614e-05	-9.12748e-10	-1.36066
76354028	chr5:76354028:G:C	2.31959e-22	-9.12748e-10	-0.7659	7.95948e-06	-9.12748e-10	-0.831564	6.65935e-05	-9.12748e-10	-0.816897
76354475	chr5:76354475:C:T	1.78078e-22	-9.12748e-10	-1.03024	6.24336e-06	-9.12748e-10	-1.07441	5.39992e-05	-9.12748e-10	-1.02653
76354599	chr5:76354599:G:A	5.37042e-23	-2.22897	-6.68458e-10	2.01962e-06	-2.20302	-6.68458e-10	1.7134e-05	-2.17444	-6.68458e-10
76354693	chr5:76354693:G:A	1.9661e-22	-0.931239	-6.68458e-10	8.35426e-06	-0.783156	-6.68458e-10	7.82439e-05	-0.655673	-6.68458e-10
76354821	chr5:76354821:G:A	2.19834e-22	0.0541206	-0.873709	3.6824e-06	-0.632438	-0.969926	4.76152e-05	-0.255401	-0.896952
76354822	chr5:76354822:GA:G	2.09456e-22	0.116977	-0.984924	3.51257e-06	-0.581232	-1.06835	4.52306e-05	-0.199605	-1.00413
76355524	chr5:76355524:G:T	1.17193e-22	-0.382083	-1.06655	2.18929e-06	-0.991731	-1.13062	2.62979e-05	-0.671247	-1.07477
76355668	chr5:76355668:T:A	8.6455e-23	-2.29781	0.544972	3.38763e-06	-2.31044	0.624641	2.47599e-05	-2.31835	0.512074
76355961	chr5:76355961:A:G	2.45508e-22	-0.0681505	-0.640982	4.09561e-06	-0.732216	-0.763797	5.30862e-05	-0.370759	-0.672828
76356173	chr5:76356173:A:T	5.57095e-23	-2.01646	-0.175846	1.61143e-06	-2.30185	-0.126948	1.37421e-05	-2.23859	-0.156453
76356222	chr5:76356222:G:A	1.3033e-22	-9.12748e-10	-1.34239	4.84993e-06	-9.12748e-10	-1.32696	3.98822e-05	-9.12748e-10	-1.32957
76357137	chr5:76357137:AC:A	1.2768e-22	-9.12748e-10	-1.36293	4.67442e-06	-9.12748e-10	-1.36382	3.85239e-05	-9.12748e-10	-1.36423
76357180	chr5:76357180:C:A	5.82901e-23	-2.14703	-6.68458e-10	1.81883e-06	-2.30773	-6.68458e-10	1.53166e-05	-2.28656	-6.68458e-10
76357477	chr5:76357477:A:G	1.26243e-22	-0.348072	-1.02618	2.35701e-06	-0.956081	-1.09245	2.84287e-05	-0.634595	-1.03351
76357692	chr5:76357692:A:C	1.13999e-22	-0.452311	-1.02396	2.16314e-06	-1.0444	-1.08997	2.58972e-05	-0.730613	-1.03075
76357724	chr5:76357724:A:G	5.59629e-23	-2.26802	0.0802499	1.9408e-06	-2.23319	-0.00963974	1.56888e-05	-2.25614	-0.00641481
76358184	chr5:76358184:C:G	1.78288e-22	0.00089502	-1.02996	3.13742e-06	-0.673657	-1.08887	3.89568e-05	-0.319841	-1.03321
76358268	chr5:76358268:C:T	2.31172e-22	-9.12748e-10	-0.769298	7.93473e-06	-9.12748e-10	-0.834679	6.63808e-05	-9.12748e-10	-0.820097
76358278	chr5:76358278:C:T	4.96572e-23	-2.30732	-6.68458e-10	1.92543e-06	-2.25078	-6.68458e-10	1.52919e-05	-2.28818	-6.68458e-10
76358439	chr5:76358439:T:C	2.98252e-22	-9.12748e-10	-0.514522	1.11244e-05	-9.12748e-10	-0.496783	8.78401e-05	-9.12748e-10	-0.539987
76358553	chr5:76358553:G:A	2.62669e-22	-0.641567	-6.68458e-10	1.30919e-05	-0.33393	-6.68458e-10	0.000105312	-0.358577	-6.68458e-10
76358567	chr5:76358567:C:T	1.71761e-23	-2.21646	-1.15248	7.11414e-07	-2.03567	-1.21076	6.54166e-06	-1.94354	-1.19377
76358706	chr5:76358706:A:G	1.36457e-23	-2.23786	-1.36118	5.89977e-07	-2.0694	-1.3642	5.31232e-06	-1.9813	-1.36417
76358856	chr5:76358856:A:G	1.40309e-22	-9.12748e-10	-1.26861	5.24554e-06	-9.12748e-10	-1.24855	4.22932e-05	-9.12748e-10	-1.27088
76358891	chr5:76358891:CTG:C	2.05081e-23	-2.29941	-0.892235	6.67919e-07	-2.29901	-1.0105	6.16841e-06	-2.27134	-0.92472
76358977	chr5:76358977:T:C	1.81176e-22	-9.12748e-10	-1.01299	6.40886e-06	-9.12748e-10	-1.04825	5.21684e-05	-9.12748e-10	-1.06103
76358978	chr5:76358978:C:A	3.66641e-23	-2.00503	-0.605629	1.03278e-06	-2.30398	-0.569696	8.92155e-06	-2.24439	-0.582645
76359066	chr5:76359066:T:G	3.08355e-22	-0.48121	-6.68458e-10	1.10887e-05	-0.499999	-6.68458e-10	8.09632e-05	-0.62151	-6.68458e-10
76359231	chr5:76359231:T:C	2.45196e-23	-1.73886	-1.27413	5.95362e-07	-2.14688	-1.27764	5.03937e-06	-2.14154	-1.25668
76359453	chr5:76359453:G:C	5.14703e-23	-2.27146	-6.68458e-10	2.10805e-06	-2.16016	-6.68458e-10	1.67928e-05	-2.19456	-6.68458e-10
76359454	chr5:76359454:G:T	1.68769e-23	-2.05811	-1.3284	4.90729e-07	-2.31246	-1.30533	4.11978e-06	-2.28072	-1.31898
76359617	chr5:76359617:A:C	4.92186e-23	-2.31619	-6.68458e-10	1.8075e-06	-2.31398	-6.68458e-10	1.48275e-05	-2.31902	-6.68458e-10
76359757	chr5:76359757:C:T	1.66653e-22	-9.12748e-10	-1.09654	5.70902e-06	-9.12748e-10	-1.16388	4.78727e-05	-9.12748e-10	-1.14696
76361273	chr5:76361273:A:G	2.79512e-22	-9.12748e-10	-0.579414	1.09392e-05	-9.12748e-10	-0.513578	8.8075e-05	-9.12748e-10	-0.537316
76361340	chr5:76361340:C:T	1.77059e-23	-2.00426	-1.33431	5.84714e-07	-2.13896	-1.3036	4.92055e-06	-2.1032	-1.31889
76361710	chr5:76361710:C:T	1.77864e-22	-9.12748e-10	-1.03144	6.66257e-06	-9.12748e-10	-1.00942	5.44308e-05	-9.12748e-10	-1.01857
76361764	chr5:76361764:T:C	1.31911e-22	-9.12748e-10	-1.33033	4.89706e-06	-9.12748e-10	-1.31729	3.97858e-05	-9.12748e-10	-1.33199
76361897	chr5:76361897:C:T	2.39148e-23	-2.11037	-0.927596	7.55981e-07	-2.30924	-0.876428	5.74047e-06	-2.31832	-0.949641
76362003	chr5:76362003:G:A	2.0541e-23	-2.11256	-1.07748	6.50941e-07	-2.30849	-1.02678	4.96914e-06	-2.3182	-1.09406
76362736	chr5:76362736:T:C	6.85152e-23	-1.98541	-6.68458e-10	2.25313e-06	-2.09361	-6.68458e-10	1.84708e-05	-2.09931	-6.68458e-10
76362874	chr5:76362874:C:G	5.18626e-23	-2.26386	-6.68458e-10	2.00408e-06	-2.21074	-6.68458e-10	1.6059e-05	-2.23924	-6.68458e-10
76363446	chr5:76363446:T:A	2.28666e-22	-0.7802	-6.68458e-10	2.64355e-06	-1.93381	-6.68458e-10	2.48506e-05	-1.80262	-6.68458e-10
76363548	chr5:76363548:G:A	3.03886e-23	-2.13209	-0.666306	9.94704e-07	-2.30428	-0.606956	7.30771e-06	-2.31621	-0.710359
76364132	chr5:76364132:C:T	1.80751e-22	-9.12748e-10	-1.01534	6.37965e-06	-9.12748e-10	-1.05282	5.21652e-05	-9.12748e-10	-1.06109
76364270	chr5:76364270:A:G	1.28024e-22	-9.12748e-10	-1.36024	4.71704e-06	-9.12748e-10	-1.35475	3.86657e-05	-9.12748e-10	-1.36055
76364732	chr5:76364732:G:A	2.73943e-22	-9.12748e-10	-0.599541	1.03e-05	-9.12748e-10	-0.573787	8.14455e-05	-9.12748e-10	-0.61557
76364771	chr5:76364771:T:C	1.92755e-22	-9.12748e-10	-0.951042	6.67353e-06	-9.12748e-10	-1.00778	5.44577e-05	-9.12748e-10	-1.01808
76364904	chr5:76364904:T:C	1.27993e-22	-9.12748e-10	-1.36048	4.71569e-06	-9.12748e-10	-1.35503	3.86612e-05	-9.12748e-10	-1.36067
76364972	chr5:76364972:G:A	3.39403e-23	-2.07333	-0.614529	1.16641e-06	-2.20219	-0.549811	9.35328e-06	-2.18845	-0.591325
76365311	chr5:76365311:T:C	1.27817e-22	-9.12748e-10	-1.36186	4.67284e-06	-9.12748e-10	-1.36416	3.85972e-05	-9.12748e-10	-1.36232
76366371	chr5:76366371:T:G	1.4024e-22	-9.12748e-10	-1.26911	5.06947e-06	-9.12748e-10	-1.28269	4.19478e-05	-9.12748e-10	-1.27908
76366787	chr5:76366787:T:G	2.71848e-23	-2.13383	-0.775973	9.45662e-07	-2.23823	-0.723564	7.60404e-06	-2.22628	-0.760544
76367355	chr5:76367355:C:T	1.32917e-22	-9.12748e-10	-1.32274	4.82667e-06	-9.12748e-10	-1.33177	3.98981e-05	-9.12748e-10	-1.32918
76367649	chr5:76367649:T:C	1.27641e-22	-9.12748e-10	-1.36324	4.67295e-06	-9.12748e-10	-1.36414	3.85518e-05	-9.12748e-10	-1.3635
76367791	chr5:76367791:C:A	1.65211e-23	-2.06224	-1.34558	4.75704e-07	-2.31276	-1.33612	4.07559e-06	-2.2599	-1.35059
76367826	chr5:76367826:G:C	2.33118e-22	-0.760918	-6.68458e-10	5.36929e-06	-1.22523	-6.68458e-10	4.79647e-05	-1.14504	-6.68458e-10
76367953	chr5:76367953:T:C	1.27719e-22	-9.12748e-10	-1.36263	4.67254e-06	-9.12748e-10	-1.36423	3.85723e-05	-9.12748e-10	-1.36297
76367972	chr5:76367972:C:G	4.27288e-23	-2.22747	-0.230116	1.83115e-06	-1.93998	-0.361007	1.53121e-05	-2.0317	-0.255161
76368003	chr5:76368003:T:G	1.43848e-22	-9.12748e-10	-1.24371	5.35028e-06	-9.12748e-10	-1.22878	4.47551e-05	-9.12748e-10	-1.2143
76368516	chr5:76368516:C:G	7.07381e-23	-0.622226	-1.33125	1.65246e-06	-1.06999	-1.33368	1.72223e-05	-0.839195	-1.3301
76368804	chr5:76368804:C:A	2.72161e-22	-9.12748e-10	-0.606067	1.02088e-05	-9.12748e-10	-0.582679	8.07541e-05	-9.12748e-10	-0.624095
76369032	chr5:76369032:C:T	1.27526e-22	-9.12748e-10	-1.36414	4.6778e-06	-9.12748e-10	-1.3631	3.85242e-05	-9.12748e-10	-1.36422
76369486	chr5:76369486:A:G	1.31749e-22	-9.12748e-10	-1.33157	4.87138e-06	-9.12748e-10	-1.32255	4.0511e-05	-9.12748e-10	-1.31393
76369663	chr5:76369663:G:A	1.61688e-22	-9.12748e-10	-1.12679	5.58481e-06	-9.12748e-10	-1.18588	4.74819e-05	-9.12748e-10	-1.15516
76370124	chr5:76370124:A:G	1.2888e-22	-9.12748e-10	-1.35358	4.70548e-06	-9.12748e-10	-1.3572	3.88373e-05	-9.12748e-10	-1.35612
76370306	chr5:76370306:T:C	1.62924e-22	-9.12748e-10	-1.11917	6.08663e-06	-9.12748e-10	-1.09983	4.97131e-05	-9.12748e-10	-1.10924
76370626	chr5:76370626:C:CAG	1.28049e-22	-9.12748e-10	-1.36005	4.73062e-06	-9.12748e-10	-1.35187	3.87202e-05	-9.12748e-10	-1.35914
76370708	chr5:76370708:TCTCGTGC:T	1.36056e-22	-9.12748e-10	-1.2994	4.93948e-06	-9.12748e-10	-1.30867	4.0837e-05	-9.12748e-10	-1.30592
76370783	chr5:76370783:T:G	1.2869e-22	-9.12748e-10	-1.35506	4.68491e-06	-9.12748e-10	-1.36158	3.88278e-05	-9.12748e-10	-1.35637
76370863	chr5:76370863:A:T	1.27564e-22	-9.12748e-10	-1.36384	4.6924e-06	-9.12748e-10	-1.35998	3.85531e-05	-9.12748e-10	-1.36347
76370888	chr5:76370888:C:T	7.83628e-22	-9.12748e-10	0.451474	2.45103e-05	-9.12748e-10	0.293167	0.00021688	-9.12748e-10	0.363839
76371055	chr5:76371055:G:A	2.88306e-23	-2.31848	-0.532539	1.26772e-06	-2.23495	-0.433754	8.95386e-06	-2.27796	-0.545457
76371130	chr5:76371130:C:T	1.91347e-23	-1.90477	-1.35619	4.83081e-07	-2.27729	-1.3562	4.29587e-06	-2.19753	-1.36031
76371262	chr5:76371262:G:A	1.42909e-22	-9.12748e-10	-1.25025	5.31434e-06	-9.12748e-10	-1.23552	4.44276e-05	-9.12748e-10	-1.22164
76371426	chr5:76371426:G:A	1.27522e-22	-9.12748e-10	-1.36417	4.68419e-06	-9.12748e-10	-1.36174	3.85296e-05	-9.12748e-10	-1.36408
76371432	chr5:76371432:G:A	1.52473e-22	-9.12748e-10	-1.18547	5.68413e-06	-9.12748e-10	-1.16825	4.62271e-05	-9.12748e-10	-1.18194
76371488	chr5:76371488:G:A	1.7322e-22	-9.12748e-10	-1.0579	6.10277e-06	-9.12748e-10	-1.09718	5.09377e-05	-9.12748e-10	-1.0849
76371580	chr5:76371580:A:G	1.27515e-22	-9.12748e-10	-1.36423	4.68134e-06	-9.12748e-10	-1.36234	3.85251e-05	-9.12748e-10	-1.3642
76371747	chr5:76371747:T:C	2.71776e-22	-9.12748e-10	-0.607483	1.02114e-05	-9.12748e-10	-0.58242	8.07242e-05	-9.12748e-10	-0.624465
76371764	chr5:76371764:G:A	1.27562e-22	-9.12748e-10	-1.36386	4.6902e-06	-9.12748e-10	-1.36045	3.85456e-05	-9.12748e-10	-1.36366
76371947	chr5:76371947:A:AAG	1.32238e-22	-9.12748e-10	-1.32786	4.93124e-06	-9.12748e-10	-1.31034	3.99697e-05	-9.12748e-10	-1.32738
76372066	chr5:76372066:G:T	1.45799e-22	-9.12748e-10	-1.23024	5.42733e-06	-9.12748e-10	-1.21448	4.54204e-05	-9.12748e-10	-1.19954
76372663	chr5:76372663:T:C	1.76867e-22	-9.12748e-10	-1.03706	6.67897e-06	-9.12748e-10	-1.00696	5.54929e-05	-9.12748e-10	-0.999249
76372733	chr5:76372733:C:T	1.64706e-23	-2.06873	-1.34216	5.48204e-07	-2.192	-1.31504	4.58965e-06	-2.16101	-1.33069
76373047	chr5:76373047:G:C	2.45238e-23	-2.27791	-0.734912	9.10249e-07	-2.31553	-0.684435	7.27387e-06	-2.31269	-0.718523
76373070	chr5:76373070:C:T	1.34223e-22	-9.12748e-10	-1.31296	4.87078e-06	-9.12748e-10	-1.32267	4.02531e-05	-9.12748e-10	-1.32032
76373269	chr5:76373269:A:G	1.26471e-22	-2.31312	0.940675	5.16567e-06	-2.29566	1.03177	3.70729e-05	-2.31134	0.908721
76373294	chr5:76373294:C:T	1.93884e-23	-2.0548	-1.19299	6.84511e-07	-2.16366	-1.12131	5.62633e-06	-2.12572	-1.16233
76373305	chr5:76373305:A:G	1.87455e-23	-2.09422	-1.18728	6.69976e-07	-2.19314	-1.1133	5.48126e-06	-2.15885	-1.15532
76373366	chr5:76373366:G:A	2.11265e-23	-1.99499	-1.16694	7.40215e-07	-2.11724	-1.0895	6.09721e-06	-2.07406	-1.13361
76373380	chr5:76373380:C:T	1.64484e-23	-2.09853	-1.3137	4.93587e-07	-2.31769	-1.29429	4.05268e-06	-2.29558	-1.32055
76373424	chr5:76373424:A:G	1.6711e-23	-2.20558	-1.19081	6.16148e-07	-2.27336	-1.11684	4.97508e-06	-2.25288	-1.15818
76373448	chr5:76373448:G:A	1.91644e-23	-2.04921	-1.21019	6.74212e-07	-2.16065	-1.13948	5.55356e-06	-2.1215	-1.17957
76373461	chr5:76373461:T:C	1.63685e-23	-2.18168	-1.23543	5.92346e-07	-2.2576	-1.17199	4.8206e-06	-2.23422	-1.20838
76373643	chr5:76373643:A:G	1.96651e-23	-2.06383	-1.16979	6.99739e-07	-2.17075	-1.09222	5.7317e-06	-2.13344	-1.13606
76373717	chr5:76373717:A:G	2.01185e-23	-1.89807	-1.31275	6.60617e-07	-2.0698	-1.25071	6.03999e-06	-1.92503	-1.29207
76373835	chr5:76373835:G:T	1.08776e-21	-9.12748e-10	0.779414	3.39971e-05	-9.12748e-10	0.620348	0.000297899	-9.12748e-10	0.681251
76373942	chr5:76373942:A:G	1.79084e-22	-1.0246	-6.68458e-10	5.38328e-06	-1.22263	-6.68458e-10	5.51704e-05	-1.00508	-6.68458e-10
76374053	chr5:76374053:G:A	2.03656e-23	-1.99813	-1.20049	7.10312e-07	-2.11901	-1.12897	5.86798e-06	-2.07623	-1.16977
76374562	chr5:76374562:T:C	2.39843e-22	-9.12748e-10	-0.732478	8.65475e-06	-9.12748e-10	-0.747819	6.76725e-05	-9.12748e-10	-0.800824
76374699	chr5:76374699:A:G	2.86566e-22	-9.12748e-10	-0.554493	1.0576e-05	-9.12748e-10	-0.547336	8.42197e-05	-9.12748e-10	-0.582076
76374883	chr5:76374883:A:AT	1.32613e-22	-9.12748e-10	-1.32503	4.95531e-06	-9.12748e-10	-1.30547	4.05054e-05	-9.12748e-10	-1.31407
76375057	chr5:76375057:A:G	1.55914e-22	-9.12748e-10	-1.16316	5.64897e-06	-9.12748e-10	-1.17445	4.64225e-05	-9.12748e-10	-1.17772
76375168	chr5:76375168:A:G	6.97127e-23	-1.96808	-6.68458e-10	3.09216e-06	-1.77706	-6.68458e-10	2.44025e-05	-1.82082	-6.68458e-10
76375260	chr5:76375260:C:T	2.87657e-22	-9.12748e-10	-0.550691	1.06171e-05	-9.12748e-10	-0.543465	8.45374e-05	-9.12748e-10	-0.57831
76375439	chr5:76375439:G:T	1.61911e-22	-9.12748e-10	-1.12541	5.86193e-06	-9.12748e-10	-1.13745	4.81455e-05	-9.12748e-10	-1.14128
76375480	chr5:76375480:T:C	3.24714e-22	-9.12748e-10	-0.429515	1.19977e-05	-9.12748e-10	-0.421213	9.52958e-05	-9.12748e-10	-0.458518
76375518	chr5:76375518:CTGGG:C	2.60637e-23	-1.68865	-1.26326	7.98438e-07	-1.94933	-1.18169	7.44851e-06	-1.77169	-1.2358
76375597	chr5:76375597:C:T	2.12759e-23	-1.96397	-1.19092	7.40747e-07	-2.08928	-1.11675	6.12322e-06	-2.04535	-1.15807
76375839	chr5:76375839:C:T	1.3777e-22	-9.12748e-10	-1.28687	5.17184e-06	-9.12748e-10	-1.2627	4.22088e-05	-9.12748e-10	-1.27288
76375923	chr5:76375923:C:T	2.11623e-23	-1.97419	-1.18605	7.37627e-07	-2.0992	-1.11104	6.09086e-06	-2.05585	-1.15287
76375996	chr5:76375996:C:T	2.71576e-22	-9.12748e-10	-0.60822	1.02042e-05	-9.12748e-10	-0.583125	8.06654e-05	-9.12748e-10	-0.625194
76376077	chr5:76376077:C:A	1.63222e-23	-2.08728	-1.33266	5.5964e-07	-2.18411	-1.30227	4.66271e-06	-2.15519	-1.32072
76376642	chr5:76376642:C:T	2.63313e-22	-9.12748e-10	-0.639117	9.9107e-06	-9.12748e-10	-0.612313	7.8305e-05	-9.12748e-10	-0.654892
76376659	chr5:76376659:T:C	2.04173e-23	-1.97743	-1.21865	7.09404e-07	-2.10101	-1.14825	5.85836e-06	-2.05788	-1.18975
76376693	chr5:76376693:G:A	1.97193e-22	-9.12748e-10	-0.92828	7.00307e-06	-9.12748e-10	-0.959579	5.5209e-05	-9.12748e-10	-1.00438
76377249	chr5:76377249:A:G	2.15442e-23	-1.9695	-1.17286	7.52243e-07	-2.09723	-1.09339	6.18375e-06	-2.05378	-1.1398
76377443	chr5:76377443:TTC:T	1.27522e-22	-9.12748e-10	-1.36417	4.67717e-06	-9.12748e-10	-1.36324	3.85468e-05	-9.12748e-10	-1.36363
76377782	chr5:76377782:A:G	1.27552e-22	-9.12748e-10	-1.36393	4.67259e-06	-9.12748e-10	-1.36421	3.85459e-05	-9.12748e-10	-1.36366
76378256	chr5:76378256:T:C	1.55916e-23	-2.12271	-1.34303	4.75452e-07	-2.31932	-1.33009	4.01115e-06	-2.28244	-1.34398
76378567	chr5:76378567:G:A	2.06628e-23	-1.88818	-1.29595	6.91402e-07	-2.02807	-1.24689	5.81182e-06	-1.98012	-1.27549
76378685	chr5:76378685:G:A	3.39263e-23	-2.01112	-0.677152	9.08642e-07	-2.30005	-0.701683	7.94733e-06	-2.24753	-0.695139
76378733	chr5:76378733:C:T	1.69436e-23	-2.01913	-1.36344	5.56649e-07	-2.12934	-1.3624	4.73444e-06	-2.09642	-1.36422
76378856	chr5:76378856:A:G	1.5424e-23	-2.11967	-1.35687	5.2494e-07	-2.21781	-1.33259	4.49247e-06	-2.16539	-1.34771
76378940	chr5:76378940:C:T	1.61937e-22	-9.12748e-10	-1.12525	5.56284e-06	-9.12748e-10	-1.18982	4.74674e-05	-9.12748e-10	-1.15546
76379045	chr5:76379045:AC:A	5.42296e-23	-1.18176	-1.03747	1.36448e-06	-1.55825	-1.0369	1.31928e-05	-1.37756	-1.05827
76379272	chr5:76379272:T:G	1.6176e-22	-9.12748e-10	-1.12635	5.59788e-06	-9.12748e-10	-1.18354	4.6128e-05	-9.12748e-10	-1.18408
76379353	chr5:76379353:A:G	2.93396e-23	-1.51283	-1.32069	7.08172e-07	-1.96792	-1.28308	7.21775e-06	-1.72941	-1.30955
76379872	chr5:76379872:T:C	4.67529e-23	-1.00493	-1.36265	9.88078e-07	-1.5554	-1.36252	9.50445e-06	-1.39967	-1.36407
76379950	chr5:76379950:T:G	1.27515e-22	-9.12748e-10	-1.36423	4.67254e-06	-9.12748e-10	-1.36422	3.8524e-05	-9.12748e-10	-1.36422
76380448	chr5:76380448:G:A	4.96718e-23	-2.30702	-6.68458e-10	1.79778e-06	-2.31937	-6.68458e-10	1.48316e-05	-2.31875	-6.68458e-10
76380652	chr5:76380652:C:T	5.48311e-23	-2.2082	-6.68458e-10	1.9056e-06	-2.26113	-6.68458e-10	1.64469e-05	-2.21537	-6.68458e-10
76380833	chr5:76380833:C:T	2.6388e-23	-1.77387	-1.16568	9.33322e-07	-1.92048	-1.05446	7.30434e-06	-1.89321	-1.13382
76382006	chr5:76382006:C:T	2.51372e-22	-9.12748e-10	-0.685527	8.88049e-06	-9.12748e-10	-0.722072	7.31414e-05	-9.12748e-10	-0.72311
76382059	chr5:76382059:C:T	1.29286e-22	-9.12748e-10	-1.35043	4.76446e-06	-9.12748e-10	-1.34474	3.92033e-05	-9.12748e-10	-1.34674
76382242	chr5:76382242:T:C	2.218e-23	-2.11057	-1.0027	7.63762e-07	-2.12072	-1.0547	7.0104e-06	-2.08912	-0.978985
76382367	chr5:76382367:C:T	1.84557e-22	-9.12748e-10	-0.994504	6.65427e-06	-9.12748e-10	-1.01067	5.78397e-05	-9.12748e-10	-0.957829
76382868	chr5:76382868:G:A	2.46296e-23	-2.24245	-0.766057	9.35885e-07	-2.241	-0.731188	7.82258e-06	-2.19949	-0.758997
76383380	chr5:76383380:C:T	1.2752e-22	-9.12748e-10	-1.36419	4.675e-06	-9.12748e-10	-1.3637	3.85241e-05	-9.12748e-10	-1.36422
76383739	chr5:76383739:C:A	1.47276e-22	-9.12748e-10	-1.22015	5.31271e-06	-9.12748e-10	-1.23582	4.37174e-05	-9.12748e-10	-1.23776
76384263	chr5:76384263:G:C	1.56297e-23	-2.11914	-1.34415	5.5032e-07	-2.15301	-1.35017	4.75034e-06	-2.11755	-1.33974
76384920	chr5:76384920:G:A	1.55001e-23	-2.10862	-1.363	5.48349e-07	-2.14271	-1.36406	4.69918e-06	-2.10637	-1.36175
76384974	chr5:76384974:A:G	2.50193e-23	-1.77692	-1.21589	6.73844e-07	-2.06711	-1.23358	6.39696e-06	-1.9492	-1.21049
76385087	chr5:76385087:C:T	8.17837e-23	-1.80838	-6.68458e-10	2.59168e-06	-1.95362	-6.68458e-10	2.17948e-05	-1.93383	-6.68458e-10
76387210	chr5:76387210:A:G	2.98225e-22	-9.12748e-10	-0.514614	1.02542e-05	-9.12748e-10	-0.578237	9.05988e-05	-9.12748e-10	-0.509064
76387883	chr5:76387883:T:C	1.39979e-22	-2.29428	1.02331	4.9827e-06	-2.2874	0.987442	4.25816e-05	-2.26636	1.00228
76388335	chr5:76388335:A:G	4.8192e-23	-0.976064	-1.3612	1.01949e-06	-1.53552	-1.3511	9.82356e-06	-1.36959	-1.36113
76388517	chr5:76388517:G:GAAC	4.87089e-23	-0.970785	-1.35581	1.03436e-06	-1.53111	-1.34104	9.92509e-06	-1.36491	-1.35553
76389500	chr5:76389500:G:A	8.1324e-23	-1.81402	-6.68458e-10	3.56251e-06	-1.63546	-6.68458e-10	2.71023e-05	-1.71589	-6.68458e-10
76389505	chr5:76389505:C:T	1.90524e-22	-9.12748e-10	-0.962682	6.87068e-06	-9.12748e-10	-0.978664	5.99855e-05	-9.12748e-10	-0.921401
76389579	chr5:76389579:A:T	1.8883e-23	-2.03899	-1.23521	6.93328e-07	-2.01406	-1.25812	5.97896e-06	-2.00322	-1.22404
76389636	chr5:76389636:G:C	1.41053e-23	-2.20186	-1.36405	5.07032e-07	-2.22098	-1.36413	4.33042e-06	-2.18637	-1.36347
76390160	chr5:76390160:T:C	4.97359e-23	-2.30573	-6.68458e-10	1.79874e-06	-2.31884	-6.68458e-10	1.48807e-05	-2.31544	-6.68458e-10
76391329	chr5:76391329:G:A	1.94241e-23	-2.08193	-1.16401	5.69638e-07	-2.25351	-1.21517	5.29808e-06	-2.18368	-1.16448
76392435	chr5:76392435:A:G	1.91299e-23	-1.90564	-1.35557	7.006e-07	-1.89941	-1.36234	6.04459e-06	-1.85884	-1.3575
76393516	chr5:76393516:T:A	2.3372e-22	-9.12748e-10	-0.758337	9.18858e-06	-9.12748e-10	-0.687966	7.25707e-05	-9.12748e-10	-0.730943
76393699	chr5:76393699:G:A	1.27576e-22	-9.12748e-10	-1.36375	4.67764e-06	-9.12748e-10	-1.36313	3.85441e-05	-9.12748e-10	-1.3637
76393892	chr5:76393892:G:A	2.91541e-23	-1.87686	-0.963003	9.68636e-07	-1.8882	-1.0496	9.13416e-06	-1.77278	-1.0307
76394357	chr5:76394357:A:G	1.7716e-23	-2.31312	-1.02488	5.86531e-07	-2.3136	-1.12586	5.03245e-06	-2.30483	-1.09477
76394373	chr5:76394373:A:G	2.31801e-23	-2.30182	-0.767341	7.16693e-07	-2.31308	-0.925958	6.5798e-06	-2.31767	-0.813826
76394377	chr5:76394377:A:G	1.02619e-21	-9.12748e-10	0.721151	3.09611e-05	-9.12748e-10	0.526802	0.000296482	-9.12748e-10	0.676483
76394392	chr5:76394392:G:A	1.27522e-22	-9.12748e-10	-1.36417	4.67277e-06	-9.12748e-10	-1.36417	3.85702e-05	-9.12748e-10	-1.36302
76394423	chr5:76394423:A:C	1.34575e-21	-9.12748e-10	0.992245	4.68661e-05	-9.12748e-10	0.941367	0.00035168	-9.12748e-10	0.847219
76394450	chr5:76394450:T:C	3.21848e-23	-2.24247	-0.498499	1.12014e-06	-2.26376	-0.528717	9.55599e-06	-2.24501	-0.513328
76394505	chr5:76394505:C:T	1.12743e-22	-1.48805	0.000700227	4.38135e-06	-1.61362	0.185049	3.20434e-05	-1.629	0.0805847
76394645	chr5:76394645:G:A	2.27284e-22	-9.12748e-10	-0.786262	7.91439e-06	-9.12748e-10	-0.837245	6.61861e-05	-9.12748e-10	-0.823034
76394757	chr5:76394757:C:G	3.42597e-22	-9.12748e-10	-0.375905	1.12293e-05	-9.12748e-10	-0.487397	0.000103687	-9.12748e-10	-0.374131
76395142	chr5:76395142:G:A	1.41512e-23	-2.20685	-1.35582	5.03916e-07	-2.24562	-1.34565	4.33028e-06	-2.19579	-1.35409
76395195	chr5:76395195:A:G	2.61594e-23	-2.16856	-0.779688	1.01477e-06	-2.04016	-0.851115	8.79209e-06	-2.03456	-0.807093
76395261	chr5:76395261:T:C	2.8175e-22	-9.12748e-10	-0.571442	1.00732e-05	-9.12748e-10	-0.596054	8.18352e-05	-9.12748e-10	-0.610797
76395362	chr5:76395362:C:T	1.39204e-22	-9.12748e-10	-1.27652	4.94623e-06	-9.12748e-10	-1.3073	4.17324e-05	-9.12748e-10	-1.28423
76395671	chr5:76395671:A:C	5.26199e-23	-2.24937	-6.68458e-10	1.82379e-06	-2.30501	-6.68458e-10	1.53092e-05	-2.28705	-6.68458e-10
76395781	chr5:76395781:A:G	1.56271e-23	-2.15495	-1.3085	7.8825e-07	-1.89701	-1.24686	5.06086e-06	-2.10182	-1.29215
76395812	chr5:76395812:AG:A	1.62204e-23	-2.31011	-1.11608	6.61183e-07	-2.26579	-1.05386	5.16942e-06	-2.27001	-1.10273
76395860	chr5:76395860:A:T	7.06326e-23	-1.95497	-6.68458e-10	2.56238e-06	-1.96499	-6.68458e-10	2.02397e-05	-2.00786	-6.68458e-10
76395941	chr5:76395941:C:T	2.00215e-23	-2.03163	-1.18403	7.53547e-07	-2.02697	-1.16192	7.0155e-06	-1.92585	-1.14154
76396335	chr5:76396335:A:G	2.06781e-23	-1.82371	-1.35967	8.73074e-07	-1.71301	-1.32865	6.88562e-06	-1.7306	-1.35547
76396474	chr5:76396474:T:C	1.33708e-22	-9.12748e-10	-1.3168	4.80235e-06	-9.12748e-10	-1.33682	3.99106e-05	-9.12748e-10	-1.32886
76396661	chr5:76396661:T:C	6.75805e-23	-1.99914	-6.68458e-10	2.82919e-06	-1.86594	-6.68458e-10	2.2093e-05	-1.92024	-6.68458e-10
76396802	chr5:76396802:T:C	1.27627e-22	-9.12748e-10	-1.36335	4.67255e-06	-9.12748e-10	-1.36422	3.85239e-05	-9.12748e-10	-1.36423
76397020	chr5:76397020:G:A	2.10729e-23	-2.22705	-0.937429	8.13639e-07	-2.23235	-0.879814	7.2012e-06	-2.16365	-0.877604
76397151	chr5:76397151:T:C	1.38378e-23	-2.24851	-1.33654	5.09681e-07	-2.24777	-1.33212	4.45835e-06	-2.19802	-1.32271
76397298	chr5:76397298:TA:T	7.3985e-22	-9.12748e-10	0.393987	2.84478e-05	-9.12748e-10	0.442143	0.000237331	-9.12748e-10	0.453951
76397328	chr5:76397328:G:A	1.41066e-23	-2.20161	-1.36421	5.17359e-07	-2.20139	-1.36356	4.55814e-06	-2.13655	-1.36204
76397410	chr5:76397410:T:G	1.48913e-22	-9.12748e-10	-1.2091	5.38183e-06	-9.12748e-10	-1.2229	4.50227e-05	-9.12748e-10	-1.20834
76397415	chr5:76397415:G:A	1.39056e-22	-9.12748e-10	-1.27759	5.06373e-06	-9.12748e-10	-1.28382	4.18891e-05	-9.12748e-10	-1.28048
76397961	chr5:76397961:G:C	3.65576e-22	-9.12748e-10	-0.310987	1.27709e-05	-9.12748e-10	-0.358757	0.000110223	-9.12748e-10	-0.313001
76398015	chr5:76398015:A:G	1.26047e-23	-2.31759	-1.3608	4.64317e-07	-2.31824	-1.35488	3.89558e-06	-2.3029	-1.35276
76398079	chr5:76398079:C:T	1.14093e-22	-0.190275	-1.28517	9.06e-06	0.610793	-1.31285	6.68851e-05	0.469381	-1.28191
76398195	chr5:76398195:C:T	1.28285e-22	-1.35821	-6.68458e-10	6.48447e-06	-1.03652	-6.68458e-10	5.12717e-05	-1.07837	-6.68458e-10
76398284	chr5:76398284:A:T	1.7077e-23	-2.25982	-1.11491	6.37838e-07	-2.2579	-1.0977	5.68499e-06	-2.21011	-1.06757
76398522	chr5:76398522:C:T	1.48805e-22	-9.12748e-10	-1.20983	5.36896e-06	-9.12748e-10	-1.22529	4.49681e-05	-9.12748e-10	-1.20955
76398767	chr5:76398767:T:A	7.34e-23	-0.558306	-1.35823	5.73587e-06	0.204753	-1.36394	3.45478e-05	-0.111506	-1.36165
76398806	chr5:76398806:G:A	2.2093e-22	-9.12748e-10	-0.814614	7.63573e-06	-9.12748e-10	-0.873089	6.78303e-05	-9.12748e-10	-0.798495
76400221	chr5:76400221:TCGATG:T	1.28297e-22	-9.12748e-10	-1.35812	4.68131e-06	-9.12748e-10	-1.36235	3.86138e-05	-9.12748e-10	-1.36189
76400342	chr5:76400342:A:G	1.27852e-22	-9.12748e-10	-1.36159	4.67405e-06	-9.12748e-10	-1.3639	3.85441e-05	-9.12748e-10	-1.3637
76400558	chr5:76400558:C:T	1.55774e-23	-2.1241	-1.34254	7.9936e-07	-1.79489	-1.33498	5.50991e-06	-1.96594	-1.34301
76400832	chr5:76400832:A:G	1.15732e-22	-0.128703	-1.33248	8.05962e-06	0.529231	-1.34829	6.19065e-05	0.439157	-1.32904
76400837	chr5:76400837:C:T	7.87092e-23	-0.658732	-1.18797	5.42563e-06	-0.0782183	-1.13658	3.36703e-05	-0.33049	-1.1684
76401016	chr5:76401016:T:C	2.48045e-22	-9.12748e-10	-0.69885	9.22202e-06	-9.12748e-10	-0.684333	7.51171e-05	-9.12748e-10	-0.696456
76401464	chr5:76401464:A:G	3.32305e-22	-9.12748e-10	-0.406408	1.16099e-05	-9.12748e-10	-0.454068	0.000100091	-9.12748e-10	-0.409426
76401776	chr5:76401776:C:T	1.55965e-22	-9.12748e-10	-1.16283	5.62296e-06	-9.12748e-10	-1.17907	4.72328e-05	-9.12748e-10	-1.16041
76401860	chr5:76401860:C:T	1.36225e-22	-9.12748e-10	-1.29815	5.01467e-06	-9.12748e-10	-1.29356	4.12436e-05	-9.12748e-10	-1.29601
76402240	chr5:76402240:A:G	2.18994e-22	-9.12748e-10	-0.823415	8.29559e-06	-9.12748e-10	-0.790204	6.77332e-05	-9.12748e-10	-0.799928
76402466	chr5:76402466:T:C	1.88657e-23	-2.15938	-1.11573	7.09631e-07	-2.15245	-1.09649	6.45339e-06	-2.07837	-1.07253
76402936	chr5:76402936:G:T	1.00583e-22	-0.296511	-1.30497	7.8429e-06	0.482591	-1.32891	5.80493e-05	0.347768	-1.30198
76403334	chr5:76403334:A:G	2.36327e-22	-9.12748e-10	-0.747247	8.16901e-06	-9.12748e-10	-0.80558	6.55274e-05	-9.12748e-10	-0.833035
76403369	chr5:76403369:C:T	3.33946e-23	-2.03517	-0.668897	1.27012e-06	-2.02856	-0.638257	1.19318e-05	-1.9272	-0.609097
76403426	chr5:76403426:T:C	4.57076e-22	-2.18713	2.09952	1.43339e-05	-2.17951	1.93621	0.000126423	-2.16935	1.99348
76403606	chr5:76403606:C:T	1.31786e-22	-9.12748e-10	-1.33128	4.77931e-06	-9.12748e-10	-1.34163	3.98404e-05	-9.12748e-10	-1.33062
76403705	chr5:76403705:A:G	1.34041e-22	-9.12748e-10	-1.31432	4.95239e-06	-9.12748e-10	-1.30606	4.08471e-05	-9.12748e-10	-1.30567
76403774	chr5:76403774:T:C	7.02694e-23	-2.03867	0.078547	2.56386e-06	-2.0299	0.0654896	2.46305e-05	-1.92909	0.117572
76403855	chr5:76403855:G:A	2.89804e-23	-2.2393	-0.606537	1.15339e-06	-2.24045	-0.52278	1.01339e-05	-2.1746	-0.52502
76403898	chr5:76403898:A:G	1.29582e-22	-9.12748e-10	-1.34814	4.77946e-06	-9.12748e-10	-1.3416	3.94254e-05	-9.12748e-10	-1.34109
76404142	chr5:76404142:A:G	5.11203e-23	-2.27828	-6.68458e-10	1.97406e-06	-2.22583	-6.68458e-10	1.61237e-05	-2.23521	-6.68458e-10
76404226	chr5:76404226:C:G	1.34089e-22	-9.12748e-10	-1.31396	4.91054e-06	-9.12748e-10	-1.31454	4.0916e-05	-9.12748e-10	-1.30398
76404573	chr5:76404573:G:A	5.19311e-23	-2.26254	-6.68458e-10	1.8055e-06	-2.31509	-6.68458e-10	1.48602e-05	-2.31682	-6.68458e-10
76404778	chr5:76404778:T:C	1.27666e-22	-9.12748e-10	-1.36304	4.69691e-06	-9.12748e-10	-1.35902	3.85931e-05	-9.12748e-10	-1.36243
76404929	chr5:76404929:CA:C	1.40465e-22	-9.12748e-10	-1.2675	5.01305e-06	-9.12748e-10	-1.29388	4.11762e-05	-9.12748e-10	-1.29764
76405134	chr5:76405134:G:A	1.31153e-22	-9.12748e-10	-1.3361	4.761e-06	-9.12748e-10	-1.34547	3.96634e-05	-9.12748e-10	-1.33508
76405519	chr5:76405519:A:G	1.2641e-22	-0.240773	-1.13216	8.03758e-06	0.352613	-1.17441	6.43225e-05	0.264184	-1.11578
76405926	chr5:76405926:C:G	1.27569e-22	-9.12748e-10	-1.3638	4.67742e-06	-9.12748e-10	-1.36318	3.85334e-05	-9.12748e-10	-1.36398
76406475	chr5:76406475:T:C	1.85302e-22	-9.12748e-10	-0.990472	7.05386e-06	-9.12748e-10	-0.952353	5.79158e-05	-9.12748e-10	-0.956514
76406883	chr5:76406883:A:C	2.2131e-23	-2.30572	-0.809768	7.64633e-07	-2.31744	-0.856848	6.25756e-06	-2.31156	-0.870153
76406991	chr5:76406991:T:A	5.09142e-23	-2.28232	-6.68458e-10	2.13228e-06	-2.14874	-6.68458e-10	1.6293e-05	-2.22477	-6.68458e-10
76407031	chr5:76407031:T:G	3.0652e-22	-9.12748e-10	-0.487178	1.209e-05	-9.12748e-10	-0.41355	9.13561e-05	-9.12748e-10	-0.500739
76407114	chr5:76407114:G:A	7.18898e-23	-0.630662	-1.30667	5.23048e-06	-0.0167695	-1.23465	3.43543e-05	-0.185334	-1.29344
76407222	chr5:76407222:T:C	1.08186e-22	-0.476097	-1.05251	7.93857e-06	0.24976	-1.08395	6.2576e-05	0.154309	-1.03343
76407307	chr5:76407307:T:A	2.28803e-22	-9.12748e-10	-0.7796	7.89965e-06	-9.12748e-10	-0.83911	6.3428e-05	-9.12748e-10	-0.865598
76407432	chr5:76407432:G:A	1.31899e-22	-0.0414754	-1.28895	1.06577e-05	0.775059	-1.3147	7.9015e-05	0.636358	-1.28222
76407474	chr5:76407474:A:G	1.28573e-22	-9.12748e-10	-1.35596	4.73989e-06	-9.12748e-10	-1.34991	3.86888e-05	-9.12748e-10	-1.35995
76407716	chr5:76407716:G:T	1.30926e-22	-9.12748e-10	-1.33783	4.73352e-06	-9.12748e-10	-1.35126	3.95076e-05	-9.12748e-10	-1.33901
76407722	chr5:76407722:C:G	1.29072e-22	-9.12748e-10	-1.35209	4.71806e-06	-9.12748e-10	-1.35453	3.91229e-05	-9.12748e-10	-1.3488
76408127	chr5:76408127:T:C	7.56632e-23	-0.568322	-1.31785	5.53577e-06	0.135605	-1.3303	4.23331e-05	0.0420292	-1.31196
76408260	chr5:76408260:G:A	7.77922e-23	-0.548274	-1.31015	5.70771e-06	0.15951	-1.32362	4.35988e-05	0.063396	-1.30387
76408374	chr5:76408374:G:A	1.2563e-22	-0.0920198	-1.2871	1.00775e-05	0.717933	-1.31356	7.46317e-05	0.579602	-1.28254
76408432	chr5:76408432:A:G	3.98914e-23	-1.18912	-1.33718	2.00054e-06	-0.850144	-1.36237	1.62653e-05	-0.881476	-1.345
76408465	chr5:76408465:G:A	1.33785e-22	-9.12748e-10	-1.31623	4.83687e-06	-9.12748e-10	-1.32966	4.04394e-05	-9.12748e-10	-1.3157
76409306	chr5:76409306:A:G	4.16494e-23	-1.11895	-1.36422	2.09064e-06	-0.807738	-1.36072	1.65927e-05	-0.842375	-1.36417
76409792	chr5:76409792:T:C	5.97654e-23	-0.758656	-1.36338	4.39356e-06	-0.0616569	-1.36413	3.22547e-05	-0.179293	-1.36255
76410070	chr5:76410070:C:T	5.51193e-23	-0.839907	-1.36305	3.97558e-06	-0.161554	-1.3642	2.94562e-05	-0.270453	-1.36215
76410302	chr5:76410302:A:G	5.13083e-23	-2.27461	-6.68458e-10	2.17732e-06	-2.12783	-6.68458e-10	1.65542e-05	-2.20887	-6.68458e-10
76410428	chr5:76410428:TTTCA:T	1.27987e-22	-9.12748e-10	-1.36053	4.71828e-06	-9.12748e-10	-1.35448	3.87018e-05	-9.12748e-10	-1.35962
76411092	chr5:76411092:A:G	2.48122e-23	-2.31599	-0.685139	8.31917e-07	-2.31936	-0.770593	7.38339e-06	-2.31934	-0.696933
76411114	chr5:76411114:T:C	6.83353e-23	-0.669246	-1.31879	4.47042e-06	-0.0747701	-1.33367	3.46953e-05	-0.155098	-1.3138
76411531	chr5:76411531:C:T	1.3609e-22	-9.12748e-10	-1.29914	5.04325e-06	-9.12748e-10	-1.28788	4.16453e-05	-9.12748e-10	-1.28632
76411740	chr5:76411740:A:G	1.27559e-22	-9.12748e-10	-1.36389	4.67533e-06	-9.12748e-10	-1.36363	3.85428e-05	-9.12748e-10	-1.36373
76411751	chr5:76411751:T:C	6.20853e-23	-0.72033	-1.36362	4.10016e-06	-0.130882	-1.36402	3.1104e-05	-0.215255	-1.36291
76411754	chr5:76411754:C:T	5.59498e-23	-2.18801	-6.68458e-10	1.91367e-06	-2.2569	-6.68458e-10	1.62941e-05	-2.2247	-6.68458e-10
76412185	chr5:76412185:T:G	6.39887e-23	-0.690052	-1.3637	4.26225e-06	-0.092172	-1.36396	3.2312e-05	-0.177025	-1.36304
76412252	chr5:76412252:A:G	1.29549e-22	-9.12748e-10	-1.3484	4.80099e-06	-9.12748e-10	-1.33711	3.92148e-05	-9.12748e-10	-1.34645
76412617	chr5:76412617:C:T	5.61514e-23	-0.822355	-1.36206	4.09282e-06	-0.132518	-1.36418	3.01912e-05	-0.247108	-1.36085
76413420	chr5:76413420:C:T	1.49246e-22	-1.20686	-6.68458e-10	4.47719e-06	-1.40693	-6.68458e-10	3.33594e-05	-1.50816	-6.68458e-10
76413588	chr5:76413588:G:A	5.34151e-23	-0.871103	-1.36326	3.85159e-06	-0.193283	-1.36416	2.84188e-05	-0.30605	-1.3624
76413620	chr5:76413620:TGG:T	7.29418e-23	-0.558581	-1.36422	5.74497e-06	0.202466	-1.36007	4.07087e-05	0.0551334	-1.36419
76414071	chr5:76414071:G:A	1.96824e-22	-9.12748e-10	-0.930152	7.00551e-06	-9.12748e-10	-0.959231	5.92916e-05	-9.12748e-10	-0.933036
76414248	chr5:76414248:C:T	8.88514e-23	-1.7255	-6.68458e-10	3.05635e-06	-1.78871	-6.68458e-10	2.87662e-05	-1.6563	-6.68458e-10
76414546	chr5:76414546:T:C	1.43069e-23	-2.20238	-1.34933	6.24387e-07	-2.09707	-1.27985	4.66819e-06	-2.13221	-1.34252
76414597	chr5:76414597:G:C	1.32601e-23	-2.26376	-1.36394	5.00173e-07	-2.24025	-1.35848	4.13939e-06	-2.23438	-1.36057
76414635	chr5:76414635:C:T	2.06378e-23	-2.18762	-0.997718	9.75606e-07	-1.96249	-0.968136	6.77683e-06	-2.09858	-1.00341
76414647	chr5:76414647:T:C	1.41212e-23	-2.20855	-1.35623	6.0847e-07	-2.1051	-1.29764	4.59395e-06	-2.13976	-1.351
76415405	chr5:76415405:T:G	1.29486e-23	-2.29244	-1.35903	5.006e-07	-2.23741	-1.36047	4.06006e-06	-2.25312	-1.36119
76415566	chr5:76415566:T:C	1.31267e-22	-9.12748e-10	-1.33523	4.87967e-06	-9.12748e-10	-1.32085	3.97636e-05	-9.12748e-10	-1.33255
76415598	chr5:76415598:A:T	1.38427e-23	-2.27647	-1.30824	4.71443e-07	-2.31533	-1.34256	4.07013e-06	-2.28402	-1.3278
76415806	chr5:76415806:A:G	1.36148e-22	-9.12748e-10	-1.29872	4.93211e-06	-9.12748e-10	-1.31016	4.05101e-05	-9.12748e-10	-1.31395
76415885	chr5:76415885:C:A	1.27101e-23	-2.31817	-1.35189	5.0293e-07	-2.27448	-1.31875	3.88755e-06	-2.31427	-1.34346
76415977	chr5:76415977:A:G	1.42165e-22	-9.12748e-10	-1.25548	5.05783e-06	-9.12748e-10	-1.28499	4.26249e-05	-9.12748e-10	-1.26307
76415978	chr5:76415978:G:A	1.39569e-22	-9.12748e-10	-1.2739	5.21737e-06	-9.12748e-10	-1.25393	4.24231e-05	-9.12748e-10	-1.26781
76416170	chr5:76416170:A:G	1.48871e-22	-9.12748e-10	-1.20938	5.60774e-06	-9.12748e-10	-1.18178	4.54148e-05	-9.12748e-10	-1.19967
76416278	chr5:76416278:C:T	1.6764e-23	-2.02978	-1.36345	5.89024e-07	-2.07327	-1.36195	4.72442e-06	-2.10519	-1.35757
76416494	chr5:76416494:C:G	1.45928e-22	-9.12748e-10	-1.22935	5.70851e-06	-9.12748e-10	-1.16397	4.52519e-05	-9.12748e-10	-1.20326
76416609	chr5:76416609:T:C	1.42901e-22	-9.12748e-10	-1.25031	5.55717e-06	-9.12748e-10	-1.19084	4.41921e-05	-9.12748e-10	-1.22696
76416791	chr5:76416791:C:G	3.85086e-23	-1.21072	-1.35086	1.85035e-06	-0.986816	-1.30374	1.49532e-05	-0.966634	-1.34394
76417006	chr5:76417006:T:A	1.37806e-23	-2.27688	-1.31232	4.89262e-07	-2.29059	-1.33019	4.09083e-06	-2.28083	-1.32592
76417093	chr5:76417093:G:A	7.28578e-22	-9.12748e-10	0.378633	2.57174e-05	-9.12748e-10	0.341241	0.000206298	-9.12748e-10	0.313818
76417605	chr5:76417605:CAG:C	2.60307e-22	-9.12748e-10	-0.650599	8.83277e-06	-9.12748e-10	-0.727459	7.73013e-05	-9.12748e-10	-0.667794
76417831	chr5:76417831:C:T	5.89087e-23	-0.797269	-1.3392	3.9477e-06	-0.179965	-1.35283	2.9722e-05	-0.286196	-1.33742
76417866	chr5:76417866:A:G	8.79301e-23	-0.379041	-1.35688	5.14972e-06	0.0716007	-1.33859	4.01711e-05	0.0316524	-1.35401
76418366	chr5:76418366:G:A	6.24621e-23	-2.31854	0.240638	2.48224e-06	-2.25493	0.258167	1.93513e-05	-2.25334	0.200592
76418425	chr5:76418425:C:T	1.35845e-23	-2.24479	-1.35875	6.10982e-07	-2.05647	-1.34214	4.48131e-06	-2.16929	-1.3463
76419242	chr5:76419242:A:G	1.4191e-22	-9.12748e-10	-1.25726	5.36383e-06	-9.12748e-10	-1.22625	4.33177e-05	-9.12748e-10	-1.24694
76419361	chr5:76419361:T:G	1.82488e-23	-1.96361	-1.34474	7.3828e-07	-1.90647	-1.30289	5.87433e-06	-1.90537	-1.33954
76419476	chr5:76419476:G:A	3.59437e-23	-1.26936	-1.36115	1.82175e-06	-0.948246	-1.35788	1.48635e-05	-0.953023	-1.36357
76420327	chr5:76420327:G:A	1.4496e-23	-2.22034	-1.31825	5.32399e-07	-2.22922	-1.30707	4.66433e-06	-2.17755	-1.29801
76420420	chr5:76420420:G:A	9.11903e-23	-0.367825	-1.33169	6.53031e-06	0.324561	-1.35403	4.84934e-05	0.19905	-1.33313
76420714	chr5:76420714:A:G	9.87319e-23	-0.278395	-1.34166	7.19433e-06	0.42668	-1.35931	5.30339e-05	0.298396	-1.34297
76420801	chr5:76420801:A:G	9.43414e-23	-0.322513	-1.34303	6.84906e-06	0.37812	-1.35994	5.05044e-05	0.250849	-1.34429
76422279	chr5:76422279:G:A	1.06851e-22	-2.30247	0.761438	4.53897e-06	-2.23933	0.846101	3.18427e-05	-2.25893	0.704233
76422666	chr5:76422666:T:C	9.51204e-23	-0.314349	-1.34297	6.85061e-06	0.378155	-1.35974	5.0912e-05	0.258647	-1.34405
76422704	chr5:76422704:G:A	9.26173e-23	-0.340869	-1.34312	6.64085e-06	0.347225	-1.35991	4.93911e-05	0.228633	-1.34437
76422764	chr5:76422764:C:T	2.53162e-22	-9.12748e-10	-0.678432	8.75841e-06	-9.12748e-10	-0.735914	7.00071e-05	-9.12748e-10	-0.766907
76422822	chr5:76422822:A:G	1.61676e-22	-9.12748e-10	-1.12687	6.18574e-06	-9.12748e-10	-1.08368	4.97263e-05	-9.12748e-10	-1.10897
76422842	chr5:76422842:G:T	1.04143e-22	-0.23814	-1.32856	8.20376e-06	0.46787	-1.26921	5.50881e-05	0.315503	-1.32207
76422869	chr5:76422869:C:T	2.72095e-22	-9.12748e-10	-0.60631	1.10392e-05	-9.12748e-10	-0.504479	8.35096e-05	-9.12748e-10	-0.590543
76423003	chr5:76423003:C:T	1.37129e-23	-2.2432	-1.35092	6.24127e-07	-2.05091	-1.32642	4.56106e-06	-2.16537	-1.33258
76423293	chr5:76423293:C:T	2.36956e-22	-9.12748e-10	-0.744586	8.14353e-06	-9.12748e-10	-0.808704	6.63097e-05	-9.12748e-10	-0.821168
76423318	chr5:76423318:C:T	4.0081e-23	-2.26256	-0.259002	1.53983e-06	-2.20797	-0.266289	1.2645e-05	-2.23195	-0.246285
76423601	chr5:76423601:A:G	9.55137e-23	-0.297412	-1.35578	7.374e-06	0.411417	-1.31938	5.0516e-05	0.258809	-1.35202
76423963	chr5:76423963:G:A	8.13235e-23	-0.464313	-1.34971	5.77154e-06	0.209592	-1.36258	4.28588e-05	0.0932067	-1.3508
76424021	chr5:76424021:G:A	8.40264e-23	-0.444992	-1.33634	5.94935e-06	0.234326	-1.35697	4.44323e-05	0.117085	-1.33862
76424181	chr5:76424181:T:C	7.82919e-23	-0.501066	-1.35095	5.54543e-06	0.169992	-1.36295	4.11821e-05	0.0543631	-1.35186
76424254	chr5:76424254:T:C	6.77095e-23	-1.99723	-6.68458e-10	2.8489e-06	-1.859	-6.68458e-10	2.20952e-05	-1.92014	-6.68458e-10
76424719	chr5:76424719:T:C	8.37501e-23	-0.435479	-1.34914	5.99284e-06	0.246986	-1.36235	4.44698e-05	0.129429	-1.35012
76424824	chr5:76424824:G:A	8.21621e-23	-0.453405	-1.35036	5.86799e-06	0.226346	-1.36276	4.35337e-05	0.109296	-1.35126
76425137	chr5:76425137:T:A	1.44105e-22	-9.12748e-10	-1.24192	5.23963e-06	-9.12748e-10	-1.24968	4.32873e-05	-9.12748e-10	-1.24764
76425357	chr5:76425357:A:C	1.3363e-22	-9.12748e-10	-1.31739	4.96469e-06	-9.12748e-10	-1.30358	3.99106e-05	-9.12748e-10	-1.32886
76425524	chr5:76425524:G:A	8.12675e-23	-0.45827	-1.35644	5.8066e-06	0.217205	-1.36414	4.28606e-05	0.0995565	-1.35711
76426368	chr5:76426368:G:A	7.70065e-23	-0.511544	-1.35703	5.44167e-06	0.152326	-1.36417	4.02714e-05	0.0375199	-1.35738
76426695	chr5:76426695:G:A	1.40984e-23	-2.20409	-1.3623	6.0262e-07	-2.05729	-1.35511	4.36099e-06	-2.1789	-1.3639
76426844	chr5:76426844:T:C	7.81324e-23	-0.491109	-1.36295	5.55312e-06	0.170912	-1.36248	4.07434e-05	0.0549296	-1.36314
76427028	chr5:76427028:CA:C	5.15475e-23	-0.909258	-1.3607	3.73884e-06	-0.255591	-1.33156	2.59719e-05	-0.400379	-1.35811
76428046	chr5:76428046:T:TG	1.56519e-22	-9.12748e-10	-1.15929	5.97486e-06	-9.12748e-10	-1.11837	4.81001e-05	-9.12748e-10	-1.14222
76428498	chr5:76428498:C:T	2.19648e-23	-2.31126	-0.811762	8.83435e-07	-2.30421	-0.725657	6.7087e-06	-2.31481	-0.797294
76428698	chr5:76428698:G:T	1.28343e-23	-2.30529	-1.35505	4.74655e-07	-2.28845	-1.36264	3.90268e-06	-2.29265	-1.36119
76428713	chr5:76428713:C:G	1.46377e-23	-2.19177	-1.33708	5.15139e-07	-2.21321	-1.35603	4.44874e-06	-2.19417	-1.32872
76428971	chr5:76428971:C:T	1.41559e-22	-9.12748e-10	-1.25974	5.29645e-06	-9.12748e-10	-1.23889	4.31827e-05	-9.12748e-10	-1.25006
76429037	chr5:76429037:C:A	3.06879e-22	-9.12748e-10	-0.486007	1.09337e-05	-9.12748e-10	-0.51408	8.77509e-05	-9.12748e-10	-0.541002
76429160	chr5:76429160:G:T	1.36152e-23	-2.23739	-1.36389	4.90212e-07	-2.25722	-1.36163	4.09742e-06	-2.2429	-1.36225
76429225	chr5:76429225:A:G	1.78137e-22	-9.12748e-10	-1.02991	6.2772e-06	-9.12748e-10	-1.069	5.09131e-05	-9.12748e-10	-1.08538
76429303	chr5:76429303:T:G	7.41524e-23	-0.544408	-1.36193	3.37292e-06	-0.326647	-1.3635	2.96252e-05	-0.270243	-1.35663
76429429	chr5:76429429:A:G	1.29531e-23	-2.28797	-1.36315	4.7349e-07	-2.29377	-1.35978	4.0298e-06	-2.26524	-1.35655
76429433	chr5:76429433:G:A	3.15169e-23	-2.24731	-0.51463	1.20537e-06	-2.20486	-0.514286	9.91506e-06	-2.22609	-0.495355
76429440	chr5:76429440:T:C	4.112e-22	-9.12748e-10	-0.193381	1.35708e-05	-9.12748e-10	-0.298009	0.000123375	-9.12748e-10	-0.200273
76429444	chr5:76429444:T:C	3.77206e-22	-9.12748e-10	-0.27967	1.24938e-05	-9.12748e-10	-0.380692	0.000113211	-9.12748e-10	-0.286247
76429468	chr5:76429468:G:A	4.17785e-22	-9.12748e-10	-0.177494	1.37835e-05	-9.12748e-10	-0.282456	0.000125493	-9.12748e-10	-0.183256
76429612	chr5:76429612:A:G	2.32514e-22	-9.12748e-10	-0.76351	8.25217e-06	-9.12748e-10	-0.795452	6.75231e-05	-9.12748e-10	-0.803035
76429625	chr5:76429625:T:TA	5.79201e-23	-2.1534	-6.68458e-10	1.96227e-06	-2.23182	-6.68458e-10	1.61726e-05	-2.23219	-6.68458e-10
76430851	chr5:76430851:C:T	1.52256e-22	-9.12748e-10	-1.1869	5.91925e-06	-9.12748e-10	-1.12772	4.66419e-05	-9.12748e-10	-1.17301
76430852	chr5:76430852:G:A	1.59532e-22	-9.12748e-10	-1.14022	6.09547e-06	-9.12748e-10	-1.09838	4.89953e-05	-9.12748e-10	-1.12378
76430933	chr5:76430933:T:A	1.27397e-23	-2.31126	-1.35648	4.72116e-07	-2.31496	-1.3415	3.89116e-06	-2.31163	-1.34516
76431322	chr5:76431322:A:G	1.77536e-22	-9.12748e-10	-1.03329	6.99906e-06	-9.12748e-10	-0.960151	5.42125e-05	-9.12748e-10	-1.02259
76431611	chr5:76431611:T:G	1.45702e-22	-1.2309	-6.68458e-10	4.46333e-06	-1.41003	-6.68458e-10	3.31429e-05	-1.51468	-6.68458e-10
76431668	chr5:76431668:T:C	1.34804e-23	-2.24966	-1.36156	4.83408e-07	-2.26894	-1.36388	4.06099e-06	-2.25586	-1.35821
76431684	chr5:76431684:G:A	1.66211e-22	-9.12748e-10	-1.0992	6.40275e-06	-9.12748e-10	-1.0492	5.12293e-05	-9.12748e-10	-1.07919
76431906	chr5:76431906:G:A	4.20254e-23	-1.11822	-1.35597	2.06317e-06	-0.867479	-1.31421	1.67863e-05	-0.844836	-1.35011
76431992	chr5:76431992:A:G	1.32016e-22	-9.12748e-10	-1.32954	4.89974e-06	-9.12748e-10	-1.31675	3.99672e-05	-9.12748e-10	-1.32744
76432046	chr5:76432046:T:C	6.69618e-23	-0.65497	-1.35337	4.5886e-06	-0.0316976	-1.35065	3.21606e-05	-0.20179	-1.34297
76432507	chr5:76432507:G:C	1.31343e-23	-2.2766	-1.36063	5.01197e-07	-2.24718	-1.3495	4.09025e-06	-2.25366	-1.35324
76432728	chr5:76432728:T:C	5.89967e-23	-2.13498	-6.68458e-10	2.14327e-06	-2.14359	-6.68458e-10	1.79026e-05	-2.13056	-6.68458e-10
76432927	chr5:76432927:T:C	1.32877e-23	-2.27464	-1.35098	4.88606e-07	-2.29154	-1.33059	3.96303e-06	-2.28197	-1.35653
76433360	chr5:76433360:C:G	1.29933e-23	-2.28834	-1.35969	4.7493e-07	-2.29586	-1.35465	4.04239e-06	-2.26818	-1.35049
76433511	chr5:76433511:A:G	1.38314e-23	-2.31499	-1.27053	4.91389e-07	-2.30355	-1.3129	4.29152e-06	-2.28497	-1.27389
76433709	chr5:76433709:A:G	1.37126e-23	-2.24704	-1.34711	5.00895e-07	-2.27236	-1.32493	4.06198e-06	-2.26038	-1.35345
76434082	chr5:76434082:C:T	1.41642e-23	-2.23638	-1.32536	5.25811e-07	-2.2705	-1.27824	4.03108e-06	-2.30229	-1.31918
76434218	chr5:76434218:G:A	7.09193e-23	-1.95092	-6.68458e-10	2.56685e-06	-1.96325	-6.68458e-10	2.0298e-05	-2.00498	-6.68458e-10
76434540	chr5:76434540:A:G	1.34263e-23	-2.31496	-1.30028	4.80846e-07	-2.30388	-1.33426	4.16672e-06	-2.285	-1.30337
76434630	chr5:76434630:A:G	1.54793e-22	-9.12748e-10	-1.17038	5.61752e-06	-9.12748e-10	-1.18004	4.70182e-05	-9.12748e-10	-1.16497
76435034	chr5:76435034:T:C	1.2825e-23	-2.29694	-1.36412	4.67214e-07	-2.30301	-1.36389	3.95063e-06	-2.27878	-1.36285
76435042	chr5:76435042:T:C	2.1156e-22	-9.12748e-10	-0.857954	8.25007e-06	-9.12748e-10	-0.795707	6.52346e-05	-9.12748e-10	-0.837513
76435180	chr5:76435180:T:C	1.40169e-22	-9.12748e-10	-1.26961	5.10625e-06	-9.12748e-10	-1.27546	4.14892e-05	-9.12748e-10	-1.29007
76435457	chr5:76435457:T:C	1.32427e-23	-2.31934	-1.30968	4.72477e-07	-2.31512	-1.34057	4.05331e-06	-2.30344	-1.31253
76436660	chr5:76436660:A:G	1.7685e-22	-9.12748e-10	-1.03716	6.95207e-06	-9.12748e-10	-0.966888	5.42296e-05	-9.12748e-10	-1.02228
76436679	chr5:76436679:T:C	1.36766e-23	-2.23295	-1.36383	4.95909e-07	-2.24306	-1.36423	4.27523e-06	-2.1995	-1.36317
76436687	chr5:76436687:T:C	2.15614e-22	-9.12748e-10	-0.838969	8.30092e-06	-9.12748e-10	-0.789562	6.62813e-05	-9.12748e-10	-0.821596
76437082	chr5:76437082:T:G	1.38401e-23	-2.31635	-1.26854	4.90211e-07	-2.30649	-1.31236	4.28184e-06	-2.28896	-1.27216
76437113	chr5:76437113:G:A	3.63827e-22	-9.12748e-10	-0.315781	1.31248e-05	-9.12748e-10	-0.331422	0.00010444	-9.12748e-10	-0.366887
76437295	chr5:76437295:T:G	1.39281e-23	-2.31846	-1.2601	4.91044e-07	-2.31148	-1.30567	4.28491e-06	-2.29693	-1.26347
76437328	chr5:76437328:T:C	1.38094e-23	-2.31907	-1.26804	4.86843e-07	-2.31357	-1.31217	4.23232e-06	-2.30056	-1.2722
76437333	chr5:76437333:G:A	1.37342e-22	-9.12748e-10	-1.28999	5.12443e-06	-9.12748e-10	-1.27191	4.16455e-05	-9.12748e-10	-1.28631
76437938	chr5:76437938:G:A	1.6479e-23	-2.12941	-1.28096	6.1769e-07	-2.16762	-1.22008	4.75913e-06	-2.15863	-1.29681
76438129	chr5:76438129:C:T	1.49902e-22	-9.12748e-10	-1.20248	5.17068e-06	-9.12748e-10	-1.26292	4.5017e-05	-9.12748e-10	-1.20846
76438131	chr5:76438131:A:C	1.45023e-23	-2.31579	-1.22236	5.01216e-07	-2.31935	-1.27729	4.36283e-06	-2.31543	-1.22695
76438602	chr5:76438602:C:T	1.43044e-23	-2.31903	-1.23287	4.98518e-07	-2.31718	-1.28487	4.35076e-06	-2.30856	-1.23659
76438603	chr5:76438603:C:T	6.01257e-23	-2.11602	-6.68458e-10	2.6196e-06	-1.94291	-6.68458e-10	2.05231e-05	-1.99395	-6.68458e-10
76438941	chr5:76438941:GT:G	1.40975e-23	-2.31625	-1.25022	4.90863e-07	-2.3193	-1.29821	4.24919e-06	-2.31497	-1.25381
76438951	chr5:76438951:G:A	1.40702e-23	-2.3174	-1.251	4.90796e-07	-2.31894	-1.29872	4.25333e-06	-2.31328	-1.25452
76439036	chr5:76439036:A:G	4.98932e-23	-2.30258	-6.68458e-10	1.80377e-06	-2.31605	-6.68458e-10	1.48225e-05	-2.31936	-6.68458e-10
76439690	chr5:76439690:A:G	2.21855e-22	-9.12748e-10	-0.810436	8.69133e-06	-9.12748e-10	-0.743602	6.85315e-05	-9.12748e-10	-0.788211
76440126	chr5:76440126:A:G	2.30783e-22	-9.12748e-10	-0.770984	8.9007e-06	-9.12748e-10	-0.719798	7.09698e-05	-9.12748e-10	-0.75325
76440523	chr5:76440523:A:G	1.29606e-22	-9.12748e-10	-1.34796	4.79759e-06	-9.12748e-10	-1.33781	3.92188e-05	-9.12748e-10	-1.34635
76440815	chr5:76440815:T:C	1.28371e-22	-9.12748e-10	-1.35753	4.73626e-06	-9.12748e-10	-1.35068	3.88205e-05	-9.12748e-10	-1.35656
76441083	chr5:76441083:A:G	2.2377e-22	-9.12748e-10	-0.801844	8.61802e-06	-9.12748e-10	-0.752072	6.8775e-05	-9.12748e-10	-0.784664
76441864	chr5:76441864:G:A	2.24181e-22	-9.12748e-10	-0.800005	8.63676e-06	-9.12748e-10	-0.749901	6.89158e-05	-9.12748e-10	-0.782619
76442081	chr5:76442081:T:A	1.26497e-23	-2.31097	-1.36385	4.61678e-07	-2.31664	-1.36218	3.87141e-06	-2.30353	-1.35836
76442182	chr5:76442182:G:A	2.67844e-22	-9.12748e-10	-0.622057	9.17655e-06	-9.12748e-10	-0.689277	8.19726e-05	-9.12748e-10	-0.60912
76442291	chr5:76442291:T:C	9.62507e-23	-0.292138	-1.35337	7.12521e-06	0.370095	-1.31238	4.74452e-05	0.192392	-1.34832
76443004	chr5:76443004:A:T	1.29698e-23	-2.31939	-1.33044	4.6548e-07	-2.31624	-1.35438	3.96055e-06	-2.30543	-1.33369
76443316	chr5:76443316:A:G	4.92061e-23	-2.31644	-6.68458e-10	1.80561e-06	-2.31503	-6.68458e-10	1.48487e-05	-2.31759	-6.68458e-10
```
