## Supplementary material for "Characterization of shared and ancestry-specific signals driving complex traits using multi-ancestry fine-mapping": susiex_nc3.cs80.snp (part 2 of 2)

```
76443506	chr5:76443506:G:A	1.62315e-23	-2.11341	-1.3121	6.02842e-07	-2.15093	-1.2611	4.70971e-06	-2.14126	-1.32461
76444281	chr5:76444281:A:G	1.48591e-22	-9.12748e-10	-1.21126	5.72422e-06	-9.12748e-10	-1.16122	4.52996e-05	-9.12748e-10	-1.20221
76444374	chr5:76444374:C:T	8.51966e-23	-0.416847	-1.35065	6.03074e-06	0.255161	-1.36422	4.25212e-05	0.0872911	-1.35279
76444963	chr5:76444963:A:G	5.98e-23	-2.12146	-6.68458e-10	2.46766e-06	-2.00266	-6.68458e-10	1.92249e-05	-2.0593	-6.68458e-10
76445069	chr5:76445069:A:C	2.30703e-22	-9.12748e-10	-0.771328	8.89718e-06	-9.12748e-10	-0.720194	7.09853e-05	-9.12748e-10	-0.753031
76445381	chr5:76445381:T:G	1.43997e-22	-9.12748e-10	-1.24267	5.32735e-06	-9.12748e-10	-1.23307	4.38528e-05	-9.12748e-10	-1.23467
76445417	chr5:76445417:A:G	1.35834e-23	-2.31775	-1.28586	4.77358e-07	-2.31899	-1.32643	4.09725e-06	-2.31298	-1.29221
76445653	chr5:76445653:T:C	2.25424e-22	-9.12748e-10	-0.79448	8.74873e-06	-9.12748e-10	-0.737019	6.97043e-05	-9.12748e-10	-0.771243
76445684	chr5:76445684:C:T	7.70945e-23	-1.86743	-6.68458e-10	2.46872e-06	-2.00223	-6.68458e-10	2.04093e-05	-1.99952	-6.68458e-10
76445957	chr5:76445957:G:A	2.2632e-22	-9.12748e-10	-0.79051	8.79057e-06	-9.12748e-10	-0.732248	6.99971e-05	-9.12748e-10	-0.76705
76446091	chr5:76446091:C:T	1.6964e-22	-9.12748e-10	-1.07878	6.09313e-06	-9.12748e-10	-1.09877	5.02438e-05	-9.12748e-10	-1.09862
76446914	chr5:76446914:G:A	2.24416e-22	-9.12748e-10	-0.79896	8.72307e-06	-9.12748e-10	-0.739957	6.946e-05	-9.12748e-10	-0.774753
76447013	chr5:76447013:C:T	2.24416e-22	-9.12748e-10	-0.79896	8.72307e-06	-9.12748e-10	-0.739957	6.946e-05	-9.12748e-10	-0.774753
76447370	chr5:76447370:A:G	2.01936e-22	-9.12748e-10	-0.90451	8.13136e-06	-9.12748e-10	-0.810199	6.172e-05	-9.12748e-10	-0.892896
76447397	chr5:76447397:C:T	1.46241e-22	-9.12748e-10	-1.22721	5.22739e-06	-9.12748e-10	-1.25202	4.41835e-05	-9.12748e-10	-1.22715
76447398	chr5:76447398:A:G	1.40403e-23	-2.23525	-1.33528	4.91548e-07	-2.26158	-1.35454	4.70904e-06	-2.12505	-1.34097
76448417	chr5:76448417:C:A	2.7227e-22	-9.12748e-10	-0.605666	1.00907e-05	-9.12748e-10	-0.594317	8.17459e-05	-9.12748e-10	-0.611889
76449231	chr5:76449231:G:A	2.45981e-22	-9.12748e-10	-0.707208	8.83951e-06	-9.12748e-10	-0.726696	7.12266e-05	-9.12748e-10	-0.749637
76450169	chr5:76450169:T:G	2.33655e-22	-9.12748e-10	-0.758616	9.04992e-06	-9.12748e-10	-0.703171	7.18835e-05	-9.12748e-10	-0.740458
76450305	chr5:76450305:G:A	2.36847e-22	-9.12748e-10	-0.745046	9.23956e-06	-9.12748e-10	-0.682433	7.33432e-05	-9.12748e-10	-0.720355
76450735	chr5:76450735:G:T	1.26591e-22	-0.10973	-1.26177	5.0577e-06	-0.0932491	-1.19177	4.12232e-05	-0.0406579	-1.25585
76450928	chr5:76450928:G:T	1.24129e-22	-1.72653	0.335388	5.8791e-06	-1.57145	0.436929	4.32863e-05	-1.61437	0.366704
76450988	chr5:76450988:A:G	1.76024e-23	-2.31288	-1.03155	6.74734e-07	-2.29694	-1.00242	5.57156e-06	-2.291	-1.00683
76451063	chr5:76451063:A:C	1.35744e-22	-9.12748e-10	-1.30169	5.15001e-06	-9.12748e-10	-1.26693	4.24589e-05	-9.12748e-10	-1.26697
76451267	chr5:76451267:C:T	3.41814e-22	-9.12748e-10	-0.378195	1.34149e-05	-9.12748e-10	-0.309563	0.00011023	-9.12748e-10	-0.312933
76451289	chr5:76451289:T:G	1.56598e-22	-9.12748e-10	-1.15878	5.59139e-06	-9.12748e-10	-1.1847	4.73791e-05	-9.12748e-10	-1.15732
76451298	chr5:76451298:T:C	1.30884e-22	-9.12748e-10	-1.33815	4.72795e-06	-9.12748e-10	-1.35244	3.93604e-05	-9.12748e-10	-1.34275
76451311	chr5:76451311:A:C	3.02087e-22	-9.12748e-10	-0.501745	1.20936e-05	-9.12748e-10	-0.413248	9.78117e-05	-9.12748e-10	-0.43246
76451428	chr5:76451428:C:T	1.46195e-22	-9.12748e-10	-1.22752	5.39152e-06	-9.12748e-10	-1.2211	4.40251e-05	-9.12748e-10	-1.23074
76451717	chr5:76451717:T:A	1.56445e-23	-2.17415	-1.28819	5.13919e-07	-2.27216	-1.29946	4.47137e-06	-2.24055	-1.27726
76451804	chr5:76451804:G:A	4.9104e-23	-2.31852	-6.68458e-10	1.7994e-06	-2.31847	-6.68458e-10	1.48224e-05	-2.31936	-6.68458e-10
76452116	chr5:76452116:G:A	2.16529e-22	-9.12748e-10	-0.834738	7.94606e-06	-9.12748e-10	-0.833252	6.84353e-05	-9.12748e-10	-0.789615
76452396	chr5:76452396:C:G	8.31174e-23	-0.701359	-1.09085	2.02139e-06	-1.04969	-1.15245	1.39241e-05	-1.26576	-1.11612
76453002	chr5:76453002:C:T	1.17379e-22	-1.44705	-6.68458e-10	3.53999e-06	-1.6418	-6.68458e-10	2.71948e-05	-1.71248	-6.68458e-10
76453748	chr5:76453748:A:G	4.58119e-22	-9.12748e-10	-0.0853312	1.60791e-05	-9.12748e-10	-0.128405	0.000138153	-9.12748e-10	-0.0871456
76454129	chr5:76454129:C:G	1.86386e-23	-2.14856	-1.13867	8.26701e-07	-1.97924	-1.117	6.51229e-06	-2.02313	-1.11868
76454372	chr5:76454372:C:T	3.33401e-23	-2.2851	-0.420604	1.23865e-06	-2.25705	-0.434858	1.08306e-05	-2.30171	-0.33142
76454686	chr5:76454686:CT:C	5.51946e-23	-1.93841	-0.263188	2.48522e-06	-1.83034	-0.165231	1.64324e-05	-2.01685	-0.199399
76454881	chr5:76454881:A:G	5.65449e-23	-1.96605	-0.211378	2.54665e-06	-1.86437	-0.106777	1.69394e-05	-2.04295	-0.142913
76455140	chr5:76455140:C:T	5.71342e-23	-1.28464	-0.882415	1.71809e-06	-1.41724	-0.947474	1.17431e-05	-1.66186	-0.890377
76455439	chr5:76455439:G:A	3.77629e-23	-1.6612	-0.919939	1.79678e-06	-1.50215	-0.817787	1.03955e-05	-1.77849	-0.895636
76455636	chr5:76455636:C:T	1.31302e-23	-2.27341	-1.36414	4.69024e-07	-2.30287	-1.36016	3.79296e-06	-2.31849	-1.36386
76456063	chr5:76456063:T:C	1.28234e-22	-9.12748e-10	-1.3586	4.69299e-06	-9.12748e-10	-1.35986	3.85357e-05	-9.12748e-10	-1.36392
76456149	chr5:76456149:T:C	5.86277e-23	-1.98781	-0.153444	2.66905e-06	-1.87644	-0.0477695	1.77184e-05	-2.05638	-0.0845158
76456693	chr5:76456693:G:A	3.98945e-23	-1.98543	-0.540793	1.73986e-06	-1.88004	-0.47208	1.17797e-05	-2.05618	-0.492946
76456892	chr5:76456892:G:A	8.33089e-23	-1.78991	-6.68458e-10	2.95936e-06	-1.82096	-6.68458e-10	2.2982e-05	-1.88079	-6.68458e-10
76457022	chr5:76457022:C:A	3.63181e-23	-2.06146	-0.558688	1.56648e-06	-1.96644	-0.490661	1.08289e-05	-2.12168	-0.511608
76457499	chr5:76457499:G:T	3.49926e-23	-2.07711	-0.580218	1.5055e-06	-1.98501	-0.511788	1.0462e-05	-2.13555	-0.532201
76457706	chr5:76457706:G:A	1.29816e-22	-9.12748e-10	-1.34635	4.74274e-06	-9.12748e-10	-1.34931	3.87378e-05	-9.12748e-10	-1.35869
76457815	chr5:76457815:A:G	1.40212e-22	-9.12748e-10	-1.2693	5.29215e-06	-9.12748e-10	-1.2397	4.28025e-05	-9.12748e-10	-1.25891
76457874	chr5:76457874:G:A	6.93475e-23	-1.75347	-0.219863	2.52004e-06	-1.75079	-0.23086	1.93753e-05	-1.79766	-0.253846
76458426	chr5:76458426:T:A	2.68148e-23	-2.10646	-0.817044	1.15073e-06	-2.0215	-0.744034	8.10364e-06	-2.16199	-0.761197
76458549	chr5:76458549:C:A	1.74997e-22	-9.12748e-10	-1.04769	6.43771e-06	-9.12748e-10	-1.04375	5.48029e-05	-9.12748e-10	-1.01176
76458625	chr5:76458625:A:G	2.76425e-23	-1.67055	-1.22255	8.987e-07	-1.79577	-1.21697	7.47088e-06	-1.7715	-1.23299
76458653	chr5:76458653:A:G	5.71624e-22	-9.12748e-10	0.136021	2.03014e-05	-9.12748e-10	0.104764	0.000177296	-9.12748e-10	0.162316
76458724	chr5:76458724:T:C	2.31585e-23	-2.20964	-0.860461	9.81011e-07	-2.14347	-0.781626	7.15886e-06	-2.24715	-0.8
76458767	chr5:76458767:A:G	5.59959e-22	-9.12748e-10	0.115403	1.99522e-05	-9.12748e-10	0.087414	0.000173055	-9.12748e-10	0.138104
76458888	chr5:76458888:A:G	1.3784e-22	-9.12748e-10	-1.28636	5.18997e-06	-9.12748e-10	-1.2592	4.21292e-05	-9.12748e-10	-1.27476
76459314	chr5:76459314:G:A	4.96766e-23	-2.30693	-6.68458e-10	1.8358e-06	-2.29845	-6.68458e-10	1.50546e-05	-2.30382	-6.68458e-10
76459724	chr5:76459724:C:T	2.2423e-23	-1.75654	-1.34584	7.67369e-07	-1.81785	-1.35286	5.99746e-06	-1.87224	-1.35193
76459730	chr5:76459730:C:G	1.49232e-22	-9.12748e-10	-1.20696	5.56772e-06	-9.12748e-10	-1.18894	4.52898e-05	-9.12748e-10	-1.20242
76459821	chr5:76459821:A:T	1.43215e-22	-9.12748e-10	-1.24811	5.30018e-06	-9.12748e-10	-1.23819	4.36992e-05	-9.12748e-10	-1.23818
76460027	chr5:76460027:G:A	1.27697e-22	-9.12748e-10	-1.3628	4.68222e-06	-9.12748e-10	-1.36216	3.86051e-05	-9.12748e-10	-1.36212
76460084	chr5:76460084:T:C	1.35035e-22	-9.12748e-10	-1.30693	4.92024e-06	-9.12748e-10	-1.31257	4.14342e-05	-9.12748e-10	-1.2914
76460197	chr5:76460197:G:A	1.27316e-21	-9.12748e-10	0.936795	4.39602e-05	-9.12748e-10	0.877358	0.000383901	-9.12748e-10	0.93488
76460377	chr5:76460377:A:G	5.08627e-23	-2.28333	-6.68458e-10	1.83771e-06	-2.29741	-6.68458e-10	1.51113e-05	-2.30006	-6.68458e-10
76460456	chr5:76460456:G:C	1.37708e-22	-9.12748e-10	-1.28733	4.94889e-06	-9.12748e-10	-1.30676	4.11768e-05	-9.12748e-10	-1.29763
76460520	chr5:76460520:G:A	1.27544e-22	-9.12748e-10	-1.364	4.67488e-06	-9.12748e-10	-1.36372	3.85427e-05	-9.12748e-10	-1.36374
76460535	chr5:76460535:G:A	7.11185e-23	-1.94811	-6.68458e-10	2.0984e-06	-2.16475	-6.68458e-10	1.8497e-05	-2.09789	-6.68458e-10
76460554	chr5:76460554:GT:G	2.84052e-23	-2.16075	-0.705135	1.13898e-06	-2.0912	-0.684597	8.27556e-06	-2.21146	-0.690738
76460569	chr5:76460569:C:T	1.42116e-22	-9.12748e-10	-1.25582	5.08539e-06	-9.12748e-10	-1.27956	4.23978e-05	-9.12748e-10	-1.26841
76461129	chr5:76461129:C:A	1.40553e-22	-9.12748e-10	-1.26688	5.04519e-06	-9.12748e-10	-1.28749	4.19484e-05	-9.12748e-10	-1.27906
76461165	chr5:76461165:G:A	1.57129e-22	-2.27109	1.1157	5.52265e-06	-2.28135	1.08428	4.34248e-05	-2.29951	1.05504
76461731	chr5:76461731:C:T	3.11595e-23	-1.58343	-1.18991	9.52496e-07	-1.72492	-1.22968	6.77381e-06	-1.90683	-1.19561
76461749	chr5:76461749:G:A	3.28539e-22	-9.12748e-10	-0.417804	1.14238e-05	-9.12748e-10	-0.470227	9.42656e-05	-9.12748e-10	-0.469388
76461935	chr5:76461935:C:T	1.27661e-22	-9.12748e-10	-1.36308	4.67296e-06	-9.12748e-10	-1.36413	3.85362e-05	-9.12748e-10	-1.36391
76462048	chr5:76462048:A:T	1.61254e-22	-9.12748e-10	-1.12948	5.93489e-06	-9.12748e-10	-1.12508	5.09622e-05	-9.12748e-10	-1.08442
76462316	chr5:76462316:T:C	3.96498e-23	-2.19051	-0.341866	1.55961e-06	-2.12402	-0.337472	1.14316e-05	-2.23391	-0.34521
76462580	chr5:76462580:G:A	1.99842e-22	-9.12748e-10	-0.914936	6.97559e-06	-9.12748e-10	-0.96351	5.89231e-05	-9.12748e-10	-0.939271
76462627	chr5:76462627:G:C	2.52644e-22	-9.12748e-10	-0.680478	9.76294e-06	-9.12748e-10	-0.627334	8.20877e-05	-9.12748e-10	-0.607716
76463247	chr5:76463247:T:C	3.96375e-23	-2.1935	-0.339184	1.56228e-06	-2.12739	-0.332388	1.14787e-05	-2.23595	-0.33906
76463296	chr5:76463296:G:A	1.95043e-23	-2.2512	-0.990622	6.93328e-07	-2.2708	-1.00138	5.76641e-06	-2.27423	-0.989226
76463307	chr5:76463307:G:A	1.32521e-22	-9.12748e-10	-1.32572	4.83137e-06	-9.12748e-10	-1.3308	3.98077e-05	-9.12748e-10	-1.33144
76463310	chr5:76463310:A:G	3.02917e-23	-2.24109	-0.560497	1.19562e-06	-2.18345	-0.543804	9.02327e-06	-2.26597	-0.549723
76464379	chr5:76464379:T:C	2.55314e-23	-2.23868	-0.733875	9.20535e-07	-2.30308	-0.685644	7.65368e-06	-2.2989	-0.681415
76464405	chr5:76464405:G:A	1.29958e-22	-9.12748e-10	-1.34525	4.76363e-06	-9.12748e-10	-1.34492	3.98179e-05	-9.12748e-10	-1.33119
76464553	chr5:76464553:G:A	1.33601e-22	-9.12748e-10	-1.3176	4.96602e-06	-9.12748e-10	-1.30331	4.0707e-05	-9.12748e-10	-1.3091
76464658	chr5:76464658:A:G	4.32921e-23	-1.36789	-1.0766	1.21938e-06	-1.57722	-1.13036	8.5413e-06	-1.77014	-1.10045
76464666	chr5:76464666:T:A	3.17942e-23	-1.97	-0.783174	1.03991e-06	-1.99835	-0.868436	8.66605e-06	-1.99814	-0.857948
76464733	chr5:76464733:G:A	3.90874e-23	-2.23577	-0.310893	1.52691e-06	-2.17908	-0.303606	1.1403e-05	-2.2688	-0.312825
76464798	chr5:76464798:G:A	1.34764e-22	-9.12748e-10	-1.30893	4.85731e-06	-9.12748e-10	-1.32544	4.03456e-05	-9.12748e-10	-1.31802
76465344	chr5:76465344:G:A	3.5769e-23	-2.21205	-0.423333	1.29814e-06	-2.28991	-0.355083	1.07843e-05	-2.27675	-0.360659
76465651	chr5:76465651:A:G	2.60517e-23	-2.20878	-0.743601	9.25003e-07	-2.28976	-0.694128	7.69575e-06	-2.28415	-0.690689
76465751	chr5:76465751:A:G	9.19059e-23	-1.51363	-0.178065	2.78806e-06	-1.66592	-0.214665	2.26709e-05	-1.63709	-0.257332
76465897	chr5:76465897:A:G	2.36205e-23	-2.2146	-0.835744	9.38073e-07	-2.15401	-0.81585	6.94328e-06	-2.25399	-0.82374
76466098	chr5:76466098:G:A	3.59053e-23	-2.22822	-0.403358	1.40795e-06	-2.16791	-0.395885	1.04707e-05	-2.262	-0.404921
76466259	chr5:76466259:C:T	1.41946e-22	-9.12748e-10	-1.25702	5.17945e-06	-9.12748e-10	-1.26123	4.26431e-05	-9.12748e-10	-1.26264
76466631	chr5:76466631:C:G	3.27215e-23	-2.20257	-0.521861	1.2888e-06	-2.13509	-0.517123	9.47059e-06	-2.2411	-0.526216
76466972	chr5:76466972:C:T	3.56517e-23	-2.20612	-0.43254	1.40382e-06	-2.13574	-0.430986	1.03197e-05	-2.24099	-0.440462
76467067	chr5:76467067:A:G	1.42141e-22	-9.12748e-10	-1.25564	5.11117e-06	-9.12748e-10	-1.2745	4.19343e-05	-9.12748e-10	-1.2794
76467137	chr5:76467137:A:G	1.3477e-22	-9.12748e-10	-1.30889	4.86062e-06	-9.12748e-10	-1.32476	4.03754e-05	-9.12748e-10	-1.31728
76467847	chr5:76467847:T:C	3.8568e-23	-2.19169	-0.368348	1.51898e-06	-2.12452	-0.363365	1.11421e-05	-2.23302	-0.371744
76467924	chr5:76467924:AG:A	1.42274e-22	-9.12748e-10	-1.25471	5.19027e-06	-9.12748e-10	-1.25914	4.27268e-05	-9.12748e-10	-1.26068
76468535	chr5:76468535:G:A	1.60727e-22	-9.12748e-10	-1.13276	6.23514e-06	-9.12748e-10	-1.07573	5.14661e-05	-9.12748e-10	-1.07458
76468899	chr5:76468899:TC:T	1.3253e-22	-9.12748e-10	-1.32565	4.96911e-06	-9.12748e-10	-1.30269	4.04975e-05	-9.12748e-10	-1.31426
76468915	chr5:76468915:C:T	1.33341e-22	-9.12748e-10	-1.31955	4.86624e-06	-9.12748e-10	-1.32361	4.04772e-05	-9.12748e-10	-1.31476
76469095	chr5:76469095:G:A	2.26135e-22	-9.12748e-10	-0.791329	8.24574e-06	-9.12748e-10	-0.796231	6.86168e-05	-9.12748e-10	-0.786967
76469464	chr5:76469464:G:A	1.71076e-23	-2.30164	-1.0713	6.33277e-07	-2.31898	-1.04379	5.27651e-06	-2.31916	-1.03308
76469950	chr5:76469950:G:A	3.05081e-22	-9.12748e-10	-0.491883	1.19922e-05	-9.12748e-10	-0.421673	0.000102	-9.12748e-10	-0.39053
76470176	chr5:76470176:T:G	3.75326e-23	-1.44234	-1.14491	1.121e-06	-1.6291	-1.1626	7.86456e-06	-1.78763	-1.16551
76470612	chr5:76470612:T:C	2.02111e-23	-2.28815	-0.918076	7.48518e-07	-2.31808	-0.877512	6.27185e-06	-2.31714	-0.862297
76471305	chr5:76471305:T:C	8.34526e-23	-2.17169	0.383511	2.6724e-06	-2.2608	0.337848	2.33733e-05	-2.26449	0.400576
76471443	chr5:76471443:G:T	2.993e-23	-1.47356	-1.34004	9.58958e-07	-1.62566	-1.32218	6.254e-06	-1.84452	-1.33777
76471510	chr5:76471510:A:G	2.48612e-23	-2.24377	-0.755384	9.76691e-07	-2.1857	-0.743809	7.38234e-06	-2.26661	-0.749802
76471517	chr5:76471517:G:A	2.68006e-22	-9.12748e-10	-0.621452	9.72148e-06	-9.12748e-10	-0.63159	8.10549e-05	-9.12748e-10	-0.620378
76471524	chr5:76471524:A:T	4.08523e-23	-2.10102	-0.401479	1.31955e-06	-2.21832	-0.410321	1.13739e-05	-2.22434	-0.359841
76472017	chr5:76472017:C:T	2.82696e-23	-1.51065	-1.36002	8.8623e-07	-1.66303	-1.36368	6.05648e-06	-1.85356	-1.36082
76472178	chr5:76472178:C:T	1.2763e-22	-9.12748e-10	-1.36332	4.67766e-06	-9.12748e-10	-1.36313	3.85337e-05	-9.12748e-10	-1.36397
76472186	chr5:76472186:C:G	5.38272e-23	-2.10121	-0.125471	1.69634e-06	-2.21898	-0.158472	1.46351e-05	-2.22511	-0.106968
76472187	chr5:76472187:T:A	5.16207e-23	-2.15262	-0.11592	1.65886e-06	-2.25215	-0.147649	1.43337e-05	-2.25692	-0.0959752
76472203	chr5:76472203:C:T	2.69654e-22	-9.12748e-10	-0.615323	9.78035e-06	-9.12748e-10	-0.625552	8.15453e-05	-9.12748e-10	-0.614345
76472216	chr5:76472216:C:T	1.37578e-22	-9.12748e-10	-1.28827	4.94609e-06	-9.12748e-10	-1.30733	4.11336e-05	-9.12748e-10	-1.29868
76472429	chr5:76472429:T:C	1.64234e-22	-9.12748e-10	-1.11117	5.79312e-06	-9.12748e-10	-1.14926	4.73509e-05	-9.12748e-10	-1.15792
76472484	chr5:76472484:G:A	5.16596e-23	-2.12962	-0.138167	1.64661e-06	-2.23791	-0.1693	1.42076e-05	-2.24332	-0.118405
76472499	chr5:76472499:G:A	1.40354e-22	-9.12748e-10	-1.26829	5.02524e-06	-9.12748e-10	-1.29145	4.12582e-05	-9.12748e-10	-1.29565
76472547	chr5:76472547:A:G	2.58076e-23	-1.60122	-1.36058	8.21306e-07	-1.74552	-1.35727	5.55825e-06	-1.93908	-1.36114
76472750	chr5:76472750:C:T	2.014e-23	-2.20419	-1.00556	7.27721e-07	-2.216	-1.00777	5.87202e-06	-2.22382	-1.02149
76472893	chr5:76472893:T:C	5.0054e-23	-2.29936	-6.68458e-10	1.8583e-06	-2.28627	-6.68458e-10	1.50914e-05	-2.30138	-6.68458e-10
76472914	chr5:76472914:A:G	5.42795e-23	-2.13251	-0.0858044	1.72934e-06	-2.23949	-0.118704	1.49455e-05	-2.24505	-0.0660477
76473228	chr5:76473228:G:T	1.28002e-22	-9.12748e-10	-1.36042	4.69378e-06	-9.12748e-10	-1.35969	3.86854e-05	-9.12748e-10	-1.36004
76473231	chr5:76473231:A:T	1.52626e-22	-9.12748e-10	-1.18447	5.629e-06	-9.12748e-10	-1.178	4.65492e-05	-9.12748e-10	-1.17499
76473299	chr5:76473299:A:AAT	8.98584e-23	-1.03745	-0.67678	2.48365e-06	-1.28162	-0.714576	1.6865e-05	-1.47855	-0.711714
76473433	chr5:76473433:T:C	3.61571e-23	-1.41372	-1.21087	1.07572e-06	-1.60446	-1.22848	7.38262e-06	-1.79018	-1.22619
76473592	chr5:76473592:T:C	1.48149e-22	-9.12748e-10	-1.21424	5.38221e-06	-9.12748e-10	-1.22283	4.44867e-05	-9.12748e-10	-1.22031
76473743	chr5:76473743:C:T	3.02292e-23	-1.676	-1.12765	9.49554e-07	-1.8284	-1.12929	6.72062e-06	-1.97415	-1.13617
76475210	chr5:76475210:G:T	2.04763e-23	-2.16571	-1.02748	7.39648e-07	-2.17223	-1.03528	6.07131e-06	-2.18197	-1.02996
76475357	chr5:76475357:G:A	5.11179e-22	-9.12748e-10	0.0242595	1.84839e-05	-9.12748e-10	0.0109739	0.00015227	-9.12748e-10	0.0101489
76475397	chr5:76475397:G:C	5.10568e-23	-2.27952	-6.68458e-10	1.90428e-06	-2.26182	-6.68458e-10	1.59651e-05	-2.2451	-6.68458e-10
76476065	chr5:76476065:G:A	2.8147e-22	-9.12748e-10	-0.572436	1.0849e-05	-9.12748e-10	-0.521851	8.11183e-05	-9.12748e-10	-0.619596
76476907	chr5:76476907:T:A	4.61576e-23	-1.67463	-0.705767	1.94099e-06	-1.54805	-0.694686	1.37733e-05	-1.71389	-0.678887
76478291	chr5:76478291:C:T	4.0598e-23	-1.87399	-0.634752	1.56972e-06	-1.78081	-0.674223	1.17708e-05	-1.94482	-0.605065
76478462	chr5:76478462:G:A	1.31567e-22	-9.12748e-10	-1.33295	4.75671e-06	-9.12748e-10	-1.34637	3.9431e-05	-9.12748e-10	-1.34095
76478789	chr5:76478789:G:A	3.21479e-22	-9.12748e-10	-0.439528	1.15783e-05	-9.12748e-10	-0.456799	9.34595e-05	-9.12748e-10	-0.477976
76479028	chr5:76479028:G:A	5.13058e-22	-9.12748e-10	0.0279278	1.84044e-05	-9.12748e-10	0.00666202	0.000152314	-9.12748e-10	0.0104389
76479175	chr5:76479175:G:A	1.84078e-22	-1.61395	0.616849	7.01267e-06	-1.58999	0.631781	6.33466e-05	-1.48815	0.621269
76479235	chr5:76479235:A:G	5.00728e-23	-2.29898	-6.68458e-10	1.80329e-06	-2.31631	-6.68458e-10	1.50037e-05	-2.30721	-6.68458e-10
76479714	chr5:76479714:A:T	3.00558e-22	-9.12748e-10	-0.506822	1.09535e-05	-9.12748e-10	-0.512266	9.13054e-05	-9.12748e-10	-0.501294
76480041	chr5:76480041:TG:T	1.14858e-22	-2.30712	0.838357	4.4982e-06	-2.2876	0.885351	3.75507e-05	-2.26396	0.874151
76480271	chr5:76480271:A:G	1.7987e-22	-9.12748e-10	-1.02023	6.64759e-06	-9.12748e-10	-1.01167	5.41526e-05	-9.12748e-10	-1.0237
76480323	chr5:76480323:A:G	1.35917e-22	-9.12748e-10	-1.30041	5.01845e-06	-9.12748e-10	-1.29281	4.14689e-05	-9.12748e-10	-1.29056
76480400	chr5:76480400:A:C	2.47711e-22	-9.12748e-10	-0.700197	9.56508e-06	-9.12748e-10	-0.647809	7.32853e-05	-9.12748e-10	-0.721144
76480587	chr5:76480587:T:C	2.95974e-22	-9.12748e-10	-0.52219	1.14699e-05	-9.12748e-10	-0.466204	8.74174e-05	-9.12748e-10	-0.54481
76480667	chr5:76480667:T:C	2.73244e-22	-9.12748e-10	-0.602097	1.05836e-05	-9.12748e-10	-0.546622	8.08461e-05	-9.12748e-10	-0.622957
76480837	chr5:76480837:C:T	1.70081e-22	-9.12748e-10	-1.07618	6.55817e-06	-9.12748e-10	-1.02522	5.09065e-05	-9.12748e-10	-1.08551
76481033	chr5:76481033:C:A	1.86008e-22	-9.12748e-10	-0.986672	7.24741e-06	-9.12748e-10	-0.925284	5.74204e-05	-9.12748e-10	-0.965105
76481046	chr5:76481046:A:G	1.7633e-22	-9.12748e-10	-1.0401	6.82389e-06	-9.12748e-10	-0.985499	5.27748e-05	-9.12748e-10	-1.04947
76481287	chr5:76481287:G:T	2.57855e-22	-2.2388	1.57874	1.05844e-05	-2.19034	1.6438	9.24016e-05	-2.14443	1.65507
76481309	chr5:76481309:G:A	1.77714e-22	-9.12748e-10	-1.03229	6.88109e-06	-9.12748e-10	-0.97715	5.31834e-05	-9.12748e-10	-1.04176
76481651	chr5:76481651:A:C	2.67254e-22	-9.12748e-10	-0.624261	1.02415e-05	-9.12748e-10	-0.579481	8.58698e-05	-9.12748e-10	-0.562672
76481816	chr5:76481816:C:A	1.83487e-22	-9.12748e-10	-1.00032	6.63492e-06	-9.12748e-10	-1.01358	5.54841e-05	-9.12748e-10	-0.999408
76482351	chr5:76482351:G:A	3.07114e-22	-2.19415	1.70891	1.26779e-05	-2.13701	1.77094	0.000112073	-2.08262	1.78627
76482817	chr5:76482817:C:A	8.31869e-23	-0.759709	-1.03166	2.83585e-06	-0.851413	-1.01217	1.71704e-05	-1.14561	-1.02671
76482895	chr5:76482895:A:G	6.62532e-23	-2.01898	-6.68458e-10	2.48355e-06	-1.99624	-6.68458e-10	2.13657e-05	-1.95372	-6.68458e-10
76483057	chr5:76483057:C:T	2.19097e-22	-9.12748e-10	-0.822947	8.52735e-06	-9.12748e-10	-0.762649	6.91189e-05	-9.12748e-10	-0.779677
76483163	chr5:76483163:T:C	1.72161e-22	-9.12748e-10	-1.06403	6.45321e-06	-9.12748e-10	-1.04135	5.13399e-05	-9.12748e-10	-1.07704
76483199	chr5:76483199:A:G	1.19659e-21	-9.12748e-10	0.874771	4.27058e-05	-9.12748e-10	0.848407	0.000359813	-9.12748e-10	0.87008
76483382	chr5:76483382:G:C	2.46365e-22	-9.12748e-10	-0.705648	9.41168e-06	-9.12748e-10	-0.663977	7.07236e-05	-9.12748e-10	-0.756725
76483626	chr5:76483626:G:A	1.27517e-22	-9.12748e-10	-1.36421	4.67282e-06	-9.12748e-10	-1.36416	3.85406e-05	-9.12748e-10	-1.36379
76483646	chr5:76483646:A:G	1.94137e-23	-2.00563	-1.24085	6.74329e-07	-2.06225	-1.23772	5.43748e-06	-2.06941	-1.25278
76483715	chr5:76483715:T:C	5.43049e-23	-2.21785	-6.68458e-10	1.89161e-06	-2.2685	-6.68458e-10	1.59766e-05	-2.24438	-6.68458e-10
76483956	chr5:76483956:AT:A	1.76707e-22	-9.12748e-10	-1.03797	6.62313e-06	-9.12748e-10	-1.01536	5.24833e-05	-9.12748e-10	-1.05501
76484009	chr5:76484009:GACTTC:G	1.31827e-22	-9.12748e-10	-1.33097	4.84384e-06	-9.12748e-10	-1.32822	4.00749e-05	-9.12748e-10	-1.32475
76484298	chr5:76484298:A:C	1.29002e-22	-9.12748e-10	-1.35263	4.72707e-06	-9.12748e-10	-1.35262	3.88657e-05	-9.12748e-10	-1.35539
76484706	chr5:76484706:A:G	5.11784e-22	-9.12748e-10	0.0254413	1.72034e-05	-9.12748e-10	-0.0608189	0.000143503	-9.12748e-10	-0.0491505
76484739	chr5:76484739:C:T	1.97457e-23	-1.92909	-1.30043	6.71381e-07	-2.00772	-1.29663	5.50208e-06	-2.00191	-1.30847
76485465	chr5:76485465:T:C	2.95839e-23	-2.31766	-0.507567	1.11915e-06	-2.31922	-0.474141	9.29906e-06	-2.31423	-0.471356
76486081	chr5:76486081:A:G	1.28313e-22	-9.12748e-10	-1.35799	4.76978e-06	-9.12748e-10	-1.34363	3.88004e-05	-9.12748e-10	-1.35707
76486169	chr5:76486169:A:G	2.72156e-23	-2.28068	-0.627987	9.64997e-07	-2.29478	-0.646778	7.46115e-06	-2.28522	-0.720574
76486247	chr5:76486247:T:C	1.43253e-22	-9.12748e-10	-1.24785	5.12483e-06	-9.12748e-10	-1.27183	4.36642e-05	-9.12748e-10	-1.23898
76486263	chr5:76486263:T:C	3.63221e-22	-9.12748e-10	-0.317451	1.26656e-05	-9.12748e-10	-0.367041	0.000106973	-9.12748e-10	-0.34293
76487055	chr5:76487055:T:A	5.37112e-22	0.850963	-0.777217	2.53634e-05	0.971201	-0.643821	0.000138587	0.700496	-0.784503
76488061	chr5:76488061:T:C	1.17725e-22	-2.13569	0.691578	4.37875e-06	-2.24848	0.819317	3.74722e-05	-2.13669	0.744789
76488356	chr5:76488356:A:G	2.30503e-22	-9.12748e-10	-0.772197	8.44903e-06	-9.12748e-10	-0.771876	6.80148e-05	-9.12748e-10	-0.795778
76488843	chr5:76488843:C:T	4.43906e-22	-9.12748e-10	-0.116848	1.4622e-05	-9.12748e-10	-0.223401	0.00013704	-9.12748e-10	-0.0952288
76489281	chr5:76489281:C:T	1.59874e-22	-2.08278	0.9447	5.3496e-06	-2.21911	0.990202	4.86191e-05	-2.10778	0.976293
76489286	chr5:76489286:G:T	2.12736e-22	-9.12748e-10	-0.852408	8.22748e-06	-9.12748e-10	-0.798448	6.16158e-05	-9.12748e-10	-0.894585
76489471	chr5:76489471:T:C	1.1994e-22	-2.15726	0.731789	4.16457e-06	-2.25443	0.775117	3.76017e-05	-2.15955	0.771093
76489710	chr5:76489710:A:G	1.56685e-23	-2.1251	-1.33571	5.18524e-07	-2.23368	-1.32902	4.64249e-06	-2.14569	-1.33456
76489993	chr5:76489993:A:G	7.95964e-23	-2.24729	0.411801	2.58602e-06	-2.27636	0.32055	2.51442e-05	-2.22862	0.437741
76490325	chr5:76490325:G:C	2.03047e-23	-2.02012	-1.18149	6.39818e-07	-2.15357	-1.19893	6.04986e-06	-2.04947	-1.166
76490475	chr5:76490475:T:TC	7.23178e-23	-0.673727	-1.25766	1.8261e-06	-1.00942	-1.29432	1.8439e-05	-0.834682	-1.26635
76490524	chr5:76490524:G:A	2.44591e-22	-9.12748e-10	-0.712875	8.96882e-06	-9.12748e-10	-0.712173	7.18635e-05	-9.12748e-10	-0.740736
76490579	chr5:76490579:T:C	1.62355e-23	-2.19101	-1.23425	5.53799e-07	-2.27454	-1.22234	4.82109e-06	-2.20527	-1.23723
76490835	chr5:76490835:A:G	5.04e-23	-2.29247	-6.68458e-10	1.82125e-06	-2.3064	-6.68458e-10	1.50554e-05	-2.30377	-6.68458e-10
76491031	chr5:76491031:A:G	2.13784e-21	-9.12748e-10	1.45509	6.91099e-05	-9.12748e-10	1.32977	0.000669708	-9.12748e-10	1.49134
76491110	chr5:76491110:C:T	1.38469e-23	-2.22262	-1.36178	4.80096e-07	-2.27551	-1.36419	4.04444e-06	-2.25574	-1.36242
76491139	chr5:76491139:T:C	2.3219e-22	-9.12748e-10	-0.764903	8.73289e-06	-9.12748e-10	-0.738831	7.45303e-05	-9.12748e-10	-0.704299
76491192	chr5:76491192:C:T	5.44503e-23	-2.21517	-6.68458e-10	2.07714e-06	-2.17493	-6.68458e-10	1.68691e-05	-2.19002	-6.68458e-10
76491321	chr5:76491321:C:T	5.2819e-23	-2.24559	-6.68458e-10	1.90632e-06	-2.26076	-6.68458e-10	1.64714e-05	-2.21388	-6.68458e-10
76491347	chr5:76491347:G:A	1.51835e-23	-2.17802	-1.31423	6.00149e-07	-2.13897	-1.27753	4.54532e-06	-2.19168	-1.30973
76491685	chr5:76491685:G:A	1.7652e-22	-9.12748e-10	-1.03902	6.39107e-06	-9.12748e-10	-1.05103	5.41379e-05	-9.12748e-10	-1.02397
76491738	chr5:76491738:C:T	1.61003e-22	-9.12748e-10	-1.13104	6.39358e-06	-9.12748e-10	-1.05063	4.92325e-05	-9.12748e-10	-1.11895
76491747	chr5:76491747:A:G	1.66504e-22	-9.12748e-10	-1.09744	6.02419e-06	-9.12748e-10	-1.11014	5.08602e-05	-9.12748e-10	-1.08642
76491819	chr5:76491819:C:T	1.04609e-21	-9.12748e-10	0.74035	4.40032e-05	-9.12748e-10	0.878334	0.000353474	-9.12748e-10	0.852306
76491961	chr5:76491961:T:G	1.61861e-23	-2.15832	-1.26998	5.84148e-07	-2.12988	-1.31365	4.80357e-06	-2.18017	-1.26597
76492311	chr5:76492311:C:T	2.90886e-22	-9.12748e-10	-0.539529	1.09236e-05	-9.12748e-10	-0.515005	8.72156e-05	-9.12748e-10	-0.547121
76492584	chr5:76492584:G:A	8.69488e-23	-1.74714	-6.68458e-10	2.50548e-06	-1.98745	-6.68458e-10	2.20198e-05	-1.92356	-6.68458e-10
76492925	chr5:76492925:T:C	1.27667e-22	-9.12748e-10	-1.36303	4.67294e-06	-9.12748e-10	-1.36414	3.85847e-05	-9.12748e-10	-1.36265
76492947	chr5:76492947:T:C	7.0267e-22	-9.12748e-10	0.342426	2.8033e-05	-9.12748e-10	0.427455	0.000213056	-9.12748e-10	0.346052
76493234	chr5:76493234:A:G	1.61668e-23	-2.07222	-1.35729	5.54954e-07	-2.13522	-1.35958	4.55125e-06	-2.14253	-1.35757
76493330	chr5:76493330:A:G	3.59497e-22	-9.12748e-10	-0.327754	1.66137e-05	-9.12748e-10	-0.0957028	0.000108823	-9.12748e-10	-0.325786
76493609	chr5:76493609:A:G	5.39311e-23	-2.1801	-0.0446588	1.85819e-06	-2.28807	0.00174648	1.6085e-05	-2.27926	0.0416462
76493614	chr5:76493614:T:C	1.32678e-22	-9.12748e-10	-1.32454	4.93644e-06	-9.12748e-10	-1.30928	3.99961e-05	-9.12748e-10	-1.32672
76493871	chr5:76493871:C:T	1.28279e-22	-9.12748e-10	-1.35825	4.68801e-06	-9.12748e-10	-1.36092	3.86668e-05	-9.12748e-10	-1.36052
76494051	chr5:76494051:G:A	1.73217e-22	-9.12748e-10	-1.05792	6.39977e-06	-9.12748e-10	-1.04967	5.28561e-05	-9.12748e-10	-1.04793
76494055	chr5:76494055:T:C	1.70088e-22	-9.12748e-10	-1.07614	6.2063e-06	-9.12748e-10	-1.08036	5.1632e-05	-9.12748e-10	-1.07136
76494289	chr5:76494289:C:T	1.68955e-21	-9.12748e-10	1.21976	6.20898e-05	-9.12748e-10	1.22265	0.000513816	-9.12748e-10	1.22636
76495345	chr5:76495345:T:C	1.41298e-22	-9.12748e-10	-1.26159	5.24849e-06	-9.12748e-10	-1.24799	4.32445e-05	-9.12748e-10	-1.24863
76495467	chr5:76495467:C:T	2.17623e-22	-9.12748e-10	-0.829698	7.93734e-06	-9.12748e-10	-0.834349	6.66102e-05	-9.12748e-10	-0.816647
76495951	chr5:76495951:G:A	1.51969e-22	-9.12748e-10	-1.18879	5.51219e-06	-9.12748e-10	-1.19897	4.5359e-05	-9.12748e-10	-1.2009
76496141	chr5:76496141:G:A	2.73706e-22	-9.12748e-10	-0.600405	1.0373e-05	-9.12748e-10	-0.56672	8.56327e-05	-9.12748e-10	-0.565437
76497069	chr5:76497069:C:G	1.31605e-22	-9.12748e-10	-1.33266	4.83122e-06	-9.12748e-10	-1.33083	4.00902e-05	-9.12748e-10	-1.32437
76497456	chr5:76497456:TTA:T	6.17119e-22	-9.12748e-10	0.212602	2.23453e-05	-9.12748e-10	0.200688	0.000186964	-9.12748e-10	0.215412
76498022	chr5:76498022:C:A	1.5287e-22	-9.12748e-10	-1.18287	5.47513e-06	-9.12748e-10	-1.20571	4.52535e-05	-9.12748e-10	-1.20322
76498308	chr5:76498308:T:C	1.38076e-22	-9.12748e-10	-1.28466	5.00681e-06	-9.12748e-10	-1.29513	4.12758e-05	-9.12748e-10	-1.29523
76498650	chr5:76498650:C:T	1.32914e-22	-9.12748e-10	-1.32276	4.84846e-06	-9.12748e-10	-1.32727	3.99275e-05	-9.12748e-10	-1.32844
76498688	chr5:76498688:A:G	8.09748e-22	-9.12748e-10	0.484262	3.03379e-05	-9.12748e-10	0.50647	0.000239896	-9.12748e-10	0.464701
76498923	chr5:76498923:G:T	1.50474e-22	-9.12748e-10	-1.19867	5.36173e-06	-9.12748e-10	-1.22664	4.44667e-05	-9.12748e-10	-1.22076
76499321	chr5:76499321:C:T	1.28547e-22	-9.12748e-10	-1.35616	4.709e-06	-9.12748e-10	-1.35645	3.8851e-05	-9.12748e-10	-1.35577
76499582	chr5:76499582:A:G	5.38838e-23	-1.65148	-0.574151	2.45752e-06	-1.26158	-0.745198	1.66046e-05	-1.6069	-0.598921
76500028	chr5:76500028:A:G	1.28355e-22	-9.12748e-10	-1.35766	4.72449e-06	-9.12748e-10	-1.35317	3.88017e-05	-9.12748e-10	-1.35704
76500068	chr5:76500068:A:G	1.37442e-22	-9.12748e-10	-1.28926	4.99239e-06	-9.12748e-10	-1.29801	4.14891e-05	-9.12748e-10	-1.29007
76500967	chr5:76500967:A:C	1.566e-22	-9.12748e-10	-1.15876	6.3646e-06	-9.12748e-10	-1.05518	4.85483e-05	-9.12748e-10	-1.13294
76501042	chr5:76501042:G:A	1.46537e-22	-9.12748e-10	-1.22518	5.3139e-06	-9.12748e-10	-1.2356	4.37921e-05	-9.12748e-10	-1.23605
76501331	chr5:76501331:A:G	1.38822e-22	-9.12748e-10	-1.27927	5.02083e-06	-9.12748e-10	-1.29233	4.15175e-05	-9.12748e-10	-1.28939
76501843	chr5:76501843:A:G	1.78327e-22	-9.12748e-10	-1.02884	6.82097e-06	-9.12748e-10	-0.985925	5.41975e-05	-9.12748e-10	-1.02287
76502509	chr5:76502509:A:G	5.39037e-22	-9.12748e-10	0.0773233	1.84141e-05	-9.12748e-10	0.00718877	0.000178579	-9.12748e-10	0.169526
76502809	chr5:76502809:T:C	1.76783e-22	-9.12748e-10	-1.03754	6.30885e-06	-9.12748e-10	-1.06397	5.47062e-05	-9.12748e-10	-1.01353
76502825	chr5:76502825:T:C	1.34907e-22	-9.12748e-10	-1.30788	4.89719e-06	-9.12748e-10	-1.31727	4.04695e-05	-9.12748e-10	-1.31495
76503041	chr5:76503041:C:T	7.4793e-23	-1.89774	-6.68458e-10	3.15728e-06	-1.75622	-6.68458e-10	2.44472e-05	-1.81899	-6.68458e-10
76504124	chr5:76504124:A:G	1.31697e-22	-9.12748e-10	-1.33196	4.8236e-06	-9.12748e-10	-1.33241	4.00475e-05	-9.12748e-10	-1.32544
76504179	chr5:76504179:C:T	1.97372e-22	-9.12748e-10	-0.927372	7.20254e-06	-9.12748e-10	-0.931493	6.10983e-05	-9.12748e-10	-0.90302
76504565	chr5:76504565:C:T	4.28897e-23	-2.14737	-0.306455	2.10864e-06	-2.05665	-0.103229	1.30713e-05	-2.20273	-0.242355
76505039	chr5:76505039:T:A	2.11894e-23	-1.89437	-1.26459	8.56938e-07	-1.79577	-1.26455	7.11594e-06	-1.76772	-1.28545
76505214	chr5:76505214:A:G	1.79341e-22	-1.02317	-6.68458e-10	7.81456e-06	-0.84994	-6.68458e-10	5.71395e-05	-0.970009	-6.68458e-10
76505217	chr5:76505217:T:C	7.28969e-22	-9.12748e-10	0.37917	2.89225e-05	-9.12748e-10	0.458694	0.000234371	-9.12748e-10	0.441401
76505512	chr5:76505512:G:A	1.35183e-23	-2.28576	-1.32265	4.69673e-07	-2.31335	-1.3483	4.16537e-06	-2.26293	-1.32576
76505811	chr5:76505811:T:G	1.88721e-23	-2.04098	-1.23379	7.55872e-07	-1.99859	-1.18722	5.60925e-06	-2.07275	-1.21833
76505939	chr5:76505939:G:A	1.49719e-22	-9.12748e-10	-1.2037	5.51721e-06	-9.12748e-10	-1.19806	4.69646e-05	-9.12748e-10	-1.16611
76505959	chr5:76505959:T:C	1.29996e-22	-9.12748e-10	-1.34496	4.8184e-06	-9.12748e-10	-1.33348	3.94183e-05	-9.12748e-10	-1.34128
76506020	chr5:76506020:G:A	2.43735e-23	-1.81744	-1.20152	9.27841e-07	-1.74536	-1.23547	8.45753e-06	-1.66248	-1.21797
76506384	chr5:76506384:G:A	1.3187e-22	-9.12748e-10	-1.33065	4.83395e-06	-9.12748e-10	-1.33026	4.0489e-05	-9.12748e-10	-1.31447
76506533	chr5:76506533:A:G	2.77918e-22	-9.12748e-10	-0.585133	1.00483e-05	-9.12748e-10	-0.598529	8.21004e-05	-9.12748e-10	-0.607561
76506599	chr5:76506599:T:C	3.06329e-22	-9.12748e-10	-0.487801	1.20041e-05	-9.12748e-10	-0.420683	9.56472e-05	-9.12748e-10	-0.454838
76506715	chr5:76506715:A:G	1.28924e-22	-9.12748e-10	-1.35324	4.72247e-06	-9.12748e-10	-1.3536	3.9043e-05	-9.12748e-10	-1.35084
76507177	chr5:76507177:A:G	1.29326e-23	-2.30836	-1.34435	4.81501e-07	-2.30163	-1.33515	3.91471e-06	-2.30774	-1.34302
76507208	chr5:76507208:C:T	4.28106e-22	-9.12748e-10	-0.153089	1.63707e-05	-9.12748e-10	-0.110436	0.000130483	-9.12748e-10	-0.144265
76507246	chr5:76507246:A:G	1.47591e-23	-2.2028	-1.3178	4.70139e-07	-2.31347	-1.34718	4.08313e-06	-2.28085	-1.32779
76507416	chr5:76507416:ATATT:A	1.27793e-23	-2.30981	-1.35482	4.73246e-07	-2.30431	-1.34976	3.84062e-06	-2.31737	-1.35251
76507459	chr5:76507459:A:G	4.2709e-23	-2.29971	-0.158338	1.89622e-06	-2.28222	0.0161562	1.34187e-05	-2.31234	-0.106509
76507494	chr5:76507494:G:A	1.27652e-23	-2.31131	-1.35443	4.72626e-07	-2.30615	-1.34923	3.83995e-06	-2.318	-1.35204
76507567	chr5:76507567:G:A	2.5447e-22	-9.12748e-10	-0.673279	1.07955e-05	-9.12748e-10	-0.526796	7.4865e-05	-9.12748e-10	-0.699817
76507574	chr5:76507574:G:T	2.62413e-22	-9.12748e-10	-0.642543	9.90994e-06	-9.12748e-10	-0.612389	8.30917e-05	-9.12748e-10	-0.595559
76507800	chr5:76507800:A:G	3.35044e-22	-9.12748e-10	-0.398201	1.2733e-05	-9.12748e-10	-0.361729	0.000106436	-9.12748e-10	-0.347959
76507879	chr5:76507879:C:T	5.01903e-23	-2.29664	-6.68458e-10	1.89559e-06	-2.2664	-6.68458e-10	1.54407e-05	-2.27849	-6.68458e-10
76507967	chr5:76507967:C:T	1.30761e-23	-2.31748	-1.3242	4.86501e-07	-2.31689	-1.30956	3.95663e-06	-2.31794	-1.32218
76507970	chr5:76507970:C:T	1.31492e-23	-2.27892	-1.35717	4.923e-07	-2.26157	-1.35303	3.91581e-06	-2.2952	-1.35529
76507978	chr5:76507978:G:A	1.38973e-23	-2.29019	-1.29058	5.1822e-07	-2.28937	-1.27392	4.19308e-06	-2.29419	-1.28788
76508562	chr5:76508562:A:G	1.47342e-23	-2.24418	-1.27811	5.59467e-07	-2.22326	-1.26343	4.38236e-06	-2.26785	-1.27007
76508597	chr5:76508597:C:T	3.32639e-22	-9.12748e-10	-0.405404	1.29437e-05	-9.12748e-10	-0.345317	0.000103509	-9.12748e-10	-0.375841
76508669	chr5:76508669:C:T	2.94638e-23	-1.47677	-1.35253	1.26059e-06	-1.31238	-1.36197	1.0972e-05	-1.265	-1.35515
76509067	chr5:76509067:A:G	1.36523e-23	-2.31679	-1.28177	5.08128e-07	-2.31554	-1.26741	4.126e-06	-2.31685	-1.28135
76509280	chr5:76509280:G:A	2.84755e-23	-1.83992	-1.0235	1.09208e-06	-1.75608	-1.06177	9.68473e-06	-1.70323	-1.04173
76509293	chr5:76509293:A:G	1.77316e-22	-9.12748e-10	-1.03453	6.70194e-06	-9.12748e-10	-1.00353	5.44365e-05	-9.12748e-10	-1.01847
76509343	chr5:76509343:T:A	1.91097e-23	-2.09673	-1.16553	7.027e-07	-2.04518	-1.21357	6.22302e-06	-2.01262	-1.17463
76509453	chr5:76509453:G:T	2.15063e-22	-9.12748e-10	-0.841531	7.94045e-06	-9.12748e-10	-0.833957	6.56341e-05	-9.12748e-10	-0.831409
76509547	chr5:76509547:A:G	2.20726e-22	-0.397756	-0.417782	3.98604e-06	-1.03019	-0.492934	4.16555e-05	-0.875006	-0.411066
76509820	chr5:76509820:C:T	1.48739e-23	-2.18529	-1.32756	5.6556e-07	-2.15715	-1.31872	4.40099e-06	-2.20999	-1.32369
76510427	chr5:76510427:A:G	1.27564e-22	-9.12748e-10	-1.36384	4.67305e-06	-9.12748e-10	-1.36412	3.85255e-05	-9.12748e-10	-1.36419
76510505	chr5:76510505:C:T	2.3181e-22	-9.12748e-10	-0.766541	8.93201e-06	-9.12748e-10	-0.716286	7.14174e-05	-9.12748e-10	-0.746963
76510586	chr5:76510586:A:G	3.66331e-22	-9.12748e-10	-0.308922	1.28493e-05	-9.12748e-10	-0.352642	0.000105904	-9.12748e-10	-0.352975
76510600	chr5:76510600:C:T	1.47829e-23	-2.20437	-1.31462	5.92671e-07	-2.13575	-1.29329	4.61541e-06	-2.17497	-1.31113
76510741	chr5:76510741:T:C	1.71737e-22	-9.12748e-10	-1.0665	6.34054e-06	-9.12748e-10	-1.05896	5.19494e-05	-9.12748e-10	-1.06523
76511011	chr5:76511011:G:A	1.40641e-22	-9.12748e-10	-1.26625	4.93896e-06	-9.12748e-10	-1.30877	4.18516e-05	-9.12748e-10	-1.28137
76511157	chr5:76511157:T:A	3.10173e-23	-1.41656	-1.36136	9.41189e-07	-1.60329	-1.36325	9.78339e-06	-1.37128	-1.36354
76511239	chr5:76511239:G:A	7.27255e-23	-0.571132	-1.35464	3.06054e-06	-0.427379	-1.35996	2.34479e-05	-0.503112	-1.35761
76511371	chr5:76511371:G:A	1.34178e-22	-9.12748e-10	-1.31329	4.88173e-06	-9.12748e-10	-1.32043	4.05941e-05	-9.12748e-10	-1.31188
76511931	chr5:76511931:C:T	1.79771e-21	-9.12748e-10	1.28181	7.05879e-05	-9.12748e-10	1.35093	0.00054363	-9.12748e-10	1.28277
76512003	chr5:76512003:T:G	2.96416e-23	-1.61999	-1.20329	9.69557e-07	-1.70266	-1.23418	9.3246e-06	-1.54822	-1.23462
76512208	chr5:76512208:CA:C	1.60755e-22	-9.12748e-10	-1.13258	5.43856e-06	-9.12748e-10	-1.21241	4.80616e-05	-9.12748e-10	-1.14302
76512280	chr5:76512280:G:A	1.30745e-22	-9.12748e-10	-1.33922	4.86128e-06	-9.12748e-10	-1.32463	3.95263e-05	-9.12748e-10	-1.33854
76512625	chr5:76512625:A:G	1.48036e-22	-9.12748e-10	-1.21501	5.09091e-06	-9.12748e-10	-1.27847	4.42923e-05	-9.12748e-10	-1.22469
76513003	chr5:76513003:T:C	1.83502e-23	-2.10428	-1.19854	6.55011e-07	-2.05135	-1.27768	5.11015e-06	-2.1717	-1.21258
76513135	chr5:76513135:C:G	2.70779e-22	-0.611156	-6.68458e-10	8.26753e-06	-0.793592	-6.68458e-10	7.75309e-05	-0.664828	-6.68458e-10
76513408	chr5:76513408:T:G	1.75613e-23	-2.00975	-1.33701	6.87497e-07	-1.91932	-1.3613	5.40133e-06	-1.9871	-1.34176
76513461	chr5:76513461:T:C	1.86124e-23	-2.30862	-0.980019	6.67717e-07	-2.23815	-1.07166	5.5388e-06	-2.29148	-1.01225
76513462	chr5:76513462:G:A	1.77716e-23	-1.97659	-1.35827	5.57999e-07	-2.13237	-1.35696	4.75784e-06	-2.09594	-1.35977
76513669	chr5:76513669:CAG:C	2.40406e-22	-9.12748e-10	-0.730133	8.6661e-06	-9.12748e-10	-0.746509	7.12372e-05	-9.12748e-10	-0.749489
76513944	chr5:76513944:C:T	6.03281e-23	-0.753589	-1.35908	2.78824e-06	-0.516934	-1.36358	1.99425e-05	-0.659443	-1.36321
76514418	chr5:76514418:T:G	1.42375e-23	-2.31797	-1.23861	5.12881e-07	-2.31669	-1.25695	4.29574e-06	-2.31468	-1.2432
76514709	chr5:76514709:T:G	1.28664e-22	-9.12748e-10	-1.35526	4.7551e-06	-9.12748e-10	-1.34671	3.91712e-05	-9.12748e-10	-1.34756
76514783	chr5:76514783:C:T	1.77786e-21	-9.12748e-10	1.27071	6.35963e-05	-9.12748e-10	1.24663	0.000553827	-9.12748e-10	1.30135
76514801	chr5:76514801:G:C	1.91339e-23	-1.89884	-1.36216	5.90752e-07	-2.07052	-1.36177	5.0745e-06	-2.02804	-1.36324
76515013	chr5:76515013:G:A	1.71967e-23	-2.00614	-1.3616	5.45978e-07	-2.15004	-1.36106	4.65433e-06	-2.1149	-1.36281
76516246	chr5:76516246:A:G	1.29861e-22	-9.12748e-10	-1.34599	4.69037e-06	-9.12748e-10	-1.36042	3.91784e-05	-9.12748e-10	-1.34738
76516327	chr5:76516327:A:G	1.35554e-22	-9.12748e-10	-1.30309	4.81316e-06	-9.12748e-10	-1.33457	4.06364e-05	-9.12748e-10	-1.31084
76516487	chr5:76516487:A:T	6.22149e-23	-2.08187	-6.68458e-10	2.36669e-06	-2.04444	-6.68458e-10	1.86819e-05	-2.08795	-6.68458e-10
76516622	chr5:76516622:G:A	1.37103e-22	-9.12748e-10	-1.29173	5.10643e-06	-9.12748e-10	-1.27543	4.20584e-05	-9.12748e-10	-1.27644
76516706	chr5:76516706:A:G	1.37029e-22	-9.12748e-10	-1.29227	5.00763e-06	-9.12748e-10	-1.29496	4.17583e-05	-9.12748e-10	-1.28361
76516727	chr5:76516727:C:T	6.4213e-23	-2.05026	-6.68458e-10	2.57274e-06	-1.96096	-6.68458e-10	2.12274e-05	-1.96021	-6.68458e-10
76516856	chr5:76516856:C:T	1.93919e-23	-1.90847	-1.33914	7.42551e-07	-1.85298	-1.35062	5.81567e-06	-1.9167	-1.33825
76517103	chr5:76517103:T:G	8.04152e-22	-9.12748e-10	0.477328	2.80278e-05	-9.12748e-10	0.42727	0.000229326	-9.12748e-10	0.419642
76517986	chr5:76517986:T:G	1.81447e-22	-1.0115	-6.68458e-10	5.61769e-06	-1.18001	-6.68458e-10	5.26433e-05	-1.05196	-6.68458e-10
76518051	chr5:76518051:G:A	1.4806e-22	-9.12748e-10	-1.21484	5.19031e-06	-9.12748e-10	-1.25914	4.44136e-05	-9.12748e-10	-1.22196
76518070	chr5:76518070:T:C	2.68078e-23	-1.79036	-1.13341	1.15461e-06	-1.66397	-1.09819	8.68381e-06	-1.72925	-1.12479
76518213	chr5:76518213:C:T	3.27839e-23	-1.77947	-0.943053	1.40473e-06	-1.65089	-0.915198	1.04896e-05	-1.71152	-0.953601
76518424	chr5:76518424:G:A	1.52073e-23	-2.20419	-1.28649	5.21575e-07	-2.25642	-1.30041	4.58955e-06	-2.18906	-1.30266
76518430	chr5:76518430:C:T	2.83729e-22	-9.12748e-10	-0.564441	1.05749e-05	-9.12748e-10	-0.547448	8.57621e-05	-9.12748e-10	-0.563926
76518613	chr5:76518613:G:A	8.83971e-22	-9.12748e-10	0.571963	3.06124e-05	-9.12748e-10	0.515478	0.000251739	-9.12748e-10	0.512889
76518629	chr5:76518629:G:A	8.64712e-22	-9.12748e-10	0.549936	2.9955e-05	-9.12748e-10	0.493769	0.000246348	-9.12748e-10	0.491239
76519003	chr5:76519003:T:G	1.49232e-22	-9.12748e-10	-1.20696	5.64959e-06	-9.12748e-10	-1.17434	4.5006e-05	-9.12748e-10	-1.20871
76519049	chr5:76519049:T:G	8.03389e-23	-1.83719	0.0109867	2.95092e-06	-1.74934	-0.074471	2.34417e-05	-1.8797	0.0187076
76519247	chr5:76519247:C:T	1.4575e-22	-9.12748e-10	-1.23057	5.04283e-06	-9.12748e-10	-1.28796	4.37361e-05	-9.12748e-10	-1.23733
76519251	chr5:76519251:G:A	1.5068e-22	-9.12748e-10	-1.1973	5.2737e-06	-9.12748e-10	-1.2432	4.52157e-05	-9.12748e-10	-1.20406
76519346	chr5:76519346:G:A	8.92836e-22	-9.12748e-10	0.581942	3.0466e-05	-9.12748e-10	0.510685	0.000250471	-9.12748e-10	0.507839
76519379	chr5:76519379:A:G	2.33262e-23	-1.69868	-1.3642	7.23466e-07	-1.86549	-1.36414	6.35142e-06	-1.8027	-1.36413
76520035	chr5:76520035:A:G	1.27734e-22	-9.12748e-10	-1.36251	4.70356e-06	-9.12748e-10	-1.35761	3.86251e-05	-9.12748e-10	-1.3616
76520046	chr5:76520046:A:G	4.97208e-23	-2.30604	-6.68458e-10	1.8497e-06	-2.29091	-6.68458e-10	1.50378e-05	-2.30494	-6.68458e-10
76520090	chr5:76520090:A:G	1.33032e-22	-9.12748e-10	-1.32187	4.86318e-06	-9.12748e-10	-1.32424	4.0443e-05	-9.12748e-10	-1.31561
76520155	chr5:76520155:A:G	1.27527e-22	-9.12748e-10	-1.36413	4.68402e-06	-9.12748e-10	-1.36177	3.85254e-05	-9.12748e-10	-1.36419
76520209	chr5:76520209:G:C	6.56518e-22	-9.12748e-10	0.274489	2.28365e-05	-9.12748e-10	0.222433	0.000187991	-9.12748e-10	0.220888
76520457	chr5:76520457:C:T	3.2979e-23	-1.72197	-0.99462	1.40474e-06	-1.59649	-0.969583	1.0484e-05	-1.66238	-1.00327
76520522	chr5:76520522:T:C	8.65568e-22	-9.12748e-10	0.550925	2.99492e-05	-9.12748e-10	0.493575	0.000246375	-9.12748e-10	0.491352
76520818	chr5:76520818:C:T	1.96734e-23	-2.14998	-1.08321	6.61291e-07	-2.21399	-1.1055	5.92947e-06	-2.12976	-1.10581
76520824	chr5:76520824:C:T	1.7933e-23	-1.96708	-1.35874	5.59465e-07	-2.12658	-1.36012	4.81012e-06	-2.08758	-1.3572
76520868	chr5:76520868:C:T	3.20651e-23	-1.91015	-0.834546	1.08126e-06	-1.95252	-0.875281	1.01349e-05	-1.87022	-0.829307
76520909	chr5:76520909:A:G	8.32142e-22	-9.12748e-10	0.511542	2.88498e-05	-9.12748e-10	0.456177	0.000237569	-9.12748e-10	0.454955
76521442	chr5:76521442:G:A	1.99952e-22	-9.12748e-10	-0.914386	6.6836e-06	-9.12748e-10	-1.00627	6.05357e-05	-9.12748e-10	-0.91227
76521671	chr5:76521671:G:A	8.45781e-22	-9.12748e-10	0.5278	2.93184e-05	-9.12748e-10	0.472289	0.000241394	-9.12748e-10	0.470927
76521672	chr5:76521672:T:G	8.424e-22	-9.12748e-10	0.523794	2.92044e-05	-9.12748e-10	0.468391	0.000240451	-9.12748e-10	0.467012
76522048	chr5:76522048:A:G	5.24942e-23	-2.25176	-6.68458e-10	1.91573e-06	-2.25583	-6.68458e-10	1.54477e-05	-2.27804	-6.68458e-10
76522292	chr5:76522292:C:T	2.9944e-23	-1.76605	-1.04708	1.26354e-06	-1.64609	-1.02592	9.51627e-06	-1.70664	-1.05586
76522434	chr5:76522434:C:T	1.27525e-22	-9.12748e-10	-1.36415	4.67479e-06	-9.12748e-10	-1.36374	3.85301e-05	-9.12748e-10	-1.36406
76522539	chr5:76522539:G:A	1.27874e-22	-9.12748e-10	-1.36141	4.70998e-06	-9.12748e-10	-1.35624	3.86087e-05	-9.12748e-10	-1.36203
76522798	chr5:76522798:A:C	3.14437e-22	-9.12748e-10	-0.461677	1.1281e-05	-9.12748e-10	-0.48281	9.14513e-05	-9.12748e-10	-0.499698
76522959	chr5:76522959:C:T	1.7662e-23	-1.98047	-1.36057	5.56757e-07	-2.12982	-1.36173	4.78515e-06	-2.0906	-1.35939
76522985	chr5:76522985:A:G	2.01798e-22	-9.12748e-10	-0.905192	7.4621e-06	-9.12748e-10	-0.896092	6.51072e-05	-9.12748e-10	-0.839469
76523385	chr5:76523385:C:G	1.73644e-22	-9.12748e-10	-1.05545	6.45199e-06	-9.12748e-10	-1.04154	5.44161e-05	-9.12748e-10	-1.01884
76523511	chr5:76523511:G:A	3.15341e-23	-1.43593	-1.32546	1.31411e-06	-1.29576	-1.33701	1.18783e-05	-1.20493	-1.33586
76523603	chr5:76523603:A:G	1.28398e-22	-9.12748e-10	-1.35733	4.74476e-06	-9.12748e-10	-1.34889	3.88041e-05	-9.12748e-10	-1.35698
76523641	chr5:76523641:A:G	1.34279e-22	-9.12748e-10	-1.31254	4.85631e-06	-9.12748e-10	-1.32565	4.02899e-05	-9.12748e-10	-1.3194
76524550	chr5:76524550:A:G	1.35268e-22	-9.12748e-10	-1.30521	4.93965e-06	-9.12748e-10	-1.30863	4.11531e-05	-9.12748e-10	-1.29821
76524632	chr5:76524632:G:C	1.34565e-22	-9.12748e-10	-1.31042	4.91473e-06	-9.12748e-10	-1.31369	4.09262e-05	-9.12748e-10	-1.30373
76524828	chr5:76524828:G:A	1.86228e-23	-2.21501	-1.07306	6.41222e-07	-2.2465	-1.10381	5.63226e-06	-2.18032	-1.10668
76525173	chr5:76525173:G:A	2.20108e-23	-1.7567	-1.36423	9.53389e-07	-1.60171	-1.35195	7.02579e-06	-1.70187	-1.36405
76525310	chr5:76525310:A:G	2.97662e-22	-9.12748e-10	-0.516502	1.16764e-05	-9.12748e-10	-0.448361	9.47611e-05	-9.12748e-10	-0.464146
76525903	chr5:76525903:A:G	4.26823e-23	-1.23763	-1.22104	1.60443e-06	-1.17514	-1.25802	1.4919e-05	-1.06619	-1.24667
76525905	chr5:76525905:G:T	1.5999e-23	-2.11129	-1.32864	5.23911e-07	-2.22901	-1.32335	4.40586e-06	-2.20078	-1.33178
76525992	chr5:76525992:T:C	8.48409e-22	-9.12748e-10	0.530902	2.73565e-05	-9.12748e-10	0.403025	0.000251336	-9.12748e-10	0.511286
76526649	chr5:76526649:C:T	1.38442e-23	-2.29397	-1.29063	4.91597e-07	-2.2936	-1.32242	4.35916e-06	-2.24385	-1.29938
76527001	chr5:76527001:A:G	1.99278e-22	-9.12748e-10	-0.917759	7.3497e-06	-9.12748e-10	-0.911268	6.0117e-05	-9.12748e-10	-0.919212
76527382	chr5:76527382:G:A	1.38691e-22	-9.12748e-10	-1.28022	5.02423e-06	-9.12748e-10	-1.29166	4.1102e-05	-9.12748e-10	-1.29945
76528140	chr5:76528140:C:T	9.87043e-23	-0.565872	-1.05446	3.78957e-06	-0.511611	-1.06206	3.63336e-05	-0.335574	-1.08719
76528729	chr5:76528729:C:T	1.29791e-22	-9.12748e-10	-1.34654	4.79413e-06	-9.12748e-10	-1.33854	3.91373e-05	-9.12748e-10	-1.34843
76528939	chr5:76528939:A:G	1.39662e-22	-9.12748e-10	-1.27324	5.03773e-06	-9.12748e-10	-1.28897	4.17563e-05	-9.12748e-10	-1.28365
76529218	chr5:76529218:AATGATGTACAT:A	1.28236e-22	-9.12748e-10	-1.35859	4.6892e-06	-9.12748e-10	-1.36067	3.86612e-05	-9.12748e-10	-1.36067
76529359	chr5:76529359:G:C	1.41499e-22	-9.12748e-10	-1.26017	5.09706e-06	-9.12748e-10	-1.27726	4.22828e-05	-9.12748e-10	-1.27112
76529534	chr5:76529534:G:A	1.43824e-22	-9.12748e-10	-1.24387	5.4043e-06	-9.12748e-10	-1.21873	4.33211e-05	-9.12748e-10	-1.24687
76529735	chr5:76529735:T:C	2.07412e-22	-9.12748e-10	-0.877756	7.36729e-06	-9.12748e-10	-0.908877	6.02741e-05	-9.12748e-10	-0.916601
76529742	chr5:76529742:A:G	8.04014e-23	-0.632513	-1.19292	2.99253e-06	-0.599121	-1.21069	2.87381e-05	-0.43692	-1.22036
76529861	chr5:76529861:G:A	3.04773e-22	-9.12748e-10	-0.492895	1.21246e-05	-9.12748e-10	-0.410693	9.28881e-05	-9.12748e-10	-0.484108
76530329	chr5:76530329:C:T	1.3517e-23	-2.24559	-1.36292	4.97991e-07	-2.23964	-1.36346	4.41336e-06	-2.16731	-1.36356
76530398	chr5:76530398:G:A	1.43563e-22	-9.12748e-10	-1.24569	5.26799e-06	-9.12748e-10	-1.24428	4.35328e-05	-9.12748e-10	-1.24199
76530509	chr5:76530509:T:C	1.60158e-22	-9.12748e-10	-1.1363	5.89081e-06	-9.12748e-10	-1.13253	4.79755e-05	-9.12748e-10	-1.14481
76530581	chr5:76530581:T:G	4.34923e-22	-9.12748e-10	-0.137293	1.49562e-05	-9.12748e-10	-0.200803	0.000121621	-9.12748e-10	-0.214598
76531534	chr5:76531534:G:A	1.3399e-22	-9.12748e-10	-1.31469	4.97699e-06	-9.12748e-10	-1.3011	4.03687e-05	-9.12748e-10	-1.31745
76531646	chr5:76531646:G:A	6.38049e-23	-0.709354	-1.34728	2.46341e-06	-0.658184	-1.3462	2.42449e-05	-0.47631	-1.35099
76531683	chr5:76531683:T:G	1.26918e-23	-2.31574	-1.35577	4.62683e-07	-2.31342	-1.36322	3.93402e-06	-2.28819	-1.35765
76531851	chr5:76531851:C:A	7.80916e-23	-0.794476	-1.0601	2.94694e-06	-0.755387	-1.06977	2.83294e-05	-0.584701	-1.0869
76532223	chr5:76532223:G:A	2.14108e-20	3.75919	-6.68458e-10	0.000709403	3.6585	-6.68458e-10	0.00645479	3.75707	-6.68458e-10
76532792	chr5:76532792:A:C	1.29072e-23	-2.29115	-1.36352	4.86519e-07	-2.26882	-1.35759	3.99966e-06	-2.26638	-1.36291
76533034	chr5:76533034:G:C	5.82111e-23	-1.00377	-1.14461	3.40789e-06	-0.516667	-1.16317	2.30475e-05	-0.753266	-1.12468
76533539	chr5:76533539:TA:T	1.56671e-23	-2.09774	-1.36316	6.94924e-07	-1.9072	-1.36268	5.42478e-06	-1.96187	-1.36266
76533740	chr5:76533740:G:A	1.57997e-23	-2.09099	-1.36148	6.42742e-07	-1.98688	-1.36106	5.454e-06	-1.95834	-1.36082
76533844	chr5:76533844:A:G	1.46717e-23	-2.16505	-1.36149	6.35909e-07	-1.99763	-1.361	4.99781e-06	-2.04473	-1.36177
76533880	chr5:76533880:A:G	2.70561e-22	-9.12748e-10	-0.611963	1.19816e-05	-9.12748e-10	-0.422555	8.30713e-05	-9.12748e-10	-0.595804
76533901	chr5:76533901:C:T	2.06219e-22	-9.12748e-10	-0.883524	8.81721e-06	-9.12748e-10	-0.729222	6.34394e-05	-9.12748e-10	-0.865419
76533934	chr5:76533934:C:T	1.1017e-22	-1.9422	0.431761	4.49963e-06	-1.81681	0.414874	4.03125e-05	-1.78517	0.466325
76533960	chr5:76533960:G:A	1.27582e-22	-9.12748e-10	-1.3637	4.67551e-06	-9.12748e-10	-1.36359	3.85248e-05	-9.12748e-10	-1.3642
76534384	chr5:76534384:A:G	5.30691e-23	-2.24087	-6.68458e-10	2.01432e-06	-2.20564	-6.68458e-10	1.64587e-05	-2.21465	-6.68458e-10
76534732	chr5:76534732:T:C	3.41684e-22	-9.12748e-10	-0.378575	1.20274e-05	-9.12748e-10	-0.41874	0.000105746	-9.12748e-10	-0.35446
76534860	chr5:76534860:C:A	1.92517e-22	-9.12748e-10	-0.952276	8.14406e-06	-9.12748e-10	-0.808639	5.90636e-05	-9.12748e-10	-0.936889
76534915	chr5:76534915:G:T	2.15374e-22	-9.12748e-10	-0.840084	9.24569e-06	-9.12748e-10	-0.68177	6.60611e-05	-9.12748e-10	-0.824924
76535042	chr5:76535042:A:G	1.79744e-23	-1.95932	-1.36419	8.41715e-07	-1.71404	-1.36421	6.50892e-06	-1.77811	-1.36422
76535212	chr5:76535212:T:C	1.95483e-23	-1.87738	-1.36219	9.36145e-07	-1.60953	-1.36238	7.1979e-06	-1.67923	-1.36249
76535308	chr5:76535308:A:T	1.28501e-22	-9.12748e-10	-1.35652	4.7535e-06	-9.12748e-10	-1.34705	3.86406e-05	-9.12748e-10	-1.3612
76535327	chr5:76535327:A:G	2.9986e-22	-9.12748e-10	-0.509144	9.98318e-06	-9.12748e-10	-0.605026	8.55802e-05	-9.12748e-10	-0.56605
76535969	chr5:76535969:TAGG:T	2.73997e-22	-9.12748e-10	-0.599344	9.5391e-06	-9.12748e-10	-0.650529	8.36821e-05	-9.12748e-10	-0.588479
76536629	chr5:76536629:C:A	2.35788e-22	-9.12748e-10	-0.749528	8.66246e-06	-9.12748e-10	-0.74693	7.61364e-05	-9.12748e-10	-0.682978
76536914	chr5:76536914:A:G	1.2797e-22	-9.12748e-10	-1.36067	4.67808e-06	-9.12748e-10	-1.36304	3.85893e-05	-9.12748e-10	-1.36253
76537591	chr5:76537591:A:G	1.90305e-23	-1.91798	-1.34844	9.68922e-07	-1.62785	-1.30965	6.83388e-06	-1.74673	-1.34688
76538241	chr5:76538241:A:C	3.86772e-22	-9.12748e-10	-0.254627	1.40167e-05	-9.12748e-10	-0.265676	0.000112752	-9.12748e-10	-0.290312
76538289	chr5:76538289:G:A	1.46322e-22	-9.12748e-10	-1.22665	5.28743e-06	-9.12748e-10	-1.24059	4.29414e-05	-9.12748e-10	-1.25567
76538448	chr5:76538448:A:G	1.28594e-22	-9.12748e-10	-1.3558	4.75975e-06	-9.12748e-10	-1.34573	3.86617e-05	-9.12748e-10	-1.36065
76538521	chr5:76538521:G:A	6.28876e-23	-2.07111	-6.68458e-10	2.32473e-06	-2.06232	-6.68458e-10	2.00662e-05	-2.01647	-6.68458e-10
76538623	chr5:76538623:T:C	1.9413e-23	-1.99033	-1.25619	7.51378e-07	-1.9392	-1.25257	5.72378e-06	-1.99246	-1.27841
76538981	chr5:76538981:ACT:A	5.00006e-23	-2.30043	-6.68458e-10	1.81174e-06	-2.31164	-6.68458e-10	1.51025e-05	-2.30064	-6.68458e-10
76539017	chr5:76539017:C:T	1.27687e-22	-9.12748e-10	-1.36288	4.67919e-06	-9.12748e-10	-1.3628	3.85434e-05	-9.12748e-10	-1.36372
76539335	chr5:76539335:C:T	1.69874e-22	-9.12748e-10	-1.0774	5.87074e-06	-9.12748e-10	-1.13595	4.97656e-05	-9.12748e-10	-1.10818
76539518	chr5:76539518:C:T	1.27669e-22	-9.12748e-10	-1.36302	4.67989e-06	-9.12748e-10	-1.36265	3.85402e-05	-9.12748e-10	-1.3638
76539730	chr5:76539730:T:C	1.2892e-22	-9.12748e-10	-1.35327	4.70121e-06	-9.12748e-10	-1.35811	3.88072e-05	-9.12748e-10	-1.3569
76539769	chr5:76539769:G:A	1.27687e-22	-9.12748e-10	-1.36288	4.67919e-06	-9.12748e-10	-1.3628	3.85434e-05	-9.12748e-10	-1.36372
76540095	chr5:76540095:T:G	2.01032e-22	-9.12748e-10	-0.908999	8.52941e-06	-9.12748e-10	-0.762407	6.15856e-05	-9.12748e-10	-0.895077
76540207	chr5:76540207:A:G	2.07475e-23	-1.90125	-1.27879	7.92369e-07	-1.85411	-1.28454	6.32461e-06	-1.91068	-1.26038
76540325	chr5:76540325:A:T	1.3625e-22	-9.12748e-10	-1.29797	4.98885e-06	-9.12748e-10	-1.29872	4.12155e-05	-9.12748e-10	-1.29669
76540543	chr5:76540543:C:T	1.27687e-22	-9.12748e-10	-1.36288	4.67919e-06	-9.12748e-10	-1.3628	3.85434e-05	-9.12748e-10	-1.36372
76540699	chr5:76540699:A:G	2.11224e-23	-1.84377	-1.31836	1.09542e-06	-1.54612	-1.26866	7.64555e-06	-1.66279	-1.31859
76540730	chr5:76540730:G:A	3.75102e-23	-1.23902	-1.34883	2.27045e-06	-0.73733	-1.34862	1.52348e-05	-0.936806	-1.35512
76540922	chr5:76540922:T:C	1.30097e-22	-9.12748e-10	-1.34418	4.84078e-06	-9.12748e-10	-1.32885	3.90554e-05	-9.12748e-10	-1.35052
76541067	chr5:76541067:A:G	6.32656e-22	-9.12748e-10	0.237466	3.30353e-05	-9.12748e-10	0.591649	0.000190219	-9.12748e-10	0.232673
76541206	chr5:76541206:CT:C	1.79996e-22	-9.12748e-10	-1.01953	6.98934e-06	-9.12748e-10	-0.961542	5.43132e-05	-9.12748e-10	-1.02074
76541373	chr5:76541373:G:A	1.48916e-22	-9.12748e-10	-1.20908	5.62994e-06	-9.12748e-10	-1.17783	4.42776e-05	-9.12748e-10	-1.22502
76541448	chr5:76541448:G:A	1.43116e-22	-9.12748e-10	-1.24881	5.17631e-06	-9.12748e-10	-1.26183	4.20947e-05	-9.12748e-10	-1.27558
76541472	chr5:76541472:T:A	3.40815e-23	-1.35836	-1.32535	2.05345e-06	-0.862176	-1.32423	1.39508e-05	-1.04547	-1.3345
76541851	chr5:76541851:C:T	1.98434e-22	-9.12748e-10	-0.922003	8.42254e-06	-9.12748e-10	-0.775016	6.14203e-05	-9.12748e-10	-0.897763
76541908	chr5:76541908:T:A	1.48461e-22	-9.12748e-10	-1.21214	5.3591e-06	-9.12748e-10	-1.22713	4.35164e-05	-9.12748e-10	-1.24237
76542009	chr5:76542009:C:T	1.63629e-23	-2.09706	-1.32039	7.72125e-07	-1.88837	-1.27616	5.60983e-06	-1.96958	-1.3214
76542164	chr5:76542164:T:C	1.27728e-22	-9.12748e-10	-1.36256	4.67272e-06	-9.12748e-10	-1.36419	3.86507e-05	-9.12748e-10	-1.36094
76542736	chr5:76542736:C:T	1.28056e-22	-9.12748e-10	-1.36	4.69316e-06	-9.12748e-10	-1.35982	3.86877e-05	-9.12748e-10	-1.35998
76543299	chr5:76543299:A:G	2.35851e-23	-1.68954	-1.3623	1.23508e-06	-1.33064	-1.36416	9.05577e-06	-1.45021	-1.3619
76543340	chr5:76543340:C:T	3.53731e-23	-1.28401	-1.3625	2.21898e-06	-0.744948	-1.36393	1.44578e-05	-0.980233	-1.36404
76543760	chr5:76543760:C:T	1.49445e-22	-9.12748e-10	-1.20554	5.62201e-06	-9.12748e-10	-1.17924	4.48949e-05	-9.12748e-10	-1.21118
76543807	chr5:76543807:C:T	1.33111e-22	-9.12748e-10	-1.32128	4.91906e-06	-9.12748e-10	-1.31281	4.01455e-05	-9.12748e-10	-1.32299
76543837	chr5:76543837:G:A	1.46313e-22	-9.12748e-10	-1.22672	5.48719e-06	-9.12748e-10	-1.20351	4.3963e-05	-9.12748e-10	-1.23215
76543847	chr5:76543847:G:A	3.55491e-22	-9.12748e-10	-0.33896	1.27704e-05	-9.12748e-10	-0.358801	0.000104024	-9.12748e-10	-0.370887
76544214	chr5:76544214:T:C	2.80976e-23	-2.05045	-0.826329	1.09121e-06	-2.01051	-0.808132	8.08682e-06	-2.04732	-0.877949
76544302	chr5:76544302:C:T	1.46821e-22	-9.12748e-10	-1.22325	5.53623e-06	-9.12748e-10	-1.19461	4.40791e-05	-9.12748e-10	-1.22952
76544400	chr5:76544400:C:T	4.527e-23	-1.07621	-1.32361	2.96102e-06	-0.487369	-1.33302	1.88251e-05	-0.752248	-1.32807
76544459	chr5:76544459:A:G	1.46596e-22	-9.12748e-10	-1.22478	5.52721e-06	-9.12748e-10	-1.19625	4.40143e-05	-9.12748e-10	-1.23099
76544609	chr5:76544609:A:G	1.97441e-22	-9.12748e-10	-0.927022	8.42688e-06	-9.12748e-10	-0.774502	6.08696e-05	-9.12748e-10	-0.906771
76544757	chr5:76544757:T:C	1.98863e-23	-2.12966	-1.09277	8.2804e-07	-2.02338	-1.07124	6.94253e-06	-1.96717	-1.11067
76544851	chr5:76544851:C:T	2.17991e-23	-2.18979	-0.940804	8.61977e-07	-2.16375	-0.8907	6.39624e-06	-2.18177	-0.978022
76545035	chr5:76545035:A:G	2.1821e-23	-2.16174	-0.967844	8.62221e-07	-2.13398	-0.920195	6.40737e-06	-2.1538	-1.00426
76545255	chr5:76545255:G:T	5.05056e-23	-2.29038	-6.68458e-10	1.87589e-06	-2.27684	-6.68458e-10	1.51958e-05	-2.29448	-6.68458e-10
76545328	chr5:76545328:C:A	3.24999e-23	-2.12805	-0.603179	1.21163e-06	-2.01506	-0.698892	1.12919e-05	-1.97032	-0.621092
76545362	chr5:76545362:A:G	2.05138e-23	-1.91819	-1.27317	1.10496e-06	-1.61452	-1.1916	7.40675e-06	-1.74136	-1.27176
76545901	chr5:76545901:C:G	1.31045e-23	-2.31404	-1.32547	4.84015e-07	-2.31773	-1.31384	3.90873e-06	-2.31929	-1.33301
76545955	chr5:76545955:A:T	1.36534e-22	-9.12748e-10	-1.29589	4.97539e-06	-9.12748e-10	-1.30142	4.11308e-05	-9.12748e-10	-1.29875
76546063	chr5:76546063:T:C	1.90692e-23	-1.97553	-1.28885	9.88355e-07	-1.69384	-1.2238	6.76242e-06	-1.81213	-1.29199
76546223	chr5:76546223:G:T	4.90623e-23	-2.31937	-6.68458e-10	1.79827e-06	-2.3191	-6.68458e-10	1.48392e-05	-2.31823	-6.68458e-10
76546456	chr5:76546456:A:C	1.95578e-23	-1.9733	-1.26578	1.02191e-06	-1.69008	-1.19418	6.9362e-06	-1.80869	-1.27006
76546476	chr5:76546476:T:A	2.06457e-22	-9.12748e-10	-0.882368	7.84909e-06	-9.12748e-10	-0.845531	6.14102e-05	-9.12748e-10	-0.897928
76546510	chr5:76546510:C:T	1.79773e-23	-2.02111	-1.30224	8.94406e-07	-1.76258	-1.25494	6.27284e-06	-1.8689	-1.31038
76546669	chr5:76546669:G:A	1.59557e-23	-2.14384	-1.2988	6.01495e-07	-2.1063	-1.30797	4.76697e-06	-2.14156	-1.31223
76546838	chr5:76546838:T:C	3.46628e-22	-9.12748e-10	-0.36421	1.26378e-05	-9.12748e-10	-0.369235	0.000102686	-9.12748e-10	-0.383827
76546903	chr5:76546903:C:T	1.378e-22	-9.12748e-10	-1.28666	4.87027e-06	-9.12748e-10	-1.32278	4.19003e-05	-9.12748e-10	-1.28021
76547100	chr5:76547100:T:C	3.02552e-22	-9.12748e-10	-0.500208	1.10374e-05	-9.12748e-10	-0.504636	8.97604e-05	-9.12748e-10	-0.518361
76547146	chr5:76547146:A:G	2.64688e-23	-2.16375	-0.772744	1.09566e-06	-2.07683	-0.737741	9.19819e-06	-2.00835	-0.788151
76547618	chr5:76547618:T:TA	3.08539e-22	-9.12748e-10	-0.480612	1.12657e-05	-9.12748e-10	-0.484168	9.15399e-05	-9.12748e-10	-0.498729
76547752	chr5:76547752:G:A	3.74051e-23	-2.0808	-0.509851	1.58629e-06	-1.95439	-0.490139	1.31632e-05	-1.88799	-0.550084
76547916	chr5:76547916:A:G	1.64142e-22	-9.12748e-10	-1.11173	6.69345e-06	-9.12748e-10	-1.0048	5.02744e-05	-9.12748e-10	-1.09801
76547973	chr5:76547973:T:C	1.27906e-22	-9.12748e-10	-1.36117	4.72511e-06	-9.12748e-10	-1.35304	3.8614e-05	-9.12748e-10	-1.36189
76548658	chr5:76548658:A:G	3.04858e-22	-9.12748e-10	-0.492614	1.11188e-05	-9.12748e-10	-0.497286	9.0491e-05	-9.12748e-10	-0.510254
76548720	chr5:76548720:A:G	1.27534e-22	-9.12748e-10	-1.36408	4.67437e-06	-9.12748e-10	-1.36383	3.85315e-05	-9.12748e-10	-1.36403
76548774	chr5:76548774:GC:G	1.28907e-22	-9.12748e-10	-1.35337	4.70448e-06	-9.12748e-10	-1.35741	3.86435e-05	-9.12748e-10	-1.36113
76548861	chr5:76548861:C:T	3.05516e-22	-9.12748e-10	-0.49046	1.11414e-05	-9.12748e-10	-0.495255	9.06757e-05	-9.12748e-10	-0.508215
76549015	chr5:76549015:T:C	1.32172e-22	-9.12748e-10	-1.32835	4.84156e-06	-9.12748e-10	-1.32869	4.017e-05	-9.12748e-10	-1.32238
76549025	chr5:76549025:C:CAAAT	3.05516e-22	-9.12748e-10	-0.49046	1.11414e-05	-9.12748e-10	-0.495255	9.06757e-05	-9.12748e-10	-0.508215
76549236	chr5:76549236:A:AGACTCAGAT	1.28161e-22	-9.12748e-10	-1.35918	4.74261e-06	-9.12748e-10	-1.34934	3.86831e-05	-9.12748e-10	-1.3601
76549302	chr5:76549302:T:C	3.98357e-22	-9.12748e-10	-0.225112	1.80311e-05	-9.12748e-10	-0.0138276	0.000112667	-9.12748e-10	-0.291065
76549383	chr5:76549383:A:G	1.83355e-23	-2.05649	-1.24713	7.01625e-07	-2.02475	-1.23553	5.39665e-06	-2.06368	-1.26605
76549654	chr5:76549654:G:A	1.60336e-22	-9.12748e-10	-1.13519	6.50167e-06	-9.12748e-10	-1.03387	4.88003e-05	-9.12748e-10	-1.12777
76549684	chr5:76549684:C:T	1.45713e-22	-9.12748e-10	-1.23082	5.7859e-06	-9.12748e-10	-1.1505	4.44017e-05	-9.12748e-10	-1.22223
76550080	chr5:76550080:G:C	1.29059e-22	-9.12748e-10	-1.35219	4.77952e-06	-9.12748e-10	-1.34159	3.92921e-05	-9.12748e-10	-1.34448
76550499	chr5:76550499:T:G	1.30395e-22	-9.12748e-10	-1.34189	4.72865e-06	-9.12748e-10	-1.35229	3.90587e-05	-9.12748e-10	-1.35044
76551313	chr5:76551313:T:C	2.80159e-23	-1.65005	-1.22964	1.63985e-06	-1.29188	-1.11944	1.06107e-05	-1.44258	-1.21106
76551345	chr5:76551345:G:A	1.4015e-22	-9.12748e-10	-1.26975	5.11708e-06	-9.12748e-10	-1.27334	4.25022e-05	-9.12748e-10	-1.26595
76551373	chr5:76551373:GGGCGGCCGGGCAGAGGGGCTCCTCACATCCCAGATGATGGGCGGCCAGGCAGAGACACTCCTCACTTCCCAGACAGGGT:G	1.35168e-22	-9.12748e-10	-1.30595	4.90284e-06	-9.12748e-10	-1.31611	3.99583e-05	-9.12748e-10	-1.32767
76551382	chr5:76551382:G:A	1.32148e-22	-9.12748e-10	-1.32854	4.73079e-06	-9.12748e-10	-1.35183	3.96993e-05	-9.12748e-10	-1.33417
76551434	chr5:76551434:C:T	2.44359e-23	-2.27086	-0.745543	9.5543e-07	-2.2099	-0.741622	7.91253e-06	-2.17666	-0.7704
76551512	chr5:76551512:G:GCC	2.54527e-23	-2.13534	-0.8403	9.81743e-07	-2.10651	-0.817848	7.33745e-06	-2.13697	-0.885548
76551541	chr5:76551541:T:C	2.04666e-22	-9.12748e-10	-0.891081	7.8087e-06	-9.12748e-10	-0.850689	6.10727e-05	-9.12748e-10	-0.903439
76551590	chr5:76551590:C:T	1.27728e-22	-9.12748e-10	-1.36256	4.68639e-06	-9.12748e-10	-1.36126	3.85482e-05	-9.12748e-10	-1.36359
76551726	chr5:76551726:T:C	3.03473e-23	-1.61844	-1.18132	1.77711e-06	-1.25448	-1.07646	1.13606e-05	-1.40376	-1.1816
76552093	chr5:76552093:G:A	2.47442e-22	-9.12748e-10	-0.701283	8.76941e-06	-9.12748e-10	-0.734658	7.49655e-05	-9.12748e-10	-0.698476
76552251	chr5:76552251:C:A	2.53729e-22	-9.12748e-10	-0.676194	8.49446e-06	-9.12748e-10	-0.766513	7.03641e-05	-9.12748e-10	-0.761822
76552568	chr5:76552568:T:C	4.53113e-23	-1.0552	-1.34371	2.46763e-06	-0.657706	-1.34496	1.59315e-05	-0.902901	-1.3443
76552902	chr5:76552902:A:T	1.48693e-23	-2.31551	-1.19765	5.28022e-07	-2.2865	-1.25804	4.56766e-06	-2.27906	-1.21744
76553035	chr5:76553035:A:G	3.26328e-23	-1.6927	-1.03444	1.60243e-06	-1.45676	-0.977654	1.04963e-05	-1.60739	-1.05709
76553259	chr5:76553259:T:G	3.24849e-23	-1.74039	-0.991297	1.59033e-06	-1.51006	-0.931932	1.04084e-05	-1.65688	-1.01601
76553326	chr5:76553326:T:A	1.69376e-23	-2.17345	-1.20948	6.32312e-07	-2.1345	-1.2298	5.52045e-06	-2.10289	-1.20416
76553485	chr5:76553485:A:T	2.76431e-22	-9.12748e-10	-0.590501	9.7212e-06	-9.12748e-10	-0.631619	8.48088e-05	-9.12748e-10	-0.575105
76553742	chr5:76553742:A:T	2.88367e-23	-1.62255	-1.22826	1.69856e-06	-1.26456	-1.11158	1.09099e-05	-1.41791	-1.20792
76554000	chr5:76554000:A:G	1.39157e-23	-2.22179	-1.35766	5.4915e-07	-2.14628	-1.35903	4.72049e-06	-2.10215	-1.36144
76554412	chr5:76554412:T:C	1.29226e-22	-9.12748e-10	-1.35089	4.67693e-06	-9.12748e-10	-1.36329	3.91936e-05	-9.12748e-10	-1.34699
76554476	chr5:76554476:A:G	1.29476e-22	-9.12748e-10	-1.34896	4.67869e-06	-9.12748e-10	-1.36291	3.90017e-05	-9.12748e-10	-1.3519
76554536	chr5:76554536:A:C	2.55522e-23	-2.09631	-0.875423	9.98797e-07	-2.05058	-0.856549	7.40742e-06	-2.08938	-0.923645
76554614	chr5:76554614:G:T	1.55779e-22	-9.12748e-10	-1.16402	5.85633e-06	-9.12748e-10	-1.1384	4.73078e-05	-9.12748e-10	-1.15883
76555129	chr5:76555129:G:A	1.93757e-22	-9.12748e-10	-0.945858	7.35561e-06	-9.12748e-10	-0.910465	5.75323e-05	-9.12748e-10	-0.963158
76555187	chr5:76555187:G:A	1.35377e-22	-9.12748e-10	-1.30439	4.81033e-06	-9.12748e-10	-1.33516	4.11583e-05	-9.12748e-10	-1.29808
76555801	chr5:76555801:A:G	1.28164e-22	-9.12748e-10	-1.35915	4.70109e-06	-9.12748e-10	-1.35813	3.90387e-05	-9.12748e-10	-1.35095
76555965	chr5:76555965:A:C	2.19278e-23	-2.18	-0.944705	8.42756e-07	-2.14544	-0.931568	6.39448e-06	-2.17533	-0.984736
76556243	chr5:76556243:G:C	1.351e-22	-9.12748e-10	-1.30644	4.90371e-06	-9.12748e-10	-1.31593	3.99809e-05	-9.12748e-10	-1.3271
76556285	chr5:76556285:G:A	5.08546e-23	-0.957731	-1.32576	2.89303e-06	-0.507715	-1.33591	1.83162e-05	-0.784659	-1.32306
76556307	chr5:76556307:G:C	1.27846e-22	-9.12748e-10	-1.36164	4.68311e-06	-9.12748e-10	-1.36196	3.86787e-05	-9.12748e-10	-1.36022
76556502	chr5:76556502:C:T	3.4469e-22	-9.12748e-10	-0.369815	1.23724e-05	-9.12748e-10	-0.390456	0.000100837	-9.12748e-10	-0.401999
76556659	chr5:76556659:G:A	1.37933e-22	-9.12748e-10	-1.28569	5.19278e-06	-9.12748e-10	-1.25866	4.11874e-05	-9.12748e-10	-1.29737
76557089	chr5:76557089:T:A	1.29226e-22	-9.12748e-10	-1.35089	4.67693e-06	-9.12748e-10	-1.36329	3.91936e-05	-9.12748e-10	-1.34699
76557099	chr5:76557099:C:G	1.32479e-22	-9.12748e-10	-1.32604	4.771e-06	-9.12748e-10	-1.34337	3.95984e-05	-9.12748e-10	-1.33672
76557142	chr5:76557142:A:G	4.08472e-22	-9.12748e-10	-0.200038	1.85021e-05	-9.12748e-10	0.0119545	0.000115383	-9.12748e-10	-0.267251
76557845	chr5:76557845:C:T	1.2981e-22	-9.12748e-10	-1.34639	4.82806e-06	-9.12748e-10	-1.33148	3.9016e-05	-9.12748e-10	-1.35153
76557908	chr5:76557908:G:A	2.18505e-23	-2.23528	-0.892957	8.27815e-07	-2.21326	-0.881634	6.30918e-06	-2.23623	-0.937271
76558225	chr5:76558225:C:A	4.43916e-23	-1.14045	-1.27896	2.56926e-06	-0.774148	-1.18816	1.65076e-05	-0.946699	-1.26498
76558244	chr5:76558244:A:G	1.27721e-22	-9.12748e-10	-1.36261	4.70576e-06	-9.12748e-10	-1.35714	3.8553e-05	-9.12748e-10	-1.36347
76558510	chr5:76558510:C:G	1.33478e-22	-9.12748e-10	-1.31853	4.75257e-06	-9.12748e-10	-1.34724	4.01758e-05	-9.12748e-10	-1.32224
76558528	chr5:76558528:G:A	3.80074e-22	-9.12748e-10	-0.272095	1.35987e-05	-9.12748e-10	-0.295955	0.000111002	-9.12748e-10	-0.305958
76558687	chr5:76558687:G:T	3.92278e-23	-1.17888	-1.3642	2.16338e-06	-0.77023	-1.36402	1.3702e-05	-1.03374	-1.36422
76558688	chr5:76558688:T:C	2.02961e-22	-9.12748e-10	-0.899446	7.7053e-06	-9.12748e-10	-0.86402	6.01657e-05	-9.12748e-10	-0.918402
76558755	chr5:76558755:T:A	1.36327e-22	-9.12748e-10	-1.2974	4.83221e-06	-9.12748e-10	-1.33062	4.14246e-05	-9.12748e-10	-1.29163
76558923	chr5:76558923:C:T	1.34967e-22	-9.12748e-10	-1.30743	4.87789e-06	-9.12748e-10	-1.32121	4.03608e-05	-9.12748e-10	-1.31764
76558931	chr5:76558931:C:T	1.44281e-22	-9.12748e-10	-1.2407	5.71989e-06	-9.12748e-10	-1.16198	4.3892e-05	-9.12748e-10	-1.23377
76559034	chr5:76559034:G:A	1.30181e-22	-9.12748e-10	-1.34354	4.79294e-06	-9.12748e-10	-1.33878	3.97156e-05	-9.12748e-10	-1.33376
76559062	chr5:76559062:G:A	7.45945e-23	-1.90039	-6.68458e-10	2.54353e-06	-1.97237	-6.68458e-10	2.21283e-05	-1.91865	-6.68458e-10
76559084	chr5:76559084:T:G	3.51259e-23	-1.41327	-1.24025	2.179e-06	-1.00148	-1.12559	1.36865e-05	-1.18167	-1.21743
76559129	chr5:76559129:C:T	1.5623e-23	-2.15598	-1.30774	6.21928e-07	-2.06263	-1.31823	5.36731e-06	-2.01464	-1.32054
76559273	chr5:76559273:G:A	1.28294e-22	-9.12748e-10	-1.35814	4.74786e-06	-9.12748e-10	-1.34823	3.87283e-05	-9.12748e-10	-1.35893
76559277	chr5:76559277:T:C	1.36334e-22	-9.12748e-10	-1.29735	4.86226e-06	-9.12748e-10	-1.32442	4.06265e-05	-9.12748e-10	-1.31108
76559278	chr5:76559278:C:T	8.597e-22	0.544122	-6.68458e-10	2.84523e-05	0.442301	-6.68458e-10	0.000258482	0.539323	-6.68458e-10
76559393	chr5:76559393:C:T	3.31208e-23	-1.34812	-1.36418	1.84292e-06	-0.931544	-1.36303	1.13116e-05	-1.22546	-1.36422
76559405	chr5:76559405:A:G	3.34594e-23	-1.46841	-1.23372	2.04234e-06	-1.05509	-1.13674	1.30543e-05	-1.22667	-1.21971
76559434	chr5:76559434:G:A	1.96045e-23	-2.27811	-0.958589	7.37712e-07	-2.26393	-0.9462	5.67135e-06	-2.28206	-0.998022
76559763	chr5:76559763:C:T	1.30997e-22	-1.33729	-6.68458e-10	5.08623e-06	-1.27939	-6.68458e-10	3.81118e-05	-1.37498	-6.68458e-10
76559902	chr5:76559902:G:A	4.99366e-22	-9.12748e-10	0.000878875	1.85162e-05	-9.12748e-10	0.0127172	0.000149467	-9.12748e-10	-0.00842561
76560311	chr5:76560311:C:G	2.57019e-22	-9.12748e-10	-0.663312	9.78159e-06	-9.12748e-10	-0.625426	7.80728e-05	-9.12748e-10	-0.657863
76560367	chr5:76560367:A:T	3.04838e-23	-2.15494	-0.640326	1.29858e-06	-2.12451	-0.520145	9.2561e-06	-2.14085	-0.649371
76560411	chr5:76560411:C:T	3.153e-23	-2.22944	-0.53208	1.33856e-06	-2.20769	-0.40664	9.48955e-06	-2.21984	-0.545478
76560529	chr5:76560529:C:T	3.04858e-23	-2.24982	-0.545379	1.33726e-06	-2.22955	-0.385747	9.1003e-06	-2.23754	-0.569661
76560630	chr5:76560630:T:G	2.75022e-23	-1.62898	-1.26922	1.58084e-06	-1.27745	-1.17052	1.02873e-05	-1.43486	-1.24973
76561309	chr5:76561309:T:C	5.32587e-23	-2.2373	-6.68458e-10	1.89404e-06	-2.26722	-6.68458e-10	1.59319e-05	-2.24718	-6.68458e-10
76561491	chr5:76561491:C:T	5.33478e-23	-2.23563	-6.68458e-10	1.90415e-06	-2.26189	-6.68458e-10	1.52615e-05	-2.29017	-6.68458e-10
76562035	chr5:76562035:C:A	2.16738e-23	-1.97204	-1.16432	8.62799e-07	-1.85495	-1.19855	7.91292e-06	-1.78481	-1.16219
76562042	chr5:76562042:T:G	1.2762e-22	-9.12748e-10	-1.3634	4.67387e-06	-9.12748e-10	-1.36394	3.85262e-05	-9.12748e-10	-1.36417
76562160	chr5:76562160:C:T	5.66512e-22	-9.12748e-10	0.127037	2.05558e-05	-9.12748e-10	0.117218	0.000167087	-9.12748e-10	0.103012
76562268	chr5:76562268:G:A	1.32358e-22	-9.12748e-10	-1.32695	4.76806e-06	-9.12748e-10	-1.34399	4.01134e-05	-9.12748e-10	-1.32379
76562274	chr5:76562274:G:A	1.27974e-22	-9.12748e-10	-1.36063	4.70957e-06	-9.12748e-10	-1.35633	3.88512e-05	-9.12748e-10	-1.35577
76562343	chr5:76562343:C:T	1.30315e-22	-9.12748e-10	-1.34251	4.99625e-06	-9.12748e-10	-1.29724	3.93506e-05	-9.12748e-10	-1.34299
76562390	chr5:76562390:C:T	2.15029e-23	-1.97337	-1.1709	8.56599e-07	-1.85622	-1.20449	7.85032e-06	-1.78615	-1.1688
76562953	chr5:76562953:C:A	1.35282e-22	-9.12748e-10	-1.3051	4.94129e-06	-9.12748e-10	-1.3083	4.03943e-05	-9.12748e-10	-1.31682
76563267	chr5:76563267:A:G	2.84556e-23	-1.82024	-1.04387	1.23029e-06	-1.67971	-1.01897	1.09065e-05	-1.57061	-1.05553
76563297	chr5:76563297:G:A	2.66162e-23	-1.73376	-1.19718	1.52553e-06	-1.41295	-1.07063	9.89934e-06	-1.55309	-1.16994
76563341	chr5:76563341:A:G	3.21973e-23	-1.71444	-1.02614	1.40604e-06	-1.56404	-1.00111	1.25929e-05	-1.44349	-1.03888
76563355	chr5:76563355:C:T	1.15743e-22	-1.46109	-6.68458e-10	3.26416e-06	-1.72293	-6.68458e-10	2.97291e-05	-1.62338	-6.68458e-10
76563908	chr5:76563908:A:G	2.9259e-23	-1.66846	-1.16781	1.74623e-06	-1.31246	-1.03601	1.12543e-05	-1.45362	-1.14114
76563937	chr5:76563937:C:T	1.34229e-22	-9.12748e-10	-1.31292	4.82357e-06	-9.12748e-10	-1.33241	4.0776e-05	-9.12748e-10	-1.30741
76563978	chr5:76563978:G:C	2.00313e-22	-9.12748e-10	-0.912579	6.85315e-06	-9.12748e-10	-0.981219	6.13138e-05	-9.12748e-10	-0.899499
76564148	chr5:76564148:T:C	2.79612e-23	-1.70838	-1.17326	1.16088e-06	-1.55096	-1.20579	1.08948e-05	-1.45682	-1.17039
76564198	chr5:76564198:A:G	1.27985e-22	-9.12748e-10	-1.36054	4.67311e-06	-9.12748e-10	-1.3641	3.87189e-05	-9.12748e-10	-1.35918
76564298	chr5:76564298:T:C	1.28076e-22	-9.12748e-10	-1.35983	4.67383e-06	-9.12748e-10	-1.36395	3.87509e-05	-9.12748e-10	-1.35835
76564325	chr5:76564325:G:A	1.2809e-22	-9.12748e-10	-1.35973	4.67395e-06	-9.12748e-10	-1.36392	3.87554e-05	-9.12748e-10	-1.35823
76564396	chr5:76564396:C:T	1.28107e-22	-9.12748e-10	-1.3596	4.6741e-06	-9.12748e-10	-1.36389	3.8761e-05	-9.12748e-10	-1.35809
76564397	chr5:76564397:A:G	1.27882e-22	-9.12748e-10	-1.36135	4.67261e-06	-9.12748e-10	-1.36421	3.86819e-05	-9.12748e-10	-1.36013
76564530	chr5:76564530:T:C	1.28024e-22	-9.12748e-10	-1.36024	4.67338e-06	-9.12748e-10	-1.36404	3.87323e-05	-9.12748e-10	-1.35883
76564669	chr5:76564669:G:T	5.07434e-23	-2.28568	-6.68458e-10	1.91285e-06	-2.25733	-6.68458e-10	1.539e-05	-2.28179	-6.68458e-10
76564870	chr5:76564870:A:G	4.38688e-23	-1.44583	-0.985424	2.78816e-06	-1.04774	-0.832806	1.71541e-05	-1.2102	-0.963066
76565087	chr5:76565087:C:T	5.10108e-23	-2.28042	-6.68458e-10	1.82263e-06	-2.30565	-6.68458e-10	1.51309e-05	-2.29877	-6.68458e-10
76565236	chr5:76565236:A:G	1.28293e-22	-9.12748e-10	-1.35814	4.74222e-06	-9.12748e-10	-1.34942	3.87991e-05	-9.12748e-10	-1.35711
76566054	chr5:76566054:A:G	1.30586e-22	-1.34043	-6.68458e-10	4.05569e-06	-1.50581	-6.68458e-10	3.57023e-05	-1.44029	-6.68458e-10
76566452	chr5:76566452:G:A	1.27658e-22	-9.12748e-10	-1.3631	4.67401e-06	-9.12748e-10	-1.36391	3.85995e-05	-9.12748e-10	-1.36227
76566627	chr5:76566627:T:C	5.83903e-22	-9.12748e-10	0.157275	2.11709e-05	-9.12748e-10	0.1467	0.000172395	-9.12748e-10	0.134285
76566853	chr5:76566853:G:A	1.27951e-22	-9.12748e-10	-1.36082	4.6737e-06	-9.12748e-10	-1.36398	3.85445e-05	-9.12748e-10	-1.36369
76567251	chr5:76567251:G:A	1.34576e-22	-9.12748e-10	-1.31033	5.05391e-06	-9.12748e-10	-1.28576	4.04919e-05	-9.12748e-10	-1.3144
76567315	chr5:76567315:A:G	1.32796e-22	-9.12748e-10	-1.32365	5.14442e-06	-9.12748e-10	-1.26801	4.00507e-05	-9.12748e-10	-1.32536
76567319	chr5:76567319:C:T	2.73147e-23	-1.6214	-1.28364	1.37377e-06	-1.29556	-1.29281	9.43186e-06	-1.48822	-1.28319
76567335	chr5:76567335:G:A	2.00784e-23	-1.92159	-1.29123	8.12329e-07	-1.78103	-1.33275	7.27319e-06	-1.73894	-1.29237
76567574	chr5:76567574:A:G	5.23908e-22	-9.12748e-10	0.0488554	1.89815e-05	-9.12748e-10	0.0375358	0.000154499	-9.12748e-10	0.0246811
76567794	chr5:76567794:A:G	2.50664e-23	-1.80356	-1.18738	1.42646e-06	-1.48934	-1.06139	9.40158e-06	-1.6097	-1.16493
76568162	chr5:76568162:C:T	2.33635e-23	-1.86198	-1.19931	9.51991e-07	-1.7267	-1.22843	8.84019e-06	-1.63978	-1.19641
76568319	chr5:76568319:C:T	2.27908e-23	-1.88693	-1.19917	9.24209e-07	-1.75338	-1.23137	8.57793e-06	-1.66901	-1.1973
76568895	chr5:76568895:G:A	1.33816e-23	-2.31216	-1.30643	4.94816e-07	-2.3165	-1.293	4.01233e-06	-2.319	-1.30713
76569772	chr5:76569772:T:C	1.85496e-22	-9.12748e-10	-0.98943	6.53053e-06	-9.12748e-10	-1.02944	5.60404e-05	-9.12748e-10	-0.989432
76570366	chr5:76570366:T:A	1.47037e-22	-9.12748e-10	-1.22177	5.83529e-06	-9.12748e-10	-1.142	4.47016e-05	-9.12748e-10	-1.2155
76570615	chr5:76570615:C:T	1.28687e-22	-9.12748e-10	-1.35508	4.67383e-06	-9.12748e-10	-1.36395	3.90427e-05	-9.12748e-10	-1.35085
76570761	chr5:76570761:A:T	1.30453e-22	-9.12748e-10	-1.34145	4.98963e-06	-9.12748e-10	-1.29857	3.93306e-05	-9.12748e-10	-1.3435
76571385	chr5:76571385:C:T	2.27934e-23	-1.74487	-1.34112	1.19455e-06	-1.43898	-1.28918	8.2354e-06	-1.57324	-1.33382
76571558	chr5:76571558:T:A	1.2754e-22	-9.12748e-10	-1.36403	4.67255e-06	-9.12748e-10	-1.36422	3.8547e-05	-9.12748e-10	-1.36363
76571572	chr5:76571572:T:A	5.34048e-23	-2.23456	-6.68458e-10	1.85856e-06	-2.28613	-6.68458e-10	1.57748e-05	-2.25709	-6.68458e-10
76572052	chr5:76572052:T:C	6.2065e-23	-2.08428	-6.68458e-10	2.77976e-06	-1.88356	-6.68458e-10	2.05352e-05	-1.99336	-6.68458e-10
76572341	chr5:76572341:G:A	7.16573e-23	-2.18507	0.244504	3.27972e-06	-2.20632	0.488148	2.15489e-05	-2.23643	0.291247
76572509	chr5:76572509:A:G	1.4857e-22	-9.12748e-10	-1.2114	5.32025e-06	-9.12748e-10	-1.23441	4.43212e-05	-9.12748e-10	-1.22404
76572658	chr5:76572658:G:A	1.62247e-22	-9.12748e-10	-1.12334	5.68772e-06	-9.12748e-10	-1.16762	4.82532e-05	-9.12748e-10	-1.13904
76573056	chr5:76573056:G:A	1.40829e-22	-9.12748e-10	-1.26491	4.92064e-06	-9.12748e-10	-1.31249	4.26323e-05	-9.12748e-10	-1.26289
76573079	chr5:76573079:G:C	2.53533e-23	-1.63274	-1.34682	1.29772e-06	-1.29256	-1.35276	8.81269e-06	-1.49743	-1.34188
76573403	chr5:76573403:G:A	2.33051e-23	-1.90702	-1.15677	1.04683e-06	-1.70804	-1.15212	7.7722e-06	-1.82238	-1.14257
76573577	chr5:76573577:C:T	1.30743e-22	-9.12748e-10	-1.33923	4.78042e-06	-9.12748e-10	-1.3414	3.92079e-05	-9.12748e-10	-1.34663
76573614	chr5:76573614:T:C	1.96546e-22	-9.12748e-10	-0.931564	6.90887e-06	-9.12748e-10	-0.973121	5.94272e-05	-9.12748e-10	-0.930752
76573632	chr5:76573632:G:A	1.77865e-23	-2.24091	-1.09311	6.78489e-07	-2.20669	-1.08713	5.22613e-06	-2.23723	-1.12461
76574022	chr5:76574022:TA:T	1.38697e-22	-9.12748e-10	-1.28017	5.23044e-06	-9.12748e-10	-1.25143	4.14011e-05	-9.12748e-10	-1.2922
76574031	chr5:76574031:T:C	5.37829e-22	-9.12748e-10	0.0750797	1.94714e-05	-9.12748e-10	0.0630188	0.000158764	-9.12748e-10	0.0519125
76574435	chr5:76574435:C:T	2.25692e-23	-1.88038	-1.2155	9.1422e-07	-1.75189	-1.24372	8.43378e-06	-1.66987	-1.21339
76574439	chr5:76574439:G:A	5.08869e-22	-9.12748e-10	0.0197301	2.43852e-05	-9.12748e-10	0.288047	0.000142628	-9.12748e-10	-0.0552656
76574545	chr5:76574545:G:A	2.32727e-23	-1.84816	-1.21702	9.47696e-07	-1.71468	-1.24497	8.76863e-06	-1.62946	-1.21486
76575158	chr5:76575158:T:C	5.24715e-22	-9.12748e-10	0.050395	1.90103e-05	-9.12748e-10	0.0390554	0.000154736	-9.12748e-10	0.0262186
76575199	chr5:76575199:G:A	2.24986e-23	-1.99038	-1.10863	9.80413e-07	-1.8185	-1.10721	7.44156e-06	-1.91354	-1.09489
76575259	chr5:76575259:A:G	1.37427e-22	-9.12748e-10	-1.28937	5.14294e-06	-9.12748e-10	-1.2683	4.10184e-05	-9.12748e-10	-1.30148
76575454	chr5:76575454:G:T	3.29424e-23	-1.91974	-0.79796	1.37407e-06	-1.78787	-0.800278	1.22884e-05	-1.6935	-0.81334
76575525	chr5:76575525:A:G	1.79982e-23	-2.21473	-1.10746	6.89141e-07	-2.17761	-1.10063	5.30628e-06	-2.20961	-1.137
76576623	chr5:76576623:T:C	2.57689e-23	-1.67101	-1.29228	1.23395e-06	-1.38468	-1.31103	8.70768e-06	-1.55793	-1.29337
76576781	chr5:76576781:G:A	1.02875e-21	0.723634	-6.68458e-10	3.46079e-05	0.638156	-6.68458e-10	0.00031522	0.737767	-6.68458e-10
76577223	chr5:76577223:T:G	2.57e-23	-1.97158	-0.994391	1.13713e-06	-1.79846	-0.978959	8.53153e-06	-1.90272	-0.969012
76577224	chr5:76577224:T:TATGATATCA	2.59019e-23	-1.96375	-0.994391	1.14851e-06	-1.78851	-0.978959	8.60682e-06	-1.89394	-0.969012
76577305	chr5:76577305:T:G	1.31668e-22	-9.12748e-10	-1.33218	4.91962e-06	-9.12748e-10	-1.3127	3.96547e-05	-9.12748e-10	-1.33529
76577657	chr5:76577657:G:A	1.28004e-22	-9.12748e-10	-1.3604	4.67365e-06	-9.12748e-10	-1.36399	3.87678e-05	-9.12748e-10	-1.35791
76577744	chr5:76577744:A:G	2.10964e-23	-1.80225	-1.36111	1.02481e-06	-1.51825	-1.36317	7.07371e-06	-1.70056	-1.35855
76578040	chr5:76578040:G:A	1.28308e-22	-9.12748e-10	-1.35803	4.68949e-06	-9.12748e-10	-1.3606	3.85773e-05	-9.12748e-10	-1.36284
76578165	chr5:76578165:A:G	5.38458e-22	-9.12748e-10	0.0762491	1.94894e-05	-9.12748e-10	0.0639442	0.000158917	-9.12748e-10	0.0528776
76578405	chr5:76578405:C:T	2.43526e-22	-0.717238	-6.68458e-10	1.16799e-05	-0.448061	-6.68458e-10	8.39502e-05	-0.585281	-6.68458e-10
76578406	chr5:76578406:G:A	1.2946e-22	-9.12748e-10	-1.34909	4.8096e-06	-9.12748e-10	-1.33531	3.89959e-05	-9.12748e-10	-1.35205
76578792	chr5:76578792:G:A	3.32885e-23	-1.86035	-0.846895	1.43758e-06	-1.72614	-0.816818	1.26204e-05	-1.61479	-0.865407
76578830	chr5:76578830:T:C	1.92781e-23	-2.22294	-1.03055	7.59471e-07	-2.15148	-1.02958	6.50714e-06	-2.10267	-1.03993
76579047	chr5:76579047:G:A	2.07959e-23	-1.9067	-1.27101	8.53714e-07	-1.77222	-1.29186	7.8282e-06	-1.68956	-1.26821
76579280	chr5:76579280:G:A	1.29423e-22	-9.12748e-10	-1.34938	4.76246e-06	-9.12748e-10	-1.34516	3.94407e-05	-9.12748e-10	-1.34071
76579479	chr5:76579479:C:T	2.46273e-23	-1.82702	-1.18158	1.36118e-06	-1.5319	-1.06568	9.04904e-06	-1.65162	-1.16123
76579554	chr5:76579554:A:G	2.05293e-23	-1.82668	-1.36393	1.01579e-06	-1.52604	-1.36422	6.96508e-06	-1.71135	-1.36324
76579690	chr5:76579690:T:A	1.32546e-22	-9.12748e-10	-1.32553	4.84354e-06	-9.12748e-10	-1.32828	3.9673e-05	-9.12748e-10	-1.33483
76579804	chr5:76579804:T:C	1.40177e-23	-2.29881	-1.27333	5.15029e-07	-2.29925	-1.27021	4.30089e-06	-2.2721	-1.28458
76580159	chr5:76580159:A:C	1.37753e-23	-2.31939	-1.27019	5.05813e-07	-2.31935	-1.26817	4.1361e-06	-2.31355	-1.2822
76580207	chr5:76580207:C:T	5.3445e-23	-2.23381	-6.68458e-10	1.9268e-06	-2.25007	-6.68458e-10	1.6107e-05	-2.23625	-6.68458e-10
76580301	chr5:76580301:G:A	5.10915e-23	-2.27884	-6.68458e-10	1.80302e-06	-2.31646	-6.68458e-10	1.50038e-05	-2.3072	-6.68458e-10
76580388	chr5:76580388:G:A	1.89002e-22	-9.12748e-10	-0.970702	6.93282e-06	-9.12748e-10	-0.969661	5.59496e-05	-9.12748e-10	-0.991053
76580682	chr5:76580682:A:G	1.30179e-22	-9.12748e-10	-1.34355	4.81541e-06	-9.12748e-10	-1.33411	3.95518e-05	-9.12748e-10	-1.33789
76580742	chr5:76580742:G:A	7.5663e-23	-1.88617	-6.68458e-10	3.70702e-06	-1.5957	-6.68458e-10	2.67583e-05	-1.72866	-6.68458e-10
76581112	chr5:76581112:G:A	1.65648e-22	-9.12748e-10	-1.10259	5.97395e-06	-9.12748e-10	-1.11852	4.99713e-05	-9.12748e-10	-1.10405
76581149	chr5:76581149:T:C	1.38233e-22	-9.12748e-10	-1.28352	5.21708e-06	-9.12748e-10	-1.25399	4.14437e-05	-9.12748e-10	-1.29117
76581368	chr5:76581368:C:G	7.7879e-23	-1.8573	-6.68458e-10	3.84915e-06	-1.55808	-6.68458e-10	2.76831e-05	-1.69468	-6.68458e-10
76581561	chr5:76581561:G:T	6.14947e-22	-9.12748e-10	0.209075	2.25706e-05	-9.12748e-10	0.210719	0.00017994	-9.12748e-10	0.17712
76581586	chr5:76581586:T:A	3.34836e-22	-9.12748e-10	-0.398821	1.27523e-05	-9.12748e-10	-0.360214	0.000103639	-9.12748e-10	-0.374588
76581864	chr5:76581864:T:C	1.60909e-22	-9.12748e-10	-1.13162	5.6757e-06	-9.12748e-10	-1.16973	4.79718e-05	-9.12748e-10	-1.14489
76581926	chr5:76581926:A:G	1.37332e-22	-9.12748e-10	-1.29006	4.9882e-06	-9.12748e-10	-1.29885	4.05332e-05	-9.12748e-10	-1.31338
76582317	chr5:76582317:T:A	4.67216e-22	-9.12748e-10	-0.065669	1.68991e-05	-9.12748e-10	-0.0786695	0.000137956	-9.12748e-10	-0.0885686
76582380	chr5:76582380:A:T	1.39398e-22	-9.12748e-10	-1.27513	5.26806e-06	-9.12748e-10	-1.24427	4.1775e-05	-9.12748e-10	-1.2832
76582402	chr5:76582402:C:T	1.66395e-22	-9.12748e-10	-1.0981	5.88458e-06	-9.12748e-10	-1.13359	5.00801e-05	-9.12748e-10	-1.10188
76582608	chr5:76582608:C:T	1.3209e-22	-9.12748e-10	-1.32898	4.80621e-06	-9.12748e-10	-1.33602	3.92815e-05	-9.12748e-10	-1.34475
76582819	chr5:76582819:T:C	1.5602e-23	-2.21818	-1.24689	6.01659e-07	-2.17653	-1.23747	4.6806e-06	-2.20215	-1.26993
76582833	chr5:76582833:T:C	1.99009e-23	-2.14888	-1.07281	7.74457e-07	-2.09673	-1.06479	5.91146e-06	-2.13392	-1.10469
76582885	chr5:76582885:T:C	1.27845e-22	-9.12748e-10	-1.36164	4.67935e-06	-9.12748e-10	-1.36277	3.86219e-05	-9.12748e-10	-1.36168
76583112	chr5:76583112:C:T	1.31647e-22	-9.12748e-10	-1.33234	4.81486e-06	-9.12748e-10	-1.33422	3.94509e-05	-9.12748e-10	-1.34045
76583169	chr5:76583169:G:A	2.08542e-23	-1.82532	-1.34959	1.0171e-06	-1.55122	-1.33775	7.51709e-06	-1.65295	-1.34538
76583344	chr5:76583344:A:G	3.20619e-23	-1.62894	-1.11585	1.63024e-06	-1.3205	-1.0967	1.20392e-05	-1.41892	-1.10842
76583562	chr5:76583562:A:G	1.7459e-22	-1.05002	-6.68458e-10	6.90271e-06	-0.974013	-6.68458e-10	5.05253e-05	-1.09303	-6.68458e-10
76583728	chr5:76583728:A:G	2.14e-23	-1.80611	-1.34296	1.0632e-06	-1.51517	-1.32947	7.86648e-06	-1.61445	-1.33845
76583788	chr5:76583788:T:C	1.67759e-22	-9.12748e-10	-1.08993	6.40013e-06	-9.12748e-10	-1.04961	5.22963e-05	-9.12748e-10	-1.05858
76583954	chr5:76583954:C:T	1.31597e-22	-9.12748e-10	-1.33272	4.81306e-06	-9.12748e-10	-1.33459	3.94378e-05	-9.12748e-10	-1.34078
76583998	chr5:76583998:T:C	3.82929e-22	-9.12748e-10	-0.264612	1.45158e-05	-9.12748e-10	-0.230691	0.000118476	-9.12748e-10	-0.240795
76584225	chr5:76584225:A:G	1.5072e-22	-9.12748e-10	-1.19703	5.74986e-06	-9.12748e-10	-1.15675	4.47096e-05	-9.12748e-10	-1.21531
76584499	chr5:76584499:T:G	2.55576e-23	-1.69974	-1.27179	1.26226e-06	-1.39906	-1.27397	9.54481e-06	-1.47948	-1.28003
76584567	chr5:76584567:AGCAGAACTATATG:A	2.20688e-23	-1.92823	-1.19006	7.88316e-07	-1.94633	-1.19745	6.48829e-06	-1.92592	-1.21958
76584985	chr5:76584985:A:G	3.67971e-23	-1.65313	-0.953908	1.88527e-06	-1.34108	-0.930774	1.38689e-05	-1.44064	-0.945222
76585760	chr5:76585760:T:C	4.20587e-23	-1.51771	-0.955686	2.16491e-06	-1.20371	-0.929843	1.58811e-05	-1.30434	-0.94604
76585799	chr5:76585799:C:T	1.68045e-22	-9.12748e-10	-1.08823	6.43391e-06	-9.12748e-10	-1.04435	5.1677e-05	-9.12748e-10	-1.07049
76586170	chr5:76586170:A:G	9.47728e-23	-1.66098	-6.68458e-10	3.2838e-06	-1.71693	-6.68458e-10	2.85809e-05	-1.66277	-6.68458e-10
76586192	chr5:76586192:G:A	2.16332e-23	-2.1354	-1.00283	8.38901e-07	-2.08752	-0.994068	6.36413e-06	-2.12637	-1.03845
76586613	chr5:76586613:T:TA	7.71965e-23	-1.86611	-6.68458e-10	3.80463e-06	-1.56971	-6.68458e-10	2.73806e-05	-1.70567	-6.68458e-10
76586651	chr5:76586651:G:A	1.31319e-22	-9.12748e-10	-1.33483	4.80247e-06	-9.12748e-10	-1.3368	3.93621e-05	-9.12748e-10	-1.3427
76586672	chr5:76586672:G:A	1.2799e-22	-9.12748e-10	-1.36051	4.70955e-06	-9.12748e-10	-1.35634	3.90164e-05	-9.12748e-10	-1.35152
76586688	chr5:76586688:G:C	2.46065e-23	-2.13843	-0.871017	9.53932e-07	-2.09022	-0.862872	7.17826e-06	-2.1293	-0.915151
76586690	chr5:76586690:TA:T	2.48045e-23	-2.13042	-0.871017	9.62565e-07	-2.08121	-0.862872	7.23746e-06	-2.12108	-0.915151
76586919	chr5:76586919:G:A	4.87559e-22	-9.12748e-10	-0.0230495	1.76025e-05	-9.12748e-10	-0.0378846	0.00014377	-9.12748e-10	-0.0472879
76587009	chr5:76587009:A:G	2.39136e-21	1.56716	-6.68458e-10	7.49811e-05	1.41131	-6.68458e-10	0.000690536	1.52196	-6.68458e-10
76587100	chr5:76587100:A:G	5.18144e-23	-2.26479	-6.68458e-10	1.94929e-06	-2.23846	-6.68458e-10	1.56166e-05	-2.26717	-6.68458e-10
76587124	chr5:76587124:G:A	1.27532e-22	-9.12748e-10	-1.36409	4.67263e-06	-9.12748e-10	-1.36421	3.85306e-05	-9.12748e-10	-1.36405
76587317	chr5:76587317:T:A	1.35501e-22	-9.12748e-10	-1.30348	4.99101e-06	-9.12748e-10	-1.29829	4.08793e-05	-9.12748e-10	-1.30488
76587491	chr5:76587491:C:T	2.0959e-22	-9.12748e-10	-0.867309	8.11559e-06	-9.12748e-10	-0.812141	6.60645e-05	-9.12748e-10	-0.824872
76587738	chr5:76587738:T:C	1.65968e-22	-9.12748e-10	-1.10067	6.53494e-06	-9.12748e-10	-1.02877	5.13832e-05	-9.12748e-10	-1.07619
76587902	chr5:76587902:C:T	1.37503e-22	-9.12748e-10	-1.28882	5.12017e-06	-9.12748e-10	-1.27274	4.19507e-05	-9.12748e-10	-1.27901
76588388	chr5:76588388:T:C	2.06882e-23	-1.81871	-1.36418	9.93539e-07	-1.54848	-1.36393	7.63521e-06	-1.61904	-1.36369
76588630	chr5:76588630:A:G	1.54996e-23	-2.16135	-1.3103	6.36862e-07	-2.04278	-1.31435	4.87702e-06	-2.11281	-1.31816
76588909	chr5:76588909:G:A	2.66994e-23	-1.59306	-1.33476	1.35878e-06	-1.26809	-1.33125	1.00992e-05	-1.36857	-1.33447
76589125	chr5:76589125:A:AAC	1.30661e-23	-2.2787	-1.36374	4.63619e-07	-2.31348	-1.36114	3.91771e-06	-2.28592	-1.36408
76589886	chr5:76589886:GA:G	3.08168e-23	-1.98663	-0.797775	1.2739e-06	-1.86509	-0.798757	1.13313e-05	-1.78394	-0.803997
76590239	chr5:76590239:T:C	1.35592e-22	-9.12748e-10	-1.30281	4.88172e-06	-9.12748e-10	-1.32043	4.12722e-05	-9.12748e-10	-1.29532
76590290	chr5:76590290:A:G	2.15069e-21	-9.12748e-10	1.46108	8.09156e-05	-9.12748e-10	1.48748	0.000727679	-9.12748e-10	1.57436
76590324	chr5:76590324:T:C	2.55465e-23	-1.8172	-1.15476	1.09056e-06	-1.68615	-1.13308	9.71429e-06	-1.57466	-1.16725
76590385	chr5:76590385:C:T	1.47567e-22	-9.12748e-10	-1.21818	5.62394e-06	-9.12748e-10	-1.1789	4.38496e-05	-9.12748e-10	-1.23474
76590602	chr5:76590602:G:C	1.27524e-22	-9.12748e-10	-1.36415	4.6929e-06	-9.12748e-10	-1.35988	3.85241e-05	-9.12748e-10	-1.36422
76590806	chr5:76590806:T:G	3.39506e-23	-1.76409	-0.923469	1.66732e-06	-1.49582	-0.898887	1.22454e-05	-1.59407	-0.916287
76590900	chr5:76590900:G:A	8.61256e-23	-1.75665	-6.68458e-10	2.66333e-06	-1.92635	-6.68458e-10	2.42917e-05	-1.82537	-6.68458e-10
76590924	chr5:76590924:GAAAATA:G	2.70759e-23	-1.94482	-0.968993	1.10307e-06	-1.85054	-0.957294	8.1552e-06	-1.91036	-1.00649
76591389	chr5:76591389:C:G	1.37586e-22	-9.12748e-10	-1.28821	4.8567e-06	-9.12748e-10	-1.32557	4.11421e-05	-9.12748e-10	-1.29847
76591467	chr5:76591467:T:G	1.43534e-22	-9.12748e-10	-1.24589	5.31401e-06	-9.12748e-10	-1.23558	4.33711e-05	-9.12748e-10	-1.24571
76591709	chr5:76591709:T:G	1.56642e-22	-9.12748e-10	-1.1585	6.14568e-06	-9.12748e-10	-1.09018	4.85213e-05	-9.12748e-10	-1.1335
76591833	chr5:76591833:T:C	1.34426e-23	-2.29406	-1.31997	5.01859e-07	-2.30885	-1.28651	4.02029e-06	-2.30821	-1.31594
76592147	chr5:76592147:C:T	2.47177e-23	-1.89546	-1.10948	9.37086e-07	-1.89167	-1.07924	7.54262e-06	-1.86233	-1.13261
76592207	chr5:76592207:C:G	1.27548e-22	-9.12748e-10	-1.36397	4.6738e-06	-9.12748e-10	-1.36396	3.85276e-05	-9.12748e-10	-1.36413
76592259	chr5:76592259:CT:C	1.4938e-22	-9.12748e-10	-1.20597	5.14954e-06	-9.12748e-10	-1.26702	4.41835e-05	-9.12748e-10	-1.22715
76592269	chr5:76592269:C:T	1.52598e-22	-9.12748e-10	-1.18466	5.76363e-06	-9.12748e-10	-1.15436	4.71401e-05	-9.12748e-10	-1.16238
76592540	chr5:76592540:C:T	1.32712e-22	-9.12748e-10	-1.32428	4.91245e-06	-9.12748e-10	-1.31415	3.98378e-05	-9.12748e-10	-1.33069
76593128	chr5:76593128:C:T	1.39375e-22	-9.12748e-10	-1.27529	4.89762e-06	-9.12748e-10	-1.31718	4.16072e-05	-9.12748e-10	-1.28723
76593181	chr5:76593181:A:G	2.86476e-23	-1.82685	-1.03054	1.09639e-06	-1.83617	-0.977733	8.63425e-06	-1.8003	-1.05947
76593348	chr5:76593348:GTTGT:G	1.33035e-22	-0.0572623	-1.26458	7.87679e-06	0.4135	-1.25551	5.65752e-05	0.290875	-1.27081
76593843	chr5:76593843:T:A	5.3255e-23	-2.23737	-6.68458e-10	1.9344e-06	-2.24613	-6.68458e-10	1.61793e-05	-2.23177	-6.68458e-10
76593877	chr5:76593877:C:T	2.83964e-23	-1.69694	-1.16926	1.25731e-06	-1.54225	-1.13471	1.12501e-05	-1.42514	-1.16999
76594105	chr5:76594105:T:C	1.29545e-22	-9.12748e-10	-1.34843	4.73666e-06	-9.12748e-10	-1.3506	3.8886e-05	-9.12748e-10	-1.35487
76594414	chr5:76594414:G:A	3.42945e-23	-1.36668	-1.3108	1.62199e-06	-1.09747	-1.3248	1.15688e-05	-1.25554	-1.31166
76594466	chr5:76594466:G:A	3.96856e-22	-9.12748e-10	-0.228888	1.80562e-05	-9.12748e-10	-0.0124405	0.000112194	-9.12748e-10	-0.295278
76594705	chr5:76594705:A:G	2.00155e-23	-2.05002	-1.16594	8.65573e-07	-1.92807	-1.12222	6.15241e-06	-2.03634	-1.16233
76594839	chr5:76594839:A:G	1.67314e-22	-1.09259	-6.68458e-10	6.63571e-06	-1.01346	-6.68458e-10	4.92481e-05	-1.11863	-6.68458e-10
76594919	chr5:76594919:T:C	2.9619e-23	-1.71137	-1.11267	1.13818e-06	-1.70513	-1.07137	9.03917e-06	-1.67442	-1.13952
76594930	chr5:76594930:C:T	5.67942e-23	-2.17303	-6.68458e-10	2.00159e-06	-2.21199	-6.68458e-10	1.69225e-05	-2.18686	-6.68458e-10
76595178	chr5:76595178:A:C	6.9754e-23	-0.682589	-1.2849	3.45659e-06	-0.384722	-1.28092	2.30295e-05	-0.588226	-1.2905
76595545	chr5:76595545:G:A	1.30242e-22	-9.12748e-10	-1.34307	4.76046e-06	-9.12748e-10	-1.34558	3.90506e-05	-9.12748e-10	-1.35065
76595576	chr5:76595576:AAGAG:A	4.02471e-23	-1.15971	-1.35771	1.91467e-06	-0.896136	-1.36025	1.35942e-05	-1.0487	-1.35715
76595593	chr5:76595593:T:C	1.46056e-22	-9.12748e-10	-1.22847	5.07835e-06	-9.12748e-10	-1.28094	4.32509e-05	-9.12748e-10	-1.24849
76595668	chr5:76595668:G:A	1.46321e-22	-9.12748e-10	-1.22666	5.08794e-06	-9.12748e-10	-1.27905	4.334e-05	-9.12748e-10	-1.24643
76595734	chr5:76595734:C:T	5.83177e-23	-0.813421	-1.33313	2.85561e-06	-0.525526	-1.33112	1.91796e-05	-0.72559	-1.33606
76595870	chr5:76595870:T:C	2.41975e-23	-1.80667	-1.21954	1.05478e-06	-1.66387	-1.18873	9.39907e-06	-1.55611	-1.21878
76596082	chr5:76596082:T:C	1.76057e-22	-9.12748e-10	-1.04165	6.52043e-06	-9.12748e-10	-1.03099	5.31156e-05	-9.12748e-10	-1.04303
76596193	chr5:76596193:A:C	1.50331e-22	-9.12748e-10	-1.19962	5.32333e-06	-9.12748e-10	-1.23383	4.49034e-05	-9.12748e-10	-1.21099
76596207	chr5:76596207:C:G	1.46391e-22	-9.12748e-10	-1.22618	5.08748e-06	-9.12748e-10	-1.27915	4.33431e-05	-9.12748e-10	-1.24636
76596211	chr5:76596211:G:A	1.46244e-22	-9.12748e-10	-1.22719	5.50009e-06	-9.12748e-10	-1.20116	4.50361e-05	-9.12748e-10	-1.20804
76596238	chr5:76596238:A:G	4.21962e-22	-9.12748e-10	-0.167545	1.51697e-05	-9.12748e-10	-0.186627	0.000124315	-9.12748e-10	-0.192688
76596320	chr5:76596320:C:G	2.72541e-22	-0.604672	-6.68458e-10	1.20821e-05	-0.414199	-6.68458e-10	8.44409e-05	-0.579452	-6.68458e-10
76596535	chr5:76596535:A:T	1.46226e-22	-9.12748e-10	-1.22731	5.5369e-06	-9.12748e-10	-1.19449	4.48819e-05	-9.12748e-10	-1.21147
76596643	chr5:76596643:G:C	3.85316e-22	-9.12748e-10	-0.258397	1.38646e-05	-9.12748e-10	-0.27659	0.000113644	-9.12748e-10	-0.282432
76596924	chr5:76596924:C:T	5.37518e-23	-0.895766	-1.33232	2.60106e-06	-0.619708	-1.3303	1.76556e-05	-0.809219	-1.33523
76597111	chr5:76597111:G:A	2.1725e-22	-9.12748e-10	-0.831413	7.58258e-06	-9.12748e-10	-0.880074	6.58249e-05	-9.12748e-10	-0.828506
76597239	chr5:76597239:T:C	1.34231e-22	-9.12748e-10	-1.3129	4.9614e-06	-9.12748e-10	-1.30424	4.04357e-05	-9.12748e-10	-1.31579
76597308	chr5:76597308:T:C	1.58913e-22	-9.12748e-10	-1.1441	5.71288e-06	-9.12748e-10	-1.16321	4.68095e-05	-9.12748e-10	-1.16942
76597728	chr5:76597728:T:TG	2.08435e-23	-2.05291	-1.12251	8.15484e-07	-2.01682	-1.09308	6.37865e-06	-2.01228	-1.15027
76597948	chr5:76597948:G:A	1.55805e-22	-9.12748e-10	-1.16386	5.69967e-06	-9.12748e-10	-1.16552	4.63e-05	-9.12748e-10	-1.18036
76598034	chr5:76598034:T:A	1.74306e-22	-9.12748e-10	-1.05165	5.65852e-06	-9.12748e-10	-1.17276	5.17637e-05	-9.12748e-10	-1.06881
76598093	chr5:76598093:G:A	1.74706e-22	-9.12748e-10	-1.04936	5.66915e-06	-9.12748e-10	-1.17089	5.18866e-05	-9.12748e-10	-1.06644
76598454	chr5:76598454:T:C	3.52151e-23	-1.34351	-1.30747	1.80902e-06	-0.969543	-1.3436	1.30149e-05	-1.13883	-1.31058
76599038	chr5:76599038:C:T	3.2072e-23	-1.91443	-0.830049	1.24272e-06	-1.91014	-0.778488	9.45024e-06	-1.88623	-0.88323
76599204	chr5:76599204:C:T	1.33049e-22	-9.12748e-10	-1.32175	4.72046e-06	-9.12748e-10	-1.35402	3.97791e-05	-9.12748e-10	-1.33216
76599313	chr5:76599313:C:T	2.64788e-23	-1.63084	-1.30528	1.29685e-06	-1.30337	-1.34262	9.4993e-06	-1.45503	-1.30925
76599427	chr5:76599427:A:G	3.42436e-23	-1.80726	-0.8717	1.33135e-06	-1.7998	-0.819931	1.02081e-05	-1.77238	-0.919941
76599454	chr5:76599454:T:C	3.26594e-23	-1.89297	-0.833363	1.26329e-06	-1.89011	-0.782093	9.63009e-06	-1.86434	-0.88627
76599667	chr5:76599667:T:A	3.40571e-23	-1.86836	-0.816063	1.31922e-06	-1.86424	-0.764643	1.00536e-05	-1.837	-0.870569
76599808	chr5:76599808:G:A	3.28478e-23	-1.87848	-0.842093	1.26285e-06	-1.88106	-0.791496	9.63411e-06	-1.85529	-0.894908
76599848	chr5:76599848:G:A	2.3222e-23	-1.83201	-1.23535	1.00556e-06	-1.69469	-1.20568	8.94305e-06	-1.58987	-1.23475
76600026	chr5:76600026:T:C	3.52159e-23	-1.84035	-0.810612	1.36624e-06	-1.83558	-0.758281	1.04042e-05	-1.80862	-0.86467
76600086	chr5:76600086:T:A	3.32932e-23	-1.87191	-0.835199	1.28047e-06	-1.87443	-0.784276	9.76367e-06	-1.84847	-0.888371
76600770	chr5:76600770:G:A	1.30257e-22	-9.12748e-10	-1.34295	4.76107e-06	-9.12748e-10	-1.34546	3.90541e-05	-9.12748e-10	-1.35056
76601204	chr5:76601204:C:T	3.67209e-22	-9.12748e-10	-0.30653	1.34173e-05	-9.12748e-10	-0.309383	0.000108677	-9.12748e-10	-0.327123
76601205	chr5:76601205:G:A	1.46132e-22	-9.12748e-10	-1.22795	5.49622e-06	-9.12748e-10	-1.20187	4.50303e-05	-9.12748e-10	-1.20817
76601283	chr5:76601283:C:T	3.38991e-23	-1.86734	-0.821731	1.30589e-06	-1.86919	-0.76985	9.93555e-06	-1.84577	-0.873617
76601508	chr5:76601508:T:C	1.84933e-22	-9.12748e-10	-0.99247	6.99215e-06	-9.12748e-10	-0.96114	5.67812e-05	-9.12748e-10	-0.976298
76601534	chr5:76601534:G:A	1.68627e-22	-9.12748e-10	-1.08477	5.50599e-06	-9.12748e-10	-1.20009	4.98373e-05	-9.12748e-10	-1.10674
76601630	chr5:76601630:G:A	1.62866e-23	-2.29094	-1.13117	5.94062e-07	-2.31931	-1.10739	4.79378e-06	-2.31532	-1.13287
76601775	chr5:76601775:C:A	5.51102e-23	-0.838998	-1.36413	2.74351e-06	-0.533844	-1.36285	1.88234e-05	-0.716188	-1.36422
76601839	chr5:76601839:G:A	1.6962e-22	-9.12748e-10	-1.0789	5.52944e-06	-9.12748e-10	-1.19584	5.01073e-05	-9.12748e-10	-1.10134
76601946	chr5:76601946:T:C	2.02932e-22	-9.12748e-10	-0.899592	7.10383e-06	-9.12748e-10	-0.945294	6.15151e-05	-9.12748e-10	-0.896221
76602072	chr5:76602072:C:T	1.58811e-23	-2.09373	-1.3536	6.49992e-07	-1.97251	-1.36422	4.85644e-06	-2.08281	-1.35239
76602294	chr5:76602294:G:A	2.21522e-22	-9.12748e-10	-0.81194	7.6891e-06	-9.12748e-10	-0.866124	6.68892e-05	-9.12748e-10	-0.812466
76602371	chr5:76602371:C:T	5.61423e-23	-0.913893	-1.27068	2.71189e-06	-0.63905	-1.26923	1.84515e-05	-0.82027	-1.28009
76602400	chr5:76602400:T:C	2.30497e-23	-1.79139	-1.28342	8.81707e-07	-1.8231	-1.20873	7.20296e-06	-1.74611	-1.2949
76602685	chr5:76602685:C:T	1.34033e-22	-9.12748e-10	-1.31438	4.73149e-06	-9.12748e-10	-1.35169	4.00024e-05	-9.12748e-10	-1.32656
76603061	chr5:76603061:G:A	1.64384e-22	-9.12748e-10	-1.11025	6.20478e-06	-9.12748e-10	-1.08061	5.12205e-05	-9.12748e-10	-1.07936
76603127	chr5:76603127:C:T	2.02932e-22	-9.12748e-10	-0.899592	7.10383e-06	-9.12748e-10	-0.945294	6.15151e-05	-9.12748e-10	-0.896221
76603389	chr5:76603389:A:T	1.71e-23	-2.00953	-1.36385	7.27341e-07	-1.87406	-1.35022	5.28227e-06	-1.98711	-1.36404
76603626	chr5:76603626:T:C	1.27561e-22	-9.12748e-10	-1.36386	4.67319e-06	-9.12748e-10	-1.36409	3.85255e-05	-9.12748e-10	-1.36418
76603739	chr5:76603739:C:T	8.24051e-23	-1.80081	-6.68458e-10	3.87792e-06	-1.55063	-6.68458e-10	2.94843e-05	-1.63164	-6.68458e-10
76603862	chr5:76603862:G:A	8.05017e-23	-1.82418	-6.68458e-10	3.74757e-06	-1.58482	-6.68458e-10	2.85792e-05	-1.66283	-6.68458e-10
76603887	chr5:76603887:C:T	2.15795e-23	-1.89187	-1.24885	8.97891e-07	-1.77771	-1.23593	6.60243e-06	-1.86767	-1.2604
76603980	chr5:76603980:T:A	3.51821e-23	-1.34528	-1.30664	1.70972e-06	-1.07074	-1.29886	1.27777e-05	-1.15626	-1.31154
76604078	chr5:76604078:A:C	2.93407e-23	-1.91472	-0.918765	1.12076e-06	-1.91826	-0.873663	8.65043e-06	-1.89348	-0.964413
76604240	chr5:76604240:C:T	4.94419e-23	-2.31166	-6.68458e-10	1.84077e-06	-2.29574	-6.68458e-10	1.49252e-05	-2.31245	-6.68458e-10
76604884	chr5:76604884:C:T	3.22218e-23	-1.39674	-1.34308	1.66276e-06	-1.03409	-1.36336	1.18399e-05	-1.19886	-1.34516
76604957	chr5:76604957:T:C	5.30604e-23	-1.0079	-1.23313	2.97838e-06	-0.698552	-1.116	2.06167e-05	-0.772004	-1.2174
76605181	chr5:76605181:T:C	4.20849e-22	-9.12748e-10	-0.170187	1.51325e-05	-9.12748e-10	-0.189081	0.000124004	-9.12748e-10	-0.195192
76605265	chr5:76605265:T:C	1.65369e-22	-9.12748e-10	-1.10428	6.24038e-06	-9.12748e-10	-1.07489	5.14917e-05	-9.12748e-10	-1.07408
76606530	chr5:76606530:C:T	5.34156e-23	-0.872852	-1.36151	2.59927e-06	-0.591393	-1.3593	1.83157e-05	-0.745705	-1.36204
76606708	chr5:76606708:G:A	3.3197e-23	-1.70101	-1.00899	1.277e-06	-1.70126	-0.96016	9.89882e-06	-1.6722	-1.05088
76606891	chr5:76606891:G:A	2.84662e-23	-1.71092	-1.15282	1.08153e-06	-1.70963	-1.11792	8.54981e-06	-1.6829	-1.1867
76606895	chr5:76606895:T:C	1.28242e-22	-9.12748e-10	-1.35854	4.70192e-06	-9.12748e-10	-1.35796	3.87108e-05	-9.12748e-10	-1.35939
76606945	chr5:76606945:C:T	3.80949e-23	-1.28259	-1.28979	1.72432e-06	-1.04946	-1.31164	1.28524e-05	-1.17187	-1.29011
76607486	chr5:76607486:A:G	3.04859e-23	-1.60602	-1.18918	1.14881e-06	-1.60379	-1.16342	9.20066e-06	-1.57789	-1.21833
76607542	chr5:76607542:A:G	1.47456e-22	-9.12748e-10	-1.21893	5.11581e-06	-9.12748e-10	-1.27359	4.38449e-05	-9.12748e-10	-1.23485
76607747	chr5:76607747:GGCTTCT:G	1.30905e-22	-9.12748e-10	-1.33799	4.77903e-06	-9.12748e-10	-1.34169	3.91589e-05	-9.12748e-10	-1.34788
76607767	chr5:76607767:A:G	5.65482e-23	-2.17737	-6.68458e-10	1.97643e-06	-2.22464	-6.68458e-10	1.69665e-05	-2.18427	-6.68458e-10
76608290	chr5:76608290:A:G	2.00786e-22	-9.12748e-10	-0.910221	6.3106e-06	-9.12748e-10	-1.0637	5.90623e-05	-9.12748e-10	-0.936912
76608455	chr5:76608455:C:T	4.21418e-23	-1.62613	-0.845293	1.60582e-06	-1.62267	-0.809621	1.24616e-05	-1.59716	-0.895697
76608475	chr5:76608475:C:T	4.65034e-23	-1.84333	-0.529608	2.09911e-06	-1.70416	-0.460257	1.78405e-05	-1.60392	-0.530111
76608599	chr5:76608599:G:A	4.57481e-23	-1.16256	-1.22675	2.16474e-06	-0.903696	-1.22993	1.56802e-05	-1.04127	-1.22183
76608613	chr5:76608613:T:C	1.27572e-22	-9.12748e-10	-1.36378	4.685e-06	-9.12748e-10	-1.36156	3.85832e-05	-9.12748e-10	-1.36269
76608839	chr5:76608839:G:A	3.1923e-23	-1.68439	-1.06474	1.20125e-06	-1.68474	-1.03783	9.51689e-06	-1.65967	-1.10277
76608986	chr5:76608986:C:G	1.99664e-23	-1.85787	-1.36054	9.74499e-07	-1.59114	-1.34062	6.97626e-06	-1.7129	-1.36009
76609495	chr5:76609495:A:G	1.27948e-22	-9.12748e-10	-1.36083	4.67778e-06	-9.12748e-10	-1.3631	3.85624e-05	-9.12748e-10	-1.36323
76609512	chr5:76609512:C:T	3.22404e-23	-1.72329	-1.01595	1.21778e-06	-1.72294	-0.98596	9.57279e-06	-1.70017	-1.05641
76609672	chr5:76609672:T:G	2.25976e-23	-1.79293	-1.30169	1.04841e-06	-1.59992	-1.25874	7.02245e-06	-1.75785	-1.30854
76610206	chr5:76610206:C:T	1.28671e-22	-9.12748e-10	-1.3552	4.71965e-06	-9.12748e-10	-1.35419	3.88272e-05	-9.12748e-10	-1.35638
76610245	chr5:76610245:A:G	4.8885e-23	-1.55273	-0.770265	1.86809e-06	-1.54898	-0.732033	1.44744e-05	-1.52282	-0.820299
76610466	chr5:76610466:G:T	2.26705e-22	-9.12748e-10	-0.78881	6.9649e-06	-9.12748e-10	-0.965045	6.64154e-05	-9.12748e-10	-0.819575
76610517	chr5:76610517:A:G	6.44077e-23	-0.957091	-1.09014	3.10202e-06	-0.756061	-1.01781	2.78355e-05	-0.616666	-1.07252
76610536	chr5:76610536:C:G	4.42153e-23	-1.57153	-0.851856	1.6829e-06	-1.56838	-0.817028	1.30761e-05	-1.5412	-0.903515
76610608	chr5:76610608:A:G	2.06692e-22	-9.12748e-10	-0.881233	7.63166e-06	-9.12748e-10	-0.873622	6.09987e-05	-9.12748e-10	-0.904652
76610643	chr5:76610643:A:T	1.47363e-22	-9.12748e-10	-1.21956	5.544e-06	-9.12748e-10	-1.19321	4.53649e-05	-9.12748e-10	-1.20076
76610875	chr5:76610875:C:T	3.63236e-23	-1.66087	-0.959122	1.59418e-06	-1.51259	-0.926976	1.39867e-05	-1.39432	-0.983083
76611026	chr5:76611026:T:C	2.26395e-23	-1.9549	-1.13787	8.86666e-07	-1.8594	-1.16681	6.67385e-06	-1.98314	-1.13416
76611132	chr5:76611132:T:C	1.33767e-22	-9.12748e-10	-1.31636	4.78956e-06	-9.12748e-10	-1.33949	4.00459e-05	-9.12748e-10	-1.32548
76611240	chr5:76611240:A:G	1.27713e-23	-2.30515	-1.3601	4.62821e-07	-2.31225	-1.3641	3.82048e-06	-2.31454	-1.36059
76611358	chr5:76611358:G:A	2.68888e-22	-9.12748e-10	-0.618167	9.54193e-06	-9.12748e-10	-0.650232	8.19854e-05	-9.12748e-10	-0.608963
76611362	chr5:76611362:A:T	2.67815e-22	-9.12748e-10	-0.622166	9.52763e-06	-9.12748e-10	-0.651732	8.1702e-05	-9.12748e-10	-0.612426
76611746	chr5:76611746:C:T	2.29673e-23	-1.76628	-1.31211	1.01513e-06	-1.56479	-1.32612	6.67358e-06	-1.785	-1.33235
76612077	chr5:76612077:T:C	1.95104e-23	-2.25109	-0.990428	6.53625e-07	-2.2623	-1.06885	5.75197e-06	-2.25308	-1.01288
76612194	chr5:76612194:A:G	1.70904e-22	-9.12748e-10	-1.07136	6.61218e-06	-9.12748e-10	-1.01702	5.34269e-05	-9.12748e-10	-1.03719
76612204	chr5:76612204:C:T	1.3799e-22	-9.12748e-10	-1.28528	5.12284e-06	-9.12748e-10	-1.27222	4.24881e-05	-9.12748e-10	-1.26628
76612281	chr5:76612281:G:A	1.66254e-23	-2.29126	-1.11027	5.65369e-07	-2.29663	-1.17957	4.92525e-06	-2.29085	-1.13027
76612449	chr5:76612449:C:T	3.59395e-23	-1.88502	-0.745606	1.45984e-06	-1.8183	-0.709305	1.17265e-05	-1.82922	-0.724438
76612467	chr5:76612467:C:T	3.13638e-23	-2.24404	-0.522768	1.22101e-06	-2.10852	-0.597731	8.68755e-06	-2.23184	-0.621772
76612836	chr5:76612836:A:G	1.37136e-22	-9.12748e-10	-1.29149	5.09885e-06	-9.12748e-10	-1.27691	4.22364e-05	-9.12748e-10	-1.27222
76613046	chr5:76613046:A:G	2.1175e-21	-9.12748e-10	1.44553	6.7788e-05	-9.12748e-10	1.31046	0.00060908	-9.12748e-10	1.39645
76613157	chr5:76613157:C:T	1.51685e-23	-2.16722	-1.32602	5.07732e-07	-2.23371	-1.35002	4.41533e-06	-2.1914	-1.33902
76613369	chr5:76613369:C:T	1.78772e-23	-2.22258	-1.10635	5.98587e-07	-2.24175	-1.17736	5.39685e-06	-2.20477	-1.12491
76613459	chr5:76613459:T:C	8.74896e-23	-1.10958	-0.631361	3.59767e-06	-1.01087	-0.614768	3.03065e-05	-0.968173	-0.63597
76613513	chr5:76613513:T:A	1.69673e-23	-2.03248	-1.3487	7.34553e-07	-1.8846	-1.32982	5.28525e-06	-1.99787	-1.35272
76613569	chr5:76613569:T:C	1.28417e-22	-1.05846	-0.298713	5.30728e-06	-0.957104	-0.279746	4.4559e-05	-0.911819	-0.306872
76613677	chr5:76613677:C:T	2.04712e-23	-1.93445	-1.25899	9.17337e-07	-1.77201	-1.2202	6.34314e-06	-1.8993	-1.26883
76613881	chr5:76613881:C:T	1.71392e-22	-9.12748e-10	-1.06851	6.50308e-06	-9.12748e-10	-1.03365	5.1624e-05	-9.12748e-10	-1.07152
76613898	chr5:76613898:T:G	1.65844e-23	-2.06543	-1.33857	6.91655e-07	-1.95944	-1.31516	5.04841e-06	-2.05291	-1.34352
76614235	chr5:76614235:C:T	1.65059e-23	-2.10227	-1.30648	5.36928e-07	-2.19259	-1.33523	4.72496e-06	-2.13914	-1.3235
76614321	chr5:76614321:G:A	1.4161e-23	-2.27411	-1.28785	4.93852e-07	-2.3085	-1.30295	4.26563e-06	-2.27982	-1.28509
76614658	chr5:76614658:C:T	1.74453e-23	-1.99745	-1.35595	7.93973e-07	-1.78489	-1.35174	5.58143e-06	-1.95613	-1.33993
76614759	chr5:76614759:ATTTTGATTCCTAGAAGTTTCCAGT:A	3.25839e-23	-1.82485	-0.903796	1.30672e-06	-1.76456	-0.873842	1.05457e-05	-1.7741	-0.885685
76614881	chr5:76614881:G:C	1.80554e-23	-2.29436	-1.02466	6.04061e-07	-2.30055	-1.10946	5.28707e-06	-2.2954	-1.05484
76615161	chr5:76615161:A:G	3.02082e-23	-1.87543	-0.928918	1.20781e-06	-1.81564	-0.901474	9.73675e-06	-1.82691	-0.912686
76615204	chr5:76615204:G:T	1.33396e-22	-9.12748e-10	-1.31914	4.84856e-06	-9.12748e-10	-1.32725	4.0379e-05	-9.12748e-10	-1.3172
76615220	chr5:76615220:CTG:C	1.27879e-22	-9.12748e-10	-1.36138	4.67254e-06	-9.12748e-10	-1.36423	3.86995e-05	-9.12748e-10	-1.35968
76615574	chr5:76615574:T:C	2.21914e-23	-1.88975	-1.22301	1.04094e-06	-1.74407	-1.12173	6.91177e-06	-1.85997	-1.22231
76615639	chr5:76615639:A:C	2.81887e-23	-1.74308	-1.13045	1.35766e-06	-1.58161	-1.01856	8.70634e-06	-1.71506	-1.1364
76615890	chr5:76615890:G:T	2.40072e-23	-1.89331	-1.1408	1.13634e-06	-1.76004	-1.01807	7.44488e-06	-1.86803	-1.13995
76615905	chr5:76615905:AT:A	1.41511e-22	-9.12748e-10	-1.26008	4.85404e-06	-9.12748e-10	-1.32612	4.25748e-05	-9.12748e-10	-1.26424
76615910	chr5:76615910:A:T	1.96704e-23	-2.25821	-0.975139	6.55924e-07	-2.26954	-1.05809	5.77942e-06	-2.26109	-1.00011
76615945	chr5:76615945:C:T	2.88509e-22	-9.12748e-10	-0.547735	1.01138e-05	-9.12748e-10	-0.59203	8.71063e-05	-9.12748e-10	-0.548375
76616162	chr5:76616162:T:C	1.58086e-23	-2.09234	-1.35957	6.51865e-07	-1.98753	-1.34632	4.84194e-06	-2.07699	-1.3612
76616551	chr5:76616551:T:C	1.28591e-22	-9.12748e-10	-1.35582	4.68011e-06	-9.12748e-10	-1.36261	3.89606e-05	-9.12748e-10	-1.35295
76616615	chr5:76616615:G:A	5.01193e-23	-2.29806	-6.68458e-10	1.83699e-06	-2.2978	-6.68458e-10	1.54388e-05	-2.27862	-6.68458e-10
76616839	chr5:76616839:C:T	1.31356e-22	-9.12748e-10	-1.33455	4.90668e-06	-9.12748e-10	-1.31533	4.00229e-05	-9.12748e-10	-1.32605
76617018	chr5:76617018:A:G	1.51321e-23	-2.13202	-1.36362	6.06845e-07	-2.04759	-1.35781	4.57548e-06	-2.13061	-1.36418
76617167	chr5:76617167:C:G	1.29134e-22	-9.12748e-10	-1.35161	4.86367e-06	-9.12748e-10	-1.32413	3.92145e-05	-9.12748e-10	-1.34646
76617447	chr5:76617447:A:G	1.55583e-22	-9.12748e-10	-1.16528	5.70139e-06	-9.12748e-10	-1.16522	4.79913e-05	-9.12748e-10	-1.14449
76617959	chr5:76617959:T:C	3.58414e-23	-1.70423	-0.929125	1.4452e-06	-1.63457	-0.903105	1.16352e-05	-1.64745	-0.914022
76618134	chr5:76618134:G:A	1.27515e-22	-9.12748e-10	-1.36423	4.68415e-06	-9.12748e-10	-1.36174	3.8542e-05	-9.12748e-10	-1.36376
76618178	chr5:76618178:T:C	7.6459e-23	-1.87571	-6.68458e-10	2.74068e-06	-1.89772	-6.68458e-10	2.14262e-05	-1.95089	-6.68458e-10
76618655	chr5:76618655:G:GA	1.34293e-22	-9.12748e-10	-1.31244	5.04443e-06	-9.12748e-10	-1.28764	4.09995e-05	-9.12748e-10	-1.30194
76618904	chr5:76618904:C:T	2.44455e-23	-1.7697	-1.24631	9.3378e-07	-1.75034	-1.2241	7.66153e-06	-1.7413	-1.23799
76618927	chr5:76618927:A:G	1.46624e-22	-9.12748e-10	-1.22459	5.46191e-06	-9.12748e-10	-1.20813	4.54158e-05	-9.12748e-10	-1.19964
76619031	chr5:76619031:T:A	3.00315e-23	-1.83145	-0.978763	1.38359e-06	-1.70437	-0.87687	8.98322e-06	-1.82703	-0.993119
76619252	chr5:76619252:G:A	1.38236e-22	-9.12748e-10	-1.2835	6.01184e-06	-9.12748e-10	-1.1122	4.23028e-05	-9.12748e-10	-1.27065
76619305	chr5:76619305:C:T	7.13356e-23	-1.94506	-6.68458e-10	2.81696e-06	-1.87027	-6.68458e-10	2.16962e-05	-1.93837	-6.68458e-10
76619717	chr5:76619717:A:G	3.00072e-23	-1.6341	-1.17692	1.49148e-06	-1.39267	-1.11349	9.84234e-06	-1.53992	-1.18889
76619764	chr5:76619764:C:T	5.70442e-22	-9.12748e-10	0.133951	2.17749e-05	-9.12748e-10	0.174829	0.000177812	-9.12748e-10	0.165221
76619788	chr5:76619788:G:T	9.97809e-22	-9.12748e-10	0.693101	3.98509e-05	-9.12748e-10	0.779218	0.000311625	-9.12748e-10	0.726295
76620428	chr5:76620428:AC:A	1.55418e-22	-9.12748e-10	-1.16634	5.51971e-06	-9.12748e-10	-1.1976	4.63857e-05	-9.12748e-10	-1.17851
76620609	chr5:76620609:G:A	2.5179e-23	-2.02412	-0.96233	1.18748e-06	-1.85212	-0.88197	7.89591e-06	-1.94989	-0.999272
76620649	chr5:76620649:A:G	1.41865e-22	-9.12748e-10	-1.25758	5.21929e-06	-9.12748e-10	-1.25357	4.37125e-05	-9.12748e-10	-1.23787
76620729	chr5:76620729:AG:A	2.3877e-22	-0.736959	-6.68458e-10	1.05159e-05	-0.553035	-6.68458e-10	7.4131e-05	-0.709671	-6.68458e-10
76620778	chr5:76620778:G:A	3.39386e-23	-1.81315	-0.874755	1.29882e-06	-1.77319	-0.871282	1.00412e-05	-1.8597	-0.849102
76621062	chr5:76621062:C:T	5.00383e-23	-2.29967	-6.68458e-10	1.79827e-06	-2.3191	-6.68458e-10	1.48221e-05	-2.31939	-6.68458e-10
76621208	chr5:76621208:C:T	1.37998e-22	-0.714664	-0.57056	5.75326e-06	-0.597892	-0.558269	4.92873e-05	-0.538001	-0.579837
76621808	chr5:76621808:A:G	1.26181e-23	-2.31685	-1.36048	4.7075e-07	-2.31937	-1.33999	3.82884e-06	-2.318	-1.35495
76621895	chr5:76621895:G:A	1.61262e-23	-2.31819	-1.11382	5.46378e-07	-2.3164	-1.19398	4.79283e-06	-2.30564	-1.14275
76622175	chr5:76622175:G:A	2.40495e-22	-9.12748e-10	-0.729761	8.58984e-06	-9.12748e-10	-0.755347	7.57187e-05	-9.12748e-10	-0.688478
76622207	chr5:76622207:T:C	1.28001e-22	-9.12748e-10	-1.36043	4.705e-06	-9.12748e-10	-1.3573	3.86897e-05	-9.12748e-10	-1.35993
76623336	chr5:76623336:T:C	6.10321e-22	-9.12748e-10	0.201524	2.8623e-05	-9.12748e-10	0.448284	0.000206356	-9.12748e-10	0.314101
76623396	chr5:76623396:A:G	1.35771e-22	-9.12748e-10	-1.30149	5.06354e-06	-9.12748e-10	-1.28386	4.09801e-05	-9.12748e-10	-1.30242
76623808	chr5:76623808:G:A	4.69061e-23	-1.05736	-1.30695	1.83681e-06	-1.06255	-1.23535	1.51935e-05	-0.976182	-1.31846
76623831	chr5:76623831:C:T	4.57174e-23	-1.08115	-1.30883	1.79786e-06	-1.08144	-1.23789	1.48902e-05	-0.995134	-1.31967
76623836	chr5:76623836:A:G	4.82368e-23	-1.0664	-1.26993	1.9345e-06	-1.06276	-1.18331	1.56828e-05	-0.977856	-1.28508
76623837	chr5:76623837:T:C	3.55009e-23	-2.07647	-0.566435	1.74684e-06	-2.10814	-0.239978	1.19209e-05	-2.03614	-0.501071
76623860	chr5:76623860:G:A	5.52785e-22	-9.12748e-10	0.102508	3.98674e-05	-9.12748e-10	0.779632	0.000179453	-9.12748e-10	0.17441
76623924	chr5:76623924:C:T	1.04296e-22	-0.537426	-1.0278	4.38886e-06	-0.538732	-0.888125	2.96934e-05	-0.588911	-1.03567
76624366	chr5:76624366:G:A	1.27828e-22	-9.12748e-10	-1.36178	4.70497e-06	-9.12748e-10	-1.35731	3.86188e-05	-9.12748e-10	-1.36176
76624512	chr5:76624512:A:AAT	1.29199e-22	-9.12748e-10	-1.3511	4.77732e-06	-9.12748e-10	-1.34205	3.90427e-05	-9.12748e-10	-1.35085
76625047	chr5:76625047:C:T	1.66607e-22	-9.12748e-10	-1.09682	5.97431e-06	-9.12748e-10	-1.11846	4.99561e-05	-9.12748e-10	-1.10436
76625137	chr5:76625137:C:T	1.40497e-22	-9.12748e-10	-1.26728	5.39557e-06	-9.12748e-10	-1.22035	4.36458e-05	-9.12748e-10	-1.2394
76625138	chr5:76625138:G:A	1.31326e-22	-9.12748e-10	-1.33478	4.77457e-06	-9.12748e-10	-1.34262	3.96377e-05	-9.12748e-10	-1.33572
76625147	chr5:76625147:A:G	1.13039e-22	-0.391467	-1.09326	4.67577e-06	-0.419997	-0.943536	3.18071e-05	-0.464423	-1.09139
76625387	chr5:76625387:G:A	1.2921e-22	-9.12748e-10	-1.35102	4.73166e-06	-9.12748e-10	-1.35165	3.88045e-05	-9.12748e-10	-1.35697
76625514	chr5:76625514:T:C	3.67936e-22	-9.12748e-10	-0.304551	1.62106e-05	-9.12748e-10	-0.120264	0.000118549	-9.12748e-10	-0.240182
76625597	chr5:76625597:C:T	6.08938e-23	-1.00594	-1.09739	2.54474e-06	-1.01398	-0.957922	1.96251e-05	-0.924832	-1.11386
76625868	chr5:76625868:A:G	1.29936e-22	-9.12748e-10	-1.34542	4.75594e-06	-9.12748e-10	-1.34653	3.8958e-05	-9.12748e-10	-1.35302
76625879	chr5:76625879:G:A	1.64641e-22	-9.12748e-10	-1.10869	6.36425e-06	-9.12748e-10	-1.05523	5.00241e-05	-9.12748e-10	-1.103
76625900	chr5:76625900:CAT:C	1.3097e-22	-9.12748e-10	-1.33749	4.87784e-06	-9.12748e-10	-1.32123	3.97039e-05	-9.12748e-10	-1.33406
76626156	chr5:76626156:T:C	1.58873e-22	-0.292157	-0.852201	7.12511e-06	-0.288498	-0.653804	4.56882e-05	-0.352955	-0.840709
76626157	chr5:76626157:G:C	1.54438e-22	-0.306783	-0.865883	6.8844e-06	-0.306383	-0.670287	4.42679e-05	-0.370303	-0.854941
76626491	chr5:76626491:G:A	1.15738e-22	-1.46114	-6.68458e-10	3.71141e-06	-1.59452	-6.68458e-10	3.4432e-05	-1.47652	-6.68458e-10
76626615	chr5:76626615:T:C	1.29174e-22	-9.12748e-10	-1.3513	4.77608e-06	-9.12748e-10	-1.34231	3.90345e-05	-9.12748e-10	-1.35106
76626679	chr5:76626679:C:T	1.98473e-22	-0.0983936	-0.823414	8.97971e-06	-0.0902233	-0.620737	5.7161e-05	-0.158302	-0.811331
76626756	chr5:76626756:A:G	2.11383e-22	0.00492244	-0.863713	9.69164e-06	0.0344168	-0.669081	6.05648e-05	-0.0603946	-0.851396
76626757	chr5:76626757:T:C	2.14203e-22	-0.00266384	-0.842871	9.85868e-06	0.0271272	-0.644703	6.14191e-05	-0.0677776	-0.830006
76626844	chr5:76626844:A:G	5.49702e-23	-0.899478	-1.30619	2.06331e-06	-0.847594	-1.33402	1.80323e-05	-0.818262	-1.30508
76626876	chr5:76626876:G:A	1.28787e-22	-9.12748e-10	-1.3543	4.70928e-06	-9.12748e-10	-1.35639	3.90008e-05	-9.12748e-10	-1.35192
76626940	chr5:76626940:G:A	1.29199e-22	-9.12748e-10	-1.3511	4.77732e-06	-9.12748e-10	-1.34205	3.90427e-05	-9.12748e-10	-1.35085
76627230	chr5:76627230:G:A	1.30875e-22	-9.12748e-10	-1.33822	4.79218e-06	-9.12748e-10	-1.33894	3.92187e-05	-9.12748e-10	-1.34635
76627460	chr5:76627460:C:T	3.3458e-22	-0.72456	0.324977	1.91571e-05	-0.652557	0.699302	0.000100641	-0.757767	0.353823
76627568	chr5:76627568:T:C	3.72893e-22	-0.707373	0.416202	2.25671e-05	-0.590325	0.800891	0.000117113	-0.697774	0.445408
76627634	chr5:76627634:G:A	3.97141e-22	-0.635632	0.407462	2.39363e-05	-0.521135	0.790603	0.000124248	-0.629887	0.436664
76627787	chr5:76627787:G:A	3.77811e-22	-0.590661	0.312594	2.25259e-05	-0.478397	0.687136	0.000117906	-0.587738	0.342119
76627859	chr5:76627859:A:G	1.10766e-22	-1.27181	-0.23323	6.20067e-06	-1.17228	0.0910101	3.78342e-05	-1.14889	-0.233405
76627884	chr5:76627884:T:C	4.04815e-22	-0.574856	0.365825	2.39873e-05	-0.472548	0.744146	0.00012584	-0.574602	0.39411
76628017	chr5:76628017:T:C	2.3834e-23	-1.70264	-1.33871	1.05712e-06	-1.53932	-1.31106	7.86618e-06	-1.6088	-1.34413
76628037	chr5:76628037:G:A	2.82753e-23	-1.65421	-1.21626	1.06072e-06	-1.65747	-1.18951	7.29618e-06	-1.80955	-1.21861
76628038	chr5:76628038:T:A	1.201e-22	-1.19823	-0.225909	6.65958e-06	-1.1063	0.0964308	4.09492e-05	-1.07546	-0.227715
76628162	chr5:76628162:C:G	2.29004e-22	-0.778722	-6.68458e-10	1.2005e-05	-0.420604	-6.68458e-10	8.65819e-05	-0.554413	-6.68458e-10
76628174	chr5:76628174:T:A	1.30106e-22	-1.12755	-0.216558	7.25522e-06	-1.03264	0.108428	4.45819e-05	-1.00051	-0.217665
76628249	chr5:76628249:T:C	4.59833e-23	-1.06435	-1.31983	1.712e-06	-1.06056	-1.3077	1.51861e-05	-0.976774	-1.31835
76628447	chr5:76628447:C:G	1.52698e-22	-9.12748e-10	-1.184	5.78941e-06	-9.12748e-10	-1.1499	4.59189e-05	-9.12748e-10	-1.18863
76628644	chr5:76628644:G:T	2.5892e-22	-0.634151	-0.0217904	1.4401e-05	-0.572041	0.333412	8.81086e-05	-0.513781	-0.0231536
76628647	chr5:76628647:A:G	1.32341e-21	0.0673336	0.908174	7.92537e-05	0.12748	1.33925	0.000396383	0.0335967	0.933281
76629033	chr5:76629033:C:T	2.75802e-23	-1.90423	-0.991134	1.00097e-06	-1.91152	-0.993432	7.58851e-06	-2.02107	-0.967796
76629149	chr5:76629149:A:T	2.53083e-23	-1.94762	-1.0337	9.19254e-07	-1.9546	-1.03552	7.00093e-06	-2.05772	-1.01174
76629192	chr5:76629192:A:G	1.7668e-22	-0.502618	-0.535503	6.06047e-06	-0.604821	-0.49932	5.76381e-05	-0.419372	-0.541948
76629207	chr5:76629207:A:G	1.43223e-22	-9.12748e-10	-1.24806	5.38486e-06	-9.12748e-10	-1.22234	4.30636e-05	-9.12748e-10	-1.25283
76629220	chr5:76629220:C:A	1.29199e-22	-9.12748e-10	-1.3511	4.77732e-06	-9.12748e-10	-1.34205	3.90427e-05	-9.12748e-10	-1.35085
76629419	chr5:76629419:A:G	1.15985e-21	0.107211	0.736378	6.85149e-05	0.17156	1.14956	0.000349173	0.0752335	0.764831
76629457	chr5:76629457:T:C	2.25678e-23	-1.9649	-1.13104	8.19904e-07	-1.97154	-1.13296	6.233e-06	-2.07205	-1.11359
76630023	chr5:76630023:A:G	5.50867e-23	-2.20355	-6.68458e-10	2.28618e-06	-2.07905	-6.68458e-10	1.75734e-05	-2.14912	-6.68458e-10
76630084	chr5:76630084:C:T	1.66428e-22	-9.12748e-10	-1.0979	6.5444e-06	-9.12748e-10	-1.02732	5.10128e-05	-9.12748e-10	-1.08343
76630091	chr5:76630091:G:A	3.67719e-23	-2.2583	-0.349427	1.55235e-06	-2.23898	-0.227185	1.15183e-05	-2.23443	-0.337136
76630301	chr5:76630301:A:G	2.95877e-23	-1.6169	-1.2082	1.10054e-06	-1.62915	-1.18099	7.53623e-06	-1.7845	-1.21128
76630453	chr5:76630453:C:T	3.0608e-23	-1.57136	-1.21984	1.13779e-06	-1.58323	-1.19362	7.75774e-06	-1.74402	-1.2228
76630532	chr5:76630532:C:T	1.33179e-22	-0.685038	-0.635731	5.10436e-06	-0.70557	-0.570262	4.1649e-05	-0.65577	-0.630458
76630542	chr5:76630542:G:A	1.28751e-22	-9.12748e-10	-1.35458	4.7545e-06	-9.12748e-10	-1.34684	3.8898e-05	-9.12748e-10	-1.35456
76630576	chr5:76630576:C:T	2.82676e-23	-1.87669	-0.994056	1.0251e-06	-1.88431	-0.996832	7.74558e-06	-1.99782	-0.970565
76630715	chr5:76630715:CT:C	2.18829e-23	-1.77726	-1.34949	8.01188e-07	-1.78628	-1.34131	5.71179e-06	-1.92163	-1.35134
76630987	chr5:76630987:G:A	2.0013e-22	-0.654769	-0.258723	1.10733e-05	-0.575268	0.0738806	6.954e-05	-0.522722	-0.250881
76631038	chr5:76631038:G:A	1.06726e-21	0.269554	0.490832	6.48296e-05	0.347773	0.918061	0.000325854	0.242037	0.528907
76631048	chr5:76631048:G:A	1.00906e-21	0.212713	0.491601	6.13208e-05	0.291279	0.918913	0.000308831	0.187606	0.529683
76631244	chr5:76631244:A:G	1.879e-22	-0.696187	-0.280365	1.03576e-05	-0.61747	0.0492584	6.52447e-05	-0.564923	-0.272436
76631363	chr5:76631363:C:T	1.10217e-21	0.280302	0.512271	6.71216e-05	0.356902	0.943676	0.000336972	0.251647	0.552849
76631397	chr5:76631397:T:G	1.11996e-21	0.237057	0.571532	6.90659e-05	0.315206	1.01393	0.000344494	0.210504	0.616069
76631449	chr5:76631449:T:C	9.42074e-22	0.24334	0.392282	5.53699e-05	0.319698	0.78841	0.000287862	0.216155	0.430824
76631485	chr5:76631485:A:G	1.29199e-22	-9.12748e-10	-1.3511	4.77732e-06	-9.12748e-10	-1.34205	3.90427e-05	-9.12748e-10	-1.35085
76631599	chr5:76631599:C:T	1.71868e-22	-9.12748e-10	-1.06574	6.12491e-06	-9.12748e-10	-1.09356	5.15499e-05	-9.12748e-10	-1.07295
76631684	chr5:76631684:A:G	1.19539e-21	0.379928	0.493842	7.28481e-05	0.45902	0.923429	0.000365452	0.352119	0.533512
76631781	chr5:76631781:C:T	1.88586e-22	-0.765501	-0.207403	1.05374e-05	-0.683952	0.132958	6.57513e-05	-0.630478	-0.199148
76631810	chr5:76631810:G:A	2.67684e-23	-1.59406	-1.33118	1.22737e-06	-1.40101	-1.30004	8.95438e-06	-1.48607	-1.33729
76632113	chr5:76632113:A:T	1.06874e-21	0.273952	0.487821	6.48561e-05	0.3513	0.914942	0.000326349	0.246499	0.525965
76632129	chr5:76632129:A:G	5.67085e-23	-1.07365	-1.10089	2.0318e-06	-1.03398	-1.16303	1.78836e-05	-1.01803	-1.11358
76632264	chr5:76632264:T:C	1.66433e-22	-9.12748e-10	-1.09787	6.30669e-06	-9.12748e-10	-1.06432	4.96571e-05	-9.12748e-10	-1.11036
76632448	chr5:76632448:T:C	7.89384e-22	-9.12748e-10	0.458792	3.44932e-05	-9.12748e-10	0.634835	0.000254505	-9.12748e-10	0.523815
76632627	chr5:76632627:T:C	1.59924e-23	-2.1641	-1.27625	5.51445e-07	-2.23093	-1.27022	5.30328e-06	-2.09109	-1.25609
76632862	chr5:76632862:T:C	3.17549e-23	-1.61221	-1.1422	1.19262e-06	-1.61998	-1.10979	8.12291e-06	-1.77588	-1.14494
76633272	chr5:76633272:G:A	1.29199e-22	-9.12748e-10	-1.3511	4.77732e-06	-9.12748e-10	-1.34205	3.90427e-05	-9.12748e-10	-1.35085
76633280	chr5:76633280:A:G	9.91294e-22	0.158841	0.52771	5.9428e-05	0.245172	0.933666	0.000306061	0.143089	0.565192
76633405	chr5:76633405:A:G	1.57729e-22	-9.12748e-10	-1.15158	5.59755e-06	-9.12748e-10	-1.1836	4.69555e-05	-9.12748e-10	-1.1663
76633458	chr5:76633458:AT:A	1.46998e-22	-9.12748e-10	-1.22204	5.28728e-06	-9.12748e-10	-1.24062	4.43538e-05	-9.12748e-10	-1.22331
76633461	chr5:76633461:T:C	1.21153e-21	0.309408	0.577771	7.46527e-05	0.394735	1.01218	0.000372635	0.289067	0.616027
76633524	chr5:76633524:G:A	3.44434e-23	-1.77297	-0.900177	1.26734e-06	-1.78582	-0.883185	9.31775e-06	-1.91251	-0.87107
76633613	chr5:76633613:T:C	1.70131e-22	-9.12748e-10	-1.07589	6.05877e-06	-9.12748e-10	-1.10442	5.10236e-05	-9.12748e-10	-1.08322
76633862	chr5:76633862:G:A	1.62216e-22	-9.12748e-10	-1.12353	5.79555e-06	-9.12748e-10	-1.14884	4.87953e-05	-9.12748e-10	-1.12787
76633940	chr5:76633940:AT:A	4.90502e-22	-0.0170308	-6.68458e-10	1.92428e-05	0.0512095	-6.68458e-10	0.000139049	-0.0806783	-6.68458e-10
76634008	chr5:76634008:A:G	1.42171e-21	0.346332	0.70082	8.77058e-05	0.419499	1.14856	0.000433911	0.316741	0.740594
76634051	chr5:76634051:A:G	3.25774e-22	-0.523778	0.0975211	1.12392e-05	-0.611669	0.125151	0.000104665	-0.430057	0.0653198
76634097	chr5:76634097:T:G	2.21868e-22	-0.397437	-0.412942	7.71596e-06	-0.489031	-0.373606	7.32556e-05	-0.301409	-0.420139
76634607	chr5:76634607:A:G	1.46564e-22	-9.12748e-10	-1.225	5.27261e-06	-9.12748e-10	-1.2434	4.42237e-05	-9.12748e-10	-1.22624
76634754	chr5:76634754:T:C	1.02502e-21	0.408424	0.31158	5.98779e-05	0.48061	0.705771	0.00030597	0.375018	0.332965
76634812	chr5:76634812:C:T	1.00816e-21	0.390662	0.312763	5.89051e-05	0.462914	0.707085	0.000301083	0.357727	0.334156
76634815	chr5:76634815:G:A	9.36123e-22	0.351267	0.278019	5.43092e-05	0.420398	0.668368	0.000278924	0.315884	0.299552
76634847	chr5:76634847:A:G	7.17838e-23	-1.39012	-0.548679	3.29488e-06	-1.47016	-0.243398	2.53245e-05	-1.31439	-0.469344
76635011	chr5:76635011:G:A	1.0393e-21	0.439689	0.294157	6.08509e-05	0.513777	0.688722	0.000311325	0.407388	0.317945
76635022	chr5:76635022:A:T	1.03181e-21	0.431859	0.294752	6.05144e-05	0.507569	0.689384	0.000309603	0.401241	0.318545
76635037	chr5:76635037:A:G	1.07364e-21	0.481443	0.284906	6.27528e-05	0.556792	0.676483	0.000321112	0.449545	0.306741
76635087	chr5:76635087:A:C	1.27601e-22	-9.12748e-10	-1.36355	4.67518e-06	-9.12748e-10	-1.36366	3.85241e-05	-9.12748e-10	-1.36422
76635235	chr5:76635235:G:A	1.67305e-22	-9.12748e-10	-1.09264	5.87298e-06	-9.12748e-10	-1.13557	5.03392e-05	-9.12748e-10	-1.09672
76635604	chr5:76635604:C:T	1.63117e-22	-9.12748e-10	-1.11799	5.77072e-06	-9.12748e-10	-1.15313	4.85109e-05	-9.12748e-10	-1.13372
76635788	chr5:76635788:C:CA	8.40401e-22	0.320663	0.200755	4.84873e-05	0.391397	0.583977	0.000251237	0.288518	0.222374
76636160	chr5:76636160:C:T	7.26766e-22	-1.49833	1.87448	3.43903e-05	-1.50323	2.13507	0.00019656	-1.6813	1.94677
76636177	chr5:76636177:A:G	5.67113e-22	-1.58367	1.71176	2.74248e-05	-1.5876	1.99312	0.000160681	-1.75607	1.81999
76636224	chr5:76636224:A:C	1.29199e-22	-9.12748e-10	-1.3511	4.77732e-06	-9.12748e-10	-1.34205	3.90427e-05	-9.12748e-10	-1.35085
76636557	chr5:76636557:A:G	2.86039e-22	-0.436918	-0.119414	1.60602e-05	-0.359066	0.229484	9.99361e-05	-0.299186	-0.111787
76637044	chr5:76637044:C:T	8.55168e-22	0.397697	0.141141	4.85504e-05	0.480978	0.495697	0.000257917	0.374938	0.162196
76637206	chr5:76637206:T:C	8.35687e-22	-9.12748e-10	0.515793	3.60737e-05	-9.12748e-10	0.679636	0.000264275	-9.12748e-10	0.561488
76637265	chr5:76637265:G:A	8.66887e-22	-9.12748e-10	0.552447	3.74676e-05	-9.12748e-10	0.717548	0.000273997	-9.12748e-10	0.597613
76637272	chr5:76637272:C:T	1.00259e-21	0.379433	0.318446	5.90103e-05	0.457591	0.714193	0.000301214	0.351425	0.34089
76637756	chr5:76637756:A:C	2.91393e-23	-1.58788	-1.25249	1.08521e-06	-1.59417	-1.22998	7.4272e-06	-1.75323	-1.25712
76637940	chr5:76637940:T:C	9.8207e-22	0.353371	0.32383	5.69762e-05	0.438027	0.69868	0.000298133	0.332293	0.349743
76638248	chr5:76638248:G:A	6.30831e-22	-9.12748e-10	0.234577	3.40314e-05	-9.12748e-10	0.621357	0.00017416	-9.12748e-10	0.144468
76638308	chr5:76638308:A:G	5.9188e-22	0.398519	-0.227676	3.23247e-05	0.475311	0.0945923	0.000174018	0.361291	-0.217634
76638541	chr5:76638541:T:TAC	1.49081e-22	-9.12748e-10	-1.20797	5.35628e-06	-9.12748e-10	-1.22766	4.5034e-05	-9.12748e-10	-1.20809
76638907	chr5:76638907:A:G	1.29122e-22	-9.12748e-10	-1.3517	4.70634e-06	-9.12748e-10	-1.35702	3.8901e-05	-9.12748e-10	-1.35448
76639236	chr5:76639236:A:C	1.86041e-22	-9.12748e-10	-0.986492	7.10751e-06	-9.12748e-10	-0.944775	5.72023e-05	-9.12748e-10	-0.968911
76639263	chr5:76639263:G:A	2.0559e-22	-0.699934	-0.186645	9.59779e-06	-0.806969	0.162574	7.90646e-05	-0.56091	-0.0843284
76639338	chr5:76639338:C:G	1.34862e-22	-9.12748e-10	-1.30821	5.04149e-06	-9.12748e-10	-1.28823	4.11437e-05	-9.12748e-10	-1.29843
76639362	chr5:76639362:G:A	1.26087e-22	-0.497761	-0.877724	7.22129e-06	-0.265813	-0.663081	4.19877e-05	-0.412743	-0.865384
76639471	chr5:76639471:A:G	1.27814e-22	-9.12748e-10	-1.36188	4.67519e-06	-9.12748e-10	-1.36366	3.85824e-05	-9.12748e-10	-1.36271
76639589	chr5:76639589:G:T	1.7889e-23	-1.97115	-1.35712	6.17929e-07	-2.0234	-1.36391	5.26869e-06	-1.99351	-1.36021
76639767	chr5:76639767:A:G	2.95793e-23	-2.31477	-0.510613	1.2276e-06	-2.30926	-0.39161	9.27544e-06	-2.30972	-0.478415
76639768	chr5:76639768:C:T	1.14086e-22	-0.607112	-0.868397	6.53373e-06	-0.380175	-0.648775	3.80611e-05	-0.52272	-0.853592
76639806	chr5:76639806:A:T	1.60389e-22	-1.13486	-6.68458e-10	7.96528e-06	-0.830835	-6.68458e-10	5.3198e-05	-1.04148	-6.68458e-10
76639917	chr5:76639917:T:A	1.19452e-22	-0.52817	-0.901376	6.79115e-06	-0.299154	-0.691154	3.97644e-05	-0.443969	-0.888562
76640308	chr5:76640308:G:A	1.30316e-22	-9.12748e-10	-1.3425	4.74787e-06	-9.12748e-10	-1.34823	3.93078e-05	-9.12748e-10	-1.34408
76640332	chr5:76640332:T:C	1.29764e-22	-9.12748e-10	-1.34674	4.80832e-06	-9.12748e-10	-1.33558	3.92474e-05	-9.12748e-10	-1.34562
76640439	chr5:76640439:G:T	1.25174e-22	-0.543879	-0.838874	7.33231e-06	-0.312696	-0.600941	4.18964e-05	-0.456746	-0.823558
76640555	chr5:76640555:C:G	1.16597e-22	-0.53609	-0.91765	6.7532e-06	-0.2894	-0.706511	3.94508e-05	-0.438007	-0.902443
76640765	chr5:76640765:A:G	1.4344e-22	-9.12748e-10	-1.24654	5.38694e-06	-9.12748e-10	-1.22195	4.38467e-05	-9.12748e-10	-1.2348
76640948	chr5:76640948:G:C	1.28078e-22	-9.12748e-10	-1.35982	4.69436e-06	-9.12748e-10	-1.35957	3.888e-05	-9.12748e-10	-1.35502
76641119	chr5:76641119:G:A	1.197e-22	-0.470338	-0.957136	6.87502e-06	-0.235369	-0.742664	4.00378e-05	-0.383182	-0.942499
76641218	chr5:76641218:T:C	2.4984e-22	-9.12748e-10	-0.69164	9.19432e-06	-9.12748e-10	-0.687342	7.7308e-05	-9.12748e-10	-0.667707
76641654	chr5:76641654:G:C	1.2755e-22	-9.12748e-10	-1.36395	4.67282e-06	-9.12748e-10	-1.36417	3.85259e-05	-9.12748e-10	-1.36417
76641699	chr5:76641699:T:G	1.00936e-22	-0.631438	-0.966536	5.63637e-06	-0.407882	-0.768805	3.35481e-05	-0.548134	-0.95439
76642291	chr5:76642291:C:T	1.29367e-22	-9.12748e-10	-1.34981	4.79199e-06	-9.12748e-10	-1.33898	3.91273e-05	-9.12748e-10	-1.34868
76642296	chr5:76642296:G:A	2.04297e-22	-9.12748e-10	-0.892887	7.51453e-06	-9.12748e-10	-0.889089	6.29238e-05	-9.12748e-10	-0.873579
76642358	chr5:76642358:G:T	1.47495e-22	-0.791751	-0.426918	4.61251e-06	-0.869953	-0.507203	4.7437e-05	-0.70746	-0.448641
76642402	chr5:76642402:G:A	1.83777e-23	-2.17547	-1.12586	6.16931e-07	-2.24208	-1.14684	6.01835e-06	-2.11464	-1.10605
76642421	chr5:76642421:C:T	1.39015e-23	-2.24667	-1.33379	4.8265e-07	-2.28961	-1.34478	4.46369e-06	-2.19769	-1.32184
76642688	chr5:76642688:C:T	1.29247e-22	-9.12748e-10	-1.35074	4.78824e-06	-9.12748e-10	-1.33976	3.90971e-05	-9.12748e-10	-1.34946
76642796	chr5:76642796:A:G	3.57121e-23	-1.69447	-0.942501	1.5961e-06	-1.75267	-0.685695	1.23181e-05	-1.63347	-0.870966
76643366	chr5:76643366:A:G	9.00097e-23	-0.66402	-1.04852	4.93206e-06	-0.439627	-0.870543	2.98612e-05	-0.58093	-1.03801
76643386	chr5:76643386:C:T	9.83161e-23	-0.611765	-1.01251	5.53767e-06	-0.382244	-0.81211	3.27668e-05	-0.526301	-0.999786
76643434	chr5:76643434:A:G	8.44979e-23	-0.734347	-1.04139	4.61181e-06	-0.515461	-0.861846	2.79575e-05	-0.653799	-1.03102
76643486	chr5:76643486:T:G	9.53356e-23	-0.642878	-1.01218	5.34629e-06	-0.416879	-0.812647	3.16886e-05	-0.559504	-1.00004
76643522	chr5:76643522:A:G	9.54864e-23	-0.641386	-1.01209	5.34147e-06	-0.417854	-0.812572	3.16627e-05	-0.560398	-0.999969
76643582	chr5:76643582:G:A	9.63589e-23	-0.657164	-0.987217	5.41991e-06	-0.431592	-0.784256	3.19592e-05	-0.574719	-0.976327
76643695	chr5:76643695:A:G	1.29362e-22	-9.12748e-10	-1.34985	4.79172e-06	-9.12748e-10	-1.33904	3.91255e-05	-9.12748e-10	-1.34873
76643730	chr5:76643730:G:A	1.04645e-22	-0.632691	-0.929196	5.89097e-06	-0.410747	-0.72176	3.47418e-05	-0.551522	-0.916039
76643964	chr5:76643964:A:G	1.43309e-22	-9.12748e-10	-1.24746	5.16825e-06	-9.12748e-10	-1.26339	4.31454e-05	-9.12748e-10	-1.25093
76643991	chr5:76643991:A:G	2.08414e-23	-2.21161	-0.963912	8.48693e-07	-2.20679	-0.863191	6.83727e-06	-2.15744	-0.935674
76644118	chr5:76644118:A:G	9.00105e-23	-0.691867	-1.02067	4.92391e-06	-0.475634	-0.836191	2.9704e-05	-0.614315	-1.00991
76644449	chr5:76644449:G:A	9.21176e-23	-0.652081	-1.03731	5.0881e-06	-0.423435	-0.855588	3.07833e-05	-0.562397	-1.02613
76644552	chr5:76644552:G:A	8.67562e-23	-0.745633	-1.00373	4.77102e-06	-0.528212	-0.815155	2.87885e-05	-0.662804	-0.992724
76644587	chr5:76644587:A:G	1.29381e-22	-9.12748e-10	-1.3497	4.7928e-06	-9.12748e-10	-1.33881	3.9132e-05	-9.12748e-10	-1.34856
76644638	chr5:76644638:A:G	8.91284e-23	-0.703891	-1.01849	4.92509e-06	-0.478717	-0.832868	2.97483e-05	-0.615298	-1.00744
76644667	chr5:76644667:A:G	8.63228e-23	-0.736044	-1.01832	4.73878e-06	-0.51752	-0.832627	2.86584e-05	-0.652807	-1.00725
76644814	chr5:76644814:G:T	5.59961e-22	-1.72999	1.8454	2.7205e-05	-1.73767	2.13514	0.000161781	-1.88651	1.95725
76645074	chr5:76645074:C:T	1.27747e-22	-9.12748e-10	-1.36241	4.67407e-06	-9.12748e-10	-1.3639	3.85665e-05	-9.12748e-10	-1.36312
76645075	chr5:76645075:T:C	8.46513e-23	-0.775822	-0.998099	4.69494e-06	-0.55488	-0.804562	2.82726e-05	-0.688869	-0.984743
76645092	chr5:76645092:A:G	8.83676e-23	-0.722613	-1.00834	4.86259e-06	-0.504661	-0.819696	2.93538e-05	-0.639227	-0.996857
76645095	chr5:76645095:C:T	1.56715e-22	-9.12748e-10	-1.15803	5.6234e-06	-9.12748e-10	-1.17899	4.71665e-05	-9.12748e-10	-1.16182
76645156	chr5:76645156:A:G	8.81025e-23	-0.758707	-0.975254	4.90613e-06	-0.537363	-0.77808	2.93181e-05	-0.672916	-0.964382
76645245	chr5:76645245:G:A	9.03975e-23	-0.703765	-1.00448	5.05644e-06	-0.479937	-0.805327	3.01899e-05	-0.617773	-0.990224
76645314	chr5:76645314:G:A	1.26668e-23	-2.31675	-1.35673	4.65453e-07	-2.31039	-1.36029	3.86437e-06	-2.31504	-1.34866
76645719	chr5:76645719:C:T	2.17364e-22	-9.12748e-10	-0.830887	7.99362e-06	-9.12748e-10	-0.827285	6.71937e-05	-9.12748e-10	-0.807925
76645757	chr5:76645757:T:A	1.0351e-22	-0.618152	-0.954643	5.92511e-06	-0.387476	-0.739253	3.46858e-05	-0.528815	-0.940359
76645936	chr5:76645936:G:A	6.42982e-23	-2.04893	-6.68458e-10	2.49012e-06	-1.9936	-6.68458e-10	2.10814e-05	-1.96711	-6.68458e-10
76645937	chr5:76645937:A:G	8.79365e-23	-0.737778	-0.998068	4.87306e-06	-0.514828	-0.807379	2.92902e-05	-0.651677	-0.986576
76646168	chr5:76646168:G:C	2.32534e-22	-9.12748e-10	-0.763424	8.5541e-06	-9.12748e-10	-0.759517	7.18867e-05	-9.12748e-10	-0.740413
76646222	chr5:76646222:G:A	1.61868e-23	-2.31502	-1.11324	6.12151e-07	-2.31812	-1.07858	4.83187e-06	-2.31882	-1.12145
76646304	chr5:76646304:A:T	1.27551e-22	-9.12748e-10	-1.36394	4.68374e-06	-9.12748e-10	-1.36183	3.85312e-05	-9.12748e-10	-1.36404
76646535	chr5:76646535:G:A	8.41827e-23	-0.736808	-1.04266	4.61661e-06	-0.515102	-0.861164	2.80433e-05	-0.650601	-1.03115
76646673	chr5:76646673:G:T	8.99553e-23	-0.672285	-1.04086	4.94885e-06	-0.446472	-0.860301	2.99382e-05	-0.586471	-1.0299
76646800	chr5:76646800:C:A	1.2779e-22	-9.12748e-10	-1.36208	4.67484e-06	-9.12748e-10	-1.36373	3.85768e-05	-9.12748e-10	-1.36285
76646835	chr5:76646835:TAA:T	1.29362e-22	-9.12748e-10	-1.34985	4.79172e-06	-9.12748e-10	-1.33904	3.91255e-05	-9.12748e-10	-1.34873
76647111	chr5:76647111:G:A	1.37983e-22	-0.576236	-0.709093	6.52735e-06	-0.525449	-0.504478	5.60915e-05	-0.324381	-0.664139
76647145	chr5:76647145:G:A	2.00689e-22	-2.16681	1.2561	1.2036e-05	-2.11777	1.69974	6.69139e-05	-2.10253	1.29043
76647227	chr5:76647227:G:A	1.27544e-22	-9.12748e-10	-1.364	4.68517e-06	-9.12748e-10	-1.36153	3.85352e-05	-9.12748e-10	-1.36393
76647291	chr5:76647291:T:C	1.5035e-22	-9.12748e-10	-1.1995	5.41516e-06	-9.12748e-10	-1.21672	4.64988e-05	-9.12748e-10	-1.17608
76647331	chr5:76647331:G:A	5.79988e-23	-2.27862	0.126583	2.27585e-06	-2.3067	0.223125	1.88146e-05	-2.25172	0.170846
76647400	chr5:76647400:G:A	1.28376e-22	-9.12748e-10	-1.3575	4.73714e-06	-9.12748e-10	-1.35049	3.88015e-05	-9.12748e-10	-1.35705
76647432	chr5:76647432:T:C	4.4802e-23	-2.0067	-0.40351	1.43463e-06	-1.93075	-0.614268	1.25338e-05	-2.01343	-0.473639
76647462	chr5:76647462:A:G	1.29257e-22	-9.12748e-10	-1.35066	4.69957e-06	-9.12748e-10	-1.35846	3.89137e-05	-9.12748e-10	-1.35416
76647544	chr5:76647544:T:C	7.83891e-23	-0.553585	-1.29719	2.62675e-06	-0.611427	-1.32875	2.53229e-05	-0.472848	-1.31095
76647574	chr5:76647574:G:A	2.72368e-23	-1.63971	-1.26819	9.13096e-07	-1.70216	-1.29468	8.07238e-06	-1.63382	-1.29324
76647592	chr5:76647592:G:A	2.59277e-22	-9.12748e-10	-0.654565	9.6858e-06	-9.12748e-10	-0.635266	7.8732e-05	-9.12748e-10	-0.649455
76647628	chr5:76647628:C:T	2.52794e-23	-1.66935	-1.31312	8.51825e-07	-1.71065	-1.35565	7.91231e-06	-1.6139	-1.33318
76647724	chr5:76647724:T:C	3.89043e-23	-2.04463	-0.506724	1.25947e-06	-1.96835	-0.706887	1.09845e-05	-2.04729	-0.571726
76647726	chr5:76647726:G:A	3.89326e-23	-2.05227	-0.49836	1.25711e-06	-1.97647	-0.700634	1.09987e-05	-2.0545	-0.563226
76647851	chr5:76647851:A:AC	6.22671e-23	-1.9091	-0.171922	1.98329e-06	-1.84308	-0.378093	1.64864e-05	-1.91648	-0.296493
76647887	chr5:76647887:A:G	7.34454e-23	-1.84934	-0.0665768	2.30715e-06	-1.78054	-0.289374	1.91899e-05	-1.86053	-0.200585
76647966	chr5:76647966:G:A	1.28521e-22	-9.12748e-10	-1.35637	4.74374e-06	-9.12748e-10	-1.3491	3.88444e-05	-9.12748e-10	-1.35594
76648028	chr5:76648028:A:T	3.80845e-23	-1.92388	-0.648773	1.238e-06	-1.85323	-0.839206	1.03665e-05	-1.92367	-0.753258
76648050	chr5:76648050:C:T	1.35499e-22	-9.12748e-10	-1.3035	4.89373e-06	-9.12748e-10	-1.31797	4.08653e-05	-9.12748e-10	-1.30522
76648093	chr5:76648093:G:T	3.31193e-23	-1.94714	-0.765208	1.09942e-06	-1.88064	-0.930499	9.09785e-06	-1.94593	-0.861537
76648193	chr5:76648193:C:T	3.7908e-23	-1.89543	-0.681868	1.2543e-06	-1.82142	-0.857926	1.03905e-05	-1.89138	-0.783231
76648451	chr5:76648451:A:G	3.48188e-23	-1.98025	-0.682051	1.14111e-06	-1.91621	-0.857715	9.52999e-06	-1.97845	-0.782611
76648553	chr5:76648553:G:A	1.27566e-22	-9.12748e-10	-1.36383	4.68688e-06	-9.12748e-10	-1.36116	3.8545e-05	-9.12748e-10	-1.36368
76648570	chr5:76648570:G:A	3.47125e-23	-2.00631	-0.659052	1.12323e-06	-1.94146	-0.848258	9.51596e-06	-2.00049	-0.762044
76648937	chr5:76648937:TTG:T	1.28046e-22	-9.12748e-10	-1.36007	4.71924e-06	-9.12748e-10	-1.35428	3.8701e-05	-9.12748e-10	-1.35964
76648958	chr5:76648958:G:A	1.74429e-23	-1.99258	-1.36095	6.55632e-07	-2.00146	-1.32662	5.64983e-06	-1.93202	-1.35186
76649168	chr5:76649168:A:G	1.81139e-23	-1.99547	-1.32031	6.77439e-07	-1.93313	-1.36223	5.42659e-06	-1.9845	-1.33969
76649241	chr5:76649241:T:G	3.04004e-23	-1.95248	-0.845526	1.01983e-06	-1.88249	-1.00381	8.47371e-06	-1.94775	-0.930784
76649411	chr5:76649411:A:G	2.49729e-22	-9.12748e-10	-0.692085	1.04516e-05	-9.12748e-10	-0.559171	8.08792e-05	-9.12748e-10	-0.622547
76649544	chr5:76649544:T:G	1.2758e-22	-9.12748e-10	-1.36372	4.67427e-06	-9.12748e-10	-1.36386	3.85333e-05	-9.12748e-10	-1.36398
76649568	chr5:76649568:T:A	3.63257e-23	-1.94282	-0.67711	1.18833e-06	-1.87026	-0.863117	9.97988e-06	-1.93643	-0.778504
76649651	chr5:76649651:G:A	3.58059e-23	-1.94056	-0.693788	1.1723e-06	-1.86962	-0.877344	9.83803e-06	-1.93535	-0.793895
76649823	chr5:76649823:G:A	3.42431e-21	-9.12748e-10	1.92619	0.000212695	-9.12748e-10	2.45393	0.000926967	-9.12748e-10	1.81641
76649893	chr5:76649893:C:T	1.27526e-22	-9.12748e-10	-1.36414	4.67263e-06	-9.12748e-10	-1.36421	3.8524e-05	-9.12748e-10	-1.36422
76649903	chr5:76649903:A:G	1.28069e-22	-9.12748e-10	-1.35989	4.72063e-06	-9.12748e-10	-1.35399	3.87089e-05	-9.12748e-10	-1.35943
76650147	chr5:76650147:G:A	1.27611e-22	-9.12748e-10	-1.36347	4.67522e-06	-9.12748e-10	-1.36365	3.85406e-05	-9.12748e-10	-1.36379
76650219	chr5:76650219:T:C	3.65596e-23	-1.93091	-0.682613	1.19363e-06	-1.86117	-0.867756	1.00102e-05	-1.92827	-0.783633
76650301	chr5:76650301:G:A	1.29319e-22	-9.12748e-10	-1.35018	4.78538e-06	-9.12748e-10	-1.34036	3.90979e-05	-9.12748e-10	-1.34944
76650313	chr5:76650313:A:G	2.2573e-23	-1.98888	-1.10683	7.73163e-07	-1.92688	-1.23631	6.52372e-06	-1.98221	-1.15785
76650347	chr5:76650347:A:C	1.28087e-22	-9.12748e-10	-1.35975	4.72164e-06	-9.12748e-10	-1.35377	3.87146e-05	-9.12748e-10	-1.35929
76650435	chr5:76650435:A:G	3.65702e-23	-1.93764	-0.675592	1.19261e-06	-1.86797	-0.86182	1.00122e-05	-1.9346	-0.777102
76650601	chr5:76650601:C:T	3.02182e-22	-0.501431	-6.68458e-10	1.2422e-05	-0.386456	-6.68458e-10	0.000104203	-0.369167	-6.68458e-10
76650670	chr5:76650670:C:T	3.59796e-23	-1.97844	-0.651071	1.17659e-06	-1.91272	-0.830593	9.83701e-06	-1.97564	-0.75371
76650676	chr5:76650676:G:T	1.89861e-23	-1.94904	-1.31971	7.10414e-07	-1.88573	-1.3621	5.67254e-06	-1.94063	-1.33924
76650718	chr5:76650718:G:A	3.36659e-23	-2.01241	-0.683563	1.10206e-06	-1.93897	-0.869773	9.32552e-06	-1.99773	-0.78502
76650809	chr5:76650809:T:C	1.57131e-22	-9.12748e-10	-1.15538	5.84123e-06	-9.12748e-10	-1.14099	4.74268e-05	-9.12748e-10	-1.15632
76650828	chr5:76650828:A:G	1.56788e-23	-2.31447	-1.14568	5.54328e-07	-2.297	-1.19893	4.70709e-06	-2.31914	-1.14729
76651146	chr5:76651146:A:G	3.71019e-23	-1.93756	-0.661234	1.208e-06	-1.86782	-0.849146	1.01542e-05	-1.93444	-0.763177
76651188	chr5:76651188:A:G	3.52776e-23	-1.9422	-0.707018	1.15676e-06	-1.872	-0.888307	9.69595e-06	-1.93827	-0.805523
76651349	chr5:76651349:C:T	1.3555e-22	-9.12748e-10	-1.30312	4.89523e-06	-9.12748e-10	-1.31767	4.08798e-05	-9.12748e-10	-1.30487
76651431	chr5:76651431:A:T	3.63377e-23	-1.95562	-0.663983	1.18016e-06	-1.88724	-0.853043	9.93181e-06	-1.95235	-0.76741
76651644	chr5:76651644:A:G	5.59343e-23	-2.18828	-6.68458e-10	2.18601e-06	-2.12385	-6.68458e-10	1.78433e-05	-2.13388	-6.68458e-10
76651793	chr5:76651793:G:A	1.95314e-23	-1.96326	-1.27718	7.76663e-07	-1.83606	-1.32262	6.6037e-06	-1.84839	-1.27948
76651826	chr5:76651826:T:A	3.60682e-23	-1.95269	-0.67436	1.17343e-06	-1.88522	-0.860768	9.86688e-06	-1.95036	-0.775965
76651992	chr5:76651992:CCTTT:C	3.64127e-23	-1.98947	-0.628068	1.18537e-06	-1.92554	-0.810337	9.93392e-06	-1.98724	-0.732307
76652011	chr5:76652011:A:G	1.83994e-23	-1.98274	-1.31741	6.84439e-07	-1.92349	-1.36159	5.48589e-06	-1.97572	-1.3376
76652200	chr5:76652200:A:G	1.79644e-23	-1.99457	-1.3295	6.74834e-07	-1.93543	-1.36379	5.37601e-06	-1.98688	-1.34668
76652649	chr5:76652649:T:C	3.52368e-23	-1.96085	-0.689524	1.14799e-06	-1.89355	-0.874367	9.6491e-06	-1.9581	-0.790538
76652825	chr5:76652825:A:G	1.84547e-23	-1.97885	-1.31829	6.87524e-07	-1.91881	-1.36178	5.50391e-06	-1.97189	-1.33815
76652890	chr5:76652890:A:G	1.44021e-22	-9.12748e-10	-1.2425	5.41816e-06	-9.12748e-10	-1.21617	4.42814e-05	-9.12748e-10	-1.22494
76652924	chr5:76652924:G:T	1.29244e-22	-9.12748e-10	-1.35076	4.71188e-06	-9.12748e-10	-1.35584	3.90657e-05	-9.12748e-10	-1.35026
76652974	chr5:76652974:T:C	3.52611e-23	-1.96487	-0.684809	1.14977e-06	-1.89734	-0.869032	9.66994e-06	-1.96161	-0.784875
76653020	chr5:76653020:C:G	1.28087e-22	-9.12748e-10	-1.35975	4.72164e-06	-9.12748e-10	-1.35377	3.87146e-05	-9.12748e-10	-1.35929
76653023	chr5:76653023:G:C	3.4404e-23	-1.94902	-0.72527	1.12975e-06	-1.88052	-0.903415	9.45926e-06	-1.94614	-0.82237
76653218	chr5:76653218:C:A	2.94604e-23	-2.10847	-0.720941	9.47541e-07	-2.061	-0.898816	8.03009e-06	-2.11447	-0.817843
76653352	chr5:76653352:T:A	1.27647e-22	-9.12748e-10	-1.36319	4.67803e-06	-9.12748e-10	-1.36305	3.85259e-05	-9.12748e-10	-1.36417
76653810	chr5:76653810:T:C	2.03472e-23	-1.87099	-1.32853	7.73658e-07	-1.79863	-1.36392	6.11338e-06	-1.86029	-1.34474
76653885	chr5:76653885:C:T	1.2854e-22	-9.12748e-10	-1.35622	4.72449e-06	-9.12748e-10	-1.35317	3.90443e-05	-9.12748e-10	-1.35081
76653980	chr5:76653980:T:A	2.49111e-23	-2.25132	-0.745828	8.23746e-07	-2.20048	-0.899336	7.19341e-06	-2.2464	-0.795939
76654047	chr5:76654047:G:A	2.28974e-22	-9.12748e-10	-0.778853	9.07485e-06	-9.12748e-10	-0.700421	6.9832e-05	-9.12748e-10	-0.769412
76654051	chr5:76654051:T:C	1.86181e-23	-1.92688	-1.36145	7.39778e-07	-1.85673	-1.3506	5.67515e-06	-1.91521	-1.3642
76654368	chr5:76654368:A:G	1.95082e-23	-2.29242	-0.949208	6.36039e-07	-2.25876	-1.09967	5.63941e-06	-2.29029	-0.99543
76654397	chr5:76654397:T:G	4.37106e-23	-1.86073	-0.574136	1.52211e-06	-2.06643	-0.4194	1.34122e-05	-1.88377	-0.535572
76654519	chr5:76654519:C:T	1.27659e-22	-9.12748e-10	-1.3631	4.67941e-06	-9.12748e-10	-1.36276	3.85914e-05	-9.12748e-10	-1.36247
76654558	chr5:76654558:A:G	1.73265e-23	-2.29872	-1.0615	5.76131e-07	-2.26836	-1.18899	5.03089e-06	-2.29683	-1.10307
76654630	chr5:76654630:A:C	1.68599e-23	-2.30178	-1.08575	5.62963e-07	-2.27356	-1.20691	4.90437e-06	-2.30025	-1.12513
76654715	chr5:76654715:G:A	2.3421e-21	-9.12748e-10	1.54634	0.000140882	-9.12748e-10	2.04199	0.000636826	-9.12748e-10	1.44099
76654882	chr5:76654882:G:A	1.28011e-23	-2.31143	-1.35149	5.14635e-07	-2.29224	-1.27799	3.89965e-06	-2.30999	-1.34462
76655172	chr5:76655172:G:A	1.28175e-23	-2.30677	-1.35488	5.14024e-07	-2.28415	-1.28727	3.90246e-06	-2.30503	-1.34887
76655263	chr5:76655263:A:T	1.39004e-23	-2.22405	-1.35649	5.34234e-07	-2.18004	-1.35281	4.21373e-06	-2.21429	-1.36287
76655293	chr5:76655293:G:A	1.26308e-23	-2.31242	-1.3639	4.89847e-07	-2.29417	-1.32542	3.82768e-06	-2.31114	-1.36211
76655447	chr5:76655447:TTTTG:T	2.3421e-21	-9.12748e-10	1.54634	0.000140882	-9.12748e-10	2.04199	0.000636826	-9.12748e-10	1.44099
76655570	chr5:76655570:T:C	1.28175e-23	-2.30795	-1.3537	5.14572e-07	-2.28628	-1.28407	3.90268e-06	-2.30635	-1.34749
76655633	chr5:76655633:C:G	1.27311e-23	-2.31316	-1.35525	5.07186e-07	-2.29585	-1.28896	3.87247e-06	-2.31203	-1.34958
76655662	chr5:76655662:T:A	2.33178e-21	-9.12748e-10	1.54193	0.000140183	-9.12748e-10	2.03702	0.000633973	-9.12748e-10	1.4365
76655771	chr5:76655771:A:G	2.56192e-22	-9.12748e-10	-0.666533	9.52656e-06	-9.12748e-10	-0.651844	7.80369e-05	-9.12748e-10	-0.658322
76655777	chr5:76655777:T:G	1.26594e-23	-2.31064	-1.36342	4.93744e-07	-2.29036	-1.32131	3.84043e-06	-2.30886	-1.36106
76655911	chr5:76655911:G:A	1.90444e-23	-2.30714	-0.958548	6.16572e-07	-2.28336	-1.10615	5.49296e-06	-2.30659	-1.00545
76656154	chr5:76656154:C:T	2.34516e-21	-9.12748e-10	1.54765	0.000141243	-9.12748e-10	2.04455	0.000638964	-9.12748e-10	1.44434
76656186	chr5:76656186:G:A	1.28642e-23	-2.29658	-1.36143	5.114e-07	-2.26709	-1.30944	3.91241e-06	-2.29366	-1.35769
76656246	chr5:76656246:G:A	1.76463e-23	-2.23173	-1.1102	7.02714e-07	-2.22665	-1.03208	5.72937e-06	-2.17845	-1.09145
76656319	chr5:76656319:C:G	1.26392e-23	-2.31234	-1.36331	4.82226e-07	-2.29341	-1.34186	3.82132e-06	-2.31069	-1.36422
76656403	chr5:76656403:A:G	3.06681e-22	-0.486652	-6.68458e-10	8.32965e-06	-0.786106	-6.68458e-10	7.67877e-05	-0.67446	-6.68458e-10
76656451	chr5:76656451:G:A	2.32085e-21	-9.12748e-10	1.53723	0.000139484	-9.12748e-10	2.03202	0.000631104	-9.12748e-10	1.43197
76656800	chr5:76656800:G:A	1.27909e-22	-9.12748e-10	-1.36114	4.6887e-06	-9.12748e-10	-1.36077	3.85634e-05	-9.12748e-10	-1.3632
76656940	chr5:76656940:C:A	1.28075e-23	-2.31939	-1.34304	5.14875e-07	-2.31927	-1.25049	3.90078e-06	-2.31939	-1.33494
76657088	chr5:76657088:G:A	2.81088e-23	-1.81654	-1.05984	1.41433e-06	-1.70856	-0.850712	9.14722e-06	-1.79775	-1.0043
76657267	chr5:76657267:C:T	1.47862e-23	-2.21826	-1.3005	6.07539e-07	-2.21073	-1.19353	4.53905e-06	-2.21587	-1.28691
76657553	chr5:76657553:T:C	3.94524e-23	-1.45033	-1.08704	1.68346e-06	-1.54054	-0.844539	1.3293e-05	-1.39334	-1.03493
76657632	chr5:76657632:T:A	8.53571e-23	-1.76562	-6.68458e-10	2.76827e-06	-1.88771	-6.68458e-10	2.4608e-05	-1.81243	-6.68458e-10
76658002	chr5:76658002:G:A	2.37328e-22	-9.12748e-10	-0.743018	9.46426e-06	-9.12748e-10	-0.658405	7.27343e-05	-9.12748e-10	-0.728691
76658059	chr5:76658059:GA:G	1.15638e-21	-9.12748e-10	0.840586	6.23184e-05	-9.12748e-10	1.22633	0.000358142	-9.12748e-10	0.865425
76658204	chr5:76658204:G:A	3.52364e-22	-1.85632	1.50852	1.16504e-05	-1.86255	1.41196	0.000104656	-1.84788	1.48306
76658397	chr5:76658397:T:C	2.60066e-23	-1.62979	-1.32432	1.06104e-06	-1.58276	-1.26391	7.77109e-06	-1.64159	-1.3235
76658712	chr5:76658712:C:T	3.16506e-23	-1.49429	-1.26342	1.41621e-06	-1.38346	-1.17449	9.47829e-06	-1.52619	-1.24031
76658743	chr5:76658743:CA:C	2.73523e-23	-1.5692	-1.33446	1.10845e-06	-1.52299	-1.27997	8.1497e-06	-1.584	-1.33352
76658752	chr5:76658752:A:G	3.14011e-23	-1.50511	-1.26051	1.39589e-06	-1.39903	-1.17336	9.33907e-06	-1.54102	-1.24028
76659015	chr5:76659015:T:A	5.83355e-23	-0.783189	-1.36306	2.53104e-06	-0.620753	-1.35654	1.64876e-05	-0.851785	-1.36111
76659114	chr5:76659114:A:G	3.32752e-23	-1.48779	-1.21986	1.51248e-06	-1.37704	-1.11514	9.99906e-06	-1.51979	-1.19322
76659286	chr5:76659286:T:G	1.36611e-22	-1.29532	-6.68458e-10	4.22989e-06	-1.46375	-6.68458e-10	3.83522e-05	-1.36869	-6.68458e-10
76659805	chr5:76659805:C:T	2.31483e-22	-9.12748e-10	-0.767953	8.75795e-06	-9.12748e-10	-0.735966	7.13433e-05	-9.12748e-10	-0.748001
76659844	chr5:76659844:A:G	1.29051e-22	-9.12748e-10	-1.35226	4.69806e-06	-9.12748e-10	-1.35878	3.89763e-05	-9.12748e-10	-1.35255
76659889	chr5:76659889:G:A	2.72954e-23	-1.57677	-1.32898	1.11653e-06	-1.52469	-1.27101	8.17773e-06	-1.58545	-1.32864
76659934	chr5:76659934:A:G	1.85933e-22	-0.987075	-6.68458e-10	7.90617e-06	-0.838285	-6.68458e-10	5.36216e-05	-1.03355	-6.68458e-10
76660049	chr5:76660049:A:G	5.81146e-23	-0.83781	-1.31223	2.5524e-06	-0.671424	-1.29747	1.68335e-05	-0.893122	-1.29901
76660100	chr5:76660100:A:AGGTG	5.75926e-23	-0.837232	-1.32183	2.54162e-06	-0.664677	-1.30845	1.6773e-05	-0.886019	-1.30971
76660143	chr5:76660143:G:A	1.33253e-22	-9.12748e-10	-1.32021	4.8193e-06	-9.12748e-10	-1.3333	4.02963e-05	-9.12748e-10	-1.31925
76660397	chr5:76660397:T:G	4.32075e-23	-1.42456	-1.02189	1.47016e-06	-1.38932	-1.13124	1.32063e-05	-1.42493	-1.00988
76660644	chr5:76660644:T:G	2.92343e-23	-1.47826	-1.35886	1.20437e-06	-1.3562	-1.36377	8.50383e-06	-1.51368	-1.36131
76660733	chr5:76660733:C:T	8.0765e-23	-1.82092	-6.68458e-10	3.2779e-06	-1.71872	-6.68458e-10	2.91229e-05	-1.64398	-6.68458e-10
76660899	chr5:76660899:T:C	5.07649e-22	-1.78921	1.80654	1.65758e-05	-1.78856	1.69057	0.000150378	-1.77262	1.77027
76660951	chr5:76660951:A:G	3.10421e-22	-9.12748e-10	-0.474532	1.2802e-05	-9.12748e-10	-0.356328	9.83536e-05	-9.12748e-10	-0.426935
76661043	chr5:76661043:AAAG:A	1.3312e-22	-9.12748e-10	-1.32121	4.80913e-06	-9.12748e-10	-1.33541	4.01758e-05	-9.12748e-10	-1.32224
76661051	chr5:76661051:T:C	1.33442e-22	-9.12748e-10	-1.3188	4.81904e-06	-9.12748e-10	-1.33335	4.02741e-05	-9.12748e-10	-1.3198
76661233	chr5:76661233:T:TA	4.71273e-23	-1.26798	-1.09163	1.76094e-06	-1.33626	-1.00382	1.09639e-05	-1.52759	-1.09331
76661481	chr5:76661481:G:A	1.83029e-23	-2.00651	-1.29889	7.47479e-07	-1.85902	-1.33795	6.22267e-06	-1.89109	-1.29621
76661527	chr5:76661527:C:G	2.61958e-23	-2.25629	-0.690571	8.86999e-07	-2.19614	-0.829696	8.21853e-06	-2.21025	-0.698859
76661646	chr5:76661646:T:G	1.63366e-23	-2.09887	-1.32018	6.9532e-07	-1.99076	-1.27855	5.38652e-06	-2.01203	-1.31958
76661778	chr5:76661778:G:C	2.06249e-23	-1.83277	-1.35319	8.5799e-07	-1.71785	-1.34124	6.0909e-06	-1.85819	-1.35052
76661788	chr5:76661788:A:G	1.56394e-22	-9.12748e-10	-1.16009	5.53699e-06	-9.12748e-10	-1.19448	4.82782e-05	-9.12748e-10	-1.13852
76661799	chr5:76661799:G:A	2.84084e-23	-2.23708	-0.628696	9.63219e-07	-2.17065	-0.772755	8.94982e-06	-2.18619	-0.637686
76661801	chr5:76661801:C:T	1.81146e-22	-9.12748e-10	-1.01316	6.30648e-06	-9.12748e-10	-1.06435	5.56212e-05	-9.12748e-10	-0.99694
76661925	chr5:76661925:G:A	1.03666e-22	-1.57128	-6.68458e-10	3.10067e-06	-1.77431	-6.68458e-10	2.80325e-05	-1.68214	-6.68458e-10
76662029	chr5:76662029:G:A	9.13025e-23	-1.57674	-0.121546	3.31714e-06	-1.42905	-0.277775	2.57116e-05	-1.61839	-0.150171
76662154	chr5:76662154:A:G	2.07939e-22	-9.12748e-10	-0.875216	7.87994e-06	-9.12748e-10	-0.841607	6.38401e-05	-9.12748e-10	-0.859123
76663087	chr5:76663087:A:T	1.40931e-22	-9.12748e-10	-1.26419	5.2966e-06	-9.12748e-10	-1.23886	4.333e-05	-9.12748e-10	-1.24666
76663238	chr5:76663238:G:A	7.6652e-23	-0.54114	-1.33205	5.41965e-06	0.123469	-1.33937	2.98499e-05	-0.282977	-1.33634
76663463	chr5:76663463:C:T	3.43249e-22	-9.12748e-10	-0.374005	1.12501e-05	-9.12748e-10	-0.485547	0.000110643	-9.12748e-10	-0.309191
76663644	chr5:76663644:C:T	1.15032e-22	-1.71578	0.248535	3.88218e-06	-1.67894	0.129414	4.27594e-05	-1.55461	0.294694
76664296	chr5:76664296:A:G	1.52641e-23	-2.31169	-1.17527	6.33427e-07	-2.19185	-1.17069	4.68187e-06	-2.27359	-1.19821
76664333	chr5:76664333:G:A	3.05238e-23	-2.31938	-0.474577	1.0375e-06	-2.29138	-0.57773	1.00112e-05	-2.30123	-0.410565
76665000	chr5:76665000:G:C	1.78983e-23	-1.99357	-1.33419	5.57539e-07	-2.16015	-1.33	5.82572e-06	-1.914	-1.33922
76665040	chr5:76665040:T:C	1.92282e-22	-9.12748e-10	-0.953498	7.46982e-06	-9.12748e-10	-0.895057	5.78917e-05	-9.12748e-10	-0.956929
76665260	chr5:76665260:T:G	1.42097e-22	-9.12748e-10	-1.25595	5.46924e-06	-9.12748e-10	-1.20679	4.25627e-05	-9.12748e-10	-1.26453
76665329	chr5:76665329:A:G	1.62008e-23	-2.3193	-1.10811	6.0517e-07	-2.28959	-1.11858	5.20463e-06	-2.30055	-1.0654
76665352	chr5:76665352:C:A	1.40957e-22	-9.12748e-10	-1.264	5.41694e-06	-9.12748e-10	-1.2164	4.22331e-05	-9.12748e-10	-1.2723
76666229	chr5:76666229:G:C	1.43205e-23	-2.19038	-1.36039	5.49507e-07	-2.15616	-1.3485	4.08125e-06	-2.24972	-1.35938
76666602	chr5:76666602:A:G	1.38875e-23	-2.31746	-1.26401	4.83225e-07	-2.30172	-1.33148	4.28202e-06	-2.31335	-1.24773
76666785	chr5:76666785:C:A	6.22536e-22	-9.12748e-10	0.221341	2.31466e-05	-9.12748e-10	0.235921	0.000184678	-9.12748e-10	0.203107
76666938	chr5:76666938:G:A	5.23983e-23	-2.25359	-6.68458e-10	1.85601e-06	-2.2875	-6.68458e-10	1.56622e-05	-2.26425	-6.68458e-10
76667385	chr5:76667385:T:C	2.26407e-23	-1.78189	-1.31082	9.47757e-07	-1.64839	-1.3112	5.95543e-06	-1.91121	-1.31999
76667533	chr5:76667533:G:C	1.34974e-22	-9.12748e-10	-1.30738	5.04723e-06	-9.12748e-10	-1.28709	4.08967e-05	-9.12748e-10	-1.30446
76667591	chr5:76667591:A:G	1.6426e-22	-9.12748e-10	-1.11101	5.19205e-06	-9.12748e-10	-1.2588	5.0433e-05	-9.12748e-10	-1.09486
76668105	chr5:76668105:A:G	2.64196e-23	-1.89424	-1.04411	1.1051e-06	-1.65935	-1.14664	8.15061e-06	-1.86703	-1.05038
76668319	chr5:76668319:G:A	1.38362e-22	-9.12748e-10	-1.28259	5.20218e-06	-9.12748e-10	-1.25685	4.20004e-05	-9.12748e-10	-1.27782
76668375	chr5:76668375:GAAT:G	2.4948e-23	-1.82059	-1.17507	1.10023e-06	-1.6377	-1.1727	6.66794e-06	-1.93115	-1.18705
76668451	chr5:76668451:T:C	1.34669e-22	-9.12748e-10	-1.30964	5.29128e-06	-9.12748e-10	-1.23987	4.10878e-05	-9.12748e-10	-1.29979
76668637	chr5:76668637:T:A	3.56967e-23	-2.13177	-0.505627	1.93308e-06	-1.97834	-0.268476	1.0668e-05	-2.11704	-0.531218
76668646	chr5:76668646:A:AT	9.06802e-22	-9.12748e-10	0.597463	3.25618e-05	-9.12748e-10	0.577212	0.000256341	-9.12748e-10	0.531005
76668682	chr5:76668682:C:T	5.64369e-23	-2.17934	-6.68458e-10	2.28984e-06	-2.07744	-6.68458e-10	1.7855e-05	-2.13322	-6.68458e-10
76668877	chr5:76668877:G:A	1.39016e-23	-2.3152	-1.26525	5.45135e-07	-2.31358	-1.19907	4.26324e-06	-2.30197	-1.2635
76669407	chr5:76669407:A:T	3.52158e-23	-2.31924	-0.331727	9.42034e-07	-2.29037	-0.675269	1.13909e-05	-2.30274	-0.279946
76669425	chr5:76669425:C:A	3.27603e-22	-9.12748e-10	-0.420659	1.5946e-05	-9.12748e-10	-0.13672	9.70539e-05	-9.12748e-10	-0.440238
76669483	chr5:76669483:T:G	1.39545e-22	-9.12748e-10	-1.27408	5.2493e-06	-9.12748e-10	-1.24783	4.23202e-05	-9.12748e-10	-1.27024
76669946	chr5:76669946:C:G	1.33767e-22	-9.12748e-10	-1.31636	5.1043e-06	-9.12748e-10	-1.27584	4.03224e-05	-9.12748e-10	-1.3186
76669969	chr5:76669969:C:T	3.30296e-22	-9.12748e-10	-0.412473	1.60961e-05	-9.12748e-10	-0.127348	9.78149e-05	-9.12748e-10	-0.432427
76670063	chr5:76670063:A:T	2.36492e-22	-9.12748e-10	-0.746547	9.19517e-06	-9.12748e-10	-0.68725	6.9172e-05	-9.12748e-10	-0.778908
76670189	chr5:76670189:G:A	8.90256e-23	-1.72354	-6.68458e-10	2.9924e-06	-1.80985	-6.68458e-10	2.69456e-05	-1.72168	-6.68458e-10
76670281	chr5:76670281:A:G	1.32561e-23	-2.3138	-1.3142	5.17211e-07	-2.30195	-1.26329	4.06305e-06	-2.29709	-1.31648
76670286	chr5:76670286:C:T	1.83867e-22	-9.12748e-10	-0.998247	7.38472e-06	-9.12748e-10	-0.906515	5.47053e-05	-9.12748e-10	-1.01354
76670383	chr5:76670383:G:A	6.56797e-22	-9.12748e-10	0.274914	2.02003e-05	-9.12748e-10	0.0997711	0.000190088	-9.12748e-10	0.231983
76670493	chr5:76670493:G:A	2.9798e-23	-2.14405	-0.673967	1.56334e-06	-1.99204	-0.467063	8.86906e-06	-2.1295	-0.70344
76670656	chr5:76670656:G:C	1.52075e-22	-9.12748e-10	-1.18809	6.66325e-06	-9.12748e-10	-1.00932	4.5831e-05	-9.12748e-10	-1.19054
76670661	chr5:76670661:A:G	1.79999e-23	-2.30196	-1.02013	5.33704e-07	-2.31815	-1.21569	5.49626e-06	-2.31938	-0.992057
76670893	chr5:76670893:G:A	6.15618e-22	-9.12748e-10	0.210166	1.89714e-05	-9.12748e-10	0.0370055	0.000177993	-9.12748e-10	0.16624
76671175	chr5:76671175:C:T	1.36568e-22	-9.12748e-10	-1.29564	5.0569e-06	-9.12748e-10	-1.28517	4.05288e-05	-9.12748e-10	-1.31349
76671271	chr5:76671271:AAAG:A	2.0631e-22	-9.12748e-10	-0.883083	8.0477e-06	-9.12748e-10	-0.820542	6.14439e-05	-9.12748e-10	-0.897379
76671351	chr5:76671351:A:G	5.31179e-23	-2.23995	-6.68458e-10	1.88191e-06	-2.27364	-6.68458e-10	1.59798e-05	-2.24418	-6.68458e-10
76671407	chr5:76671407:A:G	2.14583e-23	-2.29432	-0.852024	6.82883e-07	-2.31538	-0.971978	6.57608e-06	-2.30423	-0.827831
76671543	chr5:76671543:G:A	2.81768e-23	-2.17971	-0.69425	1.45601e-06	-2.04051	-0.489716	8.39395e-06	-2.16579	-0.722202
76672274	chr5:76672274:C:T	1.73503e-23	-2.29184	-1.06701	5.89846e-07	-2.25702	-1.1768	5.39375e-06	-2.2699	-1.06036
76672693	chr5:76672693:G:A	1.32863e-23	-2.29763	-1.3281	5.34012e-07	-2.31912	-1.21415	3.89487e-06	-2.31911	-1.33674
76673051	chr5:76673051:A:G	1.34258e-22	-9.12748e-10	-1.3127	5.05499e-06	-9.12748e-10	-1.28555	4.08511e-05	-9.12748e-10	-1.30557
76673083	chr5:76673083:A:T	1.67925e-23	-2.19129	-1.20023	7.07234e-07	-2.05253	-1.19979	4.78489e-06	-2.23751	-1.21253
76673922	chr5:76673922:A:G	1.80075e-23	-2.04817	-1.2735	7.17185e-07	-1.95681	-1.28154	4.98599e-06	-2.12296	-1.28591
76673976	chr5:76673976:A:G	1.36869e-22	-9.12748e-10	-1.29344	5.08874e-06	-9.12748e-10	-1.2789	4.14486e-05	-9.12748e-10	-1.29105
76674226	chr5:76674226:A:T	1.37938e-22	-9.12748e-10	-1.28566	5.1791e-06	-9.12748e-10	-1.2613	4.18157e-05	-9.12748e-10	-1.28223
76674394	chr5:76674394:A:C	9.24309e-23	-2.17355	0.487554	3.75273e-06	-2.20068	0.617231	2.89025e-05	-2.11534	0.463761
76675224	chr5:76675224:T:C	1.38069e-22	-9.12748e-10	-1.28471	5.02985e-06	-9.12748e-10	-1.29054	4.2009e-05	-9.12748e-10	-1.27762
76675398	chr5:76675398:G:A	2.08893e-22	-9.12748e-10	-0.870639	6.71083e-06	-9.12748e-10	-1.0022	6.0954e-05	-9.12748e-10	-0.905384
76675432	chr5:76675432:G:A	5.24778e-23	-2.25207	-6.68458e-10	1.83409e-06	-2.29938	-6.68458e-10	1.56812e-05	-2.26304	-6.68458e-10
76675485	chr5:76675485:G:A	6.15618e-22	-9.12748e-10	0.210166	1.89714e-05	-9.12748e-10	0.0370055	0.000177993	-9.12748e-10	0.16624
76675545	chr5:76675545:G:A	2.15936e-22	-9.12748e-10	-0.83748	8.45111e-06	-9.12748e-10	-0.771629	6.44078e-05	-9.12748e-10	-0.85027
76675657	chr5:76675657:C:T	3.60816e-21	-9.12748e-10	1.97849	0.000188843	-9.12748e-10	2.33499	0.00109323	-9.12748e-10	1.98139
76675801	chr5:76675801:T:C	6.15618e-22	-9.12748e-10	0.210166	1.89714e-05	-9.12748e-10	0.0370055	0.000177993	-9.12748e-10	0.16624
76675855	chr5:76675855:TCTC:T	1.6292e-23	-2.24805	-1.17373	6.03088e-07	-2.31693	-1.09469	5.10225e-06	-2.22434	-1.16148
76676006	chr5:76676006:T:G	1.86478e-23	-2.30669	-0.980041	5.22231e-07	-2.31708	-1.2385	5.79049e-06	-2.31938	-0.939905
76676081	chr5:76676081:A:T	9.20464e-23	-1.69017	-6.68458e-10	3.46701e-06	-1.66263	-6.68458e-10	3.0332e-05	-1.6033	-6.68458e-10
76676085	chr5:76676085:A:T	4.96483e-23	-2.3075	-6.68458e-10	1.8027e-06	-2.31664	-6.68458e-10	1.49137e-05	-2.31322	-6.68458e-10
76676339	chr5:76676339:T:C	1.72229e-23	-2.31713	-1.04909	5.1754e-07	-2.30695	-1.25765	5.43897e-06	-2.31499	-1.00692
76676407	chr5:76676407:C:G	2.82334e-22	-9.12748e-10	-0.569371	1.02081e-05	-9.12748e-10	-0.582746	8.03143e-05	-9.12748e-10	-0.629556
76677008	chr5:76677008:A:G	1.44363e-22	-9.12748e-10	-1.24013	5.47103e-06	-9.12748e-10	-1.20646	4.38404e-05	-9.12748e-10	-1.23495
76677126	chr5:76677126:C:T	1.3504e-23	-2.3037	-1.30578	5.19333e-07	-2.31634	-1.24479	4.02187e-06	-2.31125	-1.3125
76677445	chr5:76677445:C:T	1.33477e-22	-9.12748e-10	-1.31853	4.87566e-06	-9.12748e-10	-1.32167	4.06134e-05	-9.12748e-10	-1.31141
76677620	chr5:76677620:C:T	7.90941e-23	-2.31716	0.475335	3.52479e-06	-2.31938	0.673269	2.59153e-05	-2.30728	0.546608
76677684	chr5:76677684:T:C	1.35178e-22	-9.12748e-10	-1.30587	4.93262e-06	-9.12748e-10	-1.31006	4.1125e-05	-9.12748e-10	-1.29889
76678169	chr5:76678169:C:T	5.51075e-23	-2.20317	-6.68458e-10	2.09197e-06	-2.16782	-6.68458e-10	1.65675e-05	-2.20806	-6.68458e-10
76678294	chr5:76678294:C:T	1.39659e-23	-2.27662	-1.29922	5.9412e-07	-2.17658	-1.25002	4.16186e-06	-2.29688	-1.29266
76678376	chr5:76678376:C:T	1.74846e-22	-9.12748e-10	-1.04855	6.4061e-06	-9.12748e-10	-1.04868	5.15902e-05	-9.12748e-10	-1.07217
76678523	chr5:76678523:A:T	1.67671e-22	-9.12748e-10	-1.09046	6.4521e-06	-9.12748e-10	-1.04152	5.06075e-05	-9.12748e-10	-1.0914
76678650	chr5:76678650:A:G	2.1607e-21	-9.12748e-10	1.46572	7.93988e-05	-9.12748e-10	1.46856	0.000666903	-9.12748e-10	1.48714
76679121	chr5:76679121:T:C	1.34254e-22	-9.12748e-10	-1.31273	4.89283e-06	-9.12748e-10	-1.31816	4.00021e-05	-9.12748e-10	-1.32657
76679193	chr5:76679193:G:C	1.33987e-22	-9.12748e-10	-1.31472	5.01222e-06	-9.12748e-10	-1.29405	4.06202e-05	-9.12748e-10	-1.31124
76679676	chr5:76679676:G:C	7.43511e-22	-9.12748e-10	0.398923	2.75836e-05	-9.12748e-10	0.411295	0.000207043	-9.12748e-10	0.317425
76680158	chr5:76680158:A:G	1.2777e-22	-9.12748e-10	-1.36223	4.67811e-06	-9.12748e-10	-1.36303	3.85286e-05	-9.12748e-10	-1.3641
76681253	chr5:76681253:C:T	1.27951e-22	-9.12748e-10	-1.36081	4.6739e-06	-9.12748e-10	-1.36393	3.86139e-05	-9.12748e-10	-1.36189
76681529	chr5:76681529:AT:A	2.76085e-22	-9.12748e-10	-0.591753	1.01841e-05	-9.12748e-10	-0.5851	8.04083e-05	-9.12748e-10	-0.628387
76682864	chr5:76682864:G:T	5.70261e-22	-9.12748e-10	0.133633	2.10208e-05	-9.12748e-10	0.139586	0.000168388	-9.12748e-10	0.110769
76683497	chr5:76683497:TAAAG:T	1.76063e-22	-9.12748e-10	-1.04162	6.4494e-06	-9.12748e-10	-1.04194	5.18988e-05	-9.12748e-10	-1.06621
76684594	chr5:76684594:A:T	1.33477e-22	-9.12748e-10	-1.31853	4.87566e-06	-9.12748e-10	-1.32167	4.06134e-05	-9.12748e-10	-1.31141
76685103	chr5:76685103:C:A	3.23389e-22	-9.12748e-10	-0.433606	1.21686e-05	-9.12748e-10	-0.407072	9.61194e-05	-9.12748e-10	-0.449913
76685123	chr5:76685123:T:A	7.03593e-23	-2.07655	0.117703	2.63443e-06	-1.92449	-0.0127667	2.29168e-05	-1.98584	0.102211
76685317	chr5:76685317:A:G	2.969e-22	-9.12748e-10	-0.519064	1.11559e-05	-9.12748e-10	-0.493957	8.83122e-05	-9.12748e-10	-0.534626
76685551	chr5:76685551:C:T	1.31951e-22	-9.12748e-10	-1.33003	4.81297e-06	-9.12748e-10	-1.33461	3.94087e-05	-9.12748e-10	-1.34152
76685663	chr5:76685663:A:G	1.765e-22	-9.12748e-10	-1.03914	6.9934e-06	-9.12748e-10	-0.960961	5.21421e-05	-9.12748e-10	-1.06153
76685882	chr5:76685882:A:G	1.28367e-22	-9.12748e-10	-1.35757	4.71252e-06	-9.12748e-10	-1.35571	3.89874e-05	-9.12748e-10	-1.35227
76686299	chr5:76686299:T:G	5.18079e-23	-2.26492	-6.68458e-10	1.85541e-06	-2.28782	-6.68458e-10	1.56692e-05	-2.26381	-6.68458e-10
76686346	chr5:76686346:G:T	7.84992e-23	-1.61504	-0.234338	3.48864e-06	-1.4779	-0.178516	2.38118e-05	-1.64453	-0.200791
76686562	chr5:76686562:T:G	1.34784e-22	-9.12748e-10	-1.30879	4.92e-06	-9.12748e-10	-1.31262	4.1029e-05	-9.12748e-10	-1.30123
76686789	chr5:76686789:G:A	1.44866e-22	-9.12748e-10	-1.23665	5.27819e-06	-9.12748e-10	-1.24234	4.42331e-05	-9.12748e-10	-1.22603
76686845	chr5:76686845:T:C	1.49299e-23	-2.17985	-1.32924	5.93014e-07	-2.30187	-1.1266	4.21002e-06	-2.24152	-1.33652
76687112	chr5:76687112:T:C	1.28722e-22	-9.12748e-10	-1.35481	4.7315e-06	-9.12748e-10	-1.35168	3.91678e-05	-9.12748e-10	-1.34765
76687346	chr5:76687346:G:T	1.66376e-23	-2.23643	-1.16437	5.42169e-07	-2.297	-1.2211	5.05442e-06	-2.23579	-1.15945
76687637	chr5:76687637:A:G	1.94094e-23	-1.90149	-1.34522	7.39381e-07	-1.88633	-1.32154	5.26785e-06	-2.00184	-1.35204
76687886	chr5:76687886:C:T	1.38281e-23	-2.25698	-1.32877	5.95197e-07	-2.11409	-1.3107	3.96476e-06	-2.30339	-1.33467
76687908	chr5:76687908:G:A	1.28982e-22	-9.12748e-10	-1.35279	4.74239e-06	-9.12748e-10	-1.34939	3.92669e-05	-9.12748e-10	-1.34512
76689011	chr5:76689011:TTCTTAGGAA:T	2.29128e-21	-9.12748e-10	1.5244	9.04805e-05	-9.12748e-10	1.59921	0.000688156	-9.12748e-10	1.51851
76689234	chr5:76689234:A:T	5.11514e-23	-2.27767	-6.68458e-10	1.84046e-06	-2.29591	-6.68458e-10	1.55626e-05	-2.27064	-6.68458e-10
76689699	chr5:76689699:G:C	1.77414e-22	-9.12748e-10	-1.03398	6.1898e-06	-9.12748e-10	-1.08302	5.26921e-05	-9.12748e-10	-1.05104
76690141	chr5:76690141:G:A	1.30842e-23	-2.31629	-1.32477	4.96903e-07	-2.26557	-1.33972	3.9734e-06	-2.31708	-1.3188
76690478	chr5:76690478:T:C	2.61312e-22	-9.12748e-10	-0.646745	1.37451e-05	-9.12748e-10	-0.285247	8.05142e-05	-9.12748e-10	-0.62707
76690605	chr5:76690605:T:A	1.3379e-23	-2.26212	-1.35665	5.31276e-07	-2.17499	-1.36342	3.89527e-06	-2.29583	-1.35991
76690756	chr5:76690756:T:G	2.86701e-23	-1.49756	-1.35904	1.25155e-06	-1.32995	-1.3516	6.859e-06	-1.72747	-1.36247
76690869	chr5:76690869:C:T	1.65244e-22	-9.12748e-10	-1.10503	5.89818e-06	-9.12748e-10	-1.13128	4.9959e-05	-9.12748e-10	-1.1043
76690896	chr5:76690896:C:T	1.40435e-22	-9.12748e-10	-1.26771	5.17978e-06	-9.12748e-10	-1.26117	4.1886e-05	-9.12748e-10	-1.28055
76690907	chr5:76690907:G:A	1.27854e-22	-9.12748e-10	-1.36157	4.68491e-06	-9.12748e-10	-1.36158	3.85398e-05	-9.12748e-10	-1.36381
76691291	chr5:76691291:T:C	1.29099e-23	-2.31483	-1.33964	4.87418e-07	-2.27785	-1.34671	3.86642e-06	-2.31864	-1.34453
76691978	chr5:76691978:A:C	7.40753e-23	-1.90738	-6.68458e-10	3.65473e-06	-1.6099	-6.68458e-10	2.68662e-05	-1.72463	-6.68458e-10
76692178	chr5:76692178:A:G	3.19964e-22	-9.12748e-10	-0.444253	1.37649e-05	-9.12748e-10	-0.283805	0.00010344	-9.12748e-10	-0.376517
76692497	chr5:76692497:T:G	1.3428e-23	-2.31897	-1.29614	5.06908e-07	-2.25605	-1.32931	4.10446e-06	-2.31071	-1.29272
76692557	chr5:76692557:C:T	1.29181e-22	-9.12748e-10	-1.35125	4.8067e-06	-9.12748e-10	-1.33592	3.90768e-05	-9.12748e-10	-1.34997
76692720	chr5:76692720:C:T	2.10831e-22	-9.12748e-10	-0.861406	7.17159e-06	-9.12748e-10	-0.935801	6.41043e-05	-9.12748e-10	-0.854992
76693512	chr5:76693512:T:C	1.28221e-22	-9.12748e-10	-1.3587	4.71846e-06	-9.12748e-10	-1.35445	3.85928e-05	-9.12748e-10	-1.36244
76694556	chr5:76694556:A:G	1.72946e-22	-9.12748e-10	-1.05948	6.63399e-06	-9.12748e-10	-1.01372	5.27955e-05	-9.12748e-10	-1.04908
76694701	chr5:76694701:G:A	5.15757e-23	-2.26941	-6.68458e-10	1.95916e-06	-2.23341	-6.68458e-10	1.56562e-05	-2.26463	-6.68458e-10
76696429	chr5:76696429:C:A	2.24126e-23	-1.94869	-1.15415	6.05334e-07	-2.22826	-1.17964	7.74257e-06	-1.81163	-1.15714
76696647	chr5:76696647:A:G	1.43985e-23	-2.31917	-1.22617	6.80908e-07	-2.24266	-1.04759	4.37429e-06	-2.31934	-1.22042
76697008	chr5:76697008:T:C	1.41868e-23	-2.31925	-1.2409	6.75443e-07	-2.22845	-1.06987	4.31418e-06	-2.31832	-1.23527
76697365	chr5:76697365:T:C	1.39656e-23	-2.31851	-1.25736	6.64859e-07	-2.21714	-1.09697	4.24512e-06	-2.31683	-1.25291
76697652	chr5:76697652:G:A	1.41817e-23	-2.3188	-1.24171	6.79185e-07	-2.22116	-1.07163	4.31141e-06	-2.31741	-1.23683
76697750	chr5:76697750:C:A	1.36484e-23	-2.31846	-1.28038	6.41917e-07	-2.21674	-1.13248	4.14892e-06	-2.31676	-1.2759
76697755	chr5:76697755:C:A	1.33972e-22	-9.12748e-10	-1.31483	4.88558e-06	-9.12748e-10	-1.31964	4.07373e-05	-9.12748e-10	-1.30836
76698267	chr5:76698267:G:A	5.23227e-23	-2.25503	-6.68458e-10	2.04066e-06	-2.19265	-6.68458e-10	1.60548e-05	-2.2395	-6.68458e-10
76698386	chr5:76698386:G:A	2.21698e-23	-1.89527	-1.21845	7.31188e-07	-2.08402	-1.13499	6.64566e-06	-1.90992	-1.21162
76698620	chr5:76698620:T:C	1.4413e-23	-2.31322	-1.23111	7.16929e-07	-2.18511	-1.05359	4.3981e-06	-2.30991	-1.22443
76698764	chr5:76698764:G:A	1.38158e-23	-2.31769	-1.26896	6.57405e-07	-2.21105	-1.11433	4.20247e-06	-2.31576	-1.26407
76698832	chr5:76698832:G:A	1.34745e-23	-2.31716	-1.2945	6.32769e-07	-2.2071	-1.15648	4.09781e-06	-2.31498	-1.29007
76698877	chr5:76698877:T:C	3.04831e-22	-9.12748e-10	-0.492702	1.27148e-05	-9.12748e-10	-0.363165	9.65983e-05	-9.12748e-10	-0.444943
76699029	chr5:76699029:T:C	1.41438e-23	-2.31846	-1.24472	6.79198e-07	-2.21734	-1.07543	4.30524e-06	-2.31684	-1.23883
76699435	chr5:76699435:T:C	1.43447e-23	-2.3176	-1.23148	6.98885e-07	-2.20956	-1.05463	4.37072e-06	-2.3155	-1.22507
76699458	chr5:76699458:G:A	1.61367e-22	-9.12748e-10	-1.12878	6.15868e-06	-9.12748e-10	-1.08807	4.9154e-05	-9.12748e-10	-1.12055
76700014	chr5:76700014:C:T	8.33878e-23	-1.40641	-0.382546	4.10791e-06	-1.35386	-0.139154	2.32996e-05	-1.5511	-0.315968
76700085	chr5:76700085:G:T	2.35664e-22	-9.12748e-10	-0.750055	7.78184e-06	-9.12748e-10	-0.854135	6.91049e-05	-9.12748e-10	-0.779878
76700226	chr5:76700226:G:A	1.41377e-23	-2.31897	-1.24465	6.71798e-07	-2.22236	-1.08136	4.29514e-06	-2.31762	-1.2404
76700360	chr5:76700360:C:T	1.34057e-23	-2.31099	-1.30579	6.31177e-07	-2.17598	-1.19012	4.07669e-06	-2.30797	-1.30225
76700427	chr5:76700427:G:A	1.4222e-23	-2.31878	-1.2389	6.79017e-07	-2.22009	-1.07295	4.32064e-06	-2.31729	-1.23481
76700441	chr5:76700441:G:A	1.4295e-23	-2.31904	-1.23351	6.8155e-07	-2.22423	-1.06508	4.34249e-06	-2.31778	-1.22927
76700578	chr5:76700578:T:C	5.03385e-23	-2.29369	-6.68458e-10	1.81728e-06	-2.30859	-6.68458e-10	1.51647e-05	-2.29653	-6.68458e-10
76700677	chr5:76700677:A:G	1.4188e-23	-2.31924	-1.24082	6.72429e-07	-2.22706	-1.07573	4.30876e-06	-2.31821	-1.23665
76700945	chr5:76700945:A:T	1.59055e-22	-9.12748e-10	-1.14321	5.6659e-06	-9.12748e-10	-1.17146	4.83569e-05	-9.12748e-10	-1.1369
76700988	chr5:76700988:C:T	4.00663e-22	-9.12748e-10	-0.219341	1.72342e-05	-9.12748e-10	-0.0590342	0.000127772	-9.12748e-10	-0.165255
76701012	chr5:76701012:C:T	1.43909e-23	-2.31918	-1.22668	6.87389e-07	-2.22599	-1.0548	4.36982e-06	-2.31808	-1.2227
76701040	chr5:76701040:A:G	5.289e-23	-2.27854	0.0342894	1.54109e-06	-2.29732	-0.176116	1.74304e-05	-2.24955	0.092261
76701084	chr5:76701084:G:A	5.85393e-23	-2.14276	-6.68458e-10	2.46639e-06	-2.00317	-6.68458e-10	1.86654e-05	-2.08884	-6.68458e-10
76701238	chr5:76701238:A:G	1.45917e-23	-2.31938	-1.21263	6.96922e-07	-2.2333	-1.03371	4.42963e-06	-2.31881	-1.20837
76701242	chr5:76701242:C:T	2.57743e-22	-9.12748e-10	-0.660497	8.61817e-06	-9.12748e-10	-0.752055	7.89391e-05	-9.12748e-10	-0.646827
76701244	chr5:76701244:C:T	1.32022e-23	-2.31164	-1.32044	6.12831e-07	-2.17836	-1.21723	4.00956e-06	-2.30863	-1.31819
76701388	chr5:76701388:A:G	1.76422e-23	-2.31155	-1.03062	8.61655e-07	-2.27755	-0.777274	5.24893e-06	-2.31658	-1.0409
76701853	chr5:76701853:A:T	1.40099e-23	-2.31892	-1.25378	6.46187e-07	-2.24715	-1.09544	4.24792e-06	-2.31939	-1.24969
76702006	chr5:76702006:G:T	1.39776e-23	-2.31931	-1.25569	6.48956e-07	-2.23983	-1.09849	4.2402e-06	-2.31924	-1.25166
76702052	chr5:76702052:G:A	2.13736e-22	-9.12748e-10	-0.847721	1.02401e-05	-9.12748e-10	-0.579616	6.48638e-05	-9.12748e-10	-0.843214
76702055	chr5:76702055:C:T	1.38295e-23	-2.31939	-1.26627	6.42094e-07	-2.23442	-1.11452	4.19744e-06	-2.31892	-1.26211
76702073	chr5:76702073:T:C	1.4058e-23	-2.31929	-1.24998	6.54226e-07	-2.24083	-1.0894	4.26504e-06	-2.31928	-1.24577
76702228	chr5:76702228:A:T	1.61367e-22	-9.12748e-10	-1.12878	6.15868e-06	-9.12748e-10	-1.08807	4.9154e-05	-9.12748e-10	-1.12055
76702271	chr5:76702271:A:G	1.3998e-23	-2.319	-1.25455	6.46144e-07	-2.24602	-1.09664	4.24459e-06	-2.31939	-1.25047
76702803	chr5:76702803:GCAGT:G	1.63085e-23	-2.3178	-1.10298	8.2904e-07	-2.21104	-0.882372	4.9771e-06	-2.3159	-1.09476
76703357	chr5:76703357:C:T	2.31106e-23	-2.1541	-0.918072	1.01391e-06	-2.31923	-0.572888	6.91897e-06	-2.18266	-0.898577
76703582	chr5:76703582:G:A	1.58874e-23	-2.28135	-1.16558	8.61131e-07	-2.08516	-0.970272	4.87511e-06	-2.27268	-1.15868
76703696	chr5:76703696:G:A	1.65591e-23	-2.31918	-1.08634	8.20381e-07	-2.24448	-0.859439	5.04237e-06	-2.31937	-1.07826
76703739	chr5:76703739:G:T	1.6084e-23	-2.31853	-1.11611	8.09852e-07	-2.21713	-0.899699	4.90551e-06	-2.31687	-1.10827
76703851	chr5:76703851:A:G	1.62353e-23	-2.31928	-1.106	8.11861e-07	-2.22907	-0.885283	4.95028e-06	-2.31844	-1.09763
76703933	chr5:76703933:T:C	1.6376e-23	-2.31915	-1.09749	8.09151e-07	-2.2435	-0.8742	4.98842e-06	-2.31936	-1.08903
76704152	chr5:76704152:T:C	1.62269e-23	-2.31931	-1.10648	8.10653e-07	-2.23001	-0.885829	4.94807e-06	-2.31854	-1.09797
76704383	chr5:76704383:AATAATTCC:A	1.62079e-23	-2.31939	-1.10758	8.06614e-07	-2.2344	-0.886435	4.94353e-06	-2.31891	-1.09851
76704417	chr5:76704417:T:C	1.67992e-23	-2.31928	-1.07185	8.50804e-07	-2.22921	-0.838288	5.12833e-06	-2.31846	-1.06227
76704629	chr5:76704629:T:C	1.62018e-23	-2.31916	-1.10817	8.12615e-07	-2.22664	-0.886781	4.94517e-06	-2.31818	-1.09892
76705048	chr5:76705048:A:G	1.96306e-23	-1.97757	-1.2578	7.10744e-07	-2.23108	-1.01629	5.15628e-06	-2.11139	-1.2639
76705069	chr5:76705069:T:G	1.71946e-23	-2.31916	-1.04871	8.80087e-07	-2.22611	-0.807549	5.24966e-06	-2.31812	-1.03922
76705112	chr5:76705112:C:T	1.70026e-23	-2.3192	-1.05989	8.66156e-07	-2.22752	-0.822102	5.19073e-06	-2.31827	-1.05036
76705333	chr5:76705333:G:A	1.90767e-23	-1.98446	-1.27953	6.26647e-07	-2.16275	-1.21055	5.63208e-06	-2.01083	-1.27619
76705381	chr5:76705381:T:A	1.69683e-23	-2.31939	-1.06172	8.57071e-07	-2.23543	-0.824728	5.17657e-06	-2.31899	-1.05237
76705857	chr5:76705857:C:T	3.5383e-22	-9.12748e-10	-0.343645	1.49202e-05	-9.12748e-10	-0.203215	0.00011226	-9.12748e-10	-0.294687
76706056	chr5:76706056:T:A	2.22662e-23	-1.7485	-1.36089	7.06925e-07	-2.14211	-1.11065	5.86419e-06	-1.88334	-1.3633
76706125	chr5:76706125:T:C	1.66214e-23	-2.31923	-1.08254	8.42551e-07	-2.22783	-0.849415	5.07648e-06	-2.31832	-1.07257
76706452	chr5:76706452:A:G	1.26414e-23	-2.31406	-1.36142	5.06908e-07	-2.22289	-1.36246	3.80278e-06	-2.31821	-1.36156
76706758	chr5:76706758:A:T	1.26711e-23	-2.3114	-1.36173	5.25782e-07	-2.19892	-1.34987	3.82613e-06	-2.3113	-1.36235
76706871	chr5:76706871:C:T	1.76316e-23	-2.31916	-1.02361	8.85848e-07	-2.24211	-0.785027	5.37068e-06	-2.31899	-1.01556
76707089	chr5:76707089:C:T	1.69005e-23	-2.04805	-1.33706	6.64233e-07	-1.95148	-1.36357	4.53542e-06	-2.16443	-1.33916
76707158	chr5:76707158:A:T	4.95742e-23	-2.30899	-6.68458e-10	1.87258e-06	-2.27861	-6.68458e-10	1.51676e-05	-2.29634	-6.68458e-10
76707182	chr5:76707182:T:C	1.30158e-22	-9.12748e-10	-1.34371	4.90521e-06	-9.12748e-10	-1.31563	3.91088e-05	-9.12748e-10	-1.34916
76707433	chr5:76707433:C:T	2.08867e-23	-2.12727	-1.04608	1.54911e-06	-1.75596	-0.712292	6.11553e-06	-2.18744	-1.01724
76707478	chr5:76707478:AT:A	1.2777e-22	-9.12748e-10	-1.36223	4.71909e-06	-9.12748e-10	-1.35431	3.86183e-05	-9.12748e-10	-1.36178
76707657	chr5:76707657:A:G	4.91605e-23	-1.18499	-1.13238	1.08179e-06	-1.55045	-1.27686	1.34752e-05	-1.28051	-1.13414
76708036	chr5:76708036:A:AT	3.72162e-22	-9.12748e-10	-0.293132	1.17196e-05	-9.12748e-10	-0.444669	0.00010665	-9.12748e-10	-0.345953
76708115	chr5:76708115:GTTAC:G	2.12415e-23	-2.10896	-1.04755	1.60087e-06	-1.72376	-0.711615	6.22938e-06	-2.17143	-1.0148
76708189	chr5:76708189:C:A	2.30697e-23	-2.07027	-1.00367	1.68456e-06	-1.62862	-0.755804	6.45686e-06	-2.17362	-0.976743
76708242	chr5:76708242:G:T	2.33868e-23	-2.12318	-0.937106	1.81825e-06	-1.74715	-0.560902	6.90186e-06	-2.18303	-0.90068
76708354	chr5:76708354:GT:G	2.27162e-23	-2.09155	-0.997837	1.76428e-06	-1.69435	-0.643834	6.65618e-06	-2.1566	-0.963359
76708421	chr5:76708421:A:G	2.22135e-23	-2.11667	-0.995096	1.69897e-06	-1.73638	-0.639528	6.5388e-06	-2.17773	-0.960024
76708503	chr5:76708503:T:C	1.96915e-23	-2.13689	-1.09538	1.43008e-06	-1.7707	-0.777494	5.7969e-06	-2.19438	-1.0638
76708785	chr5:76708785:G:A	1.21418e-21	-9.12748e-10	0.88936	5.19419e-05	-9.12748e-10	1.0442	0.000380308	-9.12748e-10	0.925477
76708860	chr5:76708860:G:A	2.20779e-23	-2.13775	-0.980135	1.67868e-06	-1.77304	-0.614884	6.54293e-06	-2.19561	-0.941508
76709108	chr5:76709108:C:T	1.40835e-23	-2.31557	-1.25188	5.13511e-07	-2.28505	-1.28736	4.39293e-06	-2.2937	-1.24181
76709221	chr5:76709221:G:A	3.75805e-22	-9.12748e-10	-0.28339	1.38659e-05	-9.12748e-10	-0.276495	0.000120258	-9.12748e-10	-0.225862
76709496	chr5:76709496:C:T	1.61347e-23	-2.11655	-1.31494	8.4023e-07	-1.94827	-1.13174	4.85807e-06	-2.13441	-1.30045
76709831	chr5:76709831:T:C	1.44077e-22	-9.12748e-10	-1.24212	5.30514e-06	-9.12748e-10	-1.23725	4.25277e-05	-9.12748e-10	-1.26535
76710347	chr5:76710347:G:T	1.64235e-23	-2.13398	-1.27977	8.74625e-07	-1.97647	-1.06341	4.92645e-06	-2.15555	-1.26533
76710585	chr5:76710585:A:G	3.1432e-22	-0.462048	-6.68458e-10	9.30862e-06	-0.674987	-6.68458e-10	8.2576e-05	-0.601785	-6.68458e-10
76710586	chr5:76710586:T:C	2.21519e-21	-9.12748e-10	1.49063	9.54635e-05	-9.12748e-10	1.65282	0.000691272	-9.12748e-10	1.52303
76710604	chr5:76710604:T:C	1.28204e-23	-2.30265	-1.35877	4.79297e-07	-2.28632	-1.35504	3.92887e-06	-2.28675	-1.3604
76710617	chr5:76710617:G:A	3.51233e-23	-1.72362	-0.929977	1.83424e-06	-1.60714	-0.692162	9.69556e-06	-1.85934	-0.8845
76711462	chr5:76711462:G:A	2.04667e-21	-9.12748e-10	1.41151	8.58504e-05	-9.12748e-10	1.54668	0.00062604	-9.12748e-10	1.42391
76711917	chr5:76711917:C:T	1.26465e-23	-2.31297	-1.36211	4.75093e-07	-2.30191	-1.34826	3.85294e-06	-2.3034	-1.36327
76712463	chr5:76712463:G:A	1.82271e-22	-9.12748e-10	-1.00697	8.41163e-06	-9.12748e-10	-0.776312	5.51293e-05	-9.12748e-10	-1.00582
76712516	chr5:76712516:G:A	6.75915e-23	-1.88666	-0.112321	6.09749e-06	-1.58708	0.489029	1.98971e-05	-1.95705	-0.0678862
76712536	chr5:76712536:C:T	1.38636e-21	-9.12748e-10	1.02198	5.75617e-05	-9.12748e-10	1.14693	0.000428395	-9.12748e-10	1.04454
76712857	chr5:76712857:G:A	1.30722e-23	-2.29311	-1.34887	4.63752e-07	-2.31206	-1.36227	3.88361e-06	-2.30782	-1.35092
76713238	chr5:76713238:T:C	1.88816e-23	-2.29943	-0.974844	8.28228e-07	-2.31854	-0.775856	5.63449e-06	-2.30528	-0.981317
76713463	chr5:76713463:G:A	1.28808e-22	-9.12748e-10	-1.35413	4.68938e-06	-9.12748e-10	-1.36063	3.90066e-05	-9.12748e-10	-1.35177
76713591	chr5:76713591:A:G	2.28614e-23	-2.30787	-0.775138	1.18378e-06	-2.31897	-0.418247	6.84016e-06	-2.31706	-0.775631
76713838	chr5:76713838:C:T	3.23163e-22	-9.12748e-10	-0.434305	1.00311e-05	-9.12748e-10	-0.60024	0.00010054	-9.12748e-10	-0.404951
76713901	chr5:76713901:A:G	1.51874e-23	-2.17907	-1.31292	5.3735e-07	-2.2746	-1.25244	4.51351e-06	-2.20146	-1.30697
76713968	chr5:76713968:C:T	3.26235e-22	-9.12748e-10	-0.424842	1.01376e-05	-9.12748e-10	-0.589677	0.000101866	-9.12748e-10	-0.391841
76714406	chr5:76714406:T:C	1.60358e-23	-2.30805	-1.12959	1.45672e-05	-0.125344	-0.101811	4.86611e-06	-2.30875	-1.12446
76714430	chr5:76714430:C:T	4.98087e-23	-2.30427	-6.68458e-10	1.82046e-06	-2.30684	-6.68458e-10	1.5076e-05	-2.3024	-6.68458e-10
76714524	chr5:76714524:G:A	1.32734e-23	-2.28293	-1.34377	4.6512e-07	-2.30791	-1.36348	3.92678e-06	-2.30153	-1.34616
76714552	chr5:76714552:A:C	2.21286e-22	-9.12748e-10	-0.813005	7.97982e-06	-9.12748e-10	-0.829012	6.6701e-05	-9.12748e-10	-0.815284
76714881	chr5:76714881:C:T	1.39294e-23	-2.31734	-1.26112	6.38085e-07	-2.31465	-1.04056	4.2335e-06	-2.31913	-1.25335
76715356	chr5:76715356:A:G	1.31312e-23	-2.28867	-1.34879	4.71802e-07	-2.29727	-1.35986	3.97979e-06	-2.28364	-1.35064
76715391	chr5:76715391:G:A	1.30446e-23	-2.30289	-1.34119	4.60346e-07	-2.3185	-1.36321	3.9246e-06	-2.30554	-1.3427
76715432	chr5:76715432:C:G	1.75802e-22	-9.12748e-10	-1.0431	6.21029e-06	-9.12748e-10	-1.07972	5.29541e-05	-9.12748e-10	-1.04608
76716163	chr5:76716163:G:A	2.05784e-22	-9.12748e-10	-0.885634	9.84352e-06	-9.12748e-10	-0.619114	6.23567e-05	-9.12748e-10	-0.882634
76716174	chr5:76716174:T:C	3.8328e-21	-9.12748e-10	2.03889	0.000163086	-9.12748e-10	2.18835	0.0011757	-9.12748e-10	2.05412
76716239	chr5:76716239:G:A	1.27573e-22	-9.12748e-10	-1.36377	4.67693e-06	-9.12748e-10	-1.36328	3.85251e-05	-9.12748e-10	-1.36419
76716920	chr5:76716920:C:T	1.88649e-23	-2.04975	-1.22541	8.63942e-07	-1.90497	-1.14721	6.10139e-06	-2.00928	-1.19771
76717018	chr5:76717018:G:A	1.27065e-23	-2.31849	-1.35186	4.63558e-07	-2.31668	-1.35807	3.83114e-06	-2.31805	-1.35429
76717088	chr5:76717088:C:T	4.99744e-23	-2.06058	-0.240372	3.29465e-06	-1.92552	0.211893	1.4956e-05	-2.1095	-0.200888
76717098	chr5:76717098:T:G	2.14821e-21	-9.12748e-10	1.45993	9.05528e-05	-9.12748e-10	1.60001	0.000668987	-9.12748e-10	1.49026
76717683	chr5:76717683:C:T	1.52203e-22	-9.12748e-10	-1.18724	1.44955e-05	-9.12748e-10	-0.232086	4.61572e-05	-9.12748e-10	-1.18345
76717741	chr5:76717741:G:A	2.35933e-22	-9.12748e-10	-0.748912	8.78916e-06	-9.12748e-10	-0.732409	6.75721e-05	-9.12748e-10	-0.802309
76718106	chr5:76718106:G:A	1.57281e-23	-2.19814	-1.25887	7.43302e-07	-2.10137	-1.10121	4.64636e-06	-2.23158	-1.24784
76718175	chr5:76718175:C:A	5.15494e-23	-2.15566	-0.114259	3.39301e-06	-2.04401	0.359798	1.55493e-05	-2.19351	-0.0779748
76718265	chr5:76718265:A:T	1.57021e-22	-9.12748e-10	-1.15608	6.43973e-06	-9.12748e-10	-1.04344	4.78583e-05	-9.12748e-10	-1.14726
76718494	chr5:76718494:G:A	1.29757e-23	-2.31672	-1.33266	4.598e-07	-2.31875	-1.36414	3.91318e-06	-2.31586	-1.33529
76718551	chr5:76718551:G:A	8.53229e-22	-9.12748e-10	0.536567	4.02698e-05	-9.12748e-10	0.789674	0.000252251	-9.12748e-10	0.514919
76719183	chr5:76719183:C:T	6.66481e-23	-2.01303	-6.68458e-10	3.09811e-06	-1.77514	-6.68458e-10	2.31473e-05	-1.87363	-6.68458e-10
76719286	chr5:76719286:G:T	4.27948e-23	-2.01208	-0.443965	2.64813e-06	-1.86925	-0.062827	1.25703e-05	-2.06964	-0.414526
76719435	chr5:76719435:C:A	7.33384e-22	-9.12748e-10	0.385208	3.41399e-05	-9.12748e-10	0.624538	0.000216977	-9.12748e-10	0.364286
76719839	chr5:76719839:G:A	5.09691e-23	-1.96965	-0.311591	3.00588e-06	-1.82635	0.020998	1.51708e-05	-2.04047	-0.255666
76719866	chr5:76719866:C:A	1.27981e-22	-9.12748e-10	-1.36058	4.67263e-06	-9.12748e-10	-1.36421	3.86216e-05	-9.12748e-10	-1.36169
76719904	chr5:76719904:C:T	2.42028e-22	-9.12748e-10	-0.723408	8.73476e-06	-9.12748e-10	-0.738618	7.31436e-05	-9.12748e-10	-0.723079
76719907	chr5:76719907:A:G	3.73661e-22	-9.12748e-10	-0.289112	1.38525e-05	-9.12748e-10	-0.277463	0.000110321	-9.12748e-10	-0.312106
76720127	chr5:76720127:C:T	1.94812e-22	-9.12748e-10	-0.940428	1.25387e-05	-9.12748e-10	-0.377109	6.07464e-05	-9.12748e-10	-0.908797
76721150	chr5:76721150:G:A	1.3502e-23	-2.29988	-1.30974	4.60472e-07	-2.31778	-1.36365	4.05365e-06	-2.29804	-1.31785
76721922	chr5:76721922:A:G	1.31333e-22	-9.12748e-10	-1.33473	4.91538e-06	-9.12748e-10	-1.31356	3.98181e-05	-9.12748e-10	-1.33118
76722039	chr5:76722039:T:C	2.1252e-23	-2.27702	-0.878993	9.15915e-05	0.729413	0.881998	6.47572e-06	-2.27959	-0.867856
76722098	chr5:76722098:G:T	1.67811e-23	-2.29847	-1.09374	6.80454e-05	1.01321	0.301036	5.07936e-06	-2.30204	-1.08828
76722516	chr5:76722516:CT:C	2.82466e-23	-2.31885	-0.552634	1.12234e-06	-2.30916	-0.481356	8.37798e-06	-2.31931	-0.570589
76722807	chr5:76722807:C:T	3.38295e-22	-9.12748e-10	-0.388542	2.02999e-05	-9.12748e-10	0.104686	0.000104708	-9.12748e-10	-0.364326
76723219	chr5:76723219:C:T	4.91992e-23	-2.31658	-6.68458e-10	1.86746e-06	-2.28135	-6.68458e-10	1.50172e-05	-2.30631	-6.68458e-10
76723264	chr5:76723264:T:G	1.51452e-22	-9.12748e-10	-1.19219	5.65696e-06	-9.12748e-10	-1.17304	4.54754e-05	-9.12748e-10	-1.19833
76723491	chr5:76723491:C:T	2.22334e-22	-2.23216	1.42388	4.96876e-06	-2.23188	0.929121	6.20955e-05	-2.23583	1.349
76724076	chr5:76724076:G:A	1.4783e-22	-9.12748e-10	-1.2164	5.78129e-06	-9.12748e-10	-1.1513	4.41865e-05	-9.12748e-10	-1.22708
76724375	chr5:76724375:A:G	3.72559e-22	-9.12748e-10	-0.292064	1.14047e-05	-9.12748e-10	-0.471901	0.000116445	-9.12748e-10	-0.258087
76724867	chr5:76724867:T:C	1.89213e-22	-0.969586	-6.68458e-10	7.81386e-06	-0.850029	-6.68458e-10	5.84565e-05	-0.947222	-6.68458e-10
76724929	chr5:76724929:T:C	2.23856e-22	-9.12748e-10	-0.801457	7.37863e-06	-9.12748e-10	-0.90734	6.59012e-05	-9.12748e-10	-0.827348
76724983	chr5:76724983:T:C	6.24083e-22	-9.12748e-10	0.223823	1.92526e-05	-9.12748e-10	0.0517168	0.000179808	-9.12748e-10	0.176385
76725242	chr5:76725242:T:C	1.46555e-22	-9.12748e-10	-1.22506	5.71746e-06	-9.12748e-10	-1.1624	4.37857e-05	-9.12748e-10	-1.2362
76725622	chr5:76725622:A:AT	2.87622e-23	-2.31832	-0.535081	1.43022e-06	-2.29523	-0.252874	9.18532e-06	-2.31751	-0.480385
76725646	chr5:76725646:G:A	1.47995e-22	-9.12748e-10	-1.21528	5.78836e-06	-9.12748e-10	-1.15008	4.41619e-05	-9.12748e-10	-1.22764
76725962	chr5:76725962:TGTCA:T	2.10136e-21	-9.12748e-10	1.43788	8.83648e-05	-9.12748e-10	1.57555	0.000654818	-9.12748e-10	1.46885
76726388	chr5:76726388:G:A	1.14987e-21	-9.12748e-10	0.834946	4.76433e-05	-9.12748e-10	0.957814	0.000355824	-9.12748e-10	0.858933
76726778	chr5:76726778:C:CA	3.76476e-22	-9.12748e-10	-0.281606	2.2365e-05	-9.12748e-10	0.201571	0.000116142	-9.12748e-10	-0.260688
76727284	chr5:76727284:G:C	1.52274e-22	-9.12748e-10	-1.18678	5.7018e-06	-9.12748e-10	-1.16515	4.58304e-05	-9.12748e-10	-1.19056
76727636	chr5:76727636:T:TATAG	5.38561e-22	-9.12748e-10	0.0764398	2.13344e-05	-9.12748e-10	0.154393	0.000159551	-9.12748e-10	0.0568568
76727669	chr5:76727669:A:G	5.48089e-23	-2.20861	-6.68458e-10	2.22004e-06	-2.1084	-6.68458e-10	1.70793e-05	-2.17764	-6.68458e-10
76728010	chr5:76728010:C:T	1.28878e-22	-9.12748e-10	-1.35359	5.34433e-06	-9.12748e-10	-1.22989	3.89406e-05	-9.12748e-10	-1.35347
76728402	chr5:76728402:A:G	2.89073e-22	-1.74564	1.19986	1.28296e-05	-1.06696	0.712786	8.40127e-05	-1.72807	1.14353
76728993	chr5:76728993:C:T	1.32461e-22	-9.12748e-10	-1.32617	4.76812e-06	-9.12748e-10	-1.34398	3.97074e-05	-9.12748e-10	-1.33397
76728994	chr5:76728994:A:G	5.70514e-23	-1.98881	-0.179698	4.04549e-06	-2.30049	0.792167	1.71728e-05	-1.99084	-0.181339
76729419	chr5:76729419:C:T	3.49564e-23	-2.31661	-0.341753	0.000637283	1.54993	2.00136	1.07738e-05	-2.31502	-0.323372
76729785	chr5:76729785:A:G	7.53157e-23	-1.89077	-6.68458e-10	0.423381	10.0501	-6.68458e-10	2.89955e-05	-1.64836	-6.68458e-10
76730023	chr5:76730023:T:C	1.97582e-22	-9.12748e-10	-0.926306	6.87963e-06	-9.12748e-10	-0.977363	6.04573e-05	-9.12748e-10	-0.913567
76730161	chr5:76730161:A:T	4.55647e-22	-9.12748e-10	-0.0907417	1.79521e-05	-9.12748e-10	-0.018218	0.000135171	-9.12748e-10	-0.108962
76730754	chr5:76730754:A:G	1.76176e-22	-9.12748e-10	-1.04098	7.0623e-06	-9.12748e-10	-0.951157	5.21593e-05	-9.12748e-10	-1.0612
76731207	chr5:76731207:A:G	2.09376e-23	-2.30193	-0.868983	0.0182746	6.0021	0.905237	6.53619e-06	-2.27266	-0.865493
76731378	chr5:76731378:G:A	4.62799e-22	-9.12748e-10	-0.0751671	1.834e-05	-9.12748e-10	0.00315926	0.000136432	-9.12748e-10	-0.099679
76731430	chr5:76731430:C:T	1.35755e-22	-9.12748e-10	-1.30161	4.99718e-06	-9.12748e-10	-1.29705	4.06969e-05	-9.12748e-10	-1.30935
76731716	chr5:76731716:G:A	1.27878e-22	-9.12748e-10	-1.36139	4.7131e-06	-9.12748e-10	-1.35558	3.86057e-05	-9.12748e-10	-1.3621
76731860	chr5:76731860:C:T	1.73848e-22	-9.12748e-10	-1.05428	6.96409e-06	-9.12748e-10	-0.965161	5.15165e-05	-9.12748e-10	-1.0736
76731998	chr5:76731998:A:C	2.78023e-23	-2.31743	-0.569915	1.38236e-06	-2.28845	-0.293687	8.80723e-06	-2.31873	-0.521198
76732299	chr5:76732299:A:T	6.20676e-23	-1.8833	-0.20094	2.53442e-06	-1.56485	-0.411112	1.87583e-05	-1.86757	-0.216295
76732963	chr5:76732963:G:A	2.393e-22	-9.12748e-10	-0.734743	8.38406e-06	-9.12748e-10	-0.779595	7.28606e-05	-9.12748e-10	-0.726956
76733547	chr5:76733547:T:C	4.73317e-23	-2.3095	-0.0457858	0.0873223	5.91986	2.55157	1.49843e-05	-2.28574	-0.0227645
76734971	chr5:76734971:T:C	1.85203e-22	-2.28404	1.29303	4.81631e-06	-2.14411	0.810189	5.63707e-05	-2.28332	1.29977
76735029	chr5:76735029:A:G	3.92778e-22	-9.12748e-10	-0.239218	1.33766e-05	-9.12748e-10	-0.312418	0.000125329	-9.12748e-10	-0.184566
76735210	chr5:76735210:A:C	1.47913e-22	-2.31812	1.10228	3.55121e-06	-2.29412	0.65548	4.49278e-05	-2.31819	1.10775
76735343	chr5:76735343:A:G	1.82756e-22	-9.12748e-10	-1.00431	6.22762e-06	-9.12748e-10	-1.07693	5.46114e-05	-9.12748e-10	-1.01526
76735563	chr5:76735563:G:A	2.9364e-22	-9.12748e-10	-0.530105	9.85172e-06	-9.12748e-10	-0.618282	8.72951e-05	-9.12748e-10	-0.54621
76735873	chr5:76735873:A:G	1.28351e-22	-9.12748e-10	-1.35769	4.84881e-06	-9.12748e-10	-1.32719	3.89255e-05	-9.12748e-10	-1.35386
76736405	chr5:76736405:T:G	4.44761e-23	-2.3022	-0.115308	0.0934526	6.1076	2.43168	1.41547e-05	-2.2728	-0.0926575
76736756	chr5:76736756:T:TA	1.29298e-22	-9.12748e-10	-1.35034	4.70723e-06	-9.12748e-10	-1.35683	3.90912e-05	-9.12748e-10	-1.34961
76736846	chr5:76736846:A:G	2.29012e-23	-2.30506	-0.776209	0.0211166	5.94635	1.10554	7.12786e-06	-2.27835	-0.773145
76736931	chr5:76736931:A:AG	1.5359e-22	-1.17817	-6.68458e-10	6.1159e-06	-1.09504	-6.68458e-10	4.76438e-05	-1.15175	-6.68458e-10
76737187	chr5:76737187:G:A	5.50119e-23	-1.75274	-0.452167	2.32867e-06	-1.40219	-0.658437	1.66356e-05	-1.73769	-0.466267
76737441	chr5:76737441:T:C	1.37503e-22	-9.12748e-10	-1.28882	4.67839e-06	-9.12748e-10	-1.36297	4.14819e-05	-9.12748e-10	-1.29025
76737477	chr5:76737477:T:A	2.28327e-23	-2.31814	-0.766127	1.06913e-06	-2.31058	-0.528502	7.02796e-06	-2.30808	-0.757529
76737686	chr5:76737686:A:T	7.69669e-23	-1.77619	-0.0928948	3.4216e-06	-1.17661	-0.499213	2.35632e-05	-1.74465	-0.111167
76737851	chr5:76737851:G:A	1.13296e-21	-9.12748e-10	0.82013	4.15523e-05	-9.12748e-10	0.821026	0.000332124	-9.12748e-10	0.790006
76737923	chr5:76737923:T:C	2.90301e-23	-2.31052	-0.533611	1.46755e-06	-2.2698	-0.252528	9.12485e-06	-2.31895	-0.485556
76738017	chr5:76738017:A:G	1.21293e-22	-1.41425	-6.68458e-10	3.67526e-06	-1.6043	-6.68458e-10	3.39265e-05	-1.49131	-6.68458e-10
76738566	chr5:76738566:A:G	2.91924e-23	-2.31586	-0.522696	1.43179e-06	-2.28477	-0.262231	8.93434e-06	-2.31914	-0.506465
76738667	chr5:76738667:G:A	4.77284e-23	-2.31722	-0.0297146	0.0658696	5.60878	2.58073	1.4955e-05	-2.30263	-0.00782677
76738801	chr5:76738801:T:C	5.96165e-23	-2.31658	0.192054	1.4222e-06	-2.29116	-0.26256	1.758e-05	-2.31799	0.16925
76738807	chr5:76738807:C:A	1.28122e-23	-2.30591	-1.35615	4.77921e-07	-2.31802	-1.32622	3.86639e-06	-2.30793	-1.35525
76738938	chr5:76738938:C:G	2.12257e-23	-2.31698	-0.840268	9.75281e-07	-2.31279	-0.618171	6.53347e-06	-2.30497	-0.833594
76739176	chr5:76739176:A:G	8.58933e-23	-2.31883	0.559478	4.8289e-06	-2.2983	0.966992	2.99595e-05	-2.31613	0.700472
76739242	chr5:76739242:G:A	2.44563e-23	-2.21995	-0.79563	1.09287e-06	-2.31443	-0.502697	7.1919e-06	-2.24157	-0.800983
76739854	chr5:76739854:A:G	5.37362e-23	-1.87683	-0.351539	2.14744e-06	-1.29026	-0.851386	1.66742e-05	-1.83569	-0.365948
76739986	chr5:76739986:G:A	7.69229e-23	-1.18674	-0.682918	4.41807e-06	-0.80209	-0.618134	2.57158e-05	-1.08624	-0.68216
76740034	chr5:76740034:G:A	4.24168e-23	-1.98468	-0.480232	1.54657e-06	-2.12981	-0.340081	1.19785e-05	-2.03364	-0.498752
76740623	chr5:76740623:G:T	1.85747e-22	-9.12748e-10	-0.988073	7.48199e-06	-9.12748e-10	-0.893429	5.48508e-05	-9.12748e-10	-1.01089
76740813	chr5:76740813:T:C	5.57986e-22	-2.01939	2.13127	4.5136e-05	-2.30857	3.21232	0.000162322	-2.01862	2.0927
76740982	chr5:76740982:C:T	1.88308e-22	-2.25528	1.2809	7.98935e-06	-2.30871	1.48089	5.32265e-05	-2.26514	1.22419
76741353	chr5:76741353:G:A	1.98448e-23	-1.8661	-1.35842	1.80232e-06	-0.990205	-1.32665	5.83199e-06	-1.8929	-1.35924
76741726	chr5:76741726:A:G	1.35529e-23	-2.31076	-1.2951	1.19312e-06	-1.99939	-0.729962	4.06002e-06	-2.31917	-1.29514
76741756	chr5:76741756:T:C	3.88067e-23	-2.29882	-0.255051	0.0682624	6.11042	2.11477	1.2059e-05	-2.26849	-0.2572
76741997	chr5:76741997:C:A	2.64243e-23	-2.26767	-0.670502	1.38953e-06	-2.31936	-0.257606	7.98833e-06	-2.27827	-0.659248
76742021	chr5:76742021:C:T	2.31578e-23	-1.97617	-1.09396	8.06737e-07	-2.10199	-1.01869	6.77363e-06	-1.99974	-1.10273
76742035	chr5:76742035:G:T	2.49178e-23	-2.27469	-0.72219	1.30283e-06	-2.31892	-0.322466	7.54548e-06	-2.28447	-0.710083
76742188	chr5:76742188:T:C	2.34909e-22	-9.12748e-10	-0.753261	7.66883e-06	-9.12748e-10	-0.868763	7.32216e-05	-9.12748e-10	-0.722013
76742349	chr5:76742349:T:C	9.39018e-22	-9.12748e-10	0.632374	3.82402e-05	-9.12748e-10	0.737958	0.000286438	-9.12748e-10	0.642017
76743060	chr5:76743060:G:A	1.16432e-22	-2.0692	0.614045	4.40211e-06	-1.6256	0.201757	3.37436e-05	-2.04411	0.547395
76743344	chr5:76743344:T:C	1.34988e-21	-9.12748e-10	0.995311	5.52388e-05	-9.12748e-10	1.10574	0.000414138	-9.12748e-10	1.0107
76743383	chr5:76743383:A:G	5.02468e-23	-2.29551	-6.68458e-10	1.84063e-06	-2.29582	-6.68458e-10	1.50326e-05	-2.30528	-6.68458e-10
76743752	chr5:76743752:A:T	2.3529e-22	-0.751641	-6.68458e-10	1.09293e-05	-0.514476	-6.68458e-10	7.72532e-05	-0.668416	-6.68458e-10
76744114	chr5:76744114:C:T	1.32025e-22	-9.12748e-10	-1.32947	4.85389e-06	-9.12748e-10	-1.32615	3.96538e-05	-9.12748e-10	-1.33532
76744116	chr5:76744116:G:C	2.36519e-23	-2.11255	-0.936465	9.65193e-07	-1.79505	-1.14631	7.38561e-06	-2.07485	-0.941126
76744249	chr5:76744249:T:C	1.3139e-22	-9.12748e-10	-1.33429	5.01006e-06	-9.12748e-10	-1.29448	3.99783e-05	-9.12748e-10	-1.32717
76744570	chr5:76744570:G:A	1.27679e-22	-9.12748e-10	-1.36294	4.69708e-06	-9.12748e-10	-1.35899	3.85356e-05	-9.12748e-10	-1.36392
76745067	chr5:76745067:T:A	3.4941e-23	-2.29235	-0.366445	0.0585377	6.27904	1.79246	1.09387e-05	-2.256	-0.367198
76745162	chr5:76745162:C:T	7.59879e-23	-1.56404	-0.317849	4.11676e-06	-1.2631	-0.227759	2.46611e-05	-1.49934	-0.310942
76745451	chr5:76745451:G:A	1.52108e-22	-9.12748e-10	-1.18787	5.95609e-06	-9.12748e-10	-1.12151	4.52918e-05	-9.12748e-10	-1.20238
76745457	chr5:76745457:G:C	2.62218e-23	-1.99473	-0.951141	1.27234e-06	-1.49814	-1.16693	8.18294e-06	-1.95656	-0.95689
76745555	chr5:76745555:G:A	1.98077e-23	-2.0269	-1.19949	1.03382e-06	-1.55079	-1.32188	6.15134e-06	-1.99134	-1.20749
76745754	chr5:76745754:C:T	1.60692e-22	-9.12748e-10	-1.13297	6.34418e-06	-9.12748e-10	-1.05839	4.77214e-05	-9.12748e-10	-1.15013
76745883	chr5:76745883:C:T	2.3597e-23	-1.97645	-1.07489	1.19978e-06	-1.4739	-1.24989	7.35026e-06	-1.94007	-1.0807
76746085	chr5:76746085:C:A	1.97445e-23	-1.99241	-1.23718	1.07347e-06	-1.49697	-1.33805	6.15883e-06	-1.95532	-1.2423
76746418	chr5:76746418:C:T	4.15309e-23	-2.1534	-0.332627	3.69043e-06	-1.88159	0.281406	1.24363e-05	-2.18	-0.314888
76746441	chr5:76746441:C:T	3.1285e-23	-1.45083	-1.31849	8.55985e-07	-1.70908	-1.35235	9.09216e-06	-1.49619	-1.3119
76746501	chr5:76746501:T:G	5.56836e-23	-2.19278	-6.68458e-10	2.06929e-06	-2.17872	-6.68458e-10	1.66645e-05	-2.20223	-6.68458e-10
76746951	chr5:76746951:T:C	6.10256e-23	-2.04294	-0.0582291	4.58362e-06	-2.31049	0.927052	1.84881e-05	-2.03389	-0.0644811
76746957	chr5:76746957:TA:T	1.29872e-22	-9.12748e-10	-1.34591	4.72862e-06	-9.12748e-10	-1.35229	3.93742e-05	-9.12748e-10	-1.34239
76746965	chr5:76746965:G:A	3.40046e-23	-2.29917	-0.386799	0.0509206	6.06445	1.86764	1.05883e-05	-2.26911	-0.386649
76747335	chr5:76747335:G:A	1.27903e-22	-9.12748e-10	-1.36119	4.68171e-06	-9.12748e-10	-1.36226	3.85624e-05	-9.12748e-10	-1.36323
76748395	chr5:76748395:T:C	3.94898e-23	-2.31939	-0.21703	2.56351e-06	-2.25725	0.292706	1.2177e-05	-2.31926	-0.196695
76748509	chr5:76748509:C:G	2.63056e-23	-2.27239	-0.670286	0.00337653	3.91226	1.30642	7.6706e-06	-2.30712	-0.670985
76748544	chr5:76748544:T:C	2.48209e-23	-2.2747	-0.726077	0.00313358	3.94198	1.20202	7.22961e-06	-2.30829	-0.729029
76748625	chr5:76748625:T:C	1.29872e-22	-9.12748e-10	-1.34591	4.72862e-06	-9.12748e-10	-1.35229	3.93742e-05	-9.12748e-10	-1.34239
76749124	chr5:76749124:C:T	3.72034e-22	-9.12748e-10	-0.293475	1.60818e-05	-9.12748e-10	-0.128237	0.000108328	-9.12748e-10	-0.330337
76749235	chr5:76749235:G:A	1.41405e-22	-9.12748e-10	-1.26083	5.20574e-06	-9.12748e-10	-1.25617	4.22705e-05	-9.12748e-10	-1.27142
76749432	chr5:76749432:A:G	3.21971e-23	-1.45941	-1.28118	2.72439e-06	-0.547166	-1.35652	1.07814e-05	-1.35432	-1.28336
76749451	chr5:76749451:G:T	7.00621e-23	-1.58956	-0.373517	1.91099e-06	-1.84786	-0.41045	1.91117e-05	-1.64603	-0.419174
76749473	chr5:76749473:C:T	2.55165e-22	-9.12748e-10	-0.67055	8.32686e-06	-9.12748e-10	-0.786441	7.51179e-05	-9.12748e-10	-0.696446
76749560	chr5:76749560:C:T	1.72694e-22	-9.12748e-10	-1.06094	6.03786e-06	-9.12748e-10	-1.10788	5.23164e-05	-9.12748e-10	-1.05819
76750006	chr5:76750006:A:G	1.39484e-22	-1.40677	0.132257	8.80676e-06	-0.492195	-0.238213	4.37467e-05	-1.3201	0.0830099
76750075	chr5:76750075:C:T	2.16453e-23	-2.31751	-0.820164	9.68832e-07	-2.29081	-0.646778	6.57525e-06	-2.31848	-0.813712
76750290	chr5:76750290:A:G	1.34423e-22	-1.41335	0.101887	8.50994e-06	-0.500145	-0.264548	4.22229e-05	-1.32589	0.0533489
76750830	chr5:76750830:C:T	1.81745e-23	-2.29546	-1.01698	6.28824e-07	-2.29818	-1.07165	5.65062e-06	-2.25403	-1.02971
76751114	chr5:76751114:T:C	5.42236e-23	-2.21935	-6.68458e-10	2.18643e-06	-2.12366	-6.68458e-10	1.68766e-05	-2.18958	-6.68458e-10
76751380	chr5:76751380:TAAG:T	2.78085e-22	-9.12748e-10	-0.584534	9.22368e-06	-9.12748e-10	-0.684154	8.16625e-05	-9.12748e-10	-0.61291
76751671	chr5:76751671:G:T	1.48888e-22	-9.12748e-10	-1.20927	5.02528e-06	-9.12748e-10	-1.29145	4.39536e-05	-9.12748e-10	-1.23237
76751975	chr5:76751975:G:A	2.14122e-22	-9.12748e-10	-0.845913	7.45016e-06	-9.12748e-10	-0.897692	6.60376e-05	-9.12748e-10	-0.82528
76752066	chr5:76752066:G:A	2.07621e-23	-2.06705	-1.11229	6.28105e-07	-2.16916	-1.20182	6.18151e-06	-2.09524	-1.0987
76752337	chr5:76752337:T:C	5.14857e-23	-1.76923	-0.501923	1.74048e-06	-1.98295	-0.368824	1.50634e-05	-1.80275	-0.500483
76752589	chr5:76752589:C:T	2.18654e-23	-2.06583	-1.06173	6.55313e-07	-2.16771	-1.16086	6.51956e-06	-2.09373	-1.04696
76752671	chr5:76752671:C:T	1.56506e-22	-9.12748e-10	-1.15937	6.17608e-06	-9.12748e-10	-1.08524	4.67653e-05	-9.12748e-10	-1.17036
76752798	chr5:76752798:A:G	2.02051e-23	-2.29247	-0.914059	9.17388e-07	-2.23189	-0.760263	6.08952e-06	-2.29642	-0.912514
76752959	chr5:76752959:G:A	3.16297e-23	-1.53932	-1.21905	2.50162e-06	-0.655468	-1.33352	1.05914e-05	-1.43008	-1.22538
76753090	chr5:76753090:G:T	5.12899e-23	-1.52636	-0.748607	2.08713e-06	-2.01651	-0.153626	1.60391e-05	-1.47299	-0.767487
76753184	chr5:76753184:A:G	2.09806e-23	-2.0757	-1.09316	6.34336e-07	-2.17541	-1.1857	6.25807e-06	-2.10306	-1.07857
76754007	chr5:76754007:C:T	7.39764e-23	-1.93738	0.0286632	3.90621e-06	-2.20233	0.658966	2.35108e-05	-1.88008	0.0220368
76754064	chr5:76754064:A:C	1.94551e-22	-9.12748e-10	-0.941768	6.88126e-06	-9.12748e-10	-0.977127	5.99539e-05	-9.12748e-10	-0.921928
76754118	chr5:76754118:C:T	4.49445e-22	-9.12748e-10	-0.104448	1.80066e-05	-9.12748e-10	-0.0151885	0.000138325	-9.12748e-10	-0.0859014
76754198	chr5:76754198:T:G	3.32129e-23	-2.18984	-0.519683	3.13929e-05	-0.072885	0.613538	1.0336e-05	-2.17026	-0.509614
76754293	chr5:76754293:T:C	3.80505e-23	-2.02572	-0.547825	1.62204e-06	-2.23138	-0.19086	1.12876e-05	-2.0607	-0.531099
76754627	chr5:76754627:G:C	5.25199e-23	-2.31723	0.0659584	2.5623e-06	-2.31896	0.35394	1.57652e-05	-2.30049	0.0427958
76754666	chr5:76754666:G:A	5.66547e-23	-2.06457	-0.110916	2.11038e-06	-1.35266	-0.806399	1.80156e-05	-1.96597	-0.158295
76755291	chr5:76755291:G:A	1.27712e-22	-9.12748e-10	-1.36268	4.74114e-06	-9.12748e-10	-1.34965	3.86505e-05	-9.12748e-10	-1.36095
76756251	chr5:76756251:C:T	1.98636e-23	-2.30174	-0.92183	8.33987e-07	-2.31469	-0.772773	6.07526e-06	-2.26804	-0.943239
76756253	chr5:76756253:G:C	6.91521e-23	-1.98167	0.00551699	3.10422e-06	-0.997538	-0.775628	2.05323e-05	-1.96767	-0.0258312
76756538	chr5:76756538:T:C	4.28142e-23	-1.33427	-1.12132	1.15059e-06	-1.63777	-1.12788	1.18924e-05	-1.38854	-1.15106
76756667	chr5:76756667:G:A	1.30534e-22	-9.12748e-10	-1.34083	5.50921e-06	-9.12748e-10	-1.19951	3.94827e-05	-9.12748e-10	-1.33964
76756961	chr5:76756961:T:C	1.33148e-22	-9.12748e-10	-1.321	5.09027e-06	-9.12748e-10	-1.2786	4.05386e-05	-9.12748e-10	-1.31325
76757057	chr5:76757057:G:A	2.10823e-23	-2.31916	-0.844863	0.00591867	4.9449	0.83504	6.37166e-06	-2.30895	-0.854695
76757069	chr5:76757069:G:A	4.19784e-22	-9.12748e-10	-0.172721	1.6391e-05	-9.12748e-10	-0.109197	0.000133939	-9.12748e-10	-0.11812
76757162	chr5:76757162:A:ATATACT	1.36946e-22	-9.12748e-10	-1.29288	5.60709e-06	-9.12748e-10	-1.1819	4.19533e-05	-9.12748e-10	-1.27895
76757195	chr5:76757195:T:A	4.01986e-23	-2.2883	-0.230328	2.06329e-06	-2.30999	0.128359	1.23825e-05	-2.25528	-0.243943
76757906	chr5:76757906:G:A	5.82354e-23	-1.37809	-0.769879	1.52201e-06	-1.66884	-0.817059	1.60526e-05	-1.42645	-0.81319
76758128	chr5:76758128:C:T	2.87937e-23	-1.51099	-1.34131	1.48194e-05	0.52036	-0.730348	9.05031e-06	-1.47703	-1.33567
76758168	chr5:76758168:C:T	4.75962e-23	-1.40932	-0.94039	1.26015e-06	-1.69467	-0.980032	1.32225e-05	-1.45682	-0.976768
76758169	chr5:76758169:G:A	1.93179e-23	-2.29789	-0.953543	6.22874e-07	-2.31796	-1.06138	5.88975e-06	-2.30519	-0.937096
76758480	chr5:76758480:G:A	1.95787e-23	-2.30548	-0.932542	0.00963998	5.77749	0.490254	6.20189e-06	-2.255	-0.935647
76759339	chr5:76759339:G:A	1.48967e-22	-9.12748e-10	-1.20874	5.58448e-06	-9.12748e-10	-1.18594	4.46e-05	-9.12748e-10	-1.21777
76759793	chr5:76759793:A:G	3.53625e-22	-9.12748e-10	-0.344224	1.41587e-05	-9.12748e-10	-0.255602	0.000108796	-9.12748e-10	-0.326032
76759897	chr5:76759897:C:T	1.38601e-22	-9.12748e-10	-1.28086	5.08282e-06	-9.12748e-10	-1.28006	4.29823e-05	-9.12748e-10	-1.25472
76759898	chr5:76759898:G:A	2.07305e-23	-2.28516	-0.895691	6.58595e-07	-2.31377	-1.0098	6.30747e-06	-2.29563	-0.878137
76759999	chr5:76759999:T:C	1.40252e-22	-9.12748e-10	-1.26902	5.11899e-06	-9.12748e-10	-1.27297	4.37621e-05	-9.12748e-10	-1.23674
76760052	chr5:76760052:C:T	6.08347e-22	-9.12748e-10	0.198285	1.88775e-05	-9.12748e-10	0.0320424	0.000178587	-9.12748e-10	0.16957
76760211	chr5:76760211:G:A	1.45735e-22	-9.12748e-10	-1.23067	4.96634e-06	-9.12748e-10	-1.30324	4.32499e-05	-9.12748e-10	-1.24851
76760229	chr5:76760229:C:T	1.00036e-22	-1.78602	0.179082	5.05318e-06	-1.05823	-0.227677	3.0727e-05	-1.71447	0.124109
76760650	chr5:76760650:C:G	5.18035e-23	-2.265	-6.68458e-10	1.81712e-06	-2.30868	-6.68458e-10	1.52666e-05	-2.28984	-6.68458e-10
76760675	chr5:76760675:C:T	1.31864e-22	-9.12748e-10	-1.33069	4.86187e-06	-9.12748e-10	-1.3245	4.00309e-05	-9.12748e-10	-1.32585
76760761	chr5:76760761:G:A	1.30991e-22	-9.12748e-10	-1.33734	4.99845e-06	-9.12748e-10	-1.2968	3.99035e-05	-9.12748e-10	-1.32904
76760764	chr5:76760764:C:T	1.35674e-23	-2.29698	-1.30781	5.55084e-07	-2.31931	-1.17525	4.16877e-06	-2.27925	-1.30864
76761007	chr5:76761007:C:T	3.53625e-22	-9.12748e-10	-0.344224	1.41587e-05	-9.12748e-10	-0.255602	0.000108796	-9.12748e-10	-0.326032
76761123	chr5:76761123:C:A	4.19532e-23	-1.44044	-1.03546	1.13236e-06	-1.70903	-1.0726	1.16998e-05	-1.48835	-1.06758
76761254	chr5:76761254:T:C	2.5705e-23	-1.82247	-1.14331	2.01012e-06	-0.870873	-1.33686	7.44398e-06	-1.85548	-1.15262
76761514	chr5:76761514:A:G	2.7798e-23	-2.02389	-0.863611	8.66362e-07	-2.08405	-0.965331	8.69791e-06	-2.00942	-0.843003
76761716	chr5:76761716:C:G	1.02192e-22	-1.2306	-0.355003	3.48737e-06	-1.46289	-0.193893	2.99622e-05	-1.27224	-0.343322
76762684	chr5:76762684:C:T	9.43377e-23	-1.17337	-0.492215	2.84339e-06	-1.50976	-0.351176	2.66867e-05	-1.24236	-0.488976
76763230	chr5:76763230:G:A	1.48451e-22	-1.62286	0.410651	9.38037e-06	-0.772335	0.105026	5.25725e-05	-1.48719	0.433877
76763375	chr5:76763375:G:A	1.33681e-22	-9.12748e-10	-1.31701	4.71777e-06	-9.12748e-10	-1.35459	3.99248e-05	-9.12748e-10	-1.32851
76763476	chr5:76763476:T:C	1.00559e-22	-1.50487	-0.0968425	3.53012e-06	-1.34654	-0.298061	3.43817e-05	-1.40944	-0.0685415
76763665	chr5:76763665:C:T	8.65699e-23	-1.20177	-0.54974	2.59877e-06	-1.53847	-0.412417	2.45077e-05	-1.27097	-0.545548
76764064	chr5:76764064:C:A	1.31405e-22	-9.12748e-10	-1.33417	4.75622e-06	-9.12748e-10	-1.34647	3.97782e-05	-9.12748e-10	-1.33219
76764105	chr5:76764105:A:T	1.435e-22	-9.12748e-10	-1.24613	5.55401e-06	-9.12748e-10	-1.19141	4.3063e-05	-9.12748e-10	-1.25284
76764156	chr5:76764156:G:A	1.01414e-22	-1.27027	-0.322978	8.06962e-06	-0.251985	-0.565836	3.39607e-05	-1.1412	-0.3491
76764457	chr5:76764457:T:G	1.37525e-22	-9.12748e-10	-1.28865	4.938e-06	-9.12748e-10	-1.30897	4.17312e-05	-9.12748e-10	-1.28425
76764536	chr5:76764536:T:G	1.37098e-22	-9.12748e-10	-1.29177	4.92587e-06	-9.12748e-10	-1.31143	4.16031e-05	-9.12748e-10	-1.28733
76764691	chr5:76764691:G:A	1.89376e-22	-2.20704	1.23831	1.07871e-05	-2.3048	1.77722	6.0453e-05	-2.17299	1.25935
76765051	chr5:76765051:T:C	1.92242e-22	-9.12748e-10	-0.953708	6.65034e-06	-9.12748e-10	-1.01126	5.74506e-05	-9.12748e-10	-0.964578
76765071	chr5:76765071:G:T	2.10324e-22	-9.12748e-10	-0.863811	1.68547e-05	-9.12748e-10	-0.0812957	6.51929e-05	-9.12748e-10	-0.838153
76765274	chr5:76765274:G:C	5.56113e-23	-2.19407	-6.68458e-10	2.25075e-06	-2.09466	-6.68458e-10	1.72308e-05	-2.16881	-6.68458e-10
76765773	chr5:76765773:C:T	1.85411e-22	-9.12748e-10	-0.989888	6.28201e-06	-9.12748e-10	-1.06824	5.52967e-05	-9.12748e-10	-1.00279
76765813	chr5:76765813:C:T	2.19559e-23	-1.76637	-1.35706	1.95882e-06	-0.975738	-1.25785	6.92889e-06	-1.72172	-1.35809
76765923	chr5:76765923:A:G	5.69786e-23	-2.17623	0.00644552	3.19734e-06	-2.29484	0.551231	1.83184e-05	-2.14829	0.0406888
76766099	chr5:76766099:C:T	7.90868e-23	-1.35623	-0.485685	2.83232e-06	-1.16974	-0.695094	2.73011e-05	-1.24478	-0.463792
76766487	chr5:76766487:G:A	1.37872e-22	-9.12748e-10	-1.28613	4.94933e-06	-9.12748e-10	-1.30668	4.18557e-05	-9.12748e-10	-1.28128
76766609	chr5:76766609:C:T	1.31408e-22	-9.12748e-10	-1.33416	4.68509e-06	-9.12748e-10	-1.36154	3.93037e-05	-9.12748e-10	-1.34419
76766730	chr5:76766730:C:G	1.31472e-22	-9.12748e-10	-1.33367	4.68378e-06	-9.12748e-10	-1.36182	3.93303e-05	-9.12748e-10	-1.34351
76767096	chr5:76767096:A:G	1.3174e-22	-9.12748e-10	-1.33163	4.68874e-06	-9.12748e-10	-1.36076	3.9411e-05	-9.12748e-10	-1.34146
76767129	chr5:76767129:G:A	7.59069e-23	-2.02745	0.144492	4.45913e-06	-1.91545	0.504481	2.21025e-05	-2.11249	0.192676
76767513	chr5:76767513:G:T	2.25859e-22	-9.12748e-10	-0.792548	9.7282e-06	-9.12748e-10	-0.630898	7.03163e-05	-9.12748e-10	-0.7625
76767729	chr5:76767729:G:A	1.45706e-22	-9.12748e-10	-1.23087	5.6606e-06	-9.12748e-10	-1.1724	4.37387e-05	-9.12748e-10	-1.23727
76768191	chr5:76768191:A:AC	1.35233e-22	-9.12748e-10	-1.30546	5.06329e-06	-9.12748e-10	-1.28391	4.0938e-05	-9.12748e-10	-1.30344
76768391	chr5:76768391:C:T	3.59873e-23	-1.97847	-0.650828	1.52377e-06	-1.92929	-0.555451	1.06607e-05	-2.01496	-0.633974
76768495	chr5:76768495:G:A	1.43439e-22	-9.12748e-10	-1.24655	5.47073e-06	-9.12748e-10	-1.20651	4.39636e-05	-9.12748e-10	-1.23214
76768553	chr5:76768553:G:A	1.82666e-22	-9.12748e-10	-1.0048	6.19923e-06	-9.12748e-10	-1.0815	5.45314e-05	-9.12748e-10	-1.01673
76768765	chr5:76768765:A:C	1.34143e-22	-9.12748e-10	-1.31356	4.97733e-06	-9.12748e-10	-1.30103	4.07166e-05	-9.12748e-10	-1.30887
76769315	chr5:76769315:A:G	1.95244e-22	-2.18823	1.25002	1.09462e-05	-2.29728	1.78435	6.34256e-05	-2.15135	1.28571
76769577	chr5:76769577:C:T	3.99135e-22	-1.61731	1.39415	2.56681e-05	-0.773126	1.11245	0.000149937	-1.49565	1.49036
76769631	chr5:76769631:AG:A	6.32544e-23	-1.66123	-0.404063	4.0563e-06	-0.799772	-0.705884	2.33599e-05	-1.51016	-0.354317
76769698	chr5:76769698:C:G	1.41341e-22	-9.12748e-10	-1.26129	5.00838e-06	-9.12748e-10	-1.29482	4.37936e-05	-9.12748e-10	-1.23602
76769789	chr5:76769789:G:A	2.13803e-23	-1.98068	-1.16931	3.43241e-06	-0.308472	-1.36419	6.9859e-06	-1.90299	-1.16862
76769849	chr5:76769849:G:C	1.79621e-22	-2.19703	1.17542	1.00351e-05	-2.30099	1.70115	5.83301e-05	-2.16165	1.21227
76769973	chr5:76769973:C:T	1.57406e-22	-9.12748e-10	-1.15363	5.4391e-06	-9.12748e-10	-1.21231	4.74056e-05	-9.12748e-10	-1.15676
76769974	chr5:76769974:G:A	1.44375e-22	-9.12748e-10	-1.24005	5.60454e-06	-9.12748e-10	-1.18235	4.33325e-05	-9.12748e-10	-1.2466
76770301	chr5:76770301:A:G	1.37674e-22	-9.12748e-10	-1.28757	5.24382e-06	-9.12748e-10	-1.24888	4.23209e-05	-9.12748e-10	-1.27022
76770342	chr5:76770342:G:A	2.20131e-23	-1.93732	-1.1835	3.84162e-06	-0.196311	-1.36372	7.24378e-06	-1.85258	-1.18278
76770520	chr5:76770520:C:T	1.74821e-22	-9.12748e-10	-1.0487	6.19582e-06	-9.12748e-10	-1.08205	5.27051e-05	-9.12748e-10	-1.05079
76770684	chr5:76770684:AT:A	4.37424e-22	-1.62153	1.48997	2.94041e-05	-0.769914	1.24512	0.000168633	-1.49289	1.60511
76770694	chr5:76770694:C:T	5.49032e-23	-2.20689	-6.68458e-10	2.11431e-06	-2.1572	-6.68458e-10	1.66074e-05	-2.20565	-6.68458e-10
76770709	chr5:76770709:A:G	2.06443e-22	-9.12748e-10	-0.882436	6.43112e-06	-9.12748e-10	-1.04478	6.03627e-05	-9.12748e-10	-0.915133
76770712	chr5:76770712:C:T	1.29073e-22	-9.12748e-10	-1.35208	4.68828e-06	-9.12748e-10	-1.36086	3.93964e-05	-9.12748e-10	-1.34183
76770975	chr5:76770975:G:A	7.69079e-23	-1.98596	0.116103	4.572e-06	-1.85938	0.473406	2.23939e-05	-2.07308	0.166369
76771036	chr5:76771036:A:G	1.90892e-23	-1.96962	-1.29372	3.36813e-06	-0.328321	-1.36325	6.17187e-06	-1.9066	-1.2889
76771136	chr5:76771136:G:A	1.22987e-22	-2.15822	0.757833	7.86063e-06	-2.28658	1.44252	4.09299e-05	-2.12497	0.82133
76771247	chr5:76771247:C:A	2.31028e-23	-1.92769	-1.14481	3.93238e-06	-0.172861	-1.36382	7.61323e-06	-1.8416	-1.14401
76771344	chr5:76771344:T:C	2.56912e-22	-9.12748e-10	-0.663728	8.4006e-06	-9.12748e-10	-0.777624	7.52899e-05	-9.12748e-10	-0.694158
76771551	chr5:76771551:T:C	2.96704e-23	-2.1842	-0.638115	1.54265e-06	-2.29798	-0.174446	9.4752e-06	-2.15717	-0.609656
76771799	chr5:76771799:T:G	8.67857e-23	-2.19436	0.445337	4.37741e-06	-2.29934	0.869868	2.81721e-05	-2.15758	0.480404
76771860	chr5:76771860:T:TC	7.97232e-23	-2.19404	0.360143	3.98127e-06	-2.29941	0.775083	2.5842e-05	-2.15742	0.393913
76771903	chr5:76771903:G:A	3.85423e-22	-1.63557	1.37745	2.59046e-05	-0.788143	1.13664	0.000147913	-1.50665	1.48777
76771999	chr5:76771999:C:T	1.33413e-22	-9.12748e-10	-1.31901	4.84121e-06	-9.12748e-10	-1.32876	4.05223e-05	-9.12748e-10	-1.31365
76772537	chr5:76772537:G:A	1.57303e-22	-9.12748e-10	-1.15429	5.60655e-06	-9.12748e-10	-1.18199	4.75152e-05	-9.12748e-10	-1.15445
76772984	chr5:76772984:G:A	1.40524e-22	-9.12748e-10	-1.26708	4.85121e-06	-9.12748e-10	-1.3267	4.17665e-05	-9.12748e-10	-1.28341
76773322	chr5:76773322:T:C	1.41049e-22	-9.12748e-10	-1.26335	5.32509e-06	-9.12748e-10	-1.2335	4.27946e-05	-9.12748e-10	-1.25909
76773811	chr5:76773811:T:C	1.28766e-22	-9.12748e-10	-1.35446	4.68846e-06	-9.12748e-10	-1.36082	3.89519e-05	-9.12748e-10	-1.35318
76774196	chr5:76774196:G:A	1.28601e-22	-9.12748e-10	-1.35575	4.6791e-06	-9.12748e-10	-1.36282	3.87762e-05	-9.12748e-10	-1.3577
76774904	chr5:76774904:A:G	1.42958e-22	-9.12748e-10	-1.24991	5.10639e-06	-9.12748e-10	-1.27544	4.34133e-05	-9.12748e-10	-1.24474
76775184	chr5:76775184:G:A	1.40479e-22	-9.12748e-10	-1.26741	4.84995e-06	-9.12748e-10	-1.32696	4.17435e-05	-9.12748e-10	-1.28396
76775509	chr5:76775509:C:T	1.29093e-22	-9.12748e-10	-1.35193	4.68881e-06	-9.12748e-10	-1.36075	3.94046e-05	-9.12748e-10	-1.34162
76775704	chr5:76775704:G:A	1.30542e-22	-9.12748e-10	-1.34076	4.67477e-06	-9.12748e-10	-1.36375	3.94072e-05	-9.12748e-10	-1.34156
76775883	chr5:76775883:C:T	1.39291e-22	-9.12748e-10	-1.2759	5.22859e-06	-9.12748e-10	-1.25179	4.21664e-05	-9.12748e-10	-1.27388
76776310	chr5:76776310:C:T	1.73797e-22	-9.12748e-10	-1.05457	6.77288e-06	-9.12748e-10	-0.993002	5.37865e-05	-9.12748e-10	-1.03048
76776394	chr5:76776394:A:G	3.47671e-22	-9.12748e-10	-0.361206	1.38859e-05	-9.12748e-10	-0.275057	0.000106399	-9.12748e-10	-0.348305
76776502	chr5:76776502:A:G	9.20955e-23	-1.34906	-0.340574	6.38444e-06	-0.492936	-0.559128	3.09429e-05	-1.22373	-0.359627
76776510	chr5:76776510:A:G	1.2903e-22	-9.12748e-10	-1.35241	4.68805e-06	-9.12748e-10	-1.36091	3.93865e-05	-9.12748e-10	-1.34208
76776807	chr5:76776807:C:T	1.29257e-22	-9.12748e-10	-1.35066	4.69193e-06	-9.12748e-10	-1.36008	3.94679e-05	-9.12748e-10	-1.34002
76776910	chr5:76776910:G:A	1.00302e-22	-1.37431	-0.229967	6.76153e-06	-0.533496	-0.461182	3.34409e-05	-1.2543	-0.251421
76777044	chr5:76777044:C:T	1.27753e-22	-9.12748e-10	-1.36236	4.70364e-06	-9.12748e-10	-1.35759	3.85723e-05	-9.12748e-10	-1.36297
76777622	chr5:76777622:C:T	5.35282e-23	-2.23225	-6.68458e-10	2.12285e-06	-2.15317	-6.68458e-10	1.64716e-05	-2.21387	-6.68458e-10
76778744	chr5:76778744:G:A	1.55748e-22	-9.12748e-10	-1.16422	5.81423e-06	-9.12748e-10	-1.14562	4.67927e-05	-9.12748e-10	-1.16978
76778875	chr5:76778875:AAAGT:A	5.81124e-22	-9.12748e-10	0.152503	1.99383e-05	-9.12748e-10	0.0867133	0.000188028	-9.12748e-10	0.221087
76778894	chr5:76778894:G:T	2.35102e-22	-2.31757	1.56513	1.62006e-05	-2.24834	2.12746	7.51046e-05	-2.31936	1.62274
76779049	chr5:76779049:G:T	5.31112e-22	-9.12748e-10	0.0625118	1.52663e-05	-9.12748e-10	-0.180277	0.000149797	-9.12748e-10	-0.00621987
76779316	chr5:76779316:C:T	1.29103e-22	-9.12748e-10	-1.35185	4.68996e-06	-9.12748e-10	-1.3605	3.90247e-05	-9.12748e-10	-1.35131
76779410	chr5:76779410:G:A	7.1106e-22	-9.12748e-10	0.354296	2.12589e-05	-9.12748e-10	0.150849	0.000201808	-9.12748e-10	0.291815
76779647	chr5:76779647:G:A	8.26845e-23	-1.79743	-6.68458e-10	2.79004e-06	-1.87987	-6.68458e-10	2.45139e-05	-1.81626	-6.68458e-10
76779949	chr5:76779949:A:G	9.10414e-23	-1.97814	0.276991	3.17127e-06	-1.33931	-0.412482	3.08096e-05	-1.85134	0.263666
76780384	chr5:76780384:G:A	1.28046e-22	-9.12748e-10	-1.36007	4.67441e-06	-9.12748e-10	-1.36382	3.86583e-05	-9.12748e-10	-1.36074
76780432	chr5:76780432:A:G	1.31864e-22	-9.12748e-10	-1.33069	5.61966e-06	-9.12748e-10	-1.17966	3.99231e-05	-9.12748e-10	-1.32855
76780468	chr5:76780468:T:C	5.57542e-23	-2.31704	0.125529	3.29078e-06	-2.28717	0.572367	1.80218e-05	-2.31086	0.186935
76780469	chr5:76780469:G:A	1.443e-22	-9.12748e-10	-1.24057	5.47434e-06	-9.12748e-10	-1.20586	4.40799e-05	-9.12748e-10	-1.2295
```
