## Supplementary material for "Characterization of shared and ancestry-specific signals driving complex traits using multi-ancestry fine-mapping": susiex_nc3.cs80.summary

```
# chr5:74561650-76780487
CS_ID	CS_LENGTH	CS_PURITY	MAX_PIP_SNP	BP	REF_ALLELE	ALT_ALLELE	REF_FRQ	BETA	SE	-LOG10P	MAX_PIP	POST-HOC_PROB_POP1	POST-HOC_PROB_POP2
1	3	0.996442	chr5:75330257:T:C	75330257	C,C	T,T	1,1	-inf,-inf	inf,inf	23.3283,1.88189	0.354162	1	0.726157
2	7	0.873217	chr5:76729785:A:G	76729785	G,NA	A,NA	1,NA	inf,NA	inf,NA	5.67489,NA	0.423381	0.84567	0.579944
3	2251	0	chr5:75852155:G:A	75852155	NA,A	NA,G	NA,1	NA,inf	NA,inf	NA,3.8081	0.0350502	0.513441	0.396241
```
