## Supplementary material for "Characterization of shared and ancestry-specific signals driving complex traits using multi-ancestry fine-mapping": susiex_nc1.cs80.snp

```
BP	SNP	PIP(CS1)	LogBF(CS1,Pop1)	LogBF(CS1,Pop2)
87368059	chr5:87368059:G:C	1.32523e-32	-7.58227e-10	-1.48418
87368797	chr5:87368797:T:C	1.95134e-32	-1.09724	-4.83947e-10
87369278	chr5:87369278:G:A	6.97464e-33	-2.12606	-4.83947e-10
87369281	chr5:87369281:G:T	1.20839e-33	-2.44324	-1.43581
87369466	chr5:87369466:C:G	1.20388e-32	-1.58021	-4.83947e-10
87370494	chr5:87370494:C:G	1.32034e-32	-7.58227e-10	-1.48787
87370597	chr5:87370597:G:A	1.39393e-32	-7.58227e-10	-1.43363
87371084	chr5:87371084:A:G	1.63692e-32	-7.58227e-10	-1.27294
87371158	chr5:87371158:T:C	4.30105e-32	-7.58227e-10	-0.306899
87371168	chr5:87371168:A:G	1.30155e-32	-7.58227e-10	-1.5022
87371986	chr5:87371986:T:C	1.52665e-32	-7.58227e-10	-1.34268
87373197	chr5:87373197:A:G	5.16103e-33	-1.22553	-1.20167
87373690	chr5:87373690:T:A	1.64145e-32	-7.58227e-10	-1.27018
87374463	chr5:87374463:T:A	2.17856e-32	-7.58227e-10	-0.987095
87374972	chr5:87374972:A:G	1.64586e-32	-7.58227e-10	-1.2675
87375065	chr5:87375065:T:C	2.00539e-32	-7.58227e-10	-1.06992
87375153	chr5:87375153:T:C	1.46401e-33	-2.32031	-1.36686
87375303	chr5:87375303:C:G	5.93538e-33	-2.28741	-4.83947e-10
87375640	chr5:87375640:T:C	3.41771e-32	-7.58227e-10	-0.536787
87375750	chr5:87375750:A:G	1.39368e-32	-7.58227e-10	-1.43381
87376674	chr5:87376674:A:C	1.29967e-32	-7.58227e-10	-1.50365
87376726	chr5:87376726:A:G	5.78161e-33	-1.21931	-1.09435
87377588	chr5:87377588:C:T	1.46903e-32	-7.58227e-10	-1.38116
87378285	chr5:87378285:C:T	1.30924e-32	-7.58227e-10	-1.49631
87378327	chr5:87378327:T:G	4.86695e-33	-2.48588	-4.83947e-10
87378936	chr5:87378936:T:C	1.31877e-32	-7.58227e-10	-1.48906
87379165	chr5:87379165:G:A	2.06334e-32	-7.58227e-10	-1.04143
87379694	chr5:87379694:A:C	1.52556e-32	-1.3434	-4.83947e-10
87381403	chr5:87381403:G:A	1.26836e-33	-2.48796	-1.34267
87381887	chr5:87381887:T:C	1.32444e-32	-7.58227e-10	-1.48477
87381915	chr5:87381915:C:A	1.30025e-32	-7.58227e-10	-1.5032
87382125	chr5:87382125:T:C	7.88512e-33	-0.553462	-1.4499
87382203	chr5:87382203:C:T	3.08402e-32	-7.58227e-10	-0.639525
87382253	chr5:87382253:T:C	8.162e-33	-0.49347	-1.47539
87382417	chr5:87382417:C:T	1.60146e-32	-7.58227e-10	-1.29484
87382548	chr5:87382548:A:G	6.59028e-33	-0.683093	-1.49965
87383015	chr5:87383015:C:T	1.49712e-32	-7.58227e-10	-1.36222
87383095	chr5:87383095:A:G	1.98056e-32	-1.08238	-4.83947e-10
87383631	chr5:87383631:C:T	1.68243e-32	-7.58227e-10	-1.24552
87383649	chr5:87383649:T:C	5.9808e-33	-0.902271	-1.37752
87383823	chr5:87383823:T:A	1.33289e-32	-7.58227e-10	-1.47841
87384245	chr5:87384245:C:G	1.49004e-32	-7.58227e-10	-1.36696
87384265	chr5:87384265:T:C	1.48875e-32	-7.58227e-10	-1.36782
87385716	chr5:87385716:T:C	2.47388e-32	-7.58227e-10	-0.859969
87385851	chr5:87385851:A:T	2.18696e-30	3.62192	-4.83947e-10
87386256	chr5:87386256:T:C	1.30118e-32	-7.58227e-10	-1.50249
87386800	chr5:87386800:T:C	1.30136e-32	-7.58227e-10	-1.50235
87386805	chr5:87386805:C:T	1.30954e-32	-7.58227e-10	-1.49608
87387808	chr5:87387808:G:T	1.32259e-32	-7.58227e-10	-1.48616
87387813	chr5:87387813:A:C	2.03216e-32	-7.58227e-10	-1.05666
87388549	chr5:87388549:G:A	6.11179e-32	-7.58227e-10	0.0444617
87388709	chr5:87388709:AT:A	1.47839e-32	-7.58227e-10	-1.3748
87388714	chr5:87388714:A:AATGAG	1.47752e-32	-7.58227e-10	-1.37539
87388721	chr5:87388721:A:T	1.60058e-32	-7.58227e-10	-1.29539
87388735	chr5:87388735:C:CA	1.64335e-32	-7.58227e-10	-1.26902
87389269	chr5:87389269:T:A	1.67362e-32	-7.58227e-10	-1.25077
87389932	chr5:87389932:T:C	1.57091e-32	-7.58227e-10	-1.3141
87390980	chr5:87390980:A:G	9.74742e-33	-1.79134	-4.83947e-10
87391614	chr5:87391614:ATAT:A	1.33289e-32	-7.58227e-10	-1.47841
87392239	chr5:87392239:A:G	2.64535e-32	-7.58227e-10	-0.792955
87392306	chr5:87392306:G:A	5.39677e-33	-1.04906	-1.33349
87392645	chr5:87392645:T:C	2.08464e-32	-7.58227e-10	-1.03116
87392950	chr5:87392950:C:G	1.36301e-32	-7.58227e-10	-1.45606
87393073	chr5:87393073:A:AG	1.29921e-32	-7.58227e-10	-1.504
87393086	chr5:87393086:A:C	2.56688e-32	-7.58227e-10	-0.823068
87393116	chr5:87393116:AATT:A	1.34391e-32	-7.58227e-10	-1.47018
87393814	chr5:87393814:C:CACA	6.26468e-33	-2.23342	-4.83947e-10
87394041	chr5:87394041:A:G	5.95507e-33	-2.2841	-4.83947e-10
87394043	chr5:87394043:A:ATATC	1.61515e-32	-7.58227e-10	-1.28633
87394413	chr5:87394413:A:ATTAG	1.94356e-32	-7.58227e-10	-1.10124
87394674	chr5:87394674:A:G	8.62914e-32	0.389387	-4.83947e-10
87394684	chr5:87394684:T:C	5.58488e-33	-0.887388	-1.46089
87394835	chr5:87394835:C:A	1.68789e-32	-7.58227e-10	-1.24228
87395184	chr5:87395184:T:C	8.69492e-33	-0.472473	-1.43313
87395644	chr5:87395644:G:A	7.84808e-32	-7.58227e-10	0.29451
87395962	chr5:87395962:T:C	4.75989e-33	-2.50812	-4.83947e-10
87395995	chr5:87395995:T:C	8.93035e-33	-0.456004	-1.42288
87396865	chr5:87396865:T:TA	1.97967e-32	-7.58227e-10	-1.08283
87397031	chr5:87397031:A:C	1.49911e-32	-7.58227e-10	-1.36089
87397745	chr5:87397745:T:C	2.85868e-30	3.88977	-4.83947e-10
87398768	chr5:87398768:T:C	1.3054e-32	-7.58227e-10	-1.49925
87399361	chr5:87399361:T:C	1.32775e-32	-7.58227e-10	-1.48227
87399457	chr5:87399457:A:G	8.38577e-33	-2.49746	0.555655
87400184	chr5:87400184:C:G	5.54154e-33	-0.983647	-1.37242
87400617	chr5:87400617:G:A	6.021e-33	-0.837852	-1.43524
87401332	chr5:87401332:A:T	1.70561e-32	-7.58227e-10	-1.23183
87401570	chr5:87401570:A:G	3.77827e-33	-2.27343	-0.465653
87401609	chr5:87401609:T:C	1.32054e-32	-7.58227e-10	-1.48772
87402051	chr5:87402051:T:C	8.39361e-33	-1.94087	-4.83947e-10
87402825	chr5:87402825:T:C	2.19933e-32	-7.58227e-10	-0.977604
87403724	chr5:87403724:A:G	1.22947e-33	-2.49799	-1.36377
87405395	chr5:87405395:C:T	9.2096e-33	-0.416534	-1.43156
87406154	chr5:87406154:C:T	1.32128e-32	-7.58227e-10	-1.48716
87406704	chr5:87406704:C:A	1.33201e-32	-7.58227e-10	-1.47907
87406730	chr5:87406730:T:C	1.66333e-32	-7.58227e-10	-1.25694
87406873	chr5:87406873:CT:C	1.32695e-32	-7.58227e-10	-1.48288
87407012	chr5:87407012:C:T	1.85549e-32	-7.58227e-10	-1.14761
87407475	chr5:87407475:A:C	5.33671e-33	-2.39373	-4.83947e-10
87408088	chr5:87408088:T:C	1.69676e-32	-7.58227e-10	-1.23704
87408919	chr5:87408919:T:C	5.57375e-33	-0.988375	-1.3619
87408948	chr5:87408948:G:C	1.42353e-32	-7.58227e-10	-1.41262
87409060	chr5:87409060:G:A	1.34295e-32	-7.58227e-10	-1.47089
87409083	chr5:87409083:C:G	7.58944e-33	-0.636798	-1.40479
87409917	chr5:87409917:G:A	8.52714e-33	-0.506483	-1.41861
87411304	chr5:87411304:T:C	1.3185e-32	-7.58227e-10	-1.48927
87411662	chr5:87411662:TAGAC:T	3.40876e-30	4.06576	-4.83947e-10
87412823	chr5:87412823:C:A	4.24612e-33	-1.13273	-1.48961
87412856	chr5:87412856:G:A	1.3208e-32	-7.58227e-10	-1.48752
87413692	chr5:87413692:C:G	4.73277e-33	-1.03103	-1.4828
87414301	chr5:87414301:C:A	3.98368e-33	-1.20011	-1.48603
87414554	chr5:87414554:C:T	4.05186e-33	-1.19117	-1.478
87414562	chr5:87414562:T:G	1.47111e-32	-7.58227e-10	-1.37974
87414597	chr5:87414597:A:G	6.11192e-33	-0.972896	-1.28521
87414958	chr5:87414958:C:T	1.51837e-32	-7.58227e-10	-1.34812
87416869	chr5:87416869:T:C	1.39379e-32	-7.58227e-10	-1.43373
87417021	chr5:87417021:A:G	1.36607e-32	-7.58227e-10	-1.45382
87417671	chr5:87417671:T:C	6.33431e-33	-0.946787	-1.27558
87418043	chr5:87418043:C:T	1.37227e-32	-7.58227e-10	-1.44929
87418196	chr5:87418196:G:A	3.0658e-32	-7.58227e-10	-0.645451
87418749	chr5:87418749:C:T	1.34613e-32	-7.58227e-10	-1.46853
87419022	chr5:87419022:C:T	3.91843e-32	-7.58227e-10	-0.400067
87419023	chr5:87419023:G:A	1.33215e-33	-2.43005	-1.3515
87419437	chr5:87419437:C:G	1.33287e-32	-7.58227e-10	-1.47843
87419635	chr5:87419635:C:T	6.64619e-33	-2.1743	-4.83947e-10
87419701	chr5:87419701:C:A	1.34698e-32	-7.58227e-10	-1.46789
87419886	chr5:87419886:A:C	1.31404e-32	-7.58227e-10	-1.49266
87420242	chr5:87420242:T:C	1.51313e-32	-7.58227e-10	-1.35158
87420684	chr5:87420684:C:G	5.52272e-33	-2.35947	-4.83947e-10
87420734	chr5:87420734:T:C	2.87778e-32	-7.58227e-10	-0.708741
87420818	chr5:87420818:T:A	3.992e-32	-7.58227e-10	-0.381466
87420875	chr5:87420875:C:A	1.70906e-32	-7.58227e-10	-1.22981
87421009	chr5:87421009:G:A	5.97952e-33	-0.985386	-1.29462
87421697	chr5:87421697:G:A	4.0928e-32	-7.58227e-10	-0.356529
87422137	chr5:87422137:A:C	4.79366e-33	-1.01416	-1.48689
87422202	chr5:87422202:G:A	1.30478e-32	-7.58227e-10	-1.49972
87422506	chr5:87422506:G:C	7.02749e-33	-0.709813	-1.4087
87422961	chr5:87422961:A:G	4.15275e-32	-7.58227e-10	-0.341988
87423394	chr5:87423394:G:A	4.78395e-33	-2.50308	-4.83947e-10
87423800	chr5:87423800:A:G	1.35811e-32	-7.58227e-10	-1.45967
87424479	chr5:87424479:T:C	3.07572e-32	-7.58227e-10	-0.64222
87424556	chr5:87424556:C:G	1.29753e-32	-7.58227e-10	-1.5053
87424692	chr5:87424692:T:C	1.29779e-32	-7.58227e-10	-1.5051
87425111	chr5:87425111:T:C	4.85567e-33	-2.4882	-4.83947e-10
87425244	chr5:87425244:G:T	5.02758e-33	-1.34451	-1.10889
87425989	chr5:87425989:C:T	1.62679e-32	-7.58227e-10	-1.27915
87426126	chr5:87426126:G:T	5.15566e-33	-1.35121	-1.07704
87426564	chr5:87426564:A:G	6.13221e-33	-0.945373	-1.30942
87426623	chr5:87426623:C:G	1.31256e-32	-7.58227e-10	-1.49378
87426989	chr5:87426989:A:G	1.56412e-32	-7.58227e-10	-1.31844
87427531	chr5:87427531:T:C	6.17342e-33	-2.24809	-4.83947e-10
87427820	chr5:87427820:C:G	4.99932e-33	-2.45904	-4.83947e-10
87427951	chr5:87427951:A:G	6.57444e-33	-0.686033	-1.49912
87428865	chr5:87428865:A:G	1.1946e-32	-1.58795	-4.83947e-10
87429327	chr5:87429327:G:A	3.04837e-32	-7.58227e-10	-0.651152
87431210	chr5:87431210:C:T	1.87354e-33	-2.47039	-0.970126
87431348	chr5:87431348:A:G	3.29932e-33	-2.05576	-0.818863
87431749	chr5:87431749:T:C	7.48688e-33	-0.594784	-1.46041
87431811	chr5:87431811:C:A	2.61959e-32	-7.58227e-10	-0.802743
87431829	chr5:87431829:G:T	7.63607e-33	-2.03546	-4.83947e-10
87431873	chr5:87431873:G:T	7.56578e-33	-0.849945	-1.19476
87432137	chr5:87432137:C:T	1.77976e-32	-7.58227e-10	-1.18928
87432183	chr5:87432183:C:T	1.62458e-32	-7.58227e-10	-1.28051
87432224	chr5:87432224:G:T	1.90155e-32	-1.12309	-4.83947e-10
87432242	chr5:87432242:G:A	1.30763e-32	-7.58227e-10	-1.49754
87432301	chr5:87432301:T:G	1.31943e-32	-7.58227e-10	-1.48856
87433403	chr5:87433403:G:A	1.29921e-32	-7.58227e-10	-1.504
87433410	chr5:87433410:T:A	1.3424e-32	-7.58227e-10	-1.4713
87434574	chr5:87434574:A:T	6.91883e-32	0.168488	-4.83947e-10
87434678	chr5:87434678:A:G	1.60181e-32	-7.58227e-10	-1.29463
87434710	chr5:87434710:C:T	1.29807e-32	-7.58227e-10	-1.50488
87436076	chr5:87436076:CT:C	1.87972e-32	-7.58227e-10	-1.13463
87436747	chr5:87436747:T:C	2.09673e-32	-7.58227e-10	-1.02538
87436808	chr5:87436808:C:G	1.35829e-32	-7.58227e-10	-1.45953
87437033	chr5:87437033:C:G	2.61739e-32	-7.58227e-10	-0.803581
87437561	chr5:87437561:A:G	4.77886e-33	-2.50414	-4.83947e-10
87437655	chr5:87437655:A:C	4.82925e-33	-2.49365	-4.83947e-10
87439004	chr5:87439004:G:A	1.45032e-32	-7.58227e-10	-1.39397
87439551	chr5:87439551:G:A	8.58594e-33	-2.38683	0.468613
87439783	chr5:87439783:A:G	4.30714e-30	4.29969	-4.83947e-10
87440153	chr5:87440153:T:G	1.6447e-32	-7.58227e-10	-1.2682
87440266	chr5:87440266:T:A	9.96603e-33	-0.909812	-0.859349
87440517	chr5:87440517:C:G	1.60844e-32	-7.58227e-10	-1.29049
87440932	chr5:87440932:A:G	1.55374e-32	-7.58227e-10	-1.3251
87441113	chr5:87441113:T:C	1.27675e-33	-2.50115	-1.32288
87441331	chr5:87441331:C:T	1.52018e-32	-7.58227e-10	-1.34693
87441740	chr5:87441740:CA:C	1.22232e-33	-2.49481	-1.37279
87442527	chr5:87442527:A:G	2.94989e-33	-2.42403	-0.562544
87443048	chr5:87443048:T:G	3.77104e-31	-7.58227e-10	1.86418
87443398	chr5:87443398:G:C	5.15501e-33	-2.34657	-0.0818085
87443706	chr5:87443706:A:G	1.81284e-32	-7.58227e-10	-1.17086
87444295	chr5:87444295:A:G	1.18155e-33	-2.50444	-1.39708
87444838	chr5:87444838:A:G	2.01432e-32	-7.58227e-10	-1.06548
87445271	chr5:87445271:A:C	1.68567e-33	-2.47911	-1.06707
87445428	chr5:87445428:G:A	8.01749e-33	-1.98672	-4.83947e-10
87445663	chr5:87445663:C:T	7.18216e-33	-2.09674	-4.83947e-10
87446171	chr5:87446171:G:A	1.31971e-32	-7.58227e-10	-1.48835
87446311	chr5:87446311:A:T	1.3955e-32	-7.58227e-10	-1.43251
87446737	chr5:87446737:A:C	1.57394e-32	-7.58227e-10	-1.31218
87448342	chr5:87448342:C:T	1.30297e-32	-7.58227e-10	-1.50111
87448718	chr5:87448718:C:T	1.37107e-32	-7.58227e-10	-1.45016
87450239	chr5:87450239:A:G	2.27678e-32	-7.58227e-10	-0.942996
87450761	chr5:87450761:T:C	1.07253e-31	-7.58227e-10	0.606844
87451107	chr5:87451107:G:C	1.44122e-32	-7.58227e-10	-1.40027
87451303	chr5:87451303:G:A	1.6036e-33	-2.49553	-1.10056
87451897	chr5:87451897:T:C	9.94584e-33	-0.88322	-0.88797
87453841	chr5:87453841:A:G	4.91352e-33	-2.43497	-0.0413807
87455030	chr5:87455030:C:T	2.82613e-33	-2.13715	-0.89229
87456190	chr5:87456190:A:G	2.5124e-32	-7.58227e-10	-0.844521
87456257	chr5:87456257:C:T	1.29753e-32	-7.58227e-10	-1.5053
87456721	chr5:87456721:A:G	1.40414e-32	-7.58227e-10	-1.42633
87456799	chr5:87456799:A:C	1.94915e-33	-2.50753	-0.893422
87458880	chr5:87458880:T:C	1.31947e-32	-7.58227e-10	-1.48853
87459018	chr5:87459018:C:G	1.97892e-33	-2.48833	-0.897463
87461932	chr5:87461932:A:G	1.66283e-32	-7.58227e-10	-1.25724
87462376	chr5:87462376:A:G	1.3952e-32	-7.58227e-10	-1.43272
87463005	chr5:87463005:T:A	1.35768e-32	-7.58227e-10	-1.45998
87463134	chr5:87463134:G:A	1.35782e-32	-7.58227e-10	-1.45988
87463896	chr5:87463896:A:T	1.14152e-33	-2.43556	-1.50043
87464529	chr5:87464529:A:G	9.43365e-33	-1.82406	-4.83947e-10
87464581	chr5:87464581:T:A	1.64537e-32	-7.58227e-10	-1.26779
87464809	chr5:87464809:G:T	2.17035e-32	-7.58227e-10	-0.99087
87465452	chr5:87465452:C:T	2.30261e-32	-7.58227e-10	-0.931714
87465730	chr5:87465730:G:A	1.29753e-32	-7.58227e-10	-1.50529
87466801	chr5:87466801:A:G	1.37948e-32	-7.58227e-10	-1.44405
87467560	chr5:87467560:C:T	3.4464e-33	-1.34701	-1.484
87467711	chr5:87467711:C:T	1.95249e-32	-7.58227e-10	-1.09665
87467885	chr5:87467885:A:G	2.43397e-30	3.72893	-4.83947e-10
87468444	chr5:87468444:TA:T	1.74268e-33	-2.50796	-1.00496
87469495	chr5:87469495:T:A	7.62837e-33	-2.03647	-4.83947e-10
87469559	chr5:87469559:CAAACAA:C	1.47437e-31	-7.58227e-10	0.925057
87471197	chr5:87471197:A:G	1.54898e-32	-7.58227e-10	-1.32816
87471514	chr5:87471514:T:C	1.34619e-32	-7.58227e-10	-1.46848
87471813	chr5:87471813:G:A	3.67091e-33	-2.28465	-0.483255
87471826	chr5:87471826:C:T	2.14589e-32	-7.58227e-10	-1.00221
87472088	chr5:87472088:C:T	1.45913e-32	-7.58227e-10	-1.38792
87472363	chr5:87472363:C:T	6.62738e-32	-7.58227e-10	0.12545
87473176	chr5:87473176:C:T	5.43291e-33	-2.37587	-4.83947e-10
87473198	chr5:87473198:A:T	1.20996e-33	-2.39773	-1.48003
87473362	chr5:87473362:G:A	4.45968e-33	-2.45146	-0.12181
87474663	chr5:87474663:A:C	6.50166e-33	-2.19629	-4.83947e-10
87474874	chr5:87474874:G:A	5.62877e-33	-2.34045	-4.83947e-10
87475160	chr5:87475160:A:C	1.35565e-32	-7.58227e-10	-1.46148
87475222	chr5:87475222:A:C	1.35704e-32	-7.58227e-10	-1.46045
87475757	chr5:87475757:G:A	5.45487e-33	-2.37183	-4.83947e-10
87476295	chr5:87476295:A:G	1.35199e-32	-7.58227e-10	-1.46418
87476341	chr5:87476341:AG:A	1.94283e-32	-7.58227e-10	-1.10161
87476441	chr5:87476441:T:C	1.30017e-32	-7.58227e-10	-1.50326
87477364	chr5:87477364:G:A	1.20246e-32	-1.58139	-4.83947e-10
87477521	chr5:87477521:C:T	1.21134e-31	-7.58227e-10	0.728552
87477631	chr5:87477631:T:C	1.39898e-32	-7.58227e-10	-1.43002
87478922	chr5:87478922:C:T	2.88677e-30	3.89955	-4.83947e-10
87479114	chr5:87479114:T:G	2.51314e-33	-2.36139	-0.785416
87479507	chr5:87479507:T:C	4.76134e-33	-2.50781	-4.83947e-10
87481254	chr5:87481254:T:C	1.33568e-32	-7.58227e-10	-1.47632
87482028	chr5:87482028:A:G	3.80356e-32	-7.58227e-10	-0.429822
87482476	chr5:87482476:T:C	1.94841e-33	-2.40934	-0.991987
87483205	chr5:87483205:G:A	1.2988e-32	-7.58227e-10	-1.50432
87483295	chr5:87483295:A:G	3.76156e-32	-7.58227e-10	-0.440926
87483304	chr5:87483304:G:A	1.18509e-33	-2.49858	-1.39994
87483552	chr5:87483552:TTA:T	1.46521e-31	-7.58227e-10	0.918827
87483731	chr5:87483731:C:T	4.06882e-33	-1.9089	-0.756088
87483987	chr5:87483987:A:G	1.11667e-33	-2.50664	-1.45136
87484001	chr5:87484001:G:A	1.26798e-33	-2.33824	-1.49268
87484638	chr5:87484638:C:G	1.23832e-32	-1.552	-4.83947e-10
87485157	chr5:87485157:C:A	1.19976e-33	-2.39402	-1.4922
87486456	chr5:87486456:G:A	1.17415e-33	-2.40251	-1.5053
87486706	chr5:87486706:T:C	1.62592e-32	-7.58227e-10	-1.27968
87487230	chr5:87487230:C:T	1.21321e-33	-2.37007	-1.505
87487972	chr5:87487972:T:C	1.45239e-32	-7.58227e-10	-1.39255
87489581	chr5:87489581:AAAGTGATATG:A	3.56031e-31	1.80667	-4.83947e-10
87489761	chr5:87489761:C:T	2.4463e-33	-1.7918	-1.38197
87490962	chr5:87490962:C:A	3.54479e-32	0.306438	-0.806718
87491041	chr5:87491041:TC:T	4.77249e-33	-2.50548	-4.83947e-10
87491233	chr5:87491233:T:A	1.35735e-33	-2.29704	-1.46577
87491322	chr5:87491322:A:G	1.43274e-32	-7.58227e-10	-1.40617
87491588	chr5:87491588:G:A	1.22411e-33	-2.36257	-1.50356
87491944	chr5:87491944:A:G	1.71823e-32	-7.58227e-10	-1.22446
87492672	chr5:87492672:A:G	1.43113e-32	-7.58227e-10	-1.4073
87493681	chr5:87493681:CTT:C	1.50002e-32	-7.58227e-10	-1.36028
87494013	chr5:87494013:A:C	2.33913e-33	-2.50392	-0.71464
87494402	chr5:87494402:AG:A	1.22426e-33	-2.36256	-1.50345
87496644	chr5:87496644:T:C	2.45756e-32	-7.58227e-10	-0.866589
87497569	chr5:87497569:G:A	1.4132e-33	-2.29137	-1.43111
87498600	chr5:87498600:A:G	1.60019e-33	-2.09304	-1.50518
87499762	chr5:87499762:A:T	2.45674e-32	-7.58227e-10	-0.866924
87500106	chr5:87500106:A:C	1.43866e-32	-7.58227e-10	-1.40205
87500533	chr5:87500533:A:G	1.32499e-33	-2.34715	-1.43979
87500779	chr5:87500779:A:T	1.53917e-32	-7.58227e-10	-1.33452
87500819	chr5:87500819:G:A	1.22437e-33	-2.36567	-1.50025
87500858	chr5:87500858:T:C	1.21194e-33	-2.3847	-1.49142
87501138	chr5:87501138:T:C	1.37462e-32	-7.58227e-10	-1.44758
87501682	chr5:87501682:T:C	1.44421e-33	-2.50647	-1.19431
87502377	chr5:87502377:G:A	1.20977e-33	-2.38253	-1.49539
87502942	chr5:87502942:A:G	1.27568e-33	-2.36641	-1.45845
87503066	chr5:87503066:ACT:A	1.55497e-32	-7.58227e-10	-1.3243
87504104	chr5:87504104:G:A	1.19251e-33	-2.38707	-1.50522
87504935	chr5:87504935:A:C	1.38985e-33	-2.28896	-1.45019
87505105	chr5:87505105:G:A	1.20921e-33	-2.37385	-1.50453
87505335	chr5:87505335:T:C	1.18938e-33	-2.38965	-1.50526
87505896	chr5:87505896:G:GA	1.21744e-33	-2.36738	-1.50422
87506299	chr5:87506299:A:T	9.67326e-30	5.10878	-4.83947e-10
87506552	chr5:87506552:A:G	1.29968e-32	-7.58227e-10	-1.50364
87506841	chr5:87506841:T:G	4.63712e-33	-1.87945	-0.654798
87507317	chr5:87507317:A:G	1.42762e-32	-7.58227e-10	-1.40975
87507677	chr5:87507677:C:T	1.12286e-31	-7.58227e-10	0.652703
87507877	chr5:87507877:A:G	1.43313e-32	-7.58227e-10	-1.4059
87507895	chr5:87507895:T:G	1.29773e-32	-7.58227e-10	-1.50514
87507995	chr5:87507995:C:T	1.62208e-33	-2.48456	-1.10007
87508096	chr5:87508096:G:A	1.38975e-32	-7.58227e-10	-1.43663
87508249	chr5:87508249:A:C	2.41665e-32	-7.58227e-10	-0.883378
87508272	chr5:87508272:C:T	1.25434e-33	-2.35915	-1.48259
87508427	chr5:87508427:C:A	2.95266e-32	-0.683052	-4.83947e-10
87509986	chr5:87509986:A:G	1.19481e-33	-2.38603	-1.50432
87510158	chr5:87510158:C:T	1.21465e-33	-2.38876	-1.48513
87510965	chr5:87510965:G:A	1.07632e-33	-2.5073	-1.4875
87510970	chr5:87510970:C:T	1.4334e-32	-7.58227e-10	-1.40571
87511026	chr5:87511026:G:A	1.16273e-33	-2.41236	-1.50521
87511067	chr5:87511067:G:A	1.23105e-33	-2.37245	-1.48803
87511232	chr5:87511232:T:C	1.41262e-32	-7.58227e-10	-1.42031
87511887	chr5:87511887:A:G	1.18892e-33	-2.39117	-1.50412
87511902	chr5:87511902:G:T	1.36722e-32	-7.58227e-10	-1.45298
87511998	chr5:87511998:G:A	1.0078e-32	-1.75799	-4.83947e-10
87512138	chr5:87512138:A:G	1.44023e-33	-2.50585	-1.1977
87512387	chr5:87512387:C:T	1.07257e-33	-2.50725	-1.49104
87512399	chr5:87512399:T:A	1.3908e-32	-7.58227e-10	-1.43588
87512483	chr5:87512483:G:A	1.42579e-32	-7.58227e-10	-1.41104
87513086	chr5:87513086:T:C	1.4112e-32	-7.58227e-10	-1.42132
87513323	chr5:87513323:T:C	1.07699e-33	-2.50796	-1.48621
87513468	chr5:87513468:C:T	1.19003e-33	-2.38941	-1.50496
87513971	chr5:87513971:T:C	1.21454e-33	-2.39481	-1.47917
87514307	chr5:87514307:G:T	1.07029e-33	-2.4994	-1.50102
87514686	chr5:87514686:T:A	4.83944e-33	-2.49155	-4.83947e-10
87515234	chr5:87515234:A:G	1.38063e-33	-2.50676	-1.23904
87515350	chr5:87515350:C:A	1.31316e-32	-7.58227e-10	-1.49332
87515443	chr5:87515443:G:A	1.59611e-32	-7.58227e-10	-1.29819
87515691	chr5:87515691:T:C	2.50818e-32	-7.58227e-10	-0.846203
87515775	chr5:87515775:G:A	5.74941e-33	-2.31925	-4.83947e-10
87516055	chr5:87516055:T:C	1.21926e-33	-2.39043	-1.47967
87516107	chr5:87516107:A:G	4.82291e-33	-2.49497	-4.83947e-10
87516641	chr5:87516641:A:G	1.29758e-32	-7.58227e-10	-1.50526
87516730	chr5:87516730:C:T	1.41922e-32	-7.58227e-10	-1.41565
87517280	chr5:87517280:A:G	1.34028e-32	-7.58227e-10	-1.47288
87518093	chr5:87518093:T:G	1.18141e-33	-2.39635	-1.50529
87518498	chr5:87518498:A:G	1.66272e-32	-1.2573	-4.83947e-10
87518990	chr5:87518990:G:T	1.1936e-33	-2.38617	-1.5052
87519087	chr5:87519087:T:A	1.21427e-33	-2.3691	-1.5051
87519398	chr5:87519398:T:G	4.86896e-33	-2.48546	-4.83947e-10
87520018	chr5:87520018:G:C	1.00408e-31	-7.58227e-10	0.540895
87520217	chr5:87520217:T:G	1.40609e-32	-7.58227e-10	-1.42495
87520910	chr5:87520910:G:C	1.1148e-33	-2.50381	-1.45585
87521099	chr5:87521099:C:T	1.55533e-32	-1.32407	-4.83947e-10
87521277	chr5:87521277:C:T	1.27252e-33	-2.37586	-1.45148
87521631	chr5:87521631:C:T	1.20034e-33	-2.38166	-1.50408
87522495	chr5:87522495:T:C	1.07978e-33	-2.50795	-1.48364
87522529	chr5:87522529:A:T	1.05815e-33	-2.5066	-1.50522
87523567	chr5:87523567:T:C	2.69041e-32	-7.58227e-10	-0.776063
87523711	chr5:87523711:T:C	3.29417e-32	-7.58227e-10	-0.573605
87524276	chr5:87524276:G:A	1.48093e-33	-2.508	-1.16768
87524627	chr5:87524627:T:C	1.30635e-32	-7.58227e-10	-1.49852
87525067	chr5:87525067:C:T	1.36036e-32	-7.58227e-10	-1.45801
87525325	chr5:87525325:A:T	3.23769e-32	-7.58227e-10	-0.590899
87525962	chr5:87525962:T:A	7.84285e-32	1.76593	-1.47209
87525963	chr5:87525963:C:G	7.82628e-32	1.76382	-1.47209
87526717	chr5:87526717:A:C	1.46486e-32	-7.58227e-10	-1.384
87527970	chr5:87527970:C:T	1.37403e-32	-7.58227e-10	-1.44801
87528619	chr5:87528619:T:A	1.76708e-33	-2.50396	-0.995053
87528778	chr5:87528778:T:C	1.51454e-32	-7.58227e-10	-1.35065
87528895	chr5:87528895:T:C	1.83136e-32	-7.58227e-10	-1.1607
87529159	chr5:87529159:T:G	5.47878e-33	-2.36746	-4.83947e-10
87529731	chr5:87529731:C:G	1.26455e-33	-2.50363	-1.33
87529770	chr5:87529770:C:A	3.41876e-33	-1.89913	-0.93994
87531285	chr5:87531285:A:G	1.36865e-33	-2.5001	-1.25442
87531397	chr5:87531397:C:T	1.30999e-32	-1.49574	-4.83947e-10
87532172	chr5:87532172:T:C	7.92536e-32	1.79083	-1.48652
87532660	chr5:87532660:C:T	1.4927e-33	-2.49472	-1.17304
87532835	chr5:87532835:T:C	1.29881e-32	-7.58227e-10	-1.50431
87532944	chr5:87532944:T:C	1.54694e-33	-2.50619	-1.12587
87533115	chr5:87533115:G:A	1.54766e-33	-2.50796	-1.12364
87533780	chr5:87533780:A:G	1.29791e-32	-7.58227e-10	-1.505
87533899	chr5:87533899:G:A	3.02151e-33	-1.95457	-1.00802
87534019	chr5:87534019:C:T	1.57669e-33	-2.50719	-1.10583
87534141	chr5:87534141:T:A	1.03148e-31	-7.58227e-10	0.567817
87535076	chr5:87535076:C:T	1.64494e-32	-7.58227e-10	-1.26806
87535220	chr5:87535220:T:A	3.0765e-32	0.862748	-1.50471
87535407	chr5:87535407:G:T	1.4264e-32	-7.58227e-10	-1.41061
87538822	chr5:87538822:C:T	1.39948e-32	-7.58227e-10	-1.42966
87538966	chr5:87538966:T:G	1.47076e-32	-7.58227e-10	-1.37998
87539019	chr5:87539019:C:T	1.44279e-32	-7.58227e-10	-1.39918
87539599	chr5:87539599:C:T	4.55827e-33	-1.9519	-0.599496
87540088	chr5:87540088:A:G	9.54691e-32	1.98051	-1.49005
87540298	chr5:87540298:A:G	1.67478e-32	-7.58227e-10	-1.25008
87540648	chr5:87540648:G:C	1.84133e-32	-7.58227e-10	-1.15527
87541403	chr5:87541403:T:G	2.32235e-33	-2.50591	-0.719852
87541409	chr5:87541409:C:T	1.63483e-32	-7.58227e-10	-1.27422
87541624	chr5:87541624:T:C	1.64321e-32	-7.58227e-10	-1.2691
87541659	chr5:87541659:G:GT	1.37315e-32	-7.58227e-10	-1.44865
87541745	chr5:87541745:T:C	1.49486e-32	-7.58227e-10	-1.36373
87542024	chr5:87542024:TGG:T	7.02332e-33	-2.11911	-4.83947e-10
87542156	chr5:87542156:A:G	1.49829e-32	-7.58227e-10	-1.36144
87542272	chr5:87542272:G:T	1.39948e-32	-7.58227e-10	-1.42966
87542509	chr5:87542509:T:C	1.42488e-32	-7.58227e-10	-1.41167
87542605	chr5:87542605:G:A	1.56155e-32	-7.58227e-10	-1.32008
87543057	chr5:87543057:A:G	5.24409e-33	-2.41124	-4.83947e-10
87543195	chr5:87543195:A:G	3.30708e-32	0.9356	-1.50529
87543621	chr5:87543621:C:A	4.41933e-33	-1.95977	-0.622586
87543673	chr5:87543673:A:G	3.28386e-32	0.924195	-1.50093
87544982	chr5:87544982:T:C	3.0111e-32	0.841605	-1.50506
87545303	chr5:87545303:G:A	9.78757e-32	2.0107	-1.49535
87545472	chr5:87545472:G:T	3.23999e-32	0.914586	-1.50478
87545843	chr5:87545843:T:G	9.62676e-32	1.98854	-1.48975
87546923	chr5:87546923:TTAAAA:T	2.04774e-32	-7.58227e-10	-1.04902
87546974	chr5:87546974:A:G	4.4999e-33	-1.91072	-0.65357
87547406	chr5:87547406:G:A	9.23664e-32	-7.58227e-10	0.45742
87547409	chr5:87547409:A:T	1.44026e-32	-7.58227e-10	-1.40094
87547627	chr5:87547627:AAC:A	1.43529e-32	-7.58227e-10	-1.4044
87547773	chr5:87547773:C:G	3.88836e-33	-2.46454	-0.245813
87548237	chr5:87548237:G:A	1.08604e-32	-1.68323	-4.83947e-10
87549118	chr5:87549118:C:T	4.9154e-33	-1.80931	-0.666659
87549151	chr5:87549151:C:T	5.50663e-33	-2.36239	-4.83947e-10
87549496	chr5:87549496:G:A	1.52616e-33	-2.16887	-1.47672
87549725	chr5:87549725:C:G	1.32216e-32	-7.58227e-10	-1.48649
87550102	chr5:87550102:G:A	3.26733e-32	0.417789	-0.999574
87550286	chr5:87550286:A:G	1.46597e-32	-7.58227e-10	-1.38324
87550841	chr5:87550841:T:C	1.57465e-32	-7.58227e-10	-1.31173
87550993	chr5:87550993:A:G	1.09764e-33	-2.50547	-1.46971
87551237	chr5:87551237:G:T	1.46266e-32	-7.58227e-10	-1.3855
87551884	chr5:87551884:T:C	1.46927e-32	-7.58227e-10	-1.38099
87552109	chr5:87552109:G:A	1.30463e-32	-7.58227e-10	-1.49984
87552292	chr5:87552292:C:A	1.46099e-32	-7.58227e-10	-1.38664
87552396	chr5:87552396:C:T	5.39385e-33	-1.77494	-0.608141
87552435	chr5:87552435:T:C	7.99781e-32	1.80526	-1.49185
87552974	chr5:87552974:G:A	5.17441e-33	-1.78095	-0.643666
87552996	chr5:87552996:TTATC:T	1.30037e-32	-7.58227e-10	-1.50311
87553006	chr5:87553006:A:C	2.54758e-32	-7.58227e-10	-0.830614
87553806	chr5:87553806:A:G	3.43685e-32	0.974003	-1.5052
87554657	chr5:87554657:C:A	1.45556e-32	-7.58227e-10	-1.39037
87554665	chr5:87554665:C:T	6.85664e-33	-2.14313	-4.83947e-10
87554999	chr5:87554999:C:T	3.43224e-32	0.968527	-1.50107
87555137	chr5:87555137:T:C	1.43984e-32	-7.58227e-10	-1.40123
87555147	chr5:87555147:T:C	1.43994e-32	-7.58227e-10	-1.40116
87555264	chr5:87555264:T:C	1.23452e-32	-1.55508	-4.83947e-10
87556107	chr5:87556107:T:C	1.29913e-32	-7.58227e-10	-1.50406
87556184	chr5:87556184:A:G	2.74205e-32	-7.58227e-10	-0.757053
87556336	chr5:87556336:C:T	1.36632e-32	-7.58227e-10	-1.45364
87556377	chr5:87556377:T:A	2.79216e-33	-2.50384	-0.537691
87556411	chr5:87556411:T:G	1.4616e-32	-7.58227e-10	-1.38623
87556604	chr5:87556604:C:T	3.61344e-32	-0.481099	-4.83947e-10
87556659	chr5:87556659:G:A	3.20774e-32	-7.58227e-10	-0.600193
87556955	chr5:87556955:A:G	2.73644e-33	-2.50797	-0.553718
87557457	chr5:87557457:G:A	1.79666e-32	-7.58227e-10	-1.17983
87557937	chr5:87557937:A:C	1.37794e-32	-7.58227e-10	-1.44517
87558058	chr5:87558058:G:T	6.7725e-33	-1.71086	-0.444615
87558258	chr5:87558258:A:G	1.30226e-32	-7.58227e-10	-1.50166
87558319	chr5:87558319:C:G	1.44905e-32	-7.58227e-10	-1.39485
87558549	chr5:87558549:G:C	4.77367e-33	-2.50523	-4.83947e-10
87558787	chr5:87558787:C:T	1.62213e-32	-7.58227e-10	-1.28202
87558826	chr5:87558826:G:T	5.96935e-33	-1.76062	-0.521083
87559250	chr5:87559250:T:C	5.03184e-33	-2.45256	-4.83947e-10
87559547	chr5:87559547:C:T	1.73772e-32	-7.58227e-10	-1.21318
87559612	chr5:87559612:C:A	1.37347e-32	-7.58227e-10	-1.44842
87560674	chr5:87560674:G:A	1.40389e-32	-7.58227e-10	-1.42651
87560756	chr5:87560756:G:A	3.57771e-32	1.00752	-1.49856
87560798	chr5:87560798:G:T	6.26921e-33	-1.75791	-0.474787
87561051	chr5:87561051:C:G	1.4783e-32	-7.58227e-10	-1.37487
87561320	chr5:87561320:C:A	5.20949e-33	-1.58636	-0.831502
87561381	chr5:87561381:G:A	1.31379e-32	-7.58227e-10	-1.49284
87562244	chr5:87562244:TATTAAAAATATTTAAACTATTAAAATTTTAATATTAAAATTTTAAACTATTAAAAATATTTAAACTATTAAAAA:T	2.4484e-33	-2.50782	-0.66509
87562360	chr5:87562360:G:C	1.47375e-32	-7.58227e-10	-1.37795
87562436	chr5:87562436:A:G	1.4392e-32	-7.58227e-10	-1.40167
87563051	chr5:87563051:AT:A	1.44794e-33	-2.50766	-1.19054
87563289	chr5:87563289:A:T	1.22463e-31	-7.58227e-10	0.739464
87563783	chr5:87563783:A:G	1.30269e-32	-7.58227e-10	-1.50133
87563913	chr5:87563913:G:A	1.29792e-32	-7.58227e-10	-1.505
87563949	chr5:87563949:T:C	1.29792e-32	-7.58227e-10	-1.50499
87564375	chr5:87564375:G:A	1.8188e-32	0.333811	-1.50139
87564822	chr5:87564822:TTGAG:T	6.1972e-33	-1.68836	-0.555889
87565637	chr5:87565637:T:G	8.1594e-33	-1.96917	-4.83947e-10
87565737	chr5:87565737:A:T	2.46044e-33	-2.46929	-0.69871
87565960	chr5:87565960:C:T	1.38327e-32	-7.58227e-10	-1.44131
87566244	chr5:87566244:A:G	1.39901e-32	-7.58227e-10	-1.43
87566530	chr5:87566530:A:G	2.7931e-32	-7.58227e-10	-0.738606
87566804	chr5:87566804:G:A	1.3086e-32	-7.58227e-10	-1.4968
87567001	chr5:87567001:G:A	1.40091e-32	-7.58227e-10	-1.42864
87567468	chr5:87567468:G:T	1.32815e-33	-2.504	-1.28056
87567481	chr5:87567481:G:A	1.52041e-32	-7.58227e-10	-1.34678
87567522	chr5:87567522:C:T	5.50902e-33	-2.36196	-4.83947e-10
87567788	chr5:87567788:A:G	3.35524e-33	-2.50535	-0.352471
87568368	chr5:87568368:T:G	1.46751e-32	-7.58227e-10	-1.38219
87568921	chr5:87568921:C:A	1.94712e-32	0.388771	-1.48818
87569120	chr5:87569120:C:T	1.36159e-32	-7.58227e-10	-1.45711
87569148	chr5:87569148:C:T	4.91241e-33	-2.47658	-4.83947e-10
87569203	chr5:87569203:T:C	2.11478e-32	0.482374	-1.49918
87569277	chr5:87569277:G:A	1.25812e-33	-2.50804	-1.33068
87570335	chr5:87570335:A:G	2.01145e-32	-7.58227e-10	-1.0669
87570503	chr5:87570503:C:T	1.34053e-32	-7.58227e-10	-1.47269
87571099	chr5:87571099:T:A	5.03584e-33	-2.45176	-4.83947e-10
87571213	chr5:87571213:G:T	1.34468e-32	-1.4696	-4.83947e-10
87571746	chr5:87571746:A:T	1.37722e-32	-7.58227e-10	-1.44569
87571968	chr5:87571968:A:T	1.43013e-32	-7.58227e-10	-1.40799
87572960	chr5:87572960:T:C	1.29899e-32	-7.58227e-10	-1.50417
87573648	chr5:87573648:T:C	1.30352e-32	-7.58227e-10	-1.50069
87574089	chr5:87574089:T:G	6.00211e-33	-2.27623	-4.83947e-10
87574346	chr5:87574346:C:T	1.51875e-32	-7.58227e-10	-1.34787
87575713	chr5:87575713:A:T	1.66498e-32	-7.58227e-10	-1.25594
87575865	chr5:87575865:T:C	4.15689e-33	-1.67805	-0.965528
87575943	chr5:87575943:T:G	2.09946e-32	-7.58227e-10	-1.02408
87576111	chr5:87576111:C:A	5.40249e-33	-1.90976	-0.471728
87576937	chr5:87576937:A:G	3.17594e-32	0.885053	-1.49521
87577047	chr5:87577047:G:A	1.30788e-32	-7.58227e-10	-1.49735
87577073	chr5:87577073:G:A	1.55404e-32	-7.58227e-10	-1.3249
87577245	chr5:87577245:T:C	1.29859e-32	-7.58227e-10	-1.50448
87578720	chr5:87578720:C:A	2.95614e-32	0.804801	-1.48668
87578721	chr5:87578721:C:G	2.94037e-32	0.799533	-1.48676
87578793	chr5:87578793:A:G	1.29753e-32	-7.58227e-10	-1.5053
87579215	chr5:87579215:T:C	1.59209e-32	-7.58227e-10	-1.30071
87579528	chr5:87579528:G:A	1.30083e-32	-7.58227e-10	-1.50276
87579987	chr5:87579987:G:A	1.76609e-32	-7.58227e-10	-1.19699
87580169	chr5:87580169:T:C	1.31173e-32	-7.58227e-10	-1.49441
87580543	chr5:87580543:A:G	1.31973e-32	-7.58227e-10	-1.48834
87580642	chr5:87580642:C:T	7.53002e-33	-1.84809	-0.201351
87581094	chr5:87581094:G:A	1.71236e-33	-2.49972	-1.03075
87581130	chr5:87581130:T:C	7.90321e-33	-2.00107	-4.83947e-10
87581408	chr5:87581408:AAAAT:A	1.35857e-32	-7.58227e-10	-1.45932
87581754	chr5:87581754:C:A	1.6596e-32	-7.58227e-10	-1.25918
87582346	chr5:87582346:A:G	1.30019e-32	-7.58227e-10	-1.50325
87583001	chr5:87583001:C:G	1.3102e-32	-7.58227e-10	-1.49558
87583331	chr5:87583331:C:A	8.50376e-33	-1.92784	-4.83947e-10
87583383	chr5:87583383:C:T	2.50782e-32	-7.58227e-10	-0.846343
87583695	chr5:87583695:G:A	1.32986e-32	-7.58227e-10	-1.48069
87584480	chr5:87584480:G:GGA	1.52622e-32	-7.58227e-10	-1.34296
87584984	chr5:87584984:CTTCTTTGTGTTCATAAA:C	2.95352e-32	0.817965	-1.50073
87585039	chr5:87585039:A:G	2.4507e-32	0.631854	-1.50124
87585056	chr5:87585056:G:T	2.32096e-32	-7.58227e-10	-0.923776
87585134	chr5:87585134:T:G	1.29837e-32	-7.58227e-10	-1.50465
87585242	chr5:87585242:G:C	1.31814e-32	-7.58227e-10	-1.48953
87585741	chr5:87585741:A:C	1.17373e-32	-1.60557	-4.83947e-10
87585910	chr5:87585910:C:T	5.29498e-33	-2.40158	-4.83947e-10
87586096	chr5:87586096:A:G	6.26674e-33	-1.82341	-0.40968
87586165	chr5:87586165:C:T	3.10367e-32	0.688941	-1.32211
87586697	chr5:87586697:A:T	1.36692e-32	-7.58227e-10	-1.4532
87586734	chr5:87586734:C:T	3.29954e-32	0.929043	-1.50102
87586902	chr5:87586902:T:C	1.49084e-32	-7.58227e-10	-1.36642
87587220	chr5:87587220:T:C	2.40124e-32	-7.58227e-10	-0.889773
87588380	chr5:87588380:C:G	2.33914e-32	-7.58227e-10	-0.915975
87588497	chr5:87588497:G:A	6.4396e-33	-1.78164	-0.424239
87589013	chr5:87589013:C:T	1.61619e-32	-7.58227e-10	-1.28569
87589070	chr5:87589070:A:G	6.4169e-33	-2.20941	-4.83947e-10
87589091	chr5:87589091:T:C	2.17069e-32	0.506058	-1.49677
87589128	chr5:87589128:G:T	1.46663e-32	-7.58227e-10	-1.38279
87589653	chr5:87589653:A:T	3.08415e-32	-7.58227e-10	-0.639484
87590228	chr5:87590228:T:A	4.76633e-33	-2.50677	-4.83947e-10
87590562	chr5:87590562:C:T	1.60543e-32	-7.58227e-10	-1.29236
87590744	chr5:87590744:A:AG	5.0926e-33	-2.50232	0.0617601
87590890	chr5:87590890:T:A	2.39737e-32	-7.58227e-10	-0.891388
87591295	chr5:87591295:G:A	2.94499e-32	0.817527	-1.50318
87591550	chr5:87591550:G:A	1.30785e-32	-7.58227e-10	-1.49737
87593183	chr5:87593183:T:C	2.36701e-32	-7.58227e-10	-0.904132
87593380	chr5:87593380:G:A	1.55326e-32	-7.58227e-10	-1.32541
87593876	chr5:87593876:C:T	1.51818e-32	-7.58227e-10	-1.34825
87594565	chr5:87594565:T:C	5.04957e-33	-2.50497	0.0559342
87594680	chr5:87594680:A:C	1.92279e-32	-7.58227e-10	-1.11198
87594742	chr5:87594742:C:A	3.54343e-32	0.995908	-1.49657
87594840	chr5:87594840:T:A	1.80999e-32	-7.58227e-10	-1.17244
87595217	chr5:87595217:G:A	2.19978e-32	-0.70766	-0.269743
87595485	chr5:87595485:G:A	1.30818e-32	-1.49712	-4.83947e-10
87595569	chr5:87595569:G:A	1.19425e-33	-2.50689	-1.38394
87596622	chr5:87596622:T:C	1.29987e-32	-7.58227e-10	-1.50349
87597589	chr5:87597589:T:C	2.37108e-32	-7.58227e-10	-0.902414
87597944	chr5:87597944:T:G	1.30426e-32	-7.58227e-10	-1.50012
87598003	chr5:87598003:A:G	1.6259e-33	-2.50699	-1.07529
87598017	chr5:87598017:G:A	5.34835e-33	-2.39156	-4.83947e-10
87598527	chr5:87598527:G:A	1.66806e-32	-7.58227e-10	-1.2541
87598558	chr5:87598558:C:T	4.39598e-33	-1.20559	-1.38206
87598731	chr5:87598731:C:T	2.28062e-32	-7.58227e-10	-0.941311
87599136	chr5:87599136:G:A	1.38692e-32	-7.58227e-10	-1.43867
87599570	chr5:87599570:G:T	2.81914e-32	0.556489	-1.28581
87599849	chr5:87599849:A:G	1.14422e-32	-1.63104	-4.83947e-10
87599858	chr5:87599858:A:C	1.20036e-33	-2.38073	-1.50499
87600359	chr5:87600359:C:T	1.31991e-32	-7.58227e-10	-1.4882
87600523	chr5:87600523:T:C	1.96188e-32	-7.58227e-10	-1.09186
87600771	chr5:87600771:A:G	2.41546e-32	0.584355	-1.46822
87601963	chr5:87601963:C:T	2.78746e-32	-7.58227e-10	-0.740628
87602305	chr5:87602305:A:G	2.44086e-32	0.603255	-1.47666
87602394	chr5:87602394:T:C	1.69486e-32	0.12363	-1.36179
87602483	chr5:87602483:G:A	1.34799e-32	-7.58227e-10	-1.46715
87602950	chr5:87602950:GTGT:G	1.71659e-32	-7.58227e-10	-1.22542
87603060	chr5:87603060:C:T	1.37087e-32	-7.58227e-10	-1.45031
87603106	chr5:87603106:T:C	1.3394e-32	-7.58227e-10	-1.47354
87603338	chr5:87603338:A:G	2.80611e-32	-7.58227e-10	-0.73396
87603345	chr5:87603345:G:T	1.29812e-32	-7.58227e-10	-1.50484
87603972	chr5:87603972:C:A	2.65841e-33	-2.35246	-0.738154
87604079	chr5:87604079:T:C	3.36182e-32	-7.58227e-10	-0.553276
87604188	chr5:87604188:G:A	2.40738e-32	0.582537	-1.46976
87604230	chr5:87604230:T:C	4.22815e-31	1.97859	-4.83947e-10
87604422	chr5:87604422:G:A	1.81162e-32	0.186138	-1.35768
87604432	chr5:87604432:T:A	3.27575e-32	-7.58227e-10	-0.579212
87605252	chr5:87605252:C:T	4.82755e-33	-2.494	-4.83947e-10
87606117	chr5:87606117:C:T	1.81859e-32	0.228964	-1.39666
87606220	chr5:87606220:T:C	1.32712e-32	-7.58227e-10	-1.48275
87606517	chr5:87606517:C:A	2.2851e-32	-7.58227e-10	-0.939349
87606825	chr5:87606825:G:A	1.85646e-32	-0.0507094	-1.09638
87607087	chr5:87607087:A:C	3.02919e-32	-7.58227e-10	-0.657463
87607789	chr5:87607789:T:A	2.37376e-32	0.573031	-1.47431
87608203	chr5:87608203:T:C	1.41083e-32	-7.58227e-10	-1.42158
87608619	chr5:87608619:C:T	1.43871e-33	-2.50812	-1.19648
87608853	chr5:87608853:T:G	7.61932e-33	-1.86834	-0.16932
87609246	chr5:87609246:A:G	1.28007e-33	-2.3165	-1.50493
87609426	chr5:87609426:A:G	1.67043e-32	-7.58227e-10	-1.25268
87609860	chr5:87609860:T:G	1.90224e-33	-2.3512	-1.07411
87610036	chr5:87610036:T:C	1.67347e-32	-0.170436	-1.08042
87610624	chr5:87610624:A:G	2.49466e-32	0.624438	-1.47604
87611362	chr5:87611362:T:C	1.37323e-32	-7.58227e-10	-1.44859
87611497	chr5:87611497:T:C	2.89708e-32	-7.58227e-10	-0.702054
87612071	chr5:87612071:A:AG	4.17628e-32	-7.58227e-10	-0.336338
87613013	chr5:87613013:A:G	1.39266e-32	-7.58227e-10	-1.43454
87613103	chr5:87613103:C:T	1.6875e-33	-2.50473	-1.04036
87613660	chr5:87613660:C:T	9.79607e-32	-7.58227e-10	0.516222
87613709	chr5:87613709:G:A	1.65178e-32	-7.58227e-10	-1.2639
87613938	chr5:87613938:A:G	2.3616e-32	0.577291	-1.48371
87614404	chr5:87614404:T:C	1.93091e-32	0.218261	-1.32603
87614622	chr5:87614622:T:C	1.68769e-33	-2.50266	-1.04232
87614972	chr5:87614972:G:A	1.78642e-32	0.0694933	-1.25504
87615259	chr5:87615259:G:T	1.71226e-32	-7.58227e-10	-1.22795
87616154	chr5:87616154:A:AT	1.29828e-32	-7.58227e-10	-1.50472
87616235	chr5:87616235:C:A	2.24543e-32	-7.58227e-10	-0.956863
87616308	chr5:87616308:A:T	1.0835e-32	-1.68557	-4.83947e-10
87616323	chr5:87616323:A:G	2.23902e-33	-2.48158	-0.780729
87616391	chr5:87616391:G:A	1.30728e-32	-7.58227e-10	-1.49781
87616666	chr5:87616666:C:A	1.81157e-32	0.240938	-1.4125
87616773	chr5:87616773:T:C	1.31405e-32	-7.58227e-10	-1.49264
87616924	chr5:87616924:C:T	2.02059e-32	0.178682	-1.24105
87617140	chr5:87617140:G:A	2.31598e-33	-2.27312	-0.955396
87617249	chr5:87617249:A:G	2.32658e-33	-2.27049	-0.953457
87617644	chr5:87617644:T:C	1.67644e-32	-7.58227e-10	-1.24908
87617753	chr5:87617753:A:G	6.18811e-33	-2.24571	-4.83947e-10
87617813	chr5:87617813:A:C	1.68005e-32	-7.58227e-10	-1.24694
87618115	chr5:87618115:T:A	1.39485e-32	-7.58227e-10	-1.43297
87618127	chr5:87618127:C:T	2.3013e-33	-2.25102	-0.983846
87618622	chr5:87618622:T:C	1.80393e-33	-2.26895	-1.20943
87618874	chr5:87618874:AC:A	2.56562e-33	-2.48276	-0.643384
87618925	chr5:87618925:A:C	1.30234e-32	-7.58227e-10	-1.5016
87619494	chr5:87619494:T:C	2.46737e-33	-2.48572	-0.679468
87619788	chr5:87619788:T:C	2.15061e-32	0.305311	-1.30532
87619952	chr5:87619952:G:A	1.37524e-32	-7.58227e-10	-1.44713
87620055	chr5:87620055:G:A	1.32781e-32	-7.58227e-10	-1.48223
87620703	chr5:87620703:A:G	5.25136e-32	-7.58227e-10	-0.107272
87621042	chr5:87621042:C:T	2.53565e-33	-2.4843	-0.653591
87621307	chr5:87621307:C:T	1.72388e-33	-2.31442	-1.20934
87621469	chr5:87621469:C:T	4.0124e-32	-7.58227e-10	-0.376368
87621817	chr5:87621817:T:A	3.31121e-33	-2.48872	-0.382311
87622668	chr5:87622668:CTA:C	1.22282e-31	-7.58227e-10	0.737989
87622808	chr5:87622808:G:A	6.81339e-33	-2.14945	-4.83947e-10
87623110	chr5:87623110:TTA:T	1.81127e-32	-7.58227e-10	-1.17173
87623284	chr5:87623284:C:G	1.95137e-32	0.371138	-1.46837
87624010	chr5:87624010:G:T	4.23012e-32	-7.58227e-10	-0.323528
87624456	chr5:87624456:C:A	4.81619e-33	-2.49636	-4.83947e-10
87624477	chr5:87624477:G:A	2.64638e-33	-2.46113	-0.634018
87625443	chr5:87625443:T:A	1.23558e-31	-7.58227e-10	0.74837
87625650	chr5:87625650:G:A	2.3237e-32	-7.58227e-10	-0.922598
87626849	chr5:87626849:C:T	1.37151e-33	-2.49166	-1.26077
87626941	chr5:87626941:G:A	2.47723e-32	0.473773	-1.33239
87627077	chr5:87627077:G:T	6.07313e-33	-2.26447	-4.83947e-10
87627416	chr5:87627416:G:A	4.91377e-33	-2.4763	-4.83947e-10
87629013	chr5:87629013:C:G	1.48275e-32	-7.58227e-10	-1.37186
87629022	chr5:87629022:A:C	1.70725e-32	-7.58227e-10	-1.23087
87629116	chr5:87629116:T:C	2.78024e-32	-7.58227e-10	-0.743223
87629367	chr5:87629367:A:AG	2.08416e-33	-2.25781	-1.07617
87629567	chr5:87629567:CT:C	3.06851e-33	-1.54851	-1.39864
87629572	chr5:87629572:G:A	1.25454e-33	-2.38179	-1.45979
87629632	chr5:87629632:A:T	1.23988e-31	-7.58227e-10	0.751842
87630078	chr5:87630078:ATG:A	3.14484e-33	-1.44758	-1.475
87630086	chr5:87630086:A:C	1.22408e-31	-7.58227e-10	0.739019
87630118	chr5:87630118:G:A	3.0569e-33	-1.5534	-1.39754
87631282	chr5:87631282:A:G	2.50189e-32	-0.848713	-4.83947e-10
87631286	chr5:87631286:C:T	2.39232e-32	-7.58227e-10	-0.893494
87631325	chr5:87631325:G:T	5.04125e-33	-2.45069	-4.83947e-10
87631688	chr5:87631688:C:T	1.95861e-32	-7.58227e-10	-1.09352
87631898	chr5:87631898:T:C	2.80084e-32	-7.58227e-10	-0.735839
87632000	chr5:87632000:T:C	2.72037e-33	-2.23848	-0.8291
87632414	chr5:87632414:T:G	2.82322e-33	-2.46653	-0.563935
87632416	chr5:87632416:G:T	1.22484e-31	-7.58227e-10	0.739637
87632725	chr5:87632725:G:A	2.03609e-33	-2.2184	-1.13891
87632788	chr5:87632788:A:G	1.90436e-33	-2.17352	-1.25067
87633280	chr5:87633280:A:C	2.0966e-32	0.464053	-1.4895
87633469	chr5:87633469:A:G	6.26074e-33	-2.23405	-4.83947e-10
87634626	chr5:87634626:T:A	9.26021e-31	2.76255	-4.83947e-10
87634706	chr5:87634706:TTGAG:T	1.38988e-32	-7.58227e-10	-1.43654
87635273	chr5:87635273:A:G	8.34045e-33	-0.759478	-1.18775
87635310	chr5:87635310:C:T	1.3006e-32	-7.58227e-10	-1.50293
87635533	chr5:87635533:A:ACTT	2.1069e-33	-2.23054	-1.09259
87635776	chr5:87635776:G:A	3.16999e-33	-1.42931	-1.4853
87636101	chr5:87636101:A:G	2.05963e-32	-7.58227e-10	-1.04323
87636415	chr5:87636415:A:G	1.66599e-33	-2.32198	-1.23595
87637047	chr5:87637047:G:C	5.59909e-32	-7.58227e-10	-0.0431545
87637703	chr5:87637703:A:G	5.21313e-32	-7.58227e-10	-0.114577
87637748	chr5:87637748:T:C	1.34945e-32	-7.58227e-10	-1.46606
87637786	chr5:87637786:A:T	2.224e-33	-2.16965	-1.09939
87637951	chr5:87637951:TTA:T	4.26355e-33	-2.20012	-0.418119
87638050	chr5:87638050:G:A	1.3485e-32	-7.58227e-10	-1.46677
87638646	chr5:87638646:A:G	2.24568e-32	-7.58227e-10	-0.956752
87638699	chr5:87638699:C:T	7.11573e-33	-2.10604	-4.83947e-10
87638940	chr5:87638940:T:C	1.59995e-32	-7.58227e-10	-1.29578
87639431	chr5:87639431:A:G	3.49861e-33	-2.2155	-0.60048
87639939	chr5:87639939:C:T	1.25747e-32	-1.53665	-4.83947e-10
87640084	chr5:87640084:T:C	3.31668e-32	-0.566795	-4.83947e-10
87640247	chr5:87640247:A:C	2.71015e-33	-2.17122	-0.900125
87640295	chr5:87640295:A:G	5.11325e-33	-2.43651	-4.83947e-10
87640369	chr5:87640369:A:G	2.61822e-33	-2.20246	-0.903392
87640440	chr5:87640440:A:G	1.30477e-32	-0.157445	-1.34229
87640974	chr5:87640974:T:C	6.53352e-33	-2.1914	-4.83947e-10
87641057	chr5:87641057:C:T	1.38106e-32	-7.58227e-10	-1.4429
87641058	chr5:87641058:T:C	1.81202e-32	-7.58227e-10	-1.17131
87641623	chr5:87641623:G:A	2.55897e-33	-2.21073	-0.918012
87641637	chr5:87641637:C:T	2.03088e-33	-2.49089	-0.868985
87644273	chr5:87644273:CTTT:C	2.35985e-33	-1.92081	-1.28893
87644465	chr5:87644465:A:G	5.11111e-33	-2.43693	-4.83947e-10
87644491	chr5:87644491:C:T	1.42211e-32	-7.58227e-10	-1.41362
87644547	chr5:87644547:G:C	2.36627e-32	-7.58227e-10	-0.904446
87644551	chr5:87644551:G:C	1.24353e-32	-0.215038	-1.33277
87644949	chr5:87644949:C:T	2.45925e-32	0.593433	-1.45933
87645836	chr5:87645836:T:C	1.31727e-32	-7.58227e-10	-1.4902
87645862	chr5:87645862:G:T	1.91574e-32	-7.58227e-10	-1.11565
87646355	chr5:87646355:C:T	2.37404e-33	-2.24185	-0.961907
87646494	chr5:87646494:A:G	1.62216e-33	-2.30548	-1.27911
87646832	chr5:87646832:T:C	2.26019e-32	-7.58227e-10	-0.95031
87647461	chr5:87647461:G:T	2.09186e-32	0.417623	-1.44533
87647598	chr5:87647598:C:T	1.36307e-30	3.14915	-4.83947e-10
87647935	chr5:87647935:A:C	1.15647e-32	-0.259521	-1.36086
87648006	chr5:87648006:A:T	1.97768e-33	-2.25395	-1.13247
87648368	chr5:87648368:C:T	1.16437e-32	-2.50125	0.887673
87648600	chr5:87648600:A:G	2.1006e-33	-2.22561	-1.10051
87649102	chr5:87649102:G:A	2.40297e-33	-2.50296	-0.688681
87649702	chr5:87649702:T:C	1.3442e-32	-7.58227e-10	-1.46996
87650386	chr5:87650386:T:C	1.95671e-32	-1.0945	-4.83947e-10
87650578	chr5:87650578:A:C	1.33347e-32	-7.58227e-10	-1.47797
87650634	chr5:87650634:GA:G	1.50651e-32	-7.58227e-10	-1.35596
87650683	chr5:87650683:T:G	2.12488e-33	-2.50481	-0.809825
87651061	chr5:87651061:T:C	2.4998e-33	-2.23544	-0.916698
87651264	chr5:87651264:G:A	1.34615e-32	-7.58227e-10	-1.46851
87651362	chr5:87651362:A:C	2.23891e-32	-7.58227e-10	-0.959769
87651774	chr5:87651774:C:A	1.49854e-32	-7.58227e-10	-1.36127
87651952	chr5:87651952:A:G	2.39327e-32	-7.58227e-10	-0.893099
87652240	chr5:87652240:T:G	1.3549e-32	-7.58227e-10	-1.46203
87652531	chr5:87652531:C:G	4.92207e-33	-2.47462	-4.83947e-10
87652617	chr5:87652617:C:T	3.21728e-32	-7.58227e-10	-0.597223
87653312	chr5:87653312:G:T	1.34997e-32	-7.58227e-10	-1.46567
87653430	chr5:87653430:G:A	1.62746e-33	-2.49005	-1.09127
87653529	chr5:87653529:C:T	1.24567e-32	-0.182828	-1.36325
87653583	chr5:87653583:T:C	9.35036e-33	-0.36757	-1.46536
87654223	chr5:87654223:G:A	1.34663e-32	-7.58227e-10	-1.46815
87654296	chr5:87654296:G:C	1.42381e-32	-7.58227e-10	-1.41242
87654883	chr5:87654883:T:G	2.24213e-32	-7.58227e-10	-0.958334
87654963	chr5:87654963:G:A	5.74303e-32	-7.58227e-10	-0.0177711
87655480	chr5:87655480:A:G	2.04821e-33	-2.50474	-0.846638
87655691	chr5:87655691:T:C	2.13414e-33	-2.28579	-1.02449
87656035	chr5:87656035:A:G	1.46169e-32	-7.58227e-10	-1.38616
87656358	chr5:87656358:T:G	1.7696e-32	-7.58227e-10	-1.19501
87657721	chr5:87657721:A:G	1.60182e-33	-2.50157	-1.09563
87657982	chr5:87657982:G:C	1.80207e-33	-2.21045	-1.26896
87658361	chr5:87658361:G:GTTA	1.39899e-32	-7.58227e-10	-1.43001
87658520	chr5:87658520:T:G	1.84868e-32	-7.58227e-10	-1.15129
87658524	chr5:87658524:T:G	2.55977e-32	-7.58227e-10	-0.825843
87658818	chr5:87658818:T:A	2.18828e-32	-7.58227e-10	-0.982645
87659509	chr5:87659509:A:G	1.66672e-32	-7.58227e-10	-1.2549
87659921	chr5:87659921:CTAA:C	7.77878e-33	-2.01694	-4.83947e-10
87660028	chr5:87660028:A:G	1.87832e-33	-2.2823	-1.15567
87660073	chr5:87660073:C:A	1.46017e-32	-7.58227e-10	-1.38721
87660272	chr5:87660272:T:C	1.42166e-32	-7.58227e-10	-1.41393
87660521	chr5:87660521:C:T	1.8638e-32	-7.58227e-10	-1.14314
87660889	chr5:87660889:T:C	1.48566e-32	-7.58227e-10	-1.3699
87660891	chr5:87660891:T:G	1.42704e-32	-7.58227e-10	-1.41016
87660978	chr5:87660978:T:C	1.2998e-32	-7.58227e-10	-1.50355
87662061	chr5:87662061:C:T	1.41033e-32	-7.58227e-10	-1.42193
87662121	chr5:87662121:T:C	1.74864e-32	-7.58227e-10	-1.20692
87662156	chr5:87662156:A:G	2.30234e-32	0.56177	-1.49361
87662357	chr5:87662357:C:T	1.84929e-32	-7.58227e-10	-1.15096
87662997	chr5:87662997:T:C	1.38739e-32	-7.58227e-10	-1.43833
87664048	chr5:87664048:C:G	7.94523e-33	-1.31975	-0.676022
87664284	chr5:87664284:AAT:A	1.33871e-32	-7.58227e-10	-1.47405
87664636	chr5:87664636:A:C	5.64869e-33	-2.33692	-4.83947e-10
87664851	chr5:87664851:T:C	2.0666e-33	-2.50325	-0.839185
87665141	chr5:87665141:T:C	1.84944e-33	-2.30568	-1.14778
87665235	chr5:87665235:A:G	1.34224e-32	-7.58227e-10	-1.47142
87665884	chr5:87665884:CAT:C	5.67611e-33	-2.33208	-4.83947e-10
87667007	chr5:87667007:T:C	7.58599e-32	0.67039	-0.409846
87667207	chr5:87667207:A:C	1.39524e-32	-7.58227e-10	-1.4327
87668110	chr5:87668110:C:T	2.08617e-33	-2.50329	-0.829729
87668134	chr5:87668134:T:C	2.11114e-32	0.377832	-1.39636
87668722	chr5:87668722:G:A	3.62987e-32	-7.58227e-10	-0.476562
87668797	chr5:87668797:C:T	7.19719e-33	-0.623027	-1.47163
87668941	chr5:87668941:T:A	2.55716e-32	-7.58227e-10	-0.826862
87669111	chr5:87669111:C:T	9.35983e-33	-0.489582	-1.34233
87669177	chr5:87669177:G:A	4.79098e-33	-2.50161	-4.83947e-10
87669740	chr5:87669740:G:A	1.46015e-32	-7.58227e-10	-1.38722
87670814	chr5:87670814:G:C	2.03104e-32	-7.58227e-10	-1.05721
87671882	chr5:87671882:A:C	2.55098e-32	-7.58227e-10	-0.829283
87673493	chr5:87673493:T:C	9.92366e-33	-0.269077	-1.50434
87673700	chr5:87673700:A:G	1.44384e-32	-7.58227e-10	-1.39846
87674445	chr5:87674445:C:A	9.29723e-33	-0.333339	-1.50529
87674601	chr5:87674601:C:T	1.15088e-32	-0.121523	-1.50371
87674781	chr5:87674781:C:G	1.30453e-32	-7.58227e-10	-1.49991
87676039	chr5:87676039:T:A	1.62164e-33	-2.0839	-1.501
87676045	chr5:87676045:C:T	6.07326e-33	-2.26445	-4.83947e-10
87677022	chr5:87677022:G:A	1.08245e-32	-0.181243	-1.50529
87677467	chr5:87677467:T:C	1.883e-32	-7.58227e-10	-1.13289
87677491	chr5:87677491:C:CT	1.50236e-33	-2.1621	-1.49921
87678311	chr5:87678311:A:T	9.90284e-33	-0.270441	-1.50508
87678625	chr5:87678625:A:G	2.48162e-33	-2.50261	-0.656825
87678797	chr5:87678797:T:A	5.0293e-33	-2.45306	-4.83947e-10
87678920	chr5:87678920:AC:A	2.1734e-32	0.508046	-1.49751
87679245	chr5:87679245:G:A	1.57428e-33	-2.11307	-1.50148
87680623	chr5:87680623:T:C	5.75112e-32	-7.58227e-10	-0.0163641
87680913	chr5:87680913:A:G	3.1223e-33	-1.87043	-1.05934
87680947	chr5:87680947:G:A	3.03251e-33	-1.89641	-1.06254
87681438	chr5:87681438:G:GA	5.59927e-32	-7.58227e-10	-0.0431217
87681608	chr5:87681608:GTGT:G	1.59862e-33	-2.10279	-1.49642
87681617	chr5:87681617:T:A	2.22017e-32	-7.58227e-10	-0.968176
87682447	chr5:87682447:C:T	5.09801e-33	-2.43949	-4.83947e-10
87683639	chr5:87683639:G:T	1.58527e-33	-2.10914	-1.49844
87683673	chr5:87683673:A:G	1.40943e-32	-7.58227e-10	-1.42257
87683725	chr5:87683725:A:C	9.40626e-33	-0.486118	-1.34085
87684393	chr5:87684393:T:C	1.74948e-32	-7.58227e-10	-1.20644
87684703	chr5:87684703:C:T	2.32846e-32	-7.58227e-10	-0.920551
87685242	chr5:87685242:T:C	3.25631e-33	-1.87643	-1.01132
87685442	chr5:87685442:A:T	1.22511e-32	-1.56273	-4.83947e-10
87685840	chr5:87685840:C:T	6.88546e-33	-2.13893	-4.83947e-10
87686551	chr5:87686551:CTGTT:C	4.54166e-32	1.03422	-1.28669
87686871	chr5:87686871:A:G	2.62766e-32	-7.58227e-10	-0.799665
87686987	chr5:87686987:T:A	3.14329e-33	-1.87168	-1.05139
87687197	chr5:87687197:T:C	2.59502e-33	-2.50615	-0.608602
87687531	chr5:87687531:T:G	9.83648e-33	-0.278742	-1.5035
87688053	chr5:87688053:A:C	1.30352e-32	-7.58227e-10	-1.50069
87688180	chr5:87688180:T:C	1.73116e-33	-2.08819	-1.43136
87688669	chr5:87688669:C:T	3.43746e-32	0.747375	-1.2784
87688741	chr5:87688741:C:T	2.22227e-32	-7.58227e-10	-0.967231
87689005	chr5:87689005:G:A	1.30106e-32	-7.58227e-10	-1.50258
87689843	chr5:87689843:T:C	2.77104e-30	3.85864	-4.83947e-10
87690008	chr5:87690008:C:CTT	1.72792e-33	-2.12584	-1.39558
87690113	chr5:87690113:A:C	9.56605e-33	-0.468982	-1.34114
87690491	chr5:87690491:C:T	1.77464e-33	-2.08839	-1.40636
87690542	chr5:87690542:C:T	2.69754e-32	0.724783	-1.4982
87690845	chr5:87690845:C:T	3.28241e-32	0.900255	-1.47743
87690851	chr5:87690851:C:T	3.03609e-32	0.820747	-1.47594
87691064	chr5:87691064:T:C	9.75655e-33	-0.288328	-1.50208
87691121	chr5:87691121:G:A	2.53609e-33	-2.50761	-0.630109
87691636	chr5:87691636:C:T	1.75412e-33	-2.08249	-1.42388
87691871	chr5:87691871:C:T	1.76998e-32	-7.58227e-10	-1.19479
87691919	chr5:87691919:G:T	2.06013e-32	-7.58227e-10	-1.04299
87691979	chr5:87691979:T:C	1.47637e-32	-7.58227e-10	-1.37617
87692077	chr5:87692077:T:C	1.09181e-32	-0.37637	-1.30155
87692168	chr5:87692168:G:A	2.5498e-32	0.663434	-1.49318
87692225	chr5:87692225:C:T	3.10596e-33	-1.8679	-1.06712
87692320	chr5:87692320:C:T	1.71245e-33	-2.09291	-1.4375
87692545	chr5:87692545:AG:A	9.9075e-33	-0.269988	-1.50506
87692934	chr5:87692934:C:A	2.81415e-32	0.757951	-1.48905
87693256	chr5:87693256:A:C	6.22201e-33	-2.24025	-4.83947e-10
87693490	chr5:87693490:C:T	1.75861e-32	-7.58227e-10	-1.20123
87693991	chr5:87693991:A:G	9.82447e-33	-0.491863	-1.2916
87694443	chr5:87694443:A:G	1.72164e-33	-2.09883	-1.42624
87694733	chr5:87694733:T:C	1.36156e-32	-7.58227e-10	-1.45713
87694991	chr5:87694991:G:A	2.81343e-32	-7.58227e-10	-0.731354
87695020	chr5:87695020:C:A	2.80135e-32	-7.58227e-10	-0.735657
87695063	chr5:87695063:C:T	1.31576e-32	-7.58227e-10	-1.49135
87695819	chr5:87695819:T:C	1.5463e-33	-2.24315	-1.38933
87696159	chr5:87696159:C:T	2.66241e-33	-2.50658	-0.58253
87696667	chr5:87696667:T:C	4.01906e-32	-7.58227e-10	-0.374712
87696711	chr5:87696711:G:C	1.74526e-33	-2.08291	-1.42853
87697319	chr5:87697319:A:G	1.32885e-32	-7.58227e-10	-1.48144
87698405	chr5:87698405:C:T	3.22795e-33	-1.83629	-1.06021
87698485	chr5:87698485:T:C	2.75488e-33	-2.50397	-0.551004
87698566	chr5:87698566:G:A	2.51791e-32	0.580712	-1.42304
87698593	chr5:87698593:A:G	6.24512e-33	-2.23654	-4.83947e-10
87698830	chr5:87698830:T:A	3.1024e-32	0.6304	-1.26398
87698912	chr5:87698912:T:C	1.30175e-32	-7.58227e-10	-1.50205
87698970	chr5:87698970:C:T	1.38738e-32	-7.58227e-10	-1.43834
87699918	chr5:87699918:C:T	1.609e-32	-7.58227e-10	-1.29014
87700575	chr5:87700575:T:C	1.39919e-32	-7.58227e-10	-1.42987
87701232	chr5:87701232:C:T	4.88606e-33	-2.48196	-4.83947e-10
87701401	chr5:87701401:T:C	2.52764e-32	-7.58227e-10	-0.838473
87701670	chr5:87701670:G:A	6.87797e-32	0.727457	-0.564892
87701895	chr5:87701895:A:G	1.72619e-33	-2.08053	-1.4419
87702086	chr5:87702086:C:T	2.5729e-32	0.664421	-1.48514
87702549	chr5:87702549:C:T	1.48195e-33	-2.20637	-1.46861
87702793	chr5:87702793:G:C	2.9692e-32	-7.58227e-10	-0.677465
87703067	chr5:87703067:TC:T	2.65359e-33	-2.50431	-0.588118
87703114	chr5:87703114:G:A	2.76926e-33	-2.50274	-0.547023
87703144	chr5:87703144:T:C	1.68478e-32	-7.58227e-10	-1.24412
87704283	chr5:87704283:A:G	4.39468e-32	-7.58227e-10	-0.285365
87704311	chr5:87704311:A:G	9.62375e-33	-0.299507	-1.5046
87704814	chr5:87704814:T:C	2.55721e-32	0.659173	-1.48602
87705495	chr5:87705495:T:G	1.53496e-33	-2.29629	-1.34355
87706062	chr5:87706062:G:A	3.16054e-32	0.683585	-1.2986
87706073	chr5:87706073:C:T	3.23018e-33	-1.82723	-1.06858
87706369	chr5:87706369:A:G	1.69848e-33	-2.09118	-1.44743
87707185	chr5:87707185:A:T	2.88867e-32	0.55648	-1.26144
87707242	chr5:87707242:T:C	1.62297e-33	-2.12875	-1.45534
87707432	chr5:87707432:C:T	4.93114e-33	-2.47277	-4.83947e-10
87707787	chr5:87707787:A:G	1.30672e-32	-7.58227e-10	-1.49824
87707904	chr5:87707904:AC:A	5.18232e-33	-2.42309	-4.83947e-10
87707905	chr5:87707905:C:A	4.10365e-33	-2.24212	-0.414351
87708001	chr5:87708001:GT:G	1.31216e-32	-7.58227e-10	-1.49409
87708699	chr5:87708699:T:C	2.75493e-33	-2.5048	-0.550154
87708807	chr5:87708807:T:C	2.96733e-32	-7.58227e-10	-0.678095
87710238	chr5:87710238:C:A	3.49269e-32	0.963875	-1.47896
87710288	chr5:87710288:A:G	1.13171e-32	-0.140382	-1.50165
87710763	chr5:87710763:G:A	1.05462e-32	-0.213102	-1.49948
87711051	chr5:87711051:C:T	1.07381e-32	-0.192519	-1.50203
87711211	chr5:87711211:T:C	9.84291e-33	-0.436424	-1.34517
87711328	chr5:87711328:T:G	3.42594e-32	0.952102	-1.48649
87712320	chr5:87712320:T:C	1.01197e-32	-0.457738	-1.29612
87712540	chr5:87712540:T:C	2.55943e-33	-2.50666	-0.621897
87712728	chr5:87712728:A:T	1.67578e-32	-7.58227e-10	-1.24948
87712872	chr5:87712872:GGCCCA:G	1.39953e-32	-7.58227e-10	-1.42962
87713833	chr5:87713833:G:A	2.56557e-32	0.659914	-1.48349
87713940	chr5:87713940:A:T	3.20268e-33	-1.84642	-1.05793
87713944	chr5:87713944:G:A	2.40663e-32	0.594929	-1.48246
87714113	chr5:87714113:C:T	1.69114e-33	-2.09518	-1.44777
87714490	chr5:87714490:TG:T	4.76344e-33	-2.50737	-4.83947e-10
87715661	chr5:87715661:T:C	1.36354e-32	-7.58227e-10	-1.45567
87715876	chr5:87715876:A:AT	1.67898e-33	-2.107	-1.44316
87716243	chr5:87716243:T:G	4.86494e-33	-2.48629	-4.83947e-10
87716353	chr5:87716353:A:G	1.66692e-33	-2.13973	-1.41764
87716404	chr5:87716404:A:C	2.96848e-32	-7.58227e-10	-0.677709
87716428	chr5:87716428:C:T	9.95447e-33	-0.473409	-1.29691
87717158	chr5:87717158:T:C	2.32632e-32	-7.58227e-10	-0.92147
87717955	chr5:87717955:T:C	1.00152e-32	-0.453884	-1.31036
87718228	chr5:87718228:T:C	1.31431e-32	-7.58227e-10	-1.49245
87718516	chr5:87718516:T:C	1.3053e-32	-7.58227e-10	-1.49933
87719197	chr5:87719197:A:T	4.85588e-33	-2.48815	-4.83947e-10
87719264	chr5:87719264:C:T	1.38373e-32	-7.58227e-10	-1.44098
87719494	chr5:87719494:C:A	1.61088e-33	-2.14849	-1.44307
87720089	chr5:87720089:T:A	1.62432e-33	-2.15044	-1.43281
87720921	chr5:87720921:TC:T	5.23559e-33	-2.41286	-4.83947e-10
87721381	chr5:87721381:C:T	2.62599e-33	-2.50308	-0.599808
87721519	chr5:87721519:G:A	4.78428e-33	-2.50301	-4.83947e-10
87721894	chr5:87721894:A:T	1.39001e-32	-7.58227e-10	-1.43645
87723639	chr5:87723639:C:T	1.1024e-33	-2.50003	-1.47083
87724805	chr5:87724805:G:C	3.63245e-33	-1.7361	-1.04233
87725025	chr5:87725025:T:C	3.68296e-32	-7.58227e-10	-0.462041
87726533	chr5:87726533:C:T	1.32792e-33	-2.44577	-1.33896
87726964	chr5:87726964:A:G	4.93237e-33	-1.80927	-0.663256
87727169	chr5:87727169:T:C	6.16337e-32	-0.295807	0.348672
87727575	chr5:87727575:G:T	4.67719e-32	-7.58227e-10	-0.223062
87727840	chr5:87727840:T:A	4.03767e-33	-1.80625	-0.866429
87728160	chr5:87728160:T:G	4.05554e-33	-1.78241	-0.885855
87728179	chr5:87728179:C:G	4.92346e-33	-2.47433	-4.83947e-10
87728255	chr5:87728255:T:C	3.65589e-33	-1.70817	-1.06384
87728582	chr5:87728582:C:T	3.85337e-33	-1.72301	-0.996384
87728668	chr5:87728668:T:C	1.62249e-32	-7.58227e-10	-1.2818
87729198	chr5:87729198:T:G	3.99994e-32	-7.58227e-10	-0.37948
87729327	chr5:87729327:C:T	1.5765e-32	-0.0618885	-1.24866
87729660	chr5:87729660:G:T	8.686e-33	-1.90663	-4.83947e-10
87729988	chr5:87729988:T:C	3.94268e-33	-1.71667	-0.979814
87730217	chr5:87730217:C:T	3.70181e-33	-1.75893	-1.00059
87730936	chr5:87730936:T:C	1.4593e-32	-7.58227e-10	-1.3878
87731574	chr5:87731574:C:T	1.28213e-33	-2.50808	-1.31175
87731581	chr5:87731581:T:C	4.28461e-33	-1.81793	-0.795384
87732197	chr5:87732197:A:G	7.1234e-33	-1.16453	-0.940425
87732220	chr5:87732220:A:G	1.29817e-32	-7.58227e-10	-1.5048
87733998	chr5:87733998:T:A	1.40047e-32	-7.58227e-10	-1.42895
87734335	chr5:87734335:A:G	2.76703e-33	-1.83336	-1.21721
87734347	chr5:87734347:C:T	3.14546e-32	-7.58227e-10	-0.619797
87734548	chr5:87734548:A:T	4.76431e-33	-2.50719	-4.83947e-10
87734565	chr5:87734565:G:A	3.48431e-33	-1.73901	-1.08106
87735066	chr5:87735066:G:A	9.83169e-33	-1.12507	-0.657659
87735150	chr5:87735150:T:G	2.44723e-33	-1.7263	-1.44708
87735594	chr5:87735594:G:A	3.97034e-32	-0.386908	-4.83947e-10
87735870	chr5:87735870:G:A	1.41404e-32	-7.58227e-10	-1.41931
87736117	chr5:87736117:C:T	2.2715e-30	3.65985	-4.83947e-10
87736589	chr5:87736589:G:A	3.07811e-33	-1.72215	-1.22188
87736780	chr5:87736780:C:T	1.26063e-33	-2.50315	-1.33359
87737711	chr5:87737711:A:T	1.34886e-32	-7.58227e-10	-1.4665
87738039	chr5:87738039:A:C	1.10241e-32	-1.66826	-4.83947e-10
87738438	chr5:87738438:A:G	1.17678e-33	-2.50686	-1.3987
87738535	chr5:87738535:G:A	3.17639e-33	-1.70575	-1.20684
87739834	chr5:87739834:T:C	1.2186e-33	-2.50444	-1.3662
87739984	chr5:87739984:T:G	2.41076e-32	-0.896264	0.0104486
87740311	chr5:87740311:A:G	1.23348e-33	-2.49844	-1.36007
87741089	chr5:87741089:G:A	7.74645e-33	-1.20701	-0.814095
87741259	chr5:87741259:T:C	3.07814e-33	-1.64911	-1.2949
87742187	chr5:87742187:G:A	4.83027e-33	-2.49344	-4.83947e-10
87742495	chr5:87742495:T:A	1.6581e-32	-7.58227e-10	-1.26009
87742596	chr5:87742596:A:C	7.37386e-33	-1.23779	-0.832614
87742715	chr5:87742715:C:T	1.69728e-32	-7.58227e-10	-1.23673
87743159	chr5:87743159:A:G	3.18102e-33	-1.76199	-1.14915
87743818	chr5:87743818:A:T	2.4071e-32	-7.58227e-10	-0.887335
87744160	chr5:87744160:C:T	3.06116e-33	-1.58854	-1.36101
87744732	chr5:87744732:T:C	1.10705e-33	-2.46176	-1.50488
87744796	chr5:87744796:A:G	3.03727e-33	-1.72975	-1.22763
87744921	chr5:87744921:T:C	6.52485e-33	-2.19273	-4.83947e-10
87745093	chr5:87745093:T:C	1.35509e-32	-7.58227e-10	-1.46189
87745140	chr5:87745140:A:C	2.53697e-32	-0.914715	0.0799282
87745143	chr5:87745143:T:C	2.57946e-33	-1.83051	-1.29025
87745329	chr5:87745329:C:G	3.21409e-33	-1.73296	-1.16783
87745540	chr5:87745540:G:A	1.56245e-32	-7.58227e-10	-1.3195
87746206	chr5:87746206:G:A	7.47337e-33	-1.25037	-0.806632
87746487	chr5:87746487:A:G	1.36843e-32	-7.58227e-10	-1.4521
87746526	chr5:87746526:T:A	5.58964e-32	-7.58227e-10	-0.044844
87747100	chr5:87747100:C:T	2.18767e-32	-0.780177	-0.202745
87747181	chr5:87747181:G:A	1.8234e-32	-7.58227e-10	-1.16506
87747363	chr5:87747363:C:G	1.32316e-32	-7.58227e-10	-1.48574
87747894	chr5:87747894:G:A	5.52889e-32	-7.58227e-10	-0.0557718
87748182	chr5:87748182:T:C	1.32741e-32	-7.58227e-10	-1.48253
87748216	chr5:87748216:C:T	1.29971e-32	-7.58227e-10	-1.50362
87748747	chr5:87748747:C:T	3.50118e-32	-7.58227e-10	-0.512659
87749324	chr5:87749324:C:T	1.31529e-32	-7.58227e-10	-1.4917
87749406	chr5:87749406:G:C	1.74978e-32	-7.58227e-10	-1.20627
87749575	chr5:87749575:A:G	1.41307e-32	-7.58227e-10	-1.42
87749711	chr5:87749711:G:A	2.53942e-32	-0.905423	0.0716015
87750728	chr5:87750728:A:T	6.45626e-33	-1.20336	-0.999937
87750745	chr5:87750745:T:C	7.23608e-33	-2.08926	-4.83947e-10
87751453	chr5:87751453:C:T	2.55576e-33	-1.78999	-1.34001
87751831	chr5:87751831:T:C	8.7254e-33	-1.90211	-4.83947e-10
87752699	chr5:87752699:G:A	4.83254e-33	-2.49297	-4.83947e-10
87752942	chr5:87752942:G:A	4.25679e-33	-2.01293	-0.606903
87753211	chr5:87753211:G:T	3.78099e-32	-7.58227e-10	-0.435772
87753508	chr5:87753508:A:G	1.0576e-33	-2.50762	-1.50472
87753642	chr5:87753642:TC:T	2.38527e-33	-2.0195	-1.17953
87753695	chr5:87753695:A:G	1.30852e-32	-7.58227e-10	-1.49686
87753733	chr5:87753733:A:G	1.1702e-31	0.703956	-0.00995113
87754384	chr5:87754384:C:T	1.61864e-31	0.219519	0.798895
87754550	chr5:87754550:G:T	4.70497e-33	-2.09809	-0.421635
87754599	chr5:87754599:A:G	9.97744e-32	-0.452926	0.987494
87755092	chr5:87755092:A:G	5.70347e-33	-2.32727	-4.83947e-10
87756009	chr5:87756009:C:T	1.51173e-31	0.263723	0.68636
87756284	chr5:87756284:T:C	5.20664e-33	-2.41841	-4.83947e-10
87756594	chr5:87756594:C:T	1.36287e-32	-7.58227e-10	-1.45616
87756657	chr5:87756657:A:G	1.39177e-31	0.324909	0.542495
87756687	chr5:87756687:G:A	1.35799e-32	-7.58227e-10	-1.45975
87756856	chr5:87756856:G:A	4.19835e-32	-0.410868	0.0798009
87757658	chr5:87757658:G:C	1.33384e-32	-7.58227e-10	-1.4777
87758091	chr5:87758091:T:C	1.27273e-33	-2.48304	-1.34413
87758288	chr5:87758288:GC:G	2.06261e-32	-7.58227e-10	-1.04179
87758764	chr5:87758764:C:T	8.07363e-32	0.32805	-0.0052054
87759108	chr5:87759108:G:A	1.25565e-33	-2.48389	-1.3568
87759530	chr5:87759530:G:C	1.5551e-33	-2.12796	-1.49884
87759873	chr5:87759873:A:C	9.30586e-32	0.840552	-0.375666
87760071	chr5:87760071:A:G	1.26833e-33	-2.50793	-1.32272
87760472	chr5:87760472:G:A	1.20449e-33	-2.48779	-1.3945
87761679	chr5:87761679:G:A	4.75996e-33	-2.5081	-4.83947e-10
87761956	chr5:87761956:C:T	8.23906e-33	-1.95946	-4.83947e-10
87763112	chr5:87763112:G:T	1.30474e-32	-7.58227e-10	-1.49976
87763350	chr5:87763350:T:C	1.59013e-33	-2.10187	-1.50266
87763403	chr5:87763403:G:C	1.38643e-32	-7.58227e-10	-1.43903
87763750	chr5:87763750:A:T	1.81539e-33	-2.08098	-1.39106
87763995	chr5:87763995:T:C	1.11125e-32	-0.648344	-1.01193
87764414	chr5:87764414:C:T	1.20498e-33	-2.49832	-1.38356
87765301	chr5:87765301:G:A	1.65809e-32	-1.04267	-0.217425
87765733	chr5:87765733:A:G	1.30463e-32	-7.58227e-10	-1.49984
87765946	chr5:87765946:T:C	1.4261e-32	-0.96969	-0.441123
87766024	chr5:87766024:T:C	1.30695e-33	-2.50448	-1.29617
87766646	chr5:87766646:T:C	8.73673e-32	0.401777	-4.83947e-10
87766867	chr5:87766867:A:AT	1.1769e-32	-0.546186	-1.05669
87768363	chr5:87768363:C:G	1.41743e-32	-1.00256	-0.41435
87768450	chr5:87768450:A:G	1.09307e-32	-0.626609	-1.05016
87768766	chr5:87768766:G:A	3.30187e-33	-1.52545	-1.3484
87769830	chr5:87769830:G:A	1.85163e-32	-0.786596	-0.363099
87769837	chr5:87769837:T:C	1.66588e-33	-2.08141	-1.47658
87770155	chr5:87770155:T:G	1.59356e-32	-7.58227e-10	-1.29979
87770206	chr5:87770206:C:T	1.70616e-32	-7.58227e-10	-1.23151
87770849	chr5:87770849:T:C	1.30472e-32	-7.58227e-10	-1.49977
87771864	chr5:87771864:C:T	1.96478e-32	-2.33817	1.24779
87771978	chr5:87771978:G:C	1.24848e-32	-1.54383	-4.83947e-10
87772360	chr5:87772360:A:G	2.47695e-32	-2.37125	1.51252
87772615	chr5:87772615:C:T	1.95306e-32	-1.68813	0.591771
87773092	chr5:87773092:G:T	1.29808e-32	-7.58227e-10	-1.50488
87773138	chr5:87773138:A:C	1.16066e-33	-2.47933	-1.44002
87773595	chr5:87773595:C:A	5.3393e-33	-2.39325	-4.83947e-10
87774063	chr5:87774063:C:T	1.3035e-32	-7.58227e-10	-1.5007
87774444	chr5:87774444:T:C	1.46767e-32	-7.58227e-10	-1.38208
87774822	chr5:87774822:A:G	1.78134e-32	-2.3989	1.21051
87775041	chr5:87775041:G:T	1.43965e-32	-1.7327	0.331341
87775212	chr5:87775212:T:C	1.14893e-33	-2.48978	-1.43973
87775373	chr5:87775373:G:T	1.34375e-32	-7.58227e-10	-1.47029
87776241	chr5:87776241:T:C	4.23525e-31	-0.640075	2.62034
87776463	chr5:87776463:A:G	1.09707e-33	-2.50226	-1.47344
87776504	chr5:87776504:C:T	5.32844e-33	-2.39528	-4.83947e-10
87777144	chr5:87777144:C:A	1.23845e-32	-1.79952	0.247619
87777465	chr5:87777465:T:C	6.56985e-33	-2.27788	0.0920323
87777733	chr5:87777733:T:A	2.36671e-33	-1.82957	-1.37727
87778131	chr5:87778131:A:G	2.5996e-33	-1.73655	-1.37643
87778155	chr5:87778155:G:C	2.32488e-32	-7.58227e-10	-0.922092
87778253	chr5:87778253:C:T	3.34042e-32	-7.58227e-10	-0.559661
87779157	chr5:87779157:A:T	2.12799e-32	-1.01058	-4.83947e-10
87779319	chr5:87779319:A:T	1.72726e-32	-1.21922	-4.83947e-10
87779511	chr5:87779511:G:A	1.13608e-33	-2.47001	-1.47075
87779524	chr5:87779524:CA:C	2.14161e-33	-1.80833	-1.49846
87779810	chr5:87779810:A:C	4.78136e-33	-2.50362	-4.83947e-10
87780145	chr5:87780145:T:C	6.00859e-32	0.0274314	-4.83947e-10
87780166	chr5:87780166:G:C	5.04753e-33	-2.44945	-4.83947e-10
87780546	chr5:87780546:A:C	2.69457e-33	-1.71291	-1.36419
87780593	chr5:87780593:T:C	1.50115e-32	-7.58227e-10	-1.35953
87780983	chr5:87780983:A:T	2.03854e-33	-1.8573	-1.49881
87781290	chr5:87781290:CAGA:C	1.44569e-32	-7.58227e-10	-1.39717
87781303	chr5:87781303:T:A	2.66223e-32	-1.53848	0.75188
87781804	chr5:87781804:T:C	6.2542e-33	-2.23509	-4.83947e-10
87782309	chr5:87782309:G:A	1.51651e-32	-7.58227e-10	-1.34935
87782550	chr5:87782550:C:T	1.85309e-33	-2.48804	-0.963455
87783123	chr5:87783123:C:T	1.42067e-32	-7.58227e-10	-1.41463
87783225	chr5:87783225:C:T	2.36962e-32	-2.4113	1.50827
87783456	chr5:87783456:G:A	1.40089e-32	-7.58227e-10	-1.42865
87783613	chr5:87783613:T:C	1.45516e-32	-7.58227e-10	-1.39064
87783760	chr5:87783760:G:A	1.49155e-32	-7.58227e-10	-1.36594
87784623	chr5:87784623:GTAAAA:G	6.84e-33	-2.14556	-4.83947e-10
87784844	chr5:87784844:G:A	4.76493e-33	-2.47677	-0.0302895
87784861	chr5:87784861:A:G	2.57541e-32	-2.40604	1.58629
87785054	chr5:87785054:G:A	2.45295e-32	-2.39927	1.5308
87785286	chr5:87785286:C:T	1.90855e-32	-7.58227e-10	-1.11941
87786005	chr5:87786005:G:A	6.275e-33	-2.18816	-0.0436138
87786459	chr5:87786459:C:T	5.17864e-33	-2.15682	-0.266983
87786564	chr5:87786564:C:T	8.335e-32	-7.58227e-10	0.354705
87787130	chr5:87787130:T:C	2.66579e-33	-2.21125	-0.876595
87787372	chr5:87787372:A:T	7.93167e-32	-7.58227e-10	0.305105
87787840	chr5:87787840:G:A	2.57381e-33	-1.78654	-1.33641
87788506	chr5:87788506:C:T	6.97476e-33	-2.12605	-4.83947e-10
87788669	chr5:87788669:C:A	3.35124e-32	-7.58227e-10	-0.556427
87788892	chr5:87788892:CCTT:C	2.00438e-33	-1.87074	-1.50227
87789537	chr5:87789537:G:T	2.48958e-33	-1.78586	-1.37037
87789571	chr5:87789571:A:G	8.49269e-32	-7.58227e-10	0.373447
87789728	chr5:87789728:T:A	4.76136e-33	-2.50781	-4.83947e-10
87789941	chr5:87789941:G:A	2.30565e-32	-7.58227e-10	-0.930397
87790003	chr5:87790003:C:T	4.82996e-33	-1.93637	-0.557136
87790076	chr5:87790076:A:G	1.31474e-32	-7.58227e-10	-1.49212
87790656	chr5:87790656:G:A	2.54398e-32	-2.35371	1.52168
87791157	chr5:87791157:T:C	6.62367e-33	-2.15404	-0.0236518
87791539	chr5:87791539:G:A	2.81041e-32	-1.89622	1.16379
87792096	chr5:87792096:G:A	8.03872e-32	-1.83637	2.15488
87792257	chr5:87792257:T:C	7.44025e-33	-2.06144	-4.83947e-10
87792424	chr5:87792424:G:A	2.06357e-33	-2.03395	-1.30996
87792554	chr5:87792554:A:G	5.58829e-33	-2.34767	-4.83947e-10
87792579	chr5:87792579:C:T	1.29763e-32	-7.58227e-10	-1.50522
87793694	chr5:87793694:A:G	1.33541e-31	-0.520595	1.34666
87793883	chr5:87793883:C:T	2.37206e-32	-7.58227e-10	-0.902002
87793969	chr5:87793969:G:A	6.40276e-33	-2.18977	-0.0218404
87794078	chr5:87794078:A:G	8.31809e-32	-2.01117	2.36384
87794455	chr5:87794455:A:G	2.0961e-33	-2.38082	-0.947447
87794457	chr5:87794457:G:A	8.63329e-32	-1.90056	2.29043
87795115	chr5:87795115:T:G	1.75243e-33	-2.49554	-1.0118
87795234	chr5:87795234:T:C	1.4557e-32	-7.58227e-10	-1.39027
87795490	chr5:87795490:A:T	8.23189e-32	-7.58227e-10	0.342256
87795598	chr5:87795598:C:CCGCCTGTACTTACTTCGATGGTAAGCT	1.44109e-32	-7.58227e-10	-1.40036
87796447	chr5:87796447:G:A	8.17563e-32	-1.93436	2.26976
87796484	chr5:87796484:T:G	8.68981e-33	-1.90619	-4.83947e-10
87796576	chr5:87796576:A:G	5.14329e-33	-2.48015	0.0494989
87796583	chr5:87796583:T:C	3.86924e-32	-2.01066	1.59796
87796589	chr5:87796589:A:G	1.38499e-32	-7.58227e-10	-1.44006
87797093	chr5:87797093:C:A	2.18784e-33	-1.93066	-1.35477
87797264	chr5:87797264:C:T	8.06318e-33	-1.98104	-4.83947e-10
87797668	chr5:87797668:A:G	5.63557e-33	-2.33924	-4.83947e-10
87797691	chr5:87797691:A:G	2.05498e-32	-7.58227e-10	-1.04549
87797918	chr5:87797918:G:A	2.91002e-32	-0.6976	-4.83947e-10
87798304	chr5:87798304:C:T	1.55695e-31	-7.58227e-10	0.979554
87798727	chr5:87798727:T:G	3.82111e-33	-1.53208	-1.19572
87799153	chr5:87799153:A:G	1.46902e-33	-2.36354	-1.32021
87799190	chr5:87799190:C:A	1.37938e-32	-7.58227e-10	-1.44412
87799264	chr5:87799264:C:T	3.83749e-33	-2.50706	-0.216468
87799409	chr5:87799409:T:C	1.30541e-32	-7.58227e-10	-1.49924
87799433	chr5:87799433:C:T	1.84185e-33	-1.96195	-1.49562
87799970	chr5:87799970:G:T	2.64927e-32	-0.791473	-4.83947e-10
87800009	chr5:87800009:A:G	1.97327e-33	-2.50724	-0.881414
87800084	chr5:87800084:C:G	8.9523e-33	-2.25218	0.375743
87800205	chr5:87800205:C:T	1.85388e-32	-7.58227e-10	-1.14848
87800249	chr5:87800249:T:G	1.37249e-32	-7.58227e-10	-1.44913
87800598	chr5:87800598:T:C	5.27273e-33	-2.4058	-4.83947e-10
87800728	chr5:87800728:C:T	7.00239e-33	-2.43936	0.317264
87800889	chr5:87800889:A:G	2.5442e-33	-2.50106	-0.633461
87801681	chr5:87801681:A:G	2.54356e-32	-1.31037	0.478176
87802047	chr5:87802047:T:C	2.72973e-33	-2.38938	-0.674765
87802373	chr5:87802373:T:C	2.18102e-33	-1.823	-1.46555
87802443	chr5:87802443:T:C	7.09557e-33	-0.613587	-1.49529
87802656	chr5:87802656:G:A	1.75862e-33	-2.24344	-1.26037
87802771	chr5:87802771:C:T	8.80305e-33	-0.805218	-1.08803
87802972	chr5:87802972:G:A	2.22267e-33	-2.20252	-1.06711
87803302	chr5:87803302:T:C	1.37857e-33	-2.34249	-1.40481
87804313	chr5:87804313:T:C	1.30607e-33	-2.36841	-1.43291
87804625	chr5:87804625:TATGTATA:T	2.26848e-33	-1.94819	-1.30104
87804792	chr5:87804792:A:G	8.79902e-33	-0.758526	-1.13518
87804973	chr5:87804973:G:T	1.37916e-32	-7.58227e-10	-1.44428
87805282	chr5:87805282:C:A	1.3294e-33	-2.33999	-1.44363
87805793	chr5:87805793:C:A	1.51048e-33	-2.21444	-1.44148
87805799	chr5:87805799:C:T	1.3791e-32	-7.58227e-10	-1.44433
87805957	chr5:87805957:T:C	2.1294e-33	-2.22957	-1.08293
87806172	chr5:87806172:G:A	1.60424e-32	-7.58227e-10	-1.29311
87806331	chr5:87806331:G:A	3.05547e-32	0.362128	-1.01095
87806451	chr5:87806451:A:G	4.80801e-33	-1.2751	-1.22296
87806613	chr5:87806613:G:A	7.70672e-33	-0.926399	-1.09985
87806614	chr5:87806614:C:CT	7.93062e-33	-0.876501	-1.12111
87806975	chr5:87806975:C:A	1.44319e-33	-2.26086	-1.44063
87807036	chr5:87807036:T:A	1.3043e-32	-7.58227e-10	-1.50009
87807182	chr5:87807182:C:T	8.29039e-33	-0.851881	-1.10137
87807404	chr5:87807404:C:A	1.42561e-32	-7.58227e-10	-1.41116
87808179	chr5:87808179:T:C	1.30864e-33	-2.38192	-1.41743
87808185	chr5:87808185:T:C	1.31734e-33	-2.37661	-1.41612
87808310	chr5:87808310:G:A	4.90406e-33	-1.12301	-1.35527
87808540	chr5:87808540:G:GA	2.07127e-33	-1.89654	-1.44364
87808705	chr5:87808705:A:T	2.14859e-33	-1.80247	-1.50106
87808787	chr5:87808787:C:T	2.02109e-33	-1.86018	-1.50453
87809376	chr5:87809376:A:G	2.29445e-32	-7.58227e-10	-0.935265
87809457	chr5:87809457:G:A	9.83322e-33	-1.78258	-4.83947e-10
87809481	chr5:87809481:TA:T	3.2015e-33	-1.44198	-1.46274
87809591	chr5:87809591:A:G	3.43446e-33	-1.33281	-1.50168
87809593	chr5:87809593:C:A	7.88796e-33	-2.00301	-4.83947e-10
87810133	chr5:87810133:C:T	1.39079e-31	-1.37393	2.24063
87810236	chr5:87810236:C:A	1.67244e-32	-7.58227e-10	-1.25147
87810918	chr5:87810918:C:T	1.3327e-31	-1.37273	2.19676
87811945	chr5:87811945:A:T	3.61407e-33	-1.29662	-1.48689
87812139	chr5:87812139:T:C	1.30926e-32	-7.58227e-10	-1.4963
87812231	chr5:87812231:T:A	1.36366e-32	-7.58227e-10	-1.45559
87812516	chr5:87812516:C:T	4.78379e-33	-2.50311	-4.83947e-10
87812746	chr5:87812746:T:A	5.43043e-33	-2.37633	-4.83947e-10
87812821	chr5:87812821:T:C	3.15875e-33	-1.46318	-1.45499
87812854	chr5:87812854:C:A	7.96923e-32	-7.58227e-10	0.309829
87812961	chr5:87812961:A:G	3.64726e-33	-1.26963	-1.50474
87813066	chr5:87813066:T:C	1.47322e-32	-7.58227e-10	-1.37831
87813127	chr5:87813127:T:C	1.92523e-32	-7.58227e-10	-1.11071
87813141	chr5:87813141:A:G	1.47443e-32	-7.58227e-10	-1.37748
87813188	chr5:87813188:AT:A	1.36107e-32	-7.58227e-10	-1.45749
87813189	chr5:87813189:T:C	1.4956e-32	-7.58227e-10	-1.36323
87813253	chr5:87813253:C:A	8.22287e-33	-1.96142	-4.83947e-10
87813341	chr5:87813341:T:G	1.50491e-32	-7.58227e-10	-1.35702
87813479	chr5:87813479:G:A	3.07141e-33	-1.47787	-1.46834
87813549	chr5:87813549:C:T	1.5207e-32	-7.58227e-10	-1.34659
87813640	chr5:87813640:A:C	1.45654e-32	-7.58227e-10	-1.3897
87813698	chr5:87813698:A:C	1.46976e-32	-7.58227e-10	-1.38066
87814146	chr5:87814146:A:G	1.01717e-32	-1.74873	-4.83947e-10
87814200	chr5:87814200:C:A	1.38644e-32	-7.58227e-10	-1.43902
87814241	chr5:87814241:C:T	1.11681e-32	-0.563973	-1.09131
87814260	chr5:87814260:C:T	1.40023e-33	-2.2308	-1.5009
87814329	chr5:87814329:ACCACC:A	1.08053e-32	-0.635227	-1.05308
87814684	chr5:87814684:G:T	1.4752e-32	-7.58227e-10	-1.37697
87814743	chr5:87814743:C:T	6.08735e-32	1.51818	-1.47772
87814947	chr5:87814947:G:A	1.29968e-32	-7.58227e-10	-1.50364
87815363	chr5:87815363:T:G	1.62572e-31	-1.23937	2.26214
87815512	chr5:87815512:G:A	1.60116e-32	-7.58227e-10	-1.29503
87815654	chr5:87815654:A:G	1.47481e-32	-7.58227e-10	-1.37723
87815656	chr5:87815656:G:A	9.99767e-32	-7.58227e-10	0.536593
87815822	chr5:87815822:T:C	1.4479e-32	-7.58227e-10	-1.39564
87815900	chr5:87815900:T:TGGG	1.60257e-32	-7.58227e-10	-1.29415
87816857	chr5:87816857:T:C	1.41326e-32	-1.41986	-4.83947e-10
87816974	chr5:87816974:G:A	1.52968e-32	-1.3407	-4.83947e-10
87817248	chr5:87817248:G:T	2.92193e-32	0.794207	-1.48772
87817997	chr5:87817997:T:A	3.64504e-33	-1.27095	-1.50403
87818136	chr5:87818136:T:C	1.42475e-32	-7.58227e-10	-1.41176
87818148	chr5:87818148:A:G	1.59927e-32	-0.348135	-0.948074
87818193	chr5:87818193:G:A	1.47358e-32	-7.58227e-10	-1.37806
87818460	chr5:87818460:T:C	3.17143e-33	-1.45343	-1.46073
87818597	chr5:87818597:T:C	1.3608e-32	-7.58227e-10	-1.45769
87819212	chr5:87819212:T:C	3.05705e-33	-1.49034	-1.46056
87819853	chr5:87819853:G:A	5.05036e-33	-2.44888	-4.83947e-10
87820086	chr5:87820086:T:G	3.3774e-32	-7.58227e-10	-0.548651
87820814	chr5:87820814:T:C	6.85842e-33	-0.891552	-1.25131
87821044	chr5:87821044:A:G	1.44836e-32	-7.58227e-10	-1.39533
87821542	chr5:87821542:C:G	1.29794e-32	-7.58227e-10	-1.50498
87821630	chr5:87821630:C:G	3.17937e-33	-1.44864	-1.46302
87821842	chr5:87821842:T:G	2.61788e-32	-0.803394	-4.83947e-10
87822524	chr5:87822524:A:T	1.70634e-32	-7.58227e-10	-1.23141
87822660	chr5:87822660:C:T	1.40053e-32	-7.58227e-10	-1.42891
87822977	chr5:87822977:T:C	8.60889e-33	-1.91555	-4.83947e-10
87823099	chr5:87823099:G:A	1.41083e-32	-7.58227e-10	-1.42158
87823119	chr5:87823119:T:C	1.30824e-32	-7.58227e-10	-1.49708
87823407	chr5:87823407:C:T	1.43448e-32	-7.58227e-10	-1.40496
87823489	chr5:87823489:T:C	1.25758e-31	-7.58227e-10	0.766012
87823677	chr5:87823677:C:A	1.12748e-31	-7.58227e-10	0.656811
87823955	chr5:87823955:C:A	3.62699e-33	-1.2848	-1.49514
87824073	chr5:87824073:A:G	1.53348e-32	-1.33822	-4.83947e-10
87824984	chr5:87824984:C:T	4.04058e-32	-0.369371	-4.83947e-10
87825782	chr5:87825782:G:A	1.56951e-32	-1.31499	-4.83947e-10
87826013	chr5:87826013:A:G	1.30168e-32	-7.58227e-10	-1.5021
87826047	chr5:87826047:C:T	4.98595e-33	-2.46172	-4.83947e-10
87826881	chr5:87826881:G:T	7.42318e-33	-1.11691	-0.946822
87827274	chr5:87827274:C:T	3.8738e-32	-0.411524	-4.83947e-10
87827439	chr5:87827439:G:A	2.34955e-32	-7.58227e-10	-0.911536
87827928	chr5:87827928:A:G	1.78783e-32	-7.58227e-10	-1.18476
87828144	chr5:87828144:A:G	2.42618e-32	-0.87944	-4.83947e-10
87828632	chr5:87828632:C:T	2.17793e-32	-0.987384	-4.83947e-10
87829433	chr5:87829433:G:A	1.15323e-31	-1.44297	2.12236
87829477	chr5:87829477:G:A	1.35476e-30	1.28206	1.86097
87829761	chr5:87829761:T:C	3.31134e-33	-1.38814	-1.48285
87829888	chr5:87829888:C:T	1.38855e-32	-7.58227e-10	-1.4375
87830341	chr5:87830341:A:G	1.53117e-32	-1.33973	-4.83947e-10
87830766	chr5:87830766:A:G	3.98649e-33	-1.19017	-1.49527
87830771	chr5:87830771:T:A	1.48148e-32	-7.58227e-10	-1.37272
87830879	chr5:87830879:T:C	1.65618e-32	-1.26124	-4.83947e-10
87831000	chr5:87831000:T:C	1.91019e-31	1.14368	0.0403564
87831480	chr5:87831480:G:T	1.30142e-32	-7.58227e-10	-1.5023
87831689	chr5:87831689:A:G	7.35608e-33	-1.14726	-0.925559
87831886	chr5:87831886:A:G	6.64993e-33	-2.17374	-4.83947e-10
87832160	chr5:87832160:A:G	2.69999e-33	-1.60085	-1.47425
87832408	chr5:87832408:A:C	1.07507e-31	-7.58227e-10	0.609214
87832672	chr5:87832672:A:T	5.21988e-32	-7.58227e-10	-0.113285
87833068	chr5:87833068:T:A	1.7843e-32	-7.58227e-10	-1.18673
87833245	chr5:87833245:T:TCTAG	3.39722e-32	-1.55483	1.01203
87833805	chr5:87833805:A:G	2.82832e-32	0.760421	-1.4865
87834807	chr5:87834807:T:C	2.09252e-32	-7.58227e-10	-1.02739
87834839	chr5:87834839:C:T	1.50001e-32	-7.58227e-10	-1.36029
87835701	chr5:87835701:C:G	1.66075e-32	-7.58227e-10	-1.25849
87835999	chr5:87835999:C:A	4.10331e-33	-1.15681	-1.49974
87836107	chr5:87836107:G:A	1.78347e-32	-7.58227e-10	-1.1872
87836630	chr5:87836630:C:T	1.74511e-32	-7.58227e-10	-1.20894
87837023	chr5:87837023:T:C	1.5732e-32	-0.536051	-0.776594
87837487	chr5:87837487:T:C	3.10461e-33	-1.44965	-1.48581
87837488	chr5:87837488:A:G	1.79777e-32	-0.0850562	-1.09416
87838325	chr5:87838325:T:C	1.43764e-32	-7.58227e-10	-1.40276
87838463	chr5:87838463:A:T	1.3052e-32	-7.58227e-10	-1.4994
87838723	chr5:87838723:G:T	3.23899e-33	-1.40652	-1.48656
87838746	chr5:87838746:A:G	4.7901e-33	-2.50179	-4.83947e-10
87838756	chr5:87838756:A:G	2.93079e-33	-1.51683	-1.47624
87839151	chr5:87839151:G:A	1.77153e-31	1.10867	-4.83947e-10
87839255	chr5:87839255:T:G	4.218e-33	-1.13279	-1.49619
87839876	chr5:87839876:G:A	1.49698e-32	-7.58227e-10	-1.36231
87839907	chr5:87839907:T:A	1.62215e-32	-1.28201	-4.83947e-10
87840028	chr5:87840028:C:G	1.69133e-32	-7.58227e-10	-1.24024
87840075	chr5:87840075:T:C	1.36338e-31	-7.58227e-10	0.846797
87840079	chr5:87840079:C:T	1.19412e-32	-0.419403	-1.16895
87840478	chr5:87840478:C:T	1.99461e-32	-7.58227e-10	-1.07531
87840628	chr5:87840628:A:C	1.70898e-32	-7.58227e-10	-1.22986
87840658	chr5:87840658:A:T	2.65943e-31	1.91315	-0.398215
87840813	chr5:87840813:C:G	1.25394e-31	-1.39392	2.15704
87840872	chr5:87840872:C:T	1.99499e-33	-2.26651	-1.1112
87841254	chr5:87841254:T:G	2.71258e-33	-1.593	-1.47745
87841886	chr5:87841886:C:T	1.30785e-32	-7.58227e-10	-1.49737
87841940	chr5:87841940:C:T	1.30714e-32	-7.58227e-10	-1.49792
87841946	chr5:87841946:T:A	3.97675e-33	-1.1893	-1.49858
87841974	chr5:87841974:T:C	1.48093e-32	-7.58227e-10	-1.37309
87842106	chr5:87842106:T:C	1.07664e-31	-7.58227e-10	0.610673
87842416	chr5:87842416:C:T	1.54042e-32	-7.58227e-10	-1.3337
87842618	chr5:87842618:G:A	2.96692e-33	-1.5024	-1.47842
87842649	chr5:87842649:C:T	2.74376e-33	-1.57755	-1.48146
87842657	chr5:87842657:A:G	1.40391e-32	-7.58227e-10	-1.4265
87842901	chr5:87842901:A:G	2.86547e-33	-1.5359	-1.47971
87843316	chr5:87843316:A:G	2.93677e-33	-1.51068	-1.48035
87843470	chr5:87843470:C:G	2.66483e-33	-1.60773	-1.48047
87843541	chr5:87843541:C:G	1.51103e-32	-0.538122	-0.814844
87843699	chr5:87843699:G:A	1.42894e-32	-7.58227e-10	-1.40882
87843868	chr5:87843868:G:A	1.96942e-32	-7.58227e-10	-1.08802
87844264	chr5:87844264:G:C	3.68073e-32	1.03523	-1.49787
87844448	chr5:87844448:A:C	2.65174e-33	-1.61515	-1.47798
87845250	chr5:87845250:A:G	4.21943e-31	0.531481	1.44505
87845539	chr5:87845539:T:C	2.05205e-32	-7.58227e-10	-1.04692
87845667	chr5:87845667:C:T	1.12298e-30	-0.0330739	2.98847
87846178	chr5:87846178:T:G	2.50215e-32	-0.848608	-4.83947e-10
87846223	chr5:87846223:G:A	4.75989e-33	-2.50812	-4.83947e-10
87846402	chr5:87846402:C:A	3.34847e-33	-1.35487	-1.50497
87846425	chr5:87846425:T:G	1.93857e-32	-1.10381	-4.83947e-10
87846572	chr5:87846572:AAAG:A	5.41149e-33	-1.08168	-1.29814
87847093	chr5:87847093:C:T	2.58103e-31	-7.58227e-10	1.48502
87847666	chr5:87847666:T:C	5.12575e-33	-2.43407	-4.83947e-10
87848209	chr5:87848209:C:G	1.15621e-30	1.70302	1.28154
87848417	chr5:87848417:T:A	1.57338e-30	2.25489	1.03775
87848786	chr5:87848786:T:C	6.23603e-33	-2.238	-4.83947e-10
87849125	chr5:87849125:CCA:C	1.74116e-31	-7.58227e-10	1.09138
87849225	chr5:87849225:C:T	1.38128e-32	-7.58227e-10	-1.44275
87849353	chr5:87849353:T:A	1.5707e-32	-7.58227e-10	-1.31424
87849523	chr5:87849523:C:T	1.81645e-33	-1.97992	-1.49155
87849644	chr5:87849644:G:A	1.81719e-32	-7.58227e-10	-1.16847
87850510	chr5:87850510:T:G	2.55538e-30	0.677761	3.09985
87850968	chr5:87850968:T:A	4.20437e-32	-0.850395	0.520762
87851323	chr5:87851323:C:G	1.32147e-32	-7.58227e-10	-1.48701
87851369	chr5:87851369:T:A	3.00962e-33	-1.46191	-1.50462
87851781	chr5:87851781:C:T	1.55531e-32	-7.58227e-10	-1.32409
87852004	chr5:87852004:T:C	3.55725e-32	-0.886304	0.389534
87852379	chr5:87852379:T:G	2.73068e-32	-7.58227e-10	-0.761208
87852398	chr5:87852398:G:A	1.31857e-32	-7.58227e-10	-1.48921
87852434	chr5:87852434:G:T	1.47095e-32	-2.24008	0.860229
87852451	chr5:87852451:A:C	1.32323e-32	-7.58227e-10	-1.48568
87852775	chr5:87852775:G:A	9.16108e-33	-1.85338	-4.83947e-10
87853111	chr5:87853111:C:A	1.30632e-32	-7.58227e-10	-1.49855
87853248	chr5:87853248:G:A	1.3272e-32	-7.58227e-10	-1.48269
87854278	chr5:87854278:G:A	1.36195e-32	-7.58227e-10	-1.45684
87854294	chr5:87854294:C:T	2.62527e-32	-7.58227e-10	-0.800576
87854330	chr5:87854330:A:G	2.0815e-32	-1.03267	-4.83947e-10
87854704	chr5:87854704:A:T	1.64363e-33	-2.42156	-1.14988
87854947	chr5:87854947:A:T	3.30472e-33	-1.44341	-1.42959
87855056	chr5:87855056:A:G	1.63021e-32	-7.58227e-10	-1.27705
87855503	chr5:87855503:G:A	1.51641e-33	-2.15169	-1.50031
87855641	chr5:87855641:T:C	4.74123e-32	-0.656618	0.447156
87855734	chr5:87855734:G:A	5.0269e-33	-2.45354	-4.83947e-10
87857803	chr5:87857803:A:G	9.92112e-32	2.03148	-1.50257
87858036	chr5:87858036:G:A	1.87638e-32	-7.58227e-10	-1.13642
87858057	chr5:87858057:G:A	1.44734e-32	-7.58227e-10	-1.39603
87858544	chr5:87858544:G:C	3.43281e-30	1.71022	2.36257
87858994	chr5:87858994:A:G	1.32286e-32	-7.58227e-10	-1.48596
87859493	chr5:87859493:T:C	1.60556e-32	-7.58227e-10	-1.29229
87859723	chr5:87859723:G:A	1.62096e-32	-7.58227e-10	-1.28274
87859880	chr5:87859880:G:A	4.52116e-32	-0.760674	0.503684
87860126	chr5:87860126:GT:G	2.18728e-32	-7.58227e-10	-0.983099
87860139	chr5:87860139:G:C	2.62233e-32	-7.58227e-10	-0.801695
87860361	chr5:87860361:G:A	7.56437e-31	2.56028	-4.83947e-10
87860534	chr5:87860534:T:C	2.72669e-32	-7.58227e-10	-0.762669
87860707	chr5:87860707:T:A	5.32198e-33	-0.915451	-1.48105
87860788	chr5:87860788:A:T	1.32306e-32	-7.58227e-10	-1.48581
87860977	chr5:87860977:A:C	2.14574e-32	-1.00228	-4.83947e-10
87861128	chr5:87861128:T:C	6.44735e-31	2.4005	-4.83947e-10
87861662	chr5:87861662:G:A	9.81076e-32	-7.58227e-10	0.517722
87862463	chr5:87862463:C:T	2.136e-32	-7.58227e-10	-1.00682
87862503	chr5:87862503:G:A	1.38078e-32	-7.58227e-10	-1.44311
87862601	chr5:87862601:G:A	5.24731e-32	-0.764749	0.656706
87862696	chr5:87862696:T:C	1.35819e-32	-7.58227e-10	-1.45961
87862974	chr5:87862974:C:A	1.46621e-31	-7.58227e-10	0.919504
87863040	chr5:87863040:G:A	4.77025e-33	-2.50594	-4.83947e-10
87863186	chr5:87863186:G:C	4.00986e-31	1.67736	0.248223
87863930	chr5:87863930:C:T	1.42255e-32	-7.58227e-10	-1.41331
87864002	chr5:87864002:A:T	2.37701e-32	-7.58227e-10	-0.899916
87864484	chr5:87864484:T:A	3.73149e-33	-1.31952	-1.43201
87864576	chr5:87864576:G:A	1.30838e-32	-7.58227e-10	-1.49697
87864986	chr5:87864986:G:A	3.51036e-33	-1.37736	-1.43526
87865432	chr5:87865432:A:G	2.57127e-32	-7.58227e-10	-0.821359
87865755	chr5:87865755:C:A	3.47952e-33	-1.38527	-1.43618
87865964	chr5:87865964:T:C	5.10342e-33	-2.43843	-4.83947e-10
87866954	chr5:87866954:C:T	9.63895e-32	-7.58227e-10	0.500053
87867263	chr5:87867263:G:A	1.39968e-32	-1.12322	-0.306301
87867954	chr5:87867954:C:A	1.30822e-32	-7.58227e-10	-1.49709
87868122	chr5:87868122:A:T	4.32904e-33	-2.3544	-0.248602
87868690	chr5:87868690:A:G	1.32804e-32	-7.58227e-10	-1.48205
87868750	chr5:87868750:A:G	1.02566e-32	-1.74042	-4.83947e-10
87868913	chr5:87868913:A:G	1.31597e-32	-7.58227e-10	-1.49119
87868982	chr5:87868982:G:A	1.62838e-31	0.175372	0.849041
87869417	chr5:87869417:CA:C	1.23985e-32	-1.55077	-4.83947e-10
87869517	chr5:87869517:A:T	1.32723e-32	-7.58227e-10	-1.48266
87870115	chr5:87870115:A:T	1.32704e-32	-7.58227e-10	-1.48281
87870206	chr5:87870206:A:G	1.32678e-32	-7.58227e-10	-1.483
87870468	chr5:87870468:T:C	8.86772e-32	-7.58227e-10	0.416659
87870749	chr5:87870749:T:C	1.41776e-32	-7.58227e-10	-1.41668
87870899	chr5:87870899:A:T	2.14782e-32	-1.0013	-4.83947e-10
87871055	chr5:87871055:G:A	7.48824e-31	1.59895	0.951211
87872035	chr5:87872035:C:T	1.66905e-31	-7.58227e-10	1.04908
87872241	chr5:87872241:A:C	1.83328e-32	-7.58227e-10	-1.15965
87872282	chr5:87872282:T:C	1.31843e-32	-7.58227e-10	-1.48932
87872363	chr5:87872363:G:T	1.2026e-32	-1.58127	-4.83947e-10
87872619	chr5:87872619:G:A	1.52453e-32	-7.58227e-10	-1.34407
87872821	chr5:87872821:G:T	5.56123e-33	-2.35252	-4.83947e-10
87873019	chr5:87873019:G:A	1.92365e-32	-1.11153	-4.83947e-10
87873500	chr5:87873500:C:T	1.33071e-32	-7.58227e-10	-1.48005
87873643	chr5:87873643:A:T	5.17161e-32	-7.58227e-10	-0.122575
87873758	chr5:87873758:G:A	3.41417e-33	-1.40328	-1.43713
87873765	chr5:87873765:G:A	1.61329e-32	-1.28748	-4.83947e-10
87873877	chr5:87873877:A:T	1.67875e-32	-7.58227e-10	-1.24771
87874320	chr5:87874320:C:G	1.10014e-30	1.935	0.999842
87874566	chr5:87874566:T:C	1.30984e-32	-7.58227e-10	-1.49585
87874571	chr5:87874571:A:G	1.14353e-32	-1.63164	-4.83947e-10
87874669	chr5:87874669:T:C	2.97919e-33	-1.52921	-1.44748
87875885	chr5:87875885:A:G	1.55695e-32	-7.58227e-10	-1.32303
87876017	chr5:87876017:C:T	1.6797e-33	-2.05021	-1.49951
87876117	chr5:87876117:G:A	1.33389e-32	-7.58227e-10	-1.47766
87876397	chr5:87876397:G:T	1.58457e-31	-7.58227e-10	0.99714
87876531	chr5:87876531:G:A	3.25142e-31	2.0207	-0.304787
87877100	chr5:87877100:A:G	1.62926e-32	-7.58227e-10	-1.27763
87877146	chr5:87877146:T:C	1.3943e-32	-7.58227e-10	-1.43337
87877857	chr5:87877857:C:T	1.3326e-32	-7.58227e-10	-1.47863
87877887	chr5:87877887:G:T	1.75873e-32	-7.58227e-10	-1.20117
87878110	chr5:87878110:A:C	2.77139e-30	0.635191	3.22357
87878115	chr5:87878115:A:G	1.33279e-32	-7.58227e-10	-1.47849
87878339	chr5:87878339:G:A	3.43538e-33	-1.43981	-1.3944
87878343	chr5:87878343:C:T	1.17749e-30	1.86577	1.13702
87878358	chr5:87878358:C:T	1.6771e-32	-7.58227e-10	-1.24869
87878400	chr5:87878400:C:T	1.33298e-32	-7.58227e-10	-1.47834
87878529	chr5:87878529:G:T	1.32719e-32	-7.58227e-10	-1.48269
87878760	chr5:87878760:A:G	1.70367e-32	-7.58227e-10	-1.23297
87879280	chr5:87879280:T:A	1.41736e-32	-7.58227e-10	-1.41696
87879776	chr5:87879776:A:G	3.01158e-33	-1.51273	-1.45315
87880000	chr5:87880000:C:T	1.17606e-30	1.98177	1.01981
87881153	chr5:87881153:T:A	2.85632e-31	1.88508	-0.298722
87881699	chr5:87881699:C:T	1.28545e-32	-1.21733	-0.297323
87882027	chr5:87882027:A:G	2.97254e-33	-1.54676	-1.43217
87882158	chr5:87882158:GT:G	1.30855e-32	-7.58227e-10	-1.49684
87882634	chr5:87882634:T:A	1.37452e-32	-7.58227e-10	-1.44765
87882820	chr5:87882820:C:T	1.07173e-30	1.84494	1.06375
87883421	chr5:87883421:G:A	5.69127e-33	-2.32941	-4.83947e-10
87884654	chr5:87884654:G:A	2.78241e-32	-7.58227e-10	-0.742443
87885271	chr5:87885271:C:G	3.11815e-32	-7.58227e-10	-0.628517
87885279	chr5:87885279:G:A	1.70334e-32	-7.58227e-10	-1.23317
87885591	chr5:87885591:T:C	1.12482e-30	1.88796	1.06907
87885801	chr5:87885801:T:C	1.46621e-31	-7.58227e-10	0.919504
87885802	chr5:87885802:A:T	1.47149e-31	-7.58227e-10	0.923105
87885916	chr5:87885916:T:C	2.98572e-33	-1.55205	-1.42245
87886835	chr5:87886835:C:A	4.77457e-33	-2.50504	-4.83947e-10
87887017	chr5:87887017:C:T	7.39211e-30	2.40865	2.43117
87887067	chr5:87887067:G:A	6.17151e-33	-2.2484	-4.83947e-10
87887236	chr5:87887236:G:C	1.13579e-30	1.91647	1.05026
87887528	chr5:87887528:G:T	1.23028e-31	0.744071	-4.83947e-10
87887616	chr5:87887616:T:C	3.07946e-33	-1.51229	-1.43131
87887955	chr5:87887955:C:T	1.50307e-31	-7.58227e-10	0.944334
87888285	chr5:87888285:G:C	2.91427e-33	-1.56765	-1.43108
87888385	chr5:87888385:C:T	1.00748e-31	-7.58227e-10	0.544274
87888612	chr5:87888612:G:A	6.38357e-33	-2.21462	-4.83947e-10
87888625	chr5:87888625:G:A	1.82473e-32	-0.947614	-0.21671
87890207	chr5:87890207:A:G	8.72511e-33	-1.90214	-4.83947e-10
87890491	chr5:87890491:A:G	1.66905e-31	-7.58227e-10	1.04908
87891195	chr5:87891195:A:G	1.32044e-32	-7.58227e-10	-1.4878
87891419	chr5:87891419:AG:A	1.7243e-31	0.388183	0.693462
87891474	chr5:87891474:T:C	1.67865e-31	0.149366	0.905448
87891716	chr5:87891716:T:C	1.47123e-32	-7.58227e-10	-1.37966
87891829	chr5:87891829:G:A	4.21843e-33	-1.38127	-1.24761
87892693	chr5:87892693:T:TA	1.56926e-32	-2.26662	0.951461
87892694	chr5:87892694:A:G	1.35209e-32	-7.58227e-10	-1.46411
87892764	chr5:87892764:G:C	1.29425e-32	-1.50783	-4.83947e-10
87892864	chr5:87892864:G:A	3.30272e-33	-1.43074	-1.44286
87893706	chr5:87893706:C:T	1.6208e-32	-0.975838	-0.307002
87893971	chr5:87893971:T:G	6.10175e-33	-2.25977	-4.83947e-10
87894024	chr5:87894024:G:A	1.55957e-32	-7.58227e-10	-1.32135
87894072	chr5:87894072:C:T	1.3386e-32	-2.27537	0.801234
87894234	chr5:87894234:C:T	3.18955e-32	-7.58227e-10	-0.60588
87894532	chr5:87894532:C:A	2.01641e-32	-1.06444	-4.83947e-10
87894598	chr5:87894598:TA:T	1.3185e-32	-7.58227e-10	-1.48926
87894634	chr5:87894634:C:T	5.61492e-33	-2.34292	-4.83947e-10
87894700	chr5:87894700:G:A	1.43576e-32	-7.58227e-10	-1.40407
87895108	chr5:87895108:T:G	2.50091e-31	1.8112	-0.357715
87895132	chr5:87895132:A:G	1.36669e-32	-7.58227e-10	-1.45337
87895402	chr5:87895402:G:A	1.38212e-32	-7.58227e-10	-1.44214
87895529	chr5:87895529:G:C	1.30857e-32	-7.58227e-10	-1.49683
87895964	chr5:87895964:T:C	1.18084e-30	1.95758	1.04806
87896184	chr5:87896184:C:T	8.06284e-30	2.39014	2.53653
87896840	chr5:87896840:C:T	1.79578e-32	-7.58227e-10	-1.18032
87896847	chr5:87896847:TA:T	3.38956e-31	1.75753	-4.83947e-10
87898315	chr5:87898315:A:G	1.79031e-32	-7.58227e-10	-1.18337
87898607	chr5:87898607:G:A	1.31146e-32	-7.58227e-10	-1.49462
87898912	chr5:87898912:G:A	1.37295e-32	-7.58227e-10	-1.4488
87899142	chr5:87899142:G:A	3.04035e-33	-1.49853	-1.45784
87899556	chr5:87899556:C:T	7.2007e-30	2.41482	2.39877
87900474	chr5:87900474:G:C	1.05361e-31	-0.323389	0.912437
87900709	chr5:87900709:T:C	4.4036e-32	-7.58227e-10	-0.283337
87900975	chr5:87900975:G:A	1.37311e-32	-7.58227e-10	-1.44868
87901069	chr5:87901069:A:G	1.31261e-32	-7.58227e-10	-1.49374
87901718	chr5:87901718:A:G	3.75014e-32	1.0246	-1.46856
87901975	chr5:87901975:C:A	1.33492e-32	-2.27794	0.801053
87902283	chr5:87902283:A:G	3.2068e-33	-1.43977	-1.4633
87902715	chr5:87902715:C:T	1.31203e-32	-7.58227e-10	-1.49418
87902766	chr5:87902766:C:T	1.83706e-31	0.888736	0.256255
87902785	chr5:87902785:C:T	2.92199e-32	-7.58227e-10	-0.693494
87902995	chr5:87902995:A:G	9.31043e-33	-1.83721	-4.83947e-10
87903440	chr5:87903440:C:T	2.93544e-33	-1.52406	-1.46743
87904056	chr5:87904056:C:G	4.85278e-33	-2.48879	-4.83947e-10
87905090	chr5:87905090:G:A	1.53695e-32	-2.28778	0.951819
87905290	chr5:87905290:G:A	1.12784e-31	-0.204611	0.861738
87905320	chr5:87905320:A:G	1.68708e-31	1.23121	-0.171387
87905365	chr5:87905365:C:T	3.70858e-33	-2.34491	-0.412786
87905651	chr5:87905651:T:A	1.37705e-31	1.04087	-0.184098
87906612	chr5:87906612:T:C	1.42774e-32	-1.40966	-4.83947e-10
87907018	chr5:87907018:C:T	1.39881e-32	-7.58227e-10	-1.43013
87907292	chr5:87907292:T:C	1.49428e-32	-1.36411	-4.83947e-10
87907877	chr5:87907877:G:A	1.44774e-32	-7.58227e-10	-1.39575
87907958	chr5:87907958:T:A	8.68502e-33	-1.4137	-0.493045
87908472	chr5:87908472:C:T	8.55104e-33	-1.46008	-0.462212
87908719	chr5:87908719:G:A	2.9729e-32	-1.17908	0.502855
87908742	chr5:87908742:A:G	1.0707e-31	-0.232783	0.837924
87908919	chr5:87908919:A:G	2.75716e-32	-7.58227e-10	-0.751557
87908946	chr5:87908946:G:A	9.93392e-32	-0.270115	0.800311
87909045	chr5:87909045:A:G	4.77272e-33	-2.50543	-4.83947e-10
87909229	chr5:87909229:T:A	4.9094e-33	-1.30501	-1.17219
87909411	chr5:87909411:C:A	6.26552e-31	1.24118	1.1307
87909438	chr5:87909438:T:A	9.4236e-33	-1.44384	-0.381282
87909674	chr5:87909674:A:C	7.25705e-30	2.37657	2.44481
87911114	chr5:87911114:G:A	1.46555e-32	-1.38353	-4.83947e-10
87911420	chr5:87911420:TA:T	1.49314e-32	-7.58227e-10	-1.36488
87911488	chr5:87911488:C:T	1.79364e-32	-7.58227e-10	-1.18151
87911667	chr5:87911667:G:A	1.1377e-31	-0.201077	0.866913
87912140	chr5:87912140:C:T	1.30121e-32	-7.58227e-10	-1.50246
87913391	chr5:87913391:A:G	1.31907e-32	-7.58227e-10	-1.48883
87913399	chr5:87913399:G:A	7.85485e-33	-1.44554	-0.561673
87913659	chr5:87913659:G:A	1.33285e-31	-7.58227e-10	0.824148
87913666	chr5:87913666:A:C	7.74333e-30	2.51517	2.37107
87913804	chr5:87913804:T:C	1.3105e-32	-7.58227e-10	-1.49535
87914007	chr5:87914007:T:C	1.54374e-32	-7.58227e-10	-1.33155
87914071	chr5:87914071:T:C	2.47869e-30	1.39862	2.34852
87914129	chr5:87914129:A:G	1.89299e-32	-7.58227e-10	-1.1276
87914221	chr5:87914221:C:T	3.04951e-33	-1.47701	-1.47635
87914344	chr5:87914344:A:G	4.72012e-32	-7.58227e-10	-0.213925
87914381	chr5:87914381:TTA:T	1.35684e-32	-7.58227e-10	-1.4606
87914751	chr5:87914751:A:C	1.99923e-30	0.608755	2.92342
87916368	chr5:87916368:T:C	6.46227e-33	-2.20236	-4.83947e-10
87917690	chr5:87917690:CTT:C	4.82902e-33	-2.4937	-4.83947e-10
87917730	chr5:87917730:T:C	2.2498e-30	0.730482	2.91977
87918009	chr5:87918009:C:T	1.53445e-32	-1.33758	-4.83947e-10
87918388	chr5:87918388:T:A	2.48827e-32	-7.58227e-10	-0.854169
87918391	chr5:87918391:T:C	2.94671e-33	-1.52462	-1.46303
87918967	chr5:87918967:C:T	3.02867e-33	-1.48452	-1.4757
87919001	chr5:87919001:A:T	3.53579e-32	-7.58227e-10	-0.502823
87919229	chr5:87919229:C:T	8.13056e-32	-0.238348	0.568219
87919588	chr5:87919588:G:C	9.70788e-33	-1.43069	-0.364715
87919730	chr5:87919730:A:G	1.53381e-31	1.20619	-0.241611
87919919	chr5:87919919:T:C	1.3058e-32	-7.58227e-10	-1.49895
87920129	chr5:87920129:A:G	1.02809e-32	-1.4089	-0.329158
87920295	chr5:87920295:T:C	5.24939e-33	-2.41023	-4.83947e-10
87921380	chr5:87921380:T:C	9.95568e-32	-0.249015	0.7814
87921610	chr5:87921610:G:C	1.59623e-32	-7.58227e-10	-1.29811
87921721	chr5:87921721:T:A	3.06737e-32	-7.58227e-10	-0.644939
87922043	chr5:87922043:C:T	9.7232e-33	-1.79383	-4.83947e-10
87922141	chr5:87922141:C:T	1.32383e-32	-7.58227e-10	-1.48523
87922481	chr5:87922481:A:G	1.80643e-32	-7.58227e-10	-1.17441
87922683	chr5:87922683:T:C	1.41916e-32	-7.58227e-10	-1.41569
87923386	chr5:87923386:C:A	1.41483e-32	-7.58227e-10	-1.41875
87923431	chr5:87923431:C:T	2.34437e-32	-7.58227e-10	-0.913743
87923778	chr5:87923778:G:A	4.56004e-32	-7.58227e-10	-0.248426
87923858	chr5:87923858:A:G	1.02521e-31	-0.252152	0.813875
87924368	chr5:87924368:G:A	9.76758e-33	-1.43805	-0.351221
87925067	chr5:87925067:G:A	2.07038e-30	0.746225	2.82092
87925922	chr5:87925922:T:C	1.40756e-32	-7.58227e-10	-1.4239
87926278	chr5:87926278:C:G	1.52251e-32	-1.3454	-4.83947e-10
87926460	chr5:87926460:A:T	1.42087e-31	1.24197	-0.353872
87926740	chr5:87926740:T:G	6.26495e-33	-2.23337	-4.83947e-10
87926860	chr5:87926860:A:G	5.15287e-31	1.12509	1.05129
87926977	chr5:87926977:C:T	2.40157e-30	0.771709	2.94383
87927172	chr5:87927172:A:G	2.08468e-32	-7.58227e-10	-1.03114
87927216	chr5:87927216:A:G	2.52836e-32	-7.58227e-10	-0.838189
87927277	chr5:87927277:C:T	9.74909e-33	-1.41279	-0.378384
87927648	chr5:87927648:ACTGATAC:A	1.45686e-32	-1.38947	-4.83947e-10
87927876	chr5:87927876:C:A	3.02113e-33	-1.48975	-1.47296
87928241	chr5:87928241:A:T	1.05599e-32	-1.40888	-0.3024
87928402	chr5:87928402:C:A	1.75195e-32	-7.58227e-10	-1.20503
87928519	chr5:87928519:C:G	3.24766e-33	-1.42675	-1.46366
87928706	chr5:87928706:A:G	3.19387e-33	-1.44584	-1.46127
87928880	chr5:87928880:CAA:C	5.54967e-33	-2.35461	-4.83947e-10
87928882	chr5:87928882:A:G	1.46927e-33	-2.3343	-1.34928
87928984	chr5:87928984:A:G	3.25297e-32	-1.07499	0.488803
87929379	chr5:87929379:T:C	3.35176e-33	-1.39201	-1.46684
87929585	chr5:87929585:T:C	4.78341e-33	-2.50319	-4.83947e-10
87930280	chr5:87930280:A:T	1.03161e-32	-1.73463	-4.83947e-10
87930287	chr5:87930287:T:C	1.03165e-32	-1.7346	-4.83947e-10
87930329	chr5:87930329:G:A	7.89097e-32	-7.58227e-10	0.299961
87930783	chr5:87930783:A:AT	1.55273e-32	-2.2775	0.951764
87931777	chr5:87931777:A:C	2.03433e-32	-7.58227e-10	-1.05559
87931795	chr5:87931795:A:G	1.15969e-31	-0.145888	0.830867
87932711	chr5:87932711:C:T	1.41341e-32	-1.41975	-4.83947e-10
87933607	chr5:87933607:G:A	2.00799e-30	0.759877	2.77667
87933783	chr5:87933783:A:G	1.38559e-32	-7.58227e-10	-1.43964
87934604	chr5:87934604:A:C	4.76529e-33	-2.50699	-4.83947e-10
87934612	chr5:87934612:C:T	1.88683e-32	-1.13086	-4.83947e-10
87935323	chr5:87935323:G:T	1.51894e-31	1.21924	-0.264397
87935550	chr5:87935550:T:C	1.36872e-32	-0.80066	-0.651223
87935850	chr5:87935850:A:C	1.38953e-31	1.07597	-0.210178
87935990	chr5:87935990:G:C	1.39079e-31	1.08303	-0.216331
87936375	chr5:87936375:C:T	2.45009e-32	-0.952072	0.0824382
87937086	chr5:87937086:TTC:T	1.84134e-32	-0.581797	-0.57347
87937381	chr5:87937381:G:A	8.67185e-33	-1.33	-0.578257
87937774	chr5:87937774:G:T	1.32834e-32	-7.58227e-10	-1.48183
87938789	chr5:87938789:G:T	1.29791e-32	-7.58227e-10	-1.50501
87939008	chr5:87939008:T:C	1.06414e-31	-0.19043	0.78942
87939251	chr5:87939251:C:T	8.76719e-32	-0.205083	0.610341
87939454	chr5:87939454:A:G	1.43703e-32	-7.58227e-10	-1.40318
87939551	chr5:87939551:C:T	3.23894e-33	-1.42794	-1.46516
87939726	chr5:87939726:C:T	1.57239e-32	-1.31316	-4.83947e-10
87939760	chr5:87939760:C:A	4.81883e-33	-2.49581	-4.83947e-10
87939825	chr5:87939825:C:T	7.30992e-33	-1.51808	-0.561029
87940254	chr5:87940254:C:T	1.65036e-32	-1.15675	-0.108016
87940506	chr5:87940506:T:C	2.31567e-32	-7.58227e-10	-0.926058
87940797	chr5:87940797:A:G	2.64107e-32	-7.58227e-10	-0.794575
87940928	chr5:87940928:TCA:T	8.9611e-33	-1.87545	-4.83947e-10
87941124	chr5:87941124:A:G	2.72676e-33	-1.59231	-1.47292
87941445	chr5:87941445:TC:T	6.58485e-33	-2.50808	0.324509
87941554	chr5:87941554:G:A	1.40655e-31	0.950805	-0.0728421
87941631	chr5:87941631:T:C	1.29862e-31	0.898601	-0.100473
87941657	chr5:87941657:G:A	4.30167e-32	-7.58227e-10	-0.306756
87941890	chr5:87941890:T:C	1.3018e-32	-7.58227e-10	-1.50201
87942031	chr5:87942031:C:T	7.29418e-33	-2.08127	-4.83947e-10
87942083	chr5:87942083:GAAC:G	1.70463e-32	-7.58227e-10	-1.23241
87942100	chr5:87942100:C:T	1.48258e-32	-7.58227e-10	-1.37198
87942573	chr5:87942573:G:A	2.43088e-32	-7.58227e-10	-0.877504
87942840	chr5:87942840:C:T	2.41927e-32	-7.58227e-10	-0.882293
87943219	chr5:87943219:T:C	2.34335e-32	-7.58227e-10	-0.914176
87943298	chr5:87943298:A:T	1.44771e-32	-7.58227e-10	-1.39578
87943549	chr5:87943549:T:C	1.29264e-31	0.86636	-0.072845
87943714	chr5:87943714:T:C	2.53286e-33	-1.6721	-1.46689
87943897	chr5:87943897:G:C	4.89516e-31	1.31426	0.810814
87943914	chr5:87943914:G:C	6.03568e-31	1.41602	0.918494
87945538	chr5:87945538:C:T	5.00019e-33	-2.45887	-4.83947e-10
87945539	chr5:87945539:G:A	1.88383e-32	-7.58227e-10	-1.13245
87945713	chr5:87945713:T:C	6.25888e-33	-2.50807	0.273728
87946097	chr5:87946097:G:A	1.30251e-32	-7.58227e-10	-1.50147
87946181	chr5:87946181:A:G	3.56302e-32	-7.58227e-10	-0.495151
87947170	chr5:87947170:C:T	1.22145e-31	0.940818	-0.203953
87947521	chr5:87947521:A:G	1.31523e-31	0.950222	-0.13938
87948063	chr5:87948063:G:T	1.62275e-32	-7.58227e-10	-1.28164
87948535	chr5:87948535:A:C	4.84725e-32	-7.58227e-10	-0.187347
87949054	chr5:87949054:C:A	8.36371e-33	-1.94444	-4.83947e-10
87949085	chr5:87949085:C:T	1.66613e-31	1.0575	-0.010165
87949573	chr5:87949573:A:G	1.45084e-31	1.00788	-0.0989089
87949745	chr5:87949745:G:A	7.52032e-33	-2.50803	0.457298
87949806	chr5:87949806:C:T	1.66121e-32	-7.58227e-10	-1.25821
87949827	chr5:87949827:G:A	2.03456e-31	0.78272	0.464384
87950140	chr5:87950140:T:A	1.29755e-32	-7.58227e-10	-1.50528
87950355	chr5:87950355:A:T	6.0258e-31	1.24346	1.08942
87950750	chr5:87950750:A:T	2.62764e-31	0.873722	0.629192
87951251	chr5:87951251:A:G	7.55153e-33	-1.32129	-0.725306
87951369	chr5:87951369:C:T	6.15151e-32	-7.58227e-10	0.0509397
87951810	chr5:87951810:C:G	4.93346e-33	-2.43828	-0.0340208
87952558	chr5:87952558:G:A	6.63956e-33	-1.48944	-0.68586
87952593	chr5:87952593:C:T	1.35358e-32	-7.58227e-10	-1.463
87952830	chr5:87952830:G:A	3.10225e-33	-1.5582	-1.37801
87953098	chr5:87953098:A:G	1.36045e-32	-7.58227e-10	-1.45794
87953210	chr5:87953210:A:G	2.57409e-32	-7.58227e-10	-0.820261
87953372	chr5:87953372:T:C	9.42949e-32	-7.58227e-10	0.478084
87953667	chr5:87953667:A:G	1.65887e-32	-7.58227e-10	-1.25962
87953975	chr5:87953975:T:C	2.11948e-30	1.21685	2.37374
87954400	chr5:87954400:T:G	2.27947e-32	-7.58227e-10	-0.941817
87955153	chr5:87955153:G:C	1.0029e-32	-1.76286	-4.83947e-10
87955254	chr5:87955254:G:A	1.51967e-32	-7.58227e-10	-1.34727
87955279	chr5:87955279:TCTC:T	7.81852e-32	-7.58227e-10	0.290736
87955467	chr5:87955467:C:T	1.01512e-32	-0.803997	-0.946759
87955680	chr5:87955680:G:T	2.66374e-33	-1.62201	-1.4666
87956007	chr5:87956007:G:A	2.5802e-32	-7.58227e-10	-0.817891
87956045	chr5:87956045:A:C	1.02586e-32	-0.678799	-1.06143
87956321	chr5:87956321:A:G	1.01169e-32	-0.722097	-1.03204
87956907	chr5:87956907:G:A	9.73338e-33	-0.733018	-1.05976
87957033	chr5:87957033:A:G	9.9127e-33	-0.708487	-1.06604
87957283	chr5:87957283:T:C	2.64751e-32	-7.58227e-10	-0.792141
87957667	chr5:87957667:C:G	2.55685e-32	-7.58227e-10	-0.826983
87958370	chr5:87958370:C:T	3.33987e-30	2.33373	1.71161
87958476	chr5:87958476:T:C	1.21475e-32	-0.595808	-0.975414
87958787	chr5:87958787:T:C	2.60998e-32	-7.58227e-10	-0.806415
87958989	chr5:87958989:T:C	1.01977e-32	-0.686018	-1.06016
87959148	chr5:87959148:A:G	1.33246e-32	-7.58227e-10	-1.47873
87959355	chr5:87959355:C:T	1.06538e-32	-1.70242	-4.83947e-10
87959713	chr5:87959713:G:GT	1.51371e-32	-7.58227e-10	-1.35119
87960017	chr5:87960017:A:G	1.95916e-33	-2.14598	-1.24984
87960250	chr5:87960250:C:T	1.30673e-32	-7.58227e-10	-1.49823
87960417	chr5:87960417:C:T	1.01697e-32	-0.673785	-1.07515
87960517	chr5:87960517:T:C	3.47361e-32	-7.58227e-10	-0.520565
87960989	chr5:87960989:G:A	6.75237e-33	-0.686179	-1.47227
87961363	chr5:87961363:G:A	4.35304e-31	0.604995	1.40271
87961451	chr5:87961451:C:CT	1.48148e-32	-7.58227e-10	-1.37271
87961926	chr5:87961926:T:C	1.50566e-32	-7.58227e-10	-1.35653
87962595	chr5:87962595:C:T	1.01864e-32	-1.74729	-4.83947e-10
87962786	chr5:87962786:C:T	3.19393e-31	1.69808	-4.83947e-10
87962882	chr5:87962882:G:T	1.95591e-32	-7.58227e-10	-1.0949
87963179	chr5:87963179:C:T	1.95197e-30	1.75	1.75825
87963753	chr5:87963753:A:G	2.10118e-33	-1.84929	-1.47655
87963761	chr5:87963761:C:T	2.56733e-32	-7.58227e-10	-0.822894
87963862	chr5:87963862:A:G	8.05294e-32	-7.58227e-10	0.320278
87963993	chr5:87963993:T:A	2.59553e-32	-7.58227e-10	-0.81197
87964005	chr5:87964005:C:T	3.58828e-30	2.38946	1.72762
87964316	chr5:87964316:T:C	7.96482e-32	-7.58227e-10	0.309276
87964548	chr5:87964548:A:G	1.34391e-32	-7.58227e-10	-1.47018
87964763	chr5:87964763:A:G	8.03094e-32	-7.58227e-10	0.317543
87964878	chr5:87964878:A:G	4.77398e-33	-2.50516	-4.83947e-10
87965691	chr5:87965691:A:T	1.56858e-32	-7.58227e-10	-1.31559
87965764	chr5:87965764:CA:C	3.08748e-31	0.946347	0.717835
87965953	chr5:87965953:ATAT:A	5.01409e-32	-7.58227e-10	-0.153506
87966023	chr5:87966023:T:G	6.60654e-33	-0.700681	-1.4796
87966129	chr5:87966129:C:G	1.5161e-32	-7.58227e-10	-1.34962
87966191	chr5:87966191:G:A	1.3285e-32	-0.621538	-0.860167
87966468	chr5:87966468:G:A	2.71387e-31	0.903441	0.63176
87966712	chr5:87966712:ATGTT:A	8.33618e-32	-7.58227e-10	0.354847
87967077	chr5:87967077:T:C	1.56764e-32	-7.58227e-10	-1.31619
87967261	chr5:87967261:C:T	1.00346e-32	-1.76231	-4.83947e-10
87967987	chr5:87967987:AAAAT:A	6.01459e-33	-0.81619	-1.45797
87968707	chr5:87968707:A:G	1.02558e-32	-0.676454	-1.06405
87970453	chr5:87970453:A:T	1.61734e-32	-0.404717	-0.880261
87970552	chr5:87970552:G:T	1.43071e-32	-7.58227e-10	-1.40759
87971503	chr5:87971503:T:G	1.40318e-32	-7.58227e-10	-1.42702
87971684	chr5:87971684:C:T	4.96872e-33	-2.46518	-4.83947e-10
87972092	chr5:87972092:C:T	3.57127e-31	0.595638	1.21411
87972214	chr5:87972214:C:A	1.47495e-32	-7.58227e-10	-1.37713
87972312	chr5:87972312:G:A	4.25126e-30	2.517	1.76962
87972328	chr5:87972328:A:G	2.01815e-33	-1.86544	-1.50072
87972416	chr5:87972416:C:T	7.44161e-33	-0.578601	-1.48266
87973078	chr5:87973078:A:G	1.3016e-32	-7.58227e-10	-1.50216
87973188	chr5:87973188:C:T	7.21293e-33	-0.669441	-1.42303
87973561	chr5:87973561:T:G	3.96198e-32	-7.58227e-10	-0.389014
87973577	chr5:87973577:G:C	3.96198e-32	-7.58227e-10	-0.389014
87973880	chr5:87973880:C:T	8.30564e-32	-7.58227e-10	0.351177
87974022	chr5:87974022:C:T	6.68009e-33	-2.16921	-4.83947e-10
87974023	chr5:87974023:G:A	1.55068e-32	-7.58227e-10	-1.32707
87974122	chr5:87974122:T:C	8.94606e-33	-1.87713	-4.83947e-10
87974189	chr5:87974189:G:T	1.57572e-32	-7.58227e-10	-1.31105
87974440	chr5:87974440:A:C	1.10615e-32	-1.66487	-4.83947e-10
87974992	chr5:87974992:A:G	1.40824e-32	-7.58227e-10	-1.42342
87975359	chr5:87975359:G:A	6.83392e-33	-0.719233	-1.42721
87975911	chr5:87975911:A:T	2.02461e-32	-7.58227e-10	-1.06038
87976555	chr5:87976555:C:T	1.37691e-32	-7.58227e-10	-1.44591
87977267	chr5:87977267:A:C	6.50381e-33	-0.79026	-1.4057
87977534	chr5:87977534:G:T	1.37735e-32	-7.58227e-10	-1.4456
87977968	chr5:87977968:T:C	8.3929e-32	-7.58227e-10	0.361627
87978089	chr5:87978089:A:T	4.88938e-33	-2.48128	-4.83947e-10
87978125	chr5:87978125:T:C	1.21404e-32	-0.669894	-0.901913
87978424	chr5:87978424:A:T	1.11183e-32	-1.65975	-4.83947e-10
87979047	chr5:87979047:A:ACC	1.16835e-32	-0.749153	-0.861012
87979171	chr5:87979171:C:T	1.31233e-32	-7.58227e-10	-1.49396
87979726	chr5:87979726:T:C	7.05473e-33	-0.7043	-1.41035
87979758	chr5:87979758:C:A	1.57616e-32	-7.58227e-10	-1.31077
87979989	chr5:87979989:T:C	2.07293e-32	-7.58227e-10	-1.0368
87980456	chr5:87980456:G:A	1.35062e-32	-0.70085	-0.764348
87980566	chr5:87980566:G:A	3.235e-32	-7.58227e-10	-0.591729
87980779	chr5:87980779:G:C	2.04384e-32	-7.58227e-10	-1.05093
87981152	chr5:87981152:G:A	2.34419e-32	-7.58227e-10	-0.913817
87981186	chr5:87981186:G:C	1.61861e-31	0.543176	0.475221
87981283	chr5:87981283:G:A	1.31289e-32	-7.58227e-10	-1.49353
87981587	chr5:87981587:C:T	2.94144e-30	2.35583	1.56248
87981741	chr5:87981741:C:T	8.45852e-32	0.369415	-4.83947e-10
87981886	chr5:87981886:G:A	1.06185e-31	1.14042	-0.543585
87982024	chr5:87982024:A:G	3.40307e-32	-0.54108	-4.83947e-10
87982071	chr5:87982071:AAG:A	9.724e-32	1.03904	-0.530204
87982082	chr5:87982082:A:G	1.04669e-31	1.11943	-0.536964
87982164	chr5:87982164:A:C	1.00983e-31	1.10427	-0.557664
87982171	chr5:87982171:C:T	2.13823e-31	1.16208	0.134719
87982541	chr5:87982541:G:A	1.8357e-32	-7.58227e-10	-1.15833
87982542	chr5:87982542:A:G	3.24401e-33	-2.35865	-0.532885
87982927	chr5:87982927:A:G	8.00145e-32	0.852742	-0.538878
87982999	chr5:87982999:T:C	6.68736e-33	-0.750887	-1.41724
87983229	chr5:87983229:T:A	1.36254e-32	-0.712568	-0.743838
87983421	chr5:87983421:A:G	1.09465e-31	1.08937	-0.462114
87983528	chr5:87983528:A:G	1.48455e-32	-7.58227e-10	-1.37064
87983558	chr5:87983558:G:C	2.58523e-33	-1.62997	-1.48855
87983564	chr5:87983564:C:G	2.07868e-31	1.15186	0.116695
87983685	chr5:87983685:A:G	2.04503e-32	-7.58227e-10	-1.05035
87984071	chr5:87984071:A:C	2.06475e-31	1.15429	0.107546
87984118	chr5:87984118:G:A	2.70847e-32	-7.58227e-10	-0.769376
87984760	chr5:87984760:G:A	1.46376e-32	-7.58227e-10	-1.38475
87984765	chr5:87984765:G:A	1.48504e-32	-7.58227e-10	-1.37032
87984993	chr5:87984993:C:T	4.68288e-32	-7.58227e-10	-0.221845
87985637	chr5:87985637:A:C	2.2506e-31	1.14748	0.200546
87985773	chr5:87985773:T:C	1.48458e-32	-7.58227e-10	-1.37063
87985838	chr5:87985838:A:G	1.75671e-31	1.10027	-4.83947e-10
87985957	chr5:87985957:C:T	5.51136e-31	1.52856	0.715077
87986266	chr5:87986266:G:A	5.37883e-33	-2.38587	-4.83947e-10
87986445	chr5:87986445:C:T	1.54518e-32	-7.58227e-10	-1.33062
87986608	chr5:87986608:A:G	1.48363e-32	-7.58227e-10	-1.37127
87986678	chr5:87986678:C:T	4.29239e-31	1.1602	0.83347
87987350	chr5:87987350:A:G	9.77862e-32	1.06308	-0.548645
87987461	chr5:87987461:T:G	1.31765e-32	-7.58227e-10	-1.48991
87987725	chr5:87987725:C:T	1.35809e-31	-7.58227e-10	0.842909
87988141	chr5:87988141:A:G	9.43582e-33	-1.82383	-4.83947e-10
87988190	chr5:87988190:T:C	9.32825e-32	1.01859	-0.551304
87988360	chr5:87988360:C:A	3.32229e-32	-7.58227e-10	-0.565104
87988692	chr5:87988692:C:T	2.48517e-33	-1.66981	-1.48819
87988693	chr5:87988693:G:A	9.53284e-33	-1.8136	-4.83947e-10
87989137	chr5:87989137:T:A	4.03293e-31	1.11603	0.815285
87989155	chr5:87989155:C:T	3.12632e-30	2.34906	1.63021
87989204	chr5:87989204:G:T	1.58149e-32	-7.58227e-10	-1.30739
87989270	chr5:87989270:A:G	1.23779e-31	0.705275	0.04488
87989333	chr5:87989333:T:G	1.85748e-31	1.07961	0.0764368
87989383	chr5:87989383:C:A	4.23253e-31	1.14053	0.839098
87989580	chr5:87989580:T:C	1.41958e-31	-7.58227e-10	0.887189
87989740	chr5:87989740:G:A	4.60038e-31	1.22626	0.836708
87990000	chr5:87990000:T:A	5.78675e-33	-0.887555	-1.42522
87990027	chr5:87990027:G:A	1.36488e-32	-7.58227e-10	-1.45469
87990911	chr5:87990911:G:A	1.11958e-32	-1.65281	-4.83947e-10
87991015	chr5:87991015:C:T	4.93969e-33	-2.47104	-4.83947e-10
87991193	chr5:87991193:C:T	3.35357e-30	2.40685	1.64259
87991399	chr5:87991399:G:A	9.88282e-32	1.05862	-0.533586
87991486	chr5:87991486:G:A	1.5287e-32	-7.58227e-10	-1.34134
87991579	chr5:87991579:T:C	1.40945e-31	0.713065	0.166959
87991727	chr5:87991727:A:C	1.33363e-31	-7.58227e-10	0.824732
87991804	chr5:87991804:C:G	1.45179e-32	-7.58227e-10	-1.39296
87991970	chr5:87991970:G:C	2.8656e-32	-7.58227e-10	-0.712982
87991979	chr5:87991979:A:G	3.29626e-31	1.72961	-4.83947e-10
87992149	chr5:87992149:C:G	7.11538e-31	1.69441	0.804671
87992433	chr5:87992433:A:G	1.51506e-31	0.885759	0.066522
87992441	chr5:87992441:G:C	2.05977e-32	-7.58227e-10	-1.04316
87993769	chr5:87993769:A:T	5.64622e-33	-0.910633	-1.42672
87993810	chr5:87993810:T:A	2.70097e-32	-7.58227e-10	-0.772148
87993870	chr5:87993870:A:G	9.87667e-33	-1.77817	-4.83947e-10
87994360	chr5:87994360:G:A	2.20606e-33	-2.4529	-0.82424
87994404	chr5:87994404:C:A	3.17894e-33	-2.3808	-0.530996
87994542	chr5:87994542:G:C	2.28173e-30	2.19294	1.47141
87994787	chr5:87994787:A:T	9.52536e-32	1.15135	-0.663151
87995056	chr5:87995056:C:A	1.33417e-31	-7.58227e-10	0.825135
87995516	chr5:87995516:A:G	5.21201e-33	-2.41738	-4.83947e-10
87995825	chr5:87995825:C:T	1.41459e-31	-7.58227e-10	0.883667
87995999	chr5:87995999:G:C	1.24233e-32	-0.826206	-0.722561
87996159	chr5:87996159:A:T	2.20957e-30	2.11251	1.51971
87996479	chr5:87996479:A:G	1.57757e-32	-7.58227e-10	-1.30987
87996616	chr5:87996616:C:A	3.32229e-32	-7.58227e-10	-0.565104
87996639	chr5:87996639:G:A	1.57616e-32	-7.58227e-10	-1.31077
87996953	chr5:87996953:A:G	2.86479e-32	-7.58227e-10	-0.713264
87997160	chr5:87997160:T:C	1.42569e-32	-2.19085	0.779748
87997469	chr5:87997469:C:T	4.93371e-33	-2.47225	-4.83947e-10
87997644	chr5:87997644:G:A	5.13571e-33	-2.43213	-4.83947e-10
87998064	chr5:87998064:G:T	1.28488e-31	-7.58227e-10	0.78749
87998151	chr5:87998151:A:G	9.75341e-32	1.39765	-0.885793
87998241	chr5:87998241:C:CA	3.67245e-31	1.83768	-4.83947e-10
87999202	chr5:87999202:G:A	1.70638e-33	-2.05479	-1.47918
88000241	chr5:88000241:T:C	1.46536e-32	-7.58227e-10	-1.38366
88000290	chr5:88000290:T:C	1.56611e-32	-7.58227e-10	-1.31716
88000700	chr5:88000700:T:C	1.0671e-31	1.47526	-0.873491
88001000	chr5:88001000:C:T	9.13223e-33	-1.85653	-4.83947e-10
88001513	chr5:88001513:T:A	5.2356e-33	-1.15701	-1.25586
88001752	chr5:88001752:C:A	1.40875e-32	-0.694289	-0.728765
88001934	chr5:88001934:T:C	5.01167e-33	-2.45657	-4.83947e-10
88002690	chr5:88002690:A:G	4.8558e-33	-2.48817	-4.83947e-10
88002781	chr5:88002781:A:C	1.39063e-32	-7.58227e-10	-1.436
88003158	chr5:88003158:G:GTGGGAA	1.42515e-32	-7.58227e-10	-1.41148
88003655	chr5:88003655:A:T	5.51243e-33	-1.10718	-1.25416
88004098	chr5:88004098:A:G	2.90845e-30	2.17966	1.72738
88004733	chr5:88004733:A:G	1.57898e-31	-7.58227e-10	0.993608
88004863	chr5:88004863:T:C	9.63748e-33	-1.80268	-4.83947e-10
88004993	chr5:88004993:A:T	5.1813e-32	-7.58227e-10	-0.120702
88005440	chr5:88005440:C:G	1.7543e-31	1.79795	-0.69906
88005703	chr5:88005703:T:C	3.90165e-31	0.752286	1.14594
88006139	chr5:88006139:G:C	1.8852e-33	-1.92909	-1.50522
88006328	chr5:88006328:G:C	6.98233e-31	1.80768	0.672526
88006972	chr5:88006972:C:A	5.22851e-33	-2.41422	-4.83947e-10
88007265	chr5:88007265:T:C	1.70164e-31	-7.58227e-10	1.06842
88007735	chr5:88007735:G:A	4.92194e-33	-2.47464	-4.83947e-10
88008162	chr5:88008162:G:A	1.4115e-32	-7.58227e-10	-1.42111
88008223	chr5:88008223:T:C	1.6808e-31	1.78893	-0.732837
88008451	chr5:88008451:G:A	1.51976e-31	1.69939	-0.744016
88009031	chr5:88009031:G:T	1.41082e-32	-7.58227e-10	-1.42159
88009036	chr5:88009036:A:G	1.39425e-32	-7.58227e-10	-1.4334
88009042	chr5:88009042:A:G	1.2978e-32	-7.58227e-10	-1.50509
88009252	chr5:88009252:A:C	1.60804e-31	1.80835	-0.796508
88009714	chr5:88009714:A:G	2.89552e-32	-7.58227e-10	-0.702594
88009927	chr5:88009927:T:A	3.66128e-31	2.06406	-0.229421
88010038	chr5:88010038:G:A	1.35329e-32	-0.343205	-1.12001
88010066	chr5:88010066:T:C	9.49084e-33	-1.81802	-4.83947e-10
88010189	chr5:88010189:G:A	1.55223e-31	1.72015	-0.743631
88010487	chr5:88010487:T:C	2.10817e-32	-7.58227e-10	-1.01994
88010496	chr5:88010496:G:T	7.98346e-31	2.03804	0.576157
88010684	chr5:88010684:C:T	2.2432e-31	0.146734	1.19799
88010918	chr5:88010918:C:G	1.75025e-31	1.80356	-0.706977
88010959	chr5:88010959:T:C	3.512e-32	0.957195	-1.46677
88011077	chr5:88011077:A:G	2.87567e-30	4.12091	-0.225209
88011101	chr5:88011101:G:T	4.27401e-33	-1.209	-1.40679
88011377	chr5:88011377:A:G	1.65049e-31	1.75427	-0.716371
88011602	chr5:88011602:G:C	1.73512e-32	-0.179014	-1.03567
88011748	chr5:88011748:T:C	2.13178e-32	-1.0088	-4.83947e-10
88012024	chr5:88012024:A:G	1.63382e-31	1.75256	-0.724811
88012256	chr5:88012256:A:G	2.26714e-30	2.1078	1.55013
88012531	chr5:88012531:C:A	1.77291e-31	-7.58227e-10	1.10945
88012585	chr5:88012585:C:T	8.2333e-31	2.05184	0.593173
88012881	chr5:88012881:C:T	2.24712e-31	1.72881	-0.382339
88012972	chr5:88012972:G:T	1.31897e-32	-7.58227e-10	-1.48891
88013031	chr5:88013031:T:C	2.81786e-32	-7.58227e-10	-0.729783
88013114	chr5:88013114:C:T	5.56385e-33	-2.35205	-4.83947e-10
88013171	chr5:88013171:A:G	3.14605e-30	2.33453	1.65103
88013267	chr5:88013267:G:C	2.46916e-31	2.06935	-0.62864
88013293	chr5:88013293:T:C	3.29635e-31	2.15924	-0.429595
88013333	chr5:88013333:A:C	9.55998e-32	1.38314	-0.891311
88013452	chr5:88013452:G:A	4.41201e-33	-1.27356	-1.31045
88013551	chr5:88013551:A:T	7.30548e-31	2.00645	0.518997
88013783	chr5:88013783:T:C	4.28797e-33	-1.20225	-1.41028
88013930	chr5:88013930:A:G	2.24105e-32	-7.58227e-10	-0.958815
88014116	chr5:88014116:G:A	4.9634e-33	-2.46625	-4.83947e-10
88014287	chr5:88014287:C:T	2.00287e-31	-7.58227e-10	1.23141
88014348	chr5:88014348:G:A	2.44456e-30	2.04744	1.68584
88014482	chr5:88014482:T:C	1.71699e-31	-7.58227e-10	1.0774
88014657	chr5:88014657:C:T	1.84257e-31	1.61661	-0.468616
88014942	chr5:88014942:C:T	2.97321e-32	-7.58227e-10	-0.676116
88015126	chr5:88015126:C:T	6.84711e-31	1.87427	0.586381
88015296	chr5:88015296:G:A	2.66232e-30	2.06478	1.75383
88015453	chr5:88015453:A:G	5.56315e-32	0.63209	-0.681684
88015743	chr5:88015743:C:T	2.39514e-30	2.07322	1.63964
88016072	chr5:88016072:T:A	7.73125e-31	1.97099	0.611107
88016196	chr5:88016196:T:C	1.71428e-31	-7.58227e-10	1.07582
88016899	chr5:88016899:A:T	1.72813e-31	0.0840187	0.999847
88017225	chr5:88017225:C:T	1.72835e-31	-7.58227e-10	1.084
88017324	chr5:88017324:G:A	1.7372e-31	0.10354	0.98556
88017720	chr5:88017720:G:A	3.11839e-31	1.89447	-0.220324
88018041	chr5:88018041:A:C	1.12189e-32	-0.512945	-1.1378
88018086	chr5:88018086:T:C	4.96809e-32	-7.58227e-10	-0.162723
88018152	chr5:88018152:T:G	4.87518e-32	-0.181602	-4.83947e-10
88018315	chr5:88018315:A:G	1.46002e-33	-2.20234	-1.48756
88019054	chr5:88019054:AT:A	1.7165e-31	-7.58227e-10	1.07712
88019328	chr5:88019328:T:C	1.98378e-30	2.23649	1.28793
88019435	chr5:88019435:T:C	7.2264e-31	0.945093	1.56947
88019500	chr5:88019500:CA:C	2.45308e-32	-7.58227e-10	-0.868413
88019669	chr5:88019669:A:G	1.4115e-32	-7.58227e-10	-1.42111
88020274	chr5:88020274:G:A	1.76065e-32	-7.58227e-10	-1.20008
88020449	chr5:88020449:A:G	1.83713e-31	1.69248	-0.547451
88021649	chr5:88021649:A:T	1.34293e-32	-7.58227e-10	-1.4709
88021929	chr5:88021929:C:T	4.91359e-32	-0.173753	-4.83947e-10
88022734	chr5:88022734:C:T	1.69931e-30	2.04237	1.32726
88022770	chr5:88022770:A:T	4.47082e-33	-1.15777	-1.41301
88022959	chr5:88022959:A:G	1.72652e-30	2.04857	1.33696
88023210	chr5:88023210:A:C	1.06261e-32	-1.70503	-4.83947e-10
88023628	chr5:88023628:C:T	1.40897e-32	-7.58227e-10	-1.4229
88024040	chr5:88024040:C:T	1.4115e-32	-7.58227e-10	-1.42111
88024365	chr5:88024365:T:C	1.8717e-32	-2.02322	0.884307
88024402	chr5:88024402:G:A	6.30836e-30	1.97273	2.70856
88024600	chr5:88024600:C:T	1.14346e-32	-0.493446	-1.13825
88025435	chr5:88025435:G:A	2.60783e-32	-7.58227e-10	-0.807242
88025456	chr5:88025456:G:T	3.26903e-32	-0.0929227	-0.488341
88025746	chr5:88025746:C:T	1.33225e-32	-0.330883	-1.148
88025977	chr5:88025977:T:C	2.00136e-31	0.0921609	1.13849
88026044	chr5:88026044:A:G	2.11827e-32	-1.99663	0.981476
88026589	chr5:88026589:T:C	1.88904e-31	1.78702	-0.614124
88026751	chr5:88026751:T:C	7.92694e-30	2.04369	2.86599
88026956	chr5:88026956:G:A	2.09204e-32	-7.58227e-10	-1.02762
88027500	chr5:88027500:A:G	1.75239e-31	1.74147	-0.64366
88027684	chr5:88027684:A:G	1.34685e-32	-7.58227e-10	-1.46799
88028539	chr5:88028539:G:A	5.1646e-32	-7.58227e-10	-0.123932
88029066	chr5:88029066:C:T	1.31236e-32	-7.58227e-10	-1.49393
88029093	chr5:88029093:A:G	1.2951e-31	-0.132606	0.928022
88029385	chr5:88029385:T:C	5.17321e-30	1.89895	2.58395
88029862	chr5:88029862:T:C	2.11732e-32	-7.58227e-10	-1.01561
88030253	chr5:88030253:G:A	1.52392e-32	-7.58227e-10	-1.34447
88030356	chr5:88030356:T:C	3.47519e-32	-7.58227e-10	-0.520108
88030580	chr5:88030580:AAAT:A	4.66084e-33	-1.1769	-1.35225
88030635	chr5:88030635:A:T	6.20295e-33	-2.24332	-4.83947e-10
88031087	chr5:88031087:C:G	4.76557e-33	-2.50693	-4.83947e-10
88031099	chr5:88031099:A:G	1.17721e-30	0.766638	2.23592
88031334	chr5:88031334:C:T	1.51473e-32	-7.58227e-10	-1.35052
88031568	chr5:88031568:G:A	5.47851e-33	-2.36751	-4.83947e-10
88031628	chr5:88031628:C:G	2.70733e-32	0.64508	-1.41488
88032069	chr5:88032069:C:T	5.24158e-33	-1.23869	-1.17303
88032096	chr5:88032096:A:T	5.89031e-33	-2.29503	-4.83947e-10
88032249	chr5:88032249:C:T	1.93628e-33	-1.9293	-1.47827
88033086	chr5:88033086:A:G	7.28326e-33	-2.08276	-4.83947e-10
88033359	chr5:88033359:A:G	6.70338e-33	-1.05258	-1.11315
88033819	chr5:88033819:A:G	8.29378e-31	1.41114	1.24119
88035800	chr5:88035800:G:A	3.67817e-30	3.85515	0.286676
88036032	chr5:88036032:C:T	4.02159e-30	3.68577	0.545322
88037364	chr5:88037364:T:C	1.44907e-33	-2.28707	-1.41035
88037375	chr5:88037375:C:T	4.47651e-30	3.95992	0.37834
88038607	chr5:88038607:T:C	4.79181e-30	3.94772	0.458598
88039756	chr5:88039756:G:A	6.37223e-33	-2.21639	-4.83947e-10
88039848	chr5:88039848:C:T	1.39042e-31	-7.58227e-10	0.866434
88039928	chr5:88039928:C:T	1.6061e-33	-2.18165	-1.41288
88041071	chr5:88041071:G:A	1.37353e-32	-7.58227e-10	-1.44838
88041170	chr5:88041170:G:T	1.48264e-33	-2.41047	-1.26405
88041669	chr5:88041669:A:C	2.20267e-32	-7.58227e-10	-0.97609
88042342	chr5:88042342:T:A	2.13613e-32	-7.58227e-10	-1.00676
88042845	chr5:88042845:G:A	6.37405e-31	1.35064	1.03843
88043765	chr5:88043765:T:C	4.3677e-30	4.02172	0.291925
88043876	chr5:88043876:A:G	1.54612e-33	-2.18441	-1.44818
88044663	chr5:88044663:C:T	5.24437e-30	4.05226	0.444311
88044666	chr5:88044666:T:C	1.56984e-30	3.83958	-0.549196
88045278	chr5:88045278:C:T	5.53414e-33	-2.35741	-4.83947e-10
88045355	chr5:88045355:T:A	8.06193e-33	-1.98119	-4.83947e-10
88045513	chr5:88045513:C:T	2.4167e-32	-7.58227e-10	-0.883356
88045565	chr5:88045565:G:A	1.57642e-32	-7.58227e-10	-1.31061
88045666	chr5:88045666:A:T	1.39603e-33	-2.28786	-1.44685
88045667	chr5:88045667:G:A	1.39224e-33	-2.29213	-1.4453
88045669	chr5:88045669:G:A	1.41072e-33	-2.27571	-1.44854
88046366	chr5:88046366:C:T	1.01361e-31	-1.69085	2.24119
88046537	chr5:88046537:C:T	5.32853e-33	-2.39527	-4.83947e-10
88046879	chr5:88046879:T:G	3.35396e-30	3.69547	0.354086
88047516	chr5:88047516:T:C	5.20156e-30	4.10107	0.387298
88049394	chr5:88049394:T:C	1.04281e-30	3.01391	-0.132588
88049429	chr5:88049429:G:A	1.47619e-32	-7.58227e-10	-1.37629
88050183	chr5:88050183:A:G	4.29706e-30	4.08182	0.215524
88050305	chr5:88050305:A:T	3.46278e-30	3.84355	0.237932
88050437	chr5:88050437:C:T	4.77042e-33	-2.50591	-4.83947e-10
88050493	chr5:88050493:C:T	2.45397e-32	-7.58227e-10	-0.868053
88052367	chr5:88052367:G:A	2.83326e-30	3.71901	0.16183
88052401	chr5:88052401:C:T	1.36712e-32	-7.58227e-10	-1.45305
88052452	chr5:88052452:A:G	3.68706e-30	3.92783	0.216411
88052809	chr5:88052809:C:T	4.0956e-30	4.07496	0.17437
88052919	chr5:88052919:A:G	4.76702e-33	-2.50662	-4.83947e-10
88053067	chr5:88053067:C:T	1.36156e-32	-7.58227e-10	-1.45712
88053071	chr5:88053071:C:A	1.30249e-32	-7.58227e-10	-1.50148
88053140	chr5:88053140:G:A	1.50511e-33	-2.28337	-1.37611
88053284	chr5:88053284:C:T	3.37705e-31	-0.534223	2.28805
88053341	chr5:88053341:G:A	3.21672e-30	4.0739	-0.0661229
88053381	chr5:88053381:C:T	1.60508e-32	-7.58227e-10	-1.29258
88053519	chr5:88053519:A:G	1.42055e-32	-7.58227e-10	-1.41472
88053528	chr5:88053528:T:C	1.42041e-32	-7.58227e-10	-1.41481
88053739	chr5:88053739:G:T	1.5061e-33	-2.39523	-1.26359
88053946	chr5:88053946:A:G	1.09969e-31	-7.58227e-10	0.631852
88054142	chr5:88054142:G:T	6.70245e-33	-2.16587	-4.83947e-10
88054149	chr5:88054149:G:A	1.45039e-32	-7.58227e-10	-1.39393
88054173	chr5:88054173:C:A	1.3403e-32	-7.58227e-10	-1.47286
88054223	chr5:88054223:G:C	1.45744e-30	2.84141	0.374683
88054273	chr5:88054273:T:G	5.21513e-31	1.96375	0.224637
88054380	chr5:88054380:A:G	5.44486e-33	-2.37367	-4.83947e-10
88054703	chr5:88054703:G:C	1.14646e-32	-1.62908	-4.83947e-10
88055520	chr5:88055520:T:G	4.84372e-30	4.0789	0.338198
88055581	chr5:88055581:C:T	3.68122e-30	3.62335	0.519306
88055892	chr5:88055892:A:C	4.45352e-31	1.16307	0.867452
88056112	chr5:88056112:A:C	4.36124e-30	3.98667	0.325495
88056281	chr5:88056281:C:T	1.44448e-33	-2.27661	-1.42399
88056695	chr5:88056695:G:A	1.29841e-32	-7.58227e-10	-1.50462
88057002	chr5:88057002:T:G	1.63997e-32	-1.27108	-4.83947e-10
88057040	chr5:88057040:G:A	1.29986e-32	-7.58227e-10	-1.5035
88057198	chr5:88057198:G:T	7.44359e-32	-7.58227e-10	0.241595
88057950	chr5:88057950:A:G	1.30386e-32	-7.58227e-10	-1.50043
88058008	chr5:88058008:A:T	1.36846e-33	-2.3149	-1.43976
88058448	chr5:88058448:T:G	2.70208e-30	3.56613	0.267307
88058662	chr5:88058662:G:A	1.4397e-32	-7.58227e-10	-1.40132
88058741	chr5:88058741:C:A	1.40841e-31	0.879287	-4.83947e-10
88059126	chr5:88059126:T:C	1.30329e-32	-7.58227e-10	-1.50087
88059153	chr5:88059153:A:T	1.68992e-32	-7.58227e-10	-1.24108
88059189	chr5:88059189:G:A	4.01578e-32	-0.375526	-4.83947e-10
88059627	chr5:88059627:G:A	3.24504e-31	-0.543643	2.2576
88060241	chr5:88060241:T:A	2.97766e-30	3.58938	0.341168
88060293	chr5:88060293:C:T	5.5132e-32	-7.58227e-10	-0.0586141
88060457	chr5:88060457:G:A	2.08602e-33	-1.82779	-1.5053
88060507	chr5:88060507:T:C	3.70148e-30	3.85429	0.293858
88061074	chr5:88061074:C:G	4.16032e-30	3.88807	0.376934
88061371	chr5:88061371:T:C	2.24275e-32	-7.58227e-10	-0.958057
88061411	chr5:88061411:G:T	7.78693e-33	-2.0159	-4.83947e-10
88061469	chr5:88061469:T:C	1.3547e-33	-2.32578	-1.43898
88061839	chr5:88061839:GT:G	1.42801e-33	-2.27803	-1.43403
88062114	chr5:88062114:A:G	3.60555e-30	3.57509	0.546792
88062186	chr5:88062186:C:T	1.82623e-32	-7.58227e-10	-1.16351
88063008	chr5:88063008:T:G	3.48319e-30	3.79208	0.295283
88063298	chr5:88063298:A:G	2.25631e-32	-7.58227e-10	-0.952028
88063684	chr5:88063684:T:C	1.45411e-32	-7.58227e-10	-1.39136
88063740	chr5:88063740:C:A	3.19223e-30	3.70499	0.295146
88064366	chr5:88064366:C:A	1.34761e-32	-7.58227e-10	-1.46743
88064680	chr5:88064680:CT:C	3.67693e-30	3.86981	0.271682
88064682	chr5:88064682:T:A	3.54215e-30	3.81952	0.284626
88064695	chr5:88064695:A:T	1.30325e-32	-7.58227e-10	-1.5009
88065120	chr5:88065120:T:C	2.23893e-32	-7.58227e-10	-0.959758
88065968	chr5:88065968:T:C	4.78479e-33	-2.5029	-4.83947e-10
88066218	chr5:88066218:C:T	3.10684e-30	3.70242	0.270598
88066292	chr5:88066292:A:C	1.45193e-33	-2.26124	-1.43422
88066574	chr5:88066574:A:T	3.17465e-30	3.74948	0.245129
88066863	chr5:88066863:T:G	2.29952e-32	-7.58227e-10	-0.933059
88067212	chr5:88067212:A:C	5.21194e-33	-2.41739	-4.83947e-10
88067356	chr5:88067356:G:A	4.79505e-30	3.87334	0.533659
88067877	chr5:88067877:C:T	4.36102e-32	0.727034	-1.02009
88068399	chr5:88068399:C:T	4.23722e-30	4.09893	0.184391
88068527	chr5:88068527:A:G	1.76682e-31	-7.58227e-10	1.10601
88068600	chr5:88068600:T:C	4.5221e-32	-0.256782	-4.83947e-10
88069244	chr5:88069244:C:T	2.91104e-32	0.772902	-1.47015
88069284	chr5:88069284:C:T	2.01416e-33	-1.86286	-1.50529
88069571	chr5:88069571:C:G	2.10561e-32	-7.58227e-10	-1.02116
88070397	chr5:88070397:C:T	1.30149e-32	-7.58227e-10	-1.50225
88070500	chr5:88070500:C:A	1.36317e-32	-7.58227e-10	-1.45595
88070738	chr5:88070738:A:G	1.29895e-32	-7.58227e-10	-1.5042
88071012	chr5:88071012:G:A	3.31165e-33	-2.1795	-0.691402
88071626	chr5:88071626:A:G	1.55921e-32	-7.58227e-10	-1.32158
88071627	chr5:88071627:T:C	3.67472e-30	3.7105	0.430392
88072218	chr5:88072218:G:A	4.88758e-33	-2.48165	-4.83947e-10
88072652	chr5:88072652:C:CCACTGGT	3.66059e-32	0.994125	-1.46226
88072656	chr5:88072656:G:GTAGTGTCACT	3.68885e-32	1.00179	-1.46223
88073828	chr5:88073828:A:T	4.124e-30	3.72799	0.528245
88073860	chr5:88073860:G:A	3.41876e-30	3.63771	0.430982
88073961	chr5:88073961:G:T	8.22046e-32	-7.58227e-10	0.340868
88074546	chr5:88074546:G:C	2.26239e-32	-7.58227e-10	-0.949335
88074610	chr5:88074610:G:A	3.43247e-30	4.17087	-0.0981757
88074901	chr5:88074901:T:C	1.42495e-32	-7.58227e-10	-1.41162
88075248	chr5:88075248:A:C	2.31116e-32	-7.58227e-10	-0.92801
88075262	chr5:88075262:G:A	1.29914e-32	-7.58227e-10	-1.50406
88075365	chr5:88075365:C:A	2.13588e-30	3.54855	0.0497431
88075405	chr5:88075405:G:A	5.1181e-33	-2.20552	-0.230038
88075576	chr5:88075576:T:C	1.29777e-32	-7.58227e-10	-1.50511
88075762	chr5:88075762:G:A	1.10292e-32	-1.6678	-4.83947e-10
88075930	chr5:88075930:A:G	1.04808e-32	-1.7188	-4.83947e-10
88076178	chr5:88076178:A:T	1.82051e-32	-7.58227e-10	-1.16664
88076585	chr5:88076585:T:C	1.30359e-32	-7.58227e-10	-1.50064
88077015	chr5:88077015:C:T	2.31116e-32	-7.58227e-10	-0.92801
88077017	chr5:88077017:G:A	1.30345e-32	-7.58227e-10	-1.50074
88077257	chr5:88077257:T:C	1.23836e-32	-1.55197	-4.83947e-10
88078260	chr5:88078260:A:AT	2.30238e-32	-7.58227e-10	-0.931813
88078544	chr5:88078544:G:A	1.83515e-33	-2.24703	-1.21419
88079153	chr5:88079153:T:A	3.38847e-30	3.59719	0.462603
88079568	chr5:88079568:TAC:T	1.4593e-31	1.02816	-0.113371
88079577	chr5:88079577:GTGTATATATA:G	1.27717e-31	0.871902	-0.0904263
88079898	chr5:88079898:T:C	7.87004e-33	-2.00528	-4.83947e-10
88080577	chr5:88080577:A:G	2.30071e-32	-7.58227e-10	-0.932543
88080781	chr5:88080781:G:A	2.20677e-32	-7.58227e-10	-0.974231
88080986	chr5:88080986:C:T	2.41226e-32	-7.58227e-10	-0.885193
88081285	chr5:88081285:C:T	2.60039e-30	4.34213	-0.547057
88081774	chr5:88081774:T:A	2.69394e-32	-7.58227e-10	-0.774755
88082098	chr5:88082098:T:C	1.6893e-32	-7.58227e-10	-1.24145
88082553	chr5:88082553:T:C	1.30293e-32	-7.58227e-10	-1.50115
88082601	chr5:88082601:T:C	1.30244e-32	-7.58227e-10	-1.50152
88082808	chr5:88082808:A:G	1.39086e-33	-2.31948	-1.41895
88082882	chr5:88082882:C:G	1.3791e-33	-2.31329	-1.43362
88082990	chr5:88082990:C:A	1.30227e-32	-7.58227e-10	-1.50165
88085796	chr5:88085796:G:T	1.30709e-32	-7.58227e-10	-1.49796
88086431	chr5:88086431:T:C	1.43329e-32	-7.58227e-10	-1.40578
88086845	chr5:88086845:T:C	1.92255e-32	-7.58227e-10	-1.11211
88087006	chr5:88087006:A:G	1.92063e-32	-7.58227e-10	-1.11311
88087090	chr5:88087090:T:C	2.9108e-30	3.63391	0.273924
88087321	chr5:88087321:G:A	1.96852e-32	-7.58227e-10	-1.08848
88087358	chr5:88087358:C:T	1.44534e-32	-7.58227e-10	-1.39742
88087720	chr5:88087720:TA:T	5.50439e-32	-0.0602129	-4.83947e-10
88087800	chr5:88087800:AAAGT:A	1.35401e-32	-7.58227e-10	-1.46269
88087851	chr5:88087851:AG:A	1.77368e-32	-7.58227e-10	-1.1927
88088701	chr5:88088701:G:GTAAA	5.32924e-32	-7.58227e-10	-0.0925506
88089640	chr5:88089640:T:A	1.30501e-32	-7.58227e-10	-1.49955
88090251	chr5:88090251:G:A	1.30218e-32	-7.58227e-10	-1.50172
88090977	chr5:88090977:T:G	1.41372e-32	-7.58227e-10	-1.41953
88091183	chr5:88091183:A:T	1.34544e-32	-7.58227e-10	-1.46904
88091288	chr5:88091288:C:G	1.45445e-32	-7.58227e-10	-1.39113
88091474	chr5:88091474:A:G	2.50761e-30	0.813788	2.94495
88091652	chr5:88091652:C:T	1.7991e-32	-7.58227e-10	-1.17847
88091755	chr5:88091755:T:C	1.97082e-31	0.973227	0.242049
88091819	chr5:88091819:T:G	1.42954e-32	-7.58227e-10	-1.4084
88092047	chr5:88092047:C:T	3.59688e-32	-7.58227e-10	-0.485692
88092604	chr5:88092604:G:A	1.0113e-32	-1.75452	-4.83947e-10
88092625	chr5:88092625:T:C	1.95571e-32	-7.58227e-10	-1.095
88092722	chr5:88092722:T:G	2.99133e-32	-7.58227e-10	-0.67004
88093210	chr5:88093210:G:A	1.90418e-32	-0.763924	-0.357785
88093240	chr5:88093240:G:C	8.60514e-33	-0.830161	-1.08582
88093241	chr5:88093241:C:T	2.06117e-32	-7.58227e-10	-1.04248
88093791	chr5:88093791:C:T	3.488e-32	-0.573702	0.0572712
88093858	chr5:88093858:A:G	6.10145e-32	-7.58227e-10	0.0427673
88094405	chr5:88094405:T:C	6.07454e-32	-7.58227e-10	0.038348
88095363	chr5:88095363:T:G	3.6282e-32	-7.58227e-10	-0.477022
88095571	chr5:88095571:T:A	1.35648e-32	-7.58227e-10	-1.46086
88095645	chr5:88095645:C:T	6.06655e-33	-0.806979	-1.45857
88095838	chr5:88095838:G:A	4.74224e-33	-1.06758	-1.44425
88096090	chr5:88096090:T:C	1.53188e-32	-7.58227e-10	-1.33926
88096410	chr5:88096410:C:T	1.6562e-32	-7.58227e-10	-1.26123
88096680	chr5:88096680:C:T	6.01026e-32	-7.58227e-10	0.0277094
88096871	chr5:88096871:T:C	1.34528e-32	-7.58227e-10	-1.46915
88097775	chr5:88097775:C:T	1.27134e-33	-2.32627	-1.502
88097928	chr5:88097928:CA:C	1.40883e-33	-2.27295	-1.45263
88097929	chr5:88097929:A:G	6.29366e-33	-0.801729	-1.42707
88098180	chr5:88098180:AGTCTTGG:A	1.33632e-32	-7.58227e-10	-1.47584
88098452	chr5:88098452:T:C	1.41073e-32	-7.58227e-10	-1.42165
88098475	chr5:88098475:C:G	3.99627e-33	-1.24095	-1.44203
88098542	chr5:88098542:A:T	4.86521e-33	-2.48623	-4.83947e-10
88099891	chr5:88099891:T:A	1.47409e-32	-7.58227e-10	-1.37771
88100417	chr5:88100417:G:A	2.08709e-32	-7.58227e-10	-1.02999
88100518	chr5:88100518:C:T	5.23062e-33	-2.41381	-4.83947e-10
88100548	chr5:88100548:C:T	2.22122e-32	-7.58227e-10	-0.967703
88101001	chr5:88101001:G:A	5.6083e-33	-2.3441	-4.83947e-10
88101382	chr5:88101382:T:C	1.15512e-33	-2.42154	-1.5026
88101726	chr5:88101726:G:T	4.69164e-32	-7.58227e-10	-0.219977
88101794	chr5:88101794:C:A	4.84187e-33	-2.49104	-4.83947e-10
88101846	chr5:88101846:C:T	1.23976e-32	-0.805053	-0.745788
88102193	chr5:88102193:C:G	3.15229e-33	-1.69802	-1.22219
88102259	chr5:88102259:G:A	1.24528e-33	-2.39429	-1.45469
88102477	chr5:88102477:C:A	1.58892e-32	-7.58227e-10	-1.3027
88102548	chr5:88102548:T:C	1.58702e-32	-7.58227e-10	-1.3039
88102702	chr5:88102702:C:T	7.55989e-33	-1.10321	-0.942276
88102714	chr5:88102714:C:T	7.45812e-33	-1.11561	-0.943433
88102789	chr5:88102789:A:G	2.4785e-32	-7.58227e-10	-0.858104
88103185	chr5:88103185:C:T	1.12486e-32	-0.760001	-0.888103
88103449	chr5:88103449:T:C	7.38683e-33	-2.06864	-4.83947e-10
88103490	chr5:88103490:C:G	2.37517e-32	-7.58227e-10	-0.900691
88103576	chr5:88103576:T:C	1.18751e-33	-2.39696	-1.49952
88103648	chr5:88103648:G:T	1.93527e-32	-0.858222	-0.247292
88103686	chr5:88103686:T:C	1.22214e-32	-0.699245	-0.865911
88104087	chr5:88104087:G:T	5.64399e-33	-0.915958	-1.42179
88104102	chr5:88104102:A:G	1.01175e-32	-0.830128	-0.923949
88104341	chr5:88104341:T:G	2.31841e-32	0.209049	-1.13393
88105148	chr5:88105148:A:G	1.69252e-32	-7.58227e-10	-1.23954
88105356	chr5:88105356:G:A	1.56843e-33	-2.46699	-1.15128
88105536	chr5:88105536:T:C	5.52584e-33	-0.946603	-1.4123
88105719	chr5:88105719:A:G	1.55149e-32	-7.58227e-10	-1.32654
88105958	chr5:88105958:A:G	2.20851e-32	-7.58227e-10	-0.973442
88106057	chr5:88106057:G:T	1.17335e-33	-2.40725	-1.50122
88106285	chr5:88106285:G:A	1.11124e-33	-2.45798	-1.50489
88106448	chr5:88106448:G:A	2.4386e-32	-7.58227e-10	-0.874334
88106457	chr5:88106457:G:A	1.96419e-31	-7.58227e-10	1.21191
88106636	chr5:88106636:C:T	1.17047e-33	-2.40603	-1.50491
88106714	chr5:88106714:G:T	2.16241e-33	-2.46626	-0.830858
88106843	chr5:88106843:A:G	8.00325e-32	-7.58227e-10	0.314089
88107028	chr5:88107028:T:C	2.2833e-32	-7.58227e-10	-0.940138
88107137	chr5:88107137:T:C	9.90959e-33	-0.852681	-0.922159
88107207	chr5:88107207:C:T	2.33653e-33	-2.50079	-0.718889
88107310	chr5:88107310:C:G	1.53934e-32	-7.58227e-10	-1.3344
88107457	chr5:88107457:A:C	2.37032e-32	-7.58227e-10	-0.902735
88107482	chr5:88107482:A:G	1.1475e-33	-2.4267	-1.50406
88107763	chr5:88107763:C:T	4.62756e-32	-7.58227e-10	-0.233728
88107931	chr5:88107931:C:T	9.81382e-33	-0.86733	-0.917222
88107965	chr5:88107965:G:A	1.59375e-32	-7.58227e-10	-1.29967
88108037	chr5:88108037:A:G	1.21964e-33	-2.39601	-1.47378
88108057	chr5:88108057:G:A	3.55179e-33	-1.60608	-1.19482
88108131	chr5:88108131:A:G	1.10289e-32	-1.66782	-4.83947e-10
88108142	chr5:88108142:G:A	3.31189e-31	-7.58227e-10	1.73435
88108298	chr5:88108298:A:G	8.03004e-32	-7.58227e-10	0.317431
88108355	chr5:88108355:C:T	1.5207e-32	-7.58227e-10	-1.34659
88108502	chr5:88108502:A:G	1.68215e-32	-7.58227e-10	-1.24569
88108700	chr5:88108700:GGGCACAAATAAAAC:G	5.51856e-33	-0.941134	-1.41909
88109020	chr5:88109020:C:CTG	5.29412e-33	-0.980728	-1.42102
88109324	chr5:88109324:T:A	1.31101e-32	-7.58227e-10	-1.49496
88109345	chr5:88109345:G:A	5.1112e-33	-1.01744	-1.41947
88109426	chr5:88109426:G:A	3.36228e-32	-7.58227e-10	-0.55314
88109438	chr5:88109438:G:A	1.60015e-31	-7.58227e-10	1.00692
88109820	chr5:88109820:G:A	1.54724e-32	-7.58227e-10	-1.32928
88109998	chr5:88109998:G:A	9.60838e-33	-1.80571	-4.83947e-10
88110206	chr5:88110206:G:A	3.61086e-32	-7.58227e-10	-0.481813
88110307	chr5:88110307:T:C	1.01356e-32	-1.75229	-4.83947e-10
88110474	chr5:88110474:T:C	5.14971e-33	-1.13329	-1.29612
88110794	chr5:88110794:T:C	1.70949e-32	-7.58227e-10	-1.22956
88111099	chr5:88111099:A:G	9.31812e-33	-0.893797	-0.942586
88111273	chr5:88111273:A:G	2.27932e-32	-7.58227e-10	-0.941883
88111339	chr5:88111339:C:T	1.02627e-32	-1.73983	-4.83947e-10
88111819	chr5:88111819:C:T	9.73627e-33	-0.865031	-0.927454
88111853	chr5:88111853:T:C	1.5998e-32	-7.58227e-10	-1.29588
88111910	chr5:88111910:T:C	1.57342e-32	-1.31251	-4.83947e-10
88111937	chr5:88111937:G:A	2.2079e-32	-7.58227e-10	-0.973715
88112876	chr5:88112876:C:T	1.3502e-32	-7.58227e-10	-1.4655
88113251	chr5:88113251:G:A	1.97016e-32	-7.58227e-10	-1.08765
88114110	chr5:88114110:A:G	1.19712e-33	-2.402	-1.48643
88114338	chr5:88114338:C:T	1.59405e-32	-7.58227e-10	-1.29948
88114514	chr5:88114514:A:T	1.22164e-33	-2.38837	-1.47978
88114629	chr5:88114629:C:A	2.27932e-32	-7.58227e-10	-0.941883
88114957	chr5:88114957:T:A	1.21583e-33	-2.39406	-1.47885
88115240	chr5:88115240:A:C	1.00307e-32	-0.875708	-0.886989
88115862	chr5:88115862:A:C	2.05634e-32	-0.813184	-0.231645
88116005	chr5:88116005:G:A	2.56096e-32	-7.58227e-10	-0.825375
88116063	chr5:88116063:T:C	5.72779e-33	-1.02522	-1.29779
88116264	chr5:88116264:C:T	7.98661e-33	-1.99058	-4.83947e-10
88116647	chr5:88116647:T:C	1.7769e-31	-7.58227e-10	1.1117
88116683	chr5:88116683:T:G	2.27958e-32	-7.58227e-10	-0.941766
88117036	chr5:88117036:TTTATC:T	1.54745e-32	-7.58227e-10	-1.32915
88117632	chr5:88117632:G:C	1.31682e-32	-7.58227e-10	-1.49054
88117816	chr5:88117816:G:A	5.20687e-33	-1.1093	-1.30907
88117995	chr5:88117995:C:T	1.58218e-32	-7.58227e-10	-1.30696
88118119	chr5:88118119:A:C	8.20623e-33	-0.912986	-1.05046
88118424	chr5:88118424:G:A	1.30215e-32	-7.58227e-10	-1.50174
88118830	chr5:88118830:C:T	3.68009e-32	-7.58227e-10	-0.462823
88119199	chr5:88119199:C:T	1.21413e-33	-2.37681	-1.49751
88119347	chr5:88119347:A:G	2.1964e-32	-7.58227e-10	-0.978941
88119360	chr5:88119360:A:G	1.04637e-32	-0.769439	-0.95099
88119850	chr5:88119850:T:C	1.22509e-33	-2.38212	-1.48321
88120138	chr5:88120138:C:T	1.9328e-33	-1.98849	-1.42088
88120338	chr5:88120338:T:A	1.75209e-31	-7.58227e-10	1.09764
88120777	chr5:88120777:T:C	5.21585e-33	-1.10221	-1.31443
88121146	chr5:88121146:G:A	1.00168e-32	-0.822303	-0.941777
88121394	chr5:88121394:C:T	1.01521e-32	-0.817681	-0.932985
88121494	chr5:88121494:A:G	1.0221e-32	-0.802134	-0.941763
88122326	chr5:88122326:C:T	2.81621e-32	-7.58227e-10	-0.730365
88122583	chr5:88122583:A:C	5.24645e-33	-1.10689	-1.3039
88122916	chr5:88122916:G:A	9.88787e-33	-0.833945	-0.943091
88123502	chr5:88123502:A:G	1.3676e-32	-7.58227e-10	-1.4527
88123674	chr5:88123674:C:T	2.21129e-32	-7.58227e-10	-0.972183
88124183	chr5:88124183:G:A	1.73277e-31	-7.58227e-10	1.08655
88124414	chr5:88124414:C:T	9.59161e-33	-0.857133	-0.950322
88124734	chr5:88124734:C:T	1.81914e-32	-0.826011	-0.341381
88125050	chr5:88125050:C:T	1.54621e-32	-7.58227e-10	-1.32995
88125090	chr5:88125090:A:G	1.13066e-32	-0.737906	-0.905049
88125279	chr5:88125279:G:C	1.23041e-33	-2.45381	-1.40719
88125334	chr5:88125334:A:G	1.77711e-32	-7.58227e-10	-1.19077
88125374	chr5:88125374:G:A	1.55489e-32	-7.58227e-10	-1.32436
88125500	chr5:88125500:A:G	1.34961e-32	-7.58227e-10	-1.46594
88125589	chr5:88125589:G:T	1.54412e-32	-7.58227e-10	-1.3313
88125766	chr5:88125766:G:A	2.07687e-32	-7.58227e-10	-1.0349
88126089	chr5:88126089:G:A	7.27428e-33	-1.32199	-0.762006
88126228	chr5:88126228:A:T	8.72264e-33	-0.865334	-1.03709
88126737	chr5:88126737:C:T	5.27124e-33	-1.1255	-1.28058
88126833	chr5:88126833:G:C	8.14931e-32	-7.58227e-10	0.332174
88127091	chr5:88127091:C:T	1.4835e-32	-7.58227e-10	-1.37136
88127127	chr5:88127127:A:C	1.45183e-32	-7.58227e-10	-1.39293
88127578	chr5:88127578:T:G	2.50442e-32	-7.58227e-10	-0.847701
88127596	chr5:88127596:C:T	1.95178e-33	-1.90799	-1.49161
88129305	chr5:88129305:C:T	5.41858e-33	-1.07869	-1.29982
88130627	chr5:88130627:T:C	6.98719e-33	-1.30791	-0.816355
88130700	chr5:88130700:T:C	1.77597e-32	-1.19141	-4.83947e-10
88131029	chr5:88131029:A:G	8.94822e-32	-7.58227e-10	0.425696
88131181	chr5:88131181:C:T	2.4823e-32	-7.58227e-10	-0.856571
88131287	chr5:88131287:T:A	1.33182e-32	-7.58227e-10	-1.47921
88131425	chr5:88131425:G:GA	8.83584e-32	-7.58227e-10	0.413057
88131489	chr5:88131489:G:A	1.22738e-33	-2.50427	-1.3592
88132116	chr5:88132116:T:C	7.16229e-33	-1.26009	-0.839423
88132318	chr5:88132318:A:G	1.90495e-32	-0.79469	-0.326611
88133080	chr5:88133080:T:C	6.16357e-33	-0.881138	-1.36855
88133095	chr5:88133095:C:T	7.16595e-33	-1.00741	-1.09159
88133316	chr5:88133316:A:T	1.60157e-32	-7.58227e-10	-1.29477
88134008	chr5:88134008:G:C	6.60378e-33	-2.1807	-4.83947e-10
88134410	chr5:88134410:G:A	1.57012e-32	-7.58227e-10	-1.31461
88134485	chr5:88134485:A:G	6.39486e-33	-2.43525	0.222399
88134700	chr5:88134700:C:T	3.40979e-33	-2.30767	-0.534028
88134883	chr5:88134883:C:T	1.74588e-32	-7.58227e-10	-1.2085
88135129	chr5:88135129:G:A	1.62817e-33	-2.186	-1.39488
88135291	chr5:88135291:A:G	1.47214e-33	-2.24143	-1.4402
88135432	chr5:88135432:T:C	7.43195e-33	-1.92439	-0.138167
88135779	chr5:88135779:C:G	1.55241e-33	-2.25381	-1.37473
88135786	chr5:88135786:T:C	1.31326e-32	-1.49325	-4.83947e-10
88135847	chr5:88135847:C:T	2.81983e-33	-2.27679	-0.754873
88135850	chr5:88135850:G:A	1.39892e-32	-7.58227e-10	-1.43006
88135893	chr5:88135893:AT:A	1.41151e-32	-7.58227e-10	-1.4211
88136019	chr5:88136019:G:A	1.48522e-32	-7.58227e-10	-1.37019
88136730	chr5:88136730:G:A	2.49921e-33	-2.12884	-1.02353
88136797	chr5:88136797:T:C	5.95194e-32	-7.58227e-10	0.0179587
88137055	chr5:88137055:T:C	4.70319e-32	-7.58227e-10	-0.217517
88137387	chr5:88137387:T:G	2.59786e-33	-2.12069	-0.992962
88137938	chr5:88137938:C:T	1.32654e-32	-7.58227e-10	-1.48319
88138175	chr5:88138175:A:T	1.38447e-32	-7.58227e-10	-1.44044
88138237	chr5:88138237:A:G	1.54611e-33	-2.22465	-1.40795
88138260	chr5:88138260:G:T	1.52217e-33	-2.26648	-1.38173
88139286	chr5:88139286:A:G	2.54829e-33	-2.27648	-0.856437
88139669	chr5:88139669:T:C	1.57404e-33	-2.21111	-1.40359
88139680	chr5:88139680:C:A	2.4766e-33	-2.26639	-0.895067
88139816	chr5:88139816:C:T	2.10869e-33	-2.14752	-1.17476
88140440	chr5:88140440:C:G	6.62471e-33	-2.17754	-4.83947e-10
88140623	chr5:88140623:G:T	5.73944e-33	-2.32098	-4.83947e-10
88141072	chr5:88141072:G:A	1.35204e-32	-7.58227e-10	-1.46414
88141262	chr5:88141262:G:A	8.49212e-32	-0.300012	0.673391
88141412	chr5:88141412:G:A	4.09885e-31	1.94753	-4.83947e-10
88141947	chr5:88141947:C:T	1.75683e-33	-2.14328	-1.36155
88142109	chr5:88142109:C:T	3.48511e-33	-2.07388	-0.745969
88143305	chr5:88143305:T:G	1.54899e-32	-7.58227e-10	-1.32815
88143353	chr5:88143353:C:A	1.58942e-32	-7.58227e-10	-1.30239
88144008	chr5:88144008:T:C	3.10402e-32	-7.58227e-10	-0.633059
88144285	chr5:88144285:C:T	3.36486e-32	-7.58227e-10	-0.552371
88144370	chr5:88144370:C:A	1.31345e-32	-7.58227e-10	-1.4931
88144564	chr5:88144564:T:C	1.30706e-32	-7.58227e-10	-1.49798
88144680	chr5:88144680:G:A	2.05884e-33	-2.05779	-1.28842
88145364	chr5:88145364:G:C	3.05165e-33	-1.90644	-1.04622
88145673	chr5:88145673:A:C	1.29754e-32	-7.58227e-10	-1.50529
88145768	chr5:88145768:T:G	6.93752e-33	-2.41314	0.28174
88146218	chr5:88146218:C:T	1.30136e-32	-7.58227e-10	-1.50235
88146402	chr5:88146402:G:A	6.04582e-33	-2.26898	-4.83947e-10
88146711	chr5:88146711:T:C	6.94695e-31	3.33814	-0.863007
88147075	chr5:88147075:CTAAA:C	1.17337e-30	0.860391	2.1389
88147094	chr5:88147094:G:A	5.22082e-30	5.67687	-1.18481
88147513	chr5:88147513:G:A	7.30646e-33	-2.07959	-4.83947e-10
88147648	chr5:88147648:ATTG:A	2.13348e-32	-2.43519	1.42718
88147884	chr5:88147884:C:T	1.70479e-31	-7.58227e-10	1.07027
88148106	chr5:88148106:T:C	2.22642e-32	-2.45327	1.4879
88148126	chr5:88148126:GC:G	8.53294e-33	-2.4049	0.480493
88148141	chr5:88148141:A:T	2.11031e-33	-1.81643	-1.50508
88148527	chr5:88148527:G:A	1.30366e-32	-7.58227e-10	-1.50059
88148807	chr5:88148807:C:T	9.91814e-33	-1.77398	-4.83947e-10
88149376	chr5:88149376:G:A	4.89422e-30	5.59946	-1.172
88149488	chr5:88149488:C:T	1.29754e-32	-7.58227e-10	-1.50529
88149673	chr5:88149673:A:G	1.86339e-30	2.81129	0.650522
88150176	chr5:88150176:A:C	4.76067e-33	-2.50796	-4.83947e-10
88150305	chr5:88150305:G:T	8.96339e-33	-2.34699	0.471797
88150947	chr5:88150947:A:G	1.32694e-32	-7.58227e-10	-1.48288
88151127	chr5:88151127:T:C	1.87606e-31	-7.58227e-10	1.166
88151305	chr5:88151305:G:A	1.30177e-32	-7.58227e-10	-1.50204
88151870	chr5:88151870:T:A	2.27068e-30	2.96945	0.690039
88153045	chr5:88153045:T:G	1.29778e-32	-7.58227e-10	-1.5051
88153143	chr5:88153143:A:G	2.40415e-32	-2.44613	1.55757
88153338	chr5:88153338:C:T	2.40708e-32	-2.44627	1.55892
88154167	chr5:88154167:A:G	2.15136e-33	-1.79694	-1.5053
88154577	chr5:88154577:G:A	1.29817e-32	-7.58227e-10	-1.5048
88154580	chr5:88154580:G:C	1.35043e-32	-1.46534	-4.83947e-10
88154621	chr5:88154621:T:C	3.87157e-30	5.41209	-1.21902
88154796	chr5:88154796:C:T	1.57367e-32	-1.31235	-4.83947e-10
88156260	chr5:88156260:G:A	6.03959e-32	0.0325776	-4.83947e-10
88156635	chr5:88156635:G:C	1.53674e-32	-7.58227e-10	-1.3361
88157327	chr5:88157327:A:G	4.99763e-31	2.14579	-4.83947e-10
88157606	chr5:88157606:C:CA	1.33494e-32	-7.58227e-10	-1.47687
88158453	chr5:88158453:T:C	2.26648e-33	-1.75081	-1.49931
88158570	chr5:88158570:G:C	2.18061e-33	-1.78597	-1.50277
88158647	chr5:88158647:C:T	2.19533e-33	-1.7821	-1.49991
88158904	chr5:88158904:T:C	1.57155e-32	-1.3137	-4.83947e-10
88159182	chr5:88159182:C:T	1.71238e-31	0.559675	0.515034
88159554	chr5:88159554:A:T	1.74033e-32	-7.58227e-10	-1.21168
88159790	chr5:88159790:G:A	1.99937e-32	-7.58227e-10	-1.07293
88159838	chr5:88159838:A:G	1.92967e-31	0.602123	0.592051
88160341	chr5:88160341:T:A	1.21747e-32	-1.56898	-4.83947e-10
88160678	chr5:88160678:G:A	3.2726e-32	-7.58227e-10	-0.580174
88161014	chr5:88161014:G:C	1.44478e-32	-0.306886	-1.09092
88161381	chr5:88161381:A:G	2.1002e-33	-1.82152	-1.50479
88161549	chr5:88161549:T:A	5.56884e-33	-2.35116	-4.83947e-10
88161605	chr5:88161605:G:A	8.60955e-33	-2.38406	0.468585
88161612	chr5:88161612:T:A	2.36678e-32	-2.45184	1.54761
88161624	chr5:88161624:A:G	8.73462e-33	-0.529911	-1.37114
88162005	chr5:88162005:T:C	8.01598e-33	-0.605514	-1.38139
88162070	chr5:88162070:G:A	1.5265e-32	-7.58227e-10	-1.34278
88162105	chr5:88162105:G:T	1.44543e-32	-0.30818	-1.08917
88162403	chr5:88162403:T:A	2.08093e-33	-1.83024	-1.50529
88162419	chr5:88162419:T:A	4.76557e-33	-2.50693	-4.83947e-10
88162461	chr5:88162461:A:G	7.39138e-33	-0.695326	-1.3727
88163225	chr5:88163225:C:T	1.51079e-31	0.387968	0.561491
88163929	chr5:88163929:G:A	1.57255e-32	-7.58227e-10	-1.31306
88164194	chr5:88164194:T:G	2.24285e-32	-2.45977	1.50176
88164287	chr5:88164287:C:T	2.9044e-32	-7.58227e-10	-0.699533
88164291	chr5:88164291:G:A	1.44463e-32	-0.32333	-1.07457
88164626	chr5:88164626:G:A	2.36748e-32	-7.58227e-10	-0.903933
88164667	chr5:88164667:T:C	2.32075e-32	-2.47192	1.54806
88164954	chr5:88164954:G:T	2.03676e-32	-7.58227e-10	-1.0544
88166050	chr5:88166050:G:A	1.56357e-31	0.426595	0.557203
88166118	chr5:88166118:G:C	1.56047e-32	-7.58227e-10	-1.32077
88166388	chr5:88166388:A:G	1.39289e-32	-1.43438	-4.83947e-10
88166424	chr5:88166424:C:T	9.31982e-33	-2.42544	0.589236
88168013	chr5:88168013:T:C	2.21539e-32	-7.58227e-10	-0.970332
88168125	chr5:88168125:G:A	2.30189e-32	-2.47015	1.53812
88168876	chr5:88168876:C:T	2.23213e-31	-7.58227e-10	1.33978
88168966	chr5:88168966:T:C	3.79546e-33	-1.49552	-1.23902
88169054	chr5:88169054:T:C	1.33425e-32	-7.58227e-10	-1.47739
88170424	chr5:88170424:T:A	2.35473e-32	-2.46246	1.55313
88170450	chr5:88170450:C:A	1.29878e-32	-7.58227e-10	-1.50433
88170541	chr5:88170541:G:A	1.87721e-31	-7.58227e-10	1.16661
88170699	chr5:88170699:G:A	8.83857e-33	-1.88922	-4.83947e-10
88171126	chr5:88171126:C:T	8.23388e-33	-0.585595	-1.37449
88171415	chr5:88171415:G:A	2.49953e-32	-7.58227e-10	-0.849655
88171463	chr5:88171463:A:G	1.58023e-31	0.994398	-4.83947e-10
88171685	chr5:88171685:A:C	1.3073e-32	-7.58227e-10	-1.4978
88171997	chr5:88171997:G:A	1.18784e-32	-1.59362	-4.83947e-10
88172006	chr5:88172006:C:T	1.29826e-32	-7.58227e-10	-1.50473
88172278	chr5:88172278:C:T	2.01846e-33	-1.86293	-1.50308
88172354	chr5:88172354:C:T	3.5739e-32	-7.58227e-10	-0.492102
88172808	chr5:88172808:C:T	1.53358e-32	-7.58227e-10	-1.33816
88172949	chr5:88172949:A:G	2.00555e-32	-7.58227e-10	-1.06984
88173632	chr5:88173632:C:A	1.75943e-33	-2.00578	-1.49757
88174423	chr5:88174423:G:T	5.39966e-32	1.25246	-1.33189
88175036	chr5:88175036:A:T	1.38815e-32	-1.43778	-4.83947e-10
88175548	chr5:88175548:T:C	2.44445e-31	0.688209	0.742439
88175736	chr5:88175736:T:C	1.30821e-32	-7.58227e-10	-1.4971
88176395	chr5:88176395:C:T	1.51672e-32	-0.240822	-1.10838
88176481	chr5:88176481:G:A	2.16073e-33	-1.79547	-1.50242
88176720	chr5:88176720:ATAG:A	2.0966e-33	-1.88789	-1.44014
88176862	chr5:88176862:C:T	1.13383e-30	0.872192	2.09282
88177160	chr5:88177160:G:A	2.16889e-33	-1.79174	-1.50239
88177472	chr5:88177472:G:A	2.8958e-31	1.07204	0.528047
88177689	chr5:88177689:C:A	1.30826e-32	-7.58227e-10	-1.49706
88178487	chr5:88178487:C:T	1.30199e-32	-7.58227e-10	-1.50186
88179725	chr5:88179725:A:G	9.96003e-33	-1.76976	-4.83947e-10
88180131	chr5:88180131:A:G	1.30867e-32	-7.58227e-10	-1.49674
88180543	chr5:88180543:TTTTTTAA:T	3.54502e-32	-7.58227e-10	-0.500214
88180585	chr5:88180585:A:T	1.97603e-32	-0.244796	-0.839871
88180845	chr5:88180845:T:C	1.68082e-31	-7.58227e-10	1.05611
88181314	chr5:88181314:CTT:C	9.67386e-33	-2.37967	0.580754
88181611	chr5:88181611:C:T	6.3745e-33	-2.21604	-4.83947e-10
88181931	chr5:88181931:T:C	2.27123e-33	-1.75343	-1.49459
88181992	chr5:88181992:G:C	1.41394e-32	-7.58227e-10	-1.41938
88182800	chr5:88182800:GT:G	1.39779e-32	-7.58227e-10	-1.43086
88182933	chr5:88182933:CA:C	1.39783e-32	-7.58227e-10	-1.43084
88183036	chr5:88183036:G:A	1.39912e-32	-7.58227e-10	-1.42991
88183210	chr5:88183210:G:C	1.30014e-32	-7.58227e-10	-1.50329
88183633	chr5:88183633:C:T	1.29817e-31	0.656031	0.141748
88184075	chr5:88184075:G:A	1.34554e-32	-7.58227e-10	-1.46896
88184089	chr5:88184089:A:G	7.26224e-33	-0.61305	-1.47261
88185168	chr5:88185168:ATTG:A	1.36706e-32	-7.58227e-10	-1.4531
88185757	chr5:88185757:T:C	1.98665e-33	-1.87879	-1.5031
88186466	chr5:88186466:T:C	1.0004e-32	-2.43156	0.666198
88186992	chr5:88186992:A:G	5.7547e-33	-2.31833	-4.83947e-10
88188146	chr5:88188146:C:A	1.35804e-32	-7.58227e-10	-1.45972
88188190	chr5:88188190:C:T	9.9924e-32	0.593904	-0.0578377
88188400	chr5:88188400:G:A	1.51099e-31	-7.58227e-10	0.949592
88188486	chr5:88188486:A:G	1.07539e-32	-1.69308	-4.83947e-10
88188636	chr5:88188636:G:A	2.00801e-32	-7.58227e-10	-1.06861
88188645	chr5:88188645:A:G	3.37373e-32	-7.58227e-10	-0.54974
88188684	chr5:88188684:A:G	1.40758e-32	-7.58227e-10	-1.42388
88188723	chr5:88188723:T:C	1.23643e-32	-2.46542	0.91189
88189148	chr5:88189148:T:C	1.97404e-33	-1.8838	-1.50446
88189243	chr5:88189243:C:G	1.39168e-32	-7.58227e-10	-1.43525
88189247	chr5:88189247:A:G	7.75213e-33	-0.539125	-1.48125
88189328	chr5:88189328:T:C	1.39687e-32	-0.251527	-1.18
88189604	chr5:88189604:G:C	1.37281e-32	-7.58227e-10	-1.4489
88189996	chr5:88189996:G:A	1.07931e-32	-2.3752	0.68576
88190404	chr5:88190404:T:C	2.16886e-32	-7.58227e-10	-0.991556
88190482	chr5:88190482:G:C	1.00971e-32	-1.7561	-4.83947e-10
88190721	chr5:88190721:T:C	1.5122e-31	0.83469	0.115699
88190775	chr5:88190775:C:T	3.39416e-32	-2.48428	1.94058
88190970	chr5:88190970:A:C	7.00742e-33	-2.12137	-4.83947e-10
88191109	chr5:88191109:C:T	6.45267e-32	-7.58227e-10	0.0987348
88191136	chr5:88191136:A:C	1.35091e-32	-7.58227e-10	-1.46498
88191322	chr5:88191322:C:G	1.35394e-32	-7.58227e-10	-1.46274
88191329	chr5:88191329:A:G	1.91751e-32	-7.58227e-10	-1.11473
88191501	chr5:88191501:C:T	7.89192e-33	-0.504312	-1.49819
88191735	chr5:88191735:A:T	2.55481e-32	-0.82778	-4.83947e-10
88191801	chr5:88191801:C:T	1.45935e-32	-7.58227e-10	-1.38776
88191883	chr5:88191883:G:A	2.4781e-33	-1.69931	-1.46154
88191906	chr5:88191906:G:A	2.38795e-31	1.40726	-4.83947e-10
88192125	chr5:88192125:T:C	1.42221e-31	0.620368	0.268672
88192820	chr5:88192820:A:C	3.1041e-32	-7.58227e-10	-0.633036
88193453	chr5:88193453:G:A	1.52951e-32	-0.13972	-1.20109
88194464	chr5:88194464:G:A	1.33379e-32	-7.58227e-10	-1.47773
88194640	chr5:88194640:A:G	1.53605e-31	-7.58227e-10	0.966038
88194847	chr5:88194847:G:A	2.16672e-33	-1.79621	-1.49892
88194959	chr5:88194959:T:C	2.14453e-33	-1.80649	-1.49893
88195091	chr5:88195091:T:C	2.11684e-33	-1.82062	-1.4978
88195728	chr5:88195728:T:C	1.57467e-31	0.723774	0.267095
88195980	chr5:88195980:G:C	7.60404e-33	-2.03966	-4.83947e-10
88196027	chr5:88196027:T:C	1.48802e-32	-7.58227e-10	-1.36831
88196147	chr5:88196147:C:T	1.31724e-32	-7.58227e-10	-1.49022
88197073	chr5:88197073:C:T	1.3334e-32	-7.58227e-10	-1.47803
88197708	chr5:88197708:C:T	4.40015e-31	2.01846	-4.83947e-10
88197940	chr5:88197940:C:G	2.19171e-33	-1.78593	-1.49773
88198207	chr5:88198207:T:C	1.34889e-32	-7.58227e-10	-1.46648
88198498	chr5:88198498:G:C	1.50442e-32	-0.158623	-1.19873
88198963	chr5:88198963:G:T	1.54024e-31	-7.58227e-10	0.968767
88199520	chr5:88199520:C:T	2.05226e-33	-1.85349	-1.49591
88199687	chr5:88199687:G:A	1.51958e-32	-0.157328	-1.18999
88199812	chr5:88199812:A:G	5.44791e-33	-2.37311	-4.83947e-10
88199897	chr5:88199897:T:G	1.4338e-32	-1.40543	-4.83947e-10
88200112	chr5:88200112:T:C	1.30603e-30	0.869011	2.23739
88200158	chr5:88200158:C:T	1.34448e-32	-7.58227e-10	-1.46975
88200773	chr5:88200773:G:A	1.32903e-31	-7.58227e-10	0.821278
88201795	chr5:88201795:T:C	4.79246e-33	-2.38349	-0.117805
88202160	chr5:88202160:C:T	3.5682e-32	-0.493699	-4.83947e-10
88202210	chr5:88202210:G:A	1.50243e-31	0.649224	0.294687
88202252	chr5:88202252:C:T	1.45843e-31	0.662723	0.251465
88202279	chr5:88202279:C:T	1.79016e-32	-7.58227e-10	-1.18345
88202311	chr5:88202311:T:A	1.27173e-31	0.567857	0.209349
88202437	chr5:88202437:TA:T	1.93035e-33	-1.90534	-1.5053
88202518	chr5:88202518:T:C	1.37599e-32	-7.58227e-10	-1.44659
88202562	chr5:88202562:T:C	4.86676e-33	-2.48592	-4.83947e-10
88202762	chr5:88202762:C:T	1.31571e-32	-7.58227e-10	-1.49138
88203032	chr5:88203032:G:A	1.06364e-30	1.0094	1.8917
88203178	chr5:88203178:A:T	1.32071e-32	-7.58227e-10	-1.48759
88203260	chr5:88203260:A:G	1.54309e-31	-7.58227e-10	0.970615
88203488	chr5:88203488:A:G	2.6174e-32	-2.48577	1.68219
88204981	chr5:88204981:C:A	1.70809e-32	-7.58227e-10	-1.23038
88205006	chr5:88205006:T:C	6.85962e-32	-7.58227e-10	0.159894
88205063	chr5:88205063:G:A	1.33511e-32	-7.58227e-10	-1.47675
88205406	chr5:88205406:G:A	1.76985e-32	0.0732091	-1.26807
88206254	chr5:88206254:A:G	1.42301e-32	-1.41298	-4.83947e-10
88206314	chr5:88206314:T:C	1.54006e-32	-7.58227e-10	-1.33394
88206400	chr5:88206400:G:C	3.40726e-31	1.76274	-4.83947e-10
88206543	chr5:88206543:A:T	4.89089e-33	-2.48097	-4.83947e-10
88206632	chr5:88206632:T:C	1.33047e-32	-7.58227e-10	-1.48023
88207270	chr5:88207270:GACT:G	1.267e-30	1.10134	1.97472
88207570	chr5:88207570:C:T	9.4724e-33	-1.62412	-0.195844
88207793	chr5:88207793:G:A	5.37319e-32	-7.58227e-10	-0.0843365
88207943	chr5:88207943:T:C	3.88235e-32	-7.58227e-10	-0.409318
88208468	chr5:88208468:T:C	4.51981e-32	0.767637	-1.02493
88208666	chr5:88208666:G:A	9.2344e-33	-0.348981	-1.49643
88209862	chr5:88209862:A:ACTGCC	8.52011e-33	-0.42936	-1.49655
88210276	chr5:88210276:G:A	1.43589e-32	-7.58227e-10	-1.40398
88210744	chr5:88210744:C:T	1.54007e-32	-7.58227e-10	-1.33393
88210806	chr5:88210806:G:A	1.8217e-33	-2.22566	-1.24291
88211235	chr5:88211235:G:A	8.29419e-33	-0.453049	-1.49974
88211250	chr5:88211250:C:T	8.86426e-33	-0.388634	-1.49768
88211320	chr5:88211320:A:G	1.99435e-33	-1.89888	-1.47915
88211364	chr5:88211364:C:T	1.33313e-32	-7.58227e-10	-1.47823
88211623	chr5:88211623:C:T	2.37506e-33	-1.93451	-1.26881
88211635	chr5:88211635:C:T	1.44645e-31	-7.58227e-10	0.905939
88211642	chr5:88211642:C:T	1.30406e-32	-7.58227e-10	-1.50027
88212366	chr5:88212366:T:C	1.84601e-32	-7.58227e-10	-1.15273
88212753	chr5:88212753:C:T	1.42167e-32	-7.58227e-10	-1.41392
88213110	chr5:88213110:CCT:C	1.0301e-31	-7.58227e-10	0.566486
88213443	chr5:88213443:C:T	2.20691e-33	-1.79065	-1.4861
88213567	chr5:88213567:ACTAT:A	8.95849e-32	1.38017	-0.953323
88214593	chr5:88214593:A:G	1.29754e-32	-7.58227e-10	-1.50529
88215037	chr5:88215037:C:A	8.81056e-33	-0.3941	-1.49829
88215199	chr5:88215199:A:T	1.35896e-32	-7.58227e-10	-1.45904
88215896	chr5:88215896:C:T	1.43926e-32	-7.58227e-10	-1.40163
88216497	chr5:88216497:C:T	8.02293e-32	1.2512	-0.934657
88216647	chr5:88216647:G:A	1.33762e-32	-7.58227e-10	-1.47487
88216656	chr5:88216656:G:T	1.24711e-31	0.757654	-4.83947e-10
88216715	chr5:88216715:G:A	3.43229e-33	-1.73644	-1.09868
88217958	chr5:88217958:C:T	1.13613e-33	-2.45521	-1.48551
88217983	chr5:88217983:G:A	2.7568e-32	-7.58227e-10	-0.751689
88218194	chr5:88218194:T:A	2.18258e-32	-7.58227e-10	-0.985249
88218270	chr5:88218270:T:A	1.442e-32	-7.58227e-10	-1.39973
88218582	chr5:88218582:A:C	4.97402e-33	-2.46411	-4.83947e-10
88218698	chr5:88218698:G:T	1.85848e-33	-2.43915	-1.00944
88218847	chr5:88218847:C:T	1.43651e-32	-7.58227e-10	-1.40354
88218961	chr5:88218961:TA:T	1.32848e-32	-0.482645	-0.99908
88219585	chr5:88219585:A:G	2.81985e-32	-7.58227e-10	-0.729077
88220249	chr5:88220249:T:C	1.54901e-32	-7.58227e-10	-1.32814
88222061	chr5:88222061:T:C	2.79763e-33	-1.53621	-1.50336
88222635	chr5:88222635:T:C	3.8355e-33	-1.38134	-1.34271
88224147	chr5:88224147:G:A	1.81904e-33	-2.46306	-1.00697
88224456	chr5:88224456:G:A	4.01167e-32	-7.58227e-10	-0.37655
88224705	chr5:88224705:T:C	1.35206e-32	-7.58227e-10	-1.46413
88225233	chr5:88225233:C:A	1.37192e-32	-7.58227e-10	-1.44955
88226600	chr5:88226600:T:C	9.69231e-32	-0.839192	1.34477
88227237	chr5:88227237:G:A	3.60385e-32	-7.58227e-10	-0.483757
88227819	chr5:88227819:C:T	5.48496e-32	-7.58227e-10	-0.063749
88227885	chr5:88227885:T:C	3.106e-32	-7.58227e-10	-0.632423
88227891	chr5:88227891:T:G	1.69094e-32	-7.58227e-10	-1.24047
88228138	chr5:88228138:G:A	2.46021e-32	-7.58227e-10	-0.865511
88228561	chr5:88228561:G:A	1.2988e-32	-7.58227e-10	-1.50432
88229272	chr5:88229272:T:C	2.98831e-32	-7.58227e-10	-0.671051
88230085	chr5:88230085:G:A	1.2401e-32	-1.55057	-4.83947e-10
88230768	chr5:88230768:C:T	1.6148e-32	-7.58227e-10	-1.28655
88231533	chr5:88231533:T:C	1.08304e-33	-2.49095	-1.49763
88231587	chr5:88231587:G:A	1.37656e-32	-7.58227e-10	-1.44617
88231628	chr5:88231628:T:C	1.17706e-33	-2.41585	-1.48947
88232070	chr5:88232070:A:G	3.66977e-32	-7.58227e-10	-0.46563
88232198	chr5:88232198:C:T	2.69658e-32	-7.58227e-10	-0.773774
88232323	chr5:88232323:C:CA	1.69879e-32	-7.58227e-10	-1.23584
88232774	chr5:88232774:C:T	1.3076e-30	-7.58227e-10	3.10761
88232810	chr5:88232810:A:G	3.4186e-33	-1.49062	-1.34849
88232818	chr5:88232818:C:T	8.65643e-33	-1.91004	-4.83947e-10
88232863	chr5:88232863:C:T	1.45411e-32	-7.58227e-10	-1.39137
88233841	chr5:88233841:G:C	3.17388e-33	-1.44007	-1.47332
88234112	chr5:88234112:G:A	1.14918e-33	-2.43749	-1.4918
88234166	chr5:88234166:G:C	1.30851e-32	-7.58227e-10	-1.49687
88235104	chr5:88235104:C:T	2.67194e-32	-7.58227e-10	-0.782952
88236441	chr5:88236441:G:A	6.56355e-33	-0.796021	-1.39079
88236628	chr5:88236628:T:C	6.04292e-31	-7.58227e-10	2.33571
88237160	chr5:88237160:T:C	1.17044e-33	-2.41885	-1.49211
88237751	chr5:88237751:A:T	1.32307e-32	-7.58227e-10	-1.4858
88238075	chr5:88238075:C:T	1.57543e-32	-7.58227e-10	-1.31123
88238574	chr5:88238574:A:C	1.8693e-32	-7.58227e-10	-1.1402
88240021	chr5:88240021:C:G	1.32448e-32	-7.58227e-10	-1.48474
88240062	chr5:88240062:A:T	6.32027e-33	-1.91544	-0.309147
88240466	chr5:88240466:G:A	4.63985e-33	-1.03452	-1.49914
88240563	chr5:88240563:C:T	1.30619e-32	-7.58227e-10	-1.49864
88241390	chr5:88241390:A:G	2.98349e-32	-7.58227e-10	-0.672666
88242072	chr5:88242072:T:C	3.74781e-32	-7.58227e-10	-0.444586
88242073	chr5:88242073:A:G	1.7812e-32	-7.58227e-10	-1.18847
88242222	chr5:88242222:C:G	1.29763e-32	-7.58227e-10	-1.50522
88242339	chr5:88242339:T:C	1.30447e-32	-7.58227e-10	-1.49996
88242701	chr5:88242701:C:T	1.54989e-32	-7.58227e-10	-1.32757
88243090	chr5:88243090:T:C	2.32894e-32	-7.58227e-10	-0.920346
88243132	chr5:88243132:T:C	1.16562e-33	-2.42686	-1.48823
88243275	chr5:88243275:G:T	1.16667e-33	-2.42818	-1.48601
88244131	chr5:88244131:A:T	3.01642e-32	-7.58227e-10	-0.661687
88244393	chr5:88244393:T:C	1.14541e-33	-2.46147	-1.47111
88244989	chr5:88244989:T:G	3.19532e-33	-1.44106	-1.4656
88246065	chr5:88246065:T:A	1.16628e-33	-2.42702	-1.48751
88247302	chr5:88247302:G:A	1.35129e-32	-1.4647	-4.83947e-10
88247486	chr5:88247486:T:C	1.14505e-33	-2.44696	-1.48593
88247690	chr5:88247690:C:T	1.61508e-32	-7.58227e-10	-1.28637
88247700	chr5:88247700:A:G	1.37116e-32	-7.58227e-10	-1.4501
88248289	chr5:88248289:T:C	1.40748e-32	-7.58227e-10	-1.42395
88248396	chr5:88248396:A:G	1.11929e-33	-2.48393	-1.47172
88248486	chr5:88248486:A:G	1.60716e-32	-7.58227e-10	-1.29129
88248874	chr5:88248874:CTG:C	1.43049e-32	-7.58227e-10	-1.40774
88249227	chr5:88249227:T:C	1.32499e-33	-2.36018	-1.42676
88249501	chr5:88249501:C:T	9.56319e-33	-1.17165	-0.638775
88250962	chr5:88250962:T:G	1.44836e-32	-7.58227e-10	-1.39533
88251306	chr5:88251306:G:A	3.87574e-33	-1.26815	-1.44546
88251552	chr5:88251552:G:A	7.38875e-33	-2.06839	-4.83947e-10
88251610	chr5:88251610:TG:T	5.86022e-33	-2.30016	-4.83947e-10
88251625	chr5:88251625:T:C	1.67605e-32	-7.58227e-10	-1.24932
88251742	chr5:88251742:T:C	3.50833e-33	-1.3552	-1.458
88251745	chr5:88251745:C:T	4.80476e-33	-2.49874	-4.83947e-10
88252099	chr5:88252099:A:G	1.38917e-32	-7.58227e-10	-1.43706
88253037	chr5:88253037:GA:G	1.49841e-32	-7.58227e-10	-1.36136
88253048	chr5:88253048:C:T	1.592e-32	-7.58227e-10	-1.30077
88253323	chr5:88253323:A:G	1.63259e-32	-7.58227e-10	-1.27559
88253893	chr5:88253893:A:G	3.95537e-33	-1.25098	-1.44229
88254332	chr5:88254332:G:T	1.6952e-32	-7.58227e-10	-1.23796
88254467	chr5:88254467:A:T	1.13779e-33	-2.50761	-1.43165
88254678	chr5:88254678:G:A	4.02369e-33	-1.20088	-1.47526
88255102	chr5:88255102:C:T	2.1627e-32	-0.994402	-4.83947e-10
88255254	chr5:88255254:A:G	9.70875e-33	-1.79532	-4.83947e-10
88255818	chr5:88255818:C:T	3.56186e-32	-7.58227e-10	-0.495477
88255914	chr5:88255914:T:C	4.99476e-33	-2.45995	-4.83947e-10
88256149	chr5:88256149:T:C	1.39827e-28	7.77982	-4.83947e-10
88256533	chr5:88256533:T:C	2.61767e-32	-7.58227e-10	-0.803474
88256596	chr5:88256596:G:A	1.39119e-32	-7.58227e-10	-1.4356
88256675	chr5:88256675:T:C	1.12487e-33	-2.50748	-1.4432
88257477	chr5:88257477:T:C	1.62645e-32	-7.58227e-10	-1.27936
88257495	chr5:88257495:T:G	2.6466e-32	-7.58227e-10	-0.792482
88257513	chr5:88257513:G:A	5.86002e-33	-2.30019	-4.83947e-10
88257872	chr5:88257872:CTT:C	8.57606e-33	-1.91937	-4.83947e-10
88257928	chr5:88257928:T:C	3.86229e-32	-7.58227e-10	-0.414498
88257940	chr5:88257940:C:T	2.61497e-32	-7.58227e-10	-0.804505
88258416	chr5:88258416:G:A	2.7757e-32	-7.58227e-10	-0.744857
88258952	chr5:88258952:C:T	3.05251e-32	-7.58227e-10	-0.649795
88259477	chr5:88259477:G:A	1.12287e-33	-2.50794	-1.44452
88259516	chr5:88259516:C:T	6.50606e-33	-2.19561	-4.83947e-10
88259575	chr5:88259575:C:T	5.39874e-33	-2.38218	-4.83947e-10
88260450	chr5:88260450:T:C	1.34198e-32	-7.58227e-10	-1.47161
88260522	chr5:88260522:A:G	1.13596e-33	-2.50106	-1.43981
88260574	chr5:88260574:C:T	2.61332e-32	-7.58227e-10	-0.805136
88260759	chr5:88260759:T:C	1.35991e-32	-7.58227e-10	-1.45834
88260939	chr5:88260939:G:A	2.27501e-32	-7.58227e-10	-0.943776
88261242	chr5:88261242:C:T	1.5853e-32	-7.58227e-10	-1.30498
88261390	chr5:88261390:A:G	8.83258e-33	-1.23246	-0.65744
88262176	chr5:88262176:ATCATG:A	1.29806e-32	-7.58227e-10	-1.50489
88263714	chr5:88263714:T:C	2.62789e-32	-7.58227e-10	-0.799576
88264217	chr5:88264217:C:T	7.85941e-33	-0.568263	-1.43837
88264460	chr5:88264460:T:C	4.77179e-33	-2.50562	-4.83947e-10
88265141	chr5:88265141:C:T	6.2902e-33	-2.22935	-4.83947e-10
88265728	chr5:88265728:C:T	1.36539e-32	-7.58227e-10	-1.45432
88265948	chr5:88265948:T:C	8.18074e-33	-0.532716	-1.43385
88266372	chr5:88266372:G:A	8.62606e-33	-1.91356	-4.83947e-10
88267181	chr5:88267181:C:T	2.10678e-32	-7.58227e-10	-1.0206
88267571	chr5:88267571:T:A	1.13119e-33	-2.50795	-1.43712
88267827	chr5:88267827:ACCTGTC:A	1.35959e-32	-7.58227e-10	-1.45858
88268106	chr5:88268106:C:T	1.13732e-33	-2.50809	-1.43158
88268821	chr5:88268821:G:C	2.14953e-32	-7.58227e-10	-1.00051
88269081	chr5:88269081:T:C	1.31344e-32	-7.58227e-10	-1.49311
88269571	chr5:88269571:C:T	1.81606e-32	-7.58227e-10	-1.16909
88269908	chr5:88269908:C:T	3.82816e-33	-1.27832	-1.44764
88270386	chr5:88270386:T:A	1.40005e-32	-7.58227e-10	-1.42925
88270566	chr5:88270566:TA:T	1.14128e-33	-2.50757	-1.42863
88270912	chr5:88270912:G:A	1.32936e-32	-7.58227e-10	-1.48106
88270914	chr5:88270914:C:T	8.17977e-33	-0.534474	-1.43221
88271529	chr5:88271529:G:A	4.13211e-33	-1.19327	-1.45629
88271917	chr5:88271917:G:A	2.08464e-32	-7.58227e-10	-1.03116
88272085	chr5:88272085:A:G	7.03469e-33	-2.11749	-4.83947e-10
88272297	chr5:88272297:A:G	1.58513e-32	-7.58227e-10	-1.30509
88272670	chr5:88272670:C:T	4.8835e-33	-2.48248	-4.83947e-10
88272893	chr5:88272893:A:G	1.11661e-33	-2.50716	-1.45089
88273145	chr5:88273145:G:A	1.36246e-32	-7.58227e-10	-1.45647
88273323	chr5:88273323:A:G	1.86714e-32	-7.58227e-10	-1.14135
88274345	chr5:88274345:A:G	1.34403e-32	-7.58227e-10	-1.47008
88274377	chr5:88274377:C:A	5.28204e-32	-7.58227e-10	-0.101447
88274453	chr5:88274453:T:G	1.37788e-32	-7.58227e-10	-1.44521
88274479	chr5:88274479:C:T	2.84129e-32	-0.721502	-4.83947e-10
88274737	chr5:88274737:T:A	1.47957e-32	-1.37401	-4.83947e-10
88274976	chr5:88274976:T:C	1.36058e-32	-7.58227e-10	-1.45785
88275153	chr5:88275153:C:T	1.49388e-32	-7.58227e-10	-1.36438
88276064	chr5:88276064:A:G	1.81838e-32	-7.58227e-10	-1.16781
88276085	chr5:88276085:G:A	2.70557e-32	-7.58227e-10	-0.770446
88276209	chr5:88276209:A:G	4.1028e-33	-1.215	-1.44168
88276802	chr5:88276802:C:T	1.8729e-32	-7.58227e-10	-1.13827
88276909	chr5:88276909:T:C	1.39143e-32	-7.58227e-10	-1.43543
88278711	chr5:88278711:TATTA:T	2.12771e-32	-7.58227e-10	-1.01071
88278838	chr5:88278838:A:G	1.29919e-32	-7.58227e-10	-1.50402
88279457	chr5:88279457:A:G	1.38225e-32	-7.58227e-10	-1.44205
88279698	chr5:88279698:A:G	2.27516e-32	-7.58227e-10	-0.943707
88279838	chr5:88279838:C:G	1.40993e-32	-7.58227e-10	-1.42222
88280159	chr5:88280159:A:G	2.00962e-32	-7.58227e-10	-1.06781
88280425	chr5:88280425:T:G	1.35196e-32	-7.58227e-10	-1.46421
88280449	chr5:88280449:T:A	1.83274e-32	-7.58227e-10	-1.15994
88280797	chr5:88280797:G:A	1.81507e-32	-7.58227e-10	-1.16963
88280853	chr5:88280853:A:C	1.35991e-32	-7.58227e-10	-1.45834
88280952	chr5:88280952:T:C	1.13411e-33	-2.50811	-1.43438
88281738	chr5:88281738:CAA:C	1.64905e-32	-7.58227e-10	-1.26556
88282724	chr5:88282724:T:C	1.9791e-32	-1.08312	-4.83947e-10
88283327	chr5:88283327:A:G	1.34296e-32	-7.58227e-10	-1.47088
88283556	chr5:88283556:T:C	2.30422e-32	-7.58227e-10	-0.931016
88284297	chr5:88284297:G:A	2.33161e-32	-7.58227e-10	-0.9192
88284698	chr5:88284698:TTAAA:T	1.44128e-32	-7.58227e-10	-1.40023
88284909	chr5:88284909:G:A	1.30696e-32	-7.58227e-10	-1.49806
88285312	chr5:88285312:C:T	4.76658e-33	-2.50671	-4.83947e-10
88286096	chr5:88286096:T:C	1.08042e-32	-1.07588	-0.612531
88286747	chr5:88286747:A:G	1.30142e-32	-7.58227e-10	-1.5023
88286970	chr5:88286970:G:A	5.31882e-33	-2.39709	-4.83947e-10
88287514	chr5:88287514:GA:G	3.05012e-32	-7.58227e-10	-0.650579
88288916	chr5:88288916:C:T	1.17093e-32	-1.60796	-4.83947e-10
88289710	chr5:88289710:T:C	6.63652e-33	-2.17576	-4.83947e-10
88289850	chr5:88289850:A:G	7.74269e-32	0.280991	-4.83947e-10
88289980	chr5:88289980:T:G	1.44111e-32	-7.58227e-10	-1.40034
88290211	chr5:88290211:C:T	1.66256e-32	-7.58227e-10	-1.2574
88290245	chr5:88290245:G:A	1.14659e-33	-2.50757	-1.42398
88290344	chr5:88290344:A:G	3.18389e-32	-7.58227e-10	-0.607656
88291028	chr5:88291028:G:A	1.60529e-32	-7.58227e-10	-1.29245
88291168	chr5:88291168:A:C	6.94147e-33	-2.13083	-4.83947e-10
88291657	chr5:88291657:C:T	1.36808e-32	-7.58227e-10	-1.45235
88292209	chr5:88292209:A:G	1.17596e-33	-2.50754	-1.39872
88292350	chr5:88292350:C:CA	1.16571e-33	-2.50791	-1.4071
88292355	chr5:88292355:T:G	1.16169e-33	-2.50732	-1.41114
88292698	chr5:88292698:C:G	1.40843e-32	-7.58227e-10	-1.42328
88293189	chr5:88293189:A:G	3.71823e-33	-1.42924	-1.32586
88293220	chr5:88293220:TTGATAA:T	1.79356e-32	-7.58227e-10	-1.18156
88293368	chr5:88293368:G:A	2.35105e-32	-7.58227e-10	-0.910898
88293595	chr5:88293595:G:A	1.31644e-32	-7.58227e-10	-1.49083
88293740	chr5:88293740:G:A	1.03788e-31	-7.58227e-10	0.574007
88293804	chr5:88293804:T:A	2.68893e-32	-0.776616	-4.83947e-10
88294074	chr5:88294074:T:C	1.30662e-32	-7.58227e-10	-1.49832
88295130	chr5:88295130:G:A	1.18372e-33	-2.50764	-1.39204
88295198	chr5:88295198:A:G	1.31308e-32	-7.58227e-10	-1.49338
88295680	chr5:88295680:T:A	1.33312e-32	-7.58227e-10	-1.47824
88296207	chr5:88296207:C:T	6.29377e-33	-1.25297	-0.975812
88296289	chr5:88296289:A:G	1.36163e-32	-7.58227e-10	-1.45708
88296403	chr5:88296403:G:A	1.49384e-32	-7.58227e-10	-1.36441
88296420	chr5:88296420:C:T	1.03902e-32	-1.72748	-4.83947e-10
88297472	chr5:88297472:G:A	1.17994e-33	-2.50731	-1.39558
88298350	chr5:88298350:T:A	1.30712e-32	-7.58227e-10	-1.49794
88298593	chr5:88298593:A:G	2.36833e-32	-7.58227e-10	-0.903574
88299269	chr5:88299269:G:A	2.40394e-32	-7.58227e-10	-0.888652
88299368	chr5:88299368:G:A	1.41094e-32	-7.58227e-10	-1.4215
88299701	chr5:88299701:A:G	2.4486e-32	-7.58227e-10	-0.870241
88299920	chr5:88299920:A:G	8.33018e-33	-1.94846	-4.83947e-10
88300128	chr5:88300128:A:G	2.55567e-32	-7.58227e-10	-0.827443
88300140	chr5:88300140:A:C	1.34122e-32	-7.58227e-10	-1.47218
88300172	chr5:88300172:G:A	4.89717e-33	-2.47969	-4.83947e-10
88301195	chr5:88301195:A:G	1.28924e-33	-2.5002	-1.31408
88302611	chr5:88302611:T:C	1.78659e-32	-7.58227e-10	-1.18545
88303001	chr5:88303001:G:A	6.18263e-33	-0.822096	-1.4245
88303489	chr5:88303489:T:A	1.27263e-33	-2.49902	-1.32824
88303575	chr5:88303575:A:G	1.33344e-32	-7.58227e-10	-1.478
88303878	chr5:88303878:G:A	1.62015e-32	-7.58227e-10	-1.28324
88303904	chr5:88303904:A:G	1.30453e-32	-7.58227e-10	-1.49992
88303907	chr5:88303907:G:T	3.05475e-32	-7.58227e-10	-0.64906
88304902	chr5:88304902:A:C	7.27176e-33	-2.28018	0.19584
88305092	chr5:88305092:G:A	1.35247e-32	-7.58227e-10	-1.46383
88305243	chr5:88305243:G:A	2.44022e-32	-7.58227e-10	-0.873672
88305477	chr5:88305477:A:G	2.36006e-32	-7.58227e-10	-0.907071
88305691	chr5:88305691:G:A	1.39392e-32	-1.21189	-0.221752
88305752	chr5:88305752:G:A	1.30705e-32	-7.58227e-10	-1.49799
88305944	chr5:88305944:A:G	4.79476e-33	-2.50082	-4.83947e-10
88305998	chr5:88305998:A:G	1.32414e-32	-7.58227e-10	-1.48499
88306215	chr5:88306215:G:T	2.502e-32	-7.58227e-10	-0.848669
88306245	chr5:88306245:C:T	8.68153e-31	-7.58227e-10	2.69802
88306276	chr5:88306276:T:C	1.54033e-32	-1.11259	-0.221172
88306378	chr5:88306378:C:T	1.98437e-32	-7.58227e-10	-1.08046
88306456	chr5:88306456:C:T	2.12784e-32	-7.58227e-10	-1.01065
88306555	chr5:88306555:A:G	1.18231e-33	-2.5055	-1.39538
88306572	chr5:88306572:G:A	1.23391e-32	-1.55557	-4.83947e-10
88307016	chr5:88307016:A:G	1.35592e-32	-7.58227e-10	-1.46128
88307429	chr5:88307429:T:C	2.92412e-32	-7.58227e-10	-0.692765
88307755	chr5:88307755:C:T	3.17556e-33	-1.49782	-1.41504
88308517	chr5:88308517:T:A	3.68658e-33	-2.43321	-0.330438
88308635	chr5:88308635:A:C	2.40334e-32	-7.58227e-10	-0.888901
88308693	chr5:88308693:C:T	2.22468e-32	-7.58227e-10	-0.966147
88308771	chr5:88308771:A:G	1.24298e-33	-2.49784	-1.35299
88309294	chr5:88309294:C:A	1.30391e-32	-7.58227e-10	-1.50039
88309814	chr5:88309814:C:T	1.33845e-32	-7.58227e-10	-1.47424
88309896	chr5:88309896:T:G	1.18125e-33	-2.50516	-1.39661
88309982	chr5:88309982:C:T	4.9738e-33	-2.46416	-4.83947e-10
88309983	chr5:88309983:G:A	2.17641e-32	-7.58227e-10	-0.988084
88310165	chr5:88310165:C:A	1.45369e-32	-7.58227e-10	-1.39165
88310357	chr5:88310357:C:T	1.40833e-32	-7.58227e-10	-1.42335
88310392	chr5:88310392:A:C	3.79831e-33	-1.39279	-1.341
88310438	chr5:88310438:T:G	1.44082e-32	-7.58227e-10	-1.40054
88311050	chr5:88311050:G:C	3.33659e-32	-7.58227e-10	-0.56081
88311253	chr5:88311253:G:A	1.06034e-33	-2.50804	-1.50172
88311258	chr5:88311258:T:G	1.16516e-33	-2.50297	-1.41252
88311308	chr5:88311308:C:T	1.44628e-32	-7.58227e-10	-1.39677
88311322	chr5:88311322:T:C	1.72006e-32	-7.58227e-10	-1.2234
88311409	chr5:88311409:A:T	4.76088e-33	-2.50791	-4.83947e-10
88311491	chr5:88311491:TAG:T	1.3634e-32	-7.58227e-10	-1.45578
88311492	chr5:88311492:A:G	8.46045e-33	-1.25781	-0.675127
88311514	chr5:88311514:T:G	5.98607e-33	-2.27891	-4.83947e-10
88311690	chr5:88311690:T:C	2.15585e-32	-7.58227e-10	-0.997573
88311792	chr5:88311792:T:G	3.4098e-32	-7.58227e-10	-0.539106
88311800	chr5:88311800:C:G	2.48286e-32	-7.58227e-10	-0.856347
88312119	chr5:88312119:T:C	1.18191e-33	-2.5058	-1.39541
88312120	chr5:88312120:G:A	1.05362e-31	-0.880188	1.46924
88312335	chr5:88312335:A:G	8.70972e-33	-1.9039	-4.83947e-10
88312517	chr5:88312517:G:A	1.39304e-32	-7.58227e-10	-1.43427
88312579	chr5:88312579:A:G	1.73223e-32	-7.58227e-10	-1.21635
88312818	chr5:88312818:C:T	3.52254e-33	-1.43251	-1.37665
88312946	chr5:88312946:T:C	1.30039e-32	-7.58227e-10	-1.50309
88313279	chr5:88313279:T:C	1.30389e-32	-7.58227e-10	-1.50041
88313318	chr5:88313318:G:A	1.05795e-31	-0.861779	1.45494
88313731	chr5:88313731:C:T	1.52183e-32	-7.58227e-10	-1.34584
88313805	chr5:88313805:G:A	1.78124e-32	-1.18845	-4.83947e-10
88313950	chr5:88313950:G:A	2.5046e-32	-7.58227e-10	-0.847628
88313965	chr5:88313965:TCACCCTGCTTCAGCTCATGCATGGTGCACTGCACCCACTGTCCTG:T	1.35652e-32	-7.58227e-10	-1.46084
88314056	chr5:88314056:G:T	2.03692e-32	-7.58227e-10	-1.05432
88314242	chr5:88314242:A:C	1.17407e-32	-1.1898	-0.415476
88314755	chr5:88314755:A:T	3.75006e-33	-1.39756	-1.34902
88315168	chr5:88315168:C:T	1.34027e-32	-7.58227e-10	-1.47289
88315360	chr5:88315360:A:T	3.68203e-33	-1.42127	-1.34361
88315599	chr5:88315599:G:A	1.39556e-32	-7.58227e-10	-1.43247
88315871	chr5:88315871:G:T	3.59487e-33	-1.45747	-1.33136
88316689	chr5:88316689:C:T	1.37216e-32	-7.58227e-10	-1.44937
88316825	chr5:88316825:C:T	1.1771e-33	-2.50405	-1.40124
88316841	chr5:88316841:G:A	1.46642e-32	-1.27296	-0.109968
88317158	chr5:88317158:T:A	1.05364e-32	-1.71351	-4.83947e-10
88318202	chr5:88318202:C:G	6.52023e-33	-0.75769	-1.43574
88318408	chr5:88318408:T:A	1.30146e-32	-7.58227e-10	-1.50227
88318472	chr5:88318472:G:C	3.80039e-32	-7.58227e-10	-0.430655
88318633	chr5:88318633:G:C	1.32302e-32	-7.58227e-10	-1.48584
88318867	chr5:88318867:G:A	1.29865e-32	-7.58227e-10	-1.50443
88319124	chr5:88319124:G:A	5.07638e-33	-2.44374	-4.83947e-10
88319216	chr5:88319216:T:C	1.14062e-31	-0.867478	1.53587
88320179	chr5:88320179:A:G	1.35403e-32	-7.58227e-10	-1.46267
88320187	chr5:88320187:T:C	1.33017e-32	-7.58227e-10	-1.48045
88320863	chr5:88320863:G:A	5.01901e-33	-2.45511	-4.83947e-10
88321056	chr5:88321056:A:G	2.38579e-32	-7.58227e-10	-0.896226
88321542	chr5:88321542:T:C	1.35312e-32	-7.58227e-10	-1.46334
88321659	chr5:88321659:C:T	3.06832e-32	-7.58227e-10	-0.644629
88322107	chr5:88322107:G:A	1.42366e-32	-7.58227e-10	-1.41253
88322248	chr5:88322248:A:G	3.87308e-33	-1.39964	-1.31465
88322911	chr5:88322911:G:C	6.26813e-33	-1.21166	-1.0212
88323008	chr5:88323008:G:A	3.58322e-33	-1.44993	-1.34216
88323021	chr5:88323021:A:G	1.35568e-33	-2.38534	-1.3787
88323151	chr5:88323151:G:A	9.20141e-33	-1.84899	-4.83947e-10
88323430	chr5:88323430:C:A	1.45821e-32	-7.58227e-10	-1.38855
88323772	chr5:88323772:C:T	1.39591e-32	-7.58227e-10	-1.43221
88324140	chr5:88324140:A:G	1.39299e-32	-7.58227e-10	-1.43431
88324432	chr5:88324432:T:G	5.89922e-33	-1.26981	-1.02371
88324442	chr5:88324442:G:A	1.36284e-32	-7.58227e-10	-1.45619
88324717	chr5:88324717:G:A	1.45043e-32	-7.58227e-10	-1.3939
88324853	chr5:88324853:T:C	1.26937e-33	-2.49892	-1.33091
88325914	chr5:88325914:C:T	1.29808e-32	-7.58227e-10	-1.50488
88325963	chr5:88325963:T:C	1.41108e-32	-7.58227e-10	-1.42141
88327345	chr5:88327345:A:G	5.38684e-33	-2.38438	-4.83947e-10
88327712	chr5:88327712:T:TG	2.05569e-32	-7.58227e-10	-1.04514
88327844	chr5:88327844:C:T	1.07618e-33	-2.49377	-1.50115
88328330	chr5:88328330:A:G	1.30168e-32	-7.58227e-10	-1.5021
88328546	chr5:88328546:T:C	2.75334e-32	-7.58227e-10	-0.752944
88328804	chr5:88328804:C:T	1.4397e-32	-7.58227e-10	-1.40132
88329049	chr5:88329049:A:G	1.62201e-32	-7.58227e-10	-1.28209
88329427	chr5:88329427:G:A	1.29963e-32	-1.2327	-0.270971
88329616	chr5:88329616:A:T	8.6326e-32	-7.58227e-10	0.389787
88329973	chr5:88329973:T:C	1.92475e-32	-7.58227e-10	-1.11096
88330062	chr5:88330062:A:G	2.40102e-32	-7.58227e-10	-0.889867
88330224	chr5:88330224:T:C	1.44849e-32	-7.58227e-10	-1.39524
88331380	chr5:88331380:C:T	1.5109e-32	-7.58227e-10	-1.35305
88331649	chr5:88331649:T:C	2.30373e-32	-7.58227e-10	-0.931228
88331756	chr5:88331756:A:G	2.42423e-32	-7.58227e-10	-0.880245
88331873	chr5:88331873:ACTC:A	2.55596e-32	-7.58227e-10	-0.82733
88331881	chr5:88331881:T:C	2.15598e-32	-7.58227e-10	-0.997514
88332329	chr5:88332329:T:C	3.31676e-32	-7.58227e-10	-0.56677
88332845	chr5:88332845:A:T	1.33192e-32	-7.58227e-10	-1.47914
88332984	chr5:88332984:T:G	1.1737e-33	-2.50808	-1.40011
88333547	chr5:88333547:T:A	1.43288e-32	-7.58227e-10	-1.40607
88333607	chr5:88333607:G:C	2.03644e-32	-7.58227e-10	-1.05456
88334207	chr5:88334207:G:A	3.61881e-33	-1.42103	-1.36117
88334321	chr5:88334321:G:A	1.37776e-32	-7.58227e-10	-1.4453
88334678	chr5:88334678:T:G	1.35435e-32	-7.58227e-10	-1.46244
88334952	chr5:88334952:A:G	8.50188e-33	-1.30065	-0.627406
88335072	chr5:88335072:C:T	1.29804e-32	-7.58227e-10	-1.5049
88335100	chr5:88335100:G:C	1.42158e-32	-7.58227e-10	-1.41399
88335413	chr5:88335413:G:T	1.32168e-32	-7.58227e-10	-1.48686
88335683	chr5:88335683:A:T	1.41343e-32	-7.58227e-10	-1.41974
88335780	chr5:88335780:C:T	1.18207e-33	-2.50812	-1.39296
88335818	chr5:88335818:G:T	1.32252e-32	-7.58227e-10	-1.48622
88336315	chr5:88336315:A:C	5.03302e-33	-2.45232	-4.83947e-10
88337259	chr5:88337259:T:G	1.29767e-32	-7.58227e-10	-1.50519
88337354	chr5:88337354:T:C	1.33427e-32	-7.58227e-10	-1.47737
88337941	chr5:88337941:A:G	6.54198e-33	-1.18217	-1.00793
88338352	chr5:88338352:A:G	1.30522e-32	-7.58227e-10	-1.49938
88338472	chr5:88338472:A:G	6.50477e-33	-0.73014	-1.46567
88338780	chr5:88338780:G:A	1.18559e-33	-2.50739	-1.39071
88338853	chr5:88338853:A:G	1.50919e-32	-7.58227e-10	-1.35419
88338931	chr5:88338931:C:T	1.0754e-30	2.9121	-4.83947e-10
88340664	chr5:88340664:T:C	2.40127e-32	-7.58227e-10	-0.889759
88341469	chr5:88341469:C:T	1.40699e-32	-7.58227e-10	-1.42431
88341632	chr5:88341632:C:T	1.40754e-32	-1.16315	-0.260759
88341790	chr5:88341790:A:G	2.48154e-32	-7.58227e-10	-0.85688
88341936	chr5:88341936:G:T	1.31234e-32	-7.58227e-10	-1.49395
88342309	chr5:88342309:T:C	9.10783e-33	-1.85921	-4.83947e-10
88342345	chr5:88342345:C:CA	2.10151e-32	-7.58227e-10	-1.0231
88342807	chr5:88342807:T:G	1.5101e-32	-7.58227e-10	-1.35358
88342915	chr5:88342915:G:A	1.52501e-32	-7.58227e-10	-1.34376
88343064	chr5:88343064:A:G	2.20381e-32	-7.58227e-10	-0.975572
88343366	chr5:88343366:A:G	1.45202e-32	-7.58227e-10	-1.3928
88343927	chr5:88343927:T:C	3.64511e-32	-7.58227e-10	-0.472373
88344154	chr5:88344154:A:G	1.20727e-33	-2.50812	-1.37186
88344203	chr5:88344203:TG:T	1.42573e-32	-7.58227e-10	-1.41108
88344280	chr5:88344280:C:T	1.30739e-32	-7.58227e-10	-1.49773
88344484	chr5:88344484:G:A	2.39797e-32	-7.58227e-10	-0.891135
88345148	chr5:88345148:A:G	1.44772e-32	-7.58227e-10	-1.39577
88345460	chr5:88345460:G:A	1.32554e-32	-7.58227e-10	-1.48394
88345874	chr5:88345874:A:T	2.05412e-32	-7.58227e-10	-1.04591
88346573	chr5:88346573:G:A	1.31063e-32	-7.58227e-10	-1.49525
88346652	chr5:88346652:A:G	1.70211e-32	-7.58227e-10	-1.23389
88346666	chr5:88346666:CATAA:C	1.37646e-32	-1.16196	-0.284289
88346766	chr5:88346766:G:C	2.49086e-32	-7.58227e-10	-0.853131
88347134	chr5:88347134:A:G	1.52575e-32	-7.58227e-10	-1.34328
88347695	chr5:88347695:T:C	1.41233e-32	-7.58227e-10	-1.42052
88348267	chr5:88348267:A:G	2.79366e-32	-7.58227e-10	-0.738407
88348405	chr5:88348405:C:G	1.51102e-32	-7.58227e-10	-1.35297
88348493	chr5:88348493:G:A	6.04346e-33	-1.22934	-1.04003
88348594	chr5:88348594:G:C	1.32487e-32	-7.58227e-10	-1.48445
88348755	chr5:88348755:C:T	1.29823e-32	-7.58227e-10	-1.50475
88349064	chr5:88349064:A:G	1.29809e-32	-7.58227e-10	-1.50486
88349923	chr5:88349923:A:G	2.05557e-32	-7.58227e-10	-1.0452
88350310	chr5:88350310:A:G	3.72508e-33	-1.42663	-1.32663
88351281	chr5:88351281:C:G	1.49087e-32	-7.58227e-10	-1.3664
88351600	chr5:88351600:T:C	1.46869e-32	-7.58227e-10	-1.38139
88351619	chr5:88351619:A:C	2.84913e-32	-0.718746	-4.83947e-10
88351641	chr5:88351641:G:A	4.99253e-33	-2.4604	-4.83947e-10
88353241	chr5:88353241:TTA:T	1.44664e-32	-7.58227e-10	-1.39652
88353712	chr5:88353712:A:T	1.10314e-33	-2.5021	-1.46809
88354034	chr5:88354034:G:A	2.27417e-32	-7.58227e-10	-0.944145
88354062	chr5:88354062:A:G	1.25971e-33	-2.49264	-1.34482
88354112	chr5:88354112:AT:A	3.55964e-32	-7.58227e-10	-0.496099
88354161	chr5:88354161:A:G	8.80404e-32	-7.58227e-10	0.409452
88354544	chr5:88354544:G:A	2.58714e-32	-7.58227e-10	-0.815205
88354768	chr5:88354768:G:A	1.61009e-33	-2.14185	-1.4502
88354777	chr5:88354777:T:C	1.30566e-32	-7.58227e-10	-1.49905
88354784	chr5:88354784:GCTAA:G	1.16507e-33	-2.50804	-1.40753
88354925	chr5:88354925:G:T	3.81032e-33	-1.4141	-1.31653
88355165	chr5:88355165:A:G	1.44799e-32	-7.58227e-10	-1.39558
88355270	chr5:88355270:G:A	1.33556e-32	-7.58227e-10	-1.47641
88355283	chr5:88355283:G:A	7.92686e-32	-7.58227e-10	0.304498
88355500	chr5:88355500:C:T	3.90596e-32	-7.58227e-10	-0.403256
88355831	chr5:88355831:A:G	2.5058e-32	-7.58227e-10	-0.847152
88356067	chr5:88356067:G:A	1.60214e-32	-7.58227e-10	-1.29442
88356098	chr5:88356098:T:C	1.30484e-32	-7.58227e-10	-1.49968
88356255	chr5:88356255:C:T	1.15742e-33	-2.50796	-1.41419
88356311	chr5:88356311:T:C	3.83425e-33	-1.40179	-1.32258
88357208	chr5:88357208:A:G	3.7641e-33	-1.4419	-1.30094
88357349	chr5:88357349:C:A	3.07145e-32	-0.721332	0.0777228
88357491	chr5:88357491:C:T	3.37762e-32	-7.58227e-10	-0.548587
88358087	chr5:88358087:T:C	2.55848e-32	-7.58227e-10	-0.826344
88358839	chr5:88358839:A:G	3.79863e-33	-1.40949	-1.32421
88359110	chr5:88359110:A:G	3.12215e-32	-0.722395	0.0951577
88359845	chr5:88359845:G:A	1.24257e-33	-2.49237	-1.35879
88359964	chr5:88359964:G:A	3.0589e-32	-7.58227e-10	-0.647704
88360372	chr5:88360372:C:A	1.31302e-32	-7.58227e-10	-1.49343
88361021	chr5:88361021:A:G	2.45697e-32	-7.58227e-10	-0.866828
88361408	chr5:88361408:C:G	1.5245e-32	-7.58227e-10	-1.34409
88361654	chr5:88361654:C:A	2.57393e-32	-7.58227e-10	-0.820323
88362234	chr5:88362234:C:A	1.31104e-32	-7.58227e-10	-1.49494
88362964	chr5:88362964:G:A	1.5245e-32	-7.58227e-10	-1.34409
88363833	chr5:88363833:T:A	1.33852e-32	-7.58227e-10	-1.47419
88364163	chr5:88364163:T:G	1.28203e-33	-2.50731	-1.31259
88364174	chr5:88364174:T:G	1.53321e-32	-7.58227e-10	-1.3384
88364177	chr5:88364177:T:G	1.32619e-32	-7.58227e-10	-1.48345
88364300	chr5:88364300:C:T	2.09942e-32	-7.58227e-10	-1.0241
88364941	chr5:88364941:ATCACAGAATAT:A	2.94678e-32	-7.58227e-10	-0.685047
88365589	chr5:88365589:T:C	3.926e-33	-1.48295	-1.21777
88365776	chr5:88365776:A:G	1.35514e-33	-2.50566	-1.25878
88366311	chr5:88366311:A:G	1.30108e-32	-7.58227e-10	-1.50257
88366503	chr5:88366503:T:C	7.20282e-33	-0.605162	-1.48871
88367099	chr5:88367099:G:A	5.06666e-33	-2.44566	-4.83947e-10
88367556	chr5:88367556:T:C	1.45665e-32	-7.58227e-10	-1.38962
88367793	chr5:88367793:C:T	4.20535e-33	-1.42003	-1.21196
88368093	chr5:88368093:A:T	3.43419e-32	-0.531978	-4.83947e-10
88368102	chr5:88368102:C:A	7.61737e-32	0.264673	-4.83947e-10
88368318	chr5:88368318:A:G	1.47278e-32	-7.58227e-10	-1.37861
88368736	chr5:88368736:G:T	1.52497e-32	-7.58227e-10	-1.34379
88369020	chr5:88369020:C:T	2.61328e-32	-7.58227e-10	-0.805154
88369786	chr5:88369786:G:T	1.63988e-32	-1.27114	-4.83947e-10
88369917	chr5:88369917:A:G	1.50982e-33	-2.22052	-1.43583
88370488	chr5:88370488:C:G	4.86453e-32	-0.141073	-0.042716
88370543	chr5:88370543:G:A	1.30757e-32	-7.58227e-10	-1.49759
88370646	chr5:88370646:C:T	1.32895e-32	-7.58227e-10	-1.48137
88370824	chr5:88370824:G:T	7.17435e-33	-0.660034	-1.4378
88371049	chr5:88371049:C:A	1.5739e-32	-7.58227e-10	-1.3122
88371288	chr5:88371288:G:C	1.44181e-32	-7.58227e-10	-1.39986
88372022	chr5:88372022:A:G	5.7842e-30	-7.58227e-10	4.59454
88372285	chr5:88372285:A:G	5.37495e-32	-7.58227e-10	-0.0840099
88372432	chr5:88372432:G:C	1.40207e-32	-7.58227e-10	-1.42781
88372466	chr5:88372466:A:G	1.34973e-32	-7.58227e-10	-1.46585
88372547	chr5:88372547:G:C	8.37988e-31	-7.58227e-10	2.66266
88373150	chr5:88373150:A:G	4.73868e-32	-0.209999	-4.83947e-10
88373896	chr5:88373896:G:A	1.73537e-32	-7.58227e-10	-1.21454
88374403	chr5:88374403:A:G	1.42161e-32	-7.58227e-10	-1.41397
88375013	chr5:88375013:A:G	1.36927e-32	-7.58227e-10	-1.45148
88375626	chr5:88375626:T:C	1.3457e-32	-7.58227e-10	-1.46885
88375724	chr5:88375724:T:C	2.97121e-32	-7.58227e-10	-0.676788
88375973	chr5:88375973:G:A	1.44073e-32	-7.58227e-10	-1.40061
88376123	chr5:88376123:T:C	1.3179e-32	-7.58227e-10	-1.48972
88376181	chr5:88376181:T:C	1.48239e-32	-7.58227e-10	-1.3721
88376474	chr5:88376474:A:T	2.14852e-32	-7.58227e-10	-1.00098
88376887	chr5:88376887:A:G	1.11836e-33	-2.5015	-1.45498
88377014	chr5:88377014:T:C	1.4539e-32	-7.58227e-10	-1.39151
88377465	chr5:88377465:C:T	1.63515e-32	-7.58227e-10	-1.27403
88377810	chr5:88377810:A:G	2.42265e-32	-7.58227e-10	-0.880896
88378072	chr5:88378072:G:C	1.35603e-32	-7.58227e-10	-1.4612
88378156	chr5:88378156:G:T	1.45243e-32	-7.58227e-10	-1.39252
88378229	chr5:88378229:G:A	1.2993e-32	-7.58227e-10	-1.50393
88378548	chr5:88378548:G:C	3.91925e-32	-7.58227e-10	-0.399859
88378934	chr5:88378934:G:A	2.19539e-32	-7.58227e-10	-0.979398
88379568	chr5:88379568:C:T	1.30629e-32	-7.58227e-10	-1.49857
88380622	chr5:88380622:C:T	1.30338e-32	-7.58227e-10	-1.5008
88381015	chr5:88381015:C:A	7.84922e-32	-7.58227e-10	0.294655
88381968	chr5:88381968:T:G	2.49002e-32	-7.58227e-10	-0.853469
88382031	chr5:88382031:C:T	1.22885e-32	-0.587526	-0.972157
88382342	chr5:88382342:T:C	1.33475e-32	-7.58227e-10	-1.47701
88382633	chr5:88382633:G:T	7.84922e-32	-7.58227e-10	0.294655
88382680	chr5:88382680:T:C	1.45243e-32	-7.58227e-10	-1.39252
88382684	chr5:88382684:G:A	5.2092e-33	-2.41792	-4.83947e-10
88382768	chr5:88382768:C:T	6.26933e-33	-0.980532	-1.25214
88382815	chr5:88382815:T:C	6.74575e-33	-0.684966	-1.47446
88383345	chr5:88383345:A:G	1.46628e-32	-7.58227e-10	-1.38303
88383508	chr5:88383508:C:A	7.1891e-33	-0.623509	-1.47227
88383554	chr5:88383554:C:T	2.19539e-32	-7.58227e-10	-0.979398
88383608	chr5:88383608:C:A	1.29959e-32	-7.58227e-10	-1.50371
88383625	chr5:88383625:C:G	4.04673e-33	-1.53958	-1.13085
88383923	chr5:88383923:T:C	1.34639e-32	-7.58227e-10	-1.46833
88384358	chr5:88384358:G:A	5.22599e-31	2.19047	-4.83947e-10
88384773	chr5:88384773:G:A	1.13491e-32	-1.63921	-4.83947e-10
88385177	chr5:88385177:A:G	5.03404e-33	-1.17787	-1.27425
88385248	chr5:88385248:C:A	1.78301e-32	-7.58227e-10	-1.18745
88385262	chr5:88385262:G:A	1.30295e-32	-7.58227e-10	-1.50113
88385282	chr5:88385282:G:A	1.31241e-32	-7.58227e-10	-1.49389
88385492	chr5:88385492:G:A	5.39838e-32	-7.58227e-10	-0.07966
88385944	chr5:88385944:C:T	1.41395e-32	-7.58227e-10	-1.41937
88386213	chr5:88386213:G:A	1.00915e-32	-1.07517	-0.681485
88387060	chr5:88387060:C:G	5.10419e-33	-0.966303	-1.47198
88387170	chr5:88387170:G:A	1.29854e-32	-7.58227e-10	-1.50452
88387178	chr5:88387178:A:T	2.47352e-32	-7.58227e-10	-0.860115
88387435	chr5:88387435:C:T	1.34532e-32	-7.58227e-10	-1.46912
88387900	chr5:88387900:G:A	1.71017e-33	-2.118	-1.41375
88387912	chr5:88387912:A:G	1.41026e-32	-7.58227e-10	-1.42199
88387989	chr5:88387989:T:G	1.30213e-32	-7.58227e-10	-1.50176
88388352	chr5:88388352:A:G	1.66006e-32	-7.58227e-10	-1.25891
88388627	chr5:88388627:G:A	1.53602e-32	-7.58227e-10	-1.33656
88389608	chr5:88389608:CT:C	2.11614e-32	-7.58227e-10	-1.01616
88390800	chr5:88390800:G:A	1.56237e-32	-7.58227e-10	-1.31956
88390822	chr5:88390822:A:C	1.85892e-32	-7.58227e-10	-1.14576
88391071	chr5:88391071:T:A	1.29939e-32	-7.58227e-10	-1.50386
88391076	chr5:88391076:A:C	2.00431e-32	-7.58227e-10	-1.07046
88393336	chr5:88393336:G:A	1.24961e-32	-1.54292	-4.83947e-10
88393425	chr5:88393425:T:C	1.83395e-32	-7.58227e-10	-1.15929
88393514	chr5:88393514:C:T	2.00011e-32	-7.58227e-10	-1.07256
88394130	chr5:88394130:G:T	5.1191e-33	-1.3156	-1.11976
88395410	chr5:88395410:T:C	2.08797e-32	-7.58227e-10	-1.02957
88395551	chr5:88395551:G:A	2.16885e-32	-7.58227e-10	-0.991562
88395708	chr5:88395708:A:G	2.15041e-32	-7.58227e-10	-1.0001
88396001	chr5:88396001:A:C	8.91135e-33	-1.88102	-4.83947e-10
88396282	chr5:88396282:G:A	1.44856e-32	-7.58227e-10	-1.39519
88397744	chr5:88397744:C:T	5.04408e-33	-1.35873	-1.09139
88397820	chr5:88397820:G:C	9.27e-33	-1.19435	-0.647212
88398962	chr5:88398962:A:G	1.68867e-32	-7.58227e-10	-1.24182
88400266	chr5:88400266:TAGAA:T	1.32445e-32	-7.58227e-10	-1.48476
88401026	chr5:88401026:G:A	9.64486e-33	-1.23453	-0.567387
88401265	chr5:88401265:G:A	9.55446e-32	-7.58227e-10	0.491249
88401273	chr5:88401273:G:A	1.37214e-32	-7.58227e-10	-1.44938
88401636	chr5:88401636:G:A	1.53952e-32	-7.58227e-10	-1.33429
88401716	chr5:88401716:C:T	5.89542e-33	-0.861391	-1.43278
88401855	chr5:88401855:C:T	2.36488e-32	-7.58227e-10	-0.905029
88401898	chr5:88401898:T:C	5.10077e-33	-2.43895	-4.83947e-10
88402612	chr5:88402612:C:T	4.92359e-33	-2.47431	-4.83947e-10
88402882	chr5:88402882:G:A	1.14593e-33	-2.49063	-1.4415
88404598	chr5:88404598:C:T	1.90435e-31	1.56829	-0.38732
88405100	chr5:88405100:A:AT	1.2462e-32	-1.54566	-4.83947e-10
88405236	chr5:88405236:A:G	1.49919e-32	-7.58227e-10	-1.36083
88405406	chr5:88405406:C:T	1.45985e-33	-2.50104	-1.18897
88405723	chr5:88405723:G:T	1.4708e-32	-7.58227e-10	-1.37995
88406093	chr5:88406093:T:C	1.298e-32	-7.58227e-10	-1.50493
88406189	chr5:88406189:C:T	9.59655e-33	-1.80694	-4.83947e-10
88406245	chr5:88406245:A:G	1.85487e-32	-7.58227e-10	-1.14794
88407116	chr5:88407116:A:T	1.39183e-32	-7.58227e-10	-1.43514
88407268	chr5:88407268:A:G	1.16071e-33	-2.49571	-1.4236
88407282	chr5:88407282:C:G	7.70458e-33	-0.733888	-1.29264
88407499	chr5:88407499:AG:A	3.47847e-32	-0.909596	0.390431
88407679	chr5:88407679:T:C	1.09442e-33	-2.50075	-1.47737
88407680	chr5:88407680:G:A	1.29815e-32	-7.58227e-10	-1.50482
88408187	chr5:88408187:T:C	1.09972e-33	-2.49932	-1.47397
88408852	chr5:88408852:T:A	1.30053e-32	-7.58227e-10	-1.50299
88408876	chr5:88408876:T:C	1.3822e-32	-7.58227e-10	-1.44208
88409022	chr5:88409022:G:T	1.18808e-33	-2.5028	-1.3932
88409066	chr5:88409066:C:T	1.65327e-32	-7.58227e-10	-1.26301
88409451	chr5:88409451:C:G	5.38309e-33	-0.928495	-1.45659
88409465	chr5:88409465:T:C	5.86697e-33	-1.18092	-1.11808
88409655	chr5:88409655:C:T	9.50716e-33	-1.8163	-4.83947e-10
88410042	chr5:88410042:G:T	1.66515e-32	-7.58227e-10	-1.25585
88410180	chr5:88410180:G:A	1.99644e-32	-7.58227e-10	-1.07439
88410843	chr5:88410843:T:C	2.52851e-32	-7.58227e-10	-0.838128
88410864	chr5:88410864:A:G	1.13006e-33	-2.47472	-1.47136
88411009	chr5:88411009:A:T	1.48124e-32	-7.58227e-10	-1.37288
88412203	chr5:88412203:G:A	2.61715e-32	-7.58227e-10	-0.803672
88412285	chr5:88412285:C:T	2.64463e-32	-7.58227e-10	-0.793228
88412379	chr5:88412379:G:A	1.15573e-33	-2.48979	-1.43382
88412725	chr5:88412725:C:A	1.31187e-32	-7.58227e-10	-1.4943
88412987	chr5:88412987:A:G	3.99034e-32	-7.58227e-10	-0.381882
88413054	chr5:88413054:A:T	2.53283e-32	-7.58227e-10	-0.836421
88413358	chr5:88413358:G:T	1.46097e-32	-7.58227e-10	-1.38666
88413402	chr5:88413402:A:G	4.77272e-33	-2.50543	-4.83947e-10
88413416	chr5:88413416:T:G	2.07427e-32	-7.58227e-10	-1.03615
88414221	chr5:88414221:A:T	2.77353e-33	-1.63605	-1.41217
88415497	chr5:88415497:C:T	1.30725e-32	-7.58227e-10	-1.49784
88415802	chr5:88415802:G:C	4.77986e-33	-2.50393	-4.83947e-10
88415896	chr5:88415896:G:A	1.30037e-32	-7.58227e-10	-1.50311
88415983	chr5:88415983:G:A	1.29924e-32	-7.58227e-10	-1.50398
88416330	chr5:88416330:G:A	1.29923e-32	-7.58227e-10	-1.50399
88416702	chr5:88416702:C:A	6.80116e-33	-1.4279	-0.723346
88417014	chr5:88417014:A:G	4.09704e-33	-1.33682	-1.32126
88417096	chr5:88417096:G:A	3.32441e-32	0.832563	-1.39703
88417305	chr5:88417305:T:A	1.29819e-32	-7.58227e-10	-1.50478
88417416	chr5:88417416:A:T	8.91627e-32	-7.58227e-10	0.422119
88418042	chr5:88418042:T:A	1.2977e-32	-7.58227e-10	-1.50516
88418547	chr5:88418547:A:G	1.91001e-32	-7.58227e-10	-1.11865
88418887	chr5:88418887:A:G	5.64488e-33	-1.77209	-0.565506
88419422	chr5:88419422:T:C	1.26033e-33	-2.47634	-1.36063
88419510	chr5:88419510:A:G	1.2977e-32	-7.58227e-10	-1.50516
88420126	chr5:88420126:G:A	1.30084e-32	-7.58227e-10	-1.50275
88420376	chr5:88420376:G:A	4.96671e-33	-1.70477	-0.760812
88420596	chr5:88420596:T:G	2.20089e-32	-7.58227e-10	-0.976896
88420801	chr5:88420801:G:T	3.81427e-32	-7.58227e-10	-0.427009
88421362	chr5:88421362:A:C	9.16535e-32	-7.58227e-10	0.449672
88422119	chr5:88422119:G:A	1.30069e-32	-7.58227e-10	-1.50287
88422234	chr5:88422234:C:T	1.29875e-32	-7.58227e-10	-1.50436
88422879	chr5:88422879:T:C	1.20777e-33	-2.38873	-1.49084
88423533	chr5:88423533:T:A	5.16084e-33	-2.42724	-4.83947e-10
88423605	chr5:88423605:C:T	1.33127e-32	-7.58227e-10	-1.47963
88423638	chr5:88423638:G:T	6.65982e-33	-2.17225	-4.83947e-10
88423676	chr5:88423676:A:G	1.29783e-32	-7.58227e-10	-1.50507
88424127	chr5:88424127:C:T	1.29971e-32	-7.58227e-10	-1.50362
88424517	chr5:88424517:T:C	1.36981e-32	-7.58227e-10	-1.45108
88424724	chr5:88424724:A:G	1.24396e-33	-2.46876	-1.38129
88425703	chr5:88425703:T:A	2.48653e-33	-1.80138	-1.35607
88425720	chr5:88425720:A:G	2.42905e-33	-1.81693	-1.36391
88425857	chr5:88425857:T:A	4.24741e-32	-7.58227e-10	-0.319449
88426336	chr5:88426336:A:C	1.29753e-32	-7.58227e-10	-1.50529
88427212	chr5:88427212:G:C	1.06173e-32	-1.70586	-4.83947e-10
88428163	chr5:88428163:C:T	1.53424e-32	-7.58227e-10	-1.33772
88428453	chr5:88428453:G:T	1.38194e-32	-7.58227e-10	-1.44227
88428788	chr5:88428788:G:T	2.32554e-33	-1.84243	-1.38196
88428969	chr5:88428969:C:T	1.82109e-32	-7.58227e-10	-1.16633
88429498	chr5:88429498:A:G	1.2548e-33	-2.45183	-1.38954
88429570	chr5:88429570:A:G	1.29755e-32	-7.58227e-10	-1.50528
88430746	chr5:88430746:G:A	9.72195e-33	-1.79396	-4.83947e-10
88431287	chr5:88431287:T:C	4.78408e-32	-0.200465	-4.83947e-10
88432607	chr5:88432607:CTTT:C	1.64306e-32	-7.58227e-10	-1.2692
88432818	chr5:88432818:A:T	1.4686e-32	-7.58227e-10	-1.38145
88433495	chr5:88433495:T:TA	1.68929e-33	-2.06598	-1.47806
88433728	chr5:88433728:T:G	2.32246e-32	-7.58227e-10	-0.923132
88433804	chr5:88433804:C:T	3.58871e-33	-1.94244	-0.848105
88433894	chr5:88433894:A:C	1.40064e-32	-0.826552	-0.602274
88433988	chr5:88433988:A:G	1.44175e-32	-7.58227e-10	-1.3999
88434177	chr5:88434177:C:T	7.12e-32	0.197149	-4.83947e-10
88434210	chr5:88434210:A:G	3.52887e-33	-1.52895	-1.27841
88435131	chr5:88435131:C:T	1.9821e-33	-2.01583	-1.36836
88435989	chr5:88435989:G:A	3.91665e-33	-1.88978	-0.813327
88436903	chr5:88436903:T:C	2.18914e-33	-1.89488	-1.38996
88437392	chr5:88437392:G:A	2.07168e-33	-1.93594	-1.40405
88438609	chr5:88438609:A:G	2.23358e-33	-1.87211	-1.39263
88438636	chr5:88438636:A:G	1.44175e-32	-7.58227e-10	-1.3999
88439032	chr5:88439032:G:A	7.08807e-32	-7.58227e-10	0.192654
88439227	chr5:88439227:C:T	1.79173e-33	-2.13895	-1.34621
88439442	chr5:88439442:G:A	4.84923e-33	-2.48952	-4.83947e-10
88440517	chr5:88440517:T:A	1.08315e-33	-2.50134	-1.48713
88440636	chr5:88440636:A:T	1.18687e-33	-2.41615	-1.48088
88441465	chr5:88441465:C:T	2.3246e-33	-1.80341	-1.42139
88441479	chr5:88441479:T:C	1.41783e-32	-7.58227e-10	-1.41663
88441542	chr5:88441542:G:A	1.8924e-33	-1.96177	-1.46873
88441669	chr5:88441669:TTAAA:T	2.54729e-32	-7.58227e-10	-0.830728
88441755	chr5:88441755:A:C	1.84566e-32	-7.58227e-10	-1.15292
88441770	chr5:88441770:C:T	1.89526e-33	-1.95932	-1.46967
88441778	chr5:88441778:T:C	1.2994e-32	-7.58227e-10	-1.50385
88443378	chr5:88443378:A:G	2.67926e-32	-7.58227e-10	-0.78022
88443531	chr5:88443531:G:A	6.05901e-33	-2.2668	-4.83947e-10
88443945	chr5:88443945:T:G	1.85708e-33	-1.97	-1.47933
88444606	chr5:88444606:T:G	3.88669e-33	-1.43503	-1.27576
88445076	chr5:88445076:T:C	5.05633e-33	-1.1429	-1.3048
88445131	chr5:88445131:A:G	1.19612e-33	-2.40876	-1.48051
88445352	chr5:88445352:C:T	3.94446e-32	-0.393447	-4.83947e-10
88445764	chr5:88445764:A:G	1.3137e-32	-7.58227e-10	-1.49291
88445912	chr5:88445912:T:G	1.52511e-32	-7.58227e-10	-1.34369
88446423	chr5:88446423:A:G	2.17993e-33	-1.85719	-1.43186
88446454	chr5:88446454:A:C	1.18757e-33	-2.42201	-1.47442
88446640	chr5:88446640:G:A	1.33042e-32	-7.58227e-10	-1.48026
88446676	chr5:88446676:TA:T	2.22361e-33	-1.84763	-1.42158
88446795	chr5:88446795:T:C	1.89334e-33	-1.97019	-1.45981
88446992	chr5:88446992:G:T	1.57644e-32	-7.58227e-10	-1.31059
88447450	chr5:88447450:T:C	4.29953e-32	-0.307252	-4.83947e-10
88447490	chr5:88447490:G:GA	1.32713e-32	-7.58227e-10	-1.48274
88447511	chr5:88447511:A:T	1.52224e-31	-7.58227e-10	0.957013
88447747	chr5:88447747:C:T	2.2003e-33	-1.83764	-1.44211
88448185	chr5:88448185:C:T	1.31001e-32	-7.58227e-10	-1.49572
88448197	chr5:88448197:G:A	2.0181e-32	-1.0636	-4.83947e-10
88448606	chr5:88448606:A:G	1.80656e-33	-2.00369	-1.47323
88448768	chr5:88448768:G:A	1.32895e-32	-7.58227e-10	-1.48137
88449080	chr5:88449080:A:C	1.34123e-32	-7.58227e-10	-1.47217
88449160	chr5:88449160:G:A	4.4688e-33	-1.30539	-1.26583
88449400	chr5:88449400:A:G	1.32806e-32	-7.58227e-10	-1.48204
88449565	chr5:88449565:C:T	4.24767e-33	-1.34549	-1.27649
88449645	chr5:88449645:T:C	2.30216e-33	-1.8054	-1.4291
88449705	chr5:88449705:G:A	1.98088e-33	-1.91604	-1.46876
88449901	chr5:88449901:G:A	1.39464e-32	-7.58227e-10	-1.43312
88450254	chr5:88450254:C:G	1.59448e-32	-7.58227e-10	-1.29921
88450581	chr5:88450581:CTT:C	1.39464e-32	-7.58227e-10	-1.43312
88450959	chr5:88450959:GCCT:G	1.52317e-32	-7.58227e-10	-1.34496
88452361	chr5:88452361:AG:A	6.57247e-33	-2.18545	-4.83947e-10
88452920	chr5:88452920:A:T	3.7888e-33	-1.80654	-0.929756
88454016	chr5:88454016:A:G	1.34352e-32	-7.58227e-10	-1.47047
88454718	chr5:88454718:A:T	1.17214e-33	-2.44209	-1.46743
88455163	chr5:88455163:A:G	1.29762e-32	-7.58227e-10	-1.50523
88455311	chr5:88455311:A:G	3.65876e-33	-1.79378	-0.977444
88455413	chr5:88455413:A:G	1.32825e-32	-7.58227e-10	-1.48189
88455838	chr5:88455838:G:T	2.48709e-32	-7.58227e-10	-0.854647
88455935	chr5:88455935:G:A	1.16802e-32	-1.04411	-0.566342
88456324	chr5:88456324:C:T	4.38999e-32	-0.375737	0.0893058
88456878	chr5:88456878:A:G	5.42296e-33	-1.28032	-1.09738
88457158	chr5:88457158:G:A	3.45103e-32	-7.58227e-10	-0.527085
88457265	chr5:88457265:G:A	8.54318e-33	-1.92321	-4.83947e-10
88457565	chr5:88457565:T:C	7.61684e-33	-2.03798	-4.83947e-10
88458025	chr5:88458025:G:A	3.83927e-33	-1.80277	-0.92029
88458100	chr5:88458100:A:T	2.36594e-32	-7.58227e-10	-0.904584
88458202	chr5:88458202:C:A	1.32825e-32	-7.58227e-10	-1.48189
88458305	chr5:88458305:C:T	1.37312e-32	-7.58227e-10	-1.44868
88458663	chr5:88458663:A:G	1.34451e-32	-7.58227e-10	-1.46973
88458668	chr5:88458668:G:A	1.34233e-32	-7.58227e-10	-1.47135
88458988	chr5:88458988:C:T	1.21523e-32	-1.00032	-0.570508
88459040	chr5:88459040:G:T	1.47007e-32	-7.58227e-10	-1.38045
88459346	chr5:88459346:A:C	4.33773e-32	-7.58227e-10	-0.298408
88459594	chr5:88459594:A:G	4.41903e-33	-1.29661	-1.28581
88459861	chr5:88459861:T:C	1.42965e-32	-7.58227e-10	-1.40833
88460300	chr5:88460300:C:T	1.35367e-32	-7.58227e-10	-1.46294
88460891	chr5:88460891:G:A	4.25568e-33	-1.30101	-1.31908
88461004	chr5:88461004:C:T	5.31883e-33	-1.21332	-1.18377
88461011	chr5:88461011:C:T	2.97949e-32	-7.58227e-10	-0.674007
88461565	chr5:88461565:GC:G	4.82199e-32	-7.58227e-10	-0.192571
88461673	chr5:88461673:C:T	2.97945e-32	-7.58227e-10	-0.674021
88461682	chr5:88461682:G:T	1.345e-32	-7.58227e-10	-1.46937
88461800	chr5:88461800:T:C	1.31628e-33	-2.36585	-1.42769
88462015	chr5:88462015:A:G	3.56962e-33	-1.82009	-0.975792
88462096	chr5:88462096:C:T	1.41965e-32	-7.58227e-10	-1.41535
88462114	chr5:88462114:G:T	2.99346e-32	-7.58227e-10	-0.669329
88462208	chr5:88462208:G:A	1.54326e-33	-2.49095	-1.1435
88462905	chr5:88462905:T:C	2.64035e-32	-7.58227e-10	-0.794848
88463173	chr5:88463173:T:C	1.31895e-33	-2.36199	-1.42951
88463265	chr5:88463265:T:C	1.34542e-32	-7.58227e-10	-1.46905
88463749	chr5:88463749:T:C	1.329e-32	-7.58227e-10	-1.48133
88464065	chr5:88464065:A:G	1.52478e-32	-7.58227e-10	-1.34391
88464474	chr5:88464474:G:C	2.5267e-32	-7.58227e-10	-0.838845
88464668	chr5:88464668:A:G	2.97945e-32	-7.58227e-10	-0.674021
88464712	chr5:88464712:T:G	1.45362e-32	-7.58227e-10	-1.3917
88464997	chr5:88464997:C:T	8.62129e-32	-7.58227e-10	0.388476
88465472	chr5:88465472:G:A	5.9098e-33	-2.29173	-4.83947e-10
88465778	chr5:88465778:T:A	1.30571e-32	-7.58227e-10	-1.49901
88465805	chr5:88465805:T:A	1.41791e-32	-7.58227e-10	-1.41657
88467459	chr5:88467459:T:A	1.31066e-32	-7.58227e-10	-1.49523
88467699	chr5:88467699:G:A	3.55936e-33	-1.5615	-1.23726
88467749	chr5:88467749:G:A	5.16884e-33	-1.4389	-0.986791
88468140	chr5:88468140:G:A	3.55418e-32	-0.852462	0.354829
88468306	chr5:88468306:T:A	2.26636e-32	-0.947582	-4.83947e-10
88468503	chr5:88468503:A:G	2.97732e-32	-7.58227e-10	-0.674737
88468530	chr5:88468530:T:A	4.29842e-33	-1.29541	-1.31468
88468627	chr5:88468627:A:C	5.18106e-33	-2.42333	-4.83947e-10
88468764	chr5:88468764:C:T	3.62382e-33	-1.56557	-1.21524
88469950	chr5:88469950:G:A	1.30307e-32	-7.58227e-10	-1.50104
88469954	chr5:88469954:T:C	3.56499e-33	-1.62621	-1.17097
88470294	chr5:88470294:C:T	1.3293e-32	-7.58227e-10	-1.4811
88470845	chr5:88470845:G:A	1.38174e-32	-7.58227e-10	-1.44241
88471730	chr5:88471730:A:C	1.77539e-32	-7.58227e-10	-1.19174
88471806	chr5:88471806:T:C	8.37452e-33	-1.94315	-4.83947e-10
88472703	chr5:88472703:T:A	1.38872e-32	-7.58227e-10	-1.43737
88473757	chr5:88473757:T:C	1.52317e-32	-7.58227e-10	-1.34496
88473824	chr5:88473824:A:G	1.76899e-32	-7.58227e-10	-1.19535
88473828	chr5:88473828:AATATT:A	2.51796e-32	-7.58227e-10	-0.84231
88473903	chr5:88473903:T:C	5.07208e-33	-1.47561	-0.968978
88474306	chr5:88474306:T:C	5.6013e-33	-1.43	-0.915349
88474551	chr5:88474551:A:G	1.36098e-32	-7.58227e-10	-1.45755
88474553	chr5:88474553:A:T	1.36183e-32	-7.58227e-10	-1.45693
88474626	chr5:88474626:A:G	1.91333e-31	1.18567	-4.83947e-10
88474689	chr5:88474689:C:A	5.1321e-33	-1.42796	-1.00487
88475276	chr5:88475276:A:C	3.91119e-33	-1.5645	-1.14
88475303	chr5:88475303:C:T	7.39297e-32	0.234771	-4.83947e-10
88475986	chr5:88475986:G:T	1.34527e-32	-7.58227e-10	-1.46917
88476465	chr5:88476465:T:C	1.29998e-32	-7.58227e-10	-1.50341
88476549	chr5:88476549:G:C	2.91234e-32	-7.58227e-10	-0.696801
88476921	chr5:88476921:A:G	5.20023e-33	-1.44397	-0.975671
88476933	chr5:88476933:T:C	3.79557e-32	-7.58227e-10	-0.431924
88477660	chr5:88477660:C:T	1.30798e-32	-7.58227e-10	-1.49727
88477838	chr5:88477838:A:G	3.6725e-33	-1.54176	-1.22571
88477914	chr5:88477914:T:C	7.62248e-32	-7.58227e-10	0.265344
88478324	chr5:88478324:C:T	2.51633e-32	-7.58227e-10	-0.842957
88478453	chr5:88478453:A:G	1.32527e-32	-7.58227e-10	-1.48414
88478511	chr5:88478511:G:A	1.29943e-32	-7.58227e-10	-1.50384
88478869	chr5:88478869:G:C	2.21237e-32	-7.58227e-10	-0.971695
88479141	chr5:88479141:A:G	4.88692e-33	-2.48178	-4.83947e-10
88479842	chr5:88479842:T:C	2.45351e-32	-7.58227e-10	-0.868238
88479874	chr5:88479874:T:C	3.40837e-32	0.579416	-1.11894
88479902	chr5:88479902:T:C	1.35645e-32	-7.58227e-10	-1.46089
88479988	chr5:88479988:G:A	1.40383e-32	-7.58227e-10	-1.42656
88480416	chr5:88480416:G:A	1.36128e-33	-2.50404	-1.25588
88480778	chr5:88480778:T:G	1.43606e-32	-7.58227e-10	-1.40386
88480913	chr5:88480913:G:A	3.09112e-33	-1.47536	-1.46444
88481245	chr5:88481245:T:C	1.33124e-32	-7.58227e-10	-1.47965
88482023	chr5:88482023:G:T	1.30733e-32	-7.58227e-10	-1.49777
88482180	chr5:88482180:T:C	3.71052e-32	-7.58227e-10	-0.454586
88482283	chr5:88482283:T:C	4.91791e-33	-2.47546	-4.83947e-10
88482742	chr5:88482742:C:A	1.31333e-32	-7.58227e-10	-1.49319
88482823	chr5:88482823:G:T	1.30171e-32	-7.58227e-10	-1.50208
88483002	chr5:88483002:A:T	1.31085e-32	-7.58227e-10	-1.49508
88483039	chr5:88483039:A:G	1.63872e-32	-7.58227e-10	-1.27185
88483533	chr5:88483533:T:C	1.31279e-32	-7.58227e-10	-1.4936
88484989	chr5:88484989:C:T	1.40423e-32	-7.58227e-10	-1.42627
88485235	chr5:88485235:A:G	4.98401e-33	-2.46211	-4.83947e-10
88485351	chr5:88485351:C:T	2.33731e-33	-1.71614	-1.5032
88486666	chr5:88486666:GGACA:G	2.06959e-32	0.465094	-1.5035
88487278	chr5:88487278:C:T	1.34784e-32	-7.58227e-10	-1.46725
88487870	chr5:88487870:G:A	1.59875e-33	-2.16715	-1.43197
88487896	chr5:88487896:T:C	1.85898e-32	0.107104	-1.25284
88487919	chr5:88487919:A:C	1.59251e-33	-2.16026	-1.44277
88489577	chr5:88489577:A:T	2.92345e-32	-7.58227e-10	-0.692993
88489807	chr5:88489807:C:T	1.50465e-33	-2.22314	-1.43665
88490164	chr5:88490164:G:A	2.24041e-32	-7.58227e-10	-0.959099
88490187	chr5:88490187:T:C	2.86046e-33	-1.71915	-1.29821
88490286	chr5:88490286:T:C	1.37185e-32	-7.58227e-10	-1.44959
88491280	chr5:88491280:G:A	1.34333e-32	-7.58227e-10	-1.47061
88491515	chr5:88491515:T:C	1.08326e-31	-7.58227e-10	0.616804
88492092	chr5:88492092:A:T	1.33536e-32	-7.58227e-10	-1.47655
88492114	chr5:88492114:A:T	3.30038e-32	-7.58227e-10	-0.571721
88492868	chr5:88492868:A:G	1.15996e-31	-7.58227e-10	0.68521
88493211	chr5:88493211:A:T	1.98249e-33	-2.04174	-1.34225
88493599	chr5:88493599:C:T	2.53846e-32	-7.58227e-10	-0.834201
88493608	chr5:88493608:G:T	1.32577e-32	-7.58227e-10	-1.48376
88493991	chr5:88493991:GA:G	3.29204e-32	-7.58227e-10	-0.574252
88494262	chr5:88494262:A:C	1.9955e-33	-2.0293	-1.34815
88494375	chr5:88494375:C:G	1.62014e-33	-2.14358	-1.44225
88494464	chr5:88494464:C:G	1.62196e-33	-2.15163	-1.43308
88494552	chr5:88494552:A:T	1.39091e-32	-7.58227e-10	-1.4358
88494633	chr5:88494633:G:A	2.18178e-32	-7.58227e-10	-0.985616
88495923	chr5:88495923:C:A	2.23785e-32	-7.58227e-10	-0.960245
88497002	chr5:88497002:T:C	4.13172e-33	-1.72618	-0.923473
88497027	chr5:88497027:G:A	1.56472e-33	-2.44272	-1.17791
88497190	chr5:88497190:G:A	3.36777e-32	-7.58227e-10	-0.551508
88497237	chr5:88497237:C:T	2.50378e-32	-7.58227e-10	-0.847958
88497244	chr5:88497244:ATGTTTC:A	7.44256e-33	-1.44965	-0.611479
88497363	chr5:88497363:G:A	7.69843e-33	-1.42124	-0.606089
88498146	chr5:88498146:A:G	2.9749e-32	-7.58227e-10	-0.675549
88498287	chr5:88498287:C:T	6.26409e-33	-1.54672	-0.686785
88498291	chr5:88498291:CTG:C	4.17293e-33	-1.8302	-0.809521
88498568	chr5:88498568:G:T	1.31576e-32	-7.58227e-10	-1.49134
88498855	chr5:88498855:A:T	9.67751e-32	-7.58227e-10	0.504046
88499708	chr5:88499708:G:A	3.90812e-33	-1.40676	-1.29853
88500010	chr5:88500010:A:G	7.37584e-32	1.65173	-1.41928
88500813	chr5:88500813:T:C	1.34531e-32	-7.58227e-10	-1.46913
88501042	chr5:88501042:C:T	2.92989e-32	-7.58227e-10	-0.690794
88501393	chr5:88501393:A:C	2.97995e-32	-7.58227e-10	-0.673854
88502238	chr5:88502238:T:A	1.93341e-33	-2.08966	-1.3194
88502541	chr5:88502541:C:T	1.61032e-32	-7.58227e-10	-1.28933
88502593	chr5:88502593:G:T	1.30857e-32	-7.58227e-10	-1.49682
88502965	chr5:88502965:T:C	1.29754e-32	-7.58227e-10	-1.50529
88503207	chr5:88503207:C:T	1.91029e-32	-1.1185	-4.83947e-10
88503304	chr5:88503304:C:T	1.31041e-32	-7.58227e-10	-1.49542
88504332	chr5:88504332:C:T	3.43838e-33	-1.53623	-1.29711
88504452	chr5:88504452:G:C	3.95199e-33	-1.48611	-1.20801
88504751	chr5:88504751:C:G	4.37474e-33	-1.30904	-1.28345
88504756	chr5:88504756:C:T	5.04038e-33	-1.24234	-1.20853
88504824	chr5:88504824:A:G	1.40447e-32	-7.58227e-10	-1.4261
88504975	chr5:88504975:T:G	3.7845e-32	-7.58227e-10	-0.434845
88504977	chr5:88504977:G:C	3.78814e-32	-7.58227e-10	-0.433883
88505746	chr5:88505746:T:TATA	5.47717e-33	-1.46492	-0.902834
88505761	chr5:88505761:C:A	7.17999e-33	-1.12337	-0.973671
88506327	chr5:88506327:C:T	2.62995e-33	-1.59836	-1.50301
88506345	chr5:88506345:A:C	3.49792e-32	-7.58227e-10	-0.513591
88506826	chr5:88506826:A:G	1.30238e-32	-7.58227e-10	-1.50157
88507516	chr5:88507516:C:T	3.69001e-33	-1.94725	-0.815466
88507788	chr5:88507788:T:C	6.18816e-33	-1.38827	-0.857441
88507951	chr5:88507951:C:A	1.02212e-32	-2.34511	0.60123
88508123	chr5:88508123:A:T	8.36716e-32	-7.58227e-10	0.358556
88508179	chr5:88508179:T:A	3.93957e-33	-1.38697	-1.3103
88508741	chr5:88508741:G:A	3.50135e-32	-7.58227e-10	-0.512611
88508763	chr5:88508763:A:G	1.30444e-32	-7.58227e-10	-1.49999
88509013	chr5:88509013:C:T	5.30596e-33	-1.45007	-0.949445
88509024	chr5:88509024:T:C	8.3678e-32	-7.58227e-10	0.358632
88509055	chr5:88509055:T:G	5.57565e-33	-1.41815	-0.931787
88509482	chr5:88509482:C:T	6.90661e-33	-1.50308	-0.632787
88509560	chr5:88509560:A:G	7.82451e-33	-2.01108	-4.83947e-10
88509798	chr5:88509798:C:A	2.29434e-32	-7.58227e-10	-0.935314
88510570	chr5:88510570:T:C	4.56199e-33	-2.2622	-0.288384
88510963	chr5:88510963:A:G	7.62242e-33	-1.56267	-0.474584
88511052	chr5:88511052:A:G	7.45763e-33	-1.19654	-0.862567
88511067	chr5:88511067:C:T	8.1089e-33	-1.46477	-0.510608
88511138	chr5:88511138:G:T	3.49395e-32	-7.58227e-10	-0.514725
88511185	chr5:88511185:G:C	7.5911e-32	-7.58227e-10	0.261218
88511382	chr5:88511382:A:G	7.29067e-33	-1.55278	-0.528971
88511559	chr5:88511559:AT:A	3.50617e-32	-7.58227e-10	-0.511234
88512284	chr5:88512284:G:A	1.31696e-32	-7.58227e-10	-1.49043
88512390	chr5:88512390:A:G	4.13374e-32	-7.58227e-10	-0.346577
88513711	chr5:88513711:T:A	5.48225e-33	-2.36683	-4.83947e-10
88513717	chr5:88513717:C:T	1.31624e-32	-7.58227e-10	-1.49098
88513718	chr5:88513718:C:T	1.30632e-32	-7.58227e-10	-1.49854
88513878	chr5:88513878:T:G	3.14055e-33	-1.43841	-1.48554
88513905	chr5:88513905:G:A	1.30217e-32	-7.58227e-10	-1.50172
88514100	chr5:88514100:T:C	4.80042e-33	-1.46311	-1.03653
88514774	chr5:88514774:C:T	4.571e-33	-1.51726	-1.03135
88515592	chr5:88515592:A:T	5.38469e-33	-2.38478	-4.83947e-10
88516219	chr5:88516219:C:T	1.29989e-32	-7.58227e-10	-1.50348
88517000	chr5:88517000:T:C	4.39562e-33	-1.51662	-1.07111
88518103	chr5:88518103:A:G	1.95334e-32	-7.58227e-10	-1.09622
88518153	chr5:88518153:T:G	4.02234e-33	-1.6159	-1.06058
88518288	chr5:88518288:A:T	5.89254e-33	-1.03376	-1.2609
88518660	chr5:88518660:T:A	4.67096e-33	-1.45943	-1.06755
88518676	chr5:88518676:A:G	4.5689e-33	-1.47494	-1.07413
88518834	chr5:88518834:G:A	5.93309e-33	-1.48655	-0.801248
88520163	chr5:88520163:C:T	7.62423e-32	-7.58227e-10	0.265573
88520554	chr5:88520554:A:C	4.16355e-33	-1.5733	-1.06867
88520980	chr5:88520980:G:A	4.31768e-33	-1.50772	-1.0979
88521925	chr5:88521925:A:G	1.67605e-32	-1.24932	-4.83947e-10
88522227	chr5:88522227:T:C	9.01107e-33	-2.18268	0.312786
88522305	chr5:88522305:TTTC:T	3.58818e-33	-1.87336	-0.917336
88522331	chr5:88522331:A:G	3.94097e-33	-1.54174	-1.15517
88522399	chr5:88522399:T:C	5.51247e-33	-1.61555	-0.745786
88522409	chr5:88522409:A:G	7.37328e-33	-2.07048	-4.83947e-10
88523025	chr5:88523025:A:T	4.90466e-32	-7.58227e-10	-0.175574
88523143	chr5:88523143:T:C	7.91127e-32	-7.58227e-10	0.30253
88523285	chr5:88523285:C:T	5.0795e-33	-2.44313	-4.83947e-10
88523375	chr5:88523375:A:G	4.76254e-33	-2.50756	-4.83947e-10
88523621	chr5:88523621:T:C	1.31312e-32	-7.58227e-10	-1.49335
88524163	chr5:88524163:G:GA	1.65984e-32	-0.9742	-0.28484
88524922	chr5:88524922:G:A	3.82919e-33	-1.60388	-1.12181
88525176	chr5:88525176:A:G	3.21144e-33	-1.99086	-0.910765
88525919	chr5:88525919:C:T	1.38638e-32	-7.58227e-10	-1.43906
88526372	chr5:88526372:G:A	3.95492e-33	-1.5771	-1.11628
88526377	chr5:88526377:A:T	2.11621e-32	-7.58227e-10	-1.01613
88526378	chr5:88526378:AG:A	2.11621e-32	-7.58227e-10	-1.01613
88526668	chr5:88526668:A:T	3.89125e-33	-1.59165	-1.11797
88526854	chr5:88526854:T:A	1.51977e-33	-2.3906	-1.25918
88526968	chr5:88526968:T:A	3.79893e-33	-1.607	-1.12663
88526988	chr5:88526988:G:T	3.40779e-33	-1.67174	-1.17054
88526998	chr5:88526998:TA:T	4.50153e-33	-1.25646	-1.30747
88527484	chr5:88527484:A:C	3.8123e-33	-1.59466	-1.13546
88527557	chr5:88527557:A:G	1.37943e-32	-7.58227e-10	-1.44409
88528039	chr5:88528039:A:T	4.0643e-33	-1.52339	-1.14271
88528150	chr5:88528150:T:C	4.01469e-33	-1.56129	-1.11709
88528151	chr5:88528151:G:A	6.48448e-33	-2.22517	0.0262375
88528216	chr5:88528216:C:T	3.93527e-33	-1.57547	-1.12289
88528287	chr5:88528287:G:A	4.02308e-33	-1.5371	-1.1392
88528444	chr5:88528444:G:A	3.91727e-33	-1.57064	-1.13231
88528454	chr5:88528454:A:T	1.35481e-32	-7.58227e-10	-1.4621
88528605	chr5:88528605:T:C	3.76602e-33	-1.59662	-1.14571
88528793	chr5:88528793:G:A	3.85959e-33	-1.57646	-1.14132
88528994	chr5:88528994:A:G	3.91383e-33	-1.57811	-1.12572
88529173	chr5:88529173:G:T	3.88288e-33	-1.58085	-1.13092
88529333	chr5:88529333:C:T	4.91508e-33	-2.47604	-4.83947e-10
88529371	chr5:88529371:C:T	3.89791e-33	-1.58788	-1.12003
88529429	chr5:88529429:A:T	1.37587e-32	-7.58227e-10	-1.44667
88529606	chr5:88529606:A:T	4.93922e-32	-7.58227e-10	-0.168551
88530593	chr5:88530593:T:C	3.1132e-33	-1.95459	-0.978102
88530773	chr5:88530773:A:G	4.03302e-33	-1.57979	-1.09404
88531039	chr5:88531039:C:T	3.57727e-33	-1.59099	-1.20276
88531040	chr5:88531040:A:G	4.11523e-33	-1.52962	-1.12403
88531043	chr5:88531043:A:G	3.65698e-33	-1.62154	-1.15016
88531247	chr5:88531247:A:G	6.11418e-33	-2.25773	-4.83947e-10
88531440	chr5:88531440:G:A	3.98442e-33	-1.57971	-1.10624
88532084	chr5:88532084:G:GATGGAAA	6.11803e-33	-1.54176	-0.715343
88532189	chr5:88532189:G:A	1.36627e-32	-7.58227e-10	-1.45367
88532237	chr5:88532237:C:T	3.3512e-33	-1.43235	-1.42667
88532410	chr5:88532410:T:C	3.3305e-33	-1.43621	-1.42901
88532641	chr5:88532641:C:A	3.23532e-33	-1.47195	-1.42227
88532747	chr5:88532747:T:G	1.55165e-32	-7.58227e-10	-1.32644
88533163	chr5:88533163:C:T	1.36071e-32	-7.58227e-10	-1.45775
88533614	chr5:88533614:A:G	4.02685e-33	-1.59054	-1.08482
88534160	chr5:88534160:A:C	1.3308e-32	-7.58227e-10	-1.47998
88534257	chr5:88534257:G:T	1.11803e-33	-2.49455	-1.46222
88534272	chr5:88534272:T:C	3.36952e-33	-1.35362	-1.49995
88534299	chr5:88534299:T:C	4.96346e-33	-2.46624	-4.83947e-10
88534562	chr5:88534562:A:T	5.01618e-32	-7.58227e-10	-0.15309
88534727	chr5:88534727:A:G	7.5861e-32	-7.58227e-10	0.26056
88535216	chr5:88535216:T:C	3.14667e-33	-1.42512	-1.49688
88535549	chr5:88535549:G:T	3.83924e-33	-1.61954	-1.10353
88535574	chr5:88535574:T:C	4.05492e-33	-1.57855	-1.08986
88535762	chr5:88535762:T:C	8.314e-32	-7.58227e-10	0.352182
88535870	chr5:88535870:A:G	4.57485e-33	-1.22358	-1.32419
88535883	chr5:88535883:T:G	2.4362e-32	-7.58227e-10	-0.875319
88536193	chr5:88536193:T:C	3.04645e-32	-7.58227e-10	-0.651783
88536309	chr5:88536309:C:A	2.41862e-31	2.73891	-1.31888
88536685	chr5:88536685:G:T	5.47897e-33	-1.5923	-0.775121
88537033	chr5:88537033:T:C	1.78852e-32	-1.18437	-4.83947e-10
88537436	chr5:88537436:A:G	3.83637e-33	-1.59105	-1.13277
88537983	chr5:88537983:T:A	3.92997e-33	-1.60256	-1.09715
88538641	chr5:88538641:G:A	5.44861e-33	-2.37298	-4.83947e-10
88538665	chr5:88538665:C:A	6.37467e-33	-2.27072	0.0547122
88538729	chr5:88538729:CA:C	1.30486e-32	-7.58227e-10	-1.49967
88539065	chr5:88539065:A:G	6.88073e-33	-2.25531	0.11569
88539389	chr5:88539389:A:G	4.71806e-32	-1.36006	1.1457
88539598	chr5:88539598:G:A	7.65114e-33	-2.03349	-4.83947e-10
88540489	chr5:88540489:A:G	7.9808e-33	-2.23332	0.242017
88542248	chr5:88542248:G:A	7.68923e-33	-1.96545	-0.0630761
88542634	chr5:88542634:G:A	4.77782e-33	-2.50436	-4.83947e-10
88543983	chr5:88543983:G:A	4.49254e-32	-7.58227e-10	-0.26334
88544612	chr5:88544612:A:G	1.5825e-32	-7.58227e-10	-1.30675
88544870	chr5:88544870:G:A	2.44678e-33	-2.31811	-0.855464
88545420	chr5:88545420:G:T	1.29835e-32	-7.58227e-10	-1.50466
88546380	chr5:88546380:A:G	1.45869e-32	-7.58227e-10	-1.38822
88546473	chr5:88546473:A:T	1.50103e-32	-7.58227e-10	-1.35961
88546622	chr5:88546622:T:C	1.52519e-32	-7.58227e-10	-1.34364
88547702	chr5:88547702:T:C	2.03906e-32	-7.58227e-10	-1.05327
88548164	chr5:88548164:G:A	9.07868e-33	-1.86241	-4.83947e-10
88548596	chr5:88548596:T:C	2.9314e-33	-2.00303	-0.989837
88548968	chr5:88548968:CAAAT:C	3.49873e-32	-7.58227e-10	-0.513357
88549259	chr5:88549259:C:T	1.65042e-32	-7.58227e-10	-1.26473
88549539	chr5:88549539:T:C	1.55851e-32	-7.58227e-10	-1.32203
88550096	chr5:88550096:T:C	1.38839e-32	-7.58227e-10	-1.43762
88551615	chr5:88551615:G:A	1.35906e-33	-2.27098	-1.49057
88551727	chr5:88551727:C:A	4.79047e-33	-2.50172	-4.83947e-10
88551768	chr5:88551768:T:G	1.99558e-32	-2.31091	1.23609
88551934	chr5:88551934:A:G	1.30086e-32	-7.58227e-10	-1.50273
88552170	chr5:88552170:G:A	6.18044e-33	-2.30407	0.0571178
88552174	chr5:88552174:T:A	6.36553e-33	-2.30284	0.0853941
88552216	chr5:88552216:C:A	1.84533e-32	-7.58227e-10	-1.1531
88552363	chr5:88552363:C:T	1.33331e-32	-7.58227e-10	-1.47809
88553146	chr5:88553146:T:C	1.65294e-32	-7.58227e-10	-1.2632
88553224	chr5:88553224:A:G	1.30979e-32	-7.58227e-10	-1.4959
88553883	chr5:88553883:T:C	4.20752e-32	-7.58227e-10	-0.328885
88553921	chr5:88553921:G:A	2.1066e-32	-7.58227e-10	-1.02069
88554435	chr5:88554435:G:T	1.66804e-32	-7.58227e-10	-1.25411
88554704	chr5:88554704:G:C	1.61794e-32	-7.58227e-10	-1.28461
88554900	chr5:88554900:A:T	8.14091e-33	-1.97144	-4.83947e-10
88555851	chr5:88555851:A:G	1.71789e-31	2.50825	-1.43033
88556253	chr5:88556253:T:C	3.74656e-32	-7.58227e-10	-0.44492
88557228	chr5:88557228:T:C	4.39191e-32	-7.58227e-10	-0.285994
88558599	chr5:88558599:C:T	6.39675e-33	-0.787378	-1.42518
88559167	chr5:88559167:G:A	2.80338e-32	-7.58227e-10	-0.734933
88559370	chr5:88559370:T:G	3.51077e-32	-7.58227e-10	-0.509924
88559585	chr5:88559585:T:C	4.64366e-32	-7.58227e-10	-0.230255
88559678	chr5:88559678:G:A	1.86812e-33	-1.93945	-1.50395
88560241	chr5:88560241:A:G	1.66198e-31	2.50287	-1.45804
88561180	chr5:88561180:T:C	4.76944e-32	-7.58227e-10	-0.20353
88561407	chr5:88561407:A:G	2.05666e-33	-1.84215	-1.50511
88561875	chr5:88561875:T:C	2.81956e-32	-7.58227e-10	-0.729177
88561959	chr5:88561959:G:A	1.39774e-32	-7.58227e-10	-1.4309
88562190	chr5:88562190:C:G	2.67141e-32	-7.58227e-10	-0.783152
88562734	chr5:88562734:A:G	1.66328e-32	-7.58227e-10	-1.25696
88563112	chr5:88563112:T:G	1.3738e-33	-2.3384	-1.41236
88563126	chr5:88563126:T:A	5.15848e-33	-2.4277	-4.83947e-10
88563316	chr5:88563316:C:G	1.04856e-31	-7.58227e-10	0.584245
88563337	chr5:88563337:C:T	6.77413e-33	-2.15523	-4.83947e-10
88563640	chr5:88563640:A:G	2.12761e-32	-7.58227e-10	-1.01076
88564798	chr5:88564798:C:A	3.28208e-32	-7.58227e-10	-0.577281
88564826	chr5:88564826:G:A	1.35598e-32	-7.58227e-10	-1.46123
88565282	chr5:88565282:G:A	6.95028e-32	1.66822	-1.49519
88565468	chr5:88565468:C:G	1.4663e-32	-7.58227e-10	-1.38302
88566634	chr5:88566634:C:T	2.14493e-31	-7.58227e-10	1.29993
88566902	chr5:88566902:G:A	4.87934e-32	-7.58227e-10	-0.180748
88567015	chr5:88567015:C:T	3.93364e-32	-7.58227e-10	-0.396194
88567047	chr5:88567047:T:G	7.25368e-33	-2.08683	-4.83947e-10
88567230	chr5:88567230:C:T	3.01532e-32	-0.323076	-0.338979
88567792	chr5:88567792:C:T	2.94956e-33	-1.5997	-1.38698
88568084	chr5:88568084:G:A	2.01176e-31	-7.58227e-10	1.23584
88569013	chr5:88569013:T:A	1.43985e-32	-7.58227e-10	-1.40122
88569018	chr5:88569018:C:T	1.38671e-32	-7.58227e-10	-1.43883
88569502	chr5:88569502:G:A	2.38701e-32	-7.58227e-10	-0.895717
88569547	chr5:88569547:T:C	1.60061e-33	-2.10497	-1.49299
88569970	chr5:88569970:A:G	4.29238e-33	-1.60798	-1.00353
88570007	chr5:88570007:G:A	1.13084e-32	-1.64279	-4.83947e-10
88570332	chr5:88570332:T:C	1.33076e-32	-7.58227e-10	-1.48001
88570975	chr5:88570975:T:C	2.10012e-32	-1.02377	-4.83947e-10
88572312	chr5:88572312:A:G	2.61994e-32	-7.58227e-10	-0.802606
88572347	chr5:88572347:C:A	7.09107e-32	1.45297	-1.25989
88573129	chr5:88573129:A:G	1.30029e-32	-7.58227e-10	-1.50317
88573575	chr5:88573575:T:C	1.31528e-31	2.20621	-1.39534
88573667	chr5:88573667:C:T	1.88174e-30	3.47161	-4.83947e-10
88573707	chr5:88573707:C:T	1.29753e-32	-7.58227e-10	-1.5053
88574011	chr5:88574011:C:T	4.87934e-32	-7.58227e-10	-0.180748
88574348	chr5:88574348:C:T	2.38023e-32	-0.459824	-0.438737
88574395	chr5:88574395:G:A	3.40954e-33	-1.5834	-1.25837
88574430	chr5:88574430:T:C	3.11826e-33	-1.56846	-1.3626
88574614	chr5:88574614:A:G	1.2058e-33	-2.50498	-1.37622
88575303	chr5:88575303:T:C	4.75999e-33	-2.5081	-4.83947e-10
88576866	chr5:88576866:C:T	1.34623e-32	-7.58227e-10	-1.46845
88577413	chr5:88577413:G:T	1.92523e-31	-7.58227e-10	1.19187
88577607	chr5:88577607:G:A	1.32946e-32	-7.58227e-10	-1.48098
88577915	chr5:88577915:T:C	5.52882e-32	-7.58227e-10	-0.0557838
88579363	chr5:88579363:C:T	2.54271e-32	-7.58227e-10	-0.83253
88579561	chr5:88579561:C:T	3.01693e-33	-1.57225	-1.39186
88579749	chr5:88579749:T:C	1.32896e-32	-7.58227e-10	-1.48136
88580517	chr5:88580517:GA:G	1.32701e-33	-2.42625	-1.35917
88580552	chr5:88580552:C:A	1.35677e-32	-7.58227e-10	-1.46065
88580560	chr5:88580560:G:A	1.29979e-32	-7.58227e-10	-1.50355
88580865	chr5:88580865:G:A	1.47513e-32	-7.58227e-10	-1.37701
88580952	chr5:88580952:A:G	9.11113e-32	-7.58227e-10	0.443738
88581605	chr5:88581605:G:A	3.02925e-31	2.5818	-0.936657
88581656	chr5:88581656:G:A	1.13405e-32	-0.607199	-1.03277
88581764	chr5:88581764:C:T	1.30162e-32	-7.58227e-10	-1.50215
88583241	chr5:88583241:A:G	1.35598e-32	-7.58227e-10	-1.46123
88583359	chr5:88583359:C:T	1.34886e-32	-7.58227e-10	-1.4665
88583497	chr5:88583497:C:T	2.01864e-32	-1.06333	-4.83947e-10
88583559	chr5:88583559:T:C	1.38104e-32	-7.58227e-10	-1.44292
88583650	chr5:88583650:A:C	7.27564e-32	1.53985	-1.32108
88584754	chr5:88584754:A:G	3.08095e-33	-1.52433	-1.41878
88584866	chr5:88584866:T:G	1.33747e-32	-7.58227e-10	-1.47498
88585193	chr5:88585193:G:A	1.48076e-32	-7.58227e-10	-1.3732
88585332	chr5:88585332:A:T	1.48128e-32	-7.58227e-10	-1.37285
88586203	chr5:88586203:T:A	3.33126e-32	-7.58227e-10	-0.562408
88586361	chr5:88586361:A:G	2.99489e-33	-1.51564	-1.45579
88587013	chr5:88587013:C:T	6.08067e-33	-2.26323	-4.83947e-10
88587636	chr5:88587636:G:T	1.29008e-33	-2.50602	-1.30762
88588747	chr5:88588747:C:A	1.80967e-31	-7.58227e-10	1.12997
88588891	chr5:88588891:G:A	1.42487e-32	-7.58227e-10	-1.41168
88589681	chr5:88589681:C:T	3.03877e-33	-2.50643	-0.450464
88589794	chr5:88589794:A:C	5.07548e-32	-7.58227e-10	-0.141337
88589844	chr5:88589844:A:T	2.15836e-33	-2.23193	-1.06707
88590140	chr5:88590140:G:C	1.32902e-32	-7.58227e-10	-1.48132
88590461	chr5:88590461:A:T	1.2621e-33	-2.5062	-1.32937
88590765	chr5:88590765:A:G	2.05437e-32	-1.04579	-4.83947e-10
88591218	chr5:88591218:T:C	1.42686e-32	-7.58227e-10	-1.41028
88591230	chr5:88591230:A:G	5.74554e-33	-2.31992	-4.83947e-10
88591533	chr5:88591533:C:T	8.60128e-32	-7.58227e-10	0.386153
88591539	chr5:88591539:C:T	1.41053e-33	-2.50396	-1.22041
88591993	chr5:88591993:A:G	1.42475e-32	-7.58227e-10	-1.41176
88592496	chr5:88592496:T:C	1.32983e-32	-7.58227e-10	-1.48071
88592699	chr5:88592699:T:C	1.45594e-31	2.32791	-1.41543
88593484	chr5:88593484:G:A	1.36791e-32	-7.58227e-10	-1.45248
88594239	chr5:88594239:G:T	3.79438e-32	-7.58227e-10	-0.432236
88594408	chr5:88594408:C:T	3.12876e-32	-7.58227e-10	-0.625121
88594704	chr5:88594704:G:A	1.40513e-32	-7.58227e-10	-1.42563
88594968	chr5:88594968:T:C	7.14011e-33	-2.10262	-4.83947e-10
88595272	chr5:88595272:A:G	1.41401e-32	-7.58227e-10	-1.41933
88596363	chr5:88596363:G:A	1.40068e-32	-7.58227e-10	-1.4288
88596465	chr5:88596465:T:C	3.60777e-32	-7.58227e-10	-0.48267
88597550	chr5:88597550:C:T	1.56828e-32	-7.58227e-10	-1.31578
88598126	chr5:88598126:T:A	1.67753e-32	-7.58227e-10	-1.24844
88598641	chr5:88598641:T:C	1.42806e-32	-7.58227e-10	-1.40944
88598828	chr5:88598828:A:G	2.93171e-32	0.763	-1.45317
88599256	chr5:88599256:A:G	2.29256e-32	-7.58227e-10	-0.936089
88599367	chr5:88599367:T:C	5.53338e-33	-2.35754	-4.83947e-10
88599416	chr5:88599416:T:C	2.53188e-32	-7.58227e-10	-0.836796
88599701	chr5:88599701:G:A	1.33252e-32	-0.65319	-0.825496
88600589	chr5:88600589:C:T	8.70977e-33	-1.9039	-4.83947e-10
88600800	chr5:88600800:C:T	9.67853e-32	-7.58227e-10	0.504152
88601453	chr5:88601453:A:C	3.33619e-33	-1.50135	-1.36216
88601828	chr5:88601828:G:A	3.92123e-32	-7.58227e-10	-0.399354
88602256	chr5:88602256:T:TA	1.47628e-32	-7.58227e-10	-1.37623
88602544	chr5:88602544:A:C	3.2858e-32	-7.58227e-10	-0.57615
88602557	chr5:88602557:A:G	1.30462e-32	-7.58227e-10	-1.49984
88602657	chr5:88602657:C:T	4.75701e-32	-7.58227e-10	-0.206139
88602911	chr5:88602911:A:T	1.43036e-32	-7.58227e-10	-1.40783
88604056	chr5:88604056:T:C	4.76029e-33	-2.50803	-4.83947e-10
88604856	chr5:88604856:T:G	4.76531e-33	-2.50698	-4.83947e-10
88604962	chr5:88604962:T:C	1.50948e-32	-7.58227e-10	-1.35399
88605013	chr5:88605013:C:T	3.65672e-32	-7.58227e-10	-0.469193
88605241	chr5:88605241:TATA:T	1.76387e-32	-7.58227e-10	-1.19825
88605345	chr5:88605345:G:A	1.36128e-33	-2.32668	-1.43324
88605729	chr5:88605729:C:A	3.93641e-33	-1.20378	-1.49429
88606146	chr5:88606146:G:A	3.9535e-33	-1.19076	-1.50299
88606588	chr5:88606588:G:A	1.84001e-32	-0.0512634	-1.10472
88606924	chr5:88606924:C:T	1.41891e-32	-7.58227e-10	-1.41587
88607340	chr5:88607340:G:T	6.99489e-33	-2.12316	-4.83947e-10
88608759	chr5:88608759:C:T	1.65444e-32	-7.58227e-10	-1.26229
88609553	chr5:88609553:C:G	1.44848e-32	-7.58227e-10	-1.39524
88610000	chr5:88610000:G:A	3.82622e-33	-1.22293	-1.50354
88610370	chr5:88610370:C:T	1.41009e-32	-7.58227e-10	-1.4221
88611141	chr5:88611141:C:T	3.90471e-33	-1.21178	-1.49438
88611389	chr5:88611389:G:T	3.58558e-32	-7.58227e-10	-0.48884
88611455	chr5:88611455:T:C	1.59406e-32	-7.58227e-10	-1.29948
88611496	chr5:88611496:C:T	3.93699e-33	-1.19362	-1.5043
88611565	chr5:88611565:C:T	5.481e-33	-2.36706	-4.83947e-10
88611585	chr5:88611585:G:T	2.42953e-31	-7.58227e-10	1.42452
88611619	chr5:88611619:T:C	9.13461e-33	-2.3617	0.505428
88611661	chr5:88611661:TA:T	1.32369e-32	-7.58227e-10	-1.48533
88611685	chr5:88611685:C:T	5.91448e-33	-2.29094	-4.83947e-10
88612609	chr5:88612609:G:T	3.99175e-33	-1.18382	-1.50029
88612726	chr5:88612726:A:C	1.58785e-32	-7.58227e-10	-1.30338
88613076	chr5:88613076:T:A	1.53618e-33	-2.13388	-1.50517
88613634	chr5:88613634:G:A	1.02075e-31	-7.58227e-10	0.557365
88613699	chr5:88613699:C:T	3.81457e-33	-1.22846	-1.50106
88614059	chr5:88614059:C:T	4.27859e-33	-1.30079	-1.31393
88614064	chr5:88614064:C:T	3.82684e-33	-1.22554	-1.50076
88614424	chr5:88614424:C:A	6.21707e-33	-2.24105	-4.83947e-10
88614712	chr5:88614712:CAG:C	1.2603e-33	-2.33226	-1.50473
88615307	chr5:88615307:G:A	1.70644e-32	-7.58227e-10	-1.23135
88615786	chr5:88615786:G:GGGA	4.79499e-33	-2.50077	-4.83947e-10
88615805	chr5:88615805:C:T	1.56655e-32	-0.761474	-0.555406
88616866	chr5:88616866:TAA:T	1.89622e-32	-7.58227e-10	-1.1259
88618013	chr5:88618013:G:A	1.28841e-33	-2.34884	-1.4661
88618049	chr5:88618049:G:C	1.33263e-32	-7.58227e-10	-1.4786
88618446	chr5:88618446:A:G	1.29009e-33	-2.34035	-1.47328
88618527	chr5:88618527:T:C	1.79898e-32	-7.58227e-10	-1.17854
88618547	chr5:88618547:T:A	1.43624e-32	-7.58227e-10	-1.40373
88618709	chr5:88618709:C:T	4.79459e-32	1.21618	-1.41444
88619359	chr5:88619359:G:C	1.38617e-32	-7.58227e-10	-1.43921
88619764	chr5:88619764:A:G	5.95098e-31	-0.818039	3.13842
88619998	chr5:88619998:G:A	1.52389e-32	-7.58227e-10	-1.34449
88620626	chr5:88620626:A:G	1.30158e-32	-7.58227e-10	-1.50218
88620651	chr5:88620651:T:G	7.908e-32	0.302116	-4.83947e-10
88621413	chr5:88621413:A:G	3.63992e-33	-1.27445	-1.50193
88621695	chr5:88621695:C:G	1.7984e-32	-7.58227e-10	-1.17886
88622220	chr5:88622220:C:G	2.48273e-33	-2.49922	-0.659767
88622382	chr5:88622382:G:A	1.32681e-32	-7.58227e-10	-1.48298
88622404	chr5:88622404:T:C	1.67621e-32	-7.58227e-10	-1.24922
88622944	chr5:88622944:C:T	1.38832e-32	-7.58227e-10	-1.43766
88623018	chr5:88623018:C:T	3.24386e-32	-7.58227e-10	-0.588994
88623278	chr5:88623278:G:T	2.45162e-31	-7.58227e-10	1.43357
88623882	chr5:88623882:C:T	1.41391e-32	-2.35106	0.931658
88623964	chr5:88623964:C:T	1.37421e-32	-7.58227e-10	-1.44788
88624025	chr5:88624025:T:C	1.7739e-32	-7.58227e-10	-1.19258
88624109	chr5:88624109:C:T	1.86828e-32	-0.0567846	-1.08395
88624190	chr5:88624190:G:A	4.76718e-33	-2.50659	-4.83947e-10
88624488	chr5:88624488:C:A	1.31931e-33	-2.32983	-1.4614
88624489	chr5:88624489:C:A	1.00706e-32	-0.509194	-1.24953
88624588	chr5:88624588:C:T	4.49436e-33	-1.22945	-1.33607
88625248	chr5:88625248:A:G	3.58441e-33	-1.2928	-1.49895
88625275	chr5:88625275:T:C	1.45518e-32	-7.58227e-10	-1.39063
88625587	chr5:88625587:T:G	1.30248e-32	-7.58227e-10	-1.50149
88625629	chr5:88625629:G:C	1.00281e-32	-0.530891	-1.23206
88626524	chr5:88626524:C:T	3.76652e-33	-1.24584	-1.49635
88627607	chr5:88627607:A:G	1.40154e-32	-7.58227e-10	-1.42819
88627952	chr5:88627952:A:G	4.09572e-33	-1.16789	-1.49051
88628450	chr5:88628450:G:A	2.87256e-33	-2.48525	-0.527885
88629003	chr5:88629003:C:T	1.38814e-33	-2.39883	-1.34155
88629236	chr5:88629236:T:C	5.99473e-33	-2.27746	-4.83947e-10
88630152	chr5:88630152:CAT:C	1.31249e-32	-7.58227e-10	-1.49383
88630237	chr5:88630237:C:T	2.4591e-33	-1.66959	-1.49895
88630645	chr5:88630645:G:A	1.31236e-33	-2.35315	-1.44336
88630647	chr5:88630647:C:G	2.22405e-32	-7.58227e-10	-0.966428
88631927	chr5:88631927:T:C	4.41167e-33	-1.31595	-1.26814
88632752	chr5:88632752:G:A	3.51217e-33	-1.30799	-1.50412
88632817	chr5:88632817:G:C	1.59988e-32	-7.58227e-10	-1.29583
88632925	chr5:88632925:T:G	3.09888e-32	-7.58227e-10	-0.634717
88633025	chr5:88633025:A:G	4.91468e-33	-2.47612	-4.83947e-10
88633148	chr5:88633148:G:T	1.32157e-33	-2.35958	-1.42994
88634504	chr5:88634504:A:G	2.51736e-31	-7.58227e-10	1.46004
88634670	chr5:88634670:G:A	4.78893e-33	-0.99898	-1.50306
88635307	chr5:88635307:A:G	1.79715e-32	-7.58227e-10	-1.17956
88635826	chr5:88635826:A:T	1.98198e-32	-7.58227e-10	-1.08166
88636559	chr5:88636559:TATA:T	1.65956e-32	-7.58227e-10	-1.2592
88636794	chr5:88636794:T:C	1.01042e-31	-7.58227e-10	0.547197
88636991	chr5:88636991:G:T	1.31393e-33	-2.36764	-1.42768
88637634	chr5:88637634:A:C	2.40494e-33	-2.49388	-0.696935
88637704	chr5:88637704:C:T	2.04077e-33	-2.49807	-0.856949
88637750	chr5:88637750:G:A	4.23113e-33	-1.12149	-1.50438
88638050	chr5:88638050:C:T	9.12819e-33	-1.85698	-4.83947e-10
88638386	chr5:88638386:G:A	3.05393e-32	-7.58227e-10	-0.649331
88638499	chr5:88638499:C:T	1.6912e-32	-7.58227e-10	-1.24032
88638585	chr5:88638585:G:A	5.51269e-33	-0.868092	-1.4932
88639056	chr5:88639056:C:T	2.87436e-33	-1.51081	-1.5017
88640230	chr5:88640230:G:A	1.36663e-32	-7.58227e-10	-1.45341
88640246	chr5:88640246:G:A	1.37182e-32	-7.58227e-10	-1.44962
88640534	chr5:88640534:GACA:G	4.7757e-33	-2.5048	-4.83947e-10
88640540	chr5:88640540:A:T	4.78185e-33	-2.50352	-4.83947e-10
88640542	chr5:88640542:A:C	4.78106e-33	-2.50368	-4.83947e-10
88640561	chr5:88640561:T:C	2.72765e-31	2.79244	-1.25218
88640991	chr5:88640991:A:G	1.0892e-33	-2.47761	-1.50529
88641002	chr5:88641002:C:T	6.37763e-33	-2.21555	-4.83947e-10
88641132	chr5:88641132:C:T	1.41093e-32	-7.58227e-10	-1.42151
88641200	chr5:88641200:T:A	2.04798e-32	-7.58227e-10	-1.04891
88642152	chr5:88642152:G:T	1.66726e-32	-7.58227e-10	-1.25458
88642739	chr5:88642739:T:A	3.04506e-31	2.93522	-1.28487
88642770	chr5:88642770:A:G	1.68853e-32	-7.58227e-10	-1.2419
88643170	chr5:88643170:A:G	2.23198e-32	-0.962871	-4.83947e-10
88643216	chr5:88643216:C:T	1.4079e-32	-7.58227e-10	-1.42366
88643836	chr5:88643836:C:T	1.02576e-30	4.16606	-1.30121
88644019	chr5:88644019:A:G	1.08652e-33	-2.48025	-1.50511
88644208	chr5:88644208:T:C	2.44128e-32	0.120296	-0.993534
88644303	chr5:88644303:T:A	1.37601e-32	-7.58227e-10	-1.44657
88644631	chr5:88644631:CTG:C	1.09205e-33	-2.47518	-1.5051
88645458	chr5:88645458:C:T	2.04699e-32	-7.58227e-10	-1.04939
88645660	chr5:88645660:G:T	1.81294e-32	-7.58227e-10	-1.17081
88646688	chr5:88646688:G:A	1.59852e-32	-1.23419	-0.062489
88647050	chr5:88647050:A:G	1.57578e-33	-2.43219	-1.18141
88647527	chr5:88647527:C:T	3.24148e-31	3.0384	-1.32554
88647892	chr5:88647892:C:A	1.72878e-31	2.37924	-1.295
88647988	chr5:88647988:G:C	1.67226e-32	-7.58227e-10	-1.25158
88648668	chr5:88648668:A:G	1.36431e-32	-7.58227e-10	-1.45511
88648802	chr5:88648802:A:G	1.46184e-32	-7.58227e-10	-1.38606
88648967	chr5:88648967:G:C	1.09025e-33	-2.49816	-1.48378
88649243	chr5:88649243:A:T	1.35627e-32	-7.58227e-10	-1.46102
88649495	chr5:88649495:A:G	5.58071e-33	-2.34903	-4.83947e-10
88649559	chr5:88649559:A:G	2.90742e-31	3.08492	-1.48083
88649607	chr5:88649607:G:A	1.36424e-32	-7.58227e-10	-1.45516
88649831	chr5:88649831:C:T	2.01214e-32	-7.58227e-10	-1.06656
88650291	chr5:88650291:A:G	1.30858e-32	-7.58227e-10	-1.49681
88651314	chr5:88651314:T:C	7.29583e-33	-2.08104	-4.83947e-10
88651951	chr5:88651951:G:A	1.72472e-32	-7.58227e-10	-1.22069
88652433	chr5:88652433:C:T	1.42141e-32	-7.58227e-10	-1.41411
88652671	chr5:88652671:A:AAT	1.31391e-32	-7.58227e-10	-1.49275
88653065	chr5:88653065:G:A	2.00972e-31	2.55338	-1.31855
88653144	chr5:88653144:T:C	1.60283e-32	-1.22444	-0.0695449
88653810	chr5:88653810:G:T	1.10763e-33	-2.49645	-1.46967
88653998	chr5:88653998:G:A	7.05062e-33	-2.11523	-4.83947e-10
88654472	chr5:88654472:G:A	2.56992e-32	0.437421	-1.25931
88654914	chr5:88654914:A:G	1.41285e-31	-7.58227e-10	0.882433
88654919	chr5:88654919:T:G	1.79634e-33	-2.45189	-1.0307
88655179	chr5:88655179:T:C	1.30683e-32	-7.58227e-10	-1.49815
88660448	chr5:88660448:C:T	1.32322e-32	-7.58227e-10	-1.48569
88661564	chr5:88661564:T:C	2.14747e-32	-1.00147	-4.83947e-10
88662083	chr5:88662083:G:A	1.30281e-32	-7.58227e-10	-1.50124
88662267	chr5:88662267:T:TATA	1.52092e-32	-7.58227e-10	-1.34644
88662760	chr5:88662760:T:C	1.30475e-32	-7.58227e-10	-1.49975
88663186	chr5:88663186:G:A	1.30375e-32	-7.58227e-10	-1.50051
88663215	chr5:88663215:G:A	2.26051e-32	0.209642	-1.15981
88664221	chr5:88664221:C:T	1.41919e-32	-7.58227e-10	-1.41567
88664974	chr5:88664974:C:T	1.32213e-32	-7.58227e-10	-1.48652
88666480	chr5:88666480:C:A	3.01376e-31	2.78033	-1.14031
88666644	chr5:88666644:T:G	1.35853e-32	-7.58227e-10	-1.45936
88667454	chr5:88667454:G:GA	6.6656e-33	-2.17138	-4.83947e-10
88667782	chr5:88667782:G:A	4.69974e-31	3.33219	-1.24786
88667943	chr5:88667943:A:G	4.53352e-31	3.32056	-1.27223
88668460	chr5:88668460:A:C	3.71532e-32	-7.58227e-10	-0.453293
88668596	chr5:88668596:T:C	8.1563e-32	0.333032	-4.83947e-10
88669384	chr5:88669384:G:A	1.51357e-32	-7.58227e-10	-1.35129
88669602	chr5:88669602:A:G	1.09965e-33	-2.47889	-1.49447
88669705	chr5:88669705:G:T	1.29791e-32	-7.58227e-10	-1.505
88670147	chr5:88670147:T:C	1.12741e-33	-2.48287	-1.46556
88670181	chr5:88670181:C:A	4.77856e-33	-2.5042	-4.83947e-10
88670282	chr5:88670282:A:G	3.10524e-32	-7.58227e-10	-0.632667
88671616	chr5:88671616:A:G	4.87958e-33	-2.48328	-4.83947e-10
88671915	chr5:88671915:C:T	5.30589e-33	-2.39953	-4.83947e-10
88672175	chr5:88672175:C:G	1.30398e-32	-7.58227e-10	-1.50034
88672214	chr5:88672214:G:A	1.09387e-32	-1.67604	-4.83947e-10
88672508	chr5:88672508:C:T	2.34527e-31	2.88274	-1.49351
88673046	chr5:88673046:A:G	5.13927e-33	-1.00963	-1.42181
88673680	chr5:88673680:A:T	1.34195e-32	-7.58227e-10	-1.47163
88674534	chr5:88674534:G:C	5.52829e-31	3.52943	-1.28273
88674664	chr5:88674664:A:G	1.08675e-33	-2.49221	-1.49294
88675275	chr5:88675275:T:G	1.29799e-32	-7.58227e-10	-1.50494
88677308	chr5:88677308:T:C	1.30381e-32	-7.58227e-10	-1.50046
88678395	chr5:88678395:G:A	1.3149e-32	-7.58227e-10	-1.492
88678752	chr5:88678752:G:A	1.30116e-32	-7.58227e-10	-1.5025
88679198	chr5:88679198:A:G	1.09232e-33	-2.50374	-1.4763
88679518	chr5:88679518:A:G	1.29767e-32	-7.58227e-10	-1.50519
88679923	chr5:88679923:T:G	1.30144e-32	-7.58227e-10	-1.50228
88679947	chr5:88679947:T:C	1.61988e-32	-1.28341	-4.83947e-10
88680017	chr5:88680017:G:A	1.30085e-32	-7.58227e-10	-1.50274
88680578	chr5:88680578:C:T	1.76071e-32	-7.58227e-10	-1.20004
88680820	chr5:88680820:T:C	1.22063e-33	-2.50618	-1.3628
88682435	chr5:88682435:T:C	6.46e-31	3.19453	-0.792073
88682466	chr5:88682466:T:C	4.28566e-32	-0.310483	-4.83947e-10
88683803	chr5:88683803:C:T	1.74304e-32	-7.58227e-10	-1.21013
88684401	chr5:88684401:G:C	2.45051e-33	-1.67271	-1.49933
88685213	chr5:88685213:C:T	1.67743e-32	0.230746	-1.47924
88686716	chr5:88686716:T:C	1.3099e-32	-7.58227e-10	-1.49581
88686752	chr5:88686752:C:A	1.86562e-32	-7.58227e-10	-1.14216
88687164	chr5:88687164:C:A	8.3968e-33	-1.94049	-4.83947e-10
88687296	chr5:88687296:T:C	1.31831e-32	-7.58227e-10	-1.48941
88687398	chr5:88687398:C:A	1.69169e-32	-7.58227e-10	-1.24003
88687560	chr5:88687560:G:A	1.3129e-32	-7.58227e-10	-1.49352
88688488	chr5:88688488:G:T	1.31471e-32	-7.58227e-10	-1.49214
88689478	chr5:88689478:G:C	2.07437e-32	0.0659594	-1.10206
88690467	chr5:88690467:T:G	1.13779e-31	1.72137	-1.05546
88690497	chr5:88690497:C:A	2.88052e-31	2.26202	-0.667223
88691297	chr5:88691297:A:G	1.4575e-32	-7.58227e-10	-1.38904
88691480	chr5:88691480:G:A	1.32454e-32	-7.58227e-10	-1.48469
88691769	chr5:88691769:T:G	1.31857e-32	-7.58227e-10	-1.48921
88691872	chr5:88691872:A:G	4.88805e-32	-0.178966	-4.83947e-10
88692240	chr5:88692240:C:T	2.09064e-33	-2.07266	-1.25821
88692318	chr5:88692318:G:A	1.37696e-32	-7.58227e-10	-1.44588
88692477	chr5:88692477:G:A	1.31081e-32	-7.58227e-10	-1.49511
88692916	chr5:88692916:A:G	1.36057e-31	1.86216	-1.01743
88692937	chr5:88692937:A:G	1.74468e-32	-7.58227e-10	-1.20919
88692955	chr5:88692955:C:T	1.59209e-32	-1.30071	-4.83947e-10
88693117	chr5:88693117:T:C	1.37937e-31	1.92108	-1.06263
88693751	chr5:88693751:A:G	1.44355e-32	-7.58227e-10	-1.39866
88694350	chr5:88694350:G:T	1.36958e-32	-7.58227e-10	-1.45125
88694407	chr5:88694407:T:C	5.47626e-33	-2.36792	-4.83947e-10
88696526	chr5:88696526:C:T	5.20138e-33	-2.41942	-4.83947e-10
88696759	chr5:88696759:A:G	2.59792e-32	0.684341	-1.49539
88697019	chr5:88697019:T:C	1.50471e-32	-7.58227e-10	-1.35716
88697056	chr5:88697056:G:A	2.75665e-27	11.5696	-0.808399
88697381	chr5:88697381:A:G	2.60792e-32	0.555819	-1.36302
88697548	chr5:88697548:C:T	2.52603e-32	0.463307	-1.30242
88698885	chr5:88698885:T:G	1.94494e-27	11.1419	-0.729468
88699892	chr5:88699892:A:C	1.30616e-32	-7.58227e-10	-1.49866
88700093	chr5:88700093:TA:T	1.3186e-32	-7.58227e-10	-1.48919
88700353	chr5:88700353:G:C	1.80533e-29	6.50925	-0.776508
88700866	chr5:88700866:T:G	1.89062e-32	-7.58227e-10	-1.12885
88700908	chr5:88700908:G:T	2.71734e-32	-7.58227e-10	-0.766105
88701422	chr5:88701422:C:T	1.40958e-32	-7.58227e-10	-1.42246
88701462	chr5:88701462:A:G	1.99546e-26	13.196	-0.455354
88701761	chr5:88701761:T:C	1.33257e-32	-7.58227e-10	-1.47865
88701799	chr5:88701799:C:T	6.08693e-33	-2.2622	-4.83947e-10
88702080	chr5:88702080:T:C	6.58648e-33	-2.18332	-4.83947e-10
88702319	chr5:88702319:C:T	1.34452e-32	-7.58227e-10	-1.46972
88702511	chr5:88702511:C:T	2.20289e-32	-0.975991	-4.83947e-10
88702737	chr5:88702737:A:G	8.64088e-32	0.390745	-4.83947e-10
88703493	chr5:88703493:T:G	1.84493e-32	0.22339	-1.37671
88703554	chr5:88703554:C:T	7.90257e-30	4.28406	0.622541
88703910	chr5:88703910:G:A	1.76204e-32	-7.58227e-10	-1.19929
88704300	chr5:88704300:T:A	2.7517e-32	-7.58227e-10	-0.75354
88704579	chr5:88704579:A:G	2.15872e-32	0.34376	-1.34
88704782	chr5:88704782:A:G	9.9066e-32	0.527442	-4.83947e-10
88705369	chr5:88705369:A:G	1.16432e-31	1.74004	-1.05108
88705627	chr5:88705627:C:T	2.26583e-32	-7.58227e-10	-0.947816
88705808	chr5:88705808:A:T	1.19752e-32	-1.58551	-4.83947e-10
88705981	chr5:88705981:C:T	6.53115e-32	0.34093	-0.230106
88706152	chr5:88706152:A:G	1.02646e-31	1.46218	-0.899239
88706267	chr5:88706267:T:A	1.21602e-31	1.61787	-0.885463
88707146	chr5:88707146:G:A	1.4152e-32	-7.58227e-10	-1.41849
88708284	chr5:88708284:G:A	2.96587e-28	8.77617	-0.24442
88708799	chr5:88708799:C:T	6.67044e-32	1.58797	-1.45605
88709328	chr5:88709328:T:A	1.5272e-32	-7.58227e-10	-1.34232
88709437	chr5:88709437:G:A	1.38794e-33	-2.41317	-1.32735
88709620	chr5:88709620:G:A	2.782e-21	21.4074	3.17845
88710947	chr5:88710947:T:C	9.69435e-32	1.79953	-1.29374
88711053	chr5:88711053:GT:G	4.90532e-33	-2.47802	-4.83947e-10
88711076	chr5:88711076:G:C	6.1785e-28	8.98617	0.279486
88711173	chr5:88711173:C:G	1.31839e-32	-7.58227e-10	-1.48935
88711247	chr5:88711247:C:T	1.31614e-32	-7.58227e-10	-1.49106
88711768	chr5:88711768:T:C	1.67112e-32	-7.58227e-10	-1.25226
88712223	chr5:88712223:G:A	1.47318e-32	-7.58227e-10	-1.37834
88712246	chr5:88712246:A:G	1.34982e-32	-7.58227e-10	-1.46579
88713052	chr5:88713052:CTG:C	6.21937e-33	-2.24068	-4.83947e-10
88713421	chr5:88713421:T:G	1.57276e-32	-7.58227e-10	-1.31293
88713593	chr5:88713593:T:C	1.29753e-32	-7.58227e-10	-1.5053
88714747	chr5:88714747:T:C	1.32456e-32	-7.58227e-10	-1.48468
88715012	chr5:88715012:C:T	4.48453e-32	0.0371786	-0.302304
88716833	chr5:88716833:G:A	1.3463e-32	-7.58227e-10	-1.4684
88716859	chr5:88716859:C:T	1.3294e-32	-7.58227e-10	-1.48103
88716904	chr5:88716904:G:A	2.15838e-32	-7.58227e-10	-0.996402
88717769	chr5:88717769:C:G	7.78288e-26	14.1017	-4.83947e-10
88718056	chr5:88718056:G:A	1.32379e-32	-7.58227e-10	-1.48526
88719021	chr5:88719021:T:G	4.81441e-33	-2.49673	-4.83947e-10
88720191	chr5:88720191:A:G	1.03764e-24	16.0109	0.680987
88720237	chr5:88720237:T:A	1.36618e-32	-7.58227e-10	-1.45374
88723179	chr5:88723179:G:A	1.30486e-32	-7.58227e-10	-1.49967
88723657	chr5:88723657:G:A	1.04017e-31	1.0482	-0.471992
88723812	chr5:88723812:T:C	1.01509e-31	1.01081	-0.459001
88723923	chr5:88723923:GA:G	2.0201e-32	-7.58227e-10	-1.06261
88723930	chr5:88723930:G:C	1.04296e-31	1.0069	-0.428009
88724997	chr5:88724997:A:G	1.30362e-32	-7.58227e-10	-1.50062
88725017	chr5:88725017:A:G	3.72157e-32	0.664603	-1.11622
88725535	chr5:88725535:T:C	2.2778e-32	-7.58227e-10	-0.942551
88725574	chr5:88725574:G:A	2.92265e-32	0.532285	-1.22555
88725710	chr5:88725710:T:G	8.72472e-32	0.963842	-0.56344
88725905	chr5:88725905:G:A	1.08814e-32	-1.68129	-4.83947e-10
88727805	chr5:88727805:GA:G	1.21902e-31	0.799351	-0.0644762
88728348	chr5:88728348:A:G	1.36957e-32	-7.58227e-10	-1.45126
88728382	chr5:88728382:A:G	3.86473e-32	-7.58227e-10	-0.413867
88730524	chr5:88730524:A:G	1.30329e-32	-7.58227e-10	-1.50086
88731051	chr5:88731051:A:C	1.88596e-32	-7.58227e-10	-1.13132
88731085	chr5:88731085:C:T	4.82661e-30	4.6638	-0.250239
88731243	chr5:88731243:A:C	2.41407e-32	-7.58227e-10	-0.884445
88731332	chr5:88731332:G:A	6.88906e-32	0.994361	-0.830185
88731400	chr5:88731400:T:C	6.67408e-33	-1.33552	-0.834588
88731461	chr5:88731461:G:A	1.54689e-32	-1.32951	-4.83947e-10
88732476	chr5:88732476:A:T	1.79948e-32	-7.58227e-10	-1.17826
88733023	chr5:88733023:C:T	2.59218e-32	-7.58227e-10	-0.813258
88733700	chr5:88733700:A:G	8.01599e-33	-1.98691	-4.83947e-10
88733810	chr5:88733810:C:T	2.70262e-27	10.4479	0.293494
88733890	chr5:88733890:A:G	2.16704e-32	-7.58227e-10	-0.992396
88734037	chr5:88734037:C:A	3.09741e-32	-7.58227e-10	-0.635193
88734479	chr5:88734479:C:T	4.12371e-32	-7.58227e-10	-0.349006
88734853	chr5:88734853:C:T	7.44916e-32	1.03275	-0.79041
88735701	chr5:88735701:C:G	4.76354e-33	-2.50735	-4.83947e-10
88735965	chr5:88735965:A:C	1.3574e-32	-7.58227e-10	-1.46019
88736003	chr5:88736003:T:C	1.18661e-31	0.932198	-0.224271
88736705	chr5:88736705:C:T	1.45005e-31	0.926294	-0.0178672
88737284	chr5:88737284:T:C	6.68399e-33	-1.34227	-0.826361
88737512	chr5:88737512:C:A	1.35703e-32	-7.58227e-10	-1.46046
88738376	chr5:88738376:T:C	1.7573e-32	-7.58227e-10	-1.20198
88739050	chr5:88739050:T:C	5.91031e-27	10.4271	1.09673
88739715	chr5:88739715:A:T	1.37322e-15	37.6953	-4.83947e-10
88740070	chr5:88740070:C:T	1.27691e-31	0.932588	-0.151316
88740516	chr5:88740516:G:A	1.30916e-32	-7.58227e-10	-1.49637
88740669	chr5:88740669:C:T	7.50637e-32	1.03068	-0.780688
88741392	chr5:88741392:T:A	4.06678e-33	-1.92594	-0.739556
88741557	chr5:88741557:G:A	6.65799e-33	-2.17253	-4.83947e-10
88741964	chr5:88741964:C:T	4.77711e-33	-2.50451	-4.83947e-10
88742558	chr5:88742558:T:A	1.30735e-32	-7.58227e-10	-1.49776
88742573	chr5:88742573:A:G	7.33826e-32	0.99845	-0.771107
88743028	chr5:88743028:C:T	1.22932e-31	0.893627	-0.150343
88743843	chr5:88743843:T:A	7.06029e-32	0.929779	-0.741052
88744204	chr5:88744204:C:CA	7.3281e-27	10.4653	1.27353
88744463	chr5:88744463:G:C	1.29812e-32	-7.58227e-10	-1.50484
88744499	chr5:88744499:C:G	6.98611e-32	0.959745	-0.781579
88744654	chr5:88744654:C:T	1.08153e-32	-1.68738	-4.83947e-10
88744659	chr5:88744659:A:T	9.13803e-33	-1.8559	-4.83947e-10
88745064	chr5:88745064:T:A	3.13218e-32	-7.58227e-10	-0.624028
88745964	chr5:88745964:G:A	6.69271e-32	0.809954	-0.674694
88746115	chr5:88746115:C:G	3.35944e-27	10.3026	0.656343
88746202	chr5:88746202:G:A	5.05643e-33	-1.53038	-0.917307
88746455	chr5:88746455:TTA:T	9.0365e-32	1.08467	-0.649157
88746479	chr5:88746479:T:C	1.67567e-31	0.909763	0.143278
88746952	chr5:88746952:A:G	1.68175e-32	-7.58227e-10	-1.24593
88747755	chr5:88747755:C:T	4.99221e-33	-1.53891	-0.921555
88747839	chr5:88747839:G:C	1.2985e-31	0.798939	-0.000899284
88748379	chr5:88748379:T:G	7.97244e-33	-1.99235	-4.83947e-10
88748435	chr5:88748435:G:A	9.05075e-32	0.437089	-4.83947e-10
88749758	chr5:88749758:C:T	1.42204e-31	0.929516	-0.0405999
88750337	chr5:88750337:G:A	1.13933e-25	14.4828	-4.83947e-10
88750374	chr5:88750374:A:T	1.36338e-32	-7.58227e-10	-1.45579
88750773	chr5:88750773:C:T	7.09837e-32	0.859277	-0.665171
88752182	chr5:88752182:T:C	2.1684e-31	0.907174	0.403642
88752640	chr5:88752640:C:T	1.78221e-31	0.98792	0.12676
88752950	chr5:88752950:A:G	1.75625e-31	0.95908	0.140926
88753190	chr5:88753190:G:A	1.30923e-32	-7.58227e-10	-1.49632
88753572	chr5:88753572:G:C	2.19079e-32	-7.58227e-10	-0.981498
88755267	chr5:88755267:GTATAGTTGACA:G	1.29803e-32	-7.58227e-10	-1.50491
88755666	chr5:88755666:C:T	1.81242e-29	5.73666	-4.83947e-10
88756028	chr5:88756028:G:A	1.355e-32	-7.58227e-10	-1.46196
88756639	chr5:88756639:T:C	1.30086e-32	-7.58227e-10	-1.50273
88756800	chr5:88756800:T:G	7.29779e-33	-2.08077	-4.83947e-10
88756870	chr5:88756870:A:C	1.55569e-31	0.785497	0.193251
88757948	chr5:88757948:AGG:A	2.56122e-32	-7.58227e-10	-0.825275
88757951	chr5:88757951:T:C	2.53904e-32	-7.58227e-10	-0.833974
88758475	chr5:88758475:A:G	1.51591e-31	0.878832	0.0740094
88758748	chr5:88758748:G:A	1.9476e-32	-7.58227e-10	-1.09916
88758946	chr5:88758946:C:A	9.01635e-32	0.895526	-0.462245
88759318	chr5:88759318:A:G	1.60323e-31	0.91568	0.0931667
88759406	chr5:88759406:C:T	1.6513e-31	0.940602	0.0977859
88759664	chr5:88759664:T:C	5.72597e-27	10.5587	0.933508
88759700	chr5:88759700:T:C	1.72492e-31	0.921701	0.160304
88759944	chr5:88759944:A:G	6.75962e-30	4.63746	0.112917
88760158	chr5:88760158:C:A	5.48696e-27	10.8029	0.646658
88762098	chr5:88762098:T:C	9.63069e-32	0.327067	0.172129
88763104	chr5:88763104:T:C	2.86909e-32	-7.58227e-10	-0.711764
88763642	chr5:88763642:A:C	2.99174e-32	-7.58227e-10	-0.669905
88764494	chr5:88764494:G:T	6.71294e-27	10.7797	0.871525
88764504	chr5:88764504:G:A	5.21669e-27	10.7925	0.606572
88764676	chr5:88764676:C:T	1.33073e-32	-7.58227e-10	-1.48003
88764911	chr5:88764911:T:A	1.37845e-32	-7.58227e-10	-1.4448
88767174	chr5:88767174:T:C	2.81534e-32	-7.58227e-10	-0.730676
88767412	chr5:88767412:G:GAA	9.39796e-32	0.515811	-0.0410773
88768123	chr5:88768123:G:A	5.72334e-33	-1.19222	-1.13157
88768138	chr5:88768138:T:C	1.35475e-32	-7.58227e-10	-1.46214
88768195	chr5:88768195:C:T	7.93691e-32	0.405478	-0.0997119
88768396	chr5:88768396:T:A	2.25376e-32	-7.58227e-10	-0.953157
88768460	chr5:88768460:G:A	2.14576e-32	-7.58227e-10	-1.00226
88768645	chr5:88768645:T:C	8.39157e-32	0.409381	-0.0479121
88768813	chr5:88768813:A:T	5.96689e-33	-2.28212	-4.83947e-10
88768992	chr5:88768992:G:A	4.71279e-32	0.301237	-0.516715
88769255	chr5:88769255:G:T	2.41442e-32	-7.58227e-10	-0.884299
88769703	chr5:88769703:G:A	4.9252e-26	13.6441	-4.83947e-10
88769811	chr5:88769811:A:G	8.71806e-32	0.463818	-0.0641804
88771628	chr5:88771628:A:G	2.59085e-32	-7.58227e-10	-0.813775
88773801	chr5:88773801:T:C	1.31767e-32	-7.58227e-10	-1.48989
88774173	chr5:88774173:T:TTAAC	1.90379e-32	-7.58227e-10	-1.12191
88774520	chr5:88774520:C:T	6.92897e-33	-0.630687	-1.50195
88774599	chr5:88774599:T:C	1.89543e-33	-1.96936	-1.45954
88775259	chr5:88775259:T:C	1.29781e-32	-7.58227e-10	-1.50508
88775334	chr5:88775334:A:G	1.30415e-32	-7.58227e-10	-1.50021
88776289	chr5:88776289:G:A	1.3225e-32	-7.58227e-10	-1.48624
88777008	chr5:88777008:T:A	2.52812e-32	-7.58227e-10	-0.838281
88777024	chr5:88777024:T:G	7.71454e-33	-0.524233	-1.501
88777254	chr5:88777254:TTAA:T	1.49349e-32	-7.58227e-10	-1.36464
88777411	chr5:88777411:T:A	4.23258e-32	-0.985688	0.662742
88777886	chr5:88777886:A:C	1.12565e-32	-0.210734	-1.43666
88778712	chr5:88778712:G:A	2.74163e-33	-1.70637	-1.35342
88779006	chr5:88779006:G:A	6.62573e-33	-0.894997	-1.28239
88779332	chr5:88779332:T:C	1.97564e-32	-7.58227e-10	-1.08487
88780634	chr5:88780634:ATACT:A	1.42961e-32	-7.58227e-10	-1.40836
88781432	chr5:88781432:C:T	5.32104e-33	-2.39668	-4.83947e-10
88781594	chr5:88781594:T:C	1.30062e-32	-7.58227e-10	-1.50292
88781631	chr5:88781631:G:A	2.73917e-33	-1.68445	-1.37624
88782472	chr5:88782472:A:T	1.09721e-32	-1.67299	-4.83947e-10
88782738	chr5:88782738:A:G	1.43594e-32	-7.58227e-10	-1.40394
88783067	chr5:88783067:T:C	4.14314e-32	-0.344305	-4.83947e-10
88783193	chr5:88783193:G:T	1.82213e-27	8.98933	1.35785
88783338	chr5:88783338:CAG:C	3.28149e-32	-7.58227e-10	-0.577462
88783366	chr5:88783366:C:T	2.99898e-32	-7.58227e-10	-0.667487
88783682	chr5:88783682:C:T	2.9745e-33	-1.74713	-1.23114
88785679	chr5:88785679:G:A	6.10571e-32	-0.750445	0.793911
88786307	chr5:88786307:ATG:A	2.01666e-32	-7.58227e-10	-1.06432
88786732	chr5:88786732:A:G	5.43699e-33	-2.37512	-4.83947e-10
88787116	chr5:88787116:TTAA:T	1.45041e-21	22.9352	0.999351
88787418	chr5:88787418:TA:T	6.37385e-33	-2.21614	-4.83947e-10
88787458	chr5:88787458:T:C	8.53125e-33	-1.92461	-4.83947e-10
88787470	chr5:88787470:A:T	1.41383e-32	-7.58227e-10	-1.41946
88787636	chr5:88787636:T:C	6.60163e-33	-2.18103	-4.83947e-10
88789297	chr5:88789297:G:T	1.32218e-32	-7.58227e-10	-1.48648
88789604	chr5:88789604:A:G	5.78649e-33	-2.31282	-4.83947e-10
88789667	chr5:88789667:G:A	4.77628e-33	-2.50468	-4.83947e-10
88790145	chr5:88790145:C:T	1.37714e-32	-7.58227e-10	-1.44575
88790295	chr5:88790295:T:C	2.54987e-33	-1.76206	-1.37024
88790307	chr5:88790307:A:C	2.35696e-33	-1.76727	-1.4437
88791130	chr5:88791130:A:T	2.3134e-32	-0.927042	-4.83947e-10
88791856	chr5:88791856:T:C	1.4905e-32	-7.58227e-10	-1.36664
88792387	chr5:88792387:G:A	1.17584e-32	-0.229938	-1.37384
88792622	chr5:88792622:G:C	2.67366e-33	-1.77549	-1.30941
88793327	chr5:88793327:TG:T	1.45767e-21	23.0533	0.886225
88793438	chr5:88793438:T:C	1.33032e-32	-7.58227e-10	-1.48034
88795143	chr5:88795143:T:C	1.30654e-32	-7.58227e-10	-1.49838
88795615	chr5:88795615:A:G	1.42652e-32	-7.58227e-10	-1.41052
88796197	chr5:88796197:T:C	1.83042e-32	-7.58227e-10	-1.16121
88796376	chr5:88796376:T:G	1.89347e-32	-7.58227e-10	-1.12735
88796521	chr5:88796521:C:T	8.30429e-33	-0.470955	-1.48062
88796562	chr5:88796562:T:C	2.45462e-33	-1.71869	-1.45168
88796590	chr5:88796590:A:G	2.05586e-32	-7.58227e-10	-1.04507
88796908	chr5:88796908:T:C	2.19783e-32	-7.58227e-10	-0.978289
88796910	chr5:88796910:G:C	2.76568e-33	-1.76808	-1.28298
88797322	chr5:88797322:C:T	1.46311e-32	-7.58227e-10	-1.3852
88797537	chr5:88797537:T:C	5.59466e-33	-2.34653	-4.83947e-10
88797864	chr5:88797864:C:T	2.67658e-32	-0.781217	-4.83947e-10
88798675	chr5:88798675:T:C	6.98852e-33	-0.652301	-1.47177
88798806	chr5:88798806:G:A	8.36192e-33	-1.94466	-4.83947e-10
88798814	chr5:88798814:G:A	1.3036e-32	-7.58227e-10	-1.50063
88799968	chr5:88799968:C:T	2.61839e-33	-1.785	-1.32078
88800907	chr5:88800907:AAT:A	6.63838e-33	-2.17548	-4.83947e-10
88801083	chr5:88801083:T:TA	1.62293e-32	-7.58227e-10	-1.28152
88801519	chr5:88801519:G:A	2.7491e-30	3.85069	-4.83947e-10
88802239	chr5:88802239:A:G	1.32667e-32	-7.58227e-10	-1.48309
88802247	chr5:88802247:A:T	2.50589e-33	-1.76619	-1.3835
88802303	chr5:88802303:A:G	2.52086e-33	-1.72165	-1.42209
88802622	chr5:88802622:T:A	7.10671e-33	-2.1073	-4.83947e-10
88802728	chr5:88802728:T:C	2.69143e-33	-1.71398	-1.36429
88802749	chr5:88802749:A:G	2.83446e-32	-7.58227e-10	-0.723908
88803129	chr5:88803129:T:A	1.30259e-32	-7.58227e-10	-1.5014
88803300	chr5:88803300:C:T	7.79491e-33	-2.01487	-4.83947e-10
88803854	chr5:88803854:T:C	1.45373e-27	8.48159	1.63971
88804134	chr5:88804134:G:C	2.47548e-21	23.2543	1.2148
88804209	chr5:88804209:G:A	9.84666e-33	-1.78121	-4.83947e-10
88805325	chr5:88805325:A:G	2.98361e-33	-1.73511	-1.2401
88805333	chr5:88805333:C:T	2.68696e-33	-1.74073	-1.33921
88805434	chr5:88805434:A:G	5.18204e-33	-2.42314	-4.83947e-10
88805871	chr5:88805871:A:G	1.30192e-32	-7.58227e-10	-1.50192
88806416	chr5:88806416:A:G	7.13791e-33	-0.613566	-1.48936
88806464	chr5:88806464:T:G	1.13612e-32	-0.292085	-1.34605
88807046	chr5:88807046:T:C	1.09517e-33	-2.49549	-1.48194
88807200	chr5:88807200:T:C	1.79538e-32	-7.58227e-10	-1.18054
88807396	chr5:88807396:T:C	5.24936e-33	-1.01009	-1.40015
88807504	chr5:88807504:G:C	3.40263e-29	6.36654	-4.83947e-10
88807975	chr5:88807975:T:A	1.37695e-32	-7.58227e-10	-1.44589
88808543	chr5:88808543:A:G	6.05239e-33	-0.845045	-1.42285
88808605	chr5:88808605:C:T	6.30357e-33	-0.79756	-1.42967
88809458	chr5:88809458:A:G	2.99172e-32	-7.58227e-10	-0.669911
88809797	chr5:88809797:C:T	1.08588e-33	-2.50566	-1.48029
88810441	chr5:88810441:T:C	1.08867e-33	-2.50466	-1.47873
88810533	chr5:88810533:CA:C	1.06186e-33	-2.50692	-1.5014
88811036	chr5:88811036:C:G	5.7543e-33	-2.3184	-4.83947e-10
88811791	chr5:88811791:T:C	1.37948e-33	-2.36291	-1.38373
88812610	chr5:88812610:TC:T	4.74413e-28	8.69228	0.309213
88812636	chr5:88812636:T:A	1.2078e-27	10.7594	-0.823394
88812757	chr5:88812757:G:A	1.31128e-27	10.8286	-0.81042
88813773	chr5:88813773:C:A	5.70438e-33	-0.997609	-1.3295
88814267	chr5:88814267:C:T	1.59315e-27	10.7319	-0.518992
88814521	chr5:88814521:A:G	1.17473e-27	10.5561	-0.647891
88814573	chr5:88814573:C:A	1.5106e-33	-2.40014	-1.2557
88816126	chr5:88816126:A:G	2.41751e-32	-7.58227e-10	-0.883022
88816596	chr5:88816596:C:T	1.5393e-32	-7.58227e-10	-1.33443
88816725	chr5:88816725:T:C	4.76022e-33	-2.50805	-4.83947e-10
88816864	chr5:88816864:C:T	1.31021e-32	-7.58227e-10	-1.49557
88816944	chr5:88816944:T:A	7.82964e-33	-2.01043	-4.83947e-10
88817008	chr5:88817008:C:T	5.3612e-33	-2.38916	-4.83947e-10
88817034	chr5:88817034:C:CA	9.82614e-23	21.2426	-4.83947e-10
88817411	chr5:88817411:C:T	5.88996e-33	-2.29509	-4.83947e-10
88817438	chr5:88817438:T:C	1.31872e-32	-7.58227e-10	-1.48909
88818235	chr5:88818235:A:C	1.46182e-32	-7.58227e-10	-1.38608
88818432	chr5:88818432:A:AT	2.36293e-32	-7.58227e-10	-0.905855
88818659	chr5:88818659:T:C	1.43299e-27	10.7068	-0.599894
88818885	chr5:88818885:A:C	3.20748e-32	-7.58227e-10	-0.600272
88819056	chr5:88819056:G:A	1.4997e-33	-2.4072	-1.25588
88819361	chr5:88819361:C:T	1.47826e-33	-2.42017	-1.25731
88819816	chr5:88819816:C:T	1.51152e-32	-7.58227e-10	-1.35264
88820068	chr5:88820068:T:A	1.12231e-27	10.7069	-0.844365
88820502	chr5:88820502:C:T	1.08675e-27	9.63684	0.193517
88820520	chr5:88820520:T:C	4.98323e-33	-2.46226	-4.83947e-10
88820588	chr5:88820588:TAAAC:CAAAC	1.30313e-22	21.5249	-4.83947e-10
88820711	chr5:88820711:C:T	5.84123e-33	-0.91482	-1.38858
88821210	chr5:88821210:A:T	6.16637e-27	11.9836	-0.417315
88821677	chr5:88821677:C:T	2.34052e-32	-7.58227e-10	-0.915387
88822271	chr5:88822271:C:T	1.6214e-32	-7.58227e-10	-1.28247
88822837	chr5:88822837:C:T	2.38722e-32	-7.58227e-10	-0.89563
88823041	chr5:88823041:A:G	1.34205e-27	10.6204	-0.579075
88823562	chr5:88823562:T:C	1.31853e-32	-7.58227e-10	-1.48924
88824509	chr5:88824509:C:T	1.0627e-33	-2.50812	-1.49941
88824599	chr5:88824599:T:C	1.70311e-27	10.9264	-0.646803
88825371	chr5:88825371:T:A	1.62767e-27	10.8854	-0.651122
88826383	chr5:88826383:A:T	4.99515e-33	-2.45988	-4.83947e-10
88827733	chr5:88827733:T:A	8.62082e-28	9.32908	0.269681
88828441	chr5:88828441:A:G	1.45476e-32	-7.58227e-10	-1.39092
88829112	chr5:88829112:C:T	1.42689e-32	-7.58227e-10	-1.41026
88829413	chr5:88829413:T:G	1.89178e-32	-7.58227e-10	-1.12824
88830522	chr5:88830522:T:C	3.19816e-32	-7.58227e-10	-0.603182
88831386	chr5:88831386:T:C	5.25218e-33	-2.4097	-4.83947e-10
88831529	chr5:88831529:T:C	1.33777e-32	-7.58227e-10	-1.47475
88831607	chr5:88831607:T:C	5.11154e-33	-0.935919	-1.50092
88831611	chr5:88831611:T:C	2.39581e-32	-7.58227e-10	-0.892038
88832737	chr5:88832737:C:T	1.35669e-32	-7.58227e-10	-1.46071
88832762	chr5:88832762:G:A	1.31683e-32	-7.58227e-10	-1.49053
88832825	chr5:88832825:A:T	3.22846e-15	36.7075	1.84272
88832835	chr5:88832835:G:T	3.36449e-15	36.7858	1.8057
88832875	chr5:88832875:G:T	1.31418e-32	-7.58227e-10	-1.49255
88833894	chr5:88833894:G:A	4.97343e-33	-2.46423	-4.83947e-10
88834503	chr5:88834503:C:T	7.18783e-33	-0.742955	-1.353
88835477	chr5:88835477:C:A	1.43436e-32	-7.58227e-10	-1.40504
88835675	chr5:88835675:T:C	1.10953e-32	-1.66182	-4.83947e-10
88836144	chr5:88836144:T:C	5.28086e-33	-2.40425	-4.83947e-10
88837101	chr5:88837101:A:G	4.87956e-32	-7.58227e-10	-0.180704
88837452	chr5:88837452:T:C	1.43528e-32	-7.58227e-10	-1.4044
88838102	chr5:88838102:A:G	7.33539e-15	37.8035	1.56742
88838493	chr5:88838493:A:G	1.50655e-27	10.9863	-0.829315
88839645	chr5:88839645:T:C	1.83213e-27	10.7869	-0.434211
88839970	chr5:88839970:C:A	4.46859e-32	-7.58227e-10	-0.268687
88840599	chr5:88840599:C:T	3.08531e-33	-2.16414	-0.777552
88841092	chr5:88841092:G:A	4.79461e-33	-2.50085	-4.83947e-10
88841429	chr5:88841429:C:T	5.7622e-33	-1.00286	-1.31417
88841830	chr5:88841830:C:T	5.78492e-33	-1.00382	-1.30927
88842225	chr5:88842225:G:A	1.52997e-27	11.0279	-0.855435
88842914	chr5:88842914:C:T	5.89605e-33	-2.29406	-4.83947e-10
88843271	chr5:88843271:T:C	6.30442e-33	-2.22709	-4.83947e-10
88843892	chr5:88843892:C:T	5.96781e-33	-0.968121	-1.31384
88844213	chr5:88844213:G:A	1.38645e-32	-7.58227e-10	-1.43901
88845125	chr5:88845125:G:A	7.57203e-29	8.22564	-1.05918
88845145	chr5:88845145:T:C	8.70964e-29	8.29564	-0.989213
88845770	chr5:88845770:G:A	1.37794e-32	-7.58227e-10	-1.44517
88845772	chr5:88845772:G:A	1.37704e-32	-7.58227e-10	-1.44582
88845984	chr5:88845984:T:G	6.75273e-24	18.5649	-4.83947e-10
88846230	chr5:88846230:G:A	1.65135e-32	-7.58227e-10	-1.26417
88846588	chr5:88846588:A:G	1.45492e-32	-7.58227e-10	-1.39081
88847392	chr5:88847392:A:G	1.9866e-32	-7.58227e-10	-1.07933
88847709	chr5:88847709:C:T	1.58023e-27	11.1017	-0.896993
88847809	chr5:88847809:A:T	1.50156e-33	-2.28272	-1.37912
88847932	chr5:88847932:A:G	8.66225e-33	-1.91516	0.00578849
88847979	chr5:88847979:C:T	7.07471e-33	-2.11182	-4.83947e-10
88848209	chr5:88848209:A:G	1.73478e-27	11.1641	-0.866072
88848274	chr5:88848274:T:C	5.46013e-33	-2.44875	0.0778771
88848417	chr5:88848417:G:A	5.86207e-33	-2.02839	-0.271455
88848703	chr5:88848703:A:G	2.72607e-27	11.2022	-0.452126
88848852	chr5:88848852:T:C	2.29638e-26	8.77031	4.11078
88848869	chr5:88848869:T:C	3.03264e-26	8.58776	4.57142
88850014	chr5:88850014:C:T	4.97858e-33	-2.4632	-4.83947e-10
88850125	chr5:88850125:C:T	1.491e-32	-7.58227e-10	-1.36631
88850503	chr5:88850503:A:G	6.53184e-33	-2.19165	-4.83947e-10
88850688	chr5:88850688:A:G	8.04181e-33	-0.490835	-1.49285
88850721	chr5:88850721:T:C	7.37068e-33	-0.569263	-1.50157
88850956	chr5:88850956:T:G	1.82352e-32	-7.58227e-10	-1.16499
88851102	chr5:88851102:G:A	5.10775e-32	-7.58227e-10	-0.134999
88851375	chr5:88851375:T:C	4.67492e-27	6.38647	4.90291
88851443	chr5:88851443:T:A	5.40711e-33	-2.38063	-4.83947e-10
88851954	chr5:88851954:G:A	1.16862e-31	2.16632	-1.47367
88851998	chr5:88851998:C:T	5.0351e-33	-2.45191	-4.83947e-10
88852072	chr5:88852072:A:G	5.20432e-33	-2.41885	-4.83947e-10
88852122	chr5:88852122:C:T	5.35822e-33	-2.38971	-4.83947e-10
88852224	chr5:88852224:C:T	1.25428e-31	2.23635	-1.47297
88852700	chr5:88852700:G:A	7.14393e-33	-2.10208	-4.83947e-10
88852872	chr5:88852872:G:A	1.58591e-32	-7.58227e-10	-1.3046
88852879	chr5:88852879:C:T	2.51693e-33	-2.04651	-1.0988
88853182	chr5:88853182:C:T	1.46677e-32	-7.58227e-10	-1.3827
88853474	chr5:88853474:A:G	1.26714e-31	2.25216	-1.47858
88853509	chr5:88853509:G:A	1.22988e-31	2.22256	-1.47882
88853643	chr5:88853643:T:C	8.29064e-33	-1.95322	-4.83947e-10
88853831	chr5:88853831:C:T	7.82685e-33	-2.01078	-4.83947e-10
88854129	chr5:88854129:A:G	3.05686e-29	4.30889	1.95049
88854358	chr5:88854358:G:A	2.38313e-32	-7.58227e-10	-0.897345
88854472	chr5:88854472:G:A	1.28811e-31	2.28035	-1.49035
88854567	chr5:88854567:G:C	7.44711e-33	-0.566992	-1.49353
88854984	chr5:88854984:T:G	7.59611e-33	-0.548134	-1.49257
88855175	chr5:88855175:T:A	1.24421e-31	2.24816	-1.49283
88856067	chr5:88856067:G:C	3.04927e-32	-7.58227e-10	-0.650855
88856300	chr5:88856300:C:T	2.3797e-15	37.639	0.606176
88856521	chr5:88856521:G:A	1.43855e-32	-7.58227e-10	-1.40212
88857152	chr5:88857152:T:C	1.46775e-32	-7.58227e-10	-1.38203
88857635	chr5:88857635:G:A	1.52169e-32	-7.58227e-10	-1.34594
88857872	chr5:88857872:C:T	1.53773e-32	-7.58227e-10	-1.33545
88858258	chr5:88858258:T:A	5.27899e-33	-2.40461	-4.83947e-10
88858542	chr5:88858542:G:A	1.67691e-32	-7.58227e-10	-1.24881
88858920	chr5:88858920:T:C	3.04364e-32	-7.58227e-10	-0.652704
88859700	chr5:88859700:T:C	1.44932e-32	-7.58227e-10	-1.39467
88860897	chr5:88860897:T:C	2.34673e-32	-7.58227e-10	-0.912738
88861006	chr5:88861006:C:T	2.86104e-32	-7.58227e-10	-0.714572
88861153	chr5:88861153:C:T	3.81907e-32	-0.436025	0.0102726
88861467	chr5:88861467:T:C	4.92814e-32	-7.58227e-10	-0.170798
88861735	chr5:88861735:T:C	1.4948e-30	4.73777	-1.49637
88862065	chr5:88862065:T:C	1.00431e-31	0.541123	-4.83947e-10
88862329	chr5:88862329:G:C	8.26448e-32	1.69811	-1.3519
88863474	chr5:88863474:G:A	6.87637e-33	-0.648109	-1.49214
88864381	chr5:88864381:A:C	5.38135e-33	-2.3854	-4.83947e-10
88864643	chr5:88864643:G:A	1.05687e-32	-0.20543	-1.50501
88864725	chr5:88864725:G:C	1.58543e-32	-7.58227e-10	-1.3049
88864905	chr5:88864905:T:C	7.8484e-32	-7.58227e-10	0.29455
88865020	chr5:88865020:C:T	3.58723e-32	-7.58227e-10	-0.488377
88865600	chr5:88865600:T:C	1.34081e-30	4.59641	-1.46372
88865834	chr5:88865834:G:T	1.48131e-32	-7.58227e-10	-1.37283
88865853	chr5:88865853:T:C	5.70832e-33	-2.32642	-4.83947e-10
88865893	chr5:88865893:T:C	1.42674e-32	-7.58227e-10	-1.41037
88866057	chr5:88866057:G:A	8.89282e-32	-7.58227e-10	0.419486
88866165	chr5:88866165:G:A	1.43566e-33	-2.36929	-1.33743
88866221	chr5:88866221:T:A	7.64421e-33	-0.541236	-1.49316
88866428	chr5:88866428:C:G	5.07031e-33	-2.44494	-4.83947e-10
88866859	chr5:88866859:T:C	6.48139e-33	-2.19941	-4.83947e-10
88867917	chr5:88867917:C:T	2.89633e-32	-7.58227e-10	-0.702314
88867954	chr5:88867954:G:A	1.77814e-30	4.77604	-1.36106
88868251	chr5:88868251:AT:A	5.14652e-33	-2.43002	-4.83947e-10
88868370	chr5:88868370:C:A	1.89404e-33	-2.02627	-1.40336
88869607	chr5:88869607:A:G	1.07199e-33	-2.50258	-1.49625
88870244	chr5:88870244:G:A	1.92693e-33	-2.18201	-1.23041
88871048	chr5:88871048:T:C	5.01158e-33	-2.45659	-4.83947e-10
88871463	chr5:88871463:G:A	1.3554e-32	-7.58227e-10	-1.46166
88871923	chr5:88871923:G:C	1.42915e-30	4.46698	-1.27049
88872580	chr5:88872580:C:T	4.17326e-32	-7.58227e-10	-0.337062
88873138	chr5:88873138:C:A	1.09294e-30	4.19282	-1.26453
88874162	chr5:88874162:G:A	1.7209e-32	-7.58227e-10	-1.22291
88874190	chr5:88874190:C:T	1.06591e-32	-0.885257	-0.816669
88874514	chr5:88874514:T:C	1.29109e-30	4.32333	-1.22843
88874752	chr5:88874752:T:C	1.319e-32	-7.58227e-10	-1.48888
88874759	chr5:88874759:T:C	7.904e-32	-7.58227e-10	0.30161
88875013	chr5:88875013:G:A	2.89128e-32	-7.58227e-10	-0.70406
88875470	chr5:88875470:T:C	8.80513e-33	-1.89301	-4.83947e-10
88875705	chr5:88875705:T:A	1.57912e-32	-7.58227e-10	-1.30889
88877101	chr5:88877101:A:G	1.29753e-32	-7.58227e-10	-1.50529
88877362	chr5:88877362:T:C	2.73685e-32	-7.58227e-10	-0.758951
88879134	chr5:88879134:C:T	1.89963e-32	-7.58227e-10	-1.1241
88879434	chr5:88879434:C:G	4.34498e-32	1.03042	-1.32716
88879742	chr5:88879742:T:C	2.72759e-32	-7.58227e-10	-0.76234
88879794	chr5:88879794:G:T	5.70821e-32	-7.58227e-10	-0.0238541
88880580	chr5:88880580:T:C	5.19829e-33	-2.42001	-4.83947e-10
88881866	chr5:88881866:T:C	1.5449e-32	-7.58227e-10	-1.3308
88882911	chr5:88882911:T:C	1.36759e-32	-7.58227e-10	-1.45271
88883601	chr5:88883601:T:C	6.42122e-32	-7.58227e-10	0.0938502
88883990	chr5:88883990:G:C	7.04099e-33	-2.11659	-4.83947e-10
88884199	chr5:88884199:A:G	6.65796e-32	-7.58227e-10	0.130055
88884379	chr5:88884379:T:C	1	71.917	-4.83947e-10
88884587	chr5:88884587:C:A	1.03618e-32	-1.73022	-4.83947e-10
88884839	chr5:88884839:A:G	1.09455e-32	-0.410333	-1.26508
88884925	chr5:88884925:T:C	1.33427e-32	-7.58227e-10	-1.47737
88884944	chr5:88884944:C:T	2.10132e-32	-7.58227e-10	-1.02319
88885098	chr5:88885098:C:T	1.61154e-32	-7.58227e-10	-1.28857
88885528	chr5:88885528:TGA:T	5.1669e-33	-2.42607	-4.83947e-10
88886209	chr5:88886209:T:A	4.96047e-21	24.1913	0.972919
88887834	chr5:88887834:A:G	1.71039e-18	27.607	3.40011
88888186	chr5:88888186:T:C	2.13694e-18	27.7749	3.45489
88888510	chr5:88888510:T:C	1.68059e-32	-7.58227e-10	-1.24662
88888774	chr5:88888774:C:T	2.5371e-33	-1.98108	-1.15625
88890078	chr5:88890078:C:G	2.6832e-32	-7.58227e-10	-0.778749
88890635	chr5:88890635:T:C	1.1317e-32	-1.64204	-4.83947e-10
88890652	chr5:88890652:G:T	3.98795e-33	-1.53387	-1.15119
88890854	chr5:88890854:C:T	3.92679e-33	-1.52302	-1.1775
88890931	chr5:88890931:T:C	2.4179e-32	-7.58227e-10	-0.88286
88891069	chr5:88891069:A:G	1.29969e-32	-7.58227e-10	-1.50363
88891137	chr5:88891137:A:G	1.59282e-18	27.9187	3.01728
88891947	chr5:88891947:A:C	3.89954e-33	-1.44478	-1.2627
88892331	chr5:88892331:A:T	4.68238e-32	-7.58227e-10	-0.221952
88892421	chr5:88892421:G:A	1.32221e-32	-7.58227e-10	-1.48645
88892483	chr5:88892483:C:A	3.11991e-33	-2.50572	-0.424823
88892550	chr5:88892550:G:A	4.82732e-33	-2.49405	-4.83947e-10
88893208	chr5:88893208:G:A	1.9753e-18	28.1352	3.01598
88893689	chr5:88893689:C:T	1.83377e-32	-7.58227e-10	-1.15938
88893995	chr5:88893995:T:C	1.35666e-23	17.4053	1.85719
88894718	chr5:88894718:A:C	4.88629e-33	-2.48191	-4.83947e-10
88894787	chr5:88894787:A:T	5.63446e-33	-0.837705	-1.50174
88894857	chr5:88894857:A:G	1.38112e-32	-7.58227e-10	-1.44286
88895008	chr5:88895008:C:T	1.40226e-32	-7.58227e-10	-1.42767
88895132	chr5:88895132:C:T	3.5337e-32	-7.58227e-10	-0.503415
88895152	chr5:88895152:G:C	4.6914e-32	-7.58227e-10	-0.220027
88895254	chr5:88895254:T:C	1.32569e-32	-7.58227e-10	-1.48382
88895373	chr5:88895373:G:T	1.99725e-18	28.1861	2.97609
88895659	chr5:88895659:C:T	1.59545e-32	-7.58227e-10	-1.2986
88895790	chr5:88895790:TC:T	1.57501e-32	-0.00938094	-1.30212
88895792	chr5:88895792:A:ATG	1.60589e-32	0.0105117	-1.30259
88895818	chr5:88895818:C:T	6.00667e-29	4.73717	2.1977
88896471	chr5:88896471:C:T	1.6109e-32	-1.28896	-4.83947e-10
88897332	chr5:88897332:G:C	1.33696e-32	0.0253176	-1.50068
88897342	chr5:88897342:G:A	5.02144e-33	-2.45463	-4.83947e-10
88898499	chr5:88898499:A:T	1.28323e-32	-0.0110802	-1.5053
88898852	chr5:88898852:T:A	7.2822e-26	12.4275	1.60767
88899133	chr5:88899133:C:T	4.79931e-33	-1.60149	-0.89838
88899278	chr5:88899278:A:G	1.99353e-32	-7.58227e-10	-1.07585
88899416	chr5:88899416:T:C	1.31279e-32	-1.4936	-4.83947e-10
88899511	chr5:88899511:C:T	6.7275e-33	-2.16214	-4.83947e-10
88899563	chr5:88899563:A:G	6.17114e-33	-2.24846	-4.83947e-10
88899935	chr5:88899935:A:G	4.13092e-32	-7.58227e-10	-0.347259
88900590	chr5:88900590:T:G	1.61573e-32	-7.58227e-10	-1.28597
88900673	chr5:88900673:T:C	1.3346e-32	-7.58227e-10	-1.47712
88901431	chr5:88901431:A:C	4.83818e-33	-2.49181	-4.83947e-10
88901462	chr5:88901462:A:C	1.31296e-32	-7.58227e-10	-1.49348
88901689	chr5:88901689:C:G	2.16424e-28	5.84245	2.3742
88901777	chr5:88901777:T:C	4.20576e-31	1.97328	-4.83947e-10
88902184	chr5:88902184:AATAC:A	1.46435e-16	27.7879	7.6691
88902358	chr5:88902358:T:A	1.64476e-32	-7.58227e-10	-1.26817
88902459	chr5:88902459:T:C	1.09207e-32	-0.180132	-1.49755
88902740	chr5:88902740:G:A	3.98491e-28	6.19671	2.63039
88903233	chr5:88903233:C:T	4.05314e-32	-7.58227e-10	-0.366267
88903314	chr5:88903314:T:C	3.0899e-33	-1.56792	-1.37229
88903406	chr5:88903406:C:T	5.18358e-33	-0.934717	-1.48813
88906184	chr5:88906184:G:A	1.02063e-32	-0.283081	-1.46226
88907301	chr5:88907301:G:C	1.37196e-32	-7.58227e-10	-1.44952
88907899	chr5:88907899:T:C	4.98024e-33	-2.46287	-4.83947e-10
88908022	chr5:88908022:A:G	1.81388e-32	-7.58227e-10	-1.17029
88908375	chr5:88908375:G:T	1.32533e-32	-7.58227e-10	-1.4841
88909036	chr5:88909036:G:A	1.22167e-28	5.22523	2.41958
88909681	chr5:88909681:T:C	7.26588e-33	-1.10557	-0.979588
88909910	chr5:88909910:A:G	6.55097e-33	-2.18873	-4.83947e-10
88910146	chr5:88910146:A:G	3.13196e-32	-0.624099	-4.83947e-10
88910179	chr5:88910179:T:A	5.25456e-33	-1.61217	-0.797081
88910811	chr5:88910811:A:C	1.44707e-28	5.29996	2.51416
88911072	chr5:88911072:C:T	1.50266e-28	5.24023	2.61159
88911158	chr5:88911158:ACT:A	3.03252e-32	-7.58227e-10	-0.656364
88911416	chr5:88911416:A:G	1.25252e-32	-0.0566468	-1.48396
88911549	chr5:88911549:G:A	3.69306e-27	11.0536	-4.83947e-10
88911923	chr5:88911923:C:T	1.73656e-32	0.273667	-1.48752
88912101	chr5:88912101:A:C	5.56739e-33	-0.849584	-1.50183
88912329	chr5:88912329:T:C	6.26216e-22	18.1093	4.9853
88912643	chr5:88912643:C:T	5.93575e-33	-1.60114	-0.686213
88912901	chr5:88912901:T:C	5.83884e-33	-0.806807	-1.497
88913652	chr5:88913652:A:C	5.05123e-33	-2.44871	-4.83947e-10
88913765	chr5:88913765:A:T	1.3346e-32	0.0279803	-1.50511
88913828	chr5:88913828:A:T	1.021e-31	0.557612	-4.83947e-10
88913843	chr5:88913843:A:G	6.03313e-33	-1.61685	-0.654233
88914313	chr5:88914313:CCTCGTCTT:C	1.51306e-32	0.153585	-1.50521
88914627	chr5:88914627:A:G	1.02008e-31	1.23649	-0.67978
88914838	chr5:88914838:G:A	6.6082e-33	-1.4351	-0.744928
88915020	chr5:88915020:A:G	1.6197e-32	-0.142724	-1.14079
88915745	chr5:88915745:C:T	2.90761e-32	-7.58227e-10	-0.698426
88916105	chr5:88916105:G:A	1.4886e-32	-7.58227e-10	-1.36793
88916293	chr5:88916293:T:C	6.49124e-33	-2.19789	-4.83947e-10
88916399	chr5:88916399:A:C	1.52403e-32	-7.58227e-10	-1.3444
88916565	chr5:88916565:A:T	1.32118e-32	-1.48724	-4.83947e-10
88916743	chr5:88916743:A:G	5.48764e-33	-2.36585	-4.83947e-10
88918092	chr5:88918092:G:C	2.91007e-32	-0.69758	-4.83947e-10
88918194	chr5:88918194:A:G	1.97128e-32	-7.58227e-10	-1.08707
88918260	chr5:88918260:C:T	7.64991e-32	-7.58227e-10	0.268936
88918328	chr5:88918328:G:C	2.0634e-32	-7.58227e-10	-1.0414
88919021	chr5:88919021:C:A	1.67633e-32	-7.58227e-10	-1.24915
88919416	chr5:88919416:G:A	3.76897e-32	-0.438958	-4.83947e-10
88919452	chr5:88919452:G:C	1.29878e-32	-7.58227e-10	-1.50433
88919637	chr5:88919637:A:C	1.14614e-32	-0.125942	-1.50341
88919777	chr5:88919777:A:G	5.85261e-32	1.21374	-1.21261
88919893	chr5:88919893:A:G	1.86656e-32	-1.14166	-4.83947e-10
88920858	chr5:88920858:TG:T	2.46836e-32	-7.58227e-10	-0.862206
88921065	chr5:88921065:A:G	3.50141e-32	-7.58227e-10	-0.512594
88921067	chr5:88921067:A:T	2.31564e-32	-7.58227e-10	-0.926073
88922646	chr5:88922646:TATA:T	1.345e-32	-7.58227e-10	-1.46936
88922980	chr5:88922980:T:C	2.01053e-32	0.40872	-1.47608
88923126	chr5:88923126:A:G	1.96782e-32	-7.58227e-10	-1.08883
88923156	chr5:88923156:G:A	1.01963e-31	-7.58227e-10	0.556266
88923470	chr5:88923470:G:A	6.27057e-33	-2.23248	-4.83947e-10
88923968	chr5:88923968:T:C	1.76644e-32	-7.58227e-10	-1.19679
88924147	chr5:88924147:A:G	1.60973e-32	-0.154492	-1.1352
88925091	chr5:88925091:C:T	2.89098e-32	-7.58227e-10	-0.704164
88925233	chr5:88925233:AT:A	5.43005e-32	-7.58227e-10	-0.0738096
88925436	chr5:88925436:G:A	1.59957e-32	-7.58227e-10	-1.29602
88925469	chr5:88925469:G:A	2.7997e-31	-7.58227e-10	1.56634
88926694	chr5:88926694:G:A	1.85212e-33	-2.39345	-1.05856
88926922	chr5:88926922:T:C	5.68937e-33	-0.824586	-1.50516
88927041	chr5:88927041:G:A	1.88955e-32	-1.12942	-4.83947e-10
88927598	chr5:88927598:A:G	1.30386e-32	-7.58227e-10	-1.50043
88927603	chr5:88927603:G:A	2.24963e-30	4.92232	-1.27214
88927644	chr5:88927644:GAAAATAAGACT:G	1.41082e-32	-7.58227e-10	-1.42158
88928049	chr5:88928049:G:A	1.29774e-32	-7.58227e-10	-1.50513
88928058	chr5:88928058:C:T	1.35268e-32	-7.58227e-10	-1.46367
88928602	chr5:88928602:G:C	6.32662e-33	-2.22358	-4.83947e-10
88928790	chr5:88928790:A:G	1.35996e-32	-7.58227e-10	-1.45831
88928887	chr5:88928887:C:T	1.44607e-32	-7.58227e-10	-1.39691
88928907	chr5:88928907:T:C	1.58175e-31	-7.58227e-10	0.995356
88930367	chr5:88930367:T:C	1.3206e-32	-7.58227e-10	-1.48767
88930397	chr5:88930397:G:A	8.95075e-32	-7.58227e-10	0.425978
88930605	chr5:88930605:A:G	5.74595e-33	-1.27122	-1.04863
88931331	chr5:88931331:AAG:A	3.22317e-32	-0.331793	-0.263602
88931834	chr5:88931834:A:G	3.8932e-28	8.80381	-4.83947e-10
88932561	chr5:88932561:T:G	9.37856e-32	-0.902466	1.37513
88932687	chr5:88932687:G:A	1.48631e-32	-7.58227e-10	-1.36946
88932877	chr5:88932877:A:G	1.33536e-32	-7.58227e-10	-1.47655
88932891	chr5:88932891:A:G	3.51702e-32	-7.58227e-10	-0.508145
88932961	chr5:88932961:T:C	1.30435e-32	-7.58227e-10	-1.50005
88933080	chr5:88933080:G:A	1.32262e-32	-7.58227e-10	-1.48614
88933171	chr5:88933171:A:G	1.33704e-32	-7.58227e-10	-1.4753
88933230	chr5:88933230:A:G	7.79453e-32	-7.58227e-10	0.287664
88933351	chr5:88933351:A:C	1.34768e-32	-7.58227e-10	-1.46738
88933789	chr5:88933789:G:T	1.32373e-32	-7.58227e-10	-1.48531
88934059	chr5:88934059:C:T	6.8055e-31	-7.58227e-10	2.45456
88934388	chr5:88934388:C:T	1.66083e-32	-0.794563	-0.46388
88934873	chr5:88934873:A:T	1.79264e-32	-7.58227e-10	-1.18207
88935253	chr5:88935253:G:T	4.42201e-32	-7.58227e-10	-0.279164
88935466	chr5:88935466:G:A	9.01925e-32	-7.58227e-10	0.433603
88935591	chr5:88935591:G:A	2.2035e-32	0.46869	-1.4444
88935800	chr5:88935800:AT:A	9.23127e-32	-7.58227e-10	0.456838
88935915	chr5:88935915:A:T	1.32589e-32	-7.58227e-10	-1.48367
88936022	chr5:88936022:A:G	3.56988e-32	-0.196965	-0.296262
88936572	chr5:88936572:G:C	1.51773e-32	-7.58227e-10	-1.34854
88936633	chr5:88936633:A:C	4.46127e-32	-7.58227e-10	-0.270325
88936803	chr5:88936803:G:T	1.76702e-32	-7.58227e-10	-1.19647
88936854	chr5:88936854:T:G	4.39396e-32	-7.58227e-10	-0.285528
88936989	chr5:88936989:T:A	1.53593e-32	-7.58227e-10	-1.33663
88937166	chr5:88937166:T:C	2.26551e-32	-7.58227e-10	-0.947957
88937437	chr5:88937437:A:G	1.29759e-32	-7.58227e-10	-1.50525
88937837	chr5:88937837:G:A	2.22735e-32	0.473408	-1.43836
88937932	chr5:88937932:T:C	1.92462e-32	0.360716	-1.47175
88938204	chr5:88938204:G:A	1.64617e-32	-7.58227e-10	-1.26731
88938338	chr5:88938338:C:T	1.09235e-31	-7.58227e-10	0.625156
88938929	chr5:88938929:A:G	5.47536e-33	-2.36809	-4.83947e-10
88939469	chr5:88939469:T:C	5.24851e-31	3.30888	-1.1141
88939541	chr5:88939541:C:T	2.78809e-32	-7.58227e-10	-0.740402
88939857	chr5:88939857:G:A	2.15663e-32	0.4726	-1.46981
88939935	chr5:88939935:A:G	1.32036e-32	-7.58227e-10	-1.48785
88940314	chr5:88940314:A:T	2.50346e-32	0.618162	-1.46625
88940573	chr5:88940573:C:T	2.04449e-32	-7.58227e-10	-1.05061
88941125	chr5:88941125:G:T	2.00752e-31	-0.33691	1.57064
88941253	chr5:88941253:C:T	2.04606e-32	0.407459	-1.4573
88941618	chr5:88941618:A:G	1.68336e-32	-7.58227e-10	-1.24496
88941770	chr5:88941770:C:T	4.72886e-32	-7.58227e-10	-0.212074
88941984	chr5:88941984:A:T	5.07474e-32	0.791667	-0.93315
88942192	chr5:88942192:G:A	1.36077e-32	-7.58227e-10	-1.45771
88942371	chr5:88942371:T:C	4.44901e-32	-7.58227e-10	-0.273076
88942655	chr5:88942655:C:T	1.77517e-32	-7.58227e-10	-1.19186
88943389	chr5:88943389:A:G	2.49383e-32	0.600033	-1.45197
88943511	chr5:88943511:T:G	2.62925e-32	0.665103	-1.46416
88943595	chr5:88943595:T:C	1.76702e-32	-7.58227e-10	-1.19647
88943634	chr5:88943634:T:C	1.78528e-31	-7.58227e-10	1.1164
88943707	chr5:88943707:A:G	5.42388e-33	-2.37753	-4.83947e-10
88943758	chr5:88943758:T:A	2.87475e-32	0.743558	-1.45335
88943945	chr5:88943945:G:C	1.39014e-32	-7.58227e-10	-1.43636
88944295	chr5:88944295:T:C	1.84807e-32	-7.58227e-10	-1.15162
88944856	chr5:88944856:C:A	1.38893e-32	-7.58227e-10	-1.43722
88945147	chr5:88945147:T:TGCAAC	1.35828e-32	-7.58227e-10	-1.45954
88945600	chr5:88945600:T:C	1.03237e-31	-7.58227e-10	0.568683
88945683	chr5:88945683:A:G	1.00512e-31	-7.58227e-10	0.541936
88945915	chr5:88945915:G:A	1.70269e-32	-7.58227e-10	-1.23355
88945916	chr5:88945916:G:A	9.63721e-32	-7.58227e-10	0.499873
88946450	chr5:88946450:A:AG	2.56461e-32	0.630674	-1.45462
88946788	chr5:88946788:A:C	5.36897e-31	2.21746	-4.83947e-10
88946790	chr5:88946790:A:C	3.07031e-31	1.17598	0.482628
88946916	chr5:88946916:T:TA	1.09583e-32	-1.67425	-4.83947e-10
88946948	chr5:88946948:T:G	3.80303e-31	-7.58227e-10	1.87262
88947094	chr5:88947094:G:T	1.70471e-31	-0.281464	1.35168
88947676	chr5:88947676:C:G	1.75622e-32	-7.58227e-10	-1.20259
88948026	chr5:88948026:C:A	1.37485e-32	-7.58227e-10	-1.44742
88948226	chr5:88948226:A:G	3.44579e-31	-7.58227e-10	1.77398
88948898	chr5:88948898:G:A	1.32066e-32	-7.58227e-10	-1.48762
88948986	chr5:88948986:C:A	1.31249e-31	-7.58227e-10	0.808751
88949172	chr5:88949172:G:A	1.95557e-32	-7.58227e-10	-1.09508
88949391	chr5:88949391:C:T	5.95976e-33	-2.28331	-4.83947e-10
88950905	chr5:88950905:G:A	1.15014e-31	-7.58227e-10	0.676713
88951960	chr5:88951960:G:A	1.29757e-32	-7.58227e-10	-1.50527
88952205	chr5:88952205:T:A	1.49809e-32	-1.36157	-4.83947e-10
88952471	chr5:88952471:A:C	1.78627e-32	-7.58227e-10	-1.18563
88952601	chr5:88952601:A:T	2.98852e-32	-7.58227e-10	-0.670982
88952913	chr5:88952913:A:C	1.16104e-33	-2.462	-1.45702
88953118	chr5:88953118:G:A	2.99145e-32	-7.58227e-10	-0.67
88954983	chr5:88954983:G:A	1.78564e-32	-7.58227e-10	-1.18598
88955319	chr5:88955319:A:G	3.24615e-32	-0.929756	0.341468
88955519	chr5:88955519:G:A	1.48538e-30	-0.878095	4.11318
88955894	chr5:88955894:C:T	5.20763e-33	-2.41822	-4.83947e-10
88956096	chr5:88956096:AAGG:A	4.81371e-32	-7.58227e-10	-0.19429
88956388	chr5:88956388:G:C	1.36613e-32	-7.58227e-10	-1.45377
88956481	chr5:88956481:AAGG:A	1.3872e-32	-7.58227e-10	-1.43847
88956717	chr5:88956717:C:T	2.25723e-31	-7.58227e-10	1.35096
88957344	chr5:88957344:C:T	8.8824e-31	-0.911841	3.63274
88957520	chr5:88957520:A:G	6.35151e-33	-1.03496	-1.18469
88957619	chr5:88957619:G:T	1.85191e-32	-7.58227e-10	-1.14954
88958071	chr5:88958071:G:A	1.30188e-32	-7.58227e-10	-1.50195
88958281	chr5:88958281:T:C	1.78564e-32	-7.58227e-10	-1.18598
88958427	chr5:88958427:C:G	6.63414e-32	-7.58227e-10	0.12647
88958440	chr5:88958440:C:T	2.9809e-32	-7.58227e-10	-0.673534
88959609	chr5:88959609:C:T	5.19904e-33	-2.41987	-4.83947e-10
88959881	chr5:88959881:C:T	1.38727e-32	-7.58227e-10	-1.43842
88960846	chr5:88960846:A:G	1.82581e-32	-7.58227e-10	-1.16374
88961856	chr5:88961856:T:C	4.73063e-32	-7.58227e-10	-0.2117
88962009	chr5:88962009:T:A	2.42146e-32	-7.58227e-10	-0.881389
88962173	chr5:88962173:A:G	2.84115e-32	-7.58227e-10	-0.721551
88962925	chr5:88962925:C:T	1.72543e-32	-7.58227e-10	-1.22028
88963038	chr5:88963038:T:C	4.0261e-31	-0.697816	2.62744
88963143	chr5:88963143:G:A	1.59303e-32	-7.58227e-10	-1.30012
88963206	chr5:88963206:ATAGAGT:A	3.34275e-32	-7.58227e-10	-0.558966
88964882	chr5:88964882:A:G	1.32771e-32	-7.58227e-10	-1.4823
88965152	chr5:88965152:A:AT	2.66167e-32	-7.58227e-10	-0.786805
88965403	chr5:88965403:C:CT	1.51606e-32	-7.58227e-10	-1.34964
88966402	chr5:88966402:A:G	1.27723e-31	-7.58227e-10	0.781517
88967199	chr5:88967199:TTA:T	1.74999e-32	-7.58227e-10	-1.20615
88967471	chr5:88967471:A:G	1.31958e-32	-7.58227e-10	-1.48844
88968809	chr5:88968809:G:A	1.29977e-32	-7.58227e-10	-1.50357
88969095	chr5:88969095:G:C	1.91746e-31	-0.96867	2.1565
88969520	chr5:88969520:G:A	1.50032e-32	-7.58227e-10	-1.36008
88970380	chr5:88970380:G:A	6.81151e-33	-0.706442	-1.44329
88970965	chr5:88970965:A:G	3.55232e-32	-7.58227e-10	-0.498159
88971168	chr5:88971168:A:C	1.74993e-32	-7.58227e-10	-1.20618
88971531	chr5:88971531:C:T	3.9799e-32	-7.58227e-10	-0.384502
88972458	chr5:88972458:AT:A	6.19911e-31	-0.952583	3.31382
88973794	chr5:88973794:C:T	1.48356e-32	-7.58227e-10	-1.37132
88973852	chr5:88973852:G:A	6.12929e-32	-7.58227e-10	0.047321
88973854	chr5:88973854:A:G	1.31585e-32	-7.58227e-10	-1.49128
88973952	chr5:88973952:T:C	1.3615e-31	-7.58227e-10	0.845413
88974032	chr5:88974032:C:T	9.78217e-31	0.89994	1.91745
88974162	chr5:88974162:A:G	7.7597e-31	0.898656	1.68711
88974222	chr5:88974222:G:A	1.58082e-32	-7.58227e-10	-1.30781
88974240	chr5:88974240:A:C	8.24088e-31	0.948059	1.69787
88974408	chr5:88974408:G:A	6.54347e-33	-2.18988	-4.83947e-10
88975297	chr5:88975297:T:G	1.30828e-32	-7.58227e-10	-1.49704
88975743	chr5:88975743:AC:A	2.87621e-30	1.43979	2.4561
88975922	chr5:88975922:T:C	1.33046e-32	-7.58227e-10	-1.48023
88976175	chr5:88976175:C:T	1.43638e-32	-7.58227e-10	-1.40363
88976670	chr5:88976670:T:C	1.4717e-31	-7.58227e-10	0.923248
88977286	chr5:88977286:G:A	1.22165e-31	-7.58227e-10	0.737032
88977408	chr5:88977408:TA:T	6.38275e-32	-7.58227e-10	0.0878406
88977836	chr5:88977836:G:T	3.74289e-30	1.72986	2.42941
88977898	chr5:88977898:T:C	2.52515e-32	-7.58227e-10	-0.839459
88978122	chr5:88978122:G:A	1.48766e-32	-7.58227e-10	-1.36855
88978811	chr5:88978811:G:C	4.95649e-33	-2.46765	-4.83947e-10
88979791	chr5:88979791:A:G	1.31586e-32	-7.58227e-10	-1.49126
88981194	chr5:88981194:A:G	1.87521e-32	-7.58227e-10	-1.13704
88981209	chr5:88981209:A:G	1.84772e-31	-7.58227e-10	1.15078
88982128	chr5:88982128:G:A	3.82838e-30	1.45651	2.72534
88982732	chr5:88982732:A:T	1.44885e-31	-7.58227e-10	0.907599
88982950	chr5:88982950:C:A	1.94328e-32	-7.58227e-10	-1.10138
88983439	chr5:88983439:G:A	3.31123e-32	-7.58227e-10	-0.568438
88984128	chr5:88984128:GCTTGT:G	2.03923e-32	-7.58227e-10	-1.05319
88984516	chr5:88984516:T:G	1.177e-32	-1.60279	-4.83947e-10
88984608	chr5:88984608:G:A	2.90849e-30	1.33711	2.56994
88985359	chr5:88985359:C:T	2.46789e-32	-0.862396	-4.83947e-10
88985619	chr5:88985619:T:C	2.42529e-32	-7.58227e-10	-0.879806
88986070	chr5:88986070:T:C	1.45327e-32	-7.58227e-10	-1.39194
88986409	chr5:88986409:G:A	2.9356e-30	1.42012	2.4962
88986547	chr5:88986547:AGCTGTCAG:A	1.56774e-32	-7.58227e-10	-1.31612
88986731	chr5:88986731:A:C	2.25618e-31	-7.58227e-10	1.3505
88987383	chr5:88987383:G:A	1.70187e-32	-7.58227e-10	-1.23403
88987919	chr5:88987919:T:A	5.09428e-30	1.50231	2.96522
88988173	chr5:88988173:G:C	1.74615e-32	-7.58227e-10	-1.20834
88988789	chr5:88988789:T:C	5.05251e-33	-2.44846	-4.83947e-10
88989553	chr5:88989553:G:A	2.54905e-32	-7.58227e-10	-0.830039
88990641	chr5:88990641:A:G	2.98504e-31	-7.58227e-10	1.63044
88990854	chr5:88990854:A:G	8.44121e-32	-7.58227e-10	0.367367
88991135	chr5:88991135:A:G	1.31345e-32	-7.58227e-10	-1.4931
88991981	chr5:88991981:G:A	6.57323e-33	-2.18534	-4.83947e-10
88992134	chr5:88992134:A:G	5.23697e-32	-7.58227e-10	-0.110015
88992358	chr5:88992358:C:T	3.72586e-32	-7.58227e-10	-0.450462
88992387	chr5:88992387:T:A	1.72989e-32	-7.58227e-10	-1.2177
88992439	chr5:88992439:A:G	7.24311e-32	1.65847	-1.44418
88992761	chr5:88992761:G:A	1.62211e-29	1.83363	3.7921
88993370	chr5:88993370:CCAACA:C	1.65792e-32	-7.58227e-10	-1.26019
88995607	chr5:88995607:G:A	3.65425e-30	1.81596	2.31934
88995632	chr5:88995632:A:G	1.9263e-32	-7.58227e-10	-1.11016
88995801	chr5:88995801:C:T	1.63128e-32	-7.58227e-10	-1.27639
88995929	chr5:88995929:TG:T	3.53889e-30	1.76644	2.33679
88996621	chr5:88996621:GA:G	1.42832e-32	-7.58227e-10	-1.40926
88996694	chr5:88996694:A:T	2.6575e-31	-7.58227e-10	1.51421
88996937	chr5:88996937:C:T	1.3076e-32	-7.58227e-10	-1.49756
88997093	chr5:88997093:G:T	3.17098e-32	-7.58227e-10	-0.611718
88997177	chr5:88997177:C:G	1.52092e-32	-7.58227e-10	-1.34644
88997512	chr5:88997512:G:A	1.369e-32	-7.58227e-10	-1.45168
88997988	chr5:88997988:T:C	1.1631e-33	-2.50618	-1.41108
88999435	chr5:88999435:C:T	1.76348e-32	0.264443	-1.46291
89000660	chr5:89000660:C:T	1.31498e-32	-7.58227e-10	-1.49194
89000857	chr5:89000857:G:A	1.72281e-32	-7.58227e-10	-1.2218
89001233	chr5:89001233:C:T	1.5613e-32	-1.32024	-4.83947e-10
89001683	chr5:89001683:G:T	7.33011e-32	1.29983	-1.07359
89001722	chr5:89001722:T:G	2.73799e-32	-7.58227e-10	-0.758536
89001975	chr5:89001975:A:C	2.04354e-29	1.95526	3.90142
89002250	chr5:89002250:C:T	1.4517e-32	-7.58227e-10	-1.39302
89002969	chr5:89002969:T:C	4.61905e-30	1.53344	2.83616
89003430	chr5:89003430:A:G	4.78886e-33	-2.50205	-4.83947e-10
89003698	chr5:89003698:G:T	9.21183e-32	-7.58227e-10	0.45473
89003727	chr5:89003727:G:A	9.20771e-32	-7.58227e-10	0.454283
89004013	chr5:89004013:A:G	1.46625e-32	-7.58227e-10	-1.38305
89004204	chr5:89004204:T:C	2.2766e-32	-7.58227e-10	-0.943077
89005137	chr5:89005137:G:A	6.2019e-30	1.4105	3.25377
89005915	chr5:89005915:G:A	1.4373e-32	-7.58227e-10	-1.40299
89005974	chr5:89005974:G:C	1.80772e-32	-7.58227e-10	-1.17369
89006218	chr5:89006218:C:T	6.98252e-32	0.177651	-4.83947e-10
89006268	chr5:89006268:G:A	2.72286e-31	-7.58227e-10	1.53851
89006379	chr5:89006379:T:G	1.43566e-32	-7.58227e-10	-1.40413
89006513	chr5:89006513:A:T	3.56447e-29	1.88735	4.52566
89007087	chr5:89007087:C:T	3.436e-32	-7.58227e-10	-0.531451
89007185	chr5:89007185:C:T	5.62906e-31	-0.639327	2.9041
89008098	chr5:89008098:C:T	1.57481e-32	-7.58227e-10	-1.31162
89008202	chr5:89008202:C:T	2.9445e-33	-1.92292	-1.06548
89008219	chr5:89008219:C:T	1.3007e-32	-7.58227e-10	-1.50286
89008228	chr5:89008228:A:G	1.34751e-31	-7.58227e-10	0.835083
89008273	chr5:89008273:G:A	2.30036e-31	-7.58227e-10	1.36989
89008296	chr5:89008296:T:A	2.01275e-32	-1.06625	-4.83947e-10
89008355	chr5:89008355:G:A	3.39583e-32	-7.58227e-10	-0.543212
89008387	chr5:89008387:C:T	1.57798e-32	-7.58227e-10	-1.30961
89009298	chr5:89009298:T:C	1.47976e-32	-7.58227e-10	-1.37388
89009369	chr5:89009369:T:G	1.07122e-32	-1.69696	-4.83947e-10
89009851	chr5:89009851:C:G	5.05224e-33	-2.44851	-4.83947e-10
89009996	chr5:89009996:G:A	5.12524e-30	1.76558	2.708
89010442	chr5:89010442:A:AAGC	5.41962e-32	-7.58227e-10	-0.0757337
89010744	chr5:89010744:C:T	5.63903e-33	-0.861464	-1.47717
89010857	chr5:89010857:A:G	1.6663e-32	-7.58227e-10	-1.25515
89010906	chr5:89010906:G:T	3.80903e-32	-7.58227e-10	-0.428384
89011163	chr5:89011163:G:T	1.43646e-32	-7.58227e-10	-1.40357
89011468	chr5:89011468:C:T	1.05871e-28	2.04362	5.45801
89011615	chr5:89011615:T:C	1.4924e-32	-7.58227e-10	-1.36537
89012366	chr5:89012366:C:G	5.63383e-32	-7.58227e-10	-0.03697
89012960	chr5:89012960:A:G	1.96726e-33	-2.07499	-1.31671
89013457	chr5:89013457:C:T	5.63383e-32	-7.58227e-10	-0.03697
89013776	chr5:89013776:G:A	1.43519e-32	-7.58227e-10	-1.40446
89013907	chr5:89013907:G:A	3.32871e-29	1.98674	4.35785
89014325	chr5:89014325:G:A	8.86243e-29	2.01234	5.31147
89014483	chr5:89014483:A:G	1.48926e-32	-7.58227e-10	-1.36748
89014585	chr5:89014585:A:G	1.63811e-32	-7.58227e-10	-1.27222
89014856	chr5:89014856:G:T	4.86596e-33	-2.48608	-4.83947e-10
89015014	chr5:89015014:A:G	4.97714e-33	-2.46349	-4.83947e-10
89015071	chr5:89015071:C:T	1.18237e-32	-1.59823	-4.83947e-10
89016789	chr5:89016789:T:C	1.30569e-32	-7.58227e-10	-1.49903
89016830	chr5:89016830:C:T	1.61961e-32	-7.58227e-10	-1.28357
89016993	chr5:89016993:A:T	1.44498e-32	-7.58227e-10	-1.39767
89017341	chr5:89017341:T:A	6.01544e-30	1.47467	3.15907
89017564	chr5:89017564:G:A	1.44611e-32	-7.58227e-10	-1.39688
89018068	chr5:89018068:A:C	4.21516e-30	1.12306	3.15504
89018946	chr5:89018946:G:A	1.94077e-32	0.355438	-1.45811
89019796	chr5:89019796:ACT:A	6.7907e-33	-2.15279	-4.83947e-10
89022067	chr5:89022067:C:A	1.50721e-32	-7.58227e-10	-1.3555
89022150	chr5:89022150:A:T	1.67298e-32	-7.58227e-10	-1.25115
89022241	chr5:89022241:G:A	6.38594e-30	1.5566	3.13691
89022508	chr5:89022508:T:C	1.44477e-32	-7.58227e-10	-1.39781
89023755	chr5:89023755:G:A	6.01899e-30	1.46504	3.16929
89024090	chr5:89024090:T:C	6.83297e-30	1.15529	3.60588
89025055	chr5:89025055:A:T	1.33665e-32	-7.58227e-10	-1.47559
89025290	chr5:89025290:T:G	5.63311e-32	-7.58227e-10	-0.0370973
89025394	chr5:89025394:A:G	2.71673e-31	-7.58227e-10	1.53626
89025526	chr5:89025526:A:T	1.53115e-31	-7.58227e-10	0.962848
89025623	chr5:89025623:G:A	3.78465e-32	-7.58227e-10	-0.434804
89026324	chr5:89026324:A:G	1.55636e-32	-7.58227e-10	-1.32341
89026584	chr5:89026584:A:C	1.45136e-32	-7.58227e-10	-1.39326
89027075	chr5:89027075:C:T	2.17235e-29	1.21707	4.70073
89027117	chr5:89027117:G:A	1.462e-32	-1.38595	-4.83947e-10
89027366	chr5:89027366:C:T	8.12884e-33	-1.97293	-4.83947e-10
89027642	chr5:89027642:A:G	2.72778e-31	-7.58227e-10	1.54031
89027679	chr5:89027679:G:A	8.32232e-30	1.13238	3.82598
89028056	chr5:89028056:G:A	1.52977e-32	-7.58227e-10	-1.34064
89028275	chr5:89028275:G:A	1.41708e-31	-7.58227e-10	0.885426
89029091	chr5:89029091:T:C	1.81155e-32	-7.58227e-10	-1.17158
89029490	chr5:89029490:T:C	3.12377e-31	2.0145	-0.338635
89030566	chr5:89030566:A:G	1.79648e-32	-7.58227e-10	-1.17993
89031390	chr5:89031390:A:C	2.18991e-30	1.84837	1.7749
89031664	chr5:89031664:A:G	5.03043e-32	-7.58227e-10	-0.150253
89031965	chr5:89031965:T:G	2.09149e-32	-0.228388	-0.799496
89032270	chr5:89032270:A:G	5.00885e-32	-7.58227e-10	-0.154551
89032549	chr5:89032549:A:C	4.68353e-32	-7.58227e-10	-0.221706
89033347	chr5:89033347:G:A	2.35312e-28	2.37221	5.92811
89034001	chr5:89034001:A:G	1.78675e-32	-7.58227e-10	-1.18536
89034181	chr5:89034181:G:A	1.74319e-32	-7.58227e-10	-1.21004
89034353	chr5:89034353:C:T	5.0097e-32	-7.58227e-10	-0.154382
89034429	chr5:89034429:G:A	2.75596e-31	1.81806	-0.26747
89034929	chr5:89034929:A:G	4.04727e-32	-7.58227e-10	-0.367715
89034955	chr5:89034955:G:C	1.74042e-32	-7.58227e-10	-1.21163
89035285	chr5:89035285:C:T	1.79589e-32	-7.58227e-10	-1.18026
89035846	chr5:89035846:G:A	1.35284e-32	-7.58227e-10	-1.46355
89035893	chr5:89035893:C:A	1.75862e-32	-7.58227e-10	-1.20123
89035932	chr5:89035932:C:A	3.41146e-28	2.42575	6.24597
89036078	chr5:89036078:C:T	1.09735e-33	-2.50013	-1.47531
89036148	chr5:89036148:G:T	1.01481e-28	2.42064	5.03864
89036161	chr5:89036161:T:A	1.81011e-32	-7.58227e-10	-1.17237
89036227	chr5:89036227:G:A	4.31911e-28	2.50379	6.40384
89036327	chr5:89036327:G:T	1.70824e-28	2.37931	5.60073
89036345	chr5:89036345:G:A	2.52759e-29	1.84993	4.21933
89036354	chr5:89036354:C:T	2.84878e-29	1.97824	4.21065
89036357	chr5:89036357:GT:G	2.57529e-31	-7.58227e-10	1.48279
89036563	chr5:89036563:A:G	8.15738e-29	2.39059	4.85033
89036873	chr5:89036873:G:A	6.91389e-29	1.77054	5.30499
89037458	chr5:89037458:C:T	4.98293e-33	-2.46233	-4.83947e-10
89037602	chr5:89037602:T:A	1.06219e-31	-7.58227e-10	0.597163
89038099	chr5:89038099:C:T	5.30906e-29	2.79789	4.01352
89038196	chr5:89038196:A:G	1.30529e-32	-7.58227e-10	-1.49934
89038259	chr5:89038259:TTATC:T	5.03597e-32	-7.58227e-10	-0.149152
89039135	chr5:89039135:C:T	2.61315e-28	2.955	5.45014
89039176	chr5:89039176:A:G	4.001e-29	2.21858	4.30996
89039438	chr5:89039438:C:T	1.81027e-32	-7.58227e-10	-1.17228
89039542	chr5:89039542:T:C	2.45207e-31	-7.58227e-10	1.43376
89039573	chr5:89039573:A:G	1.3514e-32	-7.58227e-10	-1.46462
89039610	chr5:89039610:T:C	2.83529e-32	-7.58227e-10	-0.723614
89040685	chr5:89040685:G:C	1.75379e-32	-7.58227e-10	-1.20398
89040707	chr5:89040707:A:G	4.92357e-33	-2.47431	-4.83947e-10
89041110	chr5:89041110:TGATG:T	1.37063e-28	2.77382	4.98603
89041293	chr5:89041293:G:A	3.12219e-29	2.16024	4.12029
89041455	chr5:89041455:T:C	3.411e-29	2.19537	4.17364
89041720	chr5:89041720:C:T	5.01913e-32	-7.58227e-10	-0.152503
89042228	chr5:89042228:G:A	5.62883e-32	-7.58227e-10	-0.0378574
89042366	chr5:89042366:CA:C	2.91237e-32	-7.58227e-10	-0.69679
89042805	chr5:89042805:T:C	3.87119e-31	2.18973	-0.299343
89042972	chr5:89042972:G:A	1.39463e-29	6.63657	-1.16194
89043595	chr5:89043595:A:T	7.44028e-33	-2.06144	-4.83947e-10
89044065	chr5:89044065:A:G	1.63112e-32	-7.58227e-10	-1.27649
89044090	chr5:89044090:G:A	1.69423e-32	-7.58227e-10	-1.23853
89044206	chr5:89044206:A:T	6.73315e-32	-7.58227e-10	0.141284
89044771	chr5:89044771:T:G	4.80282e-33	-2.49914	-4.83947e-10
89044944	chr5:89044944:G:A	1.30811e-32	-7.58227e-10	-1.49718
89044952	chr5:89044952:A:G	1.33805e-30	2.32452	0.806102
89045356	chr5:89045356:A:G	1.16284e-29	2.68118	2.61168
89045450	chr5:89045450:C:A	8.85543e-33	-1.88731	-4.83947e-10
89045714	chr5:89045714:A:G	1.34244e-32	-7.58227e-10	-1.47127
89046185	chr5:89046185:C:T	1.20641e-31	-7.58227e-10	0.724478
89046381	chr5:89046381:A:G	5.24791e-32	-7.58227e-10	-0.107929
89046702	chr5:89046702:G:A	1.66246e-32	-7.58227e-10	-1.25746
89046775	chr5:89046775:C:T	5.18503e-28	2.67254	6.41782
89048257	chr5:89048257:G:C	1.90851e-32	-7.58227e-10	-1.11944
89048946	chr5:89048946:T:C	2.1221e-32	-7.58227e-10	-1.01335
89048961	chr5:89048961:C:G	4.8584e-28	2.65949	6.3658
89049101	chr5:89049101:T:G	1.26613e-29	2.60842	2.76954
89049680	chr5:89049680:A:T	8.05399e-32	-7.58227e-10	0.320409
89049898	chr5:89049898:A:T	8.39908e-32	-7.58227e-10	0.362364
89049928	chr5:89049928:C:T	2.23019e-28	2.56169	5.68497
89050039	chr5:89050039:C:T	4.43814e-32	-7.58227e-10	-0.275522
89050521	chr5:89050521:C:T	8.26988e-33	-1.95572	-4.83947e-10
89051238	chr5:89051238:G:C	4.39017e-32	-7.58227e-10	-0.286392
89051912	chr5:89051912:A:C	1.44956e-29	2.70637	2.80688
89052445	chr5:89052445:C:T	1.97528e-32	-7.58227e-10	-1.08505
89052888	chr5:89052888:A:T	8.66454e-33	-1.9091	-4.83947e-10
89052898	chr5:89052898:G:A	3.2703e-29	2.09744	4.22944
89053357	chr5:89053357:A:T	1.8624e-32	-7.58227e-10	-1.1439
89054799	chr5:89054799:TA:T	1.36247e-32	-7.58227e-10	-1.45646
89055213	chr5:89055213:A:G	2.58831e-31	-7.58227e-10	1.48783
89055250	chr5:89055250:T:C	1.19764e-29	2.56715	2.75519
89055484	chr5:89055484:G:A	7.53353e-32	-7.58227e-10	0.253605
89057010	chr5:89057010:A:G	1.32011e-32	-7.58227e-10	-1.48804
89058007	chr5:89058007:G:A	1.75185e-30	-1.17139	4.57148
89058780	chr5:89058780:A:G	2.92075e-28	2.6213	5.89512
89059117	chr5:89059117:G:A	2.47012e-33	-1.89039	-1.27369
89059235	chr5:89059235:G:A	1.29767e-32	-7.58227e-10	-1.50519
89060066	chr5:89060066:T:C	2.85149e-32	-7.58227e-10	-0.717919
89060176	chr5:89060176:T:C	1.372e-28	2.54724	5.21361
89060293	chr5:89060293:A:G	2.31879e-32	-7.58227e-10	-0.924715
89060506	chr5:89060506:G:T	2.78216e-32	-7.58227e-10	-0.74253
89060686	chr5:89060686:C:T	3.81087e-32	-7.58227e-10	-0.427902
89060888	chr5:89060888:A:G	2.84314e-32	-7.58227e-10	-0.72085
89061401	chr5:89061401:A:T	2.84495e-32	-7.58227e-10	-0.720215
89061692	chr5:89061692:G:T	1.4147e-32	-7.58227e-10	-1.41884
89062666	chr5:89062666:A:G	2.82237e-32	-7.58227e-10	-0.728183
89063056	chr5:89063056:A:G	1.19054e-31	-7.58227e-10	0.711234
89063222	chr5:89063222:C:T	3.35305e-33	-1.74667	-1.11181
89063682	chr5:89063682:G:T	1.34534e-32	-7.58227e-10	-1.46911
89063887	chr5:89063887:T:G	3.25992e-30	2.08965	1.93146
89063920	chr5:89063920:ATAACT:A	3.23155e-31	-7.58227e-10	1.70979
89064567	chr5:89064567:C:A	5.42795e-33	-2.37678	-4.83947e-10
89064825	chr5:89064825:C:T	1.96891e-32	-7.58227e-10	-1.08828
89064929	chr5:89064929:C:G	1.62104e-32	-7.58227e-10	-1.28269
89065031	chr5:89065031:G:T	1.57324e-32	-7.58227e-10	-1.31262
89065127	chr5:89065127:T:C	8.28532e-33	-1.95386	-4.83947e-10
89065837	chr5:89065837:A:G	7.1453e-33	-2.10189	-4.83947e-10
89065857	chr5:89065857:T:C	1.39725e-32	-7.58227e-10	-1.43125
89066171	chr5:89066171:G:A	1.37647e-32	-1.44623	-4.83947e-10
89066879	chr5:89066879:C:A	1.47135e-32	-7.58227e-10	-1.37958
89067145	chr5:89067145:G:A	1.83028e-32	-7.58227e-10	-1.16129
89067489	chr5:89067489:G:A	1.29427e-30	-1.11564	4.21299
89067701	chr5:89067701:C:T	2.44608e-33	-2.34071	-0.833145
89068548	chr5:89068548:T:G	2.59644e-31	-7.58227e-10	1.49097
89069506	chr5:89069506:C:G	1.33549e-32	-7.58227e-10	-1.47646
89069961	chr5:89069961:G:A	9.13173e-31	2.12376	0.624824
89070420	chr5:89070420:G:T	1.35985e-32	-7.58227e-10	-1.45839
89071104	chr5:89071104:C:CTA	1.92644e-32	-7.58227e-10	-1.11008
89071347	chr5:89071347:C:T	4.76626e-33	-2.50678	-4.83947e-10
89072819	chr5:89072819:T:G	1.30035e-32	-7.58227e-10	-1.50312
89074733	chr5:89074733:GA:G	2.48565e-32	-7.58227e-10	-0.855223
89074743	chr5:89074743:C:T	2.94821e-30	2.08343	1.83718
89074844	chr5:89074844:C:A	1.33481e-32	-7.58227e-10	-1.47697
89074973	chr5:89074973:C:G	1.33437e-32	-7.58227e-10	-1.4773
89076251	chr5:89076251:T:C	1.33437e-32	-7.58227e-10	-1.4773
89076475	chr5:89076475:C:G	1.33437e-32	-7.58227e-10	-1.4773
89076485	chr5:89076485:C:G	2.16461e-32	-7.58227e-10	-0.993517
89076669	chr5:89076669:A:G	1.298e-32	-7.58227e-10	-1.50494
89078410	chr5:89078410:G:C	1.00225e-30	2.18034	0.661314
89078751	chr5:89078751:A:G	3.06427e-32	-7.58227e-10	-0.645949
89078758	chr5:89078758:C:G	5.55813e-32	-7.58227e-10	-0.0504968
89079943	chr5:89079943:G:A	2.22153e-33	-1.95138	-1.31877
89080244	chr5:89080244:A:C	1.76447e-32	0.174547	-1.37246
89080433	chr5:89080433:A:G	1.75185e-32	-7.58227e-10	-1.20509
89080587	chr5:89080587:A:C	1.3244e-32	-7.58227e-10	-1.4848
89080596	chr5:89080596:A:G	2.97104e-32	-7.58227e-10	-0.676847
89080643	chr5:89080643:A:G	3.7388e-32	-7.58227e-10	-0.446994
89080691	chr5:89080691:C:T	1.30904e-32	-7.58227e-10	-1.49647
89081827	chr5:89081827:G:A	1.0695e-29	2.25851	2.95068
89082307	chr5:89082307:CTT:C	1.42195e-32	-7.58227e-10	-1.41373
89082360	chr5:89082360:A:G	1.77007e-32	-7.58227e-10	-1.19474
89082422	chr5:89082422:T:C	1.96789e-32	-7.58227e-10	-1.0888
89082623	chr5:89082623:G:A	1.33618e-32	-7.58227e-10	-1.47594
89082783	chr5:89082783:T:C	4.68515e-24	17.5356	0.663746
89083929	chr5:89083929:A:G	3.25409e-32	-7.58227e-10	-0.585845
89084499	chr5:89084499:C:T	9.41584e-30	2.12754	2.95427
89084755	chr5:89084755:A:G	2.93651e-32	-7.58227e-10	-0.688538
89085035	chr5:89085035:C:T	1.31397e-32	-7.58227e-10	-1.49271
89085132	chr5:89085132:C:T	1.51327e-32	-7.58227e-10	-1.35149
89085178	chr5:89085178:G:A	5.14994e-32	-7.58227e-10	-0.126774
89086077	chr5:89086077:G:A	8.40503e-30	2.0961	2.87214
89087614	chr5:89087614:T:C	1.51402e-32	-7.58227e-10	-1.35099
89089491	chr5:89089491:G:GAA	1.87907e-30	2.02753	1.44266
89089598	chr5:89089598:C:T	2.81965e-32	-7.58227e-10	-0.729145
89089638	chr5:89089638:T:C	1.89579e-32	-7.58227e-10	-1.12612
89090879	chr5:89090879:G:A	5.33961e-33	-2.39319	-4.83947e-10
89091094	chr5:89091094:G:A	7.36503e-32	-7.58227e-10	0.230985
89091310	chr5:89091310:C:T	3.41326e-30	2.24242	1.82466
89091311	chr5:89091311:G:A	1.94339e-32	-7.58227e-10	-1.10132
89091339	chr5:89091339:C:CAT	2.79906e-32	-7.58227e-10	-0.736476
89091340	chr5:89091340:C:A	2.79274e-32	-7.58227e-10	-0.738735
89091423	chr5:89091423:A:G	2.79906e-32	-7.58227e-10	-0.736476
89091424	chr5:89091424:C:T	2.79485e-32	-7.58227e-10	-0.737978
89091617	chr5:89091617:G:T	1.30876e-32	-7.58227e-10	-1.49667
89092222	chr5:89092222:A:G	6.28983e-32	-7.58227e-10	0.0731752
89092305	chr5:89092305:A:T	5.73467e-33	-2.32181	-4.83947e-10
89092771	chr5:89092771:A:G	2.29635e-32	-7.58227e-10	-0.934438
89093331	chr5:89093331:C:T	1.33623e-32	-7.58227e-10	-1.47591
89093419	chr5:89093419:T:C	3.87429e-32	-7.58227e-10	-0.411396
89093561	chr5:89093561:A:G	1.23799e-32	-1.55227	-4.83947e-10
89094318	chr5:89094318:C:T	2.47012e-32	-0.861493	-4.83947e-10
89095516	chr5:89095516:G:A	1.29756e-32	-7.58227e-10	-1.50528
89095690	chr5:89095690:T:C	1.51302e-30	2.28845	0.965066
89095831	chr5:89095831:G:A	2.1605e-32	-7.58227e-10	-0.99542
89096628	chr5:89096628:C:T	4.78182e-32	-7.58227e-10	-0.200937
89096824	chr5:89096824:A:G	3.2516e-30	2.20498	1.81358
89097234	chr5:89097234:CTTCTTATGGTAAATAGCTACTTGAACAGAGGTATAGTTTCTA:C	2.0029e-32	-7.58227e-10	-1.07116
89097307	chr5:89097307:C:T	9.51198e-30	2.27136	2.82061
89098338	chr5:89098338:G:A	1.32052e-32	-7.58227e-10	-1.48773
89098339	chr5:89098339:A:G	1.29955e-32	-7.58227e-10	-1.50374
89098852	chr5:89098852:G:A	4.52154e-30	1.90612	2.44214
89099473	chr5:89099473:T:G	2.09755e-32	-7.58227e-10	-1.02499
89100364	chr5:89100364:G:A	2.04936e-32	-7.58227e-10	-1.04823
89100418	chr5:89100418:T:C	2.23623e-32	-7.58227e-10	-0.960966
89100803	chr5:89100803:T:C	9.48944e-33	-2.06471	0.246549
89101047	chr5:89101047:A:G	9.1029e-33	-2.0451	0.185346
89101475	chr5:89101475:T:C	5.09692e-33	-2.43971	-4.83947e-10
89101551	chr5:89101551:T:A	1.30034e-32	-7.58227e-10	-1.50314
89101826	chr5:89101826:AT:A	2.50995e-32	-7.58227e-10	-0.845498
89101937	chr5:89101937:A:T	2.18297e-32	-7.58227e-10	-0.985071
89102340	chr5:89102340:G:A	5.70349e-33	-2.32727	-4.83947e-10
89102489	chr5:89102489:G:A	2.10452e-28	8.18867	-4.83947e-10
89102623	chr5:89102623:C:A	1.44366e-32	-7.58227e-10	-1.39858
89102785	chr5:89102785:T:A	9.96826e-30	2.21494	2.92388
89102841	chr5:89102841:C:T	4.38869e-32	-7.58227e-10	-0.286727
89102849	chr5:89102849:C:T	2.44079e-32	-7.58227e-10	-0.873437
89102906	chr5:89102906:A:G	1.55508e-28	2.71074	5.17537
89102910	chr5:89102910:A:G	1.39657e-28	2.45152	5.32708
89103045	chr5:89103045:G:A	4.23599e-32	-7.58227e-10	-0.322142
89103129	chr5:89103129:T:C	1.71477e-32	-7.58227e-10	-1.22648
89103272	chr5:89103272:C:T	9.636e-32	-7.58227e-10	0.499748
89103889	chr5:89103889:G:A	1.29776e-32	-7.58227e-10	-1.50512
89104363	chr5:89104363:T:C	1.47852e-33	-2.37398	-1.30332
89104855	chr5:89104855:T:C	2.94774e-32	-7.58227e-10	-0.684719
89105815	chr5:89105815:G:A	9.97486e-32	-7.58227e-10	0.53431
89105953	chr5:89105953:T:C	6.90334e-30	2.15882	2.61259
89106269	chr5:89106269:C:A	2.94774e-32	-7.58227e-10	-0.684719
89106446	chr5:89106446:T:C	1.44824e-32	-7.58227e-10	-1.39541
89107156	chr5:89107156:A:G	2.805e-30	2.18393	1.68688
89107418	chr5:89107418:T:C	2.94917e-32	-7.58227e-10	-0.684235
89108343	chr5:89108343:T:C	1.81673e-33	-2.16546	-1.30585
89109044	chr5:89109044:A:T	5.40123e-32	-7.58227e-10	-0.0791327
89109209	chr5:89109209:G:A	2.66356e-32	-7.58227e-10	-0.786096
89110301	chr5:89110301:T:G	2.26385e-32	-7.58227e-10	-0.948691
89110431	chr5:89110431:C:A	4.161e-32	-7.58227e-10	-0.340003
89110737	chr5:89110737:T:A	6.90965e-33	-2.13543	-4.83947e-10
89110960	chr5:89110960:T:C	5.8225e-32	-7.58227e-10	-0.00402962
89112017	chr5:89112017:C:T	4.89877e-32	-7.58227e-10	-0.176774
89112097	chr5:89112097:C:T	2.9506e-32	-7.58227e-10	-0.683751
89112731	chr5:89112731:C:T	2.94217e-32	-7.58227e-10	-0.68661
89112907	chr5:89112907:C:T	1.43604e-32	-7.58227e-10	-1.40387
89113286	chr5:89113286:C:T	1.36564e-32	-7.58227e-10	-1.45413
89113460	chr5:89113460:G:A	2.94807e-32	-7.58227e-10	-0.684608
89113729	chr5:89113729:A:G	4.54282e-32	-7.58227e-10	-0.252211
89113788	chr5:89113788:T:C	5.15148e-32	-7.58227e-10	-0.126474
89113791	chr5:89113791:T:A	1.4547e-32	-7.58227e-10	-1.39096
89113987	chr5:89113987:C:T	1.91896e-31	1.18861	-4.83947e-10
89114128	chr5:89114128:G:C	1.29883e-32	-7.58227e-10	-1.5043
89115053	chr5:89115053:C:T	1.32215e-32	-7.58227e-10	-1.4865
89115120	chr5:89115120:T:C	1.29857e-32	-7.58227e-10	-1.50449
89115397	chr5:89115397:C:T	9.51102e-31	1.71038	1.0789
89115744	chr5:89115744:G:T	1.39184e-32	-7.58227e-10	-1.43513
89115847	chr5:89115847:T:A	1.56374e-32	-7.58227e-10	-1.31868
89116056	chr5:89116056:T:A	1.35099e-32	-7.58227e-10	-1.46492
89116061	chr5:89116061:A:G	2.13265e-32	-7.58227e-10	-1.00839
89116122	chr5:89116122:T:C	4.67579e-32	-7.58227e-10	-0.223361
89116531	chr5:89116531:T:C	1.3014e-32	-7.58227e-10	-1.50231
89116571	chr5:89116571:T:C	2.52473e-33	-1.66729	-1.47492
89116587	chr5:89116587:A:T	1.15852e-31	-7.58227e-10	0.68397
89116649	chr5:89116649:C:T	3.20138e-31	-7.58227e-10	1.70041
89117237	chr5:89117237:AC:A	1.07833e-30	1.72353	1.19129
89117812	chr5:89117812:T:C	2.95155e-32	-7.58227e-10	-0.683429
89118573	chr5:89118573:G:A	2.15628e-32	-7.58227e-10	-0.997372
89118874	chr5:89118874:G:A	2.63865e-32	-7.58227e-10	-0.79549
89119486	chr5:89119486:C:A	2.94774e-32	-7.58227e-10	-0.684719
89120103	chr5:89120103:T:C	4.66854e-32	-7.58227e-10	-0.224912
89120537	chr5:89120537:C:T	3.13324e-30	1.57588	2.4056
89121125	chr5:89121125:T:C	1.8275e-32	-1.16281	-4.83947e-10
89121323	chr5:89121323:G:A	4.71287e-32	-7.58227e-10	-0.215461
89121384	chr5:89121384:A:AT	1.31346e-32	-7.58227e-10	-1.4931
89121794	chr5:89121794:A:C	2.66342e-32	-7.58227e-10	-0.786149
89122576	chr5:89122576:A:C	3.02751e-32	-7.58227e-10	-0.658017
89123136	chr5:89123136:A:G	5.69013e-33	-2.32961	-4.83947e-10
89123597	chr5:89123597:C:T	1.32886e-32	-7.58227e-10	-1.48144
89123678	chr5:89123678:G:A	6.4112e-32	-7.58227e-10	0.0922885
89123799	chr5:89123799:A:G	1.11131e-31	-7.58227e-10	0.642364
89124046	chr5:89124046:G:A	8.02505e-33	-2.2363	0.250524
89124270	chr5:89124270:C:G	5.89023e-32	-7.58227e-10	0.0075372
89124619	chr5:89124619:C:T	1.47277e-32	-7.58227e-10	-1.37861
89125764	chr5:89125764:C:A	1.60294e-32	-7.58227e-10	-1.29392
89125877	chr5:89125877:T:C	1.27304e-31	-7.58227e-10	0.778237
89125988	chr5:89125988:A:G	2.80785e-32	-7.58227e-10	-0.73334
89126444	chr5:89126444:C:A	4.24091e-32	-7.58227e-10	-0.32098
89126805	chr5:89126805:T:C	1.31984e-32	-7.58227e-10	-1.48825
89127233	chr5:89127233:A:G	2.94731e-32	-7.58227e-10	-0.684865
89127475	chr5:89127475:G:A	6.86152e-32	-7.58227e-10	0.16017
89127650	chr5:89127650:A:G	2.0453e-32	-7.58227e-10	-1.05022
89128185	chr5:89128185:G:A	1.26905e-31	-7.58227e-10	0.775092
89129567	chr5:89129567:T:A	5.82245e-32	-7.58227e-10	-0.00403809
89130177	chr5:89130177:G:A	1.35791e-32	-7.58227e-10	-1.45981
89130506	chr5:89130506:A:G	1.30072e-32	-7.58227e-10	-1.50284
89130672	chr5:89130672:A:G	3.46482e-32	-7.58227e-10	-0.523098
89131019	chr5:89131019:C:T	1.30071e-32	-7.58227e-10	-1.50285
89132538	chr5:89132538:G:A	5.94168e-32	-7.58227e-10	0.0162338
89132734	chr5:89132734:A:G	1.34278e-32	-7.58227e-10	-1.47101
89132793	chr5:89132793:A:G	4.76187e-33	-2.5077	-4.83947e-10
89132815	chr5:89132815:C:G	1.98837e-32	-7.58227e-10	-1.07845
89132911	chr5:89132911:C:T	1.55121e-32	-7.58227e-10	-1.32672
89132929	chr5:89132929:T:C	6.06402e-33	-2.26597	-4.83947e-10
89133207	chr5:89133207:C:A	2.16311e-33	-2.05862	-1.23818
89133260	chr5:89133260:T:C	3.4722e-33	-1.32276	-1.5008
89133531	chr5:89133531:G:A	4.335e-32	-7.58227e-10	-0.299037
89133776	chr5:89133776:T:C	1.29769e-32	-7.58227e-10	-1.50518
89134069	chr5:89134069:C:T	1.30432e-32	-7.58227e-10	-1.50008
89134684	chr5:89134684:A:G	8.26516e-32	-7.58227e-10	0.346291
89134816	chr5:89134816:T:C	3.38464e-33	-1.3502	-1.4989
89135480	chr5:89135480:A:G	1.29787e-32	-7.58227e-10	-1.50504
89135748	chr5:89135748:T:G	1.42813e-32	-1.40939	-4.83947e-10
89136297	chr5:89136297:C:T	1.76761e-32	-7.58227e-10	-1.19613
89137425	chr5:89137425:A:G	2.49293e-32	-7.58227e-10	-0.852298
89138123	chr5:89138123:A:G	1.88543e-32	-1.1316	-4.83947e-10
89138389	chr5:89138389:G:A	2.04127e-32	-7.58227e-10	-1.05219
89138507	chr5:89138507:T:A	2.61318e-33	-1.69163	-1.41615
89138592	chr5:89138592:C:T	5.19816e-33	-2.42004	-4.83947e-10
89139288	chr5:89139288:A:G	1.35119e-32	-7.58227e-10	-1.46478
89139816	chr5:89139816:C:T	6.88562e-33	-1.72076	-0.418144
89139970	chr5:89139970:G:A	3.79756e-33	-1.73399	-0.999993
89139978	chr5:89139978:TAGGAGTCTTTTGG:T	1.3992e-32	-7.58227e-10	-1.42986
89140099	chr5:89140099:A:T	1.39989e-32	-7.58227e-10	-1.42937
89140533	chr5:89140533:A:G	2.52089e-32	-7.58227e-10	-0.841147
89141171	chr5:89141171:G:A	1.30299e-32	-7.58227e-10	-1.5011
89141905	chr5:89141905:G:T	1.49692e-32	-7.58227e-10	-1.36235
89142139	chr5:89142139:A:C	2.18423e-32	-7.58227e-10	-0.984496
89142264	chr5:89142264:G:A	1.51213e-32	-1.35224	-4.83947e-10
89142407	chr5:89142407:A:G	2.60899e-32	-7.58227e-10	-0.806797
89142627	chr5:89142627:A:T	1.37276e-33	-2.3582	-1.39332
89143108	chr5:89143108:A:G	1.49412e-32	-7.58227e-10	-1.36422
89143811	chr5:89143811:A:G	2.19934e-32	-7.58227e-10	-0.977602
89144535	chr5:89144535:T:C	1.30279e-32	-7.58227e-10	-1.50125
89144618	chr5:89144618:G:A	1.22005e-33	-2.44555	-1.4239
89144694	chr5:89144694:A:T	1.31871e-33	-2.30584	-1.48585
89144830	chr5:89144830:G:A	1.46399e-32	-7.58227e-10	-1.38459
89145387	chr5:89145387:T:G	4.88681e-33	-2.4818	-4.83947e-10
89145829	chr5:89145829:C:T	1.09194e-31	-7.58227e-10	0.624782
89146429	chr5:89146429:A:G	3.05168e-31	-7.58227e-10	1.65252
89146505	chr5:89146505:A:G	1.49905e-32	-7.58227e-10	-1.36093
89147259	chr5:89147259:C:G	1.32467e-32	-7.58227e-10	-1.4846
89147284	chr5:89147284:C:A	1.49843e-32	-7.58227e-10	-1.36134
89147600	chr5:89147600:A:C	1.94781e-32	-7.58227e-10	-1.09905
89147656	chr5:89147656:TAATC:T	5.9209e-33	-1.4733	-0.81656
89147762	chr5:89147762:CTAAT:C	1.77859e-32	-7.58227e-10	-1.18994
89147850	chr5:89147850:G:T	1.85778e-32	-7.58227e-10	-1.14638
89147856	chr5:89147856:A:G	1.33671e-32	-7.58227e-10	-1.47555
89148134	chr5:89148134:C:T	1.57291e-32	-7.58227e-10	-1.31283
89148482	chr5:89148482:T:C	6.24252e-33	-2.23696	-4.83947e-10
89148533	chr5:89148533:A:G	4.89032e-33	-2.48109	-4.83947e-10
89149348	chr5:89149348:G:T	1.33102e-32	-7.58227e-10	-1.47982
89149411	chr5:89149411:CTATTT:C	1.48881e-32	-7.58227e-10	-1.36778
89150044	chr5:89150044:A:G	1.57849e-32	-7.58227e-10	-1.30929
89150261	chr5:89150261:A:C	5.78637e-33	-2.31284	-4.83947e-10
89150761	chr5:89150761:A:G	1.11236e-31	-7.58227e-10	0.64331
89151179	chr5:89151179:G:A	1.04745e-31	-7.58227e-10	0.583185
89151367	chr5:89151367:T:G	2.01226e-32	-7.58227e-10	-1.0665
89151445	chr5:89151445:T:A	5.57518e-33	-2.35002	-4.83947e-10
89151929	chr5:89151929:G:A	3.43327e-32	0.0719423	-0.604189
89153103	chr5:89153103:A:C	2.46809e-32	-7.58227e-10	-0.862312
89153205	chr5:89153205:T:TC	1.13676e-31	-7.58227e-10	0.665007
89153515	chr5:89153515:G:T	3.77427e-33	-2.06166	-0.67848
89153624	chr5:89153624:A:G	6.26916e-33	-1.70309	-0.529606
89153750	chr5:89153750:A:G	1.44441e-33	-2.46582	-1.23482
89153798	chr5:89153798:A:G	2.45669e-32	-7.58227e-10	-0.866945
89154724	chr5:89154724:T:G	6.42143e-33	-1.66799	-0.540712
89154729	chr5:89154729:C:A	2.62642e-33	-1.65797	-1.44475
89154822	chr5:89154822:C:T	1.96087e-32	-7.58227e-10	-1.09237
89155150	chr5:89155150:C:T	5.55586e-33	-2.35349	-4.83947e-10
89156549	chr5:89156549:A:G	9.15775e-33	-1.85374	-4.83947e-10
89157172	chr5:89157172:T:G	1.53895e-32	-7.58227e-10	-1.33466
89157559	chr5:89157559:C:T	1.28314e-33	-2.32679	-1.49225
89157621	chr5:89157621:A:G	1.99426e-32	-7.58227e-10	-1.07548
89157835	chr5:89157835:CT:C	2.53151e-32	-7.58227e-10	-0.836944
89157868	chr5:89157868:T:C	1.97167e-32	-7.58227e-10	-1.08688
89157986	chr5:89157986:G:A	3.64883e-33	-2.04827	-0.725667
89158412	chr5:89158412:A:G	6.12201e-33	-2.25645	-4.83947e-10
89158617	chr5:89158617:G:A	4.78351e-33	-2.50317	-4.83947e-10
89159118	chr5:89159118:A:G	7.15005e-33	-2.10122	-4.83947e-10
89159134	chr5:89159134:C:T	1.81148e-32	-7.58227e-10	-1.17161
89160076	chr5:89160076:G:A	1.73249e-32	-7.58227e-10	-1.2162
89160347	chr5:89160347:A:ATT	1.95087e-32	-7.58227e-10	-1.09748
89160597	chr5:89160597:C:T	1.69119e-32	-1.24033	-4.83947e-10
89160746	chr5:89160746:G:A	1.49855e-32	-7.58227e-10	-1.36126
89160843	chr5:89160843:T:C	1.72686e-32	-7.58227e-10	-1.21945
89161491	chr5:89161491:T:C	2.24979e-32	-7.58227e-10	-0.954921
89161673	chr5:89161673:C:T	1.7914e-32	-7.58227e-10	-1.18276
89162073	chr5:89162073:AATAG:A	1.4187e-32	-7.58227e-10	-1.41602
89162477	chr5:89162477:G:A	4.81318e-33	-2.49699	-4.83947e-10
89162740	chr5:89162740:G:A	2.81483e-31	-7.58227e-10	1.57173
89164041	chr5:89164041:T:A	5.61114e-33	-2.34359	-4.83947e-10
89164518	chr5:89164518:T:C	2.69395e-33	-1.86782	-1.20952
89164611	chr5:89164611:A:G	2.28961e-32	-7.58227e-10	-0.937379
89164963	chr5:89164963:A:G	2.43808e-32	-7.58227e-10	-0.874547
89165156	chr5:89165156:G:GT	5.4377e-33	-2.37499	-4.83947e-10
89165227	chr5:89165227:A:G	1.02361e-31	-7.58227e-10	0.560161
89165454	chr5:89165454:A:G	4.01802e-33	-2.06172	-0.615839
89165833	chr5:89165833:C:T	1.80251e-32	-7.58227e-10	-1.17658
89166227	chr5:89166227:T:C	1.30486e-32	-7.58227e-10	-1.49966
89166740	chr5:89166740:C:A	5.149e-33	-2.42954	-4.83947e-10
89166884	chr5:89166884:C:T	1.96291e-32	-7.58227e-10	-1.09133
89168439	chr5:89168439:T:TCCCATGCTGGTCTTTAATG	1.72217e-32	-7.58227e-10	-1.22217
89168744	chr5:89168744:C:A	1.79503e-32	-7.58227e-10	-1.18074
89168838	chr5:89168838:C:A	4.89778e-33	-2.47956	-4.83947e-10
89169111	chr5:89169111:A:G	1.59535e-32	-7.58227e-10	-1.29866
89169475	chr5:89169475:T:G	2.45187e-32	-7.58227e-10	-0.868909
89169820	chr5:89169820:A:G	1.94865e-32	-7.58227e-10	-1.09862
89170794	chr5:89170794:C:T	1.49617e-32	-7.58227e-10	-1.36285
89171277	chr5:89171277:A:T	4.76419e-33	-2.50722	-4.83947e-10
89171804	chr5:89171804:A:G	2.39713e-32	-7.58227e-10	-0.891485
89172113	chr5:89172113:A:G	2.44431e-32	-7.58227e-10	-0.871994
89172368	chr5:89172368:A:G	2.66222e-33	-2.348	-0.741181
89173498	chr5:89173498:A:G	1.95052e-32	-7.58227e-10	-1.09767
89174445	chr5:89174445:C:T	2.77699e-31	-7.58227e-10	1.5582
89174500	chr5:89174500:T:C	1.88559e-32	-7.58227e-10	-1.13152
89175113	chr5:89175113:G:C	1.74892e-32	-7.58227e-10	-1.20676
89175148	chr5:89175148:G:A	6.12887e-33	-1.77699	-0.47834
89175203	chr5:89175203:A:G	1.30218e-32	-7.58227e-10	-1.50172
89176356	chr5:89176356:A:C	2.48672e-32	0.0416268	-0.896422
89176496	chr5:89176496:T:G	1.17494e-31	-7.58227e-10	0.698041
89177117	chr5:89177117:C:A	1.29753e-32	-7.58227e-10	-1.5053
89177364	chr5:89177364:G:C	9.2544e-33	-1.84324	-4.83947e-10
89177511	chr5:89177511:C:T	2.07746e-33	-2.46218	-0.875017
89177945	chr5:89177945:T:G	1.30402e-32	-7.58227e-10	-1.5003
89178116	chr5:89178116:C:G	1.33307e-32	-7.58227e-10	-1.47828
89178186	chr5:89178186:C:T	2.38051e-33	-2.35604	-0.844988
89178434	chr5:89178434:G:A	1.30954e-32	-7.58227e-10	-1.49609
89178496	chr5:89178496:G:C	1.39573e-32	-7.58227e-10	-1.43234
89178578	chr5:89178578:C:T	1.29756e-32	-7.58227e-10	-1.50527
89178627	chr5:89178627:A:G	2.19707e-32	-7.58227e-10	-0.978632
89178905	chr5:89178905:C:T	1.4871e-33	-2.33081	-1.34071
89178929	chr5:89178929:T:C	1.82611e-32	-7.58227e-10	-1.16357
89179787	chr5:89179787:G:A	2.39655e-31	-7.58227e-10	1.41086
89180437	chr5:89180437:A:G	4.31571e-33	-2.45141	-0.154669
89180918	chr5:89180918:C:T	2.00786e-32	-7.58227e-10	-1.06869
89180947	chr5:89180947:A:G	1.84688e-32	-7.58227e-10	-1.15226
89181108	chr5:89181108:G:A	1.7505e-32	-7.58227e-10	-1.20586
89181292	chr5:89181292:A:G	1.81824e-32	-7.58227e-10	-1.16789
89181435	chr5:89181435:A:G	1.31801e-32	-7.58227e-10	-1.48964
89181894	chr5:89181894:A:G	2.40803e-32	-7.58227e-10	-0.886949
89183301	chr5:89183301:C:T	1.49127e-32	-7.58227e-10	-1.36613
89183586	chr5:89183586:T:C	1.31642e-32	-7.58227e-10	-1.49084
89183825	chr5:89183825:T:C	1.7896e-32	-1.18376	-4.83947e-10
89184147	chr5:89184147:T:C	6.08447e-33	-2.2626	-4.83947e-10
89184303	chr5:89184303:A:G	1.47709e-32	-7.58227e-10	-1.37569
89184384	chr5:89184384:A:G	2.45559e-32	-7.58227e-10	-0.867393
89185398	chr5:89185398:G:A	2.19742e-33	-2.50506	-0.775997
89185759	chr5:89185759:C:G	2.70528e-32	-7.58227e-10	-0.770553
89186519	chr5:89186519:C:G	1.45878e-32	-7.58227e-10	-1.38816
89186562	chr5:89186562:C:T	1.90161e-32	-7.58227e-10	-1.12306
89187291	chr5:89187291:T:G	1.29754e-32	-7.58227e-10	-1.50529
89189231	chr5:89189231:G:A	5.56934e-33	-2.35107	-4.83947e-10
89189495	chr5:89189495:G:T	1.29836e-32	-7.58227e-10	-1.50466
89189985	chr5:89189985:A:G	2.76718e-33	-2.27346	-0.777059
89190006	chr5:89190006:T:C	1.77064e-32	-7.58227e-10	-1.19442
89190194	chr5:89190194:C:T	1.29817e-32	-7.58227e-10	-1.5048
89190360	chr5:89190360:C:G	3.1249e-31	-7.58227e-10	1.67623
89193362	chr5:89193362:TATGCTTTTGA:T	2.70828e-32	-7.58227e-10	-0.769447
89193547	chr5:89193547:C:T	1.76298e-32	-7.58227e-10	-1.19875
89193601	chr5:89193601:T:G	3.81849e-33	-1.66576	-1.06272
89193929	chr5:89193929:A:G	1.27346e-33	-2.33124	-1.49537
89194399	chr5:89194399:G:A	1.29766e-32	-7.58227e-10	-1.5052
89195171	chr5:89195171:T:G	1.29756e-32	-7.58227e-10	-1.50527
89195224	chr5:89195224:G:A	1.85366e-32	-7.58227e-10	-1.14859
89195750	chr5:89195750:A:G	2.19836e-32	-7.58227e-10	-0.978049
89195977	chr5:89195977:A:T	1.70156e-32	-7.58227e-10	-1.23421
89196550	chr5:89196550:A:G	3.50394e-33	-2.42739	-0.387064
89197061	chr5:89197061:C:A	2.60151e-32	-0.809666	-4.83947e-10
89197559	chr5:89197559:A:G	1.55194e-32	-7.58227e-10	-1.32625
89198825	chr5:89198825:C:T	2.78004e-32	-7.58227e-10	-0.743292
89199433	chr5:89199433:T:G	2.01676e-32	-7.58227e-10	-1.06427
89199440	chr5:89199440:C:T	9.95194e-32	-7.58227e-10	0.532009
89200253	chr5:89200253:A:G	2.57648e-33	-2.26279	-0.859125
89200565	chr5:89200565:T:A	1.73695e-32	-7.58227e-10	-1.21363
89201016	chr5:89201016:A:G	1.92984e-32	-7.58227e-10	-1.10832
89201598	chr5:89201598:T:A	4.41339e-33	-2.30658	-0.27712
89201782	chr5:89201782:C:G	1.56047e-32	-7.58227e-10	-1.32077
89202227	chr5:89202227:T:C	1.50647e-32	-7.58227e-10	-1.35599
89203364	chr5:89203364:T:C	2.0972e-33	-2.33088	-0.996859
89203554	chr5:89203554:C:T	3.16489e-32	-7.58227e-10	-0.613639
89203612	chr5:89203612:C:G	2.81382e-32	-7.58227e-10	-0.731216
89204138	chr5:89204138:T:A	1.73244e-32	-7.58227e-10	-1.21623
89204149	chr5:89204149:C:T	5.44637e-33	-2.37339	-4.83947e-10
89206396	chr5:89206396:G:A	1.52714e-32	-7.58227e-10	-1.34236
89206693	chr5:89206693:C:T	1.75488e-32	-7.58227e-10	-1.20336
89207342	chr5:89207342:TA:T	1.8815e-32	-7.58227e-10	-1.13369
89207684	chr5:89207684:C:T	1.16872e-33	-2.49894	-1.41349
89208896	chr5:89208896:A:G	1.72678e-32	-7.58227e-10	-1.2195
89209219	chr5:89209219:G:A	6.32763e-33	-2.22342	-4.83947e-10
89209877	chr5:89209877:T:TC	1.80533e-32	-7.58227e-10	-1.17501
89210121	chr5:89210121:A:C	1.41804e-32	-7.58227e-10	-1.41648
89210552	chr5:89210552:G:A	1.96433e-33	-2.3266	-1.0666
89211067	chr5:89211067:A:G	1.83441e-32	-7.58227e-10	-1.15904
89211857	chr5:89211857:G:A	5.20469e-32	-7.58227e-10	-0.116198
89211887	chr5:89211887:C:T	2.71231e-32	-7.58227e-10	-0.767957
89212052	chr5:89212052:A:T	8.42965e-32	-7.58227e-10	0.365997
89212053	chr5:89212053:C:A	8.42965e-32	-7.58227e-10	0.365997
89212761	chr5:89212761:G:A	5.10206e-31	-7.58227e-10	2.16647
89212992	chr5:89212992:T:C	2.44996e-32	-7.58227e-10	-0.869686
89214113	chr5:89214113:A:G	2.25958e-32	-7.58227e-10	-0.95058
89214231	chr5:89214231:A:T	4.88743e-33	-2.48168	-4.83947e-10
89214560	chr5:89214560:TA:T	1.06276e-33	-2.5065	-1.50097
89215384	chr5:89215384:A:G	1.39014e-32	-7.58227e-10	-1.43635
89215513	chr5:89215513:T:A	8.94886e-32	-7.58227e-10	0.425768
89215880	chr5:89215880:A:G	7.32298e-33	-2.07733	-4.83947e-10
89216201	chr5:89216201:C:A	8.42965e-32	-7.58227e-10	0.365997
89216552	chr5:89216552:G:A	1.71384e-32	-1.22702	-4.83947e-10
89218180	chr5:89218180:C:T	1.71707e-32	-7.58227e-10	-1.22514
89218493	chr5:89218493:G:A	1.63506e-32	-7.58227e-10	-1.27408
89219006	chr5:89219006:A:G	1.92053e-33	-2.49545	-0.920288
89220001	chr5:89220001:G:T	2.62878e-32	-7.58227e-10	-0.799237
89220101	chr5:89220101:G:A	1.30386e-32	-7.58227e-10	-1.50043
89220195	chr5:89220195:A:G	2.71877e-32	-7.58227e-10	-0.765578
89220683	chr5:89220683:G:A	2.10047e-32	-7.58227e-10	-1.0236
89220769	chr5:89220769:T:C	1.75015e-32	-7.58227e-10	-1.20606
89222584	chr5:89222584:C:T	1.72416e-32	-7.58227e-10	-1.22102
89222978	chr5:89222978:C:T	2.75577e-32	-7.58227e-10	-0.752062
89223112	chr5:89223112:C:T	1.35506e-32	-7.58227e-10	-1.46191
89223562	chr5:89223562:T:A	1.66306e-33	-2.45825	-1.10144
89223702	chr5:89223702:A:T	1.75407e-32	-7.58227e-10	-1.20382
89224303	chr5:89224303:G:T	2.23136e-33	-2.38965	-0.876084
89224637	chr5:89224637:T:C	1.5079e-32	-7.58227e-10	-1.35504
89225104	chr5:89225104:A:G	6.91345e-33	-2.13488	-4.83947e-10
89225527	chr5:89225527:T:C	1.73058e-32	-7.58227e-10	-1.2173
89226429	chr5:89226429:A:G	1.57799e-32	-7.58227e-10	-1.30961
89226792	chr5:89226792:G:A	2.53918e-32	-7.58227e-10	-0.833917
89226833	chr5:89226833:T:A	1.62683e-32	-7.58227e-10	-1.27913
89227356	chr5:89227356:T:C	1.06768e-33	-2.50233	-1.50052
89227517	chr5:89227517:A:G	6.86513e-31	-7.58227e-10	2.46328
89228249	chr5:89228249:T:G	2.45716e-32	-7.58227e-10	-0.866753
89229142	chr5:89229142:C:T	2.36134e-32	-7.58227e-10	-0.906528
89229919	chr5:89229919:G:A	1.96483e-33	-2.48379	-0.909145
89230116	chr5:89230116:G:A	1.30214e-32	-7.58227e-10	-1.50175
89230152	chr5:89230152:G:T	1.74546e-32	-7.58227e-10	-1.20874
89230414	chr5:89230414:C:T	1.5338e-33	-2.44849	-1.1921
89230748	chr5:89230748:T:C	1.12532e-33	-2.50661	-1.44366
89231214	chr5:89231214:C:T	1.49172e-32	-7.58227e-10	-1.36583
89231595	chr5:89231595:G:A	1.3145e-32	-7.58227e-10	-1.4923
89231613	chr5:89231613:G:A	1.74514e-32	-7.58227e-10	-1.20892
89232172	chr5:89232172:A:G	1.52996e-33	-2.24177	-1.40133
89232833	chr5:89232833:G:T	7.37891e-33	-2.06972	-4.83947e-10
89234332	chr5:89234332:A:G	3.02699e-32	-7.58227e-10	-0.658189
89234502	chr5:89234502:ATTAAC:A	7.92832e-32	-7.58227e-10	0.304682
89236125	chr5:89236125:C:T	3.82243e-32	-7.58227e-10	-0.424872
89236804	chr5:89236804:G:C	2.00834e-32	-7.58227e-10	-1.06845
89236939	chr5:89236939:A:T	1.72548e-32	-7.58227e-10	-1.22026
89237431	chr5:89237431:A:T	1.50076e-32	-7.58227e-10	-1.35979
89237446	chr5:89237446:T:C	4.05967e-31	-7.58227e-10	1.93793
89238200	chr5:89238200:G:A	5.588e-31	-7.58227e-10	2.25745
89238201	chr5:89238201:G:A	1.63343e-32	-7.58227e-10	-1.27508
89238263	chr5:89238263:G:A	1.33314e-32	-7.58227e-10	-1.47822
89238614	chr5:89238614:T:G	7.52413e-33	-2.05023	-4.83947e-10
89238638	chr5:89238638:A:G	3.7129e-32	-7.58227e-10	-0.453947
89238911	chr5:89238911:T:G	3.79231e-32	-7.58227e-10	-0.432784
89239115	chr5:89239115:G:C	4.03256e-32	-7.58227e-10	-0.371358
89239216	chr5:89239216:T:C	1.82808e-31	-7.58227e-10	1.14009
89239577	chr5:89239577:G:A	4.05609e-32	-7.58227e-10	-0.365539
89239952	chr5:89239952:T:C	3.806e-32	-7.58227e-10	-0.42918
89240606	chr5:89240606:A:G	1.74461e-32	-7.58227e-10	-1.20923
89240754	chr5:89240754:G:A	1.42436e-32	-7.58227e-10	-1.41203
89240764	chr5:89240764:T:G	1.55019e-32	-7.58227e-10	-1.32738
89240864	chr5:89240864:C:T	8.20522e-32	-7.58227e-10	0.339011
89241237	chr5:89241237:G:A	3.75481e-32	-7.58227e-10	-0.442722
89241253	chr5:89241253:A:T	3.76863e-32	-7.58227e-10	-0.439047
89241309	chr5:89241309:C:T	1.34722e-32	-7.58227e-10	-1.46772
89241446	chr5:89241446:C:CTTTAT	1.98017e-33	-2.35532	-1.02985
89241696	chr5:89241696:T:G	5.80085e-33	-2.31034	-4.83947e-10
89242773	chr5:89242773:A:G	1.37978e-32	-1.44383	-4.83947e-10
89242859	chr5:89242859:C:T	3.90701e-32	-7.58227e-10	-0.402986
89242887	chr5:89242887:T:G	3.79273e-32	-7.58227e-10	-0.432671
89242902	chr5:89242902:G:A	1.54948e-32	-7.58227e-10	-1.32784
89242907	chr5:89242907:G:C	1.76639e-32	-7.58227e-10	-1.19682
89242992	chr5:89242992:C:T	1.31222e-32	-1.49404	-4.83947e-10
89243224	chr5:89243224:G:A	1.29755e-32	-7.58227e-10	-1.50528
89243286	chr5:89243286:T:C	2.13327e-33	-2.44725	-0.863437
89243288	chr5:89243288:A:G	3.96174e-32	-7.58227e-10	-0.389075
89243308	chr5:89243308:T:C	3.63029e-32	-7.58227e-10	-0.476447
89243937	chr5:89243937:A:G	4.20318e-32	-7.58227e-10	-0.329918
89244460	chr5:89244460:G:A	3.90431e-32	-7.58227e-10	-0.403677
89244527	chr5:89244527:C:T	3.22653e-32	-7.58227e-10	-0.594351
89244607	chr5:89244607:A:G	1.67184e-32	-7.58227e-10	-1.25183
89244755	chr5:89244755:A:C	2.53569e-32	-7.58227e-10	-0.835293
89245258	chr5:89245258:A:G	3.88846e-32	-7.58227e-10	-0.407746
89245992	chr5:89245992:T:C	3.01924e-32	-7.58227e-10	-0.660754
89246284	chr5:89246284:G:A	3.43709e-32	-0.531135	-4.83947e-10
89246385	chr5:89246385:G:A	1.65215e-32	-7.58227e-10	-1.26368
89246632	chr5:89246632:G:C	2.09834e-33	-2.31159	-1.01561
89246693	chr5:89246693:T:C	3.72003e-32	-7.58227e-10	-0.452028
89247034	chr5:89247034:G:T	4.10753e-31	-7.58227e-10	1.94965
89247075	chr5:89247075:A:G	5.0578e-33	-2.44741	-4.83947e-10
89247279	chr5:89247279:T:C	3.98686e-32	-7.58227e-10	-0.382755
89247631	chr5:89247631:A:G	3.82291e-32	-7.58227e-10	-0.424746
89248084	chr5:89248084:C:T	1.92987e-32	-7.58227e-10	-1.10831
89248232	chr5:89248232:G:T	1.89658e-32	-7.58227e-10	-1.12571
89248544	chr5:89248544:G:A	4.53606e-32	-7.58227e-10	-0.253701
89248820	chr5:89248820:T:C	3.68029e-32	-7.58227e-10	-0.462766
89249126	chr5:89249126:T:C	2.12411e-32	-7.58227e-10	-1.01241
89249222	chr5:89249222:A:T	3.88992e-32	-7.58227e-10	-0.407369
89249745	chr5:89249745:T:G	3.89478e-32	-7.58227e-10	-0.406123
89249976	chr5:89249976:A:G	2.10417e-32	-7.58227e-10	-1.02184
89250423	chr5:89250423:G:A	1.29822e-32	-7.58227e-10	-1.50476
89251061	chr5:89251061:C:T	1.33044e-33	-2.28921	-1.49362
89251079	chr5:89251079:G:C	1.31213e-32	-7.58227e-10	-1.49411
89251101	chr5:89251101:C:G	1.38864e-32	-7.58227e-10	-1.43744
89251114	chr5:89251114:C:G	3.58062e-32	-7.58227e-10	-0.490224
89251364	chr5:89251364:T:C	1.72623e-32	-7.58227e-10	-1.21982
89251428	chr5:89251428:C:A	1.35052e-32	-7.58227e-10	-1.46527
89251907	chr5:89251907:G:A	3.10136e-32	-7.58227e-10	-0.633919
89251915	chr5:89251915:T:G	6.86937e-33	-2.14127	-4.83947e-10
89252765	chr5:89252765:C:T	2.09292e-33	-2.44596	-0.883825
89252768	chr5:89252768:T:C	3.71821e-32	-7.58227e-10	-0.452517
89253424	chr5:89253424:G:A	3.71458e-32	-7.58227e-10	-0.453493
89254213	chr5:89254213:T:C	2.16962e-33	-2.28969	-1.0041
89254766	chr5:89254766:G:A	2.80837e-32	-7.58227e-10	-0.733156
89256011	chr5:89256011:G:A	1.50366e-32	-7.58227e-10	-1.35786
89256019	chr5:89256019:A:G	2.06506e-33	-2.05263	-1.29055
89256597	chr5:89256597:T:C	1.90319e-33	-2.21808	-1.20673
89256659	chr5:89256659:G:C	1.89562e-33	-2.22226	-1.20654
89256715	chr5:89256715:G:A	1.02909e-32	-0.76416	-0.972926
89257365	chr5:89257365:CA:C	1.32033e-32	-7.58227e-10	-1.48788
89257871	chr5:89257871:C:T	7.12394e-33	-2.10488	-4.83947e-10
89258685	chr5:89258685:C:T	1.8447e-33	-2.43175	-1.02428
89258727	chr5:89258727:A:G	2.19534e-32	-7.58227e-10	-0.979422
89258916	chr5:89258916:A:G	1.52355e-33	-2.32701	-1.32029
89259394	chr5:89259394:T:C	1.70991e-32	-7.58227e-10	-1.22932
89259775	chr5:89259775:TA:T	1.87604e-32	-7.58227e-10	-1.1366
89260290	chr5:89260290:C:T	1.67965e-33	-2.45236	-1.0974
89260352	chr5:89260352:A:G	1.63947e-32	-7.58227e-10	-1.27139
89260402	chr5:89260402:A:G	2.58316e-32	-7.58227e-10	-0.816744
89261017	chr5:89261017:G:A	1.96288e-32	-7.58227e-10	-1.09135
89261354	chr5:89261354:A:G	2.19493e-32	-7.58227e-10	-0.979606
89261511	chr5:89261511:T:C	2.55339e-33	-2.27304	-0.857881
89261519	chr5:89261519:T:G	1.36636e-32	-7.58227e-10	-1.45361
89263419	chr5:89263419:T:A	2.16266e-32	-7.58227e-10	-0.994421
89264207	chr5:89264207:A:G	1.29762e-32	-7.58227e-10	-1.50523
89265284	chr5:89265284:G:A	4.35117e-32	-7.58227e-10	-0.295315
89265865	chr5:89265865:T:C	1.73037e-32	-7.58227e-10	-1.21742
89266366	chr5:89266366:C:T	1.3475e-32	-7.58227e-10	-1.4675
89266574	chr5:89266574:A:G	6.8471e-33	-2.14452	-4.83947e-10
89266628	chr5:89266628:G:T	1.17823e-33	-2.50092	-1.4034
89266631	chr5:89266631:C:T	1.51885e-33	-2.48997	-1.16042
89266774	chr5:89266774:A:G	1.46947e-33	-2.35198	-1.33147
89267346	chr5:89267346:G:A	1.33649e-32	-7.58227e-10	-1.47572
89267791	chr5:89267791:C:T	1.22411e-33	-2.38698	-1.47915
89268462	chr5:89268462:A:G	1.95778e-32	-7.58227e-10	-1.09395
89268574	chr5:89268574:T:C	1.46271e-33	-2.21828	-1.46977
89268808	chr5:89268808:C:T	1.33403e-32	-7.58227e-10	-1.47755
89269082	chr5:89269082:A:T	6.59614e-32	-7.58227e-10	0.120725
89269380	chr5:89269380:A:T	1.50964e-33	-2.3321	-1.32437
89269775	chr5:89269775:C:T	1.48972e-32	-7.58227e-10	-1.36717
89270517	chr5:89270517:G:C	1.63507e-32	-7.58227e-10	-1.27407
89270588	chr5:89270588:C:A	1.31232e-32	-7.58227e-10	-1.49396
89270655	chr5:89270655:C:A	1.46895e-32	-7.58227e-10	-1.38121
89271584	chr5:89271584:G:A	4.79837e-33	-2.50007	-4.83947e-10
89271694	chr5:89271694:A:G	4.36617e-31	-7.58227e-10	2.01071
89272961	chr5:89272961:A:G	5.86033e-32	-7.58227e-10	0.00244707
89272972	chr5:89272972:A:G	1.62417e-32	-7.58227e-10	-1.28076
89272981	chr5:89272981:T:A	1.64599e-32	-7.58227e-10	-1.26741
89273001	chr5:89273001:A:T	1.4386e-32	-7.58227e-10	-1.40209
89273086	chr5:89273086:T:C	6.79483e-32	-7.58227e-10	0.150403
89273197	chr5:89273197:C:G	1.574e-32	-1.31214	-4.83947e-10
89274096	chr5:89274096:T:C	1.32218e-32	-7.58227e-10	-1.48648
89274224	chr5:89274224:C:T	6.1751e-32	-7.58227e-10	0.0547671
89274257	chr5:89274257:A:C	6.80355e-32	-7.58227e-10	0.151686
89275035	chr5:89275035:C:A	5.61496e-32	-7.58227e-10	-0.0403238
89275257	chr5:89275257:C:T	6.32854e-33	-2.22327	-4.83947e-10
89275421	chr5:89275421:A:G	7.21596e-33	-1.11338	-0.978673
89275860	chr5:89275860:C:CA	1.67296e-32	-7.58227e-10	-1.25117
89276147	chr5:89276147:C:T	6.79024e-32	-7.58227e-10	0.149727
89276340	chr5:89276340:A:G	5.9024e-32	-7.58227e-10	0.00960084
89276506	chr5:89276506:G:T	1.38864e-32	-7.58227e-10	-1.43744
89277088	chr5:89277088:C:T	5.91739e-32	-7.58227e-10	0.0121372
89277238	chr5:89277238:C:T	4.85657e-33	-2.48801	-4.83947e-10
89277400	chr5:89277400:A:T	6.82632e-32	-7.58227e-10	0.155027
89277513	chr5:89277513:A:C	1.76764e-32	-7.58227e-10	-1.19612
89277684	chr5:89277684:A:G	1.30506e-32	-7.58227e-10	-1.49951
89277897	chr5:89277897:G:A	1.7503e-32	-7.58227e-10	-1.20597
89278235	chr5:89278235:G:A	6.04659e-32	-7.58227e-10	0.0337361
89279035	chr5:89279035:A:G	1.3066e-32	-7.58227e-10	-1.49833
89279341	chr5:89279341:C:A	1.6003e-32	-7.58227e-10	-1.29557
89279388	chr5:89279388:T:TGTAACACA	4.44097e-32	-7.58227e-10	-0.274885
89279993	chr5:89279993:T:A	2.85969e-32	-7.58227e-10	-0.715046
89280254	chr5:89280254:G:A	5.89788e-32	-7.58227e-10	0.00883471
89281085	chr5:89281085:C:A	1.34397e-32	-7.58227e-10	-1.47013
89281147	chr5:89281147:CAG:C	1.6235e-32	-7.58227e-10	-1.28118
89281543	chr5:89281543:C:T	2.46845e-32	-7.58227e-10	-0.862168
89282239	chr5:89282239:G:T	1.71849e-32	-7.58227e-10	-1.22431
89282549	chr5:89282549:A:G	2.2892e-32	-7.58227e-10	-0.937556
89283366	chr5:89283366:A:G	6.35202e-32	-7.58227e-10	0.083014
89283895	chr5:89283895:A:T	1.4435e-33	-2.21126	-1.49001
89284584	chr5:89284584:A:G	4.88986e-33	-2.48118	-4.83947e-10
89284923	chr5:89284923:C:T	4.72102e-31	-7.58227e-10	2.08885
89285144	chr5:89285144:T:C	1.66175e-32	-7.58227e-10	-1.25789
89285165	chr5:89285165:T:G	1.31459e-32	-7.58227e-10	-1.49223
89285181	chr5:89285181:G:A	2.72581e-33	-1.90105	-1.16453
89286320	chr5:89286320:C:T	1.32877e-32	-7.58227e-10	-1.4815
89286871	chr5:89286871:G:A	6.90645e-32	-7.58227e-10	0.166698
89288861	chr5:89288861:C:T	1.76057e-31	-7.58227e-10	1.10246
89289209	chr5:89289209:G:A	1.30124e-32	-7.58227e-10	-1.50244
89289378	chr5:89289378:T:A	1.55516e-32	-7.58227e-10	-1.32418
89290098	chr5:89290098:G:T	3.38246e-32	-7.58227e-10	-0.547155
89290435	chr5:89290435:G:A	4.85318e-32	-7.58227e-10	-0.186125
89290539	chr5:89290539:C:T	2.41904e-32	-7.58227e-10	-0.882387
89290562	chr5:89290562:G:T	2.82169e-32	-7.58227e-10	-0.728423
89291306	chr5:89291306:A:G	5.05081e-33	-2.44879	-4.83947e-10
89292220	chr5:89292220:A:T	6.82632e-32	-7.58227e-10	0.155027
89292485	chr5:89292485:T:C	1.33376e-33	-2.35308	-1.42726
89292980	chr5:89292980:A:G	1.32396e-32	-7.58227e-10	-1.48513
89293856	chr5:89293856:G:A	6.25715e-33	-2.23462	-4.83947e-10
89294543	chr5:89294543:G:A	6.35784e-33	-2.20133	-0.0173264
89294569	chr5:89294569:C:T	3.20823e-32	-0.600039	-4.83947e-10
89294927	chr5:89294927:C:T	1.36964e-32	-7.58227e-10	-1.45121
89295130	chr5:89295130:T:G	1.2825e-33	-2.33642	-1.48312
89295313	chr5:89295313:T:C	1.39239e-32	-7.58227e-10	-1.43474
89295425	chr5:89295425:C:T	1.54719e-32	-7.58227e-10	-1.32932
89295433	chr5:89295433:T:C	1.49549e-32	-7.58227e-10	-1.3633
89295847	chr5:89295847:G:A	2.00362e-32	-7.58227e-10	-1.0708
89295913	chr5:89295913:C:G	1.12829e-33	-2.47133	-1.47631
89296024	chr5:89296024:C:T	1.09092e-33	-2.47787	-1.50345
89296118	chr5:89296118:C:A	1.29809e-33	-2.50632	-1.30113
89296362	chr5:89296362:G:A	1.54498e-32	-7.58227e-10	-1.33075
89296579	chr5:89296579:G:A	6.54508e-33	-2.18963	-4.83947e-10
89297345	chr5:89297345:TC:T	1.05647e-33	-2.50812	-1.50529
89297348	chr5:89297348:C:T	1.47755e-32	-7.58227e-10	-1.37537
89297637	chr5:89297637:T:C	1.54718e-32	-7.58227e-10	-1.32933
89297750	chr5:89297750:T:A	1.57515e-32	-7.58227e-10	-1.31141
89298044	chr5:89298044:T:C	1.11428e-33	-2.49589	-1.46425
89298127	chr5:89298127:A:G	2.02178e-32	-7.58227e-10	-1.06178
89298428	chr5:89298428:T:C	1.48701e-32	-7.58227e-10	-1.36899
89298854	chr5:89298854:T:G	1.44945e-32	-7.58227e-10	-1.39457
89298945	chr5:89298945:T:C	1.52638e-32	-7.58227e-10	-1.34286
89299032	chr5:89299032:T:C	7.1317e-33	-2.10379	-4.83947e-10
89299206	chr5:89299206:T:C	1.3181e-32	-7.58227e-10	-1.48957
89299266	chr5:89299266:G:A	1.11663e-33	-2.4895	-1.46852
89299993	chr5:89299993:G:A	2.13829e-32	-7.58227e-10	-1.00575
89300619	chr5:89300619:A:T	2.13708e-32	-7.58227e-10	-1.00632
89301230	chr5:89301230:C:T	4.77064e-33	-2.50586	-4.83947e-10
89301390	chr5:89301390:G:A	1.44918e-32	-7.58227e-10	-1.39476
89301402	chr5:89301402:G:A	1.81699e-32	-1.16858	-4.83947e-10
89301522	chr5:89301522:T:C	1.30809e-32	-7.58227e-10	-1.49719
89301601	chr5:89301601:T:C	1.21592e-33	-2.49557	-1.37727
89302107	chr5:89302107:A:G	1.15595e-33	-2.47437	-1.44905
89303014	chr5:89303014:T:A	1.48473e-32	-7.58227e-10	-1.37053
89303030	chr5:89303030:A:G	3.39839e-33	-1.5221	-1.32295
89303163	chr5:89303163:A:C	2.13984e-32	-7.58227e-10	-1.00503
89303395	chr5:89303395:T:C	1.71254e-32	-7.58227e-10	-1.22778
89303571	chr5:89303571:A:T	6.18823e-33	-2.24569	-4.83947e-10
89303881	chr5:89303881:G:C	5.01263e-33	-2.45638	-4.83947e-10
89305219	chr5:89305219:A:G	1.55118e-32	-7.58227e-10	-1.32674
89305458	chr5:89305458:T:G	1.19516e-33	-2.38515	-1.50492
89305735	chr5:89305735:G:A	1.20894e-32	-1.89128	0.315262
89305940	chr5:89305940:G:T	2.46861e-32	-7.58227e-10	-0.862105
89306806	chr5:89306806:C:T	6.90696e-33	-2.27198	0.136162
89307410	chr5:89307410:G:C	8.26128e-33	-1.95676	-4.83947e-10
89307727	chr5:89307727:G:C	2.08895e-33	-2.28716	-1.04452
89308191	chr5:89308191:T:C	1.68154e-32	-7.58227e-10	-1.24605
89309333	chr5:89309333:T:A	1.61936e-32	-7.58227e-10	-1.28372
89309812	chr5:89309812:A:G	2.53434e-33	-1.78974	-1.34867
89309817	chr5:89309817:A:G	1.30887e-32	-7.58227e-10	-1.49659
89310208	chr5:89310208:C:T	3.15348e-32	-7.58227e-10	-0.617254
89310222	chr5:89310222:G:A	3.05743e-32	-0.648182	-4.83947e-10
89310291	chr5:89310291:G:T	1.81571e-33	-2.36803	-1.10384
89310294	chr5:89310294:T:A	1.91781e-32	-7.58227e-10	-1.11458
89311887	chr5:89311887:A:T	3.34743e-33	-1.38096	-1.47919
89312200	chr5:89312200:G:T	1.36121e-32	-7.58227e-10	-1.45738
89312217	chr5:89312217:A:G	1.44794e-32	-7.58227e-10	-1.39561
89312379	chr5:89312379:T:G	1.6237e-32	-7.58227e-10	-1.28105
89312465	chr5:89312465:A:T	1.41364e-33	-2.23815	-1.48403
89312673	chr5:89312673:T:C	1.46792e-32	-7.58227e-10	-1.38191
89312743	chr5:89312743:T:C	1.29896e-32	-7.58227e-10	-1.5042
89313748	chr5:89313748:C:G	3.37052e-32	-7.58227e-10	-0.550693
89313836	chr5:89313836:T:A	1.56279e-32	-7.58227e-10	-1.31929
89314235	chr5:89314235:T:C	2.99859e-32	-7.58227e-10	-0.667616
89315188	chr5:89315188:G:A	1.56963e-32	-7.58227e-10	-1.31492
89315222	chr5:89315222:C:A	7.64442e-33	-2.03437	-4.83947e-10
89315631	chr5:89315631:A:G	1.97183e-32	-7.58227e-10	-1.0868
89316818	chr5:89316818:T:A	6.71227e-33	-2.16441	-4.83947e-10
89317081	chr5:89317081:T:G	3.21005e-32	-7.58227e-10	-0.599473
89317979	chr5:89317979:ACAGGCGCGCCCGC:A	1.45389e-32	-7.58227e-10	-1.39152
89318051	chr5:89318051:T:C	5.02288e-32	-7.58227e-10	-0.151755
89318053	chr5:89318053:A:G	5.04446e-32	-7.58227e-10	-0.147469
89318092	chr5:89318092:T:C	1.48411e-32	-7.58227e-10	-1.37095
89319248	chr5:89319248:T:C	1.75266e-32	-7.58227e-10	-1.20463
89319734	chr5:89319734:G:T	5.0552e-32	-7.58227e-10	-0.145341
89319890	chr5:89319890:A:G	4.77179e-33	-2.27964	-0.22598
89320187	chr5:89320187:T:C	1.48827e-33	-2.49086	-1.17987
89321111	chr5:89321111:C:G	3.42759e-32	-0.533903	-4.83947e-10
89321841	chr5:89321841:C:T	3.16703e-33	-2.29954	-0.616012
89322098	chr5:89322098:T:C	1.36554e-33	-2.43837	-1.31843
89322196	chr5:89322196:T:A	4.90819e-33	-2.47744	-4.83947e-10
89322460	chr5:89322460:C:A	1.23966e-33	-2.41796	-1.43555
89322986	chr5:89322986:C:T	3.8502e-32	-0.417633	-4.83947e-10
89323322	chr5:89323322:A:G	1.81899e-31	-7.58227e-10	1.13511
89323904	chr5:89323904:G:C	6.5098e-32	-7.58227e-10	0.10755
89324206	chr5:89324206:T:G	1.30025e-32	-7.58227e-10	-1.5032
89325029	chr5:89325029:A:G	3.03324e-32	-7.58227e-10	-0.656127
89325106	chr5:89325106:T:C	2.10966e-32	-7.58227e-10	-1.01923
89325586	chr5:89325586:G:A	2.84553e-33	-2.34004	-0.682551
89325675	chr5:89325675:T:A	1.26224e-33	-2.43458	-1.40088
89326473	chr5:89326473:G:A	1.69039e-32	-7.58227e-10	-1.2408
89326727	chr5:89326727:G:C	1.60096e-32	-7.58227e-10	-1.29515
89326938	chr5:89326938:T:A	2.35539e-32	-7.58227e-10	-0.909054
89327321	chr5:89327321:GTCTA:G	1.75858e-32	-7.58227e-10	-1.20125
89327543	chr5:89327543:T:A	2.05394e-32	-7.58227e-10	-1.046
89327555	chr5:89327555:A:G	2.90723e-33	-1.77675	-1.22439
89327920	chr5:89327920:C:T	2.2928e-33	-2.4173	-0.821274
89328456	chr5:89328456:A:G	1.7606e-33	-2.28561	-1.21708
89328987	chr5:89328987:C:G	1.94108e-32	-7.58227e-10	-1.10251
89329437	chr5:89329437:A:G	1.37369e-32	-7.58227e-10	-1.44826
89330010	chr5:89330010:T:C	1.73797e-32	-7.58227e-10	-1.21304
89330269	chr5:89330269:G:T	2.10881e-32	-7.58227e-10	-1.01963
89330782	chr5:89330782:C:T	6.41989e-32	-7.58227e-10	0.0936427
89330956	chr5:89330956:G:T	2.05916e-32	-7.58227e-10	-1.04346
89331028	chr5:89331028:G:A	4.60617e-32	-7.58227e-10	-0.238361
89331407	chr5:89331407:G:A	1.64218e-32	-7.58227e-10	-1.26974
89331607	chr5:89331607:A:C	1.1528e-33	-2.43421	-1.49194
89331728	chr5:89331728:C:T	3.31164e-32	-7.58227e-10	-0.568315
89332491	chr5:89332491:G:T	1.92429e-32	-7.58227e-10	-1.1112
89333602	chr5:89333602:A:G	1.18495e-31	-7.58227e-10	0.706526
89333976	chr5:89333976:G:A	2.10964e-32	-7.58227e-10	-1.01924
89334808	chr5:89334808:T:A	1.93787e-32	-7.58227e-10	-1.10417
89334977	chr5:89334977:C:G	1.686e-32	-7.58227e-10	-1.2434
89335421	chr5:89335421:G:A	1.63629e-32	-7.58227e-10	-1.27333
89335791	chr5:89335791:G:A	3.6871e-32	-7.58227e-10	-0.460918
89336550	chr5:89336550:CA:C	1.99223e-31	1.22608	-4.83947e-10
89337871	chr5:89337871:A:C	1.49284e-33	-2.27453	-1.39313
89337967	chr5:89337967:G:A	2.04308e-32	-7.58227e-10	-1.0513
89338279	chr5:89338279:C:T	3.09855e-32	-7.58227e-10	-0.634825
89338619	chr5:89338619:T:C	1.34755e-32	-7.58227e-10	-1.46747
89339145	chr5:89339145:A:C	1.8344e-33	-2.25694	-1.20469
89340351	chr5:89340351:A:G	6.66029e-32	0.130405	-4.83947e-10
89340759	chr5:89340759:A:T	1.91134e-33	-2.26478	-1.15575
89341037	chr5:89341037:G:A	3.18113e-33	-2.42176	-0.489346
89341100	chr5:89341100:G:A	1.71973e-32	-7.58227e-10	-1.22359
89341378	chr5:89341378:A:G	4.77816e-33	-2.50429	-4.83947e-10
89341656	chr5:89341656:C:G	4.05818e-32	-7.58227e-10	-0.365024
89341813	chr5:89341813:T:C	1.64816e-32	-7.58227e-10	-1.2661
89341840	chr5:89341840:C:T	1.31524e-32	-7.58227e-10	-1.49174
89342345	chr5:89342345:C:T	4.86666e-32	-7.58227e-10	-0.183352
89343044	chr5:89343044:C:A	1.31685e-32	-7.58227e-10	-1.49051
89343807	chr5:89343807:C:T	1.30063e-32	-7.58227e-10	-1.50291
89344300	chr5:89344300:TGATA:T	2.11138e-32	-7.58227e-10	-1.01842
89344313	chr5:89344313:T:C	6.94808e-33	-0.829388	-1.30049
89345459	chr5:89345459:A:G	4.12697e-32	-7.58227e-10	-0.348215
89345549	chr5:89345549:T:C	2.49436e-33	-1.71729	-1.43702
89345853	chr5:89345853:A:G	1.36657e-32	-7.58227e-10	-1.45345
89346051	chr5:89346051:G:T	1.7691e-32	-7.58227e-10	-1.19529
89346348	chr5:89346348:G:GA	7.07201e-33	-2.1122	-4.83947e-10
89346724	chr5:89346724:C:T	1.96078e-33	-2.23702	-1.15798
89346880	chr5:89346880:C:T	1.9243e-32	-7.58227e-10	-1.1112
89347240	chr5:89347240:C:T	9.66101e-32	-7.58227e-10	0.502339
89347261	chr5:89347261:G:A	3.26604e-33	-2.34394	-0.540828
89347328	chr5:89347328:C:T	1.79676e-32	-7.58227e-10	-1.17978
89347582	chr5:89347582:C:G	1.33884e-32	-7.58227e-10	-1.47395
89347676	chr5:89347676:T:C	2.04358e-33	-2.23151	-1.12213
89347912	chr5:89347912:T:C	2.44952e-33	-1.75555	-1.41691
89348196	chr5:89348196:A:G	6.95635e-32	-7.58227e-10	0.173896
89348385	chr5:89348385:A:G	1.35403e-32	-7.58227e-10	-1.46268
89348415	chr5:89348415:G:A	1.79234e-32	-7.58227e-10	-1.18224
89349154	chr5:89349154:A:G	1.17227e-33	-2.47854	-1.43087
89349188	chr5:89349188:A:G	1.96665e-32	-7.58227e-10	-1.08943
89350193	chr5:89350193:A:T	1.47578e-32	-7.58227e-10	-1.37657
89350221	chr5:89350221:C:T	1.56833e-32	-7.58227e-10	-1.31575
89350781	chr5:89350781:T:C	2.3802e-32	-7.58227e-10	-0.898573
89350885	chr5:89350885:A:G	2.16194e-32	-7.58227e-10	-0.994755
89350904	chr5:89350904:T:C	1.63977e-32	-7.58227e-10	-1.2712
89350935	chr5:89350935:G:A	6.33353e-33	-0.918392	-1.30409
89351164	chr5:89351164:C:G	5.13587e-33	-2.43209	-4.83947e-10
89351689	chr5:89351689:A:T	1.33824e-32	-7.58227e-10	-1.4744
89351739	chr5:89351739:A:G	1.83223e-32	-7.58227e-10	-1.16022
89351764	chr5:89351764:A:G	2.73798e-33	-2.38573	-0.675396
89351949	chr5:89351949:T:G	1.89895e-33	-2.29684	-1.1302
89352025	chr5:89352025:A:G	1.31706e-32	-7.58227e-10	-1.49036
89352884	chr5:89352884:T:C	2.75398e-32	-7.58227e-10	-0.752713
89354538	chr5:89354538:A:G	2.47767e-32	-7.58227e-10	-0.858438
89355673	chr5:89355673:C:G	2.32312e-32	-7.58227e-10	-0.922848
89356298	chr5:89356298:A:T	3.48595e-33	-2.25189	-0.567718
89356545	chr5:89356545:G:A	1.42151e-32	-7.58227e-10	-1.41404
89356962	chr5:89356962:G:A	2.01747e-33	-2.24825	-1.11825
89357046	chr5:89357046:C:T	2.54672e-33	-2.08514	-1.04839
89357128	chr5:89357128:G:A	1.26683e-32	-1.52924	-4.83947e-10
89357418	chr5:89357418:A:G	1.60924e-32	-7.58227e-10	-1.29
89357888	chr5:89357888:C:T	2.48819e-32	-7.58227e-10	-0.854202
89358948	chr5:89358948:G:A	1.81913e-32	-7.58227e-10	-1.1674
89360136	chr5:89360136:T:G	1.96096e-33	-2.2889	-1.10601
89360369	chr5:89360369:A:C	1.33548e-32	-7.58227e-10	-1.47647
89361263	chr5:89361263:G:GAA	1.71164e-33	-2.28224	-1.24866
89361302	chr5:89361302:T:C	1.87009e-32	-7.58227e-10	-1.13977
89361494	chr5:89361494:G:A	1.30065e-32	-7.58227e-10	-1.5029
89362395	chr5:89362395:C:G	1.3501e-32	-7.58227e-10	-1.46558
89362454	chr5:89362454:T:C	2.32361e-32	-7.58227e-10	-0.922638
89362487	chr5:89362487:C:T	1.81551e-32	-7.58227e-10	-1.16939
89363296	chr5:89363296:A:G	2.25127e-33	-2.4729	-0.783945
89363342	chr5:89363342:G:A	2.31586e-32	-7.58227e-10	-0.925976
89364672	chr5:89364672:C:T	1.63362e-32	-7.58227e-10	-1.27496
89365318	chr5:89365318:A:G	1.20107e-31	-7.58227e-10	0.720036
89365777	chr5:89365777:C:A	4.98783e-32	-7.58227e-10	-0.158757
89365865	chr5:89365865:A:G	1.86799e-31	-7.58227e-10	1.16169
89366450	chr5:89366450:T:A	2.29786e-32	-7.58227e-10	-0.93378
89367355	chr5:89367355:A:T	2.81944e-33	-2.4954	-0.536405
89367430	chr5:89367430:G:A	7.2722e-33	-0.770306	-1.31398
89367502	chr5:89367502:T:C	3.00134e-32	-7.58227e-10	-0.666701
89367522	chr5:89367522:T:A	1.4639e-32	-7.58227e-10	-1.38465
89368234	chr5:89368234:G:A	2.0692e-33	-2.26373	-1.07745
89368795	chr5:89368795:A:G	2.09492e-33	-2.26706	-1.06177
89369045	chr5:89369045:T:C	2.22322e-32	-7.58227e-10	-0.966802
89369058	chr5:89369058:C:A	1.79668e-32	-7.58227e-10	-1.17982
89369515	chr5:89369515:A:T	1.30359e-32	-7.58227e-10	-1.50063
89369681	chr5:89369681:T:A	1.33968e-32	-7.58227e-10	-1.47333
89369783	chr5:89369783:A:G	8.8529e-32	-7.58227e-10	0.414986
89370264	chr5:89370264:C:T	6.80703e-33	-2.15039	-4.83947e-10
89370811	chr5:89370811:C:T	1.59493e-32	-7.58227e-10	-1.29893
89371730	chr5:89371730:G:T	3.17979e-32	-7.58227e-10	-0.608944
89371994	chr5:89371994:T:A	8.26204e-33	-1.95667	-4.83947e-10
89372263	chr5:89372263:A:G	1.33969e-32	-7.58227e-10	-1.47332
89372366	chr5:89372366:T:A	1.81551e-32	-7.58227e-10	-1.16939
89372379	chr5:89372379:A:C	1.8442e-33	-2.26347	-1.19283
89372488	chr5:89372488:G:A	5.08364e-33	-0.955325	-1.48699
89372881	chr5:89372881:C:T	1.78529e-32	-7.58227e-10	-1.18618
89373483	chr5:89373483:C:A	3.04797e-32	-7.58227e-10	-0.651282
89373930	chr5:89373930:C:T	1.96798e-33	-2.24378	-1.14755
89374332	chr5:89374332:T:C	2.64535e-32	-0.792955	-4.83947e-10
89374720	chr5:89374720:G:A	3.58593e-33	-1.99972	-0.791609
89376104	chr5:89376104:G:A	1.57143e-32	-7.58227e-10	-1.31377
89376391	chr5:89376391:T:C	2.29998e-32	-7.58227e-10	-0.93286
89376759	chr5:89376759:T:G	8.39687e-33	-1.94049	-4.83947e-10
89377089	chr5:89377089:T:C	2.13e-32	-7.58227e-10	-1.00964
89377655	chr5:89377655:T:G	1.51526e-33	-2.50674	-1.14601
89377747	chr5:89377747:A:G	2.18544e-32	-7.58227e-10	-0.983943
89378950	chr5:89378950:T:A	2.7512e-33	-2.33219	-0.724115
89379228	chr5:89379228:GA:G	3.37509e-33	-2.46739	-0.384531
89381476	chr5:89381476:G:A	3.62854e-33	-1.60296	-1.17656
89381640	chr5:89381640:G:A	2.98678e-32	-7.58227e-10	-0.671562
89381674	chr5:89381674:T:A	1.64481e-32	-7.58227e-10	-1.26814
89382037	chr5:89382037:A:AT	3.84523e-33	-1.32766	-1.39385
89382065	chr5:89382065:G:T	1.24844e-33	-2.38225	-1.4642
89382112	chr5:89382112:A:G	1.35672e-32	-7.58227e-10	-1.46069
89383981	chr5:89383981:A:C	2.44615e-32	-7.58227e-10	-0.871244
89384072	chr5:89384072:T:C	1.51813e-32	-7.58227e-10	-1.34828
89385041	chr5:89385041:G:A	1.28191e-32	-1.51741	-4.83947e-10
89385784	chr5:89385784:G:A	1.24879e-33	-2.37897	-1.46719
89386436	chr5:89386436:T:A	1.38253e-33	-2.29797	-1.44645
89387642	chr5:89387642:A:G	1.92531e-32	-7.58227e-10	-1.11067
89387820	chr5:89387820:A:T	1.64803e-32	-7.58227e-10	-1.26618
89387972	chr5:89387972:C:A	1.32202e-32	-7.58227e-10	-1.4866
89388559	chr5:89388559:A:C	2.82249e-33	-1.61597	-1.41475
89388805	chr5:89388805:T:C	3.36508e-32	-7.58227e-10	-0.552308
89389271	chr5:89389271:T:C	2.8844e-32	-7.58227e-10	-0.706441
89390929	chr5:89390929:T:G	2.61081e-31	-7.58227e-10	1.49649
89391697	chr5:89391697:G:A	1.77957e-33	-2.03843	-1.45354
89391871	chr5:89391871:G:C	1.30854e-32	-7.58227e-10	-1.49684
89392114	chr5:89392114:C:A	3.01774e-32	-7.58227e-10	-0.66125
89392546	chr5:89392546:C:T	1.542e-33	-2.50503	-1.13023
89392710	chr5:89392710:A:G	2.59595e-32	-7.58227e-10	-0.811806
89393549	chr5:89393549:C:G	1.59023e-32	-7.58227e-10	-1.30188
89393751	chr5:89393751:A:G	2.00112e-32	-7.58227e-10	-1.07205
89393753	chr5:89393753:G:C	2.67839e-33	-1.67106	-1.41207
89393817	chr5:89393817:T:C	1.42916e-32	-7.58227e-10	-1.40867
89394013	chr5:89394013:T:C	1.75432e-32	-7.58227e-10	-1.20367
89394568	chr5:89394568:T:A	1.30109e-32	-7.58227e-10	-1.50256
89394668	chr5:89394668:C:T	4.95823e-32	-7.58227e-10	-0.16471
89394990	chr5:89394990:T:C	1.29783e-32	-7.58227e-10	-1.50507
89395765	chr5:89395765:T:G	1.3146e-32	-7.58227e-10	-1.49223
89396073	chr5:89396073:A:G	2.27602e-32	-7.58227e-10	-0.943331
89396096	chr5:89396096:T:C	1.46463e-32	-7.58227e-10	-1.38416
89396141	chr5:89396141:A:G	1.87623e-32	-7.58227e-10	-1.13649
89396545	chr5:89396545:A:C	5.99563e-33	-2.27731	-4.83947e-10
89396677	chr5:89396677:C:T	1.29903e-32	-7.58227e-10	-1.50414
89396922	chr5:89396922:A:G	1.19196e-33	-2.49258	-1.40017
89397039	chr5:89397039:C:T	1.11134e-33	-2.45766	-1.50512
89397916	chr5:89397916:C:T	1.36238e-32	-7.58227e-10	-1.45653
89398161	chr5:89398161:T:C	2.83071e-33	-1.87122	-1.15659
89398167	chr5:89398167:A:G	1.188e-33	-2.48363	-1.41244
89398222	chr5:89398222:G:A	3.86197e-32	-7.58227e-10	-0.41458
89398786	chr5:89398786:A:G	6.87643e-32	-7.58227e-10	0.162341
89398814	chr5:89398814:C:A	1.51435e-32	-1.35077	-4.83947e-10
89399267	chr5:89399267:T:C	1.3607e-32	-7.58227e-10	-1.45776
89399452	chr5:89399452:A:G	5.01362e-33	-2.45619	-4.83947e-10
89400298	chr5:89400298:A:C	1.36098e-32	-7.58227e-10	-1.45756
89400781	chr5:89400781:C:T	1.9314e-32	-7.58227e-10	-1.10751
89400809	chr5:89400809:A:AT	3.61956e-33	-1.67047	-1.11152
89400851	chr5:89400851:C:A	3.56702e-33	-1.66698	-1.12963
89400969	chr5:89400969:G:T	5.15605e-32	-7.58227e-10	-0.125588
89401059	chr5:89401059:T:C	1.82809e-33	-2.01344	-1.45164
89401434	chr5:89401434:A:G	1.35365e-32	-7.58227e-10	-1.46296
89402175	chr5:89402175:G:A	3.03323e-32	-7.58227e-10	-0.65613
89402407	chr5:89402407:G:A	1.35497e-32	-7.58227e-10	-1.46198
89403010	chr5:89403010:T:C	1.3145e-32	-7.58227e-10	-1.4923
89404977	chr5:89404977:T:A	1.36286e-33	-2.35632	-1.40244
89405011	chr5:89405011:G:A	3.1447e-33	-1.57127	-1.35135
89405553	chr5:89405553:A:G	2.12046e-32	-7.58227e-10	-1.01412
89405682	chr5:89405682:A:G	1.86807e-33	-1.99093	-1.4525
89406653	chr5:89406653:C:A	1.41489e-32	-7.58227e-10	-1.41871
89406761	chr5:89406761:C:T	2.33186e-33	-2.41702	-0.804661
89406854	chr5:89406854:A:G	1.486e-32	-7.58227e-10	-1.36967
89406925	chr5:89406925:T:C	2.83683e-33	-2.33141	-0.694241
89407028	chr5:89407028:C:T	9.82829e-33	-1.78308	-4.83947e-10
89408063	chr5:89408063:C:A	9.17008e-33	-1.8524	-4.83947e-10
89408136	chr5:89408136:G:A	4.584e-32	-7.58227e-10	-0.243187
89408422	chr5:89408422:C:T	1.38674e-32	-7.58227e-10	-1.4388
89408568	chr5:89408568:G:A	5.79951e-32	-0.00798519	-4.83947e-10
89409251	chr5:89409251:G:A	1.39972e-32	-7.58227e-10	-1.42949
89409384	chr5:89409384:T:C	3.0953e-33	-1.58474	-1.35372
89409467	chr5:89409467:A:G	1.3874e-32	-7.58227e-10	-1.43833
89409822	chr5:89409822:T:G	3.98283e-33	-1.61947	-1.06688
89409915	chr5:89409915:T:G	2.30204e-32	-0.931963	-4.83947e-10
89409937	chr5:89409937:C:T	2.65559e-33	-1.90183	-1.18984
89410085	chr5:89410085:A:G	4.7734e-33	-2.50529	-4.83947e-10
89410392	chr5:89410392:T:C	1.81634e-32	-7.58227e-10	-1.16894
89410582	chr5:89410582:C:T	1.38717e-32	-7.58227e-10	-1.43849
89411010	chr5:89411010:A:G	5.18705e-33	-2.42218	-4.83947e-10
89411097	chr5:89411097:T:C	6.61006e-32	-7.58227e-10	0.122834
89412239	chr5:89412239:A:G	4.83947e-33	-2.49154	-4.83947e-10
89412615	chr5:89412615:C:T	1.6656e-32	-7.58227e-10	-1.25557
89413397	chr5:89413397:C:T	2.99438e-33	-1.72469	-1.24692
89414141	chr5:89414141:C:T	7.72085e-33	-2.02442	-4.83947e-10
89414295	chr5:89414295:T:G	2.56884e-33	-1.93407	-1.19082
89414445	chr5:89414445:T:C	5.3518e-33	-2.39091	-4.83947e-10
89414702	chr5:89414702:G:A	2.63003e-33	-1.92723	-1.17412
89414779	chr5:89414779:G:A	6.17642e-33	-2.2476	-4.83947e-10
89415096	chr5:89415096:A:C	2.41143e-33	-2.38331	-0.804817
89415254	chr5:89415254:C:A	3.52042e-33	-1.42843	-1.38134
89415591	chr5:89415591:G:A	1.41576e-33	-2.36853	-1.35214
89416114	chr5:89416114:T:A	1.38548e-32	-7.58227e-10	-1.43971
89416229	chr5:89416229:T:C	5.42083e-33	-2.37809	-4.83947e-10
89416958	chr5:89416958:T:A	1.30146e-32	-7.58227e-10	-1.50227
89416977	chr5:89416977:A:G	2.91959e-33	-1.75031	-1.24659
89417747	chr5:89417747:A:G	3.38912e-33	-1.4746	-1.37317
89418086	chr5:89418086:G:A	4.79632e-33	-2.50049	-4.83947e-10
89418563	chr5:89418563:T:A	1.16999e-33	-2.48578	-1.42557
89418579	chr5:89418579:A:G	5.12666e-33	-1.63903	-0.794854
89418751	chr5:89418751:G:A	1.5477e-32	-7.58227e-10	-1.32899
89419249	chr5:89419249:G:A	3.3662e-33	-2.29182	-0.562743
89419355	chr5:89419355:A:C	2.37636e-33	-1.71511	-1.48766
89420303	chr5:89420303:T:A	5.78402e-33	-1.67833	-0.634913
89420327	chr5:89420327:A:T	1.33668e-33	-2.36494	-1.41321
89420592	chr5:89420592:A:G	1.34395e-32	-7.58227e-10	-1.47015
89420897	chr5:89420897:C:T	1.83669e-33	-2.0113	-1.44908
89422019	chr5:89422019:G:C	1.30498e-32	-1.49957	-4.83947e-10
89422028	chr5:89422028:G:T	8.35282e-32	0.35684	-4.83947e-10
89423233	chr5:89423233:C:G	1.4366e-32	-7.58227e-10	-1.40348
89423245	chr5:89423245:C:T	2.1423e-32	-7.58227e-10	-1.00388
89423530	chr5:89423530:G:T	1.49819e-33	-2.2588	-1.40529
89423658	chr5:89423658:C:T	1.40553e-32	-7.58227e-10	-1.42535
89423803	chr5:89423803:A:G	1.40824e-32	-7.58227e-10	-1.42342
89425772	chr5:89425772:T:C	1.42439e-32	-7.58227e-10	-1.41201
89425843	chr5:89425843:G:C	1.47693e-32	-7.58227e-10	-1.3758
89426098	chr5:89426098:C:T	1.58768e-32	-7.58227e-10	-1.30348
89426099	chr5:89426099:G:A	3.74764e-32	-7.58227e-10	-0.444631
89426210	chr5:89426210:A:G	3.70703e-32	-7.58227e-10	-0.455528
89426414	chr5:89426414:G:A	3.39687e-32	-7.58227e-10	-0.542905
89426500	chr5:89426500:G:T	3.57013e-33	-1.65329	-1.14245
89427279	chr5:89427279:C:T	1.45901e-32	-7.58227e-10	-1.388
89427589	chr5:89427589:G:T	1.47762e-32	-7.58227e-10	-1.37532
89428504	chr5:89428504:A:G	7.34774e-32	-7.58227e-10	0.228635
89428612	chr5:89428612:C:A	1.80194e-32	-7.58227e-10	-1.17689
89428631	chr5:89428631:A:C	2.11482e-33	-2.05358	-1.26579
89429231	chr5:89429231:G:A	1.08963e-32	-0.433286	-1.24664
89429589	chr5:89429589:G:A	1.10118e-33	-2.46672	-1.50524
89430090	chr5:89430090:C:T	1.30334e-32	-7.58227e-10	-1.50083
89430350	chr5:89430350:T:C	1.45681e-32	-7.58227e-10	-1.38951
89430520	chr5:89430520:C:T	1.3831e-33	-2.33469	-1.40933
89430575	chr5:89430575:G:A	5.47525e-32	-7.58227e-10	-0.0655199
89430906	chr5:89430906:G:C	1.41724e-32	-7.58227e-10	-1.41705
89430965	chr5:89430965:T:A	1.52846e-32	-7.58227e-10	-1.3415
89431759	chr5:89431759:A:G	2.34446e-32	-7.58227e-10	-0.913705
89431789	chr5:89431789:G:A	5.81286e-33	-1.6183	-0.689967
89432272	chr5:89432272:C:T	4.78177e-33	-1.67027	-0.833268
89432632	chr5:89432632:G:A	3.43234e-32	-7.58227e-10	-0.532516
89433230	chr5:89433230:T:C	2.87904e-33	-1.786	-1.22489
89433480	chr5:89433480:T:C	5.43055e-32	-7.58227e-10	-0.0737189
89433834	chr5:89433834:A:G	4.95193e-33	-2.46857	-4.83947e-10
89434034	chr5:89434034:G:A	2.26435e-33	-1.77902	-1.47203
89435197	chr5:89435197:CA:C	5.06307e-32	-7.58227e-10	-0.143786
89435259	chr5:89435259:T:A	1.49631e-32	-7.58227e-10	-1.36276
89435329	chr5:89435329:T:G	1.27948e-33	-2.37627	-1.44562
89435340	chr5:89435340:A:G	2.27282e-32	-7.58227e-10	-0.944736
89435975	chr5:89435975:T:C	2.86761e-32	-7.58227e-10	-0.712281
89436377	chr5:89436377:G:A	3.43991e-32	-7.58227e-10	-0.530313
89436931	chr5:89436931:A:G	1.77557e-32	-7.58227e-10	-1.19164
89437035	chr5:89437035:C:T	1.65628e-32	-7.58227e-10	-1.26119
89437039	chr5:89437039:T:G	3.43333e-32	-7.58227e-10	-0.532229
89438563	chr5:89438563:G:A	2.14201e-33	-1.83875	-1.46785
89439247	chr5:89439247:T:G	7.11665e-32	-7.58227e-10	0.196679
89439327	chr5:89439327:TAGAG:T	1.36315e-32	-7.58227e-10	-1.45596
89440458	chr5:89440458:T:C	1.07635e-32	-0.55953	-1.13266
89440476	chr5:89440476:A:G	2.34716e-33	-2.23789	-0.977248
89442130	chr5:89442130:AC:A	4.44217e-33	-1.79643	-0.780774
89442373	chr5:89442373:A:G	6.15564e-32	0.0516099	-4.83947e-10
89443076	chr5:89443076:A:G	3.28596e-32	-7.58227e-10	-0.576101
89444506	chr5:89444506:A:C	2.80864e-33	-1.8567	-1.17894
89445242	chr5:89445242:T:C	4.14904e-33	-2.01253	-0.632933
89445260	chr5:89445260:A:G	1.22646e-33	-2.40286	-1.46134
89445302	chr5:89445302:C:T	1.97863e-32	-7.58227e-10	-1.08336
89445323	chr5:89445323:CT:C	1.59124e-32	-7.58227e-10	-1.30125
89446768	chr5:89446768:T:C	1.05212e-31	0.587632	-4.83947e-10
89447402	chr5:89447402:A:G	1.69197e-33	-2.3057	-1.23675
89447728	chr5:89447728:G:A	3.54797e-32	-7.58227e-10	-0.499383
89447729	chr5:89447729:A:T	3.56592e-32	-7.58227e-10	-0.494337
89448145	chr5:89448145:C:T	1.40988e-33	-2.3394	-1.38544
89448733	chr5:89448733:G:A	1.71782e-33	-2.07114	-1.45614
89449008	chr5:89449008:A:G	2.25409e-32	-7.58227e-10	-0.953011
89449077	chr5:89449077:G:A	5.98535e-33	-1.07015	-1.20888
89449367	chr5:89449367:T:C	1.68168e-33	-2.04861	-1.49993
89449868	chr5:89449868:G:GA	1.75175e-32	-7.58227e-10	-1.20514
89449988	chr5:89449988:G:A	5.20963e-33	-2.41784	-4.83947e-10
89450065	chr5:89450065:T:C	4.61973e-33	-1.12059	-1.41742
89450347	chr5:89450347:T:G	1.69259e-33	-2.04305	-1.49903
89450386	chr5:89450386:G:A	1.60234e-33	-2.09313	-1.50375
89450514	chr5:89450514:A:G	1.62888e-33	-2.08363	-1.49682
89450588	chr5:89450588:T:C	1.65658e-33	-2.05962	-1.50397
89450875	chr5:89450875:A:G	1.74468e-32	-7.58227e-10	-1.20919
89451048	chr5:89451048:C:T	2.72677e-33	-2.09968	-0.965545
89451480	chr5:89451480:C:T	6.09914e-33	-2.49907	0.238872
89451807	chr5:89451807:G:A	5.22735e-32	-7.58227e-10	-0.111853
89451866	chr5:89451866:A:C	4.11203e-33	-2.50168	-0.152742
89452164	chr5:89452164:G:A	1.09345e-33	-2.48815	-1.49085
89452498	chr5:89452498:T:C	1.81282e-32	-7.58227e-10	-1.17087
89452635	chr5:89452635:T:C	2.29985e-33	-1.84234	-1.39316
89452951	chr5:89452951:C:T	1.08385e-33	-2.4995	-1.48833
89453265	chr5:89453265:G:A	1.11813e-33	-2.45196	-1.50472
89455125	chr5:89455125:G:A	6.46434e-33	-2.20204	-4.83947e-10
89455499	chr5:89455499:C:T	6.83122e-33	-0.876763	-1.27008
89455770	chr5:89455770:A:G	1.41592e-33	-2.41431	-1.30625
89456147	chr5:89456147:A:G	1.092e-33	-2.47996	-1.50037
89456597	chr5:89456597:A:T	1.39088e-33	-2.30849	-1.42992
89456714	chr5:89456714:G:A	3.3431e-32	0.0368155	-0.595677
89456767	chr5:89456767:G:A	1.2758e-33	-2.32903	-1.49574
89456856	chr5:89456856:C:A	6.0634e-33	-2.26607	-4.83947e-10
89456927	chr5:89456927:C:T	1.32296e-33	-2.31569	-1.47278
89456957	chr5:89456957:C:A	2.04846e-33	-1.8553	-1.49595
89458093	chr5:89458093:C:A	7.30769e-33	-2.07942	-4.83947e-10
89458385	chr5:89458385:C:A	4.01655e-32	-7.58227e-10	-0.375335
89458415	chr5:89458415:G:A	2.08122e-32	-7.58227e-10	-1.0328
89458555	chr5:89458555:G:A	1.71363e-32	-7.58227e-10	-1.22714
89459637	chr5:89459637:A:G	3.44291e-32	0.0361886	-0.56563
89460815	chr5:89460815:T:A	1.51691e-33	-2.19175	-1.45991
89461138	chr5:89461138:G:A	1.45177e-33	-2.25081	-1.44475
89461204	chr5:89461204:C:T	1.76497e-32	-7.58227e-10	-1.19762
89461386	chr5:89461386:CAA:C	1.90376e-32	-7.58227e-10	-1.12193
89461417	chr5:89461417:A:G	2.78381e-32	-0.142695	-0.599243
89462162	chr5:89462162:A:T	8.18733e-32	-7.58227e-10	0.336829
89462250	chr5:89462250:C:T	2.05718e-33	-1.97275	-1.37425
89462898	chr5:89462898:A:C	1.8879e-32	-7.58227e-10	-1.1303
89463406	chr5:89463406:G:A	2.17433e-33	-1.79183	-1.49979
89464471	chr5:89464471:T:G	2.14371e-33	-1.80576	-1.50004
89464666	chr5:89464666:G:A	1.99823e-32	-7.58227e-10	-1.0735
89464694	chr5:89464694:A:G	1.36914e-33	-2.50779	-1.24637
89464750	chr5:89464750:T:A	2.29116e-33	-1.93524	-1.30405
89464789	chr5:89464789:G:A	1.37389e-32	-7.58227e-10	-1.44812
89464908	chr5:89464908:A:G	2.47144e-32	-7.58227e-10	-0.860958
89464994	chr5:89464994:G:C	1.99054e-32	-7.58227e-10	-1.07735
89465092	chr5:89465092:C:T	5.0038e-32	-7.58227e-10	-0.155561
89465179	chr5:89465179:G:A	8.42126e-33	-1.93758	-4.83947e-10
89465277	chr5:89465277:T:G	2.14737e-33	-1.91772	-1.38637
89465329	chr5:89465329:C:T	1.82054e-32	-7.58227e-10	-1.16663
89465423	chr5:89465423:C:T	2.0559e-33	-1.97685	-1.37078
89465489	chr5:89465489:T:C	1.82054e-32	-7.58227e-10	-1.16663
89466102	chr5:89466102:T:C	2.07751e-33	-1.83479	-1.50238
89466123	chr5:89466123:C:G	2.00312e-33	-1.97847	-1.39517
89466172	chr5:89466172:T:G	2.04716e-33	-1.97327	-1.37862
89466585	chr5:89466585:T:C	3.15543e-33	-1.80648	-1.11274
89467061	chr5:89467061:G:T	1.51584e-32	-7.58227e-10	-1.34979
89467063	chr5:89467063:A:T	1.51496e-32	-7.58227e-10	-1.35037
89467096	chr5:89467096:T:A	1.52188e-32	-7.58227e-10	-1.34581
89467483	chr5:89467483:G:A	1.3402e-32	-7.58227e-10	-1.47294
89468144	chr5:89468144:G:A	3.31078e-32	-7.58227e-10	-0.568576
89468398	chr5:89468398:G:A	1.34617e-33	-2.28717	-1.48392
89468480	chr5:89468480:A:G	2.09724e-32	-0.233762	-0.791376
89468485	chr5:89468485:G:T	1.33565e-33	-2.30564	-1.47328
89469352	chr5:89469352:A:T	1.79147e-33	-1.98054	-1.50477
89469555	chr5:89469555:C:T	1.49392e-33	-2.41849	-1.24846
89469655	chr5:89469655:T:C	1.71238e-33	-2.0252	-1.50525
89470069	chr5:89470069:T:A	1.05753e-33	-2.50809	-1.50431
89470262	chr5:89470262:G:A	3.90635e-32	-7.58227e-10	-0.403156
89470823	chr5:89470823:A:T	5.12593e-33	-2.43403	-4.83947e-10
89471085	chr5:89471085:T:C	1.27531e-31	2.28178	-1.50176
89471244	chr5:89471244:C:T	3.10568e-32	-7.58227e-10	-0.632527
89471423	chr5:89471423:G:A	1.32362e-32	-7.58227e-10	-1.48539
89472353	chr5:89472353:A:G	1.487e-32	-7.58227e-10	-1.369
89473136	chr5:89473136:T:C	3.28187e-33	-1.4473	-1.43263
89473319	chr5:89473319:C:A	2.393e-33	-2.27893	-0.916866
89475252	chr5:89475252:G:A	2.2564e-32	-7.58227e-10	-0.95199
89475712	chr5:89475712:G:A	1.94233e-32	-7.58227e-10	-1.10187
89476120	chr5:89476120:G:A	2.23967e-32	-7.58227e-10	-0.959428
89476578	chr5:89476578:T:G	1.0622e-32	-1.70542	-4.83947e-10
89476874	chr5:89476874:C:T	1.99916e-33	-1.89372	-1.48189
89477296	chr5:89477296:T:C	1.37803e-32	-7.58227e-10	-1.4451
89477456	chr5:89477456:A:G	4.03922e-33	-2.24922	-0.423074
89477962	chr5:89477962:G:A	1.88146e-32	-7.58227e-10	-1.13371
89478105	chr5:89478105:A:T	1.90174e-32	-7.58227e-10	-1.12299
89478158	chr5:89478158:ACT:A	1.33246e-32	-0.775433	-0.7033
89478431	chr5:89478431:T:A	1.59617e-33	-2.44963	-1.1511
89479024	chr5:89479024:A:G	5.0293e-33	-2.45306	-4.83947e-10
89479305	chr5:89479305:TG:T	1.35406e-32	-7.58227e-10	-1.46265
89479309	chr5:89479309:C:T	3.96764e-32	-7.58227e-10	-0.387586
89479393	chr5:89479393:G:A	1.51528e-33	-2.45227	-1.20047
89479581	chr5:89479581:T:C	1.20265e-33	-2.37856	-1.50526
89479699	chr5:89479699:A:G	1.88869e-32	-7.58227e-10	-1.12987
89480205	chr5:89480205:C:A	1.53795e-33	-2.46418	-1.17371
89480217	chr5:89480217:T:C	1.54138e-33	-2.45056	-1.1851
89481043	chr5:89481043:G:A	1.5437e-32	-0.699022	-0.632557
89481223	chr5:89481223:A:G	1.86047e-32	-7.58227e-10	-1.14493
89481318	chr5:89481318:T:G	1.90029e-33	-2.30643	-1.11991
89481379	chr5:89481379:A:T	6.01699e-33	-2.27376	-4.83947e-10
89481392	chr5:89481392:A:T	2.75051e-32	-7.58227e-10	-0.753973
89481441	chr5:89481441:A:G	6.99592e-33	-2.12302	-4.83947e-10
89481612	chr5:89481612:G:T	1.51222e-33	-2.45993	-1.19483
89482654	chr5:89482654:C:G	5.10067e-33	-2.43897	-4.83947e-10
89482712	chr5:89482712:C:T	2.36259e-33	-2.34438	-0.864205
89482715	chr5:89482715:G:A	3.74554e-33	-1.60598	-1.1418
89482783	chr5:89482783:A:G	1.47035e-32	-7.58227e-10	-1.38026
89482969	chr5:89482969:T:G	1.2978e-32	-7.58227e-10	-1.50509
89483031	chr5:89483031:G:A	1.02878e-32	-1.27224	-0.465142
89483044	chr5:89483044:T:C	5.36564e-32	-1.21191	1.12617
89483335	chr5:89483335:C:T	1.24503e-33	-2.34623	-1.50295
89483471	chr5:89483471:C:G	6.25272e-33	-2.23533	-4.83947e-10
89484221	chr5:89484221:G:T	8.32677e-33	-1.94887	-4.83947e-10
89484314	chr5:89484314:A:G	3.23973e-32	-7.58227e-10	-0.590268
89484420	chr5:89484420:C:T	1.3943e-32	-7.58227e-10	-1.43337
89484787	chr5:89484787:G:C	1.04993e-32	-1.71704	-4.83947e-10
89484820	chr5:89484820:A:G	1.27178e-33	-2.32273	-1.5052
89484828	chr5:89484828:T:C	5.51734e-33	-1.38053	-0.979915
89484957	chr5:89484957:A:G	6.4945e-33	-0.760456	-1.43693
89485051	chr5:89485051:G:T	2.97787e-32	0.646344	-1.32089
89485096	chr5:89485096:T:A	1.19723e-33	-2.42219	-1.46615
89486051	chr5:89486051:C:T	1.71805e-33	-2.0818	-1.44535
89486386	chr5:89486386:C:T	1.44564e-32	-7.58227e-10	-1.39721
89487604	chr5:89487604:G:T	3.94645e-33	-1.32191	-1.37362
89487605	chr5:89487605:G:A	6.43081e-33	-0.725605	-1.48164
89488159	chr5:89488159:A:G	1.32173e-32	-7.58227e-10	-1.48682
89488774	chr5:89488774:A:G	1.29757e-32	-7.58227e-10	-1.50527
89489057	chr5:89489057:G:T	3.61806e-32	-7.58227e-10	-0.47982
89489382	chr5:89489382:A:G	3.69626e-32	-7.58227e-10	-0.458438
89489464	chr5:89489464:C:T	5.68042e-33	-1.48889	-0.842427
89489483	chr5:89489483:G:T	2.31739e-32	-7.58227e-10	-0.925317
89489567	chr5:89489567:G:A	2.15812e-33	-2.23279	-1.06632
89489710	chr5:89489710:G:A	1.48477e-32	-7.58227e-10	-1.3705
89489913	chr5:89489913:A:G	1.56962e-32	-7.58227e-10	-1.31492
89490053	chr5:89490053:A:G	2.47356e-32	-7.58227e-10	-0.860101
89490110	chr5:89490110:C:T	1.29753e-32	-7.58227e-10	-1.5053
89490121	chr5:89490121:T:A	5.63386e-33	-2.33955	-4.83947e-10
89490153	chr5:89490153:G:A	2.21039e-33	-2.20861	-1.06657
89490190	chr5:89490190:A:G	1.29761e-32	-7.58227e-10	-1.50524
89490341	chr5:89490341:G:A	1.85305e-32	-7.58227e-10	-1.14892
89490795	chr5:89490795:G:A	1.14988e-33	-2.48409	-1.4446
89490934	chr5:89490934:T:C	3.29793e-32	-7.58227e-10	-0.572465
89490958	chr5:89490958:C:T	1.49238e-32	-7.58227e-10	-1.36539
89491118	chr5:89491118:T:C	1.40465e-32	-7.58227e-10	-1.42597
89491301	chr5:89491301:T:C	8.35469e-33	-1.94552	-4.83947e-10
89491358	chr5:89491358:A:G	1.09293e-33	-2.49117	-1.4883
89491382	chr5:89491382:A:G	6.49136e-33	-2.19787	-4.83947e-10
89491640	chr5:89491640:A:G	2.16889e-32	-7.58227e-10	-0.991545
89491707	chr5:89491707:G:A	4.88397e-33	-2.48238	-4.83947e-10
89491846	chr5:89491846:C:T	5.28018e-33	-2.40438	-4.83947e-10
89491877	chr5:89491877:G:C	8.46744e-33	-0.593691	-1.33843
89492238	chr5:89492238:G:C	3.47371e-32	-7.58227e-10	-0.520535
89492668	chr5:89492668:G:C	2.56779e-33	-2.13008	-0.995217
89493209	chr5:89493209:A:G	1.32185e-32	-7.58227e-10	-1.48673
89493315	chr5:89493315:A:G	2.43205e-33	-2.24146	-0.938152
89493613	chr5:89493613:T:C	1.3642e-32	-7.58227e-10	-1.45519
89493802	chr5:89493802:T:C	5.81807e-33	-0.839841	-1.46753
89494437	chr5:89494437:T:C	1.30192e-32	-7.58227e-10	-1.50192
89494457	chr5:89494457:A:T	3.14918e-32	0.669535	-1.28815
89494460	chr5:89494460:T:C	1.38618e-32	-7.58227e-10	-1.43921
89494635	chr5:89494635:A:G	2.57975e-33	-2.18209	-0.938567
89494793	chr5:89494793:C:T	1.28377e-33	-2.47566	-1.34289
89495053	chr5:89495053:A:G	1.53562e-32	-7.58227e-10	-1.33683
89495233	chr5:89495233:C:T	3.55211e-32	-7.58227e-10	-0.498217
89495373	chr5:89495373:T:C	3.55387e-32	-7.58227e-10	-0.497721
89496115	chr5:89496115:G:A	4.92882e-32	-0.170658	-4.83947e-10
89496992	chr5:89496992:C:T	1.76191e-32	-7.58227e-10	-1.19936
89497180	chr5:89497180:T:G	2.76737e-33	-1.81247	-1.23798
89497289	chr5:89497289:A:T	1.41584e-32	-7.58227e-10	-1.41804
89497345	chr5:89497345:G:A	2.64274e-33	-1.96852	-1.12801
89497352	chr5:89497352:A:G	1.53886e-32	-7.58227e-10	-1.33471
89497464	chr5:89497464:G:A	5.80531e-33	-1.46909	-0.840479
89497746	chr5:89497746:A:G	2.4856e-33	-2.19931	-0.95852
89498538	chr5:89498538:A:G	5.87413e-33	-1.36757	-0.930218
89498769	chr5:89498769:G:A	1.30798e-32	-7.58227e-10	-1.49728
89498833	chr5:89498833:G:A	1.47474e-32	-7.58227e-10	-1.37728
89498955	chr5:89498955:G:T	1.39841e-32	-7.58227e-10	-1.43042
89498969	chr5:89498969:C:T	7.05592e-33	-1.22324	-0.89124
89499003	chr5:89499003:A:C	6.13992e-33	-1.23574	-1.01779
89499343	chr5:89499343:T:G	1.30359e-32	-7.58227e-10	-1.50063
89500044	chr5:89500044:C:A	4.77818e-33	-2.50428	-4.83947e-10
89500047	chr5:89500047:A:G	1.05524e-32	-0.219576	-1.49242
89500963	chr5:89500963:C:A	9.84122e-33	-0.291072	-1.49069
89501024	chr5:89501024:T:C	9.89801e-33	-0.283579	-1.49243
89501087	chr5:89501087:C:A	1.34134e-32	-7.58227e-10	-1.47209
89501451	chr5:89501451:G:T	1.341e-32	-7.58227e-10	-1.47234
89501891	chr5:89501891:A:G	2.73225e-32	-0.584268	-0.176367
89501897	chr5:89501897:G:A	3.54178e-33	-2.43931	-0.364402
89501898	chr5:89501898:C:T	7.67042e-33	-0.533497	-1.49748
89501923	chr5:89501923:A:G	4.0971e-33	-1.19869	-1.45937
89502099	chr5:89502099:A:C	1.29842e-32	-7.58227e-10	-1.50461
89502379	chr5:89502379:T:C	1.63391e-33	-2.47383	-1.10354
89502462	chr5:89502462:A:G	4.7822e-33	-2.50344	-4.83947e-10
89502556	chr5:89502556:A:G	1.1377e-32	-1.05416	-0.582592
89502758	chr5:89502758:A:G	2.71377e-32	-7.58227e-10	-0.767418
89502786	chr5:89502786:C:T	2.11247e-32	-7.58227e-10	-1.0179
89502884	chr5:89502884:A:G	7.35722e-33	-0.605497	-1.46716
89502909	chr5:89502909:A:T	8.38206e-33	-1.02855	-0.913697
89503220	chr5:89503220:A:C	1.02942e-32	-0.243945	-1.49282
89503326	chr5:89503326:T:G	8.06776e-33	-1.0496	-0.930864
89503495	chr5:89503495:A:G	2.47512e-32	-7.58227e-10	-0.859468
89503799	chr5:89503799:T:C	7.53511e-33	-0.552659	-1.49611
89504118	chr5:89504118:T:C	1.3639e-32	-7.58227e-10	-1.45541
89504443	chr5:89504443:C:G	2.02209e-33	-2.48092	-0.883287
89504548	chr5:89504548:ATATATATATATG:A	1.34479e-32	-7.58227e-10	-1.46952
89504647	chr5:89504647:T:C	1.40302e-32	-0.00733196	-1.4198
89505108	chr5:89505108:C:T	6.79706e-32	-7.58227e-10	0.150731
89505257	chr5:89505257:C:T	1.12598e-33	-2.48749	-1.4622
89505310	chr5:89505310:TC:T	3.39627e-32	-7.58227e-10	-0.54308
89505838	chr5:89505838:A:G	1.4497e-32	-7.58227e-10	-1.3944
89505859	chr5:89505859:T:C	6.64201e-33	-2.17493	-4.83947e-10
89506097	chr5:89506097:C:T	1.02957e-32	-0.246884	-1.48974
89506342	chr5:89506342:G:A	2.51944e-32	-7.58227e-10	-0.841721
89506412	chr5:89506412:T:C	1.76389e-32	-7.58227e-10	-1.19824
89506721	chr5:89506721:T:A	1.76114e-32	-7.58227e-10	-1.1998
89506894	chr5:89506894:A:G	1.14158e-32	-0.140937	-1.49241
89506955	chr5:89506955:A:G	3.55325e-32	-7.58227e-10	-0.497896
89507362	chr5:89507362:C:T	8.79552e-33	-0.980383	-0.913718
89507715	chr5:89507715:C:A	2.22768e-32	-7.58227e-10	-0.964799
89508132	chr5:89508132:G:A	1.525e-32	0.0573723	-1.40113
89508198	chr5:89508198:G:A	1.94553e-32	-7.58227e-10	-1.10023
89508287	chr5:89508287:T:C	1.25352e-32	-0.0953521	-1.44445
89509139	chr5:89509139:G:A	2.23702e-32	-7.58227e-10	-0.960616
89509685	chr5:89509685:A:T	1.78379e-32	-7.58227e-10	-1.18702
89509939	chr5:89509939:G:A	2.37367e-32	-7.58227e-10	-0.901323
89512394	chr5:89512394:T:A	1.18486e-33	-2.40382	-1.49491
89512608	chr5:89512608:A:G	3.99802e-33	-2.50093	-0.181613
89512827	chr5:89512827:C:T	2.51005e-32	-7.58227e-10	-0.845456
89512882	chr5:89512882:C:T	1.61836e-33	-2.45846	-1.12847
89512944	chr5:89512944:T:C	1.36446e-32	-7.58227e-10	-1.455
89513083	chr5:89513083:A:G	3.34972e-33	-2.49251	-0.366952
89513535	chr5:89513535:G:A	1.58757e-32	-7.58227e-10	-1.30356
89513602	chr5:89513602:G:A	1.42909e-32	0.0472759	-1.45599
89513673	chr5:89513673:T:C	1.25749e-32	-0.0537588	-1.48288
89514105	chr5:89514105:A:G	1.24412e-32	-0.1137	-1.43363
89514184	chr5:89514184:G:A	1.23942e-33	-2.35548	-1.49822
89514279	chr5:89514279:A:G	1.82689e-32	-7.58227e-10	-1.16314
89514375	chr5:89514375:T:C	4.77911e-33	-2.50409	-4.83947e-10
89514491	chr5:89514491:T:C	3.817e-32	-0.0315171	-0.394776
89514642	chr5:89514642:G:T	2.09983e-33	-2.39774	-0.92875
89514759	chr5:89514759:A:G	1.47505e-32	-7.58227e-10	-1.37707
89514977	chr5:89514977:GGAAA:G	2.00461e-32	-7.58227e-10	-1.07031
89515945	chr5:89515945:TTCC:CTCC	2.74746e-32	-7.58227e-10	-0.755084
89516030	chr5:89516030:T:C	3.64692e-32	-7.58227e-10	-0.471876
89516095	chr5:89516095:C:T	1.20901e-33	-2.37763	-1.50091
89516813	chr5:89516813:G:A	1.26901e-33	-2.3345	-1.49561
89517446	chr5:89517446:C:A	1.30079e-32	-7.58227e-10	-1.50279
89517723	chr5:89517723:A:G	9.30032e-33	-0.86686	-0.971434
89517836	chr5:89517836:A:G	2.60087e-32	-7.58227e-10	-0.809914
89517855	chr5:89517855:T:A	3.1737e-33	-2.42597	-0.487478
89517906	chr5:89517906:A:G	1.2999e-32	-7.58227e-10	-1.50347
89518196	chr5:89518196:C:T	1.21291e-33	-2.37665	-1.49867
89518542	chr5:89518542:A:C	1.19635e-32	-0.111988	-1.4745
89518787	chr5:89518787:G:A	2.24723e-33	-2.34327	-0.915377
89519580	chr5:89519580:C:T	1.463e-32	-7.58227e-10	-1.38527
89519905	chr5:89519905:G:C	8.80901e-33	-0.908171	-0.984398
89520093	chr5:89520093:C:T	1.42477e-32	-7.58227e-10	-1.41175
89520109	chr5:89520109:G:A	1.29158e-33	-2.31741	-1.49507
89520889	chr5:89520889:A:T	2.81657e-33	-2.50285	-0.529971
89520899	chr5:89520899:G:A	1.37952e-32	-0.788241	-0.65578
89521149	chr5:89521149:G:A	1.22383e-33	-2.37527	-1.49109
89521571	chr5:89521571:C:T	1.22605e-33	-2.3674	-1.49715
89521627	chr5:89521627:C:G	5.31286e-33	-2.39821	-4.83947e-10
89521901	chr5:89521901:C:T	9.13117e-33	-0.905081	-0.951569
89522103	chr5:89522103:T:A	1.42936e-32	0.0524069	-1.46094
89522511	chr5:89522511:C:A	1.59198e-33	-2.45347	-1.1499
89522654	chr5:89522654:T:A	1.17649e-33	-2.42431	-1.4815
89522949	chr5:89522949:G:A	1.24637e-33	-2.35143	-1.49668
89523314	chr5:89523314:C:A	1.44578e-32	-7.58227e-10	-1.39711
89523688	chr5:89523688:C:G	1.62983e-32	-7.58227e-10	-1.27728
89523700	chr5:89523700:G:A	2.16183e-33	-2.34638	-0.951011
89523779	chr5:89523779:A:G	1.33986e-32	-7.58227e-10	-1.4732
89524251	chr5:89524251:C:T	2.919e-33	-2.49549	-0.501607
89524297	chr5:89524297:C:T	1.36443e-32	0.0149825	-1.47001
89524602	chr5:89524602:AG:A	1.71166e-32	-7.58227e-10	-1.2283
89524669	chr5:89524669:G:A	2.937e-32	-0.574014	-0.114355
89525389	chr5:89525389:T:C	1.36039e-32	0.0120212	-1.47001
89525967	chr5:89525967:G:A	3.77388e-32	-7.58227e-10	-0.437656
89526550	chr5:89526550:C:T	1.32889e-32	-7.58227e-10	-1.48142
89526773	chr5:89526773:C:T	1.24057e-32	-0.14315	-1.40704
89527145	chr5:89527145:T:C	6.92717e-33	-2.13289	-4.83947e-10
89527190	chr5:89527190:G:A	9.16112e-33	-0.903454	-0.949921
89527197	chr5:89527197:G:A	1.18449e-33	-2.42257	-1.47646
89527700	chr5:89527700:A:G	1.4408e-32	-7.58227e-10	-1.40056
89527799	chr5:89527799:T:C	9.15606e-33	-1.85393	-4.83947e-10
89527971	chr5:89527971:C:T	1.35051e-32	-7.58227e-10	-1.46528
89528390	chr5:89528390:C:T	8.68022e-33	-0.908697	-0.998601
89528504	chr5:89528504:T:C	4.76009e-33	-2.50808	-4.83947e-10
89528526	chr5:89528526:C:T	3.54228e-33	-2.42909	-0.374488
89528531	chr5:89528531:T:C	1.19498e-33	-2.42361	-1.4666
89528592	chr5:89528592:A:G	2.36915e-33	-2.43956	-0.766251
89528841	chr5:89528841:A:G	4.94664e-32	-7.58227e-10	-0.167049
89529067	chr5:89529067:T:TA	1.31769e-32	-7.58227e-10	-1.48988
89529085	chr5:89529085:T:G	1.96774e-32	-7.58227e-10	-1.08887
89529187	chr5:89529187:C:A	6.69434e-32	-7.58227e-10	0.135504
89529469	chr5:89529469:A:G	1.38752e-32	-0.850361	-0.587883
89529615	chr5:89529615:T:C	3.93856e-32	-7.58227e-10	-0.394943
89529741	chr5:89529741:T:A	3.82659e-32	0.124871	-0.548654
89529974	chr5:89529974:C:T	1.35472e-33	-2.34447	-1.42028
89530349	chr5:89530349:A:G	1.32618e-32	-7.58227e-10	-1.48346
89530350	chr5:89530350:G:A	1.38454e-32	0.0589656	-1.49935
89530994	chr5:89530994:T:G	1.35109e-32	-0.0577276	-1.40712
89531115	chr5:89531115:T:C	4.98633e-33	-2.46164	-4.83947e-10
89531273	chr5:89531273:G:T	1.37739e-32	-0.895225	-0.550347
89531525	chr5:89531525:A:G	2.78726e-33	-2.4997	-0.543587
89531887	chr5:89531887:T:G	3.65154e-32	-7.58227e-10	-0.470609
89531912	chr5:89531912:T:A	7.2744e-33	-1.5954	-0.488584
89532097	chr5:89532097:T:A	1.14985e-33	-2.45914	-1.46958
89532645	chr5:89532645:G:A	1.16906e-33	-2.46324	-1.4489
89532777	chr5:89532777:G:A	2.578e-33	-2.4486	-0.67273
89532900	chr5:89532900:A:G	1.14619e-33	-2.46099	-1.47091
89533172	chr5:89533172:T:A	2.13714e-32	-7.58227e-10	-1.00629
89533366	chr5:89533366:AG:A	1.17595e-33	-2.43323	-1.47303
89533865	chr5:89533865:A:G	3.31601e-32	-7.58227e-10	-0.566998
89533947	chr5:89533947:T:TAAG	1.17541e-33	-2.43683	-1.4699
89533959	chr5:89533959:C:A	2.48762e-33	-2.44735	-0.709665
89534349	chr5:89534349:C:T	1.18985e-33	-2.42955	-1.46497
89534574	chr5:89534574:G:T	1.29755e-32	-7.58227e-10	-1.50528
89534607	chr5:89534607:C:T	1.4427e-32	-7.58227e-10	-1.39924
89534754	chr5:89534754:A:G	1.17368e-33	-2.43814	-1.47006
89534755	chr5:89534755:G:A	4.29519e-32	-7.58227e-10	-0.308262
89534800	chr5:89534800:G:A	1.42781e-32	0.0895945	-1.49921
89535286	chr5:89535286:T:A	1.33108e-32	-7.58227e-10	-1.47977
89535360	chr5:89535360:A:T	1.96937e-32	-7.58227e-10	-1.08805
89535566	chr5:89535566:C:T	1.47227e-32	-7.58227e-10	-1.37896
89535582	chr5:89535582:T:C	2.13196e-32	-7.58227e-10	-1.00872
89535737	chr5:89535737:T:C	2.76581e-33	-2.50378	-0.547234
89536074	chr5:89536074:C:T	1.15096e-33	-2.49252	-1.43523
89536673	chr5:89536673:A:T	2.08446e-33	-2.41512	-0.918716
89536726	chr5:89536726:C:A	1.44314e-32	-7.58227e-10	-1.39894
89536915	chr5:89536915:C:A	2.69635e-32	-7.58227e-10	-0.773861
89536993	chr5:89536993:C:T	1.32618e-32	-7.58227e-10	-1.48346
89537002	chr5:89537002:C:G	1.41121e-32	-7.58227e-10	-1.42131
89537230	chr5:89537230:T:C	1.70579e-32	-7.58227e-10	-1.23173
89537234	chr5:89537234:A:G	3.14238e-33	-2.42915	-0.494212
89537485	chr5:89537485:A:G	1.34734e-32	0.0313768	-1.49901
89537705	chr5:89537705:T:C	3.17266e-33	-2.34887	-0.564899
89537844	chr5:89537844:G:A	1.42251e-32	-7.58227e-10	-1.41333
89537862	chr5:89537862:A:G	1.29333e-32	-0.00934057	-1.4992
89538867	chr5:89538867:A:G	2.14241e-32	-1.08632	0.0824951
89539548	chr5:89539548:T:C	1.67382e-32	-7.58227e-10	-1.25065
89540018	chr5:89540018:G:A	1.95758e-32	-7.58227e-10	-1.09405
89540334	chr5:89540334:C:T	1.30159e-32	-7.58227e-10	-1.50217
89540797	chr5:89540797:C:T	1.71366e-32	-1.22713	-4.83947e-10
89540854	chr5:89540854:G:A	2.24888e-32	-7.58227e-10	-0.955326
89541186	chr5:89541186:G:A	1.33123e-32	-7.58227e-10	-1.47965
89541601	chr5:89541601:T:A	1.64797e-32	-7.58227e-10	-1.26621
89541772	chr5:89541772:T:C	1.97613e-32	-7.58227e-10	-1.08462
89541806	chr5:89541806:G:T	2.42901e-32	-7.58227e-10	-0.878273
89542027	chr5:89542027:G:A	1.30415e-32	-7.58227e-10	-1.50021
89542299	chr5:89542299:A:G	3.56121e-32	-7.58227e-10	-0.495657
89542326	chr5:89542326:G:A	1.29822e-32	-7.58227e-10	-1.50476
89542360	chr5:89542360:C:G	1.68985e-33	-2.46388	-1.07983
89542381	chr5:89542381:A:G	1.14618e-32	-1.62932	-4.83947e-10
89542479	chr5:89542479:A:G	1.35775e-32	-7.58227e-10	-1.45993
89542496	chr5:89542496:T:C	1.44826e-32	-7.58227e-10	-1.39539
89542525	chr5:89542525:T:C	1.43609e-32	-7.58227e-10	-1.40383
89542569	chr5:89542569:A:C	1.36734e-32	-7.58227e-10	-1.45289
89542580	chr5:89542580:C:T	3.12517e-32	-7.58227e-10	-0.62627
89542581	chr5:89542581:G:A	1.67823e-32	-7.58227e-10	-1.24802
89542638	chr5:89542638:T:C	1.5174e-32	-7.58227e-10	-1.34876
89542785	chr5:89542785:A:G	1.39185e-32	-7.58227e-10	-1.43512
89542923	chr5:89542923:A:G	1.59855e-32	-7.58227e-10	-1.29666
89543019	chr5:89543019:A:G	1.30115e-32	-7.58227e-10	-1.50251
89543087	chr5:89543087:T:G	2.04102e-32	-7.58227e-10	-1.05231
89543622	chr5:89543622:C:A	1.30534e-32	-7.58227e-10	-1.4993
89543871	chr5:89543871:C:T	1.56616e-32	-7.58227e-10	-1.31713
89543939	chr5:89543939:T:C	1.35419e-32	-7.58227e-10	-1.46255
89544307	chr5:89544307:CCA:C	1.3045e-32	-7.58227e-10	-1.49994
89544472	chr5:89544472:C:T	1.63251e-32	-7.58227e-10	-1.27564
89544482	chr5:89544482:A:G	9.19607e-33	-1.84957	-4.83947e-10
89544748	chr5:89544748:A:G	1.60092e-32	-7.58227e-10	-1.29518
89544807	chr5:89544807:G:A	1.59016e-32	-7.58227e-10	-1.30192
89545671	chr5:89545671:A:G	8.18443e-33	-1.03155	-0.934562
89545901	chr5:89545901:T:C	1.61623e-32	-7.58227e-10	-1.28566
89546253	chr5:89546253:A:G	1.64183e-32	-7.58227e-10	-1.26995
89546541	chr5:89546541:G:T	1.30004e-32	-7.58227e-10	-1.50336
89547069	chr5:89547069:G:A	1.61342e-33	-2.42666	-1.16332
89547217	chr5:89547217:C:T	1.46305e-32	-7.58227e-10	-1.38523
89547721	chr5:89547721:T:C	1.46706e-32	-7.58227e-10	-1.3825
89547858	chr5:89547858:T:C	1.74208e-33	-2.46611	-1.04715
89547988	chr5:89547988:G:A	1.48491e-32	-7.58227e-10	-1.3704
89548463	chr5:89548463:T:C	1.30314e-32	-7.58227e-10	-1.50098
89548509	chr5:89548509:A:C	1.29362e-33	-2.44028	-1.37061
89548783	chr5:89548783:A:G	6.95471e-33	-2.12892	-4.83947e-10
89549331	chr5:89549331:A:G	1.45503e-32	-7.58227e-10	-1.39073
89549766	chr5:89549766:C:A	1.36395e-32	-7.58227e-10	-1.45537
89550025	chr5:89550025:A:G	7.12082e-33	-2.10532	-4.83947e-10
89550054	chr5:89550054:T:G	1.67763e-33	-2.47125	-1.07971
89550134	chr5:89550134:T:C	1.48312e-32	-7.58227e-10	-1.37161
89550286	chr5:89550286:T:C	1.2988e-32	-7.58227e-10	-1.50432
89550810	chr5:89550810:A:G	1.63982e-32	-7.58227e-10	-1.27117
89550882	chr5:89550882:T:A	2.28091e-32	-0.941183	-4.83947e-10
89550988	chr5:89550988:T:C	1.75344e-32	-7.58227e-10	-1.20418
89551082	chr5:89551082:T:C	1.56141e-32	-7.58227e-10	-1.32017
89551194	chr5:89551194:G:A	1.81472e-32	-1.04924	-0.120586
89551370	chr5:89551370:A:G	1.35789e-32	-7.58227e-10	-1.45983
89551891	chr5:89551891:G:A	1.60786e-32	-7.58227e-10	-1.29085
89552080	chr5:89552080:T:G	3.73338e-33	-1.4196	-1.33143
89552321	chr5:89552321:T:A	1.33879e-32	-7.58227e-10	-1.47399
89553160	chr5:89553160:G:A	1.88959e-32	-7.58227e-10	-1.1294
89553731	chr5:89553731:A:G	1.32997e-32	-7.58227e-10	-1.4806
89553759	chr5:89553759:T:C	1.9145e-32	-1.1163	-4.83947e-10
89553765	chr5:89553765:G:A	1.59035e-32	-7.58227e-10	-1.3018
89554003	chr5:89554003:A:C	4.77551e-33	-2.50484	-4.83947e-10
89554800	chr5:89554800:G:T	3.27848e-33	-1.45832	-1.42264
89554929	chr5:89554929:C:A	1.41715e-32	-7.58227e-10	-1.41711
89555485	chr5:89555485:T:C	3.17517e-33	-2.15149	-0.761494
89555684	chr5:89555684:C:T	1.38517e-32	-7.58227e-10	-1.43994
89555851	chr5:89555851:T:C	1.37025e-32	-7.58227e-10	-1.45077
89556398	chr5:89556398:T:C	1.31418e-32	-7.58227e-10	-1.49255
89556916	chr5:89556916:G:C	2.16545e-32	-7.58227e-10	-0.993131
89557032	chr5:89557032:A:G	2.33659e-32	-0.0737907	-0.843276
89557103	chr5:89557103:G:T	1.29923e-32	-7.58227e-10	-1.50399
89557104	chr5:89557104:G:T	1.29923e-32	-7.58227e-10	-1.50399
89557254	chr5:89557254:C:T	3.03133e-33	-1.49811	-1.46123
89557397	chr5:89557397:T:C	1.37065e-32	-7.58227e-10	-1.45047
89557634	chr5:89557634:G:C	3.32805e-33	-1.44224	-1.42372
89557731	chr5:89557731:C:T	6.44848e-32	-7.58227e-10	0.0980858
89558044	chr5:89558044:C:T	2.5615e-32	-7.58227e-10	-0.825167
89558583	chr5:89558583:A:G	2.01188e-32	-7.58227e-10	-1.06669
89558604	chr5:89558604:T:C	6.21099e-33	-1.05759	-1.18444
89558722	chr5:89558722:A:G	1.30791e-33	-2.33268	-1.46723
89559240	chr5:89559240:T:C	1.5302e-32	-7.58227e-10	-1.34036
89559953	chr5:89559953:A:G	4.97778e-33	-2.46336	-4.83947e-10
89560000	chr5:89560000:G:T	5.20393e-31	2.18624	-4.83947e-10
89560053	chr5:89560053:C:T	2.01442e-32	-7.58227e-10	-1.06543
89560306	chr5:89560306:G:A	1.38247e-32	-7.58227e-10	-1.44189
89560483	chr5:89560483:A:C	9.25512e-33	-1.84317	-4.83947e-10
89560674	chr5:89560674:A:G	1.52253e-32	0.152957	-1.49834
89561481	chr5:89561481:A:G	1.30191e-32	-7.58227e-10	-1.50193
89561753	chr5:89561753:A:G	1.99784e-32	-7.58227e-10	-1.07369
89561789	chr5:89561789:G:GA	1.33018e-32	-7.58227e-10	-1.48045
89562043	chr5:89562043:G:A	6.11187e-32	0.0444734	-4.83947e-10
89562155	chr5:89562155:C:T	4.50198e-33	-1.08644	-1.47739
89562391	chr5:89562391:T:A	1.22929e-32	-1.38953	-0.169789
89562465	chr5:89562465:G:A	2.20146e-32	-7.58227e-10	-0.976637
89562915	chr5:89562915:A:C	2.24193e-32	-7.58227e-10	-0.958421
89562990	chr5:89562990:C:T	4.33725e-32	-7.58227e-10	-0.298519
89562996	chr5:89562996:T:TA	3.24806e-33	-1.45308	-1.4372
89563247	chr5:89563247:G:A	1.58163e-32	-7.58227e-10	-1.3073
89563582	chr5:89563582:A:G	3.00094e-33	-1.50298	-1.46644
89563741	chr5:89563741:C:T	3.04677e-33	-1.51283	-1.44143
89563839	chr5:89563839:CTGT:C	2.42864e-32	-7.58227e-10	-0.878429
89564316	chr5:89564316:A:T	3.05506e-33	-1.48279	-1.46876
89564928	chr5:89564928:T:A	8.15366e-32	-7.58227e-10	0.332708
89564983	chr5:89564983:C:T	1.32534e-32	-7.58227e-10	-1.48409
89565094	chr5:89565094:T:A	1.77232e-32	-7.58227e-10	-1.19347
89565366	chr5:89565366:G:A	4.78531e-33	-1.01535	-1.48744
89565509	chr5:89565509:G:A	1.31169e-32	-7.58227e-10	-1.49444
89565625	chr5:89565625:A:G	1.33015e-32	-7.58227e-10	-1.48047
89565683	chr5:89565683:A:G	2.09886e-32	-7.58227e-10	-1.02436
89565862	chr5:89565862:TG:T	7.38767e-33	-2.28678	0.218251
89566064	chr5:89566064:T:C	1.33026e-32	-7.58227e-10	-1.48039
89566469	chr5:89566469:G:T	3.23182e-33	-1.51507	-1.38022
89566631	chr5:89566631:C:G	2.37307e-32	-7.58227e-10	-0.901574
89566854	chr5:89566854:G:A	1.80574e-32	-7.58227e-10	-1.17479
89566870	chr5:89566870:T:C	1.32084e-32	-7.58227e-10	-1.48749
89567028	chr5:89567028:T:C	1.61262e-32	-7.58227e-10	-1.2879
89567442	chr5:89567442:G:A	1.19793e-32	-0.0854631	-1.4997
89567975	chr5:89567975:GACTA:G	1.49224e-32	-7.58227e-10	-1.36548
89568244	chr5:89568244:C:T	5.29089e-33	-2.40236	-4.83947e-10
89568572	chr5:89568572:C:A	1.3188e-31	-7.58227e-10	0.813545
89568651	chr5:89568651:C:A	1.08036e-31	0.614118	-4.83947e-10
89568816	chr5:89568816:C:T	1.31321e-32	-7.58227e-10	-1.49328
89568831	chr5:89568831:T:C	2.76501e-33	-1.67831	-1.37299
89569528	chr5:89569528:T:C	1.84574e-32	-7.58227e-10	-1.15288
89569712	chr5:89569712:A:T	2.39988e-33	-1.70026	-1.49267
89569958	chr5:89569958:C:T	1.51566e-32	-7.58227e-10	-1.34991
89570489	chr5:89570489:T:G	4.20552e-32	-7.58227e-10	-0.32936
89570505	chr5:89570505:C:T	2.96933e-32	-7.58227e-10	-0.677421
89571043	chr5:89571043:C:G	1.29808e-32	-7.58227e-10	-1.50487
89571394	chr5:89571394:AGATGATT:A	2.43975e-33	-2.10344	-1.07301
89571457	chr5:89571457:C:T	2.95018e-33	-1.48192	-1.50456
89571480	chr5:89571480:C:T	1.44081e-32	-7.58227e-10	-1.40055
89571675	chr5:89571675:T:C	2.07203e-32	-7.58227e-10	-1.03723
89571870	chr5:89571870:C:T	3.30949e-33	-1.37328	-1.49827
89571921	chr5:89571921:A:C	1.46317e-32	-7.58227e-10	-1.38515
89572201	chr5:89572201:T:C	1.33559e-32	-7.58227e-10	-1.47638
89572635	chr5:89572635:CT:C	2.59396e-32	-7.58227e-10	-0.812574
89572854	chr5:89572854:C:T	1.38285e-32	-7.58227e-10	-1.44161
89572874	chr5:89572874:C:T	5.40487e-32	-7.58227e-10	-0.0784584
89573201	chr5:89573201:C:T	1.49372e-32	-7.58227e-10	-1.36449
89573280	chr5:89573280:T:C	5.00608e-33	-2.45769	-4.83947e-10
89573320	chr5:89573320:A:G	3.18618e-33	-1.66019	-1.24933
89573406	chr5:89573406:G:A	1.38009e-32	-7.58227e-10	-1.44361
89573868	chr5:89573868:T:C	1.32498e-32	-7.58227e-10	-1.48436
89574009	chr5:89574009:A:T	1.87642e-32	-7.58227e-10	-1.13639
89574137	chr5:89574137:A:G	1.3195e-32	-7.58227e-10	-1.48851
89574526	chr5:89574526:G:T	1.34773e-32	-7.58227e-10	-1.46733
89574707	chr5:89574707:G:A	3.92503e-32	-7.58227e-10	-0.398385
89574922	chr5:89574922:C:T	1.70442e-32	-7.58227e-10	-1.23253
89574987	chr5:89574987:C:A	1.7051e-32	-7.58227e-10	-1.23214
89575274	chr5:89575274:A:G	1.23695e-33	-2.48421	-1.37149
89575318	chr5:89575318:A:T	1.31449e-32	-7.58227e-10	-1.49231
89575355	chr5:89575355:A:G	1.60035e-32	-7.58227e-10	-1.29554
89575455	chr5:89575455:T:G	1.56648e-32	-7.58227e-10	-1.31693
89575546	chr5:89575546:T:G	1.63135e-32	-7.58227e-10	-1.27635
89575595	chr5:89575595:T:C	1.56821e-32	-7.58227e-10	-1.31582
89575660	chr5:89575660:G:A	4.05902e-33	-1.251	-1.4164
89575928	chr5:89575928:C:T	8.63824e-33	-0.432598	-1.47955
89575973	chr5:89575973:G:T	1.31118e-32	-7.58227e-10	-1.49483
89576566	chr5:89576566:C:T	1.09725e-32	-0.169183	-1.50377
89576689	chr5:89576689:T:C	5.40068e-33	-0.962746	-1.41907
89576771	chr5:89576771:G:A	1.3209e-32	-7.58227e-10	-1.48744
89577069	chr5:89577069:A:G	1.53063e-32	-7.58227e-10	-1.34008
89577109	chr5:89577109:A:G	1.38446e-32	-7.58227e-10	-1.44045
89577794	chr5:89577794:C:T	1.30561e-32	-7.58227e-10	-1.49909
89578015	chr5:89578015:A:T	4.24674e-33	-1.1171	-1.5051
89578256	chr5:89578256:G:A	1.64552e-32	-7.58227e-10	-1.2677
89578807	chr5:89578807:A:G	5.70505e-33	-2.32699	-4.83947e-10
89578825	chr5:89578825:C:T	1.40425e-32	-7.58227e-10	-1.42626
89578976	chr5:89578976:G:A	1.60121e-32	-7.58227e-10	-1.295
89579161	chr5:89579161:G:GT	1.30561e-32	-7.58227e-10	-1.49909
89579191	chr5:89579191:G:A	1.3529e-32	-7.58227e-10	-1.46351
89579609	chr5:89579609:T:G	1.5664e-32	-7.58227e-10	-1.31698
89579745	chr5:89579745:T:C	1.66223e-32	-7.58227e-10	-1.2576
89579754	chr5:89579754:A:G	7.30793e-33	-0.779475	-1.29991
89580486	chr5:89580486:T:C	3.34821e-32	-7.58227e-10	-0.557332
89580752	chr5:89580752:A:G	3.11463e-32	-7.58227e-10	-0.629649
89580785	chr5:89580785:T:G	4.03757e-32	-7.58227e-10	-0.370116
89580987	chr5:89580987:A:G	1.29771e-32	-7.58227e-10	-1.50516
89581135	chr5:89581135:A:G	1.41152e-33	-2.32686	-1.39682
89581409	chr5:89581409:T:C	5.00898e-33	-2.45711	-4.83947e-10
89582329	chr5:89582329:A:G	1.50591e-32	-7.58227e-10	-1.35636
89582749	chr5:89582749:A:G	1.74163e-32	-7.58227e-10	-1.21094
89582766	chr5:89582766:G:A	1.39841e-32	-7.58227e-10	-1.43042
89582979	chr5:89582979:G:A	5.23959e-33	-2.4121	-4.83947e-10
89583292	chr5:89583292:C:T	1.78164e-33	-2.26726	-1.22355
89583318	chr5:89583318:A:G	1.8462e-32	-7.58227e-10	-1.15263
89583831	chr5:89583831:G:A	1.54957e-32	-7.58227e-10	-1.32778
89584515	chr5:89584515:G:A	1.36125e-33	-2.46669	-1.29325
89585644	chr5:89585644:T:C	1.32379e-32	-7.58227e-10	-1.48526
89586075	chr5:89586075:G:A	3.47775e-32	-7.58227e-10	-0.519374
89586463	chr5:89586463:C:T	3.67087e-32	-7.58227e-10	-0.465331
89586641	chr5:89586641:C:G	3.50097e-32	-7.58227e-10	-0.51272
89586976	chr5:89586976:G:A	1.30504e-32	-7.58227e-10	-1.49952
89587319	chr5:89587319:A:G	1.30502e-32	-7.58227e-10	-1.49954
89587831	chr5:89587831:C:T	1.63274e-32	-7.58227e-10	-1.2755
89587995	chr5:89587995:C:T	4.84532e-32	-7.58227e-10	-0.187745
89588011	chr5:89588011:A:G	1.34904e-32	-7.58227e-10	-1.46637
89588189	chr5:89588189:T:C	1.83931e-33	-2.22418	-1.23478
89588347	chr5:89588347:AGGCAAGT:A	1.63633e-32	-7.58227e-10	-1.2733
89588786	chr5:89588786:G:A	1.34606e-32	-7.58227e-10	-1.46858
89588880	chr5:89588880:C:T	1.31802e-32	-7.58227e-10	-1.48963
89588926	chr5:89588926:T:C	1.30229e-32	-7.58227e-10	-1.50163
89588938	chr5:89588938:C:T	1.57392e-32	-7.58227e-10	-1.31219
89588976	chr5:89588976:T:C	1.95187e-33	-2.40027	-0.999292
89589939	chr5:89589939:T:C	1.6644e-32	-7.58227e-10	-1.25629
89590048	chr5:89590048:G:A	1.3589e-32	-7.58227e-10	-1.45908
89590174	chr5:89590174:A:C	1.31999e-32	-7.58227e-10	-1.48814
89590293	chr5:89590293:TG:T	1.72179e-33	-2.3113	-1.21368
89590484	chr5:89590484:C:T	1.30076e-32	-7.58227e-10	-1.50281
89590540	chr5:89590540:C:T	5.91192e-32	-7.58227e-10	0.011212
89590636	chr5:89590636:C:T	1.59587e-33	-2.24475	-1.35618
89590992	chr5:89590992:A:G	1.5234e-32	-7.58227e-10	-1.34482
89591262	chr5:89591262:G:A	1.88743e-32	-7.58227e-10	-1.13054
89591740	chr5:89591740:T:C	1.4793e-32	-7.58227e-10	-1.37419
89591742	chr5:89591742:C:T	1.46058e-32	-7.58227e-10	-1.38692
89591861	chr5:89591861:T:G	1.30321e-32	-7.58227e-10	-1.50093
89591902	chr5:89591902:G:T	1.39477e-32	-7.58227e-10	-1.43303
89592476	chr5:89592476:T:C	1.98418e-32	-7.58227e-10	-1.08055
89592691	chr5:89592691:A:T	2.36868e-32	-7.58227e-10	-0.903426
89592794	chr5:89592794:C:T	1.76987e-32	-7.58227e-10	-1.19485
89592828	chr5:89592828:C:T	6.6507e-33	-0.727508	-1.44611
89593238	chr5:89593238:T:C	1.07163e-32	-1.69658	-4.83947e-10
89594138	chr5:89594138:G:A	3.00117e-33	-1.46428	-1.50506
89594246	chr5:89594246:C:T	4.3087e-33	-1.49721	-1.11049
89594621	chr5:89594621:T:C	4.77996e-32	-7.58227e-10	-0.201327
89594638	chr5:89594638:A:T	7.82681e-33	-2.01079	-4.83947e-10
89594716	chr5:89594716:A:T	1.95381e-32	-7.58227e-10	-1.09598
89594797	chr5:89594797:C:T	1.19715e-33	-2.50588	-1.38252
89594809	chr5:89594809:A:G	1.30991e-32	-7.58227e-10	-1.4958
89594811	chr5:89594811:T:C	5.97568e-33	-2.33209	0.0514403
89594813	chr5:89594813:C:T	1.29758e-32	-7.58227e-10	-1.50526
89595165	chr5:89595165:A:G	1.09403e-33	-2.50708	-1.4714
89595210	chr5:89595210:T:A	1.3525e-32	-7.58227e-10	-1.46381
89595282	chr5:89595282:T:C	1.31005e-32	-7.58227e-10	-1.4957
89595356	chr5:89595356:T:C	5.01679e-33	-2.41177	-0.0437817
89595509	chr5:89595509:A:G	1.65448e-32	-7.58227e-10	-1.26227
89595713	chr5:89595713:A:G	1.32677e-33	-2.45763	-1.32796
89596113	chr5:89596113:G:A	3.7489e-32	-7.58227e-10	-0.444298
89596123	chr5:89596123:T:C	2.13759e-33	-2.10962	-1.19904
89596163	chr5:89596163:C:T	1.62301e-33	-2.4987	-1.08536
89596855	chr5:89596855:A:G	2.06675e-32	-7.58227e-10	-1.03978
89596859	chr5:89596859:A:G	9.29741e-33	-1.83861	-4.83947e-10
89597176	chr5:89597176:G:A	1.77122e-32	-7.58227e-10	-1.19409
89597395	chr5:89597395:G:C	2.93937e-33	-1.51441	-1.47574
89597415	chr5:89597415:C:T	2.27225e-33	-2.45509	-0.792486
89597638	chr5:89597638:C:T	2.21911e-33	-2.03411	-1.23713
89598181	chr5:89598181:T:G	4.80539e-33	-2.49861	-4.83947e-10
89598375	chr5:89598375:C:T	2.09984e-33	-1.97963	-1.34685
89598422	chr5:89598422:C:G	5.79706e-33	-2.31099	-4.83947e-10
89598692	chr5:89598692:CT:C	1.98371e-32	-7.58227e-10	-1.08079
89599183	chr5:89599183:T:C	2.82636e-33	-2.4802	-0.549153
89599528	chr5:89599528:G:A	2.42353e-33	-1.95617	-1.22695
89599539	chr5:89599539:A:G	1.70397e-33	-2.37314	-1.16224
89599569	chr5:89599569:T:C	3.16305e-33	-1.46175	-1.45506
89599570	chr5:89599570:C:T	1.85312e-32	-7.58227e-10	-1.14889
89599755	chr5:89599755:G:A	1.24429e-33	-2.49819	-1.35158
89600478	chr5:89600478:A:C	1.25979e-33	-2.38733	-1.45008
89600843	chr5:89600843:G:A	1.36988e-32	-7.58227e-10	-1.45104
89601314	chr5:89601314:G:A	1.43473e-33	-2.50767	-1.19969
89601410	chr5:89601410:T:TA	1.25149e-33	-2.37102	-1.47299
89601787	chr5:89601787:A:G	9.6923e-33	-1.79701	-4.83947e-10
89601811	chr5:89601811:T:C	9.6882e-32	0.50515	-4.83947e-10
89601830	chr5:89601830:C:T	3.25577e-32	-7.58227e-10	-0.585329
89601857	chr5:89601857:T:TC	1.26215e-33	-2.43213	-1.4034
89602200	chr5:89602200:C:G	1.34551e-33	-2.30107	-1.4705
89602299	chr5:89602299:A:G	1.09606e-33	-2.4993	-1.47732
89602346	chr5:89602346:T:G	1.69618e-32	-7.58227e-10	-1.23738
89602913	chr5:89602913:G:A	8.41325e-33	-1.93854	-4.83947e-10
89603123	chr5:89603123:T:C	1.84477e-32	-1.1534	-4.83947e-10
89603264	chr5:89603264:G:C	1.7621e-32	-1.19925	-4.83947e-10
89603399	chr5:89603399:T:C	5.25107e-33	-2.40991	-4.83947e-10
89603683	chr5:89603683:A:G	1.61192e-33	-2.09472	-1.4962
89603936	chr5:89603936:A:G	3.26304e-33	-2.11803	-0.767655
89603949	chr5:89603949:A:G	1.30358e-32	-7.58227e-10	-1.50064
89604084	chr5:89604084:T:C	3.63473e-32	-7.58227e-10	-0.475225
89604226	chr5:89604226:T:A	1.30847e-32	-7.58227e-10	-1.4969
89604898	chr5:89604898:T:A	1.58646e-32	-7.58227e-10	-1.30425
89605080	chr5:89605080:C:T	1.29162e-33	-2.44995	-1.3625
89606377	chr5:89606377:T:C	1.39793e-31	0.871816	-4.83947e-10
89606512	chr5:89606512:TC:T	3.53036e-32	-7.58227e-10	-0.504358
89606710	chr5:89606710:A:G	1.4105e-32	-7.58227e-10	-1.42182
89606728	chr5:89606728:A:G	1.30805e-32	-7.58227e-10	-1.49722
89606775	chr5:89606775:A:T	3.9182e-32	-7.58227e-10	-0.400125
89607008	chr5:89607008:A:G	1.47713e-33	-2.45702	-1.22123
89607063	chr5:89607063:TC:T	1.64466e-32	-7.58227e-10	-1.26822
89607147	chr5:89607147:T:C	1.24915e-33	-2.40854	-1.43734
89607481	chr5:89607481:C:G	1.19393e-33	-2.40096	-1.49014
89610539	chr5:89610539:C:G	4.79901e-33	-2.49993	-4.83947e-10
89610557	chr5:89610557:C:T	1.38129e-32	-7.58227e-10	-1.44274
89610637	chr5:89610637:C:G	3.52478e-32	-7.58227e-10	-0.505941
89610827	chr5:89610827:C:G	4.87357e-33	-2.48452	-4.83947e-10
89610863	chr5:89610863:C:T	2.1838e-33	-2.37483	-0.91245
89610938	chr5:89610938:G:A	1.06083e-31	-7.58227e-10	0.595874
89610948	chr5:89610948:G:T	2.42777e-32	-7.58227e-10	-0.878785
89611471	chr5:89611471:C:T	1.35725e-32	-7.58227e-10	-1.4603
89611491	chr5:89611491:C:A	1.65997e-32	-7.58227e-10	-1.25896
89611545	chr5:89611545:G:A	3.48129e-33	-2.50691	-0.314027
89611548	chr5:89611548:T:C	3.56716e-33	-2.5074	-0.289169
89611551	chr5:89611551:T:C	3.45184e-33	-2.50812	-0.321314
89611575	chr5:89611575:G:A	2.27288e-32	-7.58227e-10	-0.944713
89611749	chr5:89611749:T:A	1.41544e-31	-7.58227e-10	0.884269
89611916	chr5:89611916:G:A	1.64173e-33	-2.34948	-1.22311
89612254	chr5:89612254:A:T	1.72576e-32	-7.58227e-10	-1.22009
89612470	chr5:89612470:G:C	1.29773e-32	-7.58227e-10	-1.50514
89613086	chr5:89613086:T:G	1.70895e-32	-7.58227e-10	-1.22988
89613175	chr5:89613175:A:G	3.58912e-32	-7.58227e-10	-0.48785
89613353	chr5:89613353:G:C	1.21475e-33	-2.38053	-1.49328
89613397	chr5:89613397:A:G	1.42913e-32	-7.58227e-10	-1.40869
89613642	chr5:89613642:A:G	1.87731e-32	-7.58227e-10	-1.13592
89613811	chr5:89613811:TG:T	1.30073e-32	-7.58227e-10	-1.50283
89614240	chr5:89614240:C:T	6.5685e-33	-2.18606	-4.83947e-10
89614266	chr5:89614266:T:C	1.37685e-32	-7.58227e-10	-1.44596
89614379	chr5:89614379:C:T	1.39706e-32	-7.58227e-10	-1.43139
89614617	chr5:89614617:G:A	1.88695e-32	-7.58227e-10	-1.1308
89614621	chr5:89614621:G:A	5.13786e-33	-1.03916	-1.39255
89614670	chr5:89614670:C:T	3.60172e-33	-1.31273	-1.4742
89614748	chr5:89614748:C:T	9.85539e-33	-1.22067	-0.559655
89614873	chr5:89614873:C:T	3.34314e-33	-2.25081	-0.61062
89615019	chr5:89615019:A:T	1.94609e-32	0.399619	-1.49956
89615481	chr5:89615481:A:G	1.6071e-32	-7.58227e-10	-1.29133
89615908	chr5:89615908:A:T	1.31569e-32	-7.58227e-10	-1.4914
89615984	chr5:89615984:C:T	2.28926e-32	-7.58227e-10	-0.937532
89616278	chr5:89616278:TTGTC:T	1.80454e-32	-7.58227e-10	-1.17546
89616350	chr5:89616350:T:TA	1.60738e-32	-2.25674	0.96559
89616868	chr5:89616868:A:G	1.06695e-32	-0.72538	-0.975571
89617530	chr5:89617530:G:T	1.77169e-32	-7.58227e-10	-1.19382
89617546	chr5:89617546:C:G	1.42666e-32	-1.41042	-4.83947e-10
89617865	chr5:89617865:A:G	3.66026e-33	-2.2965	-0.474314
89618582	chr5:89618582:A:G	3.51267e-33	-2.31235	-0.499619
89618593	chr5:89618593:A:G	1.29867e-32	-7.58227e-10	-1.50442
89618703	chr5:89618703:A:ACAG	2.32834e-32	-7.58227e-10	-0.920602
89619008	chr5:89619008:G:A	2.20897e-32	-7.58227e-10	-0.973232
89619101	chr5:89619101:G:A	6.79972e-33	-2.15146	-4.83947e-10
89619190	chr5:89619190:G:A	2.26564e-32	-7.58227e-10	-0.947902
89619256	chr5:89619256:TC:T	8.84002e-33	-0.821129	-1.06793
89619880	chr5:89619880:T:C	8.81169e-33	-0.82125	-1.07101
89620285	chr5:89620285:C:T	8.93982e-33	-0.803067	-1.07476
89620313	chr5:89620313:T:C	1.41061e-32	-7.58227e-10	-1.42174
89620429	chr5:89620429:G:A	2.10005e-32	-7.58227e-10	-1.0238
89620859	chr5:89620859:G:A	2.05906e-32	-7.58227e-10	-1.04351
89621474	chr5:89621474:C:T	1.71547e-33	-2.33043	-1.19823
89621578	chr5:89621578:A:G	1.84471e-32	-2.25136	1.09792
89621587	chr5:89621587:A:C	1.68688e-32	-7.58227e-10	-1.24288
89621596	chr5:89621596:G:A	6.05587e-33	-0.903473	-1.36384
89621616	chr5:89621616:T:G	1.00431e-32	-1.30236	-0.459094
89621782	chr5:89621782:T:C	1.76945e-33	-2.24067	-1.25701
89621798	chr5:89621798:G:A	2.78729e-32	-0.74069	-4.83947e-10
89621851	chr5:89621851:A:G	2.22468e-32	-7.58227e-10	-0.966145
89622214	chr5:89622214:C:T	6.33627e-33	-2.22205	-4.83947e-10
89622231	chr5:89622231:C:T	3.10459e-33	-1.91153	-1.02393
89622245	chr5:89622245:G:A	2.13559e-32	-7.58227e-10	-1.00701
89622446	chr5:89622446:G:C	9.27587e-33	-0.817608	-1.02332
89622616	chr5:89622616:T:C	9.58619e-33	-0.775669	-1.03235
89622954	chr5:89622954:C:T	7.81704e-33	-2.01204	-4.83947e-10
89623014	chr5:89623014:C:G	4.58099e-32	-7.58227e-10	-0.243844
89623096	chr5:89623096:C:T	3.69168e-32	-7.58227e-10	-0.459677
89623170	chr5:89623170:A:G	1.29754e-32	-7.58227e-10	-1.50529
89623210	chr5:89623210:A:G	4.86809e-33	-2.48564	-4.83947e-10
89623269	chr5:89623269:G:C	1.05376e-32	-0.777331	-0.936067
89623454	chr5:89623454:C:T	4.78573e-33	-2.50271	-4.83947e-10
89623587	chr5:89623587:G:A	5.18237e-32	1.35916	-1.47966
89623654	chr5:89623654:A:G	2.13267e-32	-7.58227e-10	-1.00838
89623960	chr5:89623960:C:G	5.67307e-33	-2.33261	-4.83947e-10
89624263	chr5:89624263:G:C	6.70424e-33	-2.1656	-4.83947e-10
89624989	chr5:89624989:A:C	5.12826e-32	-0.130993	-4.83947e-10
89625014	chr5:89625014:T:C	1.29771e-32	-7.58227e-10	-1.50516
89625069	chr5:89625069:A:G	2.68736e-32	-7.58227e-10	-0.7772
89625502	chr5:89625502:G:A	2.63641e-32	-0.796342	-4.83947e-10
89625594	chr5:89625594:C:T	1.29908e-32	-7.58227e-10	-1.5041
89625779	chr5:89625779:C:G	1.39326e-32	-7.58227e-10	-1.43411
89626054	chr5:89626054:C:G	1.298e-32	-7.58227e-10	-1.50494
89626245	chr5:89626245:G:A	2.19037e-32	-7.58227e-10	-0.981688
89626755	chr5:89626755:T:A	6.70221e-33	-2.16591	-4.83947e-10
89626926	chr5:89626926:C:T	1.68588e-32	-7.58227e-10	-1.24347
89627197	chr5:89627197:T:G	1.15606e-32	-0.571098	-1.04964
89627690	chr5:89627690:T:C	7.50291e-33	-2.05305	-4.83947e-10
89627777	chr5:89627777:C:T	1.24927e-32	-0.545909	-0.997293
89627901	chr5:89627901:G:C	6.53735e-33	-2.19081	-4.83947e-10
89627915	chr5:89627915:T:G	1.34862e-32	-7.58227e-10	-1.46668
89628238	chr5:89628238:A:G	3.0773e-32	-2.18731	1.5456
89628253	chr5:89628253:T:C	2.85924e-32	-7.58227e-10	-0.715203
89628444	chr5:89628444:G:T	8.32702e-33	-0.660711	-1.28813
89628527	chr5:89628527:A:G	1.34564e-32	-7.58227e-10	-1.46889
89628564	chr5:89628564:G:A	2.23999e-32	-7.58227e-10	-0.959287
89628686	chr5:89628686:T:G	1.25429e-32	-0.59359	-0.945597
89628794	chr5:89628794:T:C	1.30388e-32	-0.565346	-0.935069
89628940	chr5:89628940:T:C	6.67238e-33	-2.17037	-4.83947e-10
89630069	chr5:89630069:T:A	3.03018e-32	-7.58227e-10	-0.657138
89630146	chr5:89630146:C:T	1.55684e-32	-1.3231	-4.83947e-10
89630358	chr5:89630358:G:A	2.37715e-32	-7.58227e-10	-0.899857
89630487	chr5:89630487:T:C	1.70639e-32	-7.58227e-10	-1.23138
89630685	chr5:89630685:G:A	8.00924e-33	-0.654906	-1.33284
89630758	chr5:89630758:AC:A	3.77054e-33	-2.19966	-0.541471
89630841	chr5:89630841:G:A	5.30035e-32	-7.58227e-10	-0.0979867
89631079	chr5:89631079:A:C	1.39677e-32	-7.58227e-10	-1.4316
89631312	chr5:89631312:C:T	1.21168e-32	-0.648344	-0.925409
89631403	chr5:89631403:A:G	2.34597e-32	-7.58227e-10	-0.913058
89631517	chr5:89631517:C:T	3.75007e-33	-2.22777	-0.518802
89631550	chr5:89631550:T:C	2.0947e-32	-7.58227e-10	-1.02635
89631791	chr5:89631791:T:TTGC	2.5842e-32	-7.58227e-10	-0.816344
89631902	chr5:89631902:T:C	7.79573e-33	-1.40554	-0.609225
89631999	chr5:89631999:T:G	1.33112e-32	-7.58227e-10	-1.47974
89632511	chr5:89632511:T:C	6.65083e-33	-2.1736	-4.83947e-10
89632836	chr5:89632836:C:T	1.34177e-32	-0.551303	-0.920467
89633060	chr5:89633060:C:G	3.32865e-33	-2.20974	-0.656035
89633098	chr5:89633098:T:A	1.78969e-32	-7.58227e-10	-1.18371
89633145	chr5:89633145:C:G	3.42439e-33	-2.18996	-0.647457
89633543	chr5:89633543:G:A	3.0057e-32	-7.58227e-10	-0.665249
89633635	chr5:89633635:C:T	2.66647e-33	-1.86629	-1.2213
89633928	chr5:89633928:G:T	1.10496e-31	-7.58227e-10	0.636639
89634432	chr5:89634432:T:A	1.32219e-32	-7.58227e-10	-1.48647
89634569	chr5:89634569:G:A	2.38147e-32	-7.58227e-10	-0.89804
89634901	chr5:89634901:A:T	1.12768e-32	-0.708284	-0.937312
89635096	chr5:89635096:A:G	1.42325e-33	-2.27401	-1.44139
89635135	chr5:89635135:C:T	1.24784e-32	-0.641278	-0.903067
89635423	chr5:89635423:C:T	1.77677e-32	-7.58227e-10	-1.19096
89635586	chr5:89635586:C:G	1.2979e-32	-7.58227e-10	-1.50501
89635736	chr5:89635736:C:T	1.29771e-32	-7.58227e-10	-1.50516
89635739	chr5:89635739:G:T	4.42837e-33	-2.15754	-0.422772
89635790	chr5:89635790:C:T	6.51113e-33	-2.19483	-4.83947e-10
89636030	chr5:89636030:C:T	3.77052e-33	-1.71713	-1.024
89636165	chr5:89636165:C:T	1.56659e-32	-7.58227e-10	-1.31686
89636331	chr5:89636331:G:T	3.33483e-32	-7.58227e-10	-0.561336
89636336	chr5:89636336:G:T	3.33348e-32	-7.58227e-10	-0.561741
89636868	chr5:89636868:G:T	6.1478e-33	-2.25225	-4.83947e-10
89637069	chr5:89637069:G:A	2.9485e-32	-2.21842	1.53396
89637333	chr5:89637333:TAAC:T	1.30033e-32	-7.58227e-10	-1.50314
89637347	chr5:89637347:G:T	6.37591e-33	-2.21582	-4.83947e-10
89637370	chr5:89637370:T:C	1.98796e-33	-2.22736	-1.15387
89637397	chr5:89637397:G:T	2.04265e-32	-7.58227e-10	-1.05151
89637592	chr5:89637592:G:T	1.32055e-32	-7.58227e-10	-1.48771
89637854	chr5:89637854:C:A	4.77033e-33	-2.50593	-4.83947e-10
89638398	chr5:89638398:AC:A	1.82758e-33	-2.24614	-1.21921
89638404	chr5:89638404:C:T	1.81358e-33	-2.25412	-1.21892
89638501	chr5:89638501:T:C	1.34709e-32	-7.58227e-10	-1.46781
89638647	chr5:89638647:A:T	2.0983e-32	-7.58227e-10	-1.02463
89638800	chr5:89638800:A:G	1.91794e-33	-2.19788	-1.21921
89639776	chr5:89639776:C:T	2.09288e-32	-7.58227e-10	-1.02722
89640102	chr5:89640102:G:A	2.00078e-33	-2.0283	-1.34651
89640103	chr5:89640103:C:T	4.24573e-33	-2.16985	-0.452578
89640283	chr5:89640283:G:T	6.70248e-33	-2.16587	-4.83947e-10
89640449	chr5:89640449:G:A	1.25616e-32	-0.614383	-0.92332
89640488	chr5:89640488:G:A	1.32091e-32	-7.58227e-10	-1.48744
89640529	chr5:89640529:G:A	2.30565e-32	-7.58227e-10	-0.930395
89640552	chr5:89640552:A:G	1.83167e-33	-2.23776	-1.22536
89640698	chr5:89640698:G:A	4.78249e-33	-2.15596	-0.347423
89640823	chr5:89640823:C:T	1.30834e-32	-7.58227e-10	-1.497
89640927	chr5:89640927:G:A	4.9624e-33	-2.46646	-4.83947e-10
89640981	chr5:89640981:A:G	7.66046e-33	-2.03227	-4.83947e-10
89641227	chr5:89641227:CTT:C	2.45012e-32	-2.14407	1.27445
89641601	chr5:89641601:A:G	2.02157e-32	-7.58227e-10	-1.06189
89641679	chr5:89641679:A:G	1.38243e-32	-7.58227e-10	-1.44192
89641751	chr5:89641751:A:G	7.08849e-33	-0.673514	-1.43636
89641781	chr5:89641781:G:A	2.35026e-33	-2.2313	-0.982519
89641814	chr5:89641814:G:T	7.43312e-32	-7.58227e-10	0.240188
89641838	chr5:89641838:A:G	1.17667e-32	-1.60307	-4.83947e-10
89641869	chr5:89641869:A:G	1.33884e-32	-7.58227e-10	-1.47395
89642014	chr5:89642014:GGTCATTATATGATGATAAATGGATCA:G	2.29847e-32	-7.58227e-10	-0.933517
89642043	chr5:89642043:C:T	6.52259e-33	-2.19307	-4.83947e-10
89642498	chr5:89642498:G:A	1.32507e-32	-7.58227e-10	-1.48429
89642644	chr5:89642644:C:G	1.42013e-32	-7.58227e-10	-1.41501
89642910	chr5:89642910:A:C	1.63903e-32	-7.58227e-10	-1.27166
89643147	chr5:89643147:A:G	1.30247e-32	-7.58227e-10	-1.5015
89644414	chr5:89644414:A:G	1.50084e-32	-1.35973	-4.83947e-10
89645058	chr5:89645058:G:A	2.92628e-33	-1.50754	-1.48708
89645251	chr5:89645251:G:C	2.56981e-33	-1.86224	-1.26227
89645581	chr5:89645581:A:T	1.35871e-32	-0.676644	-0.782576
89646365	chr5:89646365:C:T	8.77348e-33	-1.25304	-0.643569
89647170	chr5:89647170:G:A	2.03798e-32	-7.58227e-10	-1.0538
89647371	chr5:89647371:C:T	2.09419e-32	-7.58227e-10	-1.02659
89647561	chr5:89647561:G:C	6.72759e-33	-2.16213	-4.83947e-10
89648037	chr5:89648037:A:T	8.4195e-33	-1.32774	-0.610058
89648113	chr5:89648113:A:G	1.88075e-33	-2.18758	-1.2491
89648307	chr5:89648307:T:C	1.21644e-32	-0.681339	-0.888494
89648627	chr5:89648627:T:C	2.5721e-33	-2.13933	-0.98429
89649120	chr5:89649120:G:A	3.97579e-33	-1.70805	-0.980072
89649250	chr5:89649250:T:C	1.43888e-32	-7.58227e-10	-1.40189
89649273	chr5:89649273:T:G	1.4042e-32	-7.58227e-10	-1.42629
89649602	chr5:89649602:C:T	1.3556e-32	-1.46151	-4.83947e-10
89649616	chr5:89649616:C:T	1.35325e-32	-7.58227e-10	-1.46325
89649951	chr5:89649951:T:C	6.72447e-33	-2.16259	-4.83947e-10
89649984	chr5:89649984:C:A	4.02329e-33	-1.72461	-0.951639
89650409	chr5:89650409:A:G	2.49447e-33	-2.22952	-0.924748
89650921	chr5:89650921:G:A	8.62371e-33	-1.36722	-0.546606
89651420	chr5:89651420:G:C	3.75721e-32	-2.18134	1.73926
89651429	chr5:89651429:A:G	3.10195e-32	-7.58227e-10	-0.633727
89651575	chr5:89651575:C:T	3.48536e-32	-7.58227e-10	-0.517188
89651619	chr5:89651619:T:C	6.2021e-33	-2.24346	-4.83947e-10
89652011	chr5:89652011:G:A	2.02947e-32	-7.58227e-10	-1.05799
89652521	chr5:89652521:G:A	1.185e-31	-7.58227e-10	0.706572
89652716	chr5:89652716:T:C	1.29775e-32	-7.58227e-10	-1.50512
89652729	chr5:89652729:C:T	6.79667e-33	-2.15191	-4.83947e-10
89655325	chr5:89655325:A:G	1.31243e-32	-7.58227e-10	-1.49388
89655403	chr5:89655403:C:T	2.44806e-32	-7.58227e-10	-0.870463
89655435	chr5:89655435:C:T	1.6028e-32	-7.58227e-10	-1.29401
89655723	chr5:89655723:G:A	2.06929e-32	-7.58227e-10	-1.03855
89656088	chr5:89656088:G:A	1.08665e-32	-0.511755	-1.17091
89656338	chr5:89656338:C:T	1.93352e-32	-7.58227e-10	-1.10642
89656361	chr5:89656361:G:A	1.43464e-31	-7.58227e-10	0.897739
89656377	chr5:89656377:T:C	9.5882e-33	-1.30952	-0.498286
89656424	chr5:89656424:A:C	9.41969e-33	-0.564041	-1.2615
89656482	chr5:89656482:A:G	6.42918e-33	-2.2075	-4.83947e-10
89656496	chr5:89656496:C:A	1.97451e-33	-2.21476	-1.17327
89656519	chr5:89656519:C:T	2.9138e-32	-7.58227e-10	-0.696301
89657426	chr5:89657426:G:A	8.4301e-33	-0.58105	-1.35549
89657505	chr5:89657505:C:T	1.35205e-32	-7.58227e-10	-1.46413
89657690	chr5:89657690:T:G	1.55253e-32	-7.58227e-10	-1.32587
89657798	chr5:89657798:A:G	1.67422e-32	-7.58227e-10	-1.25041
89657980	chr5:89657980:A:G	1.47735e-32	-7.58227e-10	-1.37551
89658024	chr5:89658024:G:A	4.98617e-33	-2.46168	-4.83947e-10
89658388	chr5:89658388:C:T	3.09632e-32	-7.58227e-10	-0.635545
89658814	chr5:89658814:A:G	1.38787e-32	-0.521162	-0.916828
89659800	chr5:89659800:GA:G	4.76882e-33	-2.50624	-4.83947e-10
89660111	chr5:89660111:G:T	4.80231e-33	-2.49925	-4.83947e-10
89660210	chr5:89660210:A:C	3.64603e-32	-2.13659	1.66447
89660377	chr5:89660377:A:T	3.46945e-32	-7.58227e-10	-0.521764
89660465	chr5:89660465:A:T	1.30225e-32	-7.58227e-10	-1.50166
89660864	chr5:89660864:A:G	1.82198e-32	-7.58227e-10	-1.16583
89661040	chr5:89661040:A:T	7.78959e-33	-1.87643	-0.13913
89661099	chr5:89661099:T:C	2.40654e-33	-2.13411	-1.05604
89661217	chr5:89661217:T:C	4.15437e-32	-7.58227e-10	-0.341599
89661306	chr5:89661306:G:C	1.88682e-33	-2.21424	-1.21921
89661698	chr5:89661698:G:A	3.71489e-32	-7.58227e-10	-0.45341
89662054	chr5:89662054:G:A	1.97085e-33	-2.2224	-1.16747
89662301	chr5:89662301:A:T	1.83485e-32	-0.515455	-0.643342
89662323	chr5:89662323:C:A	1.32613e-32	-1.48349	-4.83947e-10
89662704	chr5:89662704:G:A	1.00489e-32	-0.615978	-1.1449
89663105	chr5:89663105:G:A	3.09799e-32	-7.58227e-10	-0.635006
89663332	chr5:89663332:C:T	1.56921e-32	-7.58227e-10	-1.31519
89663760	chr5:89663760:A:C	5.68091e-32	-7.58227e-10	-0.0286479
89664089	chr5:89664089:T:C	1.32262e-32	-7.58227e-10	-1.48615
89664259	chr5:89664259:C:G	6.14328e-33	-2.25298	-4.83947e-10
89664645	chr5:89664645:T:G	1.65318e-33	-2.50604	-1.0596
89666246	chr5:89666246:C:T	1.7498e-33	-2.25792	-1.25092
89666339	chr5:89666339:G:A	9.75409e-33	-1.83616	0.0455033
89666524	chr5:89666524:G:A	1.83105e-33	-2.2216	-1.24186
89666546	chr5:89666546:T:A	2.04484e-33	-1.85078	-1.50224
89667056	chr5:89667056:G:A	1.31127e-32	-7.58227e-10	-1.49477
89667577	chr5:89667577:G:A	6.74893e-33	-2.15896	-4.83947e-10
89667755	chr5:89667755:A:G	1.33644e-32	-7.58227e-10	-1.47575
89668463	chr5:89668463:C:T	5.95093e-33	-2.2848	-4.83947e-10
89668491	chr5:89668491:T:G	1.51705e-32	-1.34899	-4.83947e-10
89668839	chr5:89668839:G:A	4.32304e-33	-2.10395	-0.500433
89669137	chr5:89669137:G:A	2.1195e-32	-0.279445	-0.735135
89669422	chr5:89669422:G:A	3.25282e-33	-2.24034	-0.648484
89670129	chr5:89670129:G:A	1.31974e-32	-1.48832	-4.83947e-10
89670278	chr5:89670278:C:T	2.12905e-32	-0.337737	-0.672344
89670457	chr5:89670457:A:T	1.48516e-33	-2.17705	-1.49577
89671053	chr5:89671053:T:C	6.35879e-33	-2.21851	-4.83947e-10
89671146	chr5:89671146:C:T	1.48945e-32	-7.58227e-10	-1.36736
89671500	chr5:89671500:A:T	9.99126e-33	-0.330039	-1.43659
89671528	chr5:89671528:G:A	6.17105e-33	-2.24847	-4.83947e-10
89671574	chr5:89671574:G:A	9.19482e-33	-1.26135	-0.588349
89672116	chr5:89672116:G:T	1.45593e-32	-7.58227e-10	-1.39011
89672118	chr5:89672118:C:T	4.8431e-33	-2.49079	-4.83947e-10
89672395	chr5:89672395:T:C	1.00041e-32	-1.28408	-0.481274
89672842	chr5:89672842:C:T	1.57529e-33	-2.23977	-1.37413
89673040	chr5:89673040:A:C	1.30216e-32	-7.58227e-10	-1.50174
89673148	chr5:89673148:C:T	1.31027e-32	-7.58227e-10	-1.49553
89673284	chr5:89673284:C:T	1.08039e-32	-1.30143	-0.387003
89673989	chr5:89673989:C:A	1.90337e-32	-0.211	-0.911133
89675258	chr5:89675258:T:C	9.66793e-33	-0.542533	-1.257
89675306	chr5:89675306:A:G	1.29847e-32	-7.58227e-10	-1.50457
89675592	chr5:89675592:A:G	9.55712e-33	-1.26754	-0.543522
89675743	chr5:89675743:A:G	7.86089e-33	-2.00644	-4.83947e-10
89675838	chr5:89675838:T:C	1.80673e-32	-1.17424	-4.83947e-10
89675911	chr5:89675911:G:T	4.20502e-33	-2.13061	-0.501451
89675956	chr5:89675956:G:A	1.60244e-32	-7.58227e-10	-1.29423
89676132	chr5:89676132:G:A	5.89989e-33	-2.29341	-4.83947e-10
89676730	chr5:89676730:T:C	5.02953e-32	-1.97478	1.82435
89676734	chr5:89676734:C:T	1.59168e-32	-7.58227e-10	-1.30097
89676809	chr5:89676809:ACAGTAC:A	1.30811e-32	-7.58227e-10	-1.49717
89676969	chr5:89676969:G:A	2.5065e-32	-7.58227e-10	-0.846873
89676983	chr5:89676983:C:T	1.08553e-32	-1.68369	-4.83947e-10
89677637	chr5:89677637:T:A	1.3056e-32	-7.58227e-10	-1.49909
89677643	chr5:89677643:C:A	3.78936e-33	-2.09974	-0.636403
89677712	chr5:89677712:G:A	1.37009e-32	-7.58227e-10	-1.45089
89678174	chr5:89678174:G:GAAGGGA	1.32392e-32	-7.58227e-10	-1.48516
89678334	chr5:89678334:G:A	5.97922e-33	-2.28005	-4.83947e-10
89678363	chr5:89678363:C:G	7.23551e-33	-2.08934	-4.83947e-10
89679344	chr5:89679344:G:A	6.2606e-33	-2.23407	-4.83947e-10
89679445	chr5:89679445:C:A	8.34387e-32	0.355768	-4.83947e-10
89679586	chr5:89679586:G:C	1.43576e-32	-7.58227e-10	-1.40406
89680355	chr5:89680355:T:C	1.22344e-31	-7.58227e-10	0.738495
89680426	chr5:89680426:G:A	3.4198e-32	-7.58227e-10	-0.536177
89680529	chr5:89680529:A:G	1.88033e-33	-2.22897	-1.20792
89680723	chr5:89680723:T:C	1.86978e-33	-2.23239	-1.21014
89680752	chr5:89680752:A:G	3.41945e-32	-7.58227e-10	-0.536279
89680999	chr5:89680999:G:T	1.58246e-32	-7.58227e-10	-1.30678
89681016	chr5:89681016:C:T	6.21743e-33	-0.807854	-1.43313
89681818	chr5:89681818:T:G	1.58836e-32	-7.58227e-10	-1.30306
89681941	chr5:89681941:T:C	1.86048e-32	-0.348074	-0.796852
89682033	chr5:89682033:C:T	2.00273e-32	-0.290419	-0.78083
89682178	chr5:89682178:A:G	6.33844e-33	-2.22171	-4.83947e-10
89682633	chr5:89682633:T:C	1.65384e-32	-0.533297	-0.729362
89682684	chr5:89682684:G:A	4.12518e-33	-2.13012	-0.521115
89682873	chr5:89682873:C:T	1.54216e-32	-7.58227e-10	-1.33258
89682928	chr5:89682928:A:T	3.52478e-33	-1.77959	-1.02893
89683094	chr5:89683094:C:T	3.86571e-33	-2.19012	-0.526076
89683109	chr5:89683109:G:A	6.18916e-33	-2.24554	-4.83947e-10
89683557	chr5:89683557:C:T	3.93968e-33	-2.14198	-0.555262
89684068	chr5:89684068:A:C	3.14693e-32	-7.58227e-10	-0.619332
89684077	chr5:89684077:G:C	1.45896e-32	-7.58227e-10	-1.38803
89684310	chr5:89684310:T:C	1.60539e-32	-7.58227e-10	-1.29239
89684823	chr5:89684823:T:G	1.30725e-33	-2.31045	-1.48997
89684923	chr5:89684923:GAAC:G	4.8279e-33	-2.22934	-0.264593
89685430	chr5:89685430:T:C	4.47877e-32	-7.58227e-10	-0.266411
89685545	chr5:89685545:G:A	8.46191e-32	0.369816	-4.83947e-10
89686540	chr5:89686540:G:A	1.923e-32	-7.58227e-10	-1.11187
89687272	chr5:89687272:A:C	1.65579e-32	-7.58227e-10	-1.26148
89687560	chr5:89687560:A:G	2.50582e-32	-7.58227e-10	-0.847143
89688151	chr5:89688151:T:C	1.31969e-32	-7.58227e-10	-1.48836
89688344	chr5:89688344:A:G	2.00404e-33	-2.4563	-0.916872
89688949	chr5:89688949:G:A	4.78792e-33	-2.50225	-4.83947e-10
89688976	chr5:89688976:T:C	5.9803e-33	-2.27987	-4.83947e-10
89689522	chr5:89689522:T:C	1.67984e-33	-2.18671	-1.36293
89689716	chr5:89689716:A:G	6.70162e-33	-2.16599	-4.83947e-10
89690328	chr5:89690328:G:A	1.25136e-32	-0.506447	-1.03508
89691651	chr5:89691651:A:G	2.16206e-32	-7.58227e-10	-0.994698
89692301	chr5:89692301:CTTGTTGA:C	2.12645e-32	-7.58227e-10	-1.0113
89692393	chr5:89692393:C:T	1.56715e-32	-7.58227e-10	-1.3165
89692475	chr5:89692475:C:A	2.65974e-32	-7.58227e-10	-0.787532
89692908	chr5:89692908:G:A	2.07316e-32	-7.58227e-10	-1.03669
89692950	chr5:89692950:C:T	5.79467e-32	-7.58227e-10	-0.00882067
89693155	chr5:89693155:A:G	1.57284e-32	-7.58227e-10	-1.31288
89693263	chr5:89693263:T:A	1.76249e-32	-7.58227e-10	-1.19903
89694021	chr5:89694021:G:A	6.30508e-33	-2.22699	-4.83947e-10
89694094	chr5:89694094:C:T	1.16633e-32	-1.6119	-4.83947e-10
89695547	chr5:89695547:T:G	4.66025e-33	-2.18205	-0.347228
89695548	chr5:89695548:C:T	1.10664e-32	-1.01192	-0.652504
89695830	chr5:89695830:T:G	4.24299e-33	-1.19723	-1.42584
89696103	chr5:89696103:A:G	1.14745e-32	-1.95859	0.330371
89696313	chr5:89696313:G:T	4.785e-33	-2.16042	-0.342435
89696364	chr5:89696364:A:G	5.7301e-33	-2.32261	-4.83947e-10
89696988	chr5:89696988:C:A	4.79414e-33	-2.03222	-0.468733
89697079	chr5:89697079:A:G	4.89193e-32	-2.09857	1.9204
89697350	chr5:89697350:T:G	1.3116e-32	-7.58227e-10	-1.49451
89697487	chr5:89697487:T:C	1.72805e-33	-2.17426	-1.34709
89697573	chr5:89697573:G:T	1.62423e-33	-2.48582	-1.09748
89697621	chr5:89697621:CATA:C	1.29668e-32	-1.50595	-4.83947e-10
89698366	chr5:89698366:G:A	8.94538e-32	0.425379	-4.83947e-10
89699138	chr5:89699138:G:A	2.15431e-33	-1.87323	-1.42765
89699273	chr5:89699273:A:G	4.78701e-33	-2.03461	-0.467824
89699307	chr5:89699307:A:G	1.21693e-31	-7.58227e-10	0.733156
89699628	chr5:89699628:T:C	2.95051e-32	-0.68378	-4.83947e-10
89699632	chr5:89699632:G:T	3.01668e-32	-0.661601	-4.83947e-10
89699666	chr5:89699666:C:T	1.6052e-32	-7.58227e-10	-1.29251
89699820	chr5:89699820:A:G	4.84799e-33	-1.34001	-1.14977
89700259	chr5:89700259:A:C	4.32365e-33	-1.98245	-0.621794
89700518	chr5:89700518:C:A	2.08758e-33	-1.90106	-1.43128
89701633	chr5:89701633:G:A	9.13565e-33	-0.510981	-1.34518
89701866	chr5:89701866:G:A	1.54904e-32	-7.58227e-10	-1.32813
89702788	chr5:89702788:C:T	1.17381e-32	-1.27175	-0.333754
89703001	chr5:89703001:A:G	2.9189e-32	-2.29784	1.60329
89703071	chr5:89703071:A:AGAT	1.40648e-32	-7.58227e-10	-1.42467
89703246	chr5:89703246:G:T	4.35356e-33	-2.12243	-0.474921
89703292	chr5:89703292:A:G	1.05663e-33	-2.50804	-1.50521
89703389	chr5:89703389:A:G	1.70037e-33	-2.43591	-1.10159
89703412	chr5:89703412:T:C	5.75847e-33	-2.31767	-4.83947e-10
89703917	chr5:89703917:G:A	1.46389e-32	-7.58227e-10	-1.38466
89703953	chr5:89703953:G:A	1.3333e-32	-7.58227e-10	-1.4781
89704301	chr5:89704301:T:C	3.90375e-32	-7.58227e-10	-0.40382
89704334	chr5:89704334:T:C	9.16564e-33	-0.507225	-1.34566
89705086	chr5:89705086:C:T	1.56908e-33	-2.42942	-1.18843
89705382	chr5:89705382:G:C	3.00806e-32	-7.58227e-10	-0.664462
89705426	chr5:89705426:A:G	8.87448e-33	-1.11438	-0.770789
89706135	chr5:89706135:G:A	1.84177e-32	-7.58227e-10	-1.15503
89706352	chr5:89706352:A:G	4.32452e-32	-7.58227e-10	-0.301458
89706596	chr5:89706596:TG:T	2.77597e-32	-7.58227e-10	-0.744758
89706645	chr5:89706645:C:T	5.09786e-33	-2.11173	-0.327788
89708537	chr5:89708537:G:A	1.17591e-32	-0.523843	-1.07987
89708819	chr5:89708819:T:C	4.45728e-32	0.250739	-0.521959
89708854	chr5:89708854:A:C	2.75862e-32	-7.58227e-10	-0.751026
89708871	chr5:89708871:G:A	4.16574e-32	-7.58227e-10	-0.338865
89708880	chr5:89708880:T:C	1.6352e-32	-7.58227e-10	-1.27399
89709410	chr5:89709410:G:A	1.16687e-32	-0.383815	-1.22762
89709634	chr5:89709634:T:C	1.38254e-32	-7.58227e-10	-1.44184
89709659	chr5:89709659:T:C	2.91511e-32	-7.58227e-10	-0.695853
89709747	chr5:89709747:A:G	2.12201e-33	-2.42484	-0.891138
89709817	chr5:89709817:A:G	4.12348e-33	-2.19969	-0.451958
89709831	chr5:89709831:C:T	1.9187e-32	-7.58227e-10	-1.11411
89710882	chr5:89710882:T:C	1.34523e-32	-7.58227e-10	-1.46919
89711022	chr5:89711022:G:A	1.31079e-32	-7.58227e-10	-1.49513
89711166	chr5:89711166:G:A	1.63949e-33	-2.17142	-1.40254
89711482	chr5:89711482:C:G	1.31369e-32	-7.58227e-10	-1.49292
89712147	chr5:89712147:C:A	2.27585e-32	-7.58227e-10	-0.943406
89712256	chr5:89712256:T:C	1.29833e-32	-7.58227e-10	-1.50468
89712366	chr5:89712366:G:A	1.40346e-32	-7.58227e-10	-1.42682
89712464	chr5:89712464:G:C	3.05138e-32	-7.58227e-10	-0.650166
89712737	chr5:89712737:C:T	1.37292e-32	-7.58227e-10	-1.44882
89712963	chr5:89712963:T:C	1.13031e-33	-2.44337	-1.50248
89713045	chr5:89713045:T:A	1.29793e-32	-7.58227e-10	-1.50499
89713152	chr5:89713152:T:C	3.56897e-32	-7.58227e-10	-0.493481
89713898	chr5:89713898:C:T	4.96702e-33	-2.46552	-4.83947e-10
89714026	chr5:89714026:GATGAAAAT:G	1.29777e-32	-7.58227e-10	-1.50511
89714036	chr5:89714036:AACTTTCAT:A	1.29921e-32	-7.58227e-10	-1.504
89714113	chr5:89714113:C:G	2.338e-33	-1.7941	-1.42495
89714515	chr5:89714515:C:T	2.17426e-32	-7.58227e-10	-0.989072
89715009	chr5:89715009:A:C	1.53127e-32	-7.58227e-10	-1.33966
89715981	chr5:89715981:T:C	1.35432e-33	-2.45208	-1.31297
89716003	chr5:89716003:G:A	1.30813e-32	-7.58227e-10	-1.49716
89716358	chr5:89716358:A:G	1.19803e-33	-2.49244	-1.39523
89716368	chr5:89716368:A:T	1.31181e-32	-7.58227e-10	-1.49435
89717904	chr5:89717904:A:G	4.85976e-33	-2.48735	-4.83947e-10
89718130	chr5:89718130:A:G	1.31622e-32	-7.58227e-10	-1.49099
89719719	chr5:89719719:A:G	1.32316e-32	-7.58227e-10	-1.48574
89719977	chr5:89719977:A:G	1.30078e-32	-7.58227e-10	-1.5028
89720012	chr5:89720012:G:A	7.90997e-33	-2.00022	-4.83947e-10
89720150	chr5:89720150:A:T	1.16794e-32	-1.61052	-4.83947e-10
89720178	chr5:89720178:A:C	5.83669e-33	-2.30418	-4.83947e-10
89720334	chr5:89720334:A:G	1.50447e-32	-7.58227e-10	-1.35732
89720846	chr5:89720846:G:A	1.29862e-32	-7.58227e-10	-1.50446
89721071	chr5:89721071:G:A	1.3018e-32	-7.58227e-10	-1.50201
89721521	chr5:89721521:C:T	1.30299e-32	-7.58227e-10	-1.5011
89721626	chr5:89721626:A:G	1.30021e-32	-7.58227e-10	-1.50323
89721946	chr5:89721946:C:G	1.44548e-32	-7.58227e-10	-1.39732
89722785	chr5:89722785:C:T	1.98912e-33	-2.50781	-0.872843
89723957	chr5:89723957:C:A	6.09856e-33	-2.26029	-4.83947e-10
89725183	chr5:89725183:A:G	4.87226e-33	-2.48479	-4.83947e-10
89725438	chr5:89725438:G:A	1.57304e-32	-7.58227e-10	-1.31275
89725761	chr5:89725761:A:G	1.14902e-33	-2.42416	-1.50527
89725876	chr5:89725876:CTAAACTTTACT:C	1.35792e-32	-7.58227e-10	-1.45981
89726344	chr5:89726344:T:C	1.53063e-32	-7.58227e-10	-1.34008
89726391	chr5:89726391:A:G	5.55434e-33	-2.35376	-4.83947e-10
89726549	chr5:89726549:G:A	1.31229e-32	-7.58227e-10	-1.49398
89727069	chr5:89727069:G:A	1.30655e-32	-7.58227e-10	-1.49837
89727094	chr5:89727094:A:T	1.7693e-32	-7.58227e-10	-1.19517
89727331	chr5:89727331:C:T	1.4998e-32	-7.58227e-10	-1.36043
89727389	chr5:89727389:T:G	1.2976e-32	-7.58227e-10	-1.50524
89727408	chr5:89727408:G:A	1.32256e-32	-7.58227e-10	-1.48619
89727575	chr5:89727575:C:T	1.81308e-32	-7.58227e-10	-1.17073
89727934	chr5:89727934:G:C	1.55483e-32	-7.58227e-10	-1.32439
89727938	chr5:89727938:C:G	1.51172e-32	-7.58227e-10	-1.35251
89727976	chr5:89727976:A:G	4.97656e-33	-2.46361	-4.83947e-10
89728471	chr5:89728471:C:T	1.34313e-32	-7.58227e-10	-1.47076
89729475	chr5:89729475:T:C	7.35318e-33	-2.07321	-4.83947e-10
89729611	chr5:89729611:T:C	1.81827e-32	-7.58227e-10	-1.16787
89729646	chr5:89729646:T:TC	1.5135e-32	-7.58227e-10	-1.35134
89729849	chr5:89729849:T:A	1.30184e-32	-7.58227e-10	-1.50198
89730410	chr5:89730410:A:C	1.2976e-32	-7.58227e-10	-1.50524
89730521	chr5:89730521:C:T	1.87089e-32	-7.58227e-10	-1.13934
89731296	chr5:89731296:C:T	1.90162e-33	-2.46511	-0.960529
89731358	chr5:89731358:G:A	1.37472e-32	-7.58227e-10	-1.44751
89731392	chr5:89731392:G:A	1.35682e-32	-7.58227e-10	-1.46061
89731536	chr5:89731536:A:G	3.0616e-32	-0.64682	-4.83947e-10
89731684	chr5:89731684:G:A	1.39873e-32	-7.58227e-10	-1.43019
89731785	chr5:89731785:A:G	1.37166e-32	-7.58227e-10	-1.44974
89732387	chr5:89732387:T:C	5.1373e-33	-0.933837	-1.49798
89733381	chr5:89733381:G:A	1.34135e-32	-7.58227e-10	-1.47208
89733994	chr5:89733994:T:C	1.62043e-33	-2.24905	-1.3366
89734154	chr5:89734154:G:T	1.36071e-32	-7.58227e-10	-1.45775
89734682	chr5:89734682:G:GTA	3.21939e-32	-7.58227e-10	-0.596565
89734840	chr5:89734840:T:C	1.4748e-32	-7.58227e-10	-1.37724
89735046	chr5:89735046:G:T	1.50604e-32	-7.58227e-10	-1.35628
89735503	chr5:89735503:A:G	1.6104e-32	-7.58227e-10	-1.28927
89736220	chr5:89736220:C:T	1.49258e-33	-2.50603	-1.16181
89736479	chr5:89736479:T:C	1.52252e-32	-7.58227e-10	-1.34539
89736657	chr5:89736657:A:G	1.30267e-32	-7.58227e-10	-1.50135
89737003	chr5:89737003:C:G	1.97217e-33	-2.50737	-0.881838
89737032	chr5:89737032:A:G	1.09378e-33	-2.47374	-1.50497
89737571	chr5:89737571:T:C	1.34726e-32	-7.58227e-10	-1.46768
89737902	chr5:89737902:T:G	1.30077e-32	-7.58227e-10	-1.5028
89738003	chr5:89738003:A:G	1.33916e-32	-7.58227e-10	-1.47372
89738607	chr5:89738607:C:T	1.06651e-33	-2.50072	-1.50323
89738752	chr5:89738752:AT:A	2.01989e-32	-7.58227e-10	-1.06272
89738802	chr5:89738802:C:T	1.32129e-32	-7.58227e-10	-1.48715
89739074	chr5:89739074:G:A	1.38034e-33	-2.32609	-1.41992
89739502	chr5:89739502:A:T	2.13046e-33	-2.4247	-0.887305
89740442	chr5:89740442:C:G	1.36468e-32	-7.58227e-10	-1.45484
89740845	chr5:89740845:C:T	1.52063e-32	-7.58227e-10	-1.34664
89741084	chr5:89741084:G:A	1.9339e-32	-7.58227e-10	-1.10622
89741680	chr5:89741680:T:C	1.48829e-33	-2.30359	-1.36712
89742134	chr5:89742134:T:C	4.98012e-33	-2.46289	-4.83947e-10
89742241	chr5:89742241:CT:C	2.07402e-32	-7.58227e-10	-1.03627
89742401	chr5:89742401:G:A	1.41524e-32	-7.58227e-10	-1.41846
89742705	chr5:89742705:T:C	1.8207e-33	-2.44345	-1.02567
89744726	chr5:89744726:A:G	2.89039e-33	-1.50189	-1.50506
89744768	chr5:89744768:T:A	1.29886e-32	-7.58227e-10	-1.50427
89744779	chr5:89744779:T:A	1.87622e-33	-2.46866	-0.970423
89744974	chr5:89744974:T:C	1.29763e-32	-7.58227e-10	-1.50522
89744999	chr5:89744999:TG:T	1.65326e-32	-7.58227e-10	-1.26301
89745380	chr5:89745380:T:C	1.30185e-32	-7.58227e-10	-1.50197
89745474	chr5:89745474:C:A	1.35326e-32	-7.58227e-10	-1.46324
89746143	chr5:89746143:G:A	1.68052e-33	-2.39939	-1.14985
89746170	chr5:89746170:C:T	2.3904e-32	-7.58227e-10	-0.894297
89746330	chr5:89746330:T:G	1.7117e-32	-7.58227e-10	-1.22827
89746380	chr5:89746380:C:A	1.51024e-32	-7.58227e-10	-1.35349
89746983	chr5:89746983:A:C	2.31782e-33	-2.31678	-0.91094
89747768	chr5:89747768:T:C	1.3079e-32	-7.58227e-10	-1.49733
89747821	chr5:89747821:A:C	1.98543e-32	-7.58227e-10	-1.07993
89748335	chr5:89748335:T:C	1.72062e-32	-7.58227e-10	-1.22307
89748625	chr5:89748625:G:GTTAA	1.65792e-33	-2.28701	-1.27577
89748654	chr5:89748654:G:A	4.08524e-32	-7.58227e-10	-0.358379
89748720	chr5:89748720:A:G	1.50758e-32	-7.58227e-10	-1.35525
89749372	chr5:89749372:TTCTC:T	1.76427e-32	-7.58227e-10	-1.19802
89749715	chr5:89749715:A:G	1.32844e-32	-7.58227e-10	-1.48175
89750405	chr5:89750405:C:T	1.91311e-33	-2.50695	-0.912664
89750682	chr5:89750682:T:C	2.84582e-33	-1.58367	-1.43882
89751130	chr5:89751130:A:G	1.48894e-32	-7.58227e-10	-1.3677
89751239	chr5:89751239:T:C	1.3259e-32	-7.58227e-10	-1.48367
89751396	chr5:89751396:G:A	1.31066e-32	-7.58227e-10	-1.49523
89751423	chr5:89751423:A:T	1.29758e-32	-7.58227e-10	-1.50526
89751715	chr5:89751715:C:T	1.327e-32	-7.58227e-10	-1.48284
89752020	chr5:89752020:T:G	1.29867e-32	-7.58227e-10	-1.50442
89752675	chr5:89752675:T:G	1.75729e-33	-2.508	-0.996574
89752727	chr5:89752727:C:A	1.29758e-32	-7.58227e-10	-1.50525
89753270	chr5:89753270:T:C	1.20205e-33	-2.5068	-1.37751
89753560	chr5:89753560:T:C	1.36557e-33	-2.27065	-1.48612
89754249	chr5:89754249:C:T	1.23178e-33	-2.5076	-1.35228
89754335	chr5:89754335:G:A	2.07529e-32	-7.58227e-10	-1.03566
89754855	chr5:89754855:A:G	1.31086e-32	-7.58227e-10	-1.49507
89754865	chr5:89754865:G:T	2.07047e-32	-7.58227e-10	-1.03798
89755134	chr5:89755134:CAAGAGT:C	1.641e-33	-2.19336	-1.37968
89755342	chr5:89755342:A:G	1.08685e-32	-0.283661	-1.39882
89755772	chr5:89755772:T:C	1.46768e-32	-7.58227e-10	-1.38208
89756040	chr5:89756040:G:C	1.3738e-33	-2.26338	-1.48738
89756605	chr5:89756605:A:G	1.55582e-33	-2.49637	-1.12997
89756749	chr5:89756749:T:A	1.51358e-33	-2.38624	-1.26763
89757788	chr5:89757788:G:T	1.4918e-33	-2.46865	-1.19971
89757943	chr5:89757943:A:G	1.29759e-32	-7.58227e-10	-1.50525
89758823	chr5:89758823:C:T	3.83231e-33	-1.29896	-1.42591
89759389	chr5:89759389:G:T	1.33676e-32	-7.58227e-10	-1.47551
89759403	chr5:89759403:T:C	1.80244e-32	-7.58227e-10	-1.17662
89759541	chr5:89759541:G:C	3.37023e-32	-7.58227e-10	-0.550778
89759622	chr5:89759622:T:C	6.16394e-33	-2.24963	-4.83947e-10
89760045	chr5:89760045:G:A	5.09848e-33	-2.4394	-4.83947e-10
89760509	chr5:89760509:C:A	1.96082e-32	-7.58227e-10	-1.0924
89760525	chr5:89760525:T:C	2.91598e-32	-7.58227e-10	-0.695552
89760790	chr5:89760790:T:C	1.55076e-32	-7.58227e-10	-1.32701
89760834	chr5:89760834:A:G	5.41611e-33	-2.44765	0.0686812
89760875	chr5:89760875:T:C	9.65141e-33	-1.80124	-4.83947e-10
89760932	chr5:89760932:A:G	5.43435e-32	-7.58227e-10	-0.0730186
89760940	chr5:89760940:G:A	3.74977e-33	-2.4914	-0.255249
89761429	chr5:89761429:G:A	1.77299e-32	-7.58227e-10	-1.19309
89761561	chr5:89761561:C:T	1.99733e-33	-2.2255	-1.15103
89761933	chr5:89761933:C:T	2.42053e-33	-2.37699	-0.807365
89761966	chr5:89761966:T:C	1.3345e-32	-7.58227e-10	-1.4772
89762072	chr5:89762072:C:T	3.84145e-32	-7.58227e-10	-0.419909
89762177	chr5:89762177:C:T	1.36433e-32	-7.58227e-10	-1.4551
89762361	chr5:89762361:T:A	1.8435e-31	-7.58227e-10	1.14849
89762484	chr5:89762484:A:G	1.31743e-32	-7.58227e-10	-1.49008
89762595	chr5:89762595:A:G	2.94325e-32	-7.58227e-10	-0.686244
89762870	chr5:89762870:G:C	3.68422e-32	-7.58227e-10	-0.461699
89762931	chr5:89762931:C:T	2.34628e-31	-7.58227e-10	1.38966
89763042	chr5:89763042:G:A	1.33993e-32	-7.58227e-10	-1.47314
89763332	chr5:89763332:C:T	1.43539e-32	-1.40432	-4.83947e-10
89763502	chr5:89763502:G:A	1.33339e-32	-7.58227e-10	-1.47803
89763580	chr5:89763580:A:G	2.87038e-31	-7.58227e-10	1.59127
89763611	chr5:89763611:A:C	1.32568e-33	-2.29882	-1.4876
89763775	chr5:89763775:T:A	1.31506e-32	-7.58227e-10	-1.49188
89763918	chr5:89763918:C:T	4.77474e-33	-2.505	-4.83947e-10
89764314	chr5:89764314:A:G	1.29806e-32	-7.58227e-10	-1.50489
89764505	chr5:89764505:G:A	1.36337e-32	-7.58227e-10	-1.4558
89765018	chr5:89765018:T:G	1.35671e-32	-7.58227e-10	-1.4607
89765399	chr5:89765399:A:T	8.29454e-33	-2.40435	0.451599
89765981	chr5:89765981:G:A	1.35876e-32	-7.58227e-10	-1.45919
89766538	chr5:89766538:A:G	1.42173e-32	-7.58227e-10	-1.41388
89766906	chr5:89766906:A:T	1.87173e-32	-7.58227e-10	-1.1389
89767050	chr5:89767050:G:A	2.42416e-32	-7.58227e-10	-0.880274
89767083	chr5:89767083:T:A	1.32831e-33	-2.42341	-1.36103
89767346	chr5:89767346:A:G	3.49455e-31	-7.58227e-10	1.78803
89767358	chr5:89767358:A:T	1.81271e-33	-2.38379	-1.08973
89767395	chr5:89767395:T:A	1.64798e-32	-7.58227e-10	-1.26621
89768112	chr5:89768112:G:T	4.82904e-33	-2.4937	-4.83947e-10
89768202	chr5:89768202:G:T	1.9484e-32	-7.58227e-10	-1.09875
89768214	chr5:89768214:T:C	1.59377e-32	-7.58227e-10	-1.29966
89768595	chr5:89768595:C:A	1.29753e-32	-7.58227e-10	-1.5053
89768745	chr5:89768745:A:G	1.3614e-32	-7.58227e-10	-1.45725
89768758	chr5:89768758:A:T	1.55869e-32	-2.3982	1.07629
89769121	chr5:89769121:T:C	2.4762e-32	-7.58227e-10	-0.859033
89769501	chr5:89769501:G:A	1.94409e-33	-2.22347	-1.18008
89769548	chr5:89769548:T:C	1.7869e-33	-2.28459	-1.20327
89770082	chr5:89770082:T:C	4.41729e-32	-7.58227e-10	-0.280232
89770195	chr5:89770195:G:A	3.78615e-32	-7.58227e-10	-0.434409
89770198	chr5:89770198:G:T	1.42262e-32	-7.58227e-10	-1.41326
89771051	chr5:89771051:G:A	7.88968e-33	-2.50683	0.504043
89771056	chr5:89771056:A:G	4.27255e-33	-1.63045	-0.985686
89771730	chr5:89771730:C:T	2.11746e-33	-2.26992	-1.0482
89771952	chr5:89771952:G:T	1.33291e-32	-7.58227e-10	-1.4784
89772161	chr5:89772161:G:A	4.28914e-32	-7.58227e-10	-0.309673
89772450	chr5:89772450:G:T	1.46308e-32	-7.58227e-10	-1.38522
89772585	chr5:89772585:T:C	1.37221e-32	-7.58227e-10	-1.44934
89772673	chr5:89772673:C:A	5.44667e-33	-2.37334	-4.83947e-10
89772689	chr5:89772689:C:A	3.52144e-32	-7.58227e-10	-0.506888
89773067	chr5:89773067:G:A	2.72663e-32	-7.58227e-10	-0.762691
89773791	chr5:89773791:G:T	3.76009e-32	-7.58227e-10	-0.441315
89773889	chr5:89773889:A:T	2.18873e-33	-2.50648	-0.778544
89773912	chr5:89773912:G:A	3.29214e-31	-7.58227e-10	1.72837
89774058	chr5:89774058:A:G	2.38637e-33	-2.12106	-1.07751
89774994	chr5:89774994:C:T	7.27938e-33	-2.0833	-4.83947e-10
89775478	chr5:89775478:G:A	2.63941e-32	-7.58227e-10	-0.795202
89775588	chr5:89775588:CAT:C	1.85029e-32	-7.58227e-10	-1.15041
89775870	chr5:89775870:C:T	8.05234e-32	-7.58227e-10	0.320204
89775876	chr5:89775876:G:A	9.5864e-31	-7.58227e-10	2.79717
89775884	chr5:89775884:T:C	1.04817e-32	-1.71871	-4.83947e-10
89775917	chr5:89775917:A:G	1.78352e-33	-2.392	-1.09776
89775992	chr5:89775992:T:C	9.23622e-31	-7.58227e-10	2.75996
89776802	chr5:89776802:G:A	1.81634e-31	-7.58227e-10	1.13365
89777523	chr5:89777523:C:T	1.4031e-33	-2.31835	-1.41131
89777942	chr5:89777942:A:G	3.25645e-31	-7.58227e-10	1.71746
89777948	chr5:89777948:G:A	6.07231e-31	-7.58227e-10	2.34056
89778225	chr5:89778225:G:A	2.6152e-32	-7.58227e-10	-0.80442
89778682	chr5:89778682:A:C	2.4253e-32	-7.58227e-10	-0.879801
89778821	chr5:89778821:A:C	1.41393e-32	-7.58227e-10	-1.41939
89779036	chr5:89779036:G:A	1.44453e-33	-2.41524	-1.28532
89779328	chr5:89779328:G:A	1.97875e-31	-7.58227e-10	1.21929
89779805	chr5:89779805:G:A	2.47996e-32	-7.58227e-10	-0.857516
89779946	chr5:89779946:G:A	3.01095e-32	-7.58227e-10	-0.663503
89781205	chr5:89781205:C:T	5.684e-33	-2.33069	-4.83947e-10
89781341	chr5:89781341:A:T	1.76206e-32	-7.58227e-10	-1.19927
89781591	chr5:89781591:T:C	2.68733e-32	-7.58227e-10	-0.777212
89781846	chr5:89781846:C:T	1.14529e-33	-2.47421	-1.45847
89782019	chr5:89782019:G:A	3.5003e-32	-7.58227e-10	-0.512909
89782405	chr5:89782405:G:A	4.79071e-32	-7.58227e-10	-0.199081
89783494	chr5:89783494:A:T	1.40377e-32	-7.58227e-10	-1.4266
89783895	chr5:89783895:C:T	2.58977e-32	-7.58227e-10	-0.814188
89783899	chr5:89783899:TAA:T	2.59709e-32	-7.58227e-10	-0.811366
89784329	chr5:89784329:G:T	1.83986e-32	-7.58227e-10	-1.15607
89784396	chr5:89784396:TGGGGACTACTAGA:T	3.45123e-33	-2.43785	-0.391766
89785121	chr5:89785121:G:A	3.65822e-31	-7.58227e-10	1.8338
89785379	chr5:89785379:G:A	6.26029e-32	-7.58227e-10	0.0684684
89785823	chr5:89785823:A:G	4.13495e-31	-7.58227e-10	1.9563
89786085	chr5:89786085:G:A	1.54314e-32	-7.58227e-10	-1.33194
89786198	chr5:89786198:A:G	1.33337e-33	-2.42539	-1.35524
89786277	chr5:89786277:C:T	2.42264e-32	-7.58227e-10	-0.880901
89786666	chr5:89786666:C:T	6.40709e-33	-2.21094	-4.83947e-10
89787895	chr5:89787895:C:A	1.39409e-32	-7.58227e-10	-1.43352
89788656	chr5:89788656:T:C	1.09708e-33	-2.50787	-1.46783
89788721	chr5:89788721:A:G	2.94488e-33	-2.50778	-0.480493
89789778	chr5:89789778:G:A	1.77787e-33	-2.38559	-1.10734
89789884	chr5:89789884:T:A	2.01485e-32	-7.58227e-10	-1.06521
89790096	chr5:89790096:A:C	2.22339e-32	-7.58227e-10	-0.966725
89791188	chr5:89791188:T:C	3.95776e-31	-7.58227e-10	1.91251
89791219	chr5:89791219:T:C	6.41742e-32	-7.58227e-10	0.0932574
89791383	chr5:89791383:T:C	2.19141e-33	-1.83046	-1.45334
89791500	chr5:89791500:G:A	5.71504e-32	-7.58227e-10	-0.0226576
89791747	chr5:89791747:G:T	6.71533e-32	-7.58227e-10	0.138635
89792272	chr5:89792272:A:G	1.82856e-33	-2.49054	-0.974272
89792283	chr5:89792283:T:C	2.18938e-32	-7.58227e-10	-0.98214
89792483	chr5:89792483:G:A	1.80767e-32	-7.58227e-10	-1.17372
89792642	chr5:89792642:T:C	5.66342e-33	-2.33432	-4.83947e-10
89792763	chr5:89792763:C:G	5.83931e-33	-2.30373	-4.83947e-10
89792785	chr5:89792785:AATTG:A	3.60313e-33	-2.4082	-0.378343
89792972	chr5:89792972:T:C	2.63667e-32	-7.58227e-10	-0.796242
89793541	chr5:89793541:G:T	1.42735e-32	-7.58227e-10	-1.40994
89794474	chr5:89794474:G:A	1.38213e-32	-7.58227e-10	-1.44214
89794715	chr5:89794715:T:C	3.62098e-32	-7.58227e-10	-0.479013
89794753	chr5:89794753:T:C	1.34076e-33	-2.35099	-1.42412
89795222	chr5:89795222:C:A	1.30888e-32	-7.58227e-10	-1.49658
89795268	chr5:89795268:A:G	1.3139e-32	-7.58227e-10	-1.49276
89795446	chr5:89795446:T:C	5.01604e-33	-2.4557	-4.83947e-10
89795746	chr5:89795746:A:G	3.53043e-31	-7.58227e-10	1.79825
89796040	chr5:89796040:C:T	6.57886e-31	-7.58227e-10	2.42069
89796068	chr5:89796068:A:G	1.30592e-33	-2.40738	-1.39406
89796163	chr5:89796163:A:G	3.52649e-31	-7.58227e-10	1.79713
89796416	chr5:89796416:T:C	1.70124e-32	-1.2344	-4.83947e-10
89796906	chr5:89796906:G:T	3.24998e-31	-7.58227e-10	1.71548
89796915	chr5:89796915:C:T	1.23931e-33	-2.50413	-1.34966
89797097	chr5:89797097:G:A	1.31185e-33	-2.45627	-1.34064
89797366	chr5:89797366:G:A	2.63259e-32	-7.58227e-10	-0.797792
89797749	chr5:89797749:T:C	1.7541e-32	-7.58227e-10	-1.2038
89798878	chr5:89798878:A:G	2.62845e-32	-7.58227e-10	-0.799363
89798908	chr5:89798908:A:G	1.30823e-32	-7.58227e-10	-1.49708
89799378	chr5:89799378:A:G	3.33441e-32	-7.58227e-10	-0.561462
89799604	chr5:89799604:A:G	1.2932e-33	-2.38667	-1.42456
89799737	chr5:89799737:T:G	1.9599e-31	-7.58227e-10	1.20972
89800037	chr5:89800037:C:T	5.27873e-33	-2.40466	-4.83947e-10
89800050	chr5:89800050:T:C	1.42122e-32	-7.58227e-10	-1.41424
89800229	chr5:89800229:T:C	2.04771e-31	-7.58227e-10	1.25355
89800502	chr5:89800502:C:T	1.32145e-33	-2.44039	-1.34923
89800559	chr5:89800559:T:G	6.42228e-32	-7.58227e-10	0.0940139
89801191	chr5:89801191:G:A	6.05003e-31	-7.58227e-10	2.33689
89801500	chr5:89801500:C:T	1.19333e-33	-2.50112	-1.39047
89801874	chr5:89801874:T:C	1.30082e-33	-2.44358	-1.36177
89801981	chr5:89801981:C:A	1.27716e-32	-1.52112	-4.83947e-10
89802006	chr5:89802006:A:G	2.09357e-32	-7.58227e-10	-1.02689
89802270	chr5:89802270:T:A	3.6722e-32	-7.58227e-10	-0.464968
89802306	chr5:89802306:G:A	6.25527e-33	-2.23492	-4.83947e-10
89802390	chr5:89802390:A:G	1.92679e-32	-7.58227e-10	-1.1099
89802560	chr5:89802560:T:C	3.25665e-31	-7.58227e-10	1.71753
89802813	chr5:89802813:A:T	1.42595e-33	-2.35418	-1.35932
89802897	chr5:89802897:A:G	1.3662e-32	-7.58227e-10	-1.45372
89803046	chr5:89803046:G:A	1.8721e-32	-7.58227e-10	-1.1387
89803143	chr5:89803143:T:C	1.59319e-32	-7.58227e-10	-1.30002
89803322	chr5:89803322:TA:T	2.9337e-31	-7.58227e-10	1.61309
89804231	chr5:89804231:C:T	5.20186e-33	-2.41933	-4.83947e-10
89804549	chr5:89804549:C:G	1.31385e-32	-7.58227e-10	-1.4928
89804571	chr5:89804571:G:A	1.35395e-33	-2.45076	-1.31455
89804629	chr5:89804629:G:A	1.83229e-32	-7.58227e-10	-1.16019
89805650	chr5:89805650:T:G	7.81356e-31	-7.58227e-10	2.59269
89805689	chr5:89805689:C:T	3.28383e-32	-7.58227e-10	-0.576747
89806317	chr5:89806317:T:A	6.92891e-32	-7.58227e-10	0.169943
89806511	chr5:89806511:G:A	3.28383e-32	-7.58227e-10	-0.576747
89806626	chr5:89806626:A:T	6.04429e-31	-7.58227e-10	2.33594
89806999	chr5:89806999:G:A	1.36525e-32	-7.58227e-10	-1.45442
89807338	chr5:89807338:T:C	1.08126e-33	-2.50741	-1.48281
89807683	chr5:89807683:T:G	1.30832e-32	-7.58227e-10	-1.49702
89808043	chr5:89808043:A:C	6.10872e-31	-7.58227e-10	2.34654
89808360	chr5:89808360:C:T	1.06558e-32	-1.70224	-4.83947e-10
89808612	chr5:89808612:A:G	2.71486e-33	-2.35711	-0.712496
89808644	chr5:89808644:T:G	3.74823e-33	-1.78152	-0.965543
89809180	chr5:89809180:C:A	1.84054e-32	-7.58227e-10	-1.1557
89809442	chr5:89809442:T:C	3.38814e-32	-7.58227e-10	-0.545477
89809517	chr5:89809517:T:TGA	3.54147e-31	-7.58227e-10	1.80137
89810316	chr5:89810316:T:G	6.03887e-31	-7.58227e-10	2.33504
89810349	chr5:89810349:A:C	1.49264e-32	-1.36521	-4.83947e-10
89810806	chr5:89810806:T:C	3.73387e-33	-2.38997	-0.360927
89811423	chr5:89811423:G:A	8.0008e-32	-7.58227e-10	0.313783
89811437	chr5:89811437:G:A	1.78427e-32	-7.58227e-10	-1.18675
89811743	chr5:89811743:C:T	8.46411e-33	-1.93251	-4.83947e-10
89812294	chr5:89812294:C:G	1.13866e-33	-2.50374	-1.43475
89812540	chr5:89812540:T:A	1.70116e-32	-7.58227e-10	-1.23445
89812761	chr5:89812761:G:A	1.63972e-33	-2.4328	-1.14102
89812886	chr5:89812886:A:AAC	3.73438e-33	-2.48329	-0.267475
89813207	chr5:89813207:G:A	6.05003e-31	-7.58227e-10	2.33689
89813642	chr5:89813642:C:T	1.30274e-31	-7.58227e-10	0.801293
89813718	chr5:89813718:G:A	7.48096e-31	-7.58227e-10	2.54919
89814388	chr5:89814388:A:C	1.46634e-32	-7.58227e-10	-1.38299
89814498	chr5:89814498:A:G	1.53337e-33	-2.20084	-1.44003
89815325	chr5:89815325:G:A	1.34122e-32	-7.58227e-10	-1.47218
89815631	chr5:89815631:A:G	1.38014e-32	-7.58227e-10	-1.44357
89815674	chr5:89815674:C:T	1.12228e-33	-2.50632	-1.44667
89815833	chr5:89815833:C:A	1.10013e-33	-2.50569	-1.46722
89815877	chr5:89815877:ACT:A	2.16537e-32	-0.993167	-4.83947e-10
89816114	chr5:89816114:C:T	3.76496e-32	-7.58227e-10	-0.440022
89816721	chr5:89816721:A:G	1.80165e-33	-2.0433	-1.43634
89817243	chr5:89817243:C:T	1.23091e-33	-2.40345	-1.45714
89817250	chr5:89817250:GTTATT:G	2.46843e-31	-7.58227e-10	1.44041
89817498	chr5:89817498:T:C	2.5608e-32	-7.58227e-10	-0.82544
89817595	chr5:89817595:A:C	2.30556e-32	-7.58227e-10	-0.930434
89817679	chr5:89817679:G:A	2.55338e-32	-7.58227e-10	-0.828339
89817830	chr5:89817830:T:G	5.35753e-33	-2.38984	-4.83947e-10
89818029	chr5:89818029:G:A	1.30289e-32	-7.58227e-10	-1.50117
89818410	chr5:89818410:A:G	1.34654e-32	-7.58227e-10	-1.46822
89818688	chr5:89818688:T:C	1.57097e-32	-7.58227e-10	-1.31406
89818724	chr5:89818724:C:T	2.87894e-31	-7.58227e-10	1.59425
89819194	chr5:89819194:G:C	2.65235e-31	-7.58227e-10	1.51227
89819343	chr5:89819343:A:G	1.46951e-32	-7.58227e-10	-1.38083
89819820	chr5:89819820:T:A	2.99181e-33	-1.80719	-1.16527
89819874	chr5:89819874:A:G	2.18376e-32	-7.58227e-10	-0.984713
89820097	chr5:89820097:T:C	1.97902e-32	-7.58227e-10	-1.08316
89820115	chr5:89820115:C:A	1.18509e-33	-2.43454	-1.46399
89820263	chr5:89820263:C:T	1.43047e-32	-7.58227e-10	-1.40776
89820436	chr5:89820436:C:T	2.18415e-31	-7.58227e-10	1.31806
89820542	chr5:89820542:CT:C	1.3795e-32	-1.44404	-4.83947e-10
89820738	chr5:89820738:T:G	1.29859e-32	-7.58227e-10	-1.50448
89821350	chr5:89821350:G:C	1.2976e-32	-7.58227e-10	-1.50524
89821460	chr5:89821460:T:C	1.30024e-32	-7.58227e-10	-1.50321
89822512	chr5:89822512:G:A	2.79109e-32	-7.58227e-10	-0.739325
89823294	chr5:89823294:G:A	1.81158e-32	-7.58227e-10	-1.17156
89823422	chr5:89823422:G:A	1.73333e-32	-7.58227e-10	-1.21571
89823743	chr5:89823743:C:T	1.21145e-33	-2.41574	-1.46078
89824056	chr5:89824056:G:A	2.53362e-32	-7.58227e-10	-0.83611
89824510	chr5:89824510:C:T	4.17045e-32	-7.58227e-10	-0.337735
89825029	chr5:89825029:C:A	1.5489e-32	-7.58227e-10	-1.32821
89825223	chr5:89825223:G:A	1.38504e-32	-7.58227e-10	-1.44003
89825384	chr5:89825384:C:T	1.38294e-32	-7.58227e-10	-1.44154
89825558	chr5:89825558:G:A	1.42892e-32	-7.58227e-10	-1.40884
89825651	chr5:89825651:T:C	1.15701e-33	-2.50807	-1.41443
89825698	chr5:89825698:C:T	1.67552e-33	-2.50767	-1.04455
89825713	chr5:89825713:G:T	1.45069e-32	-7.58227e-10	-1.39372
89826281	chr5:89826281:G:A	3.46978e-32	-7.58227e-10	-0.521668
89826342	chr5:89826342:A:C	1.69655e-32	-7.58227e-10	-1.23716
89828319	chr5:89828319:A:C	2.04213e-33	-2.04303	-1.31132
89828875	chr5:89828875:C:A	2.70659e-32	-7.58227e-10	-0.77007
89829059	chr5:89829059:A:G	1.31519e-32	-7.58227e-10	-1.49178
89829081	chr5:89829081:T:C	1.31594e-32	-7.58227e-10	-1.49121
89829110	chr5:89829110:A:T	5.04744e-32	-7.58227e-10	-0.146877
89829454	chr5:89829454:G:A	1.81162e-32	-7.58227e-10	-1.17154
89830324	chr5:89830324:G:A	2.70336e-32	-7.58227e-10	-0.771265
89830354	chr5:89830354:T:C	9.27036e-33	-1.84152	-4.83947e-10
89830521	chr5:89830521:G:A	4.76599e-33	-2.50684	-4.83947e-10
89830604	chr5:89830604:A:G	1.30066e-32	-7.58227e-10	-1.50288
89831007	chr5:89831007:T:C	1.97433e-33	-2.04358	-1.34453
89831570	chr5:89831570:G:A	3.87128e-32	-7.58227e-10	-0.412173
89831998	chr5:89831998:G:T	1.72712e-33	-2.40609	-1.1158
89832387	chr5:89832387:C:T	1.92067e-33	-2.06435	-1.35132
89832442	chr5:89832442:C:T	1.30733e-32	-7.58227e-10	-1.49777
89832786	chr5:89832786:T:C	1.57391e-32	-7.58227e-10	-1.3122
89833085	chr5:89833085:T:A	2.05549e-32	-7.58227e-10	-1.04525
89833283	chr5:89833283:T:C	1.18066e-33	-2.49496	-1.40731
89833881	chr5:89833881:C:A	1.17172e-33	-2.49259	-1.41728
89834388	chr5:89834388:AG:A	3.07336e-32	-7.58227e-10	-0.642986
89835522	chr5:89835522:A:T	1.36532e-33	-2.37756	-1.3794
89835817	chr5:89835817:T:C	2.09159e-32	-7.58227e-10	-1.02783
89835935	chr5:89835935:T:C	4.82407e-32	-7.58227e-10	-0.192141
89836157	chr5:89836157:T:A	2.38113e-32	-7.58227e-10	-0.898182
89836169	chr5:89836169:G:A	1.74472e-31	-7.58227e-10	1.09342
89836548	chr5:89836548:C:T	2.08431e-33	-2.40197	-0.931936
89836692	chr5:89836692:G:A	3.91422e-32	-7.58227e-10	-0.401143
89837428	chr5:89837428:C:T	4.76429e-33	-2.50719	-4.83947e-10
89837720	chr5:89837720:A:G	1.73654e-31	-7.58227e-10	1.08872
89837819	chr5:89837819:GTAATTTTGAGC:G	3.75761e-32	-7.58227e-10	-0.441975
89837827	chr5:89837827:G:A	1.84212e-32	-7.58227e-10	-1.15484
89838307	chr5:89838307:T:C	2.2659e-32	-7.58227e-10	-0.947786
89838398	chr5:89838398:T:G	1.34646e-31	-7.58227e-10	0.834304
89838468	chr5:89838468:AC:A	1.38606e-32	-7.58227e-10	-1.4393
89838870	chr5:89838870:G:A	2.43302e-32	-7.58227e-10	-0.876625
89839152	chr5:89839152:G:A	7.31643e-33	-2.07822	-4.83947e-10
89839193	chr5:89839193:C:T	1.60923e-32	-7.58227e-10	-1.29
89839497	chr5:89839497:C:T	5.05911e-33	-2.44715	-4.83947e-10
89839820	chr5:89839820:C:T	5.30493e-32	-7.58227e-10	-0.0971222
89840201	chr5:89840201:A:T	2.09212e-32	-7.58227e-10	-1.02758
89840375	chr5:89840375:T:G	1.36285e-32	-7.58227e-10	-1.45618
89841427	chr5:89841427:AT:A	4.94666e-32	-7.58227e-10	-0.167046
89841984	chr5:89841984:C:T	5.61478e-33	-2.34294	-4.83947e-10
89842188	chr5:89842188:T:C	5.36579e-32	-7.58227e-10	-0.0857155
89842719	chr5:89842719:C:G	2.45746e-32	-7.58227e-10	-0.866632
89843309	chr5:89843309:A:C	1.55831e-33	-2.35688	-1.26787
89843590	chr5:89843590:A:C	4.16381e-32	-7.58227e-10	-0.339329
89843598	chr5:89843598:T:C	1.68993e-31	-7.58227e-10	1.06151
89843825	chr5:89843825:A:G	2.83063e-32	-7.58227e-10	-0.72526
89844107	chr5:89844107:C:T	1.15974e-33	-2.4935	-1.42664
89844329	chr5:89844329:G:A	4.65889e-32	-7.58227e-10	-0.226981
89844833	chr5:89844833:G:C	2.9066e-32	-7.58227e-10	-0.698774
89844847	chr5:89844847:A:G	1.7012e-32	-7.58227e-10	-1.23443
89844896	chr5:89844896:G:A	1.34105e-32	-7.58227e-10	-1.4723
89844918	chr5:89844918:T:C	1.31379e-32	-7.58227e-10	-1.49284
89845664	chr5:89845664:A:G	1.77482e-32	-7.58227e-10	-1.19206
89845770	chr5:89845770:C:CA	2.38404e-32	-7.58227e-10	-0.896964
89846341	chr5:89846341:A:G	4.27894e-32	-7.58227e-10	-0.312052
89846390	chr5:89846390:A:G	1.4728e-33	-2.49881	-1.18237
89846497	chr5:89846497:C:T	4.75363e-32	-7.58227e-10	-0.20685
89846842	chr5:89846842:G:A	7.71483e-33	-2.0252	-4.83947e-10
89847520	chr5:89847520:G:A	2.09977e-32	-7.58227e-10	-1.02393
89847627	chr5:89847627:A:G	2.04816e-32	-7.58227e-10	-1.04882
89848103	chr5:89848103:G:A	1.94469e-32	-7.58227e-10	-1.10066
89848143	chr5:89848143:G:T	2.45903e-32	-7.58227e-10	-0.865991
89848298	chr5:89848298:T:C	1.81643e-32	-7.58227e-10	-1.16888
89848474	chr5:89848474:A:G	4.77076e-32	-7.58227e-10	-0.203253
89849118	chr5:89849118:C:T	2.42968e-32	-7.58227e-10	-0.877998
89849344	chr5:89849344:G:A	1.37856e-32	-7.58227e-10	-1.44472
89849362	chr5:89849362:T:G	5.28772e-32	-7.58227e-10	-0.100371
89849393	chr5:89849393:A:C	5.42931e-32	-7.58227e-10	-0.0739464
89849481	chr5:89849481:A:C	1.63837e-31	-7.58227e-10	1.03053
89850996	chr5:89850996:T:C	1.68956e-31	-7.58227e-10	1.0613
89852055	chr5:89852055:G:A	1.29778e-32	-7.58227e-10	-1.5051
89852093	chr5:89852093:G:A	2.06262e-32	-7.58227e-10	-1.04178
89852847	chr5:89852847:G:A	5.26746e-33	-2.40679	-4.83947e-10
89852889	chr5:89852889:G:A	3.30965e-32	-7.58227e-10	-0.568916
89853051	chr5:89853051:G:T	1.44252e-32	-7.58227e-10	-1.39936
89853058	chr5:89853058:A:T	1.39546e-33	-2.50649	-1.22864
89853323	chr5:89853323:A:G	5.38432e-33	-2.38485	-4.83947e-10
89853802	chr5:89853802:C:A	4.78167e-33	-2.50355	-4.83947e-10
89853803	chr5:89853803:T:C	1.78528e-32	-7.58227e-10	-1.18618
89854116	chr5:89854116:A:G	2.47275e-32	-7.58227e-10	-0.860427
89854195	chr5:89854195:G:A	1.58017e-33	-2.16013	-1.45069
89854211	chr5:89854211:A:T	5.31491e-32	-7.58227e-10	-0.0952435
89854615	chr5:89854615:AAAG:A	1.36894e-32	-7.58227e-10	-1.45172
89854913	chr5:89854913:A:C	2.45812e-32	-7.58227e-10	-0.866363
89855035	chr5:89855035:T:C	2.38317e-32	-0.897327	-4.83947e-10
89855227	chr5:89855227:T:C	2.13633e-31	-7.58227e-10	1.29592
89855973	chr5:89855973:G:A	1.34869e-32	-7.58227e-10	-1.46662
89856169	chr5:89856169:G:A	1.97079e-32	-7.58227e-10	-1.08732
89856359	chr5:89856359:A:G	1.96729e-32	-7.58227e-10	-1.0891
89856493	chr5:89856493:T:G	4.39511e-32	-7.58227e-10	-0.285266
89856534	chr5:89856534:C:A	1.29767e-32	-7.58227e-10	-1.50519
89856925	chr5:89856925:T:C	2.86087e-32	-7.58227e-10	-0.714632
89857302	chr5:89857302:T:C	2.46693e-32	-7.58227e-10	-0.862783
89857339	chr5:89857339:G:A	5.11343e-33	-2.43647	-4.83947e-10
89857510	chr5:89857510:A:G	1.45155e-33	-2.50524	-1.19047
89857661	chr5:89857661:T:A	1.30752e-32	-7.58227e-10	-1.49763
89858055	chr5:89858055:C:T	1.33508e-32	-7.58227e-10	-1.47676
89858861	chr5:89858861:G:C	2.43054e-32	-7.58227e-10	-0.877646
89858914	chr5:89858914:G:A	8.36669e-33	-1.94409	-4.83947e-10
89859214	chr5:89859214:A:C	1.9073e-33	-2.12278	-1.29988
89859339	chr5:89859339:C:T	4.50214e-32	-7.58227e-10	-0.261207
89859745	chr5:89859745:T:C	1.49316e-32	-7.58227e-10	-1.36486
89860018	chr5:89860018:C:T	2.23865e-31	-7.58227e-10	1.3427
89860491	chr5:89860491:T:C	1.35036e-32	-7.58227e-10	-1.46539
89861054	chr5:89861054:C:T	1.30765e-32	-7.58227e-10	-1.49753
89861156	chr5:89861156:C:G	5.27511e-32	-7.58227e-10	-0.102759
89862192	chr5:89862192:CTCATT:C	5.46957e-32	-7.58227e-10	-0.0665591
89862912	chr5:89862912:A:T	1.24981e-33	-2.50738	-1.33798
89863002	chr5:89863002:AAAG:A	1.32606e-32	-7.58227e-10	-1.48355
89863073	chr5:89863073:T:C	1.16245e-33	-2.49652	-1.42129
89864031	chr5:89864031:T:C	1.38746e-33	-2.50623	-1.23464
89864565	chr5:89864565:G:A	1.9457e-32	-7.58227e-10	-1.10014
89864725	chr5:89864725:C:T	2.30456e-32	-7.58227e-10	-0.930867
89865105	chr5:89865105:A:AG	1.62836e-33	-2.38142	-1.19935
89865196	chr5:89865196:A:G	4.73085e-32	-7.58227e-10	-0.211653
89865366	chr5:89865366:T:C	1.86748e-32	-7.58227e-10	-1.14117
89865861	chr5:89865861:T:C	2.0646e-32	-7.58227e-10	-1.04082
89866668	chr5:89866668:G:A	1.34616e-32	-7.58227e-10	-1.4685
89867142	chr5:89867142:C:T	9.22719e-33	-2.44556	0.599375
89867729	chr5:89867729:AAAG:A	1.57344e-32	-7.58227e-10	-1.31249
89868441	chr5:89868441:A:G	1.92917e-32	-7.58227e-10	-1.10867
89868588	chr5:89868588:T:A	2.38554e-32	-7.58227e-10	-0.896335
89868811	chr5:89868811:GT:G	7.313e-32	-7.58227e-10	0.223894
89869014	chr5:89869014:T:C	1.33698e-33	-2.49908	-1.27885
89869211	chr5:89869211:G:C	1.31199e-32	-7.58227e-10	-1.49421
89869624	chr5:89869624:C:T	1.79312e-32	-7.58227e-10	-1.1818
89869665	chr5:89869665:C:T	1.79086e-32	-7.58227e-10	-1.18306
89869835	chr5:89869835:C:G	3.2852e-32	-7.58227e-10	-0.57633
89870062	chr5:89870062:T:C	1.24515e-33	-2.49849	-1.35059
89870773	chr5:89870773:T:C	2.51617e-32	-7.58227e-10	-0.84302
89870812	chr5:89870812:G:A	4.78498e-33	-2.50286	-4.83947e-10
89871100	chr5:89871100:G:T	2.6878e-32	-7.58227e-10	-0.777037
89871522	chr5:89871522:C:A	1.33477e-32	-7.58227e-10	-1.477
89871529	chr5:89871529:A:G	1.44781e-32	-7.58227e-10	-1.3957
89871797	chr5:89871797:G:A	2.1222e-32	-7.58227e-10	-1.01331
89872214	chr5:89872214:C:T	2.59593e-32	-7.58227e-10	-0.811814
89872479	chr5:89872479:T:C	1.14661e-33	-2.49087	-1.44067
89872611	chr5:89872611:T:G	1.4031e-32	-7.58227e-10	-1.42707
89873471	chr5:89873471:C:T	4.15537e-32	-7.58227e-10	-0.341358
89873713	chr5:89873713:T:C	1.36581e-32	-7.58227e-10	-1.45401
89873731	chr5:89873731:A:T	3.86348e-32	-7.58227e-10	-0.414191
89873899	chr5:89873899:T:C	1.34505e-32	-7.58227e-10	-1.46933
89874157	chr5:89874157:A:C	3.97087e-32	-7.58227e-10	-0.386773
89874387	chr5:89874387:G:A	1.54099e-33	-2.17368	-1.46224
89875014	chr5:89875014:T:C	2.20142e-32	-7.58227e-10	-0.976658
89876165	chr5:89876165:T:A	2.07871e-32	-7.58227e-10	-1.03401
89876186	chr5:89876186:G:A	1.89994e-32	-7.58227e-10	-1.12394
89876412	chr5:89876412:T:C	3.89775e-32	-7.58227e-10	-0.405359
89876732	chr5:89876732:T:C	1.24917e-33	-2.50469	-1.34117
89877145	chr5:89877145:A:T	1.25121e-33	-2.50156	-1.34268
89877659	chr5:89877659:T:C	1.48546e-32	-7.58227e-10	-1.37003
89877801	chr5:89877801:T:C	1.49121e-33	-2.20963	-1.45913
89878024	chr5:89878024:A:C	3.63854e-32	-7.58227e-10	-0.474175
89878201	chr5:89878201:T:C	1.29778e-32	-7.58227e-10	-1.5051
89878630	chr5:89878630:C:T	1.52344e-32	-7.58227e-10	-1.34479
89878706	chr5:89878706:T:G	1.57127e-32	-7.58227e-10	-1.31387
89879055	chr5:89879055:A:T	1.48906e-33	-2.21124	-1.45896
89879062	chr5:89879062:G:T	1.47611e-33	-2.21998	-1.45896
89879075	chr5:89879075:T:C	3.5129e-32	-7.58227e-10	-0.509316
89879148	chr5:89879148:C:T	3.43247e-32	-7.58227e-10	-0.532479
89879274	chr5:89879274:G:T	2.62529e-32	-7.58227e-10	-0.800567
89879546	chr5:89879546:T:C	1.52363e-32	-7.58227e-10	-1.34466
89879547	chr5:89879547:C:A	1.52157e-32	-7.58227e-10	-1.34601
89879705	chr5:89879705:G:A	3.09798e-33	-2.37395	-0.563643
89879720	chr5:89879720:G:A	8.49916e-33	-1.92838	-4.83947e-10
89880088	chr5:89880088:A:T	1.14992e-33	-2.5018	-1.42685
89880400	chr5:89880400:C:T	8.16918e-33	-1.96798	-4.83947e-10
89880459	chr5:89880459:G:A	5.90809e-32	-7.58227e-10	0.010564
89880525	chr5:89880525:G:A	1.32969e-32	-7.58227e-10	-1.48081
89881863	chr5:89881863:C:T	1.96845e-31	-7.58227e-10	1.21407
89882280	chr5:89882280:G:A	6.47921e-33	-2.19975	-4.83947e-10
89882805	chr5:89882805:C:T	1.52326e-32	-7.58227e-10	-1.34491
89883161	chr5:89883161:T:G	2.26863e-31	-7.58227e-10	1.356
89883423	chr5:89883423:C:T	1.26493e-33	-2.32812	-1.50521
89883885	chr5:89883885:T:C	3.09605e-33	-2.34198	-0.596238
89884841	chr5:89884841:C:T	7.0299e-33	-2.11817	-4.83947e-10
89885174	chr5:89885174:G:GA	1.57907e-32	-7.58227e-10	-1.30893
89885370	chr5:89885370:C:G	1.29798e-32	-7.58227e-10	-1.50495
89885470	chr5:89885470:G:C	3.30437e-33	-2.38615	-0.486948
89885732	chr5:89885732:A:G	1.71184e-32	-7.58227e-10	-1.22819
89885969	chr5:89885969:G:A	9.16309e-33	-2.4571	0.603939
89886281	chr5:89886281:CA:C	4.80323e-33	-2.49906	-4.83947e-10
89886479	chr5:89886479:A:T	1.43524e-33	-2.22834	-1.47867
89887018	chr5:89887018:G:A	2.67614e-33	-2.37558	-0.708389
89887278	chr5:89887278:T:C	4.7024e-32	-7.58227e-10	-0.217685
89887886	chr5:89887886:T:C	1.33575e-32	-7.58227e-10	-1.47627
89888229	chr5:89888229:G:A	2.60862e-32	-7.58227e-10	-0.806936
89888530	chr5:89888530:C:T	2.142e-32	-7.58227e-10	-1.00402
89888885	chr5:89888885:A:G	1.33452e-32	-7.58227e-10	-1.47719
89889418	chr5:89889418:A:AGAG	1.83502e-32	-7.58227e-10	-1.1587
89889581	chr5:89889581:T:C	1.32794e-32	-7.58227e-10	-1.48213
89890461	chr5:89890461:A:T	1.48576e-32	-7.58227e-10	-1.36983
89891172	chr5:89891172:T:C	1.60568e-32	-7.58227e-10	-1.29221
89891450	chr5:89891450:C:T	2.28453e-32	-7.58227e-10	-0.939597
89891899	chr5:89891899:T:C	4.71679e-32	-7.58227e-10	-0.21463
89892667	chr5:89892667:A:G	9.18647e-33	-1.85061	-4.83947e-10
89893132	chr5:89893132:C:T	6.64048e-33	-2.17516	-4.83947e-10
89893224	chr5:89893224:G:A	3.30622e-33	-1.37137	-1.50117
89893253	chr5:89893253:A:T	1.48052e-32	-7.58227e-10	-1.37337
89893319	chr5:89893319:G:A	1.27088e-33	-2.49868	-1.32995
89894243	chr5:89894243:T:C	3.87446e-32	-7.58227e-10	-0.411352
89894640	chr5:89894640:T:C	3.17722e-32	-7.58227e-10	-0.609752
89895498	chr5:89895498:A:G	1.31505e-32	-7.58227e-10	-1.49188
89895526	chr5:89895526:G:A	1.64642e-32	-7.58227e-10	-1.26715
89895582	chr5:89895582:A:G	1.459e-32	-7.58227e-10	-1.38801
89895854	chr5:89895854:T:C	2.17593e-32	-7.58227e-10	-0.988301
89895941	chr5:89895941:C:T	1.37134e-32	-7.58227e-10	-1.44997
89896205	chr5:89896205:C:T	1.55274e-33	-2.20749	-1.42083
89897032	chr5:89897032:A:G	1.39875e-32	-7.58227e-10	-1.43018
89897189	chr5:89897189:A:G	2.08895e-32	-7.58227e-10	-1.0291
89897334	chr5:89897334:G:A	1.36017e-32	-7.58227e-10	-1.45815
89897412	chr5:89897412:C:T	2.25693e-32	-7.58227e-10	-0.951752
89897621	chr5:89897621:C:T	1.40399e-32	-7.58227e-10	-1.42644
89898538	chr5:89898538:G:A	3.28629e-32	-7.58227e-10	-0.575998
89899101	chr5:89899101:A:G	2.89548e-32	-7.58227e-10	-0.702608
89899244	chr5:89899244:T:C	1.47149e-33	-2.50041	-1.18166
89899493	chr5:89899493:T:C	1.89416e-31	-7.58227e-10	1.1756
89899525	chr5:89899525:A:C	5.09265e-32	-7.58227e-10	-0.13796
89899623	chr5:89899623:A:G	2.24903e-33	-2.42436	-0.833486
89900542	chr5:89900542:T:C	1.54353e-32	-7.58227e-10	-1.33169
89900826	chr5:89900826:T:C	1.35717e-32	-7.58227e-10	-1.46036
89901002	chr5:89901002:T:C	1.6738e-32	-7.58227e-10	-1.25066
89901029	chr5:89901029:C:T	1.69257e-32	-7.58227e-10	-1.23951
89901864	chr5:89901864:A:G	1.35781e-33	-2.25966	-1.50281
89902122	chr5:89902122:T:C	5.87055e-33	-2.2984	-4.83947e-10
89902587	chr5:89902587:ATTTAT:A	1.21732e-33	-2.50766	-1.36403
89902884	chr5:89902884:G:A	1.25853e-33	-2.34938	-1.48903
89903133	chr5:89903133:T:C	1.85281e-32	-7.58227e-10	-1.14905
89903645	chr5:89903645:T:C	7.26119e-33	-2.42683	0.341032
89903653	chr5:89903653:C:T	8.4702e-33	-2.44968	0.517893
89903861	chr5:89903861:G:A	2.65101e-32	-7.58227e-10	-0.790817
89904694	chr5:89904694:G:A	1.33121e-32	-7.58227e-10	-1.47967
89904791	chr5:89904791:C:T	3.38703e-32	-7.58227e-10	-0.545806
89905136	chr5:89905136:C:T	1.43097e-32	-7.58227e-10	-1.40741
89905140	chr5:89905140:C:T	3.43054e-32	-7.58227e-10	-0.533042
89905379	chr5:89905379:G:A	8.06567e-33	-1.98073	-4.83947e-10
89905889	chr5:89905889:C:T	3.43039e-32	-7.58227e-10	-0.533085
89905953	chr5:89905953:TTTTTAA:T	1.30908e-32	-7.58227e-10	-1.49644
89906497	chr5:89906497:T:C	1.56117e-32	-7.58227e-10	-1.32033
89906569	chr5:89906569:G:A	5.36095e-33	-2.3892	-4.83947e-10
89907215	chr5:89907215:T:C	1.85825e-32	-7.58227e-10	-1.14612
89907712	chr5:89907712:T:C	1.34459e-32	-7.58227e-10	-1.46967
89908494	chr5:89908494:A:G	2.8348e-32	-7.58227e-10	-0.723789
89908575	chr5:89908575:T:C	1.40214e-33	-2.23417	-1.49617
89908592	chr5:89908592:C:T	2.98412e-33	-2.33659	-0.638449
89908717	chr5:89908717:T:C	4.42778e-32	-7.58227e-10	-0.277861
89909517	chr5:89909517:C:A	1.36017e-33	-2.50812	-1.25261
89909555	chr5:89909555:C:CA	5.54363e-33	-2.35569	-4.83947e-10
89909687	chr5:89909687:C:T	3.27931e-33	-2.30897	-0.571738
89909775	chr5:89909775:T:C	1.65168e-32	-7.58227e-10	-1.26396
89909889	chr5:89909889:A:G	7.04221e-33	-2.11642	-4.83947e-10
89910177	chr5:89910177:G:A	1.53313e-32	-7.58227e-10	-1.33845
89910182	chr5:89910182:A:T	1.33714e-32	-7.58227e-10	-1.47523
89910272	chr5:89910272:C:T	1.44275e-32	-7.58227e-10	-1.3992
89910793	chr5:89910793:G:T	1.26299e-33	-2.46545	-1.36941
89910848	chr5:89910848:C:T	4.82344e-33	-2.49486	-4.83947e-10
89910983	chr5:89910983:G:A	1.14686e-33	-2.50718	-1.42414
89911253	chr5:89911253:G:T	6.1562e-32	-7.58227e-10	0.0517008
89911589	chr5:89911589:C:T	4.70675e-32	-7.58227e-10	-0.216761
89911622	chr5:89911622:G:A	1.30949e-32	-7.58227e-10	-1.49612
89912222	chr5:89912222:G:T	5.71466e-32	-7.58227e-10	-0.0227236
89912680	chr5:89912680:C:T	1.12019e-33	-2.50649	-1.44835
89913044	chr5:89913044:T:C	1.66963e-32	-7.58227e-10	-1.25316
89913819	chr5:89913819:A:G	3.07924e-33	-2.32848	-0.615179
89914108	chr5:89914108:A:G	1.4371e-32	-7.58227e-10	-1.40313
89914162	chr5:89914162:G:A	1.30196e-32	-7.58227e-10	-1.50189
89914235	chr5:89914235:C:T	3.3918e-33	-2.32074	-0.526248
89914678	chr5:89914678:C:T	1.24297e-33	-2.43831	-1.41253
89914739	chr5:89914739:A:T	4.81375e-33	-2.49687	-4.83947e-10
89914789	chr5:89914789:G:C	1.36103e-33	-2.32194	-1.43817
89916112	chr5:89916112:A:G	1.67926e-32	-7.58227e-10	-1.2474
89916335	chr5:89916335:T:C	1.4244e-32	-7.58227e-10	-1.41201
89916375	chr5:89916375:G:T	5.59482e-33	-2.3465	-4.83947e-10
89916783	chr5:89916783:C:T	1.68329e-32	-7.58227e-10	-1.24501
89917070	chr5:89917070:G:C	7.83017e-32	-7.58227e-10	0.292226
89917211	chr5:89917211:G:T	1.1661e-33	-2.48302	-1.43166
89917221	chr5:89917221:C:A	1.20306e-33	-2.45237	-1.4311
89917279	chr5:89917279:C:T	1.70037e-32	-7.58227e-10	-1.23491
89918019	chr5:89918019:C:T	1.19568e-33	-2.45492	-1.4347
89918208	chr5:89918208:C:T	1.07524e-31	-7.58227e-10	0.60937
89918368	chr5:89918368:T:C	9.37896e-33	-1.82987	-4.83947e-10
89918491	chr5:89918491:GAGA:G	1.30665e-32	-7.58227e-10	-1.49829
89918584	chr5:89918584:G:T	7.71127e-33	-2.02566	-4.83947e-10
89918654	chr5:89918654:G:A	1.71784e-31	-7.58227e-10	1.07789
89918716	chr5:89918716:T:C	1.31669e-32	-7.58227e-10	-1.49064
89918972	chr5:89918972:C:T	1.38062e-32	-7.58227e-10	-1.44323
89919107	chr5:89919107:C:T	1.14335e-31	-7.58227e-10	0.67079
89919286	chr5:89919286:T:C	1.3905e-32	-7.58227e-10	-1.43609
89919550	chr5:89919550:GT:G	2.96178e-32	-7.58227e-10	-0.679968
89919747	chr5:89919747:A:C	9.74536e-33	-1.79155	-4.83947e-10
89919844	chr5:89919844:C:T	2.1481e-33	-2.44089	-0.862875
89919882	chr5:89919882:GA:G	1.39128e-32	-7.58227e-10	-1.43553
89920569	chr5:89920569:C:G	1.30518e-32	-7.58227e-10	-1.49942
89920765	chr5:89920765:G:A	1.3674e-32	-7.58227e-10	-1.45285
89920819	chr5:89920819:G:A	5.52552e-33	-2.35897	-4.83947e-10
89921498	chr5:89921498:T:C	1.29753e-32	-7.58227e-10	-1.5053
89921827	chr5:89921827:T:C	1.63787e-32	-7.58227e-10	-1.27236
89922022	chr5:89922022:G:C	1.43162e-33	-2.41633	-1.29321
89922058	chr5:89922058:A:G	1.30992e-32	-7.58227e-10	-1.49579
89923110	chr5:89923110:G:A	1.36343e-32	-7.58227e-10	-1.45576
89924093	chr5:89924093:T:C	1.08171e-32	-1.68722	-4.83947e-10
89924663	chr5:89924663:T:C	1.8862e-32	-7.58227e-10	-1.13119
89925175	chr5:89925175:A:C	1.62924e-32	-7.58227e-10	-1.27764
89925848	chr5:89925848:C:T	1.3958e-32	-7.58227e-10	-1.43229
89926393	chr5:89926393:T:C	3.01672e-32	-7.58227e-10	-0.66159
89926530	chr5:89926530:A:C	5.25569e-33	-2.40903	-4.83947e-10
89926577	chr5:89926577:C:T	1.25613e-33	-2.49994	-1.34037
89926877	chr5:89926877:A:C	1.39452e-32	-7.58227e-10	-1.43321
89927181	chr5:89927181:A:G	1.45924e-32	-7.58227e-10	-1.38784
89927248	chr5:89927248:A:C	1.31371e-32	-7.58227e-10	-1.4929
89927318	chr5:89927318:T:A	1.47455e-32	-7.58227e-10	-1.37741
89927423	chr5:89927423:T:C	1.43135e-33	-2.34149	-1.36823
89927958	chr5:89927958:G:T	1.36005e-33	-2.39797	-1.36285
89928008	chr5:89928008:G:T	1.15091e-33	-2.44736	-1.48043
89928133	chr5:89928133:AC:A	2.51187e-32	-7.58227e-10	-0.844731
89928442	chr5:89928442:C:T	1.44586e-33	-2.3326	-1.36705
89928463	chr5:89928463:A:G	1.54428e-33	-2.40986	-1.22393
89929138	chr5:89929138:A:T	1.32064e-32	-7.58227e-10	-1.48764
89929261	chr5:89929261:A:T	1.32627e-33	-2.49253	-1.29344
89929838	chr5:89929838:A:T	1.42722e-32	-7.58227e-10	-1.41003
89930337	chr5:89930337:A:G	2.69285e-32	-7.58227e-10	-0.775159
89931088	chr5:89931088:T:C	1.60636e-32	-7.58227e-10	-1.29179
89931191	chr5:89931191:T:A	1.43041e-32	-7.58227e-10	-1.4078
89931401	chr5:89931401:G:C	1.30017e-32	-7.58227e-10	-1.50326
89931882	chr5:89931882:C:T	1.28219e-33	-2.41181	-1.40796
89932337	chr5:89932337:G:T	3.69341e-32	-7.58227e-10	-0.459208
89932836	chr5:89932836:A:G	1.45268e-32	-7.58227e-10	-1.39235
89933318	chr5:89933318:C:T	1.46973e-33	-2.43263	-1.25063
89933820	chr5:89933820:G:GA	5.03752e-33	-2.45143	-4.83947e-10
89934707	chr5:89934707:C:T	1.31435e-32	-7.58227e-10	-1.49242
89934825	chr5:89934825:G:A	1.85998e-32	-7.58227e-10	-1.14519
89934826	chr5:89934826:C:T	1.3682e-33	-2.32797	-1.42688
89934933	chr5:89934933:G:A	2.31975e-33	-2.40034	-0.826544
89934954	chr5:89934954:C:T	1.30152e-32	-7.58227e-10	-1.50222
89935027	chr5:89935027:C:T	1.24932e-33	-2.41896	-1.42679
89935475	chr5:89935475:T:G	1.26294e-33	-2.37448	-1.46043
89936102	chr5:89936102:A:T	3.4336e-32	-7.58227e-10	-0.532148
89936227	chr5:89936227:T:C	1.35254e-32	-7.58227e-10	-1.46377
89936874	chr5:89936874:A:G	1.4582e-32	-1.38856	-4.83947e-10
89937058	chr5:89937058:G:A	1.39757e-32	-7.58227e-10	-1.43103
89937345	chr5:89937345:C:T	3.38601e-32	-7.58227e-10	-0.546106
89938016	chr5:89938016:T:C	1.38604e-33	-2.30733	-1.43456
89938405	chr5:89938405:AAGTTATTT:A	1.30343e-32	-7.58227e-10	-1.50076
89938563	chr5:89938563:T:C	1.62605e-31	-7.58227e-10	1.02298
89938610	chr5:89938610:A:G	1.32734e-32	-7.58227e-10	-1.48258
89939572	chr5:89939572:G:T	3.3532e-32	-7.58227e-10	-0.555843
89939788	chr5:89939788:T:C	3.53535e-32	-7.58227e-10	-0.502946
89939836	chr5:89939836:A:G	1.21826e-31	-7.58227e-10	0.734251
89940199	chr5:89940199:G:C	6.87574e-33	-2.14034	-4.83947e-10
89940619	chr5:89940619:T:A	1.3983e-32	-7.58227e-10	-1.4305
89940924	chr5:89940924:G:A	7.35968e-33	-2.07233	-4.83947e-10
89940997	chr5:89940997:T:C	3.39661e-32	-7.58227e-10	-0.54298
89941143	chr5:89941143:T:C	1.40696e-32	-7.58227e-10	-1.42433
89941558	chr5:89941558:A:G	5.13774e-33	-2.43173	-4.83947e-10
89941973	chr5:89941973:C:T	1.30217e-32	-7.58227e-10	-1.50172
89942368	chr5:89942368:G:T	2.11819e-32	-7.58227e-10	-1.0152
89942542	chr5:89942542:G:A	1.13323e-33	-2.48218	-1.46109
89942670	chr5:89942670:T:C	5.18904e-33	-2.42179	-4.83947e-10
89942691	chr5:89942691:A:G	2.49418e-33	-1.91811	-1.23628
89942815	chr5:89942815:A:G	1.40446e-32	-7.58227e-10	-1.42611
89942874	chr5:89942874:C:T	1.37053e-33	-2.4556	-1.29755
89943497	chr5:89943497:A:G	1.13365e-33	-2.50088	-1.44202
89943617	chr5:89943617:C:T	5.5083e-33	-2.36209	-4.83947e-10
89943700	chr5:89943700:A:G	1.39138e-32	-7.58227e-10	-1.43546
89943945	chr5:89943945:A:G	1.87953e-32	-7.58227e-10	-1.13474
89944031	chr5:89944031:C:T	1.31673e-32	-7.58227e-10	-1.4906
89944163	chr5:89944163:T:C	1.12951e-33	-2.49704	-1.44952
89944241	chr5:89944241:C:T	1.29139e-33	-2.31216	-1.50046
89944248	chr5:89944248:A:G	1.48963e-33	-2.41401	-1.2558
89944384	chr5:89944384:T:C	1.59392e-32	-7.58227e-10	-1.29956
89944675	chr5:89944675:G:A	1.1443e-33	-2.49421	-1.43934
89944798	chr5:89944798:T:C	1.31e-32	-7.58227e-10	-1.49573
89945267	chr5:89945267:A:T	2.45232e-32	-7.58227e-10	-0.868724
89946118	chr5:89946118:T:C	3.59687e-32	-7.58227e-10	-0.485694
89947328	chr5:89947328:C:T	1.31083e-32	-7.58227e-10	-1.4951
89947783	chr5:89947783:C:T	1.3914e-32	-7.58227e-10	-1.43545
89948304	chr5:89948304:T:G	1.15541e-33	-2.50707	-1.41682
89948826	chr5:89948826:T:G	2.22638e-32	-7.58227e-10	-0.965382
89948840	chr5:89948840:A:G	1.08432e-33	-2.48613	-1.50127
89949520	chr5:89949520:C:T	2.22632e-32	-7.58227e-10	-0.965407
89949664	chr5:89949664:G:A	5.00182e-33	-2.45854	-4.83947e-10
89949707	chr5:89949707:G:T	1.39057e-33	-2.39704	-1.34158
89949751	chr5:89949751:G:A	1.69051e-32	-7.58227e-10	-1.24073
89950925	chr5:89950925:T:C	2.9798e-32	-7.58227e-10	-0.673901
89951589	chr5:89951589:A:T	1.33137e-32	-7.58227e-10	-1.47955
89951893	chr5:89951893:C:T	1.29931e-32	-7.58227e-10	-1.50393
89952092	chr5:89952092:A:G	1.10861e-33	-2.50649	-1.45874
89952598	chr5:89952598:G:T	8.28439e-33	-1.95397	-4.83947e-10
89953103	chr5:89953103:G:A	3.01041e-33	-2.50811	-0.458159
89953388	chr5:89953388:A:G	2.80706e-32	-7.58227e-10	-0.733621
89953554	chr5:89953554:C:T	1.97021e-32	-7.58227e-10	-1.08762
89953745	chr5:89953745:T:G	1.39604e-33	-2.49415	-1.24055
89953746	chr5:89953746:T:C	1.39611e-33	-2.4941	-1.24055
89953748	chr5:89953748:T:C	1.28581e-33	-2.40973	-1.40723
89954017	chr5:89954017:G:C	1.85193e-33	-2.22031	-1.2318
89954072	chr5:89954072:A:G	5.47667e-33	-2.36785	-4.83947e-10
89954292	chr5:89954292:A:G	1.10729e-33	-2.46447	-1.50196
89954358	chr5:89954358:G:GC	1.32393e-33	-2.46299	-1.32475
89954370	chr5:89954370:G:A	2.97387e-32	-7.58227e-10	-0.675894
89954665	chr5:89954665:T:C	1.85733e-32	-7.58227e-10	-1.14662
89954826	chr5:89954826:T:A	1.18623e-33	-2.40762	-1.48994
89955125	chr5:89955125:C:T	1.35187e-32	-7.58227e-10	-1.46427
89955194	chr5:89955194:A:G	2.3759e-32	-7.58227e-10	-0.900383
89956268	chr5:89956268:C:T	1.39398e-32	-7.58227e-10	-1.43359
89956529	chr5:89956529:C:A	1.3963e-32	-7.58227e-10	-1.43193
89956612	chr5:89956612:T:C	1.39924e-32	-7.58227e-10	-1.42983
89957067	chr5:89957067:T:C	1.1714e-33	-2.41216	-1.49798
89957206	chr5:89957206:C:T	1.3916e-32	-7.58227e-10	-1.4353
89957284	chr5:89957284:C:T	1.41986e-32	-7.58227e-10	-1.4152
89957485	chr5:89957485:T:C	1.64712e-33	-2.30742	-1.26189
89958013	chr5:89958013:T:C	1.36446e-32	-7.58227e-10	-1.455
89958402	chr5:89958402:T:TA	2.00897e-33	-2.06879	-1.30193
89958611	chr5:89958611:T:C	1.22807e-33	-2.37421	-1.48869
89959216	chr5:89959216:A:G	1.59567e-32	-7.58227e-10	-1.29846
89959344	chr5:89959344:T:C	1.30233e-32	-7.58227e-10	-1.5016
89959406	chr5:89959406:C:T	1.69601e-32	-7.58227e-10	-1.23748
89959447	chr5:89959447:T:TA	1.46051e-33	-2.22146	-1.4681
89960157	chr5:89960157:C:T	4.14243e-32	-7.58227e-10	-0.344476
89960583	chr5:89960583:C:T	1.39556e-32	-7.58227e-10	-1.43246
89960721	chr5:89960721:T:C	4.29121e-32	-7.58227e-10	-0.30919
89960817	chr5:89960817:C:A	5.7275e-33	-2.10245	-0.220617
89961342	chr5:89961342:A:G	5.31374e-33	-2.39805	-4.83947e-10
89962130	chr5:89962130:C:T	4.27493e-32	-7.58227e-10	-0.312991
89963124	chr5:89963124:C:T	1.31322e-32	-7.58227e-10	-1.49328
89963340	chr5:89963340:A:T	1.50815e-33	-2.18706	-1.4704
89963635	chr5:89963635:C:T	1.40731e-32	-7.58227e-10	-1.42408
89964398	chr5:89964398:T:C	3.79445e-32	-7.58227e-10	-0.432219
89965232	chr5:89965232:G:A	1.53262e-33	-2.18684	-1.45452
89965453	chr5:89965453:C:T	1.87372e-33	-2.04231	-1.39811
89965583	chr5:89965583:C:A	1.55359e-32	-7.58227e-10	-1.32519
89966291	chr5:89966291:T:C	1.3324e-32	-7.58227e-10	-1.47877
89967683	chr5:89967683:G:A	1.57431e-33	-2.16424	-1.45029
89967885	chr5:89967885:T:A	1.51251e-33	-2.30945	-1.34512
89968440	chr5:89968440:T:C	1.43451e-32	-7.58227e-10	-1.40493
89968875	chr5:89968875:A:G	2.79985e-33	-2.18587	-0.852909
89969495	chr5:89969495:A:C	1.90514e-32	-7.58227e-10	-1.1212
89969730	chr5:89969730:G:A	1.50258e-32	-7.58227e-10	-1.35858
89969737	chr5:89969737:T:C	1.51612e-32	-7.58227e-10	-1.34961
89971845	chr5:89971845:C:A	5.87756e-33	-2.2972	-4.83947e-10
89971899	chr5:89971899:A:G	1.49251e-32	-7.58227e-10	-1.3653
89973866	chr5:89973866:A:AT	1.65949e-32	-7.58227e-10	-1.25925
89974012	chr5:89974012:A:G	4.66322e-32	-7.58227e-10	-0.226052
89974646	chr5:89974646:A:G	2.04151e-33	-2.1798	-1.17485
89974752	chr5:89974752:T:C	1.68871e-32	-7.58227e-10	-1.24179
89974922	chr5:89974922:G:C	9.71987e-33	-1.79417	-4.83947e-10
89975116	chr5:89975116:A:G	3.39201e-32	-7.58227e-10	-0.544335
89975547	chr5:89975547:A:G	3.32864e-32	-7.58227e-10	-0.563195
89975631	chr5:89975631:T:A	1.156e-33	-2.42063	-1.50275
89975648	chr5:89975648:C:G	4.78194e-33	-2.5035	-4.83947e-10
89975961	chr5:89975961:T:C	5.55012e-33	-2.35453	-4.83947e-10
89976289	chr5:89976289:G:A	2.04691e-33	-2.15309	-1.19892
89976735	chr5:89976735:AT:A	2.26668e-32	-7.58227e-10	-0.94744
89976965	chr5:89976965:T:C	2.49344e-32	-7.58227e-10	-0.852096
89977169	chr5:89977169:A:G	1.15051e-33	-2.44993	-1.47822
89978072	chr5:89978072:T:C	1.13008e-33	-2.5061	-1.43995
89978074	chr5:89978074:A:G	5.88508e-33	-2.29592	-4.83947e-10
89978527	chr5:89978527:G:C	3.89283e-33	-1.71559	-0.993614
89978812	chr5:89978812:C:T	1.33206e-32	-7.58227e-10	-1.47903
89979205	chr5:89979205:G:A	4.77875e-32	-7.58227e-10	-0.201579
89979254	chr5:89979254:A:T	1.4657e-32	-7.58227e-10	-1.38343
89979315	chr5:89979315:C:T	6.03499e-33	-2.27077	-4.83947e-10
89979564	chr5:89979564:A:T	1.30802e-32	-7.58227e-10	-1.49724
89979673	chr5:89979673:A:G	3.36651e-33	-1.75198	-1.10249
89980669	chr5:89980669:G:A	1.06939e-33	-2.50304	-1.49822
89981399	chr5:89981399:A:G	1.62685e-32	-7.58227e-10	-1.27911
89982342	chr5:89982342:T:C	1.97363e-32	-7.58227e-10	-1.08588
89982924	chr5:89982924:C:T	1.35796e-33	-2.26106	-1.5013
89983176	chr5:89983176:C:A	1.5665e-32	-7.58227e-10	-1.31691
89983185	chr5:89983185:T:C	2.91111e-32	-7.58227e-10	-0.697225
89983443	chr5:89983443:C:T	1.16278e-33	-2.50661	-1.41092
89983731	chr5:89983731:G:C	1.62891e-33	-2.14621	-1.43423
89983795	chr5:89983795:T:C	1.16793e-32	-1.61053	-4.83947e-10
89984750	chr5:89984750:C:T	1.31502e-32	-7.58227e-10	-1.4919
89984928	chr5:89984928:T:C	2.2881e-32	-7.58227e-10	-0.938038
89985145	chr5:89985145:A:G	4.77781e-33	-2.50436	-4.83947e-10
89985581	chr5:89985581:T:A	1.43813e-32	-7.58227e-10	-1.40241
89985719	chr5:89985719:A:AT	3.10041e-32	-7.58227e-10	-0.634225
89985823	chr5:89985823:A:G	2.97776e-32	-7.58227e-10	-0.674588
89986025	chr5:89986025:C:T	2.27843e-32	-7.58227e-10	-0.942272
89986641	chr5:89986641:C:T	4.76842e-33	-2.50633	-4.83947e-10
89987397	chr5:89987397:G:A	3.52263e-32	-7.58227e-10	-0.50655
89987596	chr5:89987596:A:G	1.847e-33	-2.23149	-1.22329
89987700	chr5:89987700:G:A	1.47377e-32	-7.58227e-10	-1.37794
89987986	chr5:89987986:C:T	6.66337e-33	-2.17172	-4.83947e-10
89988310	chr5:89988310:G:C	1.3945e-32	-7.58227e-10	-1.43322
89988357	chr5:89988357:C:T	1.45825e-32	-7.58227e-10	-1.38852
89988621	chr5:89988621:AAT:A	2.37052e-32	-7.58227e-10	-0.902651
89989241	chr5:89989241:G:A	1.4743e-32	-7.58227e-10	-1.37758
89989354	chr5:89989354:G:A	8.71408e-32	-7.58227e-10	0.399181
89989968	chr5:89989968:A:C	1.35871e-32	-7.58227e-10	-1.45922
89989994	chr5:89989994:A:C	1.91555e-33	-2.18649	-1.23185
89990048	chr5:89990048:A:G	2.32498e-32	-7.58227e-10	-0.922047
89990582	chr5:89990582:G:A	7.16787e-33	-2.09874	-4.83947e-10
89991053	chr5:89991053:A:G	1.39376e-32	-7.58227e-10	-1.43375
89991243	chr5:89991243:T:C	1.35308e-32	-7.58227e-10	-1.46338
89991333	chr5:89991333:G:A	1.20453e-33	-2.45813	-1.42413
89991886	chr5:89991886:T:C	3.31281e-32	-7.58227e-10	-0.567962
89992306	chr5:89992306:C:T	1.3061e-32	-7.58227e-10	-1.49871
89992317	chr5:89992317:G:C	1.30127e-32	-7.58227e-10	-1.50242
89992328	chr5:89992328:T:C	5.36648e-32	-7.58227e-10	-0.085587
89992337	chr5:89992337:C:A	5.48328e-33	-2.36664	-4.83947e-10
89992691	chr5:89992691:C:A	1.33723e-32	-7.58227e-10	-1.47516
89993056	chr5:89993056:C:T	1.46411e-33	-2.20724	-1.47985
89994090	chr5:89994090:G:A	1.34944e-32	-7.58227e-10	-1.46607
89994771	chr5:89994771:T:C	1.30423e-32	-7.58227e-10	-1.50014
89994787	chr5:89994787:C:A	3.26763e-33	-1.70102	-1.18326
89994934	chr5:89994934:T:A	1.16058e-33	-2.50352	-1.41591
89995130	chr5:89995130:C:T	4.7705e-33	-2.50589	-4.83947e-10
89995607	chr5:89995607:A:C	1.79021e-33	-2.19851	-1.2875
89995806	chr5:89995806:C:T	8.05017e-33	-1.98265	-4.83947e-10
89995808	chr5:89995808:T:C	4.78226e-33	-2.50343	-4.83947e-10
89996668	chr5:89996668:T:A	1.3063e-32	-7.58227e-10	-1.49856
89996782	chr5:89996782:C:T	1.30157e-32	-7.58227e-10	-1.50219
89997630	chr5:89997630:T:C	1.3748e-32	-7.58227e-10	-1.44745
89997916	chr5:89997916:A:G	2.4701e-32	-7.58227e-10	-0.861501
89998011	chr5:89998011:C:T	1.45715e-32	-7.58227e-10	-1.38927
89998179	chr5:89998179:AT:A	1.2335e-33	-2.35319	-1.5053
89998404	chr5:89998404:C:T	3.52513e-32	-7.58227e-10	-0.505841
89998615	chr5:89998615:T:C	4.69388e-32	-7.58227e-10	-0.219499
90000126	chr5:90000126:G:A	5.86927e-33	-2.29861	-4.83947e-10
90001406	chr5:90001406:T:C	1.36078e-32	-7.58227e-10	-1.4577
90002786	chr5:90002786:T:C	1.45701e-32	-7.58227e-10	-1.38938
90002861	chr5:90002861:A:T	2.13655e-32	-7.58227e-10	-1.00657
90003702	chr5:90003702:T:C	2.37329e-32	-7.58227e-10	-0.901481
90003830	chr5:90003830:G:A	1.16496e-33	-2.505	-1.41065
90004320	chr5:90004320:A:G	1.50276e-33	-2.32904	-1.332
90005019	chr5:90005019:G:A	1.09268e-33	-2.49575	-1.48396
90005312	chr5:90005312:T:C	4.7835e-33	-2.50317	-4.83947e-10
90005642	chr5:90005642:C:T	2.52232e-33	-1.76685	-1.37631
90005708	chr5:90005708:C:T	2.38306e-32	-7.58227e-10	-0.897371
90006618	chr5:90006618:G:A	2.34987e-33	-1.79761	-1.41638
90006696	chr5:90006696:C:T	1.29805e-32	-7.58227e-10	-1.5049
90006801	chr5:90006801:T:C	1.29773e-32	-7.58227e-10	-1.50515
90007261	chr5:90007261:T:C	1.48235e-32	-7.58227e-10	-1.37213
90007398	chr5:90007398:A:G	6.80971e-32	-7.58227e-10	0.15259
90008011	chr5:90008011:T:A	1.3087e-32	-7.58227e-10	-1.49673
90008553	chr5:90008553:G:A	1.24264e-33	-2.44323	-1.40787
90009580	chr5:90009580:TAA:T	1.34079e-32	-7.58227e-10	-1.4725
90009899	chr5:90009899:G:A	4.77472e-33	-2.50501	-4.83947e-10
90009998	chr5:90009998:C:T	1.41129e-32	-7.58227e-10	-1.42126
90010571	chr5:90010571:G:A	2.63157e-33	-2.21435	-0.886415
90011025	chr5:90011025:T:G	6.34722e-32	-7.58227e-10	0.0822578
90011450	chr5:90011450:A:C	9.2239e-33	-1.84655	-4.83947e-10
90011608	chr5:90011608:G:T	1.35675e-32	-7.58227e-10	-1.46066
90011900	chr5:90011900:C:T	1.69116e-32	-7.58227e-10	-1.24034
90011971	chr5:90011971:A:G	1.97741e-32	-7.58227e-10	-1.08397
90012183	chr5:90012183:T:C	1.36679e-32	-7.58227e-10	-1.45329
90012274	chr5:90012274:T:C	5.67971e-33	-2.33144	-4.83947e-10
90012414	chr5:90012414:A:C	3.41423e-33	-2.37522	-0.465169
90014960	chr5:90014960:T:A	2.03009e-32	-7.58227e-10	-1.05768
90015487	chr5:90015487:T:C	9.67165e-33	-1.79914	-4.83947e-10
90015513	chr5:90015513:C:A	4.64935e-33	-2.3605	-0.171114
90016158	chr5:90016158:C:T	3.05735e-33	-1.66813	-1.28267
90016765	chr5:90016765:C:T	5.54763e-33	-2.35497	-4.83947e-10
90017139	chr5:90017139:C:T	1.1027e-33	-2.50711	-1.46347
90017226	chr5:90017226:ACT:A	1.33527e-32	-7.58227e-10	-1.47663
90017501	chr5:90017501:G:T	7.07418e-32	-7.58227e-10	0.190694
90017645	chr5:90017645:T:C	3.51668e-33	-1.34616	-1.46467
90017659	chr5:90017659:T:C	4.50399e-32	-7.58227e-10	-0.260795
90018284	chr5:90018284:G:A	4.2397e-32	-7.58227e-10	-0.321266
90018361	chr5:90018361:A:G	1.34735e-32	-7.58227e-10	-1.46762
90018487	chr5:90018487:A:G	2.83887e-32	-7.58227e-10	-0.722352
90018650	chr5:90018650:A:C	4.08129e-33	-1.34016	-1.32177
90019109	chr5:90019109:G:T	1.34501e-32	-7.58227e-10	-1.46936
90019191	chr5:90019191:T:C	4.63752e-32	-7.58227e-10	-0.23158
90019692	chr5:90019692:AATATT:A	6.67911e-32	-7.58227e-10	0.133226
90019717	chr5:90019717:C:T	4.31295e-33	-2.35	-0.256719
90019901	chr5:90019901:A:C	1.26636e-33	-2.33111	-1.50109
90020513	chr5:90020513:G:A	3.48432e-33	-2.28184	-0.538234
90020537	chr5:90020537:C:T	5.97483e-32	-7.58227e-10	0.0217961
90022661	chr5:90022661:T:C	2.40997e-32	-7.58227e-10	-0.886145
90022809	chr5:90022809:G:A	1.07753e-33	-2.50812	-1.48556
90023080	chr5:90023080:T:G	1.07621e-33	-2.50812	-1.48678
90023210	chr5:90023210:C:T	1.07447e-33	-2.50793	-1.48859
90023274	chr5:90023274:G:A	5.81216e-33	-2.30839	-4.83947e-10
90023668	chr5:90023668:T:C	1.07325e-33	-2.5078	-1.48985
90023816	chr5:90023816:G:A	9.17429e-32	0.450647	-4.83947e-10
90024881	chr5:90024881:A:G	1.45564e-33	-2.31534	-1.37756
90025078	chr5:90025078:G:A	1.40427e-32	-7.58227e-10	-1.42624
90025292	chr5:90025292:C:T	1.38164e-32	-7.58227e-10	-1.44249
90025663	chr5:90025663:TA:T	1.3524e-32	-7.58227e-10	-1.46387
90025943	chr5:90025943:C:T	2.17785e-32	-7.58227e-10	-0.987421
90026406	chr5:90026406:A:G	3.82809e-32	-7.58227e-10	-0.423393
90026601	chr5:90026601:T:C	2.01274e-32	-7.58227e-10	-1.06626
90026612	chr5:90026612:C:T	1.35142e-32	-7.58227e-10	-1.4646
90026704	chr5:90026704:C:T	1.33583e-32	-7.58227e-10	-1.47621
90026831	chr5:90026831:T:C	1.37072e-32	-7.58227e-10	-1.45043
90027883	chr5:90027883:G:T	1.73209e-32	-7.58227e-10	-1.21643
90027910	chr5:90027910:C:T	1.18397e-33	-2.3972	-1.50227
90028262	chr5:90028262:G:A	2.13134e-33	-2.20115	-1.11044
90028419	chr5:90028419:G:A	5.9824e-33	-2.27952	-4.83947e-10
90028715	chr5:90028715:G:T	1.22849e-33	-2.35962	-1.50294
90028965	chr5:90028965:C:T	1.49222e-33	-2.33489	-1.33319
90029567	chr5:90029567:G:A	1.29898e-32	-7.58227e-10	-1.50418
90029874	chr5:90029874:G:A	1.32347e-32	-7.58227e-10	-1.4855
90029919	chr5:90029919:C:T	2.49835e-32	-7.58227e-10	-0.850129
90030023	chr5:90030023:G:T	1.74733e-32	-7.58227e-10	-1.20767
90030165	chr5:90030165:A:G	1.34463e-32	-7.58227e-10	-1.46964
90031036	chr5:90031036:T:C	1.08834e-33	-2.50751	-1.47618
90031199	chr5:90031199:G:A	1.16623e-32	-1.61198	-4.83947e-10
90031257	chr5:90031257:A:G	1.17879e-33	-2.39943	-1.50442
90031276	chr5:90031276:T:C	3.60307e-32	-7.58227e-10	-0.483973
90032315	chr5:90032315:G:A	2.03079e-32	-7.58227e-10	-1.05733
90032571	chr5:90032571:G:A	1.0848e-33	-2.50741	-1.47953
90032840	chr5:90032840:AAC:A	1.3009e-32	-7.58227e-10	-1.5027
90033104	chr5:90033104:CAGG:C	1.31691e-32	-7.58227e-10	-1.49047
90033207	chr5:90033207:T:C	1.31537e-32	-7.58227e-10	-1.49164
90033342	chr5:90033342:G:T	4.60395e-32	-7.58227e-10	-0.238843
90033344	chr5:90033344:G:C	4.1911e-32	-7.58227e-10	-0.332795
90033591	chr5:90033591:G:C	4.38495e-32	-7.58227e-10	-0.28758
90034233	chr5:90034233:C:A	1.34975e-32	-7.58227e-10	-1.46584
90034394	chr5:90034394:AC:A	1.5583e-33	-2.3322	-1.29254
90034597	chr5:90034597:A:G	2.28196e-32	-7.58227e-10	-0.940725
90034838	chr5:90034838:C:T	4.56171e-32	-7.58227e-10	-0.248061
90035419	chr5:90035419:GACA:G	2.85559e-32	-7.58227e-10	-0.71648
90035679	chr5:90035679:C:T	1.4973e-32	-7.58227e-10	-1.3621
90036390	chr5:90036390:G:A	1.29939e-32	-7.58227e-10	-1.50386
90036823	chr5:90036823:G:A	1.07962e-33	-2.508	-1.48374
90036951	chr5:90036951:A:T	3.98593e-33	-1.22108	-1.46449
90037123	chr5:90037123:T:C	1.08342e-33	-2.50775	-1.48047
90037540	chr5:90037540:T:C	4.43565e-32	-7.58227e-10	-0.276085
90038371	chr5:90038371:T:G	1.11763e-32	-1.65455	-4.83947e-10
90038421	chr5:90038421:T:C	4.6826e-32	-7.58227e-10	-0.221905
90038658	chr5:90038658:C:T	1.98513e-33	-2.3899	-0.992758
90039174	chr5:90039174:CAGA:C	5.73384e-33	-2.32196	-4.83947e-10
90039265	chr5:90039265:T:C	1.45317e-32	-7.58227e-10	-1.39201
90039521	chr5:90039521:A:C	6.99281e-33	-2.12346	-4.83947e-10
90039656	chr5:90039656:A:C	1.08581e-33	-2.50797	-1.47805
90039707	chr5:90039707:C:T	4.36328e-32	-7.58227e-10	-0.292535
90039713	chr5:90039713:C:A	1.27812e-33	-2.32701	-1.49594
90039820	chr5:90039820:T:C	1.7017e-33	-2.04299	-1.49373
90040362	chr5:90040362:G:A	1.65995e-33	-2.27467	-1.28689
90040758	chr5:90040758:A:T	1.59158e-32	-7.58227e-10	-1.30103
90040825	chr5:90040825:T:C	1.51217e-33	-2.33654	-1.31826
90041051	chr5:90041051:T:C	3.59789e-33	-1.29311	-1.49488
90041543	chr5:90041543:T:C	1.08111e-33	-2.5081	-1.48225
90041665	chr5:90041665:C:G	1.78602e-32	-7.58227e-10	-1.18577
90041918	chr5:90041918:G:A	5.01532e-33	-2.45585	-4.83947e-10
90042039	chr5:90042039:C:A	5.86714e-33	-2.29898	-4.83947e-10
90042455	chr5:90042455:CTTT:C	2.91338e-32	-7.58227e-10	-0.696445
90042598	chr5:90042598:T:C	2.5178e-32	-7.58227e-10	-0.842372
90042756	chr5:90042756:G:A	3.01468e-33	-2.18592	-0.778927
90042833	chr5:90042833:T:G	1.27655e-33	-2.33676	-1.48742
90043038	chr5:90043038:G:T	2.0809e-32	-7.58227e-10	-1.03296
90043350	chr5:90043350:G:A	1.29859e-32	-7.58227e-10	-1.50448
90043590	chr5:90043590:T:G	6.17771e-33	-2.2474	-4.83947e-10
90044313	chr5:90044313:GTTGA:G	1.52947e-32	-7.58227e-10	-1.34084
90045485	chr5:90045485:C:T	4.40384e-33	-1.11359	-1.47227
90045673	chr5:90045673:C:T	2.2196e-32	-7.58227e-10	-0.968433
90045994	chr5:90045994:T:C	1.53155e-33	-2.33618	-1.30588
90046043	chr5:90046043:G:A	2.44248e-32	-0.872743	-4.83947e-10
90046081	chr5:90046081:C:T	2.10047e-32	-7.58227e-10	-1.0236
90046222	chr5:90046222:A:G	2.76612e-33	-1.57545	-1.47544
90046298	chr5:90046298:C:T	2.06248e-33	-2.37495	-0.969483
90046322	chr5:90046322:A:T	4.76616e-33	-2.5068	-4.83947e-10
90046362	chr5:90046362:A:G	3.51905e-32	-7.58227e-10	-0.507568
90046372	chr5:90046372:A:G	5.61507e-33	-2.34289	-4.83947e-10
90046791	chr5:90046791:G:C	1.3942e-32	-7.58227e-10	-1.43344
90047001	chr5:90047001:G:A	1.99684e-32	-7.58227e-10	-1.07419
90047032	chr5:90047032:CTA:C	1.38596e-32	-7.58227e-10	-1.43937
90047053	chr5:90047053:A:T	2.92115e-32	-7.58227e-10	-0.693781
90047180	chr5:90047180:T:C	2.97086e-33	-2.18895	-0.790538
90047357	chr5:90047357:C:T	4.50891e-33	-1.39521	-1.16708
90047541	chr5:90047541:A:G	1.05652e-33	-2.50812	-1.50525
90047927	chr5:90047927:T:C	3.89754e-33	-1.24063	-1.46737
90047932	chr5:90047932:T:C	5.67159e-33	-2.33287	-4.83947e-10
90048386	chr5:90048386:T:G	1.27046e-33	-2.32432	-1.50464
90048498	chr5:90048498:A:G	1.40876e-32	-7.58227e-10	-1.42305
90048999	chr5:90048999:T:C	3.56504e-33	-1.29809	-1.49908
90049125	chr5:90049125:T:C	1.1709e-33	-2.5065	-1.40408
90049568	chr5:90049568:G:A	1.29762e-32	-7.58227e-10	-1.50523
90049931	chr5:90049931:A:G	1.3363e-33	-2.27378	-1.50465
90051309	chr5:90051309:A:G	1.6181e-32	-7.58227e-10	-1.28451
90051660	chr5:90051660:A:G	1.3709e-32	-7.58227e-10	-1.45029
90052061	chr5:90052061:T:C	1.30832e-32	-7.58227e-10	-1.49701
90052231	chr5:90052231:G:A	1.53044e-32	-7.58227e-10	-1.3402
90052898	chr5:90052898:G:A	1.96022e-32	-7.58227e-10	-1.0927
90054598	chr5:90054598:T:A	6.53323e-32	-7.58227e-10	0.111143
90054808	chr5:90054808:A:G	2.12437e-32	-7.58227e-10	-1.01228
90054996	chr5:90054996:C:T	1.07321e-33	-2.50805	-1.48964
90055150	chr5:90055150:C:G	4.42332e-32	-7.58227e-10	-0.278867
90055395	chr5:90055395:A:G	1.33806e-32	-7.58227e-10	-1.47454
90055408	chr5:90055408:G:A	1.07126e-33	-2.50812	-1.49139
90055471	chr5:90055471:G:A	1.41804e-32	-7.58227e-10	-1.41649
90055543	chr5:90055543:T:C	1.20446e-33	-2.37727	-1.50504
90055622	chr5:90055622:A:C	1.4208e-32	-7.58227e-10	-1.41454
90056312	chr5:90056312:C:A	1.29952e-32	-7.58227e-10	-1.50376
90056457	chr5:90056457:T:C	1.29103e-33	-2.30804	-1.50486
90057291	chr5:90057291:T:G	1.3476e-32	-7.58227e-10	-1.46743
90057363	chr5:90057363:C:T	2.67689e-32	-7.58227e-10	-0.781104
90057944	chr5:90057944:T:C	2.12118e-32	-7.58227e-10	-1.01379
90057961	chr5:90057961:A:T	2.19964e-32	-7.58227e-10	-0.977465
90058263	chr5:90058263:T:C	3.18664e-33	-1.4044	-1.50498
90058493	chr5:90058493:T:C	1.20725e-33	-2.37634	-1.50366
90058709	chr5:90058709:G:A	9.44027e-33	-1.82336	-4.83947e-10
90058868	chr5:90058868:C:A	2.93554e-33	-1.48705	-1.5044
90058908	chr5:90058908:A:G	1.33244e-32	-7.58227e-10	-1.47874
90058915	chr5:90058915:C:A	1.99611e-32	-7.58227e-10	-1.07456
90059020	chr5:90059020:T:C	1.37613e-32	-7.58227e-10	-1.44649
90059057	chr5:90059057:C:T	4.76468e-33	-2.50711	-4.83947e-10
90059305	chr5:90059305:T:C	2.93319e-33	-1.48696	-1.50529
90059533	chr5:90059533:G:A	4.12625e-33	-2.30804	-0.342939
90059625	chr5:90059625:G:T	4.42823e-33	-1.41882	-1.16152
90059784	chr5:90059784:T:C	1.94414e-32	-7.58227e-10	-1.10094
90059819	chr5:90059819:A:G	3.62226e-33	-1.27597	-1.50528
```
