## Supplementary material for "Characterization of shared and ancestry-specific signals driving complex traits using multi-ancestry fine-mapping": susiex_nc2.cs80.cs

```
CS_ID	SNP	BP	REF_ALLELE	ALT_ALLELE	REF_FRQ	BETA	SE	-LOG10P	CS_PIP	OVRL_PIP
1	chr5:88884379:T:C	88884379	C,NA	T,NA	1,NA	-inf,NA	inf,NA	33.6775,NA	1	1
2	chr5:88838102:A:G	88838102	G,G	A,A	1,1	inf,inf	inf,inf	18.655,1.95978	0.26546	0.26546
2	chr5:88902184:AATAC:A	88902184	A,A	AATAC,AATAC	1,1	-inf,-inf	inf,inf	14.2225,4.95606	0.224165	0.224165
2	chr5:88832835:G:T	88832835	T,T	G,G	1,1	inf,inf	inf,inf	18.2053,2.08196	0.190427	0.190427
2	chr5:88832825:A:T	88832825	T,T	A,A	1,1	inf,inf	inf,inf	18.1707,2.10087	0.188157	0.188157
```
