## Supplementary material for "Characterization of shared and ancestry-specific signals driving complex traits using multi-ancestry fine-mapping": susiex_nc2.cs80.snp

```
BP	SNP	PIP(CS1)	LogBF(CS1,Pop1)	LogBF(CS1,Pop2)	PIP(CS2)	LogBF(CS2,Pop1)	LogBF(CS2,Pop2)
87368059	chr5:87368059:G:C	1.58605e-24	-7.58227e-10	-1.50057	6.3475e-07	-7.58227e-10	-1.48437
87368797	chr5:87368797:T:C	1.88711e-24	-1.32677	-4.83947e-10	5.08222e-07	-1.70669	-4.83947e-10
87369278	chr5:87369278:G:A	8.56253e-25	-2.117	-4.83947e-10	3.08736e-07	-2.20512	-4.83947e-10
87369281	chr5:87369281:G:T	1.45644e-25	-2.45139	-1.43701	5.96565e-08	-2.41301	-1.43599
87369466	chr5:87369466:C:G	1.66965e-24	-1.4492	-4.83947e-10	7.77015e-07	-1.28214	-4.83947e-10
87370494	chr5:87370494:C:G	1.58335e-24	-7.58227e-10	-1.50227	6.32409e-07	-7.58227e-10	-1.48807
87370597	chr5:87370597:G:A	1.71605e-24	-7.58227e-10	-1.42179	6.67675e-07	-7.58227e-10	-1.4338
87371084	chr5:87371084:A:G	1.91606e-24	-7.58227e-10	-1.31154	7.8412e-07	-7.58227e-10	-1.27304
87371158	chr5:87371158:T:C	5.98899e-24	-7.58227e-10	-0.171891	2.06119e-06	-7.58227e-10	-0.306562
87371168	chr5:87371168:A:G	1.57897e-24	-7.58227e-10	-1.50504	6.23404e-07	-7.58227e-10	-1.50241
87371986	chr5:87371986:T:C	2.05336e-24	-7.58227e-10	-1.24234	7.31275e-07	-7.58227e-10	-1.34281
87373197	chr5:87373197:A:G	6.77297e-25	-1.05988	-1.29158	2.88322e-07	-1.07178	-1.20174
87373690	chr5:87373690:T:A	1.89381e-24	-7.58227e-10	-1.32322	7.86291e-07	-7.58227e-10	-1.27028
87374463	chr5:87374463:T:A	2.60314e-24	-7.58227e-10	-1.00509	1.04371e-06	-7.58227e-10	-0.987065
87374972	chr5:87374972:A:G	2.19361e-24	-7.58227e-10	-1.17627	7.88403e-07	-7.58227e-10	-1.26759
87375065	chr5:87375065:T:C	2.348e-24	-7.58227e-10	-1.10825	9.60714e-07	-7.58227e-10	-1.06993
87375153	chr5:87375153:T:C	1.91504e-25	-2.23455	-1.38011	5.8737e-08	-2.49753	-1.367
87375303	chr5:87375303:C:G	6.07323e-25	-2.46051	-4.83947e-10	2.42422e-07	-2.44692	-4.83947e-10
87375640	chr5:87375640:T:C	3.98411e-24	-7.58227e-10	-0.5795	1.6377e-06	-7.58227e-10	-0.536553
87375750	chr5:87375750:A:G	1.71576e-24	-7.58227e-10	-1.42196	6.67554e-07	-7.58227e-10	-1.43398
87376674	chr5:87376674:A:C	1.58034e-24	-7.58227e-10	-1.50418	6.22504e-07	-7.58227e-10	-1.50385
87376726	chr5:87376726:A:G	7.44864e-25	-1.06037	-1.196	3.20028e-07	-1.07482	-1.09437
87377588	chr5:87377588:C:T	1.86499e-24	-7.58227e-10	-1.33856	7.03662e-07	-7.58227e-10	-1.3813
87378285	chr5:87378285:C:T	1.57887e-24	-7.58227e-10	-1.5051	6.27091e-07	-7.58227e-10	-1.49651
87378327	chr5:87378327:T:G	6.06629e-25	-2.46165	-4.83947e-10	2.30659e-07	-2.49666	-4.83947e-10
87378936	chr5:87378936:T:C	1.58479e-24	-7.58227e-10	-1.50136	6.31656e-07	-7.58227e-10	-1.48926
87379165	chr5:87379165:G:A	2.42054e-24	-7.58227e-10	-1.07782	9.88485e-07	-7.58227e-10	-1.04143
87379694	chr5:87379694:A:C	2.32851e-24	-1.11658	-4.83947e-10	6.81082e-07	-1.41392	-4.83947e-10
87381403	chr5:87381403:G:A	1.51601e-25	-2.50189	-1.34643	7.28479e-08	-2.30643	-1.3428
87381887	chr5:87381887:T:C	1.58589e-24	-7.58227e-10	-1.50067	6.34371e-07	-7.58227e-10	-1.48497
87381915	chr5:87381915:C:A	1.5911e-24	-7.58227e-10	-1.49739	6.22782e-07	-7.58227e-10	-1.50341
87382125	chr5:87382125:T:C	1.01925e-24	-0.469194	-1.47355	3.54225e-07	-0.617587	-1.45008
87382203	chr5:87382203:C:T	3.93662e-24	-7.58227e-10	-0.591493	1.47773e-06	-7.58227e-10	-0.639338
87382253	chr5:87382253:T:C	1.06413e-24	-0.407353	-1.4923	3.66578e-07	-0.557815	-1.47558
87382417	chr5:87382417:C:T	1.87805e-24	-7.58227e-10	-1.33158	7.67127e-07	-7.58227e-10	-1.29495
87382548	chr5:87382548:A:G	8.75847e-25	-0.589055	-1.50532	3.01487e-07	-0.729019	-1.49986
87383015	chr5:87383015:C:T	1.90721e-24	-7.58227e-10	-1.31617	7.17121e-07	-7.58227e-10	-1.36236
87383095	chr5:87383095:A:G	1.91379e-24	-1.31273	-4.83947e-10	5.1439e-07	-1.69462	-4.83947e-10
87383631	chr5:87383631:C:T	1.93432e-24	-7.58227e-10	-1.30206	8.0593e-07	-7.58227e-10	-1.24561
87383649	chr5:87383649:T:C	7.78338e-25	-0.800058	-1.41235	2.35666e-07	-1.09752	-1.37767
87383823	chr5:87383823:T:A	1.59112e-24	-7.58227e-10	-1.49737	6.38421e-07	-7.58227e-10	-1.4786
87384245	chr5:87384245:C:G	1.72042e-24	-7.58227e-10	-1.41924	7.13729e-07	-7.58227e-10	-1.3671
87384265	chr5:87384265:T:C	1.7193e-24	-7.58227e-10	-1.4199	7.13112e-07	-7.58227e-10	-1.36796
87385716	chr5:87385716:T:C	3.39325e-24	-7.58227e-10	-0.740026	1.18526e-06	-7.58227e-10	-0.859882
87385851	chr5:87385851:A:T	1.82723e-22	3.24616	-4.83947e-10	2.70772e-05	2.26884	-4.83947e-10
87386256	chr5:87386256:T:C	1.57916e-24	-7.58227e-10	-1.50492	6.23225e-07	-7.58227e-10	-1.50269
87386800	chr5:87386800:T:C	1.57905e-24	-7.58227e-10	-1.50499	6.23314e-07	-7.58227e-10	-1.50255
87386805	chr5:87386805:C:T	1.57885e-24	-7.58227e-10	-1.50512	6.27233e-07	-7.58227e-10	-1.49629
87387808	chr5:87387808:G:T	1.58465e-24	-7.58227e-10	-1.50145	6.33488e-07	-7.58227e-10	-1.48636
87387813	chr5:87387813:A:C	2.63052e-24	-7.58227e-10	-0.994632	9.73542e-07	-7.58227e-10	-1.05666
87388549	chr5:87388549:G:A	6.50764e-24	-7.58227e-10	-0.0888368	2.92942e-06	-7.58227e-10	0.0449584
87388709	chr5:87388709:AT:A	1.74561e-24	-7.58227e-10	-1.40471	7.08149e-07	-7.58227e-10	-1.37495
87388714	chr5:87388714:A:AATGAG	1.7447e-24	-7.58227e-10	-1.40523	7.07732e-07	-7.58227e-10	-1.37554
87388721	chr5:87388721:A:T	1.87389e-24	-7.58227e-10	-1.3338	7.66705e-07	-7.58227e-10	-1.2955
87388735	chr5:87388735:C:CA	1.91927e-24	-7.58227e-10	-1.30987	7.87201e-07	-7.58227e-10	-1.26912
87389269	chr5:87389269:T:A	1.92746e-24	-7.58227e-10	-1.30561	8.01706e-07	-7.58227e-10	-1.25086
87389932	chr5:87389932:T:C	2.07144e-24	-7.58227e-10	-1.23357	7.52484e-07	-7.58227e-10	-1.31422
87390980	chr5:87390980:A:G	1.03029e-24	-1.93198	-4.83947e-10	3.96779e-07	-1.95422	-4.83947e-10
87391614	chr5:87391614:ATAT:A	1.59113e-24	-7.58227e-10	-1.49737	6.38425e-07	-7.58227e-10	-1.4786
87392239	chr5:87392239:A:G	2.94353e-24	-7.58227e-10	-0.882205	1.26745e-06	-7.58227e-10	-0.792838
87392306	chr5:87392306:G:A	7.25367e-25	-0.894509	-1.38838	2.97675e-07	-0.907987	-1.33361
87392645	chr5:87392645:T:C	2.16818e-24	-7.58227e-10	-1.18793	9.98697e-07	-7.58227e-10	-1.03115
87392950	chr5:87392950:C:G	1.68802e-24	-7.58227e-10	-1.43826	6.52858e-07	-7.58227e-10	-1.45624
87393073	chr5:87393073:A:AG	1.57924e-24	-7.58227e-10	-1.50487	6.22285e-07	-7.58227e-10	-1.50421
87393086	chr5:87393086:A:C	2.87735e-24	-7.58227e-10	-0.904946	1.22984e-06	-7.58227e-10	-0.822964
87393116	chr5:87393116:AATT:A	1.59886e-24	-7.58227e-10	-1.49253	6.43703e-07	-7.58227e-10	-1.47037
87393814	chr5:87393814:C:CACA	8.28611e-25	-2.14982	-4.83947e-10	3.59936e-07	-2.05168	-4.83947e-10
87394041	chr5:87394041:A:G	7.31123e-25	-2.27499	-4.83947e-10	2.49449e-07	-2.41835	-4.83947e-10
87394043	chr5:87394043:A:ATATC	1.8911e-24	-7.58227e-10	-1.32465	7.73688e-07	-7.58227e-10	-1.28643
87394413	chr5:87394413:A:ATTAG	2.47101e-24	-7.58227e-10	-1.05719	9.31078e-07	-7.58227e-10	-1.10126
87394674	chr5:87394674:A:G	8.15497e-24	0.136813	-4.83947e-10	4.71037e-06	0.519919	-4.83947e-10
87394684	chr5:87394684:T:C	7.37964e-25	-0.773669	-1.49201	2.79366e-07	-0.844003	-1.46108
87394835	chr5:87394835:C:A	1.94241e-24	-7.58227e-10	-1.29788	8.08545e-07	-7.58227e-10	-1.24237
87395184	chr5:87395184:T:C	1.12189e-24	-0.385761	-1.46104	3.89822e-07	-0.538608	-1.4333
87395644	chr5:87395644:G:A	8.94733e-24	-7.58227e-10	0.229541	3.76206e-06	-7.58227e-10	0.29512
87395962	chr5:87395962:T:C	6.0502e-25	-2.46431	-4.83947e-10	2.29297e-07	-2.50258	-4.83947e-10
87395995	chr5:87395995:T:C	1.1501e-24	-0.369156	-1.45281	4.00117e-07	-0.522794	-1.42305
87396865	chr5:87396865:T:TA	2.51915e-24	-7.58227e-10	-1.03789	9.48384e-07	-7.58227e-10	-1.08284
87397031	chr5:87397031:A:C	1.74823e-24	-7.58227e-10	-1.40321	7.18075e-07	-7.58227e-10	-1.36103
87397745	chr5:87397745:T:C	2.38888e-22	3.51418	-4.83947e-10	3.40999e-05	2.49945	-4.83947e-10
87398768	chr5:87398768:T:C	1.57857e-24	-7.58227e-10	-1.50529	6.25249e-07	-7.58227e-10	-1.49945
87399361	chr5:87399361:T:C	1.5875e-24	-7.58227e-10	-1.49965	6.35959e-07	-7.58227e-10	-1.48247
87399457	chr5:87399457:A:G	6.73665e-25	-2.49915	0.142315	4.12777e-07	-2.47108	0.556383
87400184	chr5:87400184:C:G	7.18329e-25	-0.884998	-1.40764	2.19274e-07	-1.17471	-1.37257
87400617	chr5:87400617:G:A	7.85616e-25	-0.726432	-1.47667	2.99333e-07	-0.800635	-1.43541
87401332	chr5:87401332:A:T	2.00817e-24	-7.58227e-10	-1.26459	8.1704e-07	-7.58227e-10	-1.23191
87401570	chr5:87401570:A:G	4.33677e-25	-2.16727	-0.629998	1.47214e-07	-2.48033	-0.465387
87401609	chr5:87401609:T:C	1.58347e-24	-7.58227e-10	-1.50219	6.32503e-07	-7.58227e-10	-1.48792
87402051	chr5:87402051:T:C	9.72565e-25	-1.98963	-4.83947e-10	4.47235e-07	-1.83452	-4.83947e-10
87402825	chr5:87402825:T:C	2.2655e-24	-7.58227e-10	-1.14402	1.05367e-06	-7.58227e-10	-0.97757
87403724	chr5:87403724:A:G	1.79776e-25	-2.50401	-1.17385	5.91885e-08	-2.49296	-1.36391
87405395	chr5:87405395:C:T	1.18953e-24	-0.328455	-1.4598	4.12575e-07	-0.483449	-1.43174
87406154	chr5:87406154:C:T	1.58384e-24	-7.58227e-10	-1.50196	6.32859e-07	-7.58227e-10	-1.48736
87406704	chr5:87406704:C:A	1.59018e-24	-7.58227e-10	-1.49797	6.38003e-07	-7.58227e-10	-1.47926
87406730	chr5:87406730:T:C	1.94409e-24	-7.58227e-10	-1.29702	7.96776e-07	-7.58227e-10	-1.25703
87406873	chr5:87406873:CT:C	1.59397e-24	-7.58227e-10	-1.49558	6.35575e-07	-7.58227e-10	-1.48307
87407012	chr5:87407012:C:T	2.1515e-24	-7.58227e-10	-1.19565	8.88871e-07	-7.58227e-10	-1.14765
87407475	chr5:87407475:A:C	6.33568e-25	-2.4182	-4.83947e-10	2.37777e-07	-2.46627	-4.83947e-10
87408088	chr5:87408088:T:C	2.27717e-24	-7.58227e-10	-1.13888	8.12795e-07	-7.58227e-10	-1.23712
87408919	chr5:87408919:T:C	7.19542e-25	-0.892106	-1.39885	2.2123e-07	-1.17636	-1.36204
87408948	chr5:87408948:G:C	1.67838e-24	-7.58227e-10	-1.44399	6.81856e-07	-7.58227e-10	-1.41278
87409060	chr5:87409060:G:A	1.59764e-24	-7.58227e-10	-1.49329	6.43241e-07	-7.58227e-10	-1.47108
87409083	chr5:87409083:C:G	9.51015e-25	-0.574143	-1.4379	3.50846e-07	-0.672308	-1.40495
87409917	chr5:87409917:G:A	1.09449e-24	-0.422116	-1.44941	3.83335e-07	-0.569922	-1.41877
87411304	chr5:87411304:T:C	1.58243e-24	-7.58227e-10	-1.50285	6.31525e-07	-7.58227e-10	-1.48947
87411662	chr5:87411662:TAGAC:T	2.82582e-22	3.68216	-4.83947e-10	3.98525e-05	2.65534	-4.83947e-10
87412823	chr5:87412823:C:A	5.61439e-25	-1.04461	-1.49445	1.98559e-07	-1.15671	-1.48981
87412856	chr5:87412856:G:A	1.6237e-24	-7.58227e-10	-1.47711	6.3263e-07	-7.58227e-10	-1.48772
87413692	chr5:87413692:C:G	6.27667e-25	-0.938983	-1.48858	2.21396e-07	-1.05465	-1.483
87414301	chr5:87414301:C:A	5.16808e-25	-1.13016	-1.49174	1.90341e-07	-1.20256	-1.48623
87414554	chr5:87414554:C:T	5.33642e-25	-1.10526	-1.48459	1.89498e-07	-1.21503	-1.47819
87414562	chr5:87414562:T:G	1.73941e-24	-7.58227e-10	-1.40827	7.04659e-07	-7.58227e-10	-1.37989
87414597	chr5:87414597:A:G	7.77938e-25	-0.879486	-1.33344	2.40212e-07	-1.17077	-1.28531
87414958	chr5:87414958:C:T	1.90474e-24	-7.58227e-10	-1.31747	7.27305e-07	-7.58227e-10	-1.34826
87416869	chr5:87416869:T:C	1.64927e-24	-7.58227e-10	-1.46148	6.67604e-07	-7.58227e-10	-1.43391
87417021	chr5:87417021:A:G	1.64008e-24	-7.58227e-10	-1.46707	6.54324e-07	-7.58227e-10	-1.454
87417671	chr5:87417671:T:C	8.067e-25	-0.851727	-1.32489	2.48901e-07	-1.14487	-1.27568
87418043	chr5:87418043:C:T	1.62993e-24	-7.58227e-10	-1.47328	6.57294e-07	-7.58227e-10	-1.44947
87418196	chr5:87418196:G:A	3.58507e-24	-7.58227e-10	-0.685035	1.469e-06	-7.58227e-10	-0.645267
87418749	chr5:87418749:C:T	1.66244e-24	-7.58227e-10	-1.45353	6.44766e-07	-7.58227e-10	-1.46872
87419022	chr5:87419022:C:T	5.73076e-24	-7.58227e-10	-0.215966	1.87775e-06	-7.58227e-10	-0.399772
87419023	chr5:87419023:G:A	1.7653e-25	-2.38643	-1.30964	5.92579e-08	-2.50407	-1.35163
87419437	chr5:87419437:C:G	1.64273e-24	-7.58227e-10	-1.46545	6.38411e-07	-7.58227e-10	-1.47862
87419635	chr5:87419635:C:T	7.25108e-25	-2.28325	-4.83947e-10	2.74356e-07	-2.32318	-4.83947e-10
87419701	chr5:87419701:C:A	1.66369e-24	-7.58227e-10	-1.45278	6.45175e-07	-7.58227e-10	-1.46808
87419886	chr5:87419886:A:C	1.58319e-24	-7.58227e-10	-1.50237	6.29388e-07	-7.58227e-10	-1.49285
87420242	chr5:87420242:T:C	1.9275e-24	-7.58227e-10	-1.30559	7.24793e-07	-7.58227e-10	-1.35172
87420684	chr5:87420684:C:G	6.64605e-25	-2.37038	-4.83947e-10	3.17869e-07	-2.17596	-4.83947e-10
87420734	chr5:87420734:T:C	3.27358e-24	-7.58227e-10	-0.775929	1.37887e-06	-7.58227e-10	-0.708586
87420818	chr5:87420818:T:A	4.61408e-24	-7.58227e-10	-0.432701	1.91302e-06	-7.58227e-10	-0.381162
87420875	chr5:87420875:C:A	2.29434e-24	-7.58227e-10	-1.13137	8.18693e-07	-7.58227e-10	-1.22989
87421009	chr5:87421009:G:A	7.67431e-25	-0.93291	-1.29361	2.17369e-07	-1.26128	-1.29473
87421697	chr5:87421697:G:A	4.77224e-24	-7.58227e-10	-0.398999	1.96135e-06	-7.58227e-10	-0.356214
87422137	chr5:87422137:A:C	6.35512e-25	-0.923339	-1.4918	2.24738e-07	-1.03558	-1.48708
87422202	chr5:87422202:G:A	1.57909e-24	-7.58227e-10	-1.50496	6.24954e-07	-7.58227e-10	-1.49993
87422506	chr5:87422506:G:C	9.15516e-25	-0.612321	-1.43776	2.70822e-07	-0.92728	-1.40886
87422961	chr5:87422961:A:G	4.8478e-24	-7.58227e-10	-0.383289	1.99009e-06	-7.58227e-10	-0.341666
87423394	chr5:87423394:G:A	5.8804e-25	-2.49277	-4.83947e-10	2.39933e-07	-2.45724	-4.83947e-10
87423800	chr5:87423800:A:G	1.68e-24	-7.58227e-10	-1.44302	6.50507e-07	-7.58227e-10	-1.45985
87424479	chr5:87424479:T:C	4.2899e-24	-7.58227e-10	-0.505552	1.47375e-06	-7.58227e-10	-0.642035
87424556	chr5:87424556:C:G	1.58143e-24	-7.58227e-10	-1.50349	6.21477e-07	-7.58227e-10	-1.5055
87424692	chr5:87424692:T:C	1.58537e-24	-7.58227e-10	-1.501	6.21601e-07	-7.58227e-10	-1.5053
87425111	chr5:87425111:T:C	5.948e-25	-2.48134	-4.83947e-10	2.28239e-07	-2.50721	-4.83947e-10
87425244	chr5:87425244:G:T	6.36577e-25	-1.19571	-1.21776	2.77462e-07	-1.203	-1.10892
87425989	chr5:87425989:C:T	1.84184e-24	-7.58227e-10	-1.35105	7.79266e-07	-7.58227e-10	-1.27925
87426126	chr5:87426126:G:T	6.49817e-25	-1.20306	-1.18982	2.84391e-07	-1.2102	-1.07705
87426564	chr5:87426564:A:G	7.85276e-25	-0.850231	-1.3533	2.40922e-07	-1.1436	-1.30953
87426623	chr5:87426623:C:G	1.61345e-24	-7.58227e-10	-1.48344	6.28682e-07	-7.58227e-10	-1.49398
87426989	chr5:87426989:A:G	1.839e-24	-7.58227e-10	-1.35259	7.49231e-07	-7.58227e-10	-1.31856
87427531	chr5:87427531:T:C	6.90295e-25	-2.33245	-4.83947e-10	2.69915e-07	-2.33949	-4.83947e-10
87427820	chr5:87427820:C:G	6.38871e-25	-2.40987	-4.83947e-10	2.47468e-07	-2.42632	-4.83947e-10
87427951	chr5:87427951:A:G	9.25932e-25	-0.536738	-1.50203	3.47964e-07	-0.586179	-1.49932
87428865	chr5:87428865:A:G	1.05536e-24	-1.90793	-4.83947e-10	5.26192e-07	-1.67194	-4.83947e-10
87429327	chr5:87429327:G:A	3.55843e-24	-7.58227e-10	-0.692494	1.46064e-06	-7.58227e-10	-0.65097
87431210	chr5:87431210:C:T	3.23113e-25	-2.45713	-0.634443	8.72711e-08	-2.49849	-0.970089
87431348	chr5:87431348:A:G	4.08202e-25	-1.90057	-0.957238	1.15049e-07	-2.37348	-0.818758
87431749	chr5:87431749:T:C	1.0569e-24	-0.434078	-1.47239	3.98103e-07	-0.490299	-1.46059
87431811	chr5:87431811:C:A	2.95816e-24	-7.58227e-10	-0.877246	1.2551e-06	-7.58227e-10	-0.80263
87431829	chr5:87431829:G:T	7.93041e-25	-2.19369	-4.83947e-10	3.77358e-07	-2.00441	-4.83947e-10
87431873	chr5:87431873:G:T	1.03627e-24	-0.734212	-1.19197	3.31177e-07	-0.940123	-1.19483
87432137	chr5:87432137:C:T	2.28176e-24	-7.58227e-10	-1.13687	8.52576e-07	-7.58227e-10	-1.18934
87432183	chr5:87432183:C:T	1.84005e-24	-7.58227e-10	-1.35202	7.78206e-07	-7.58227e-10	-1.28061
87432224	chr5:87432224:G:T	1.88749e-24	-1.32657	-4.83947e-10	6.80383e-07	-1.41495	-4.83947e-10
87432242	chr5:87432242:G:A	1.58331e-24	-7.58227e-10	-1.5023	6.26318e-07	-7.58227e-10	-1.49774
87432301	chr5:87432301:T:G	1.58278e-24	-7.58227e-10	-1.50263	6.31971e-07	-7.58227e-10	-1.48876
87433403	chr5:87433403:G:A	1.58851e-24	-7.58227e-10	-1.49902	6.22283e-07	-7.58227e-10	-1.50421
87433410	chr5:87433410:T:A	1.60392e-24	-7.58227e-10	-1.48936	6.42981e-07	-7.58227e-10	-1.47149
87434574	chr5:87434574:A:T	5.78589e-24	-0.206392	-4.83947e-10	2.98017e-06	0.0621338	-4.83947e-10
87434678	chr5:87434678:A:G	2.18452e-24	-7.58227e-10	-1.18042	7.67291e-07	-7.58227e-10	-1.29474
87434710	chr5:87434710:C:T	1.59416e-24	-7.58227e-10	-1.49547	6.21735e-07	-7.58227e-10	-1.50509
87436076	chr5:87436076:CT:C	2.07747e-24	-7.58227e-10	-1.23066	9.00483e-07	-7.58227e-10	-1.13467
87436747	chr5:87436747:T:C	2.68757e-24	-7.58227e-10	-0.973176	1.00449e-06	-7.58227e-10	-1.02537
87436808	chr5:87436808:C:G	1.68581e-24	-7.58227e-10	-1.43957	6.50594e-07	-7.58227e-10	-1.45972
87437033	chr5:87437033:C:G	2.95585e-24	-7.58227e-10	-0.878029	1.25405e-06	-7.58227e-10	-0.803468
87437561	chr5:87437561:A:G	5.80685e-25	-2.50536	-4.83947e-10	2.2831e-07	-2.5069	-4.83947e-10
87437655	chr5:87437655:A:C	5.86715e-25	-2.49503	-4.83947e-10	2.89584e-07	-2.26916	-4.83947e-10
87439004	chr5:87439004:G:A	1.81679e-24	-7.58227e-10	-1.36475	6.94698e-07	-7.58227e-10	-1.39413
87439551	chr5:87439551:G:A	6.19906e-25	-2.48779	0.0477882	4.20098e-07	-2.36642	0.469301
87439783	chr5:87439783:A:G	3.59057e-22	3.92167	-4.83947e-10	5.02908e-05	2.88797	-4.83947e-10
87440153	chr5:87440153:T:G	2.08382e-24	-7.58227e-10	-1.22761	7.87846e-07	-7.58227e-10	-1.2683
87440266	chr5:87440266:T:A	1.28192e-24	-0.700065	-1.01339	6.0995e-07	-0.664964	-0.859262
87440517	chr5:87440517:C:G	2.03589e-24	-7.58227e-10	-1.25088	7.70472e-07	-7.58227e-10	-1.2906
87440932	chr5:87440932:A:G	1.95143e-24	-7.58227e-10	-1.29325	7.44254e-07	-7.58227e-10	-1.32522
87441113	chr5:87441113:T:C	1.60832e-25	-2.48216	-1.30704	6.4416e-08	-2.44924	-1.323
87441331	chr5:87441331:C:T	1.8008e-24	-7.58227e-10	-1.37358	7.28175e-07	-7.58227e-10	-1.34706
87441740	chr5:87441740:CA:C	1.36291e-25	-2.50798	-1.4468	6.47628e-08	-2.39394	-1.37293
87442527	chr5:87442527:A:G	5.53996e-25	-2.40533	-0.147085	1.34668e-07	-2.47247	-0.562322
87443048	chr5:87443048:T:G	3.90214e-23	-7.58227e-10	1.70229	1.80898e-05	-7.58227e-10	1.8655
87443398	chr5:87443398:G:C	3.92536e-25	-2.47009	-0.42685	2.51803e-07	-2.32759	-0.0813691
87443706	chr5:87443706:A:G	2.11773e-24	-7.58227e-10	-1.21147	8.6843e-07	-7.58227e-10	-1.17092
87444295	chr5:87444295:A:G	1.34846e-25	-2.50306	-1.46237	6.11984e-08	-2.42624	-1.39724
87444838	chr5:87444838:A:G	2.10389e-24	-7.58227e-10	-1.21803	9.6499e-07	-7.58227e-10	-1.06548
87445271	chr5:87445271:A:C	2.1793e-25	-2.44582	-1.03957	8.05377e-08	-2.4818	-1.06707
87445428	chr5:87445428:G:A	1.10316e-24	-1.86363	-4.83947e-10	4.58287e-07	-1.81011	-4.83947e-10
87445663	chr5:87445663:C:T	7.55056e-25	-2.24278	-4.83947e-10	3.55057e-07	-2.06532	-4.83947e-10
87446171	chr5:87446171:G:A	1.62444e-24	-7.58227e-10	-1.47665	6.32108e-07	-7.58227e-10	-1.48854
87446311	chr5:87446311:A:T	1.71809e-24	-7.58227e-10	-1.4206	6.68425e-07	-7.58227e-10	-1.43268
87446737	chr5:87446737:A:C	1.82185e-24	-7.58227e-10	-1.36196	7.53935e-07	-7.58227e-10	-1.3123
87448342	chr5:87448342:C:T	1.57851e-24	-7.58227e-10	-1.50533	6.24086e-07	-7.58227e-10	-1.50131
87448718	chr5:87448718:C:T	1.63711e-24	-7.58227e-10	-1.46888	6.56721e-07	-7.58227e-10	-1.45034
87450239	chr5:87450239:A:G	2.58126e-24	-7.58227e-10	-1.01354	1.09079e-06	-7.58227e-10	-0.942947
87450761	chr5:87450761:T:C	1.21877e-23	-7.58227e-10	0.538616	5.142e-06	-7.58227e-10	0.607595
87451107	chr5:87451107:G:C	1.69644e-24	-7.58227e-10	-1.43328	6.90336e-07	-7.58227e-10	-1.40042
87451303	chr5:87451303:G:A	2.05135e-25	-2.47156	-1.07434	7.96117e-08	-2.45986	-1.10058
87451897	chr5:87451897:T:C	1.36583e-24	-0.755963	-0.894089	4.41791e-07	-0.95887	-0.887896
87453841	chr5:87453841:A:G	3.92752e-25	-2.50444	-0.391947	2.39126e-07	-2.41969	-0.0409229
87455030	chr5:87455030:C:T	4.18837e-25	-2.16586	-0.666224	1.08304e-07	-2.36045	-0.892217
87456190	chr5:87456190:A:G	2.6296e-24	-7.58227e-10	-0.994982	1.20372e-06	-7.58227e-10	-0.844427
87456257	chr5:87456257:C:T	1.58812e-24	-7.58227e-10	-1.49927	6.21478e-07	-7.58227e-10	-1.5055
87456721	chr5:87456721:A:G	1.72672e-24	-7.58227e-10	-1.41559	6.72567e-07	-7.58227e-10	-1.4265
87456799	chr5:87456799:A:C	2.067e-25	-2.4978	-1.04051	9.84141e-08	-2.45507	-0.89335
87458880	chr5:87458880:T:C	1.62731e-24	-7.58227e-10	-1.47489	6.31992e-07	-7.58227e-10	-1.48873
87459018	chr5:87459018:C:G	2.49535e-25	-2.46126	-0.888711	9.65398e-08	-2.47025	-0.897392
87461932	chr5:87461932:A:G	1.94964e-24	-7.58227e-10	-1.29417	7.96535e-07	-7.58227e-10	-1.25733
87462376	chr5:87462376:A:G	1.7392e-24	-7.58227e-10	-1.40839	6.6828e-07	-7.58227e-10	-1.4329
87463005	chr5:87463005:T:A	1.68603e-24	-7.58227e-10	-1.43944	6.50302e-07	-7.58227e-10	-1.46017
87463134	chr5:87463134:G:A	1.68294e-24	-7.58227e-10	-1.44127	6.50369e-07	-7.58227e-10	-1.46006
87463896	chr5:87463896:A:T	1.34724e-25	-2.47409	-1.49225	5.11507e-08	-2.5022	-1.50063
87464529	chr5:87464529:A:G	1.20398e-24	-1.77618	-4.83947e-10	5.3672e-07	-1.65213	-4.83947e-10
87464581	chr5:87464581:T:A	1.91868e-24	-7.58227e-10	-1.31018	7.8817e-07	-7.58227e-10	-1.26789
87464809	chr5:87464809:G:T	2.49408e-24	-7.58227e-10	-1.04789	1.03978e-06	-7.58227e-10	-0.990843
87465452	chr5:87465452:C:T	2.60067e-24	-7.58227e-10	-1.00604	1.10317e-06	-7.58227e-10	-0.93166
87465730	chr5:87465730:G:A	1.58784e-24	-7.58227e-10	-1.49944	6.21481e-07	-7.58227e-10	-1.5055
87466801	chr5:87466801:A:G	1.71486e-24	-7.58227e-10	-1.42248	6.60747e-07	-7.58227e-10	-1.44423
87467560	chr5:87467560:C:T	3.42163e-25	-1.54654	-1.48774	6.06836e-08	-2.34773	-1.4842
87467711	chr5:87467711:C:T	2.0526e-24	-7.58227e-10	-1.24271	9.35358e-07	-7.58227e-10	-1.09667
87467885	chr5:87467885:A:G	2.03493e-22	3.35382	-4.83947e-10	3.17103e-05	2.42679	-4.83947e-10
87468444	chr5:87468444:TA:T	1.8991e-25	-2.48866	-1.13435	8.94894e-08	-2.43855	-1.00494
87469495	chr5:87469495:T:A	1.0458e-24	-1.91703	-4.83947e-10	4.35973e-07	-1.86002	-4.83947e-10
87469559	chr5:87469559:CAAACAA:C	1.679e-23	-7.58227e-10	0.858971	7.06957e-06	-7.58227e-10	0.925952
87471197	chr5:87471197:A:G	1.8265e-24	-7.58227e-10	-1.35941	7.41974e-07	-7.58227e-10	-1.32829
87471514	chr5:87471514:T:C	1.61093e-24	-7.58227e-10	-1.485	6.44795e-07	-7.58227e-10	-1.46867
87471813	chr5:87471813:G:A	4.57632e-25	-2.32294	-0.420562	1.48311e-07	-2.45529	-0.482997
87471826	chr5:87471826:C:T	2.40446e-24	-7.58227e-10	-1.08449	1.02805e-06	-7.58227e-10	-1.00218
87472088	chr5:87472088:C:T	1.82885e-24	-7.58227e-10	-1.35812	6.98918e-07	-7.58227e-10	-1.38807
87472363	chr5:87472363:C:T	7.53685e-24	-7.58227e-10	0.0579904	3.17666e-06	-7.58227e-10	0.125983
87473176	chr5:87473176:C:T	6.73511e-25	-2.35707	-4.83947e-10	2.43176e-07	-2.44382	-4.83947e-10
87473198	chr5:87473198:A:T	1.38125e-25	-2.44741	-1.494	5.29211e-08	-2.48857	-1.48023
87473362	chr5:87473362:G:A	3.72052e-25	-2.50511	-0.445424	2.18376e-07	-2.43	-0.121389
87474663	chr5:87474663:A:C	8.37411e-25	-2.13925	-4.83947e-10	3.38491e-07	-2.11311	-4.83947e-10
87474874	chr5:87474874:G:A	6.80377e-25	-2.34692	-4.83947e-10	2.72845e-07	-2.3287	-4.83947e-10
87475160	chr5:87475160:A:C	1.67971e-24	-7.58227e-10	-1.4432	6.49329e-07	-7.58227e-10	-1.46166
87475222	chr5:87475222:A:C	1.68178e-24	-7.58227e-10	-1.44196	6.49994e-07	-7.58227e-10	-1.46064
87475757	chr5:87475757:G:A	7.10892e-25	-2.30305	-4.83947e-10	2.99325e-07	-2.23607	-4.83947e-10
87476295	chr5:87476295:A:G	1.60804e-24	-7.58227e-10	-1.4868	6.47575e-07	-7.58227e-10	-1.46437
87476341	chr5:87476341:AG:A	2.03755e-24	-7.58227e-10	-1.25007	9.30727e-07	-7.58227e-10	-1.10164
87476441	chr5:87476441:T:C	1.60407e-24	-7.58227e-10	-1.48927	6.22743e-07	-7.58227e-10	-1.50347
87477364	chr5:87477364:G:A	1.10435e-24	-1.86256	-4.83947e-10	5.39472e-07	-1.64701	-4.83947e-10
87477521	chr5:87477521:C:T	1.27762e-23	-7.58227e-10	0.58577	5.80782e-06	-7.58227e-10	0.729358
87477631	chr5:87477631:T:C	1.74256e-24	-7.58227e-10	-1.40646	6.70092e-07	-7.58227e-10	-1.43019
87478922	chr5:87478922:C:T	2.40248e-22	3.51986	-4.83947e-10	3.688e-05	2.57782	-4.83947e-10
87479114	chr5:87479114:T:G	3.12393e-25	-2.39222	-0.733088	1.06003e-07	-2.48884	-0.785295
87479507	chr5:87479507:T:C	5.82752e-25	-2.50181	-4.83947e-10	2.36634e-07	-2.47109	-4.83947e-10
87481254	chr5:87481254:T:C	1.64992e-24	-7.58227e-10	-1.46109	6.3976e-07	-7.58227e-10	-1.47651
87482028	chr5:87482028:A:G	5.41358e-24	-7.58227e-10	-0.272904	1.82268e-06	-7.58227e-10	-0.42954
87482476	chr5:87482476:T:C	2.47473e-25	-2.39167	-0.966602	8.47851e-08	-2.50552	-0.991959
87483205	chr5:87483205:G:A	1.5803e-24	-7.58227e-10	-1.5042	6.22088e-07	-7.58227e-10	-1.50452
87483295	chr5:87483295:A:G	3.78418e-24	-7.58227e-10	-0.630986	1.80254e-06	-7.58227e-10	-0.440649
87483304	chr5:87483304:G:A	1.70716e-25	-2.50502	-1.22455	5.73405e-08	-2.4885	-1.4001
87483552	chr5:87483552:TTA:T	1.66465e-23	-7.58227e-10	0.850387	7.02564e-06	-7.58227e-10	0.91972
87483731	chr5:87483731:C:T	2.36693e-25	-2.22581	-1.17699	1.76437e-07	-2.00868	-0.755954
87483987	chr5:87483987:A:G	1.31232e-25	-2.49963	-1.49298	5.83526e-08	-2.41956	-1.45154
87484001	chr5:87484001:G:A	1.45092e-25	-2.3997	-1.4925	5.36559e-08	-2.46213	-1.49288
87484638	chr5:87484638:C:G	1.49563e-24	-1.55927	-4.83947e-10	4.59824e-07	-1.80676	-4.83947e-10
87485157	chr5:87485157:C:A	1.38155e-25	-2.44053	-1.50067	5.23565e-08	-2.48713	-1.4924
87486456	chr5:87486456:G:A	1.36875e-25	-2.44701	-1.5035	5.15107e-08	-2.49031	-1.5055
87486706	chr5:87486706:T:C	1.98887e-24	-7.58227e-10	-1.27425	7.78849e-07	-7.58227e-10	-1.27979
87487230	chr5:87487230:C:T	1.40528e-25	-2.41947	-1.50469	5.22074e-08	-2.47717	-1.50521
87487972	chr5:87487972:T:C	1.79087e-24	-7.58227e-10	-1.37911	6.95688e-07	-7.58227e-10	-1.3927
87489581	chr5:87489581:AAAGTGATATG:A	1.40424e-23	0.680266	-4.83947e-10	5.67594e-07	-1.5962	-4.83947e-10
87489761	chr5:87489761:C:T	2.57701e-25	-1.81317	-1.5046	6.65542e-08	-2.35747	-1.38212
87490962	chr5:87490962:C:A	4.72832e-24	0.407259	-0.815504	1.5951e-06	0.243696	-0.806607
87491041	chr5:87491041:TC:T	5.82612e-25	-2.50205	-4.83947e-10	2.28463e-07	-2.50623	-4.83947e-10
87491233	chr5:87491233:T:A	1.52162e-25	-2.36036	-1.48427	5.64058e-08	-2.43907	-1.46596
87491322	chr5:87491322:A:G	1.66717e-24	-7.58227e-10	-1.45068	6.86272e-07	-7.58227e-10	-1.40633
87491588	chr5:87491588:G:A	1.40864e-25	-2.41672	-1.50506	5.22697e-08	-2.47742	-1.50376
87491944	chr5:87491944:A:G	1.99602e-24	-7.58227e-10	-1.27066	8.23086e-07	-7.58227e-10	-1.22454
87492672	chr5:87492672:A:G	1.77913e-24	-7.58227e-10	-1.38569	6.85498e-07	-7.58227e-10	-1.40746
87493681	chr5:87493681:CTT:C	1.88521e-24	-7.58227e-10	-1.32778	7.18512e-07	-7.58227e-10	-1.36042
87494013	chr5:87494013:A:C	2.39987e-25	-2.50497	-0.884018	1.15649e-07	-2.47256	-0.714487
87494402	chr5:87494402:AG:A	1.41271e-25	-2.41339	-1.5055	5.24771e-08	-2.47357	-1.50365
87496644	chr5:87496644:T:C	2.76437e-24	-7.58227e-10	-0.945001	1.17744e-06	-7.58227e-10	-0.866505
87497569	chr5:87497569:G:A	1.56922e-25	-2.35619	-1.45764	5.85271e-08	-2.43683	-1.43128
87498600	chr5:87498600:A:G	1.60707e-25	-2.28883	-1.50116	5.75913e-08	-2.37885	-1.50538
87499762	chr5:87499762:A:T	2.76552e-24	-7.58227e-10	-0.944587	1.17705e-06	-7.58227e-10	-0.86684
87500106	chr5:87500106:A:C	1.67232e-24	-7.58227e-10	-1.4476	6.89106e-07	-7.58227e-10	-1.40221
87500533	chr5:87500533:A:G	1.49227e-25	-2.40372	-1.46038	5.64297e-08	-2.46464	-1.43997
87500779	chr5:87500779:A:T	1.92808e-24	-7.58227e-10	-1.30529	7.37272e-07	-7.58227e-10	-1.33465
87500819	chr5:87500819:G:A	1.40992e-25	-2.41606	-1.50481	5.25656e-08	-2.47509	-1.50045
87500858	chr5:87500858:T:C	1.42714e-25	-2.43357	-1.47516	5.24103e-08	-2.48688	-1.49162
87501138	chr5:87501138:T:C	1.63614e-24	-7.58227e-10	-1.46948	6.58419e-07	-7.58227e-10	-1.44776
87501682	chr5:87501682:T:C	1.79048e-25	-2.50696	-1.17495	8.16496e-08	-2.34079	-1.19437
87502377	chr5:87502377:G:A	1.39123e-25	-2.43168	-1.50254	5.24941e-08	-2.48132	-1.49559
87502942	chr5:87502942:A:G	1.44711e-25	-2.41916	-1.47567	5.48461e-08	-2.47443	-1.45864
87503066	chr5:87503066:ACT:A	1.83052e-24	-7.58227e-10	-1.35721	7.44848e-07	-7.58227e-10	-1.32442
87504104	chr5:87504104:G:A	1.38393e-25	-2.43533	-1.50414	5.18595e-08	-2.48364	-1.50542
87504935	chr5:87504935:A:C	1.54979e-25	-2.3538	-1.47248	5.75737e-08	-2.43417	-1.45037
87505105	chr5:87505105:G:A	1.39671e-25	-2.42511	-1.50517	5.22081e-08	-2.47763	-1.50473
87505335	chr5:87505335:T:C	1.38142e-25	-2.43739	-1.5039	5.17966e-08	-2.48481	-1.50547
87505896	chr5:87505896:G:GA	1.40716e-25	-2.41748	-1.50534	5.23152e-08	-2.47589	-1.50442
87506299	chr5:87506299:A:T	7.9995e-22	4.72273	-4.83947e-10	0.000106676	3.63995	-4.83947e-10
87506552	chr5:87506552:A:G	1.57857e-24	-7.58227e-10	-1.50529	6.2251e-07	-7.58227e-10	-1.50384
87506841	chr5:87506841:T:G	2.5922e-25	-2.20415	-1.10774	2.00833e-07	-1.98051	-0.654618
87507317	chr5:87507317:A:G	1.7839e-24	-7.58227e-10	-1.38301	6.83818e-07	-7.58227e-10	-1.40991
87507677	chr5:87507677:C:T	1.18738e-23	-7.58227e-10	0.512518	5.38341e-06	-7.58227e-10	0.653475
87507877	chr5:87507877:A:G	1.79154e-24	-7.58227e-10	-1.37874	6.86457e-07	-7.58227e-10	-1.40606
87507895	chr5:87507895:T:G	1.58468e-24	-7.58227e-10	-1.50143	6.21575e-07	-7.58227e-10	-1.50535
87507995	chr5:87507995:C:T	2.02763e-25	-2.49606	-1.06148	7.75873e-08	-2.48611	-1.10009
87508096	chr5:87508096:G:A	1.72127e-24	-7.58227e-10	-1.41875	6.65672e-07	-7.58227e-10	-1.43681
87508249	chr5:87508249:A:C	2.72091e-24	-7.58227e-10	-0.960847	1.15783e-06	-7.58227e-10	-0.883301
87508272	chr5:87508272:C:T	1.42871e-25	-2.41332	-1.49431	5.37382e-08	-2.4707	-1.48278
87508427	chr5:87508427:C:A	3.77819e-24	-0.632569	-4.83947e-10	1.00073e-06	-1.02912	-4.83947e-10
87509986	chr5:87509986:A:G	1.38637e-25	-2.43242	-1.50529	5.18702e-08	-2.48433	-1.50453
87510158	chr5:87510158:C:T	1.39317e-25	-2.43676	-1.49606	5.28547e-08	-2.48473	-1.48533
87510965	chr5:87510965:G:A	1.29856e-25	-2.49804	-1.5051	5.59392e-08	-2.42564	-1.48769
87510970	chr5:87510970:C:T	1.66815e-24	-7.58227e-10	-1.4501	6.86587e-07	-7.58227e-10	-1.40587
87511026	chr5:87511026:G:A	1.35737e-25	-2.4547	-1.50416	5.13165e-08	-2.49417	-1.50542
87511067	chr5:87511067:G:A	1.4083e-25	-2.42402	-1.49799	5.30934e-08	-2.47732	-1.48823
87511232	chr5:87511232:T:C	1.64996e-24	-7.58227e-10	-1.46107	6.76628e-07	-7.58227e-10	-1.42048
87511887	chr5:87511887:A:G	1.38067e-25	-2.43646	-1.50537	5.17589e-08	-2.48668	-1.50433
87511902	chr5:87511902:G:T	1.62903e-24	-7.58227e-10	-1.47383	6.54875e-07	-7.58227e-10	-1.45316
87511998	chr5:87511998:G:A	1.26136e-24	-1.72963	-4.83947e-10	5.28993e-07	-1.66663	-4.83947e-10
87512138	chr5:87512138:A:G	1.78398e-25	-2.50748	-1.17807	8.16794e-08	-2.33704	-1.19776
87512387	chr5:87512387:C:T	1.2979e-25	-2.49818	-1.50547	5.57346e-08	-2.42576	-1.49124
87512399	chr5:87512399:T:A	1.73079e-24	-7.58227e-10	-1.41323	6.66172e-07	-7.58227e-10	-1.43605
87512483	chr5:87512483:G:A	1.77099e-24	-7.58227e-10	-1.39028	6.82938e-07	-7.58227e-10	-1.4112
87513086	chr5:87513086:T:C	1.69767e-24	-7.58227e-10	-1.43256	6.75949e-07	-7.58227e-10	-1.42148
87513323	chr5:87513323:T:C	1.30341e-25	-2.49452	-1.5049	5.54732e-08	-2.43529	-1.48641
87513468	chr5:87513468:C:T	1.38065e-25	-2.4371	-1.50474	5.18276e-08	-2.48452	-1.50516
87513971	chr5:87513971:T:C	1.39254e-25	-2.44144	-1.49183	5.30306e-08	-2.48737	-1.47936
87514307	chr5:87514307:G:T	1.3332e-25	-2.47156	-1.50525	5.3845e-08	-2.45027	-1.50122
87514686	chr5:87514686:T:A	5.84064e-25	-2.49956	-4.83947e-10	2.28048e-07	-2.50805	-4.83947e-10
87515234	chr5:87515234:A:G	1.70813e-25	-2.50675	-1.22225	7.76558e-08	-2.3462	-1.23912
87515350	chr5:87515350:C:A	1.58394e-24	-7.58227e-10	-1.5019	6.28968e-07	-7.58227e-10	-1.49352
87515443	chr5:87515443:G:A	2.0051e-24	-7.58227e-10	-1.26612	7.64562e-07	-7.58227e-10	-1.2983
87515691	chr5:87515691:T:C	2.81787e-24	-7.58227e-10	-0.925832	1.2017e-06	-7.58227e-10	-0.84611
87515775	chr5:87515775:G:A	7.32517e-25	-2.27308	-4.83947e-10	2.65622e-07	-2.35553	-4.83947e-10
87516055	chr5:87516055:T:C	1.39681e-25	-2.43804	-1.49217	5.31043e-08	-2.48548	-1.47986
87516107	chr5:87516107:A:G	5.82637e-25	-2.50201	-4.83947e-10	2.28014e-07	-2.5082	-4.83947e-10
87516641	chr5:87516641:A:G	1.58706e-24	-7.58227e-10	-1.49993	6.21503e-07	-7.58227e-10	-1.50546
87516730	chr5:87516730:C:T	1.76183e-24	-7.58227e-10	-1.39546	6.79794e-07	-7.58227e-10	-1.41581
87517280	chr5:87517280:A:G	1.5986e-24	-7.58227e-10	-1.49269	6.41964e-07	-7.58227e-10	-1.47307
87518093	chr5:87518093:T:G	1.37774e-25	-2.44029	-1.50367	5.15895e-08	-2.48879	-1.50549
87518498	chr5:87518498:A:G	1.61344e-24	-1.48345	-4.83947e-10	4.58305e-07	-1.81007	-4.83947e-10
87518990	chr5:87518990:G:T	1.38487e-25	-2.43458	-1.50421	5.18949e-08	-2.48298	-1.5054
87519087	chr5:87519087:T:A	1.40657e-25	-2.41874	-1.50451	5.2248e-08	-2.47629	-1.50531
87519398	chr5:87519398:T:G	5.98901e-25	-2.47447	-4.83947e-10	2.3717e-07	-2.46883	-4.83947e-10
87520018	chr5:87520018:G:C	1.07021e-23	-7.58227e-10	0.408622	4.81369e-06	-7.58227e-10	0.541617
87520217	chr5:87520217:T:G	1.7568e-24	-7.58227e-10	-1.39832	6.73498e-07	-7.58227e-10	-1.42512
87520910	chr5:87520910:G:C	1.30425e-25	-2.50401	-1.49475	5.90294e-08	-2.40353	-1.45604
87521099	chr5:87521099:C:T	1.75363e-24	-1.40013	-4.83947e-10	6.93005e-07	-1.39657	-4.83947e-10
87521277	chr5:87521277:C:T	1.44442e-25	-2.42633	-1.47036	5.49888e-08	-2.47881	-1.45166
87521631	chr5:87521631:C:T	1.39121e-25	-2.42883	-1.50539	5.19931e-08	-2.48221	-1.50429
87522495	chr5:87522495:T:C	1.30385e-25	-2.49467	-1.5044	5.56649e-08	-2.43441	-1.48384
87522529	chr5:87522529:A:T	1.31197e-25	-2.4903	-1.50258	5.53026e-08	-2.41935	-1.50543
87523567	chr5:87523567:T:C	3.14488e-24	-7.58227e-10	-0.816039	1.28905e-06	-7.58227e-10	-0.775938
87523711	chr5:87523711:T:C	4.64127e-24	-7.58227e-10	-0.426827	1.57847e-06	-7.58227e-10	-0.573389
87524276	chr5:87524276:G:A	1.84659e-25	-2.50365	-1.14741	8.13205e-08	-2.37148	-1.16773
87524627	chr5:87524627:T:C	1.57862e-24	-7.58227e-10	-1.50526	6.25705e-07	-7.58227e-10	-1.49872
87525067	chr5:87525067:C:T	1.62308e-24	-7.58227e-10	-1.47749	6.51586e-07	-7.58227e-10	-1.45819
87525325	chr5:87525325:A:T	3.6427e-24	-7.58227e-10	-0.669089	1.5514e-06	-7.58227e-10	-0.59069
87525962	chr5:87525962:T:A	1.21398e-23	1.979	-1.44433	3.94557e-06	1.81503	-1.47228
87525963	chr5:87525963:C:G	1.21129e-23	1.97678	-1.44433	3.93625e-06	1.81266	-1.47228
87526717	chr5:87526717:A:C	1.82556e-24	-7.58227e-10	-1.35993	7.01662e-07	-7.58227e-10	-1.38415
87527970	chr5:87527970:C:T	1.7121e-24	-7.58227e-10	-1.4241	6.58138e-07	-7.58227e-10	-1.44819
87528619	chr5:87528619:T:A	2.06753e-25	-2.50805	-1.02999	9.25677e-08	-2.41464	-0.995027
87528778	chr5:87528778:T:C	1.90473e-24	-7.58227e-10	-1.31747	7.25471e-07	-7.58227e-10	-1.35078
87528895	chr5:87528895:T:C	2.33988e-24	-7.58227e-10	-1.11172	8.77305e-07	-7.58227e-10	-1.16075
87529159	chr5:87529159:T:G	6.7988e-25	-2.34765	-4.83947e-10	2.44639e-07	-2.43782	-4.83947e-10
87529731	chr5:87529731:C:G	1.55556e-25	-2.50807	-1.3145	7.21432e-08	-2.32883	-1.33012
87529770	chr5:87529770:C:A	4.00298e-25	-1.99027	-0.88709	1.04576e-07	-2.3478	-0.939889
87531285	chr5:87531285:A:G	1.67933e-25	-2.50807	-1.23794	7.95063e-08	-2.30726	-1.25451
87531397	chr5:87531397:C:T	1.64334e-24	-1.46509	-4.83947e-10	6.68008e-07	-1.4333	-4.83947e-10
87532172	chr5:87532172:T:C	1.21746e-23	2.00221	-1.46467	3.97577e-06	1.83709	-1.48672
87532660	chr5:87532660:C:T	1.82968e-25	-2.5069	-1.15336	8.83229e-08	-2.28351	-1.17309
87532835	chr5:87532835:T:C	1.57849e-24	-7.58227e-10	-1.50534	6.22091e-07	-7.58227e-10	-1.50452
87532944	chr5:87532944:T:C	1.82868e-25	-2.49355	-1.16725	8.82358e-08	-2.33168	-1.12591
87533115	chr5:87533115:G:A	1.82101e-25	-2.5001	-1.1649	8.6241e-08	-2.35678	-1.12368
87533780	chr5:87533780:A:G	1.58471e-24	-7.58227e-10	-1.50141	6.2166e-07	-7.58227e-10	-1.50521
87533899	chr5:87533899:G:A	3.55319e-25	-2.03915	-0.957403	9.49227e-08	-2.37654	-1.008
87534019	chr5:87534019:C:T	1.85713e-25	-2.49654	-1.14882	8.90735e-08	-2.34229	-1.10585
87534141	chr5:87534141:T:A	1.09319e-23	-7.58227e-10	0.429873	4.9451e-06	-7.58227e-10	0.56855
87535076	chr5:87535076:C:T	1.91445e-24	-7.58227e-10	-1.31239	7.87962e-07	-7.58227e-10	-1.26815
87535220	chr5:87535220:T:A	4.3961e-24	1.01881	-1.49991	1.45438e-06	0.849653	-1.50492
87535407	chr5:87535407:G:T	1.68697e-24	-7.58227e-10	-1.43888	6.83231e-07	-7.58227e-10	-1.41077
87538822	chr5:87538822:C:T	1.74203e-24	-7.58227e-10	-1.40676	6.70331e-07	-7.58227e-10	-1.42983
87538966	chr5:87538966:T:G	1.84103e-24	-7.58227e-10	-1.35149	7.0449e-07	-7.58227e-10	-1.38013
87539019	chr5:87539019:C:T	1.84014e-24	-7.58227e-10	-1.35197	6.91088e-07	-7.58227e-10	-1.39933
87539599	chr5:87539599:C:T	5.24242e-25	-2.03891	-0.568704	1.41019e-07	-2.38942	-0.599291
87540088	chr5:87540088:A:G	1.48194e-23	2.2037	-1.46958	4.8244e-06	2.03408	-1.49025
87540298	chr5:87540298:A:G	2.21307e-24	-7.58227e-10	-1.16743	8.02263e-07	-7.58227e-10	-1.25017
87540648	chr5:87540648:G:C	2.41747e-24	-7.58227e-10	-1.07909	8.82082e-07	-7.58227e-10	-1.15532
87541403	chr5:87541403:T:G	2.78744e-25	-2.49332	-0.745957	1.34557e-07	-2.31591	-0.719701
87541409	chr5:87541409:C:T	2.15077e-24	-7.58227e-10	-1.19599	7.83117e-07	-7.58227e-10	-1.27432
87541624	chr5:87541624:T:C	2.16354e-24	-7.58227e-10	-1.19007	7.87135e-07	-7.58227e-10	-1.2692
87541659	chr5:87541659:G:GT	1.7294e-24	-7.58227e-10	-1.41404	6.57713e-07	-7.58227e-10	-1.44883
87541745	chr5:87541745:T:C	1.87326e-24	-7.58227e-10	-1.33413	7.1604e-07	-7.58227e-10	-1.36387
87542024	chr5:87542024:TGG:T	7.35941e-25	-2.26842	-4.83947e-10	3.43236e-07	-2.09918	-4.83947e-10
87542156	chr5:87542156:A:G	1.87795e-24	-7.58227e-10	-1.33164	7.17681e-07	-7.58227e-10	-1.36158
87542272	chr5:87542272:G:T	1.74203e-24	-7.58227e-10	-1.40676	6.70331e-07	-7.58227e-10	-1.42983
87542509	chr5:87542509:T:C	1.77805e-24	-7.58227e-10	-1.3863	6.82505e-07	-7.58227e-10	-1.41183
87542605	chr5:87542605:G:A	2.03929e-24	-7.58227e-10	-1.24921	7.48e-07	-7.58227e-10	-1.3202
87543057	chr5:87543057:A:G	6.1586e-25	-2.44655	-4.83947e-10	2.68331e-07	-2.34538	-4.83947e-10
87543195	chr5:87543195:A:G	4.74736e-24	1.09866	-1.50289	1.57011e-06	0.926796	-1.5055
87543621	chr5:87543621:C:A	5.08323e-25	-2.04598	-0.592471	1.3728e-07	-2.39319	-0.622391
87543673	chr5:87543673:A:G	4.67901e-24	1.08662	-1.50535	1.55858e-06	0.915068	-1.50114
87544982	chr5:87544982:T:C	4.31057e-24	1.0033	-1.50405	1.4303e-06	0.833297	-1.50526
87545303	chr5:87545303:G:A	1.51579e-23	2.2347	-1.478	4.94855e-06	2.0648	-1.49555
87545472	chr5:87545472:G:T	4.63873e-24	1.07718	-1.50456	1.53858e-06	0.905993	-1.50498
87545843	chr5:87545843:T:G	1.49488e-23	2.21195	-1.46913	4.86689e-06	2.04256	-1.48995
87546923	chr5:87546923:TTAAAA:T	2.12225e-24	-7.58227e-10	-1.20934	9.8101e-07	-7.58227e-10	-1.04902
87546974	chr5:87546974:A:G	5.15037e-25	-2.00083	-0.624501	1.36127e-07	-2.37063	-0.653389
87547406	chr5:87547406:G:A	1.60973e-23	-7.58227e-10	0.816836	4.42801e-06	-7.58227e-10	0.458103
87547409	chr5:87547409:A:T	1.78498e-24	-7.58227e-10	-1.38241	6.89873e-07	-7.58227e-10	-1.40109
87547627	chr5:87547627:AAC:A	1.79066e-24	-7.58227e-10	-1.37923	6.87491e-07	-7.58227e-10	-1.40455
87547773	chr5:87547773:C:G	3.32997e-25	-2.50814	-0.553297	1.86935e-07	-2.46139	-0.245448
87548237	chr5:87548237:G:A	1.25926e-24	-1.73129	-4.83947e-10	3.97427e-07	-1.95259	-4.83947e-10
87549118	chr5:87549118:C:T	5.55649e-25	-1.91049	-0.638945	1.39975e-07	-2.32965	-0.666484
87549151	chr5:87549151:C:T	6.9192e-25	-2.3301	-4.83947e-10	2.96829e-07	-2.24445	-4.83947e-10
87549496	chr5:87549496:G:A	1.53374e-25	-2.34099	-1.4957	5.69425e-08	-2.41865	-1.47691
87549725	chr5:87549725:C:G	1.59134e-24	-7.58227e-10	-1.49724	6.33282e-07	-7.58227e-10	-1.48669
87550102	chr5:87550102:G:A	4.45538e-24	0.531236	-0.998939	1.43156e-06	0.328464	-0.99955
87550286	chr5:87550286:A:G	1.83465e-24	-7.58227e-10	-1.35496	7.02197e-07	-7.58227e-10	-1.38339
87550841	chr5:87550841:T:C	1.92258e-24	-7.58227e-10	-1.30815	7.54276e-07	-7.58227e-10	-1.31184
87550993	chr5:87550993:A:G	1.34419e-25	-2.5071	-1.46151	6.23858e-08	-2.33436	-1.4699
87551237	chr5:87551237:G:T	1.698e-24	-7.58227e-10	-1.43236	7.00608e-07	-7.58227e-10	-1.38565
87551884	chr5:87551884:T:C	1.83904e-24	-7.58227e-10	-1.35257	7.03778e-07	-7.58227e-10	-1.38114
87552109	chr5:87552109:G:A	1.57946e-24	-7.58227e-10	-1.50473	6.24881e-07	-7.58227e-10	-1.50004
87552292	chr5:87552292:C:A	1.82757e-24	-7.58227e-10	-1.35883	6.9981e-07	-7.58227e-10	-1.38679
87552396	chr5:87552396:C:T	6.09319e-25	-1.8782	-0.579028	1.51107e-07	-2.31167	-0.60794
87552435	chr5:87552435:T:C	1.23536e-23	2.0245	-1.47236	4.03882e-06	1.85815	-1.49205
87552974	chr5:87552974:G:A	5.84762e-25	-1.8834	-0.614967	1.45307e-07	-2.31527	-0.643481
87552996	chr5:87552996:TTATC:T	1.57824e-24	-7.58227e-10	-1.5055	6.22841e-07	-7.58227e-10	-1.50331
87553006	chr5:87553006:A:C	3.59444e-24	-7.58227e-10	-0.682426	1.22059e-06	-7.58227e-10	-0.830514
87553806	chr5:87553806:A:G	4.95731e-24	1.14258	-1.50354	1.64312e-06	0.972159	-1.50541
87554657	chr5:87554657:C:A	1.81889e-24	-7.58227e-10	-1.36359	6.97208e-07	-7.58227e-10	-1.39052
87554665	chr5:87554665:C:T	7.53151e-25	-2.2453	-4.83947e-10	2.93143e-07	-2.25694	-4.83947e-10
87554999	chr5:87554999:C:T	4.9164e-24	1.13615	-1.50538	1.63903e-06	0.965534	-1.50128
87555137	chr5:87555137:T:C	1.7844e-24	-7.58227e-10	-1.38273	6.89673e-07	-7.58227e-10	-1.40139
87555147	chr5:87555147:T:C	1.78275e-24	-7.58227e-10	-1.38366	6.8972e-07	-7.58227e-10	-1.40132
87555264	chr5:87555264:T:C	1.55213e-24	-1.52219	-4.83947e-10	6.2892e-07	-1.4936	-4.83947e-10
87556107	chr5:87556107:T:C	1.58707e-24	-7.58227e-10	-1.49992	6.22247e-07	-7.58227e-10	-1.50427
87556184	chr5:87556184:A:G	3.10947e-24	-7.58227e-10	-0.827362	1.31381e-06	-7.58227e-10	-0.756919
87556336	chr5:87556336:C:T	1.62758e-24	-7.58227e-10	-1.47472	6.54442e-07	-7.58227e-10	-1.45382
87556377	chr5:87556377:T:A	2.93935e-25	-2.49338	-0.692829	1.34271e-07	-2.50029	-0.537458
87556411	chr5:87556411:T:G	1.82727e-24	-7.58227e-10	-1.35899	7.00102e-07	-7.58227e-10	-1.38638
87556604	chr5:87556604:C:T	4.70144e-24	-0.413945	-4.83947e-10	1.22159e-06	-0.829698	-4.83947e-10
87556659	chr5:87556659:G:A	3.13982e-24	-7.58227e-10	-0.81765	1.53704e-06	-7.58227e-10	-0.599989
87556955	chr5:87556955:A:G	2.95678e-25	-2.47698	-0.70332	1.31237e-07	-2.50711	-0.553492
87557457	chr5:87557457:G:A	2.09812e-24	-7.58227e-10	-1.22077	8.60675e-07	-7.58227e-10	-1.17989
87557937	chr5:87557937:A:C	1.62372e-24	-7.58227e-10	-1.47709	6.60013e-07	-7.58227e-10	-1.44534
87558058	chr5:87558058:G:T	7.62363e-25	-1.81998	-0.413167	1.84154e-07	-2.27749	-0.44434
87558258	chr5:87558258:A:G	1.57852e-24	-7.58227e-10	-1.50533	6.23745e-07	-7.58227e-10	-1.50186
87558319	chr5:87558319:C:G	1.81073e-24	-7.58227e-10	-1.36808	6.94088e-07	-7.58227e-10	-1.395
87558549	chr5:87558549:G:C	5.95024e-25	-2.48097	-4.83947e-10	2.3223e-07	-2.48987	-4.83947e-10
87558787	chr5:87558787:C:T	1.88138e-24	-7.58227e-10	-1.32981	7.7703e-07	-7.58227e-10	-1.28212
87558826	chr5:87558826:G:T	6.73759e-25	-1.86563	-0.491071	1.66062e-07	-2.3044	-0.520842
87559250	chr5:87559250:T:C	6.21138e-25	-2.43802	-4.83947e-10	2.31792e-07	-2.49176	-4.83947e-10
87559547	chr5:87559547:C:T	2.03975e-24	-7.58227e-10	-1.24899	8.32428e-07	-7.58227e-10	-1.21326
87559612	chr5:87559612:C:A	1.68874e-24	-7.58227e-10	-1.43783	6.57869e-07	-7.58227e-10	-1.4486
87560674	chr5:87560674:G:A	1.65226e-24	-7.58227e-10	-1.45967	6.72444e-07	-7.58227e-10	-1.42668
87560756	chr5:87560756:G:A	5.12027e-24	1.1761	-1.50471	1.71983e-06	1.01114	-1.49876
87560798	chr5:87560798:G:T	7.08151e-25	-1.86326	-0.443654	1.74201e-07	-2.30287	-0.474526
87561051	chr5:87561051:C:G	1.82821e-24	-7.58227e-10	-1.35847	7.08103e-07	-7.58227e-10	-1.37501
87561320	chr5:87561320:C:A	6.03362e-25	-1.69414	-0.77291	1.35283e-07	-2.19883	-0.831402
87561381	chr5:87561381:G:A	1.58478e-24	-7.58227e-10	-1.50137	6.29272e-07	-7.58227e-10	-1.49304
87562244	chr5:87562244:TATTAAAAATATTTAAACTATTAAAATTTTAATATTAAAATTTTAAACTATTAAAAATATTTAAACTATTAAAAA:T	2.71902e-25	-2.49782	-0.766309	1.40572e-07	-2.32697	-0.664915
87562360	chr5:87562360:G:C	1.84427e-24	-7.58227e-10	-1.34973	7.05922e-07	-7.58227e-10	-1.3781
87562436	chr5:87562436:A:G	1.68804e-24	-7.58227e-10	-1.43824	6.89366e-07	-7.58227e-10	-1.40183
87563051	chr5:87563051:AT:A	1.7511e-25	-2.49731	-1.20685	7.80737e-08	-2.38935	-1.1906
87563289	chr5:87563289:A:T	2.2094e-23	-7.58227e-10	1.13349	5.87157e-06	-7.58227e-10	0.740275
87563783	chr5:87563783:A:G	1.59487e-24	-7.58227e-10	-1.49502	6.23951e-07	-7.58227e-10	-1.50153
87563913	chr5:87563913:G:A	1.57963e-24	-7.58227e-10	-1.50463	6.21666e-07	-7.58227e-10	-1.5052
87563949	chr5:87563949:T:C	1.57962e-24	-7.58227e-10	-1.50463	6.21666e-07	-7.58227e-10	-1.5052
87564375	chr5:87564375:G:A	2.58948e-24	0.495054	-1.50541	9.45132e-07	0.415317	-1.5016
87564822	chr5:87564822:TTGAG:T	6.9535e-25	-1.79818	-0.526974	1.66576e-07	-2.26649	-0.555665
87565637	chr5:87565637:T:G	9.0429e-25	-2.06242	-4.83947e-10	4.04797e-07	-1.93422	-4.83947e-10
87565737	chr5:87565737:A:T	2.75215e-25	-2.49394	-0.758074	1.1841e-07	-2.4649	-0.69855
87565960	chr5:87565960:C:T	1.71776e-24	-7.58227e-10	-1.42079	6.62565e-07	-7.58227e-10	-1.44148
87566244	chr5:87566244:A:G	1.74034e-24	-7.58227e-10	-1.40773	6.70106e-07	-7.58227e-10	-1.43017
87566530	chr5:87566530:A:G	3.27867e-24	-7.58227e-10	-0.774376	1.33828e-06	-7.58227e-10	-0.738464
87566804	chr5:87566804:G:A	1.58146e-24	-7.58227e-10	-1.50347	6.26781e-07	-7.58227e-10	-1.49701
87567001	chr5:87567001:G:A	1.75176e-24	-7.58227e-10	-1.40119	6.71019e-07	-7.58227e-10	-1.42881
87567468	chr5:87567468:G:T	1.96676e-25	-2.50758	-1.08043	6.53404e-08	-2.47733	-1.28067
87567481	chr5:87567481:G:A	1.9058e-24	-7.58227e-10	-1.31691	7.28283e-07	-7.58227e-10	-1.34691
87567522	chr5:87567522:C:T	6.38199e-25	-2.41092	-4.83947e-10	2.53483e-07	-2.40231	-4.83947e-10
87567788	chr5:87567788:A:G	3.28154e-25	-2.4902	-0.585884	1.60549e-07	-2.50685	-0.352154
87568368	chr5:87568368:T:G	1.72367e-24	-7.58227e-10	-1.41736	7.02932e-07	-7.58227e-10	-1.38234
87568921	chr5:87568921:C:A	2.74677e-24	0.550632	-1.50202	1.01171e-06	0.47017	-1.48837
87569120	chr5:87569120:C:T	1.69273e-24	-7.58227e-10	-1.43547	6.52174e-07	-7.58227e-10	-1.45729
87569148	chr5:87569148:C:T	5.82102e-25	-2.50292	-4.83947e-10	2.31413e-07	-2.4934	-4.83947e-10
87569203	chr5:87569203:T:C	3.01488e-24	0.647211	-1.50546	1.10084e-06	0.565612	-1.49938
87569277	chr5:87569277:G:A	1.5335e-25	-2.49947	-1.33738	6.83393e-08	-2.38231	-1.33081
87570335	chr5:87570335:A:G	2.66028e-24	-7.58227e-10	-0.983384	9.63616e-07	-7.58227e-10	-1.06691
87570503	chr5:87570503:C:T	1.62135e-24	-7.58227e-10	-1.47856	6.42085e-07	-7.58227e-10	-1.47288
87571099	chr5:87571099:T:A	6.27814e-25	-2.42733	-4.83947e-10	2.62373e-07	-2.36783	-4.83947e-10
87571213	chr5:87571213:G:T	1.70736e-24	-1.42687	-4.83947e-10	7.10581e-07	-1.37152	-4.83947e-10
87571746	chr5:87571746:A:T	1.63161e-24	-7.58227e-10	-1.47225	6.59666e-07	-7.58227e-10	-1.44587
87571968	chr5:87571968:A:T	1.78775e-24	-7.58227e-10	-1.38086	6.85023e-07	-7.58227e-10	-1.40815
87572960	chr5:87572960:T:C	1.59781e-24	-7.58227e-10	-1.49318	6.22179e-07	-7.58227e-10	-1.50437
87573648	chr5:87573648:T:C	1.60131e-24	-7.58227e-10	-1.49099	6.24347e-07	-7.58227e-10	-1.5009
87574089	chr5:87574089:T:G	7.77641e-25	-2.2133	-4.83947e-10	3.2938e-07	-2.14039	-4.83947e-10
87574346	chr5:87574346:C:T	1.90426e-24	-7.58227e-10	-1.31772	7.27486e-07	-7.58227e-10	-1.34801
87575713	chr5:87575713:A:T	1.94275e-24	-7.58227e-10	-1.29771	7.97568e-07	-7.58227e-10	-1.25604
87575865	chr5:87575865:T:C	5.87834e-25	-1.76387	-0.729259	1.14622e-07	-2.23047	-0.965488
87575943	chr5:87575943:T:G	2.50984e-24	-7.58227e-10	-1.0416	1.0058e-06	-7.58227e-10	-1.02406
87576111	chr5:87576111:C:A	6.12761e-25	-2.00685	-0.444747	1.63648e-07	-2.36842	-0.471465
87576937	chr5:87576937:A:G	4.53961e-24	1.05393	-1.5029	1.5329e-06	0.892719	-1.49541
87577047	chr5:87577047:G:A	1.60998e-24	-7.58227e-10	-1.4856	6.26437e-07	-7.58227e-10	-1.49755
87577073	chr5:87577073:G:A	1.96436e-24	-7.58227e-10	-1.28665	7.44402e-07	-7.58227e-10	-1.32502
87577245	chr5:87577245:T:C	1.59606e-24	-7.58227e-10	-1.49428	6.21988e-07	-7.58227e-10	-1.50468
87578720	chr5:87578720:C:A	4.19711e-24	0.97049	-1.49791	1.42536e-06	0.811451	-1.48687
87578721	chr5:87578721:C:G	4.1741e-24	0.965046	-1.49796	1.41716e-06	0.805759	-1.48695
87578793	chr5:87578793:A:G	1.58218e-24	-7.58227e-10	-1.50301	6.21477e-07	-7.58227e-10	-1.5055
87579215	chr5:87579215:T:C	2.0176e-24	-7.58227e-10	-1.25991	7.62633e-07	-7.58227e-10	-1.30083
87579528	chr5:87579528:G:A	1.59491e-24	-7.58227e-10	-1.495	6.23058e-07	-7.58227e-10	-1.50296
87579987	chr5:87579987:G:A	2.04552e-24	-7.58227e-10	-1.24616	8.46023e-07	-7.58227e-10	-1.19706
87580169	chr5:87580169:T:C	1.61736e-24	-7.58227e-10	-1.48102	6.28284e-07	-7.58227e-10	-1.49461
87580543	chr5:87580543:A:G	1.63162e-24	-7.58227e-10	-1.47224	6.32114e-07	-7.58227e-10	-1.48853
87580642	chr5:87580642:C:T	4.0228e-25	-2.18118	-0.691244	3.24154e-07	-1.95542	-0.200966
87581094	chr5:87581094:G:A	2.9161e-25	-2.50813	-0.686023	8.62001e-08	-2.45019	-1.03074
87581130	chr5:87581130:T:C	8.05409e-25	-2.17822	-4.83947e-10	2.77621e-07	-2.31135	-4.83947e-10
87581408	chr5:87581408:AAAAT:A	1.61639e-24	-7.58227e-10	-1.48162	6.5073e-07	-7.58227e-10	-1.45951
87581754	chr5:87581754:C:A	2.09527e-24	-7.58227e-10	-1.22213	7.94986e-07	-7.58227e-10	-1.25928
87582346	chr5:87582346:A:G	1.57848e-24	-7.58227e-10	-1.50535	6.22754e-07	-7.58227e-10	-1.50345
87583001	chr5:87583001:C:G	1.58234e-24	-7.58227e-10	-1.50291	6.2755e-07	-7.58227e-10	-1.49578
87583331	chr5:87583331:C:A	8.55418e-25	-2.11798	-4.83947e-10	2.91446e-07	-2.26275	-4.83947e-10
87583383	chr5:87583383:C:T	2.9949e-24	-7.58227e-10	-0.864902	1.20153e-06	-7.58227e-10	-0.84625
87583695	chr5:87583695:G:A	1.59688e-24	-7.58227e-10	-1.49376	6.36969e-07	-7.58227e-10	-1.48088
87584480	chr5:87584480:G:GGA	1.9251e-24	-7.58227e-10	-1.30684	7.31069e-07	-7.58227e-10	-1.34309
87584984	chr5:87584984:CTTCTTTGTGTTCATAAA:C	4.2295e-24	0.985444	-1.50517	1.42492e-06	0.825194	-1.50093
87585039	chr5:87585039:A:G	3.51213e-24	0.799872	-1.50546	1.28148e-06	0.71961	-1.50144
87585056	chr5:87585056:G:T	3.23091e-24	-7.58227e-10	-0.78905	1.11197e-06	-7.58227e-10	-0.923718
87585134	chr5:87585134:T:G	1.58765e-24	-7.58227e-10	-1.49956	6.21883e-07	-7.58227e-10	-1.50485
87585242	chr5:87585242:G:C	1.58684e-24	-7.58227e-10	-1.50007	6.31356e-07	-7.58227e-10	-1.48973
87585741	chr5:87585741:A:C	1.34352e-24	-1.66652	-4.83947e-10	5.33879e-07	-1.65743	-4.83947e-10
87585910	chr5:87585910:C:T	6.10966e-25	-2.45453	-4.83947e-10	2.29282e-07	-2.50265	-4.83947e-10
87586096	chr5:87586096:A:G	7.12386e-25	-1.91911	-0.381836	1.82025e-07	-2.32407	-0.409389
87586165	chr5:87586165:C:T	4.22562e-24	0.812062	-1.33271	1.37135e-06	0.608182	-1.32224
87586697	chr5:87586697:A:T	1.65141e-24	-7.58227e-10	-1.46018	6.5473e-07	-7.58227e-10	-1.45338
87586734	chr5:87586734:C:T	4.73453e-24	1.09832	-1.50525	1.59143e-06	0.936004	-1.50122
87586902	chr5:87586902:T:C	1.86592e-24	-7.58227e-10	-1.33806	7.14113e-07	-7.58227e-10	-1.36656
87587220	chr5:87587220:T:C	2.8692e-24	-7.58227e-10	-0.907783	1.15044e-06	-7.58227e-10	-0.8897
87588380	chr5:87588380:C:G	3.19578e-24	-7.58227e-10	-0.799983	1.12068e-06	-7.58227e-10	-0.915914
87588497	chr5:87588497:G:A	7.29671e-25	-1.8802	-0.396776	1.83424e-07	-2.30185	-0.423955
87589013	chr5:87589013:C:T	2.04954e-24	-7.58227e-10	-1.2442	7.74184e-07	-7.58227e-10	-1.28579
87589070	chr5:87589070:A:G	8.31493e-25	-2.14635	-4.83947e-10	3.40307e-07	-2.10775	-4.83947e-10
87589091	chr5:87589091:T:C	3.02987e-24	0.650282	-1.50358	1.04631e-06	0.512395	-1.49697
87589128	chr5:87589128:G:T	1.82018e-24	-7.58227e-10	-1.36288	7.0251e-07	-7.58227e-10	-1.38294
87589653	chr5:87589653:A:T	3.03256e-24	-7.58227e-10	-0.852407	1.47779e-06	-7.58227e-10	-0.639297
87590228	chr5:87590228:T:A	5.9822e-25	-2.47561	-4.83947e-10	2.31756e-07	-2.49192	-4.83947e-10
87590562	chr5:87590562:C:T	2.03496e-24	-7.58227e-10	-1.25134	7.6903e-07	-7.58227e-10	-1.29247
87590744	chr5:87590744:A:AG	5.4908e-25	-2.50816	-0.0531694	2.69971e-07	-2.40155	0.0622646
87590890	chr5:87590890:T:A	2.82329e-24	-7.58227e-10	-0.923913	1.14859e-06	-7.58227e-10	-0.891315
87591295	chr5:87591295:G:A	4.28322e-24	0.997861	-1.50497	1.50272e-06	0.880817	-1.50338
87591550	chr5:87591550:G:A	1.6063e-24	-7.58227e-10	-1.48788	6.26423e-07	-7.58227e-10	-1.49758
87593183	chr5:87593183:T:C	2.83698e-24	-7.58227e-10	-0.919074	1.13403e-06	-7.58227e-10	-0.904065
87593380	chr5:87593380:G:A	1.95088e-24	-7.58227e-10	-1.29353	7.44024e-07	-7.58227e-10	-1.32553
87593876	chr5:87593876:C:T	1.90324e-24	-7.58227e-10	-1.31826	7.27215e-07	-7.58227e-10	-1.34838
87594565	chr5:87594565:T:C	5.46334e-25	-2.50747	-0.0588714	2.72125e-07	-2.38778	0.0564361
87594680	chr5:87594680:A:C	2.5311e-24	-7.58227e-10	-1.03316	9.21121e-07	-7.58227e-10	-1.11201
87594742	chr5:87594742:C:A	5.06893e-24	1.16487	-1.50356	1.70856e-06	1.00258	-1.49677
87594840	chr5:87594840:T:A	2.33582e-24	-7.58227e-10	-1.11345	8.67062e-07	-7.58227e-10	-1.17249
87595217	chr5:87595217:G:A	1.13242e-24	-1.10028	-0.737184	2.83922e-07	-2.01951	-0.269389
87595485	chr5:87595485:G:A	1.29706e-24	-1.70171	-4.83947e-10	3.87167e-07	-1.97875	-4.83947e-10
87595569	chr5:87595569:G:A	1.46957e-25	-2.49461	-1.38482	6.319e-08	-2.40737	-1.38409
87596622	chr5:87596622:T:C	1.57827e-24	-7.58227e-10	-1.50548	6.22601e-07	-7.58227e-10	-1.5037
87597589	chr5:87597589:T:C	2.82763e-24	-7.58227e-10	-0.922374	1.13599e-06	-7.58227e-10	-0.902346
87597944	chr5:87597944:T:G	1.57887e-24	-7.58227e-10	-1.50511	6.24706e-07	-7.58227e-10	-1.50032
87598003	chr5:87598003:A:G	1.84256e-25	-2.48636	-1.16689	8.566e-08	-2.41192	-1.0753
87598017	chr5:87598017:G:A	6.9705e-25	-2.32271	-4.83947e-10	2.6725e-07	-2.34942	-4.83947e-10
87598527	chr5:87598527:G:A	2.12469e-24	-7.58227e-10	-1.20819	7.99044e-07	-7.58227e-10	-1.25419
87598558	chr5:87598558:C:T	3.58459e-25	-1.49026	-1.4975	7.66666e-08	-2.21593	-1.38221
87598731	chr5:87598731:C:T	2.73213e-24	-7.58227e-10	-0.956734	1.09263e-06	-7.58227e-10	-0.941261
87599136	chr5:87599136:G:A	1.72051e-24	-7.58227e-10	-1.41919	6.64313e-07	-7.58227e-10	-1.43885
87599570	chr5:87599570:G:T	1.79518e-24	-0.0466851	-1.33002	3.94718e-07	-0.673512	-1.28592
87599849	chr5:87599849:A:G	1.18322e-24	-1.79357	-4.83947e-10	4.08554e-07	-1.92498	-4.83947e-10
87599858	chr5:87599858:A:C	1.38116e-25	-2.43719	-1.50429	5.79288e-08	-2.37319	-1.50519
87600359	chr5:87600359:C:T	1.62105e-24	-7.58227e-10	-1.47874	6.32202e-07	-7.58227e-10	-1.48839
87600523	chr5:87600523:T:C	2.28827e-24	-7.58227e-10	-1.13402	9.39858e-07	-7.58227e-10	-1.09187
87600771	chr5:87600771:A:G	3.35671e-24	0.732082	-1.48294	1.12176e-06	0.553458	-1.46841
87601963	chr5:87601963:C:T	3.17487e-24	-7.58227e-10	-0.806548	1.33557e-06	-7.58227e-10	-0.740487
87602305	chr5:87602305:A:G	3.40042e-24	0.751494	-1.48941	1.13374e-06	0.572526	-1.47685
87602394	chr5:87602394:T:C	1.18825e-24	-0.404601	-1.38473	2.72134e-07	-0.969379	-1.36193
87602483	chr5:87602483:G:A	1.60396e-24	-7.58227e-10	-1.48934	6.45657e-07	-7.58227e-10	-1.46733
87602950	chr5:87602950:GTGT:G	2.0312e-24	-7.58227e-10	-1.25319	8.22302e-07	-7.58227e-10	-1.2255
87603060	chr5:87603060:C:T	1.6358e-24	-7.58227e-10	-1.46968	6.56624e-07	-7.58227e-10	-1.45049
87603106	chr5:87603106:T:C	1.64781e-24	-7.58227e-10	-1.46237	6.41541e-07	-7.58227e-10	-1.47373
87603338	chr5:87603338:A:G	3.19277e-24	-7.58227e-10	-0.800925	1.34451e-06	-7.58227e-10	-0.733815
87603345	chr5:87603345:G:T	1.58696e-24	-7.58227e-10	-1.49999	6.21763e-07	-7.58227e-10	-1.50504
87603972	chr5:87603972:C:A	2.48637e-25	-2.4649	-0.888675	1.09145e-07	-2.50691	-0.738012
87604079	chr5:87604079:T:C	3.74175e-24	-7.58227e-10	-0.64226	1.61091e-06	-7.58227e-10	-0.55305
87604188	chr5:87604188:G:A	3.34656e-24	0.730253	-1.48413	1.1183e-06	0.551909	-1.46995
87604230	chr5:87604230:T:C	1.99824e-23	1.03304	-4.83947e-10	1.89432e-06	-0.390988	-4.83947e-10
87604422	chr5:87604422:G:A	1.26101e-24	-0.34898	-1.38092	2.86674e-07	-0.921443	-1.35782
87604432	chr5:87604432:T:A	4.35815e-24	-7.58227e-10	-0.489766	1.56965e-06	-7.58227e-10	-0.578998
87605252	chr5:87605252:C:T	5.94841e-25	-2.48128	-4.83947e-10	2.32681e-07	-2.48793	-4.83947e-10
87606117	chr5:87606117:C:T	1.26259e-24	-0.31113	-1.41752	2.84594e-07	-0.88972	-1.39682
87606220	chr5:87606220:T:C	1.60537e-24	-7.58227e-10	-1.48846	6.35659e-07	-7.58227e-10	-1.48294
87606517	chr5:87606517:C:A	2.6916e-24	-7.58227e-10	-0.971678	1.09478e-06	-7.58227e-10	-0.939298
87606825	chr5:87606825:G:A	1.18234e-24	-0.610756	-1.18356	2.90975e-07	-1.16797	-1.0964
87607087	chr5:87607087:A:C	4.02065e-24	-7.58227e-10	-0.570371	1.45145e-06	-7.58227e-10	-0.657284
87607789	chr5:87607789:T:A	3.3009e-24	0.720052	-1.48767	1.10183e-06	0.541632	-1.4745
87608203	chr5:87608203:T:C	1.66894e-24	-7.58227e-10	-1.44962	6.75772e-07	-7.58227e-10	-1.42175
87608619	chr5:87608619:C:T	2.17592e-25	-2.50614	-0.980807	6.90029e-08	-2.50691	-1.19654
87608853	chr5:87608853:T:G	4.50883e-25	-2.20331	-0.555052	2.62161e-07	-2.19972	-0.168921
87609246	chr5:87609246:A:G	1.44006e-25	-2.39493	-1.50478	6.19434e-08	-2.30624	-1.50514
87609426	chr5:87609426:A:G	1.97874e-24	-7.58227e-10	-1.27935	8.00178e-07	-7.58227e-10	-1.25277
87609860	chr5:87609860:T:G	1.85357e-25	-2.46529	-1.18199	7.80079e-08	-2.50667	-1.07412
87610036	chr5:87610036:T:C	1.07843e-24	-0.71619	-1.17012	2.70995e-07	-1.25506	-1.08044
87610624	chr5:87610624:A:G	3.47577e-24	0.773001	-1.489	1.1585e-06	0.593512	-1.47623
87611362	chr5:87611362:T:C	1.70843e-24	-7.58227e-10	-1.42624	6.57755e-07	-7.58227e-10	-1.44877
87611497	chr5:87611497:T:C	3.28973e-24	-7.58227e-10	-0.771008	1.38812e-06	-7.58227e-10	-0.701895
87612071	chr5:87612071:A:AG	4.60162e-24	-7.58227e-10	-0.435407	2.00137e-06	-7.58227e-10	-0.336013
87613013	chr5:87613013:A:G	1.72584e-24	-7.58227e-10	-1.4161	6.67065e-07	-7.58227e-10	-1.43471
87613103	chr5:87613103:C:T	2.87722e-25	-2.48728	-0.7203	8.10814e-08	-2.50179	-1.04035
87613660	chr5:87613660:C:T	1.40407e-23	-7.58227e-10	0.680145	4.69632e-06	-7.58227e-10	0.516933
87613709	chr5:87613709:G:A	1.88603e-24	-7.58227e-10	-1.32734	7.91241e-07	-7.58227e-10	-1.264
87613938	chr5:87613938:A:G	3.26981e-24	0.716957	-1.49404	1.08212e-06	0.532978	-1.48391
87614404	chr5:87614404:T:C	1.31532e-24	-0.335493	-1.35224	3.06762e-07	-0.885377	-1.32615
87614622	chr5:87614622:T:C	2.8817e-25	-2.48262	-0.723399	8.07433e-08	-2.50401	-1.04231
87614972	chr5:87614972:G:A	1.24463e-24	-0.464865	-1.27811	2.95014e-07	-0.995448	-1.25513
87615259	chr5:87615259:G:T	2.02509e-24	-7.58227e-10	-1.2562	8.20224e-07	-7.58227e-10	-1.22803
87616154	chr5:87616154:A:AT	1.59709e-24	-7.58227e-10	-1.49363	6.21837e-07	-7.58227e-10	-1.50492
87616235	chr5:87616235:C:A	2.59268e-24	-7.58227e-10	-1.00912	1.07576e-06	-7.58227e-10	-0.95682
87616308	chr5:87616308:A:T	1.18483e-24	-1.79221	-4.83947e-10	3.90746e-07	-1.96954	-4.83947e-10
87616323	chr5:87616323:A:G	2.55576e-25	-2.50819	-0.817857	1.04957e-07	-2.50345	-0.780606
87616391	chr5:87616391:G:A	1.61878e-24	-7.58227e-10	-1.48014	6.26152e-07	-7.58227e-10	-1.49801
87616666	chr5:87616666:C:A	2.42913e-24	0.34467	-1.41895	7.87196e-07	0.143543	-1.41267
87616773	chr5:87616773:T:C	1.61077e-24	-7.58227e-10	-1.4851	6.29397e-07	-7.58227e-10	-1.49284
87616924	chr5:87616924:C:T	1.3687e-24	-0.370855	-1.2771	3.23951e-07	-0.915872	-1.24114
87617140	chr5:87617140:G:A	2.0773e-25	-2.45287	-1.08047	8.80318e-08	-2.50455	-0.955352
87617249	chr5:87617249:A:G	2.08305e-25	-2.45156	-1.07901	8.82346e-08	-2.50419	-0.953412
87617644	chr5:87617644:T:C	1.9843e-24	-7.58227e-10	-1.27655	8.0306e-07	-7.58227e-10	-1.24917
87617753	chr5:87617753:A:G	8.23408e-25	-2.15612	-4.83947e-10	2.84648e-07	-2.28635	-4.83947e-10
87617813	chr5:87617813:A:C	1.98854e-24	-7.58227e-10	-1.27441	8.04786e-07	-7.58227e-10	-1.24703
87618115	chr5:87618115:T:A	1.74969e-24	-7.58227e-10	-1.40237	6.68113e-07	-7.58227e-10	-1.43314
87618127	chr5:87618127:C:T	2.04852e-25	-2.44214	-1.10514	8.58218e-08	-2.50151	-0.983815
87618622	chr5:87618622:T:C	1.67621e-25	-2.45189	-1.29598	6.83295e-08	-2.50376	-1.2095
87618874	chr5:87618874:AC:A	2.92787e-25	-2.5082	-0.681925	1.20477e-07	-2.50295	-0.643198
87618925	chr5:87618925:A:C	1.61206e-24	-7.58227e-10	-1.4843	6.23782e-07	-7.58227e-10	-1.5018
87619494	chr5:87619494:T:C	2.82087e-25	-2.5081	-0.719256	1.16375e-07	-2.50149	-0.679299
87619788	chr5:87619788:T:C	1.44433e-24	-0.257549	-1.33662	3.35335e-07	-0.817041	-1.30543
87619952	chr5:87619952:G:A	1.70448e-24	-7.58227e-10	-1.42856	6.58716e-07	-7.58227e-10	-1.44731
87620055	chr5:87620055:G:A	1.63108e-24	-7.58227e-10	-1.47257	6.35988e-07	-7.58227e-10	-1.48242
87620703	chr5:87620703:A:G	5.93339e-24	-7.58227e-10	-0.181218	2.51684e-06	-7.58227e-10	-0.106844
87621042	chr5:87621042:C:T	2.89793e-25	-2.50817	-0.692235	1.1934e-07	-2.50222	-0.65341
87621307	chr5:87621307:C:T	1.64434e-25	-2.4718	-1.29526	6.80492e-08	-2.50796	-1.20941
87621469	chr5:87621469:C:T	4.65843e-24	-7.58227e-10	-0.423136	1.92281e-06	-7.58227e-10	-0.376062
87621817	chr5:87621817:T:A	3.67537e-25	-2.50718	-0.455571	1.57527e-07	-2.496	-0.382007
87622668	chr5:87622668:CTA:C	1.77268e-23	-7.58227e-10	0.913266	5.86292e-06	-7.58227e-10	0.7388
87622808	chr5:87622808:G:A	7.504e-25	-2.24896	-4.83947e-10	2.32114e-07	-2.49037	-4.83947e-10
87623110	chr5:87623110:TTA:T	2.13685e-24	-7.58227e-10	-1.20248	8.67675e-07	-7.58227e-10	-1.17179
87623284	chr5:87623284:C:G	2.67578e-24	0.504504	-1.48208	8.94334e-07	0.32703	-1.46855
87624010	chr5:87624010:G:T	5.62358e-24	-7.58227e-10	-0.234846	2.02719e-06	-7.58227e-10	-0.323198
87624456	chr5:87624456:C:A	5.79145e-25	-2.50802	-4.83947e-10	2.34113e-07	-2.4818	-4.83947e-10
87624477	chr5:87624477:G:A	2.96286e-25	-2.50522	-0.673022	1.21018e-07	-2.50783	-0.633828
87625443	chr5:87625443:T:A	1.79308e-23	-7.58227e-10	0.924707	5.92412e-06	-7.58227e-10	0.749186
87625650	chr5:87625650:G:A	2.77568e-24	-7.58227e-10	-0.940919	1.11328e-06	-7.58227e-10	-0.922539
87626849	chr5:87626849:C:T	1.55112e-25	-2.50579	-1.31963	6.58106e-08	-2.48995	-1.26087
87626941	chr5:87626941:G:A	1.6631e-24	-0.0931286	-1.36	3.70013e-07	-0.691549	-1.33252
87627077	chr5:87627077:G:T	6.50572e-25	-2.39172	-4.83947e-10	2.41475e-07	-2.45084	-4.83947e-10
87627416	chr5:87627416:G:A	6.16925e-25	-2.44482	-4.83947e-10	2.29796e-07	-2.50041	-4.83947e-10
87629013	chr5:87629013:C:G	1.70739e-24	-7.58227e-10	-1.42685	7.10234e-07	-7.58227e-10	-1.37201
87629022	chr5:87629022:A:C	1.95719e-24	-7.58227e-10	-1.29031	8.17826e-07	-7.58227e-10	-1.23095
87629116	chr5:87629116:T:C	3.69538e-24	-7.58227e-10	-0.654732	1.33211e-06	-7.58227e-10	-0.743083
87629367	chr5:87629367:A:AG	1.88585e-25	-2.4459	-1.18412	7.81458e-08	-2.50284	-1.07618
87629567	chr5:87629567:CT:C	2.69866e-25	-1.85717	-1.41447	8.89317e-08	-2.05094	-1.3988
87629572	chr5:87629572:G:A	1.39879e-25	-2.43964	-1.48916	5.4666e-08	-2.47639	-1.45997
87629632	chr5:87629632:A:T	1.79951e-23	-7.58227e-10	0.928285	5.94473e-06	-7.58227e-10	0.752659
87630078	chr5:87630078:ATG:A	4.05046e-25	-1.37495	-1.49062	1.8569e-07	-1.23833	-1.47519
87630086	chr5:87630086:A:C	1.77562e-23	-7.58227e-10	0.914923	5.86896e-06	-7.58227e-10	0.73983
87630118	chr5:87630118:G:A	2.68986e-25	-1.86146	-1.41345	8.87178e-08	-2.05444	-1.3977
87631282	chr5:87631282:A:G	3.21979e-24	-0.792499	-4.83947e-10	8.67948e-07	-1.17147	-4.83947e-10
87631286	chr5:87631286:C:T	2.85927e-24	-7.58227e-10	-0.91125	1.14617e-06	-7.58227e-10	-0.893422
87631325	chr5:87631325:G:T	6.63187e-25	-2.37251	-4.83947e-10	2.5415e-07	-2.39968	-4.83947e-10
87631688	chr5:87631688:C:T	2.63527e-24	-7.58227e-10	-0.992827	9.38292e-07	-7.58227e-10	-1.09354
87631898	chr5:87631898:T:C	3.72412e-24	-7.58227e-10	-0.646984	1.34199e-06	-7.58227e-10	-0.735696
87632000	chr5:87632000:T:C	2.35516e-25	-2.43612	-0.971674	1.00381e-07	-2.49963	-0.828999
87632414	chr5:87632414:T:G	3.16255e-25	-2.50645	-0.606575	1.29895e-07	-2.50716	-0.563714
87632416	chr5:87632416:G:T	1.77668e-23	-7.58227e-10	0.915515	5.87259e-06	-7.58227e-10	0.740449
87632725	chr5:87632725:G:A	1.8212e-25	-2.42696	-1.23794	7.39304e-08	-2.49553	-1.13895
87632788	chr5:87632788:A:G	1.71785e-25	-2.40128	-1.32205	6.68176e-08	-2.48487	-1.25076
87633280	chr5:87633280:A:C	2.89789e-24	0.6004	-1.49823	9.60208e-07	0.419241	-1.48969
87633469	chr5:87633469:A:G	7.56172e-25	-2.2413	-4.83947e-10	2.32726e-07	-2.48774	-4.83947e-10
87634626	chr5:87634626:T:A	8.25348e-23	2.45141	-4.83947e-10	1.33615e-05	1.56253	-4.83947e-10
87634706	chr5:87634706:TTGAG:T	1.64647e-24	-7.58227e-10	-1.46318	6.65732e-07	-7.58227e-10	-1.43672
87635273	chr5:87635273:A:G	1.12245e-24	-0.616753	-1.22955	4.07973e-07	-0.738593	-1.18781
87635310	chr5:87635310:C:T	1.60227e-24	-7.58227e-10	-1.49039	6.2295e-07	-7.58227e-10	-1.50314
87635533	chr5:87635533:A:ACTT	1.8857e-25	-2.43203	-1.19808	7.72246e-08	-2.49828	-1.0926
87635776	chr5:87635776:G:A	4.09958e-25	-1.35599	-1.49752	1.87382e-07	-1.21895	-1.4855
87636101	chr5:87636101:A:G	2.47054e-24	-7.58227e-10	-1.05738	9.86706e-07	-7.58227e-10	-1.04323
87636415	chr5:87636415:A:G	1.97628e-25	-2.3933	-1.18988	6.62499e-08	-2.50814	-1.23603
87637047	chr5:87637047:G:C	7.34593e-24	-7.58227e-10	0.0323321	2.68358e-06	-7.58227e-10	-0.0426975
87637703	chr5:87637703:A:G	5.91479e-24	-7.58227e-10	-0.184358	2.49851e-06	-7.58227e-10	-0.114153
87637748	chr5:87637748:T:C	1.67593e-24	-7.58227e-10	-1.44545	6.46359e-07	-7.58227e-10	-1.46625
87637786	chr5:87637786:A:T	1.85008e-25	-2.40406	-1.24511	7.75923e-08	-2.48672	-1.09941
87637951	chr5:87637951:TTA:T	3.38686e-25	-2.41861	-0.625891	1.52583e-07	-2.49206	-0.417832
87638050	chr5:87638050:G:A	1.67446e-24	-7.58227e-10	-1.44632	6.45903e-07	-7.58227e-10	-1.46695
87638646	chr5:87638646:A:G	2.93698e-24	-7.58227e-10	-0.884432	1.07588e-06	-7.58227e-10	-0.956709
87638699	chr5:87638699:C:T	7.3712e-25	-2.26682	-4.83947e-10	2.60825e-07	-2.37375	-4.83947e-10
87638940	chr5:87638940:T:C	1.87909e-24	-7.58227e-10	-1.33103	7.66404e-07	-7.58227e-10	-1.29589
87639431	chr5:87639431:A:G	2.77391e-25	-2.42741	-0.816733	1.2657e-07	-2.49653	-0.600275
87639939	chr5:87639939:C:T	1.63619e-24	-1.46944	-4.83947e-10	5.81417e-07	-1.57213	-4.83947e-10
87640084	chr5:87640084:T:C	3.2959e-24	-0.769136	-4.83947e-10	1.48834e-06	-0.632189	-4.83947e-10
87640247	chr5:87640247:A:C	2.20219e-25	-2.40486	-1.07009	9.4782e-08	-2.48597	-0.900056
87640295	chr5:87640295:A:G	6.52217e-25	-2.38919	-4.83947e-10	2.54861e-07	-2.39688	-4.83947e-10
87640369	chr5:87640369:A:G	2.15938e-25	-2.42175	-1.07282	9.3778e-08	-2.49335	-0.903325
87640440	chr5:87640440:A:G	1.75965e-24	0.00916183	-1.40586	6.44968e-07	-0.125982	-1.34242
87640974	chr5:87640974:T:C	7.59403e-25	-2.23704	-4.83947e-10	2.69709e-07	-2.34026	-4.83947e-10
87641057	chr5:87641057:C:T	1.63147e-24	-7.58227e-10	-1.47233	6.61508e-07	-7.58227e-10	-1.44308
87641058	chr5:87641058:T:C	2.06138e-24	-7.58227e-10	-1.23844	8.68037e-07	-7.58227e-10	-1.17137
87641623	chr5:87641623:G:A	2.1245e-25	-2.42626	-1.0846	9.22455e-08	-2.4952	-0.917951
87641637	chr5:87641637:C:T	2.34802e-25	-2.50697	-0.903859	1.04566e-07	-2.41889	-0.868902
87644273	chr5:87644273:CTTT:C	2.8821e-25	-1.83564	-1.37024	1.38114e-07	-1.72049	-1.28904
87644465	chr5:87644465:A:G	5.89019e-25	-2.49111	-4.83947e-10	2.35172e-07	-2.47729	-4.83947e-10
87644491	chr5:87644491:C:T	1.76596e-24	-7.58227e-10	-1.39312	6.81175e-07	-7.58227e-10	-1.41378
87644547	chr5:87644547:G:C	2.41576e-24	-7.58227e-10	-1.0798	1.13368e-06	-7.58227e-10	-0.904379
87644551	chr5:87644551:G:C	1.67001e-24	-0.0505235	-1.39846	6.13543e-07	-0.185458	-1.33289
87644949	chr5:87644949:C:T	1.6343e-24	0.00334391	-1.47394	3.60844e-07	-0.58964	-1.45952
87645836	chr5:87645836:T:C	1.62425e-24	-7.58227e-10	-1.47677	6.30938e-07	-7.58227e-10	-1.4904
87645862	chr5:87645862:G:T	2.49351e-24	-7.58227e-10	-1.04812	9.17746e-07	-7.58227e-10	-1.11568
87646355	chr5:87646355:C:T	2.01228e-25	-2.44151	-1.12362	8.7745e-08	-2.5013	-0.961866
87646494	chr5:87646494:A:G	1.93137e-25	-2.3823	-1.22387	6.34537e-08	-2.50808	-1.27921
87646832	chr5:87646832:T:C	2.95649e-24	-7.58227e-10	-0.877812	1.08284e-06	-7.58227e-10	-0.950264
87647461	chr5:87647461:G:T	1.41124e-24	-0.154932	-1.46241	3.19082e-07	-0.726648	-1.44551
87647598	chr5:87647598:C:T	1.20288e-22	2.82808	-4.83947e-10	1.87919e-05	1.90358	-4.83947e-10
87647935	chr5:87647935:A:C	1.56063e-24	-0.0969974	-1.41973	5.68716e-07	-0.233219	-1.361
87648006	chr5:87648006:A:T	1.72033e-25	-2.45001	-1.27187	7.38485e-08	-2.50308	-1.13251
87648368	chr5:87648368:C:T	1.01603e-24	-2.47001	0.524102	5.56178e-07	-2.50507	0.888552
87648600	chr5:87648600:A:G	1.79251e-25	-2.43458	-1.2462	7.65786e-08	-2.49875	-1.10053
87649102	chr5:87649102:G:A	2.85609e-25	-2.4999	-0.715048	1.1767e-07	-2.4812	-0.688516
87649702	chr5:87649702:T:C	1.60718e-24	-7.58227e-10	-1.48734	6.43844e-07	-7.58227e-10	-1.47015
87650386	chr5:87650386:T:C	1.97977e-24	-1.27883	-4.83947e-10	9.31523e-07	-1.10078	-4.83947e-10
87650578	chr5:87650578:A:C	1.64988e-24	-7.58227e-10	-1.46111	6.38703e-07	-7.58227e-10	-1.47816
87650634	chr5:87650634:GA:G	1.72885e-24	-7.58227e-10	-1.41436	7.21625e-07	-7.58227e-10	-1.3561
87650683	chr5:87650683:T:G	2.53436e-25	-2.49715	-0.837308	1.04726e-07	-2.47654	-0.809715
87651061	chr5:87651061:T:C	2.0633e-25	-2.43958	-1.10051	9.18938e-08	-2.50033	-0.916636
87651264	chr5:87651264:G:A	1.60763e-24	-7.58227e-10	-1.48706	6.44776e-07	-7.58227e-10	-1.4687
87651362	chr5:87651362:A:C	2.9267e-24	-7.58227e-10	-0.887939	1.07264e-06	-7.58227e-10	-0.959727
87651774	chr5:87651774:C:A	1.72173e-24	-7.58227e-10	-1.41848	7.17804e-07	-7.58227e-10	-1.36141
87651952	chr5:87651952:A:G	3.13148e-24	-7.58227e-10	-0.820308	1.14662e-06	-7.58227e-10	-0.893026
87652240	chr5:87652240:T:G	1.61526e-24	-7.58227e-10	-1.48232	6.48971e-07	-7.58227e-10	-1.46221
87652531	chr5:87652531:C:G	6.18409e-25	-2.44242	-4.83947e-10	2.29986e-07	-2.49958	-4.83947e-10
87652617	chr5:87652617:C:T	4.23983e-24	-7.58227e-10	-0.517292	1.54161e-06	-7.58227e-10	-0.597017
87653312	chr5:87653312:G:T	1.61109e-24	-7.58227e-10	-1.4849	6.46609e-07	-7.58227e-10	-1.46586
87653430	chr5:87653430:G:A	1.8171e-25	-2.50615	-1.16101	7.77219e-08	-2.49318	-1.09128
87653529	chr5:87653529:C:T	1.68661e-24	-0.0175502	-1.42155	6.12967e-07	-0.155898	-1.36339
87653583	chr5:87653583:T:C	1.27662e-24	-0.231369	-1.48623	4.39323e-07	-0.386821	-1.46555
87654223	chr5:87654223:G:A	1.67128e-24	-7.58227e-10	-1.44823	6.45007e-07	-7.58227e-10	-1.46834
87654296	chr5:87654296:G:C	1.79325e-24	-7.58227e-10	-1.37778	6.8199e-07	-7.58227e-10	-1.41259
87654883	chr5:87654883:T:G	2.93117e-24	-7.58227e-10	-0.886412	1.07418e-06	-7.58227e-10	-0.958292
87654963	chr5:87654963:G:A	6.49498e-24	-7.58227e-10	-0.0907842	2.7526e-06	-7.58227e-10	-0.0173027
87655480	chr5:87655480:A:G	2.44412e-25	-2.49728	-0.873438	1.00917e-07	-2.47676	-0.846545
87655691	chr5:87655691:T:C	1.84143e-25	-2.46365	-1.19021	8.19698e-08	-2.50677	-1.02448
87656035	chr5:87656035:A:G	1.73689e-24	-7.58227e-10	-1.40972	7.00145e-07	-7.58227e-10	-1.38632
87656358	chr5:87656358:T:G	2.27728e-24	-7.58227e-10	-1.13883	8.47704e-07	-7.58227e-10	-1.19507
87657721	chr5:87657721:A:G	1.82328e-25	-2.49842	-1.16534	7.86498e-08	-2.47695	-1.09565
87657982	chr5:87657982:G:C	1.58201e-25	-2.42843	-1.37728	6.47902e-08	-2.49739	-1.26906
87658361	chr5:87658361:G:GTTA	1.6719e-24	-7.58227e-10	-1.44786	6.70096e-07	-7.58227e-10	-1.43018
87658520	chr5:87658520:T:G	2.40349e-24	-7.58227e-10	-1.08489	8.85605e-07	-7.58227e-10	-1.15133
87658524	chr5:87658524:T:G	3.37743e-24	-7.58227e-10	-0.744699	1.22643e-06	-7.58227e-10	-0.82574
87658818	chr5:87658818:T:A	2.86013e-24	-7.58227e-10	-0.910949	1.04837e-06	-7.58227e-10	-0.982613
87659509	chr5:87659509:A:G	1.9792e-24	-7.58227e-10	-1.27912	7.98402e-07	-7.58227e-10	-1.25499
87659921	chr5:87659921:CTAA:C	7.34049e-25	-2.27099	-4.83947e-10	2.30104e-07	-2.49907	-4.83947e-10
87660028	chr5:87660028:A:G	1.91122e-25	-2.40733	-1.20932	7.56872e-08	-2.45528	-1.15571
87660073	chr5:87660073:C:A	1.81095e-24	-7.58227e-10	-1.36796	6.99415e-07	-7.58227e-10	-1.38736
87660272	chr5:87660272:T:C	1.66053e-24	-7.58227e-10	-1.45468	6.80962e-07	-7.58227e-10	-1.4141
87660521	chr5:87660521:C:T	2.09111e-24	-7.58227e-10	-1.22412	8.92852e-07	-7.58227e-10	-1.14318
87660889	chr5:87660889:T:C	1.76413e-24	-7.58227e-10	-1.39415	7.11632e-07	-7.58227e-10	-1.37004
87660891	chr5:87660891:T:G	1.67182e-24	-7.58227e-10	-1.4479	6.8354e-07	-7.58227e-10	-1.41032
87660978	chr5:87660978:T:C	1.58646e-24	-7.58227e-10	-1.50031	6.22567e-07	-7.58227e-10	-1.50375
87662061	chr5:87662061:C:T	1.74464e-24	-7.58227e-10	-1.40526	6.75532e-07	-7.58227e-10	-1.4221
87662121	chr5:87662121:T:C	1.99592e-24	-7.58227e-10	-1.27071	8.37661e-07	-7.58227e-10	-1.20699
87662156	chr5:87662156:A:G	1.53452e-24	-0.0332798	-1.50031	3.38944e-07	-0.617963	-1.49381
87662357	chr5:87662357:C:T	2.25946e-24	-7.58227e-10	-1.14669	8.85895e-07	-7.58227e-10	-1.151
87662997	chr5:87662997:T:C	1.63122e-24	-7.58227e-10	-1.47249	6.6454e-07	-7.58227e-10	-1.43851
87664048	chr5:87664048:C:G	6.68712e-25	-1.45133	-0.912881	2.44471e-07	-1.76265	-0.675851
87664284	chr5:87664284:AAT:A	1.60287e-24	-7.58227e-10	-1.49002	6.4121e-07	-7.58227e-10	-1.47424
87664636	chr5:87664636:A:C	6.22885e-25	-2.43521	-4.83947e-10	2.34e-07	-2.48228	-4.83947e-10
87664851	chr5:87664851:T:C	2.4553e-25	-2.49949	-0.866664	1.01288e-07	-2.48055	-0.839088
87665141	chr5:87665141:T:C	1.89491e-25	-2.42285	-1.20238	7.54444e-08	-2.46638	-1.14783
87665235	chr5:87665235:A:G	1.59884e-24	-7.58227e-10	-1.49254	6.42904e-07	-7.58227e-10	-1.47161
87665884	chr5:87665884:CAT:C	7.44744e-25	-2.25653	-4.83947e-10	3.18569e-07	-2.17376	-4.83947e-10
87667007	chr5:87667007:T:C	3.39154e-24	0.035461	-0.775991	1.82194e-06	-0.020388	-0.409555
87667207	chr5:87667207:A:C	1.63783e-24	-7.58227e-10	-1.46844	6.68298e-07	-7.58227e-10	-1.43287
87668110	chr5:87668110:C:T	2.47692e-25	-2.49943	-0.85795	1.02253e-07	-2.48053	-0.829628
87668134	chr5:87668134:T:C	1.48608e-24	-0.210559	-1.35511	3.18648e-07	-0.776994	-1.39652
87668722	chr5:87668722:G:A	3.90047e-24	-7.58227e-10	-0.600717	1.73941e-06	-7.58227e-10	-0.476302
87668797	chr5:87668797:C:T	9.74824e-25	-0.496025	-1.49129	3.38727e-07	-0.640592	-1.47182
87668941	chr5:87668941:T:A	3.34871e-24	-7.58227e-10	-0.75324	1.22518e-06	-7.58227e-10	-0.82676
87669111	chr5:87669111:C:T	1.2455e-24	-0.336277	-1.406	4.60421e-07	-0.462996	-1.34247
87669177	chr5:87669177:G:A	5.80598e-25	-2.50551	-4.83947e-10	2.39764e-07	-2.45795	-4.83947e-10
87669740	chr5:87669740:G:A	1.74702e-24	-7.58227e-10	-1.4039	6.99405e-07	-7.58227e-10	-1.38737
87670814	chr5:87670814:G:C	2.63926e-24	-7.58227e-10	-0.991317	9.73005e-07	-7.58227e-10	-1.05721
87671882	chr5:87671882:A:C	3.33998e-24	-7.58227e-10	-0.755848	1.22222e-06	-7.58227e-10	-0.829182
87673493	chr5:87673493:T:C	1.47742e-24	-0.0835587	-1.48796	5.0647e-07	-0.205587	-1.50455
87673700	chr5:87673700:A:G	1.7918e-24	-7.58227e-10	-1.37859	6.91588e-07	-7.58227e-10	-1.39861
87674445	chr5:87674445:C:A	1.36917e-24	-0.153092	-1.49452	4.72054e-07	-0.275016	-1.50549
87674601	chr5:87674601:C:T	1.66323e-24	0.03258	-1.48563	6.00767e-07	-0.0354788	-1.50392
87674781	chr5:87674781:C:G	1.57951e-24	-7.58227e-10	-1.5047	6.24834e-07	-7.58227e-10	-1.50012
87676039	chr5:87676039:T:A	1.60178e-25	-2.28951	-1.50378	5.60429e-08	-2.41028	-1.50121
87676045	chr5:87676045:C:T	7.14138e-25	-2.29849	-4.83947e-10	2.58456e-07	-2.38288	-4.83947e-10
87677022	chr5:87677022:G:A	1.60396e-24	0.00653649	-1.49587	5.55109e-07	-0.112947	-1.50549
87677467	chr5:87677467:T:C	2.13516e-24	-7.58227e-10	-1.20327	9.02054e-07	-7.58227e-10	-1.13293
87677491	chr5:87677491:C:CT	1.51421e-25	-2.34488	-1.50463	5.41732e-08	-2.446	-1.49941
87678311	chr5:87678311:A:T	1.46962e-24	-0.0848894	-1.49192	5.05415e-07	-0.206937	-1.50529
87678625	chr5:87678625:A:G	2.93875e-25	-2.50028	-0.686132	1.21383e-07	-2.48201	-0.656646
87678797	chr5:87678797:T:A	6.04855e-25	-2.46458	-4.83947e-10	2.42619e-07	-2.44611	-4.83947e-10
87678920	chr5:87678920:AC:A	1.45947e-24	-0.0809311	-1.50281	3.23759e-07	-0.65989	-1.49771
87679245	chr5:87679245:G:A	1.56858e-25	-2.31081	-1.50341	5.52312e-08	-2.42439	-1.50168
87680623	chr5:87680623:T:C	6.6037e-24	-7.58227e-10	-0.0741842	2.75647e-06	-7.58227e-10	-0.015895
87680913	chr5:87680913:A:G	2.33193e-25	-2.20613	-1.21158	9.06842e-08	-2.37088	-1.05934
87680947	chr5:87680947:G:A	2.2851e-25	-2.22389	-1.2141	8.93196e-08	-2.38284	-1.06254
87681438	chr5:87681438:G:GA	6.33505e-24	-7.58227e-10	-0.115717	2.68366e-06	-7.58227e-10	-0.0426647
87681608	chr5:87681608:GTGT:G	1.57721e-25	-2.30342	-1.50532	5.57806e-08	-2.41956	-1.49662
87681617	chr5:87681617:T:A	2.90019e-24	-7.58227e-10	-0.897039	1.06365e-06	-7.58227e-10	-0.968137
87682447	chr5:87682447:C:T	5.96779e-25	-2.47802	-4.83947e-10	2.31631e-07	-2.49246	-4.83947e-10
87683639	chr5:87683639:G:T	1.57072e-25	-2.30798	-1.50489	5.55016e-08	-2.42254	-1.49865
87683673	chr5:87683673:A:G	1.74489e-24	-7.58227e-10	-1.40512	6.75101e-07	-7.58227e-10	-1.42274
87683725	chr5:87683725:A:C	1.25272e-24	-0.331853	-1.40464	4.61982e-07	-0.461097	-1.34098
87684393	chr5:87684393:T:C	2.36982e-24	-7.58227e-10	-1.099	8.38065e-07	-7.58227e-10	-1.20651
87684703	chr5:87684703:C:T	2.68469e-24	-7.58227e-10	-0.97425	1.11556e-06	-7.58227e-10	-0.920491
87685242	chr5:87685242:T:C	2.42047e-25	-2.20825	-1.17219	9.48559e-08	-2.37395	-1.0113
87685442	chr5:87685442:A:T	1.32947e-24	-1.67704	-4.83947e-10	4.31576e-07	-1.87016	-4.83947e-10
87685840	chr5:87685840:C:T	8.66524e-25	-2.10508	-4.83947e-10	3.1895e-07	-2.17257	-4.83947e-10
87686551	chr5:87686551:CTGTT:C	2.85485e-24	0.412746	-1.32554	6.04826e-07	-0.245868	-1.28679
87686871	chr5:87686871:A:G	3.46637e-24	-7.58227e-10	-0.718708	1.25897e-06	-7.58227e-10	-0.79955
87686987	chr5:87686987:T:A	2.35055e-25	-2.2051	-1.20465	9.13531e-08	-2.37148	-1.05139
87687197	chr5:87687197:T:C	3.0984e-25	-2.49414	-0.639372	1.28654e-07	-2.47208	-0.608401
87687531	chr5:87687531:T:G	1.46746e-24	-0.0934423	-1.48484	5.02045e-07	-0.215205	-1.50371
87688053	chr5:87688053:A:C	1.57907e-24	-7.58227e-10	-1.50498	6.24349e-07	-7.58227e-10	-1.50089
87688180	chr5:87688180:T:C	1.63756e-25	-2.29154	-1.47965	5.99398e-08	-2.41273	-1.43153
87688669	chr5:87688669:C:T	2.22122e-24	0.153495	-1.31725	4.83337e-07	-0.478384	-1.2785
87688741	chr5:87688741:C:T	2.88671e-24	-7.58227e-10	-0.901696	1.06466e-06	-7.58227e-10	-0.967192
87689005	chr5:87689005:G:A	1.57836e-24	-7.58227e-10	-1.50543	6.23168e-07	-7.58227e-10	-1.50279
87689843	chr5:87689843:T:C	2.4608e-22	3.54384	-4.83947e-10	3.53502e-05	2.53546	-4.83947e-10
87690008	chr5:87690008:C:CTT	1.62851e-25	-2.31865	-1.45809	6.10282e-08	-2.43053	-1.39574
87690113	chr5:87690113:A:C	1.27527e-24	-0.313828	-1.40483	4.64693e-07	-0.454953	-1.34127
87690491	chr5:87690491:C:T	1.66142e-25	-2.29159	-1.46514	6.14183e-08	-2.41337	-1.40652
87690542	chr5:87690542:C:T	1.7828e-24	0.119853	-1.50348	3.82289e-07	-0.493023	-1.4984
87690845	chr5:87690845:C:T	2.12083e-24	0.279232	-1.48924	4.49292e-07	-0.352303	-1.47763
87690851	chr5:87690851:C:T	1.97629e-24	0.207498	-1.48809	4.22655e-07	-0.414918	-1.47613
87691064	chr5:87691064:T:C	1.42758e-24	-0.102425	-1.50341	4.99115e-07	-0.222485	-1.50228
87691121	chr5:87691121:G:A	3.05337e-25	-2.48827	-0.659886	1.27095e-07	-2.46275	-0.629918
87691636	chr5:87691636:C:T	1.65175e-25	-2.28742	-1.47514	6.05535e-08	-2.41003	-1.42405
87691871	chr5:87691871:C:T	2.21443e-24	-7.58227e-10	-1.16682	8.47889e-07	-7.58227e-10	-1.19485
87691919	chr5:87691919:G:T	2.6708e-24	-7.58227e-10	-0.979435	9.86949e-07	-7.58227e-10	-1.04298
87691979	chr5:87691979:T:C	1.74341e-24	-7.58227e-10	-1.40597	7.07181e-07	-7.58227e-10	-1.37632
87692077	chr5:87692077:T:C	1.47441e-24	-0.200796	-1.37276	6.33003e-07	-0.185464	-1.30166
87692168	chr5:87692168:G:A	1.69566e-24	0.0664071	-1.50015	3.67018e-07	-0.538813	-1.49338
87692225	chr5:87692225:C:T	2.32947e-25	-2.20207	-1.21668	9.01159e-08	-2.36938	-1.06713
87692320	chr5:87692320:C:T	1.62593e-25	-2.29508	-1.48323	5.94319e-08	-2.41509	-1.43768
87692545	chr5:87692545:AG:A	1.47046e-24	-0.0843559	-1.49188	5.0574e-07	-0.206311	-1.50527
87692934	chr5:87692934:C:A	1.85164e-24	0.15161	-1.49735	3.97188e-07	-0.463946	-1.48925
87693256	chr5:87693256:A:C	6.70208e-25	-2.36198	-4.83947e-10	3.00906e-07	-2.23081	-4.83947e-10
87693490	chr5:87693490:C:T	2.20457e-24	-7.58227e-10	-1.17128	8.42439e-07	-7.58227e-10	-1.2013
87693991	chr5:87693991:A:G	1.29537e-24	-0.337906	-1.36511	4.82501e-07	-0.466906	-1.29171
87694443	chr5:87694443:A:G	1.62979e-25	-2.29933	-1.47662	5.99227e-08	-2.41814	-1.42641
87694733	chr5:87694733:T:C	1.68502e-24	-7.58227e-10	-1.44004	6.5216e-07	-7.58227e-10	-1.45731
87694991	chr5:87694991:G:A	3.728e-24	-7.58227e-10	-0.645943	1.34802e-06	-7.58227e-10	-0.731208
87695020	chr5:87695020:C:A	3.71127e-24	-7.58227e-10	-0.650441	1.34223e-06	-7.58227e-10	-0.735514
87695063	chr5:87695063:C:T	1.58486e-24	-7.58227e-10	-1.50132	6.30212e-07	-7.58227e-10	-1.49155
87695819	chr5:87695819:T:C	1.96797e-25	-2.19633	-1.39106	6.05379e-08	-2.44485	-1.38949
87696159	chr5:87696159:C:T	3.17901e-25	-2.49311	-0.614721	1.3233e-07	-2.46999	-0.582317
87696667	chr5:87696667:T:C	4.73443e-24	-7.58227e-10	-0.406952	1.92599e-06	-7.58227e-10	-0.374405
87696711	chr5:87696711:G:C	1.64665e-25	-2.28773	-1.47793	6.02562e-08	-2.4103	-1.4287
87697319	chr5:87697319:A:G	1.60952e-24	-7.58227e-10	-1.48588	6.36489e-07	-7.58227e-10	-1.48164
87698405	chr5:87698405:C:T	2.39489e-25	-2.17925	-1.21181	9.21539e-08	-2.35393	-1.06021
87698485	chr5:87698485:T:C	3.26064e-25	-2.49865	-0.583823	1.3527e-07	-2.47955	-0.550777
87698566	chr5:87698566:G:A	1.62003e-24	-0.0269812	-1.45239	3.65255e-07	-0.613799	-1.42321
87698593	chr5:87698593:A:G	6.72123e-25	-2.35913	-4.83947e-10	3.02086e-07	-2.22689	-4.83947e-10
87698830	chr5:87698830:T:A	2.02314e-24	0.0477017	-1.30487	4.47906e-07	-0.568941	-1.26408
87698912	chr5:87698912:T:C	1.57825e-24	-7.58227e-10	-1.5055	6.23501e-07	-7.58227e-10	-1.50225
87698970	chr5:87698970:C:T	1.71361e-24	-7.58227e-10	-1.42321	6.64533e-07	-7.58227e-10	-1.43852
87699918	chr5:87699918:C:T	1.81468e-24	-7.58227e-10	-1.3659	7.70741e-07	-7.58227e-10	-1.29025
87700575	chr5:87700575:T:C	1.72976e-24	-7.58227e-10	-1.41383	6.70193e-07	-7.58227e-10	-1.43004
87701232	chr5:87701232:C:T	6.11873e-25	-2.45304	-4.83947e-10	2.29223e-07	-2.50291	-4.83947e-10
87701401	chr5:87701401:T:C	2.867e-24	-7.58227e-10	-0.908548	1.21103e-06	-7.58227e-10	-0.838376
87701670	chr5:87701670:G:A	3.16532e-24	0.0873558	-0.896917	1.63642e-06	0.0273356	-0.564671
87701895	chr5:87701895:A:G	1.63653e-25	-2.28607	-1.48575	5.95196e-08	-2.40922	-1.44208
87702086	chr5:87702086:C:T	1.70574e-24	0.0666973	-1.49451	3.70101e-07	-0.538485	-1.48534
87702549	chr5:87702549:C:T	1.58912e-25	-2.30625	-1.49497	5.33317e-08	-2.49227	-1.4688
87702793	chr5:87702793:G:C	3.9483e-24	-7.58227e-10	-0.588529	1.42269e-06	-7.58227e-10	-0.677295
87703067	chr5:87703067:TC:T	3.14569e-25	-2.49809	-0.620273	1.30541e-07	-2.478	-0.587908
87703114	chr5:87703114:G:A	3.26793e-25	-2.5003	-0.579943	1.35498e-07	-2.48185	-0.546794
87703144	chr5:87703144:T:C	2.00176e-24	-7.58227e-10	-1.26779	8.07054e-07	-7.58227e-10	-1.24421
87704283	chr5:87704283:A:G	5.12237e-24	-7.58227e-10	-0.328196	2.10608e-06	-7.58227e-10	-0.285018
87704311	chr5:87704311:A:G	1.42951e-24	-0.1155	-1.48898	4.91786e-07	-0.234752	-1.50481
87704814	chr5:87704814:T:C	1.69649e-24	0.0618921	-1.49515	3.68223e-07	-0.542701	-1.48621
87705495	chr5:87705495:T:G	1.94971e-25	-2.2513	-1.34542	6.16197e-08	-2.47294	-1.34368
87706062	chr5:87706062:G:A	2.02974e-24	0.082748	-1.33665	4.5352e-07	-0.521852	-1.29871
87706073	chr5:87706073:C:T	2.39427e-25	-2.1729	-1.21842	9.17265e-08	-2.35021	-1.06858
87706369	chr5:87706369:A:G	1.619e-25	-2.29368	-1.48891	5.88775e-08	-2.41454	-1.4476
87707185	chr5:87707185:A:T	1.89784e-24	-0.0186961	-1.3024	4.25799e-07	-0.6221	-1.26154
87707242	chr5:87707242:T:C	1.57021e-25	-2.32013	-1.49306	5.74718e-08	-2.43079	-1.45552
87707432	chr5:87707432:C:T	5.80962e-25	-2.50488	-4.83947e-10	2.31405e-07	-2.49343	-4.83947e-10
87707787	chr5:87707787:A:G	1.58077e-24	-7.58227e-10	-1.5039	6.25883e-07	-7.58227e-10	-1.49844
87707904	chr5:87707904:AC:A	6.68884e-25	-2.36396	-4.83947e-10	2.59757e-07	-2.37786	-4.83947e-10
87707905	chr5:87707905:C:A	4.03707e-25	-2.37837	-0.490505	1.57984e-07	-2.46105	-0.414062
87708001	chr5:87708001:GT:G	1.58429e-24	-7.58227e-10	-1.50167	6.28487e-07	-7.58227e-10	-1.49429
87708699	chr5:87708699:T:C	3.26728e-25	-2.49728	-0.583167	1.35763e-07	-2.47677	-0.549927
87708807	chr5:87708807:T:C	3.94641e-24	-7.58227e-10	-0.589008	1.4218e-06	-7.58227e-10	-0.677925
87710238	chr5:87710238:C:A	2.24606e-24	0.337148	-1.48978	4.68297e-07	-0.309345	-1.47915
87710288	chr5:87710288:A:G	1.70293e-24	0.049589	-1.47905	5.79798e-07	-0.0730735	-1.50185
87710763	chr5:87710763:G:A	1.58735e-24	-0.0261261	-1.47362	5.39714e-07	-0.146881	-1.49968
87711051	chr5:87711051:C:T	1.61085e-24	-0.00493802	-1.48011	5.49715e-07	-0.125967	-1.50223
87711211	chr5:87711211:T:C	1.3133e-24	-0.280984	-1.40829	4.86057e-07	-0.405975	-1.3453
87711328	chr5:87711328:T:G	2.21136e-24	0.327238	-1.49544	4.665e-07	-0.305662	-1.48668
87712320	chr5:87712320:T:C	1.33514e-24	-0.303308	-1.36947	4.98049e-07	-0.430671	-1.29623
87712540	chr5:87712540:T:C	3.06268e-25	-2.49284	-0.652273	1.27274e-07	-2.46956	-0.621702
87712728	chr5:87712728:A:T	1.99155e-24	-7.58227e-10	-1.2729	8.02744e-07	-7.58227e-10	-1.24957
87712872	chr5:87712872:GGCCCA:G	1.67354e-24	-7.58227e-10	-1.44688	6.70358e-07	-7.58227e-10	-1.42979
87713833	chr5:87713833:G:A	1.70325e-24	0.0639858	-1.49326	3.71863e-07	-0.535389	-1.48369
87713940	chr5:87713940:A:T	2.38187e-25	-2.18613	-1.21038	9.19851e-08	-2.35804	-1.05794
87713944	chr5:87713944:G:A	1.60856e-24	0.00598773	-1.49246	3.54315e-07	-0.584764	-1.48265
87714113	chr5:87714113:C:T	1.61456e-25	-2.29622	-1.48912	5.88128e-08	-2.4153	-1.44795
87714490	chr5:87714490:TG:T	6.01304e-25	-2.47047	-4.83947e-10	2.31031e-07	-2.49505	-4.83947e-10
87715661	chr5:87715661:T:C	1.68095e-24	-7.58227e-10	-1.44246	6.5311e-07	-7.58227e-10	-1.45586
87715876	chr5:87715876:A:AT	1.60478e-25	-2.30479	-1.48662	5.8772e-08	-2.4206	-1.44334
87716243	chr5:87716243:T:G	6.08114e-25	-2.45921	-4.83947e-10	2.28799e-07	-2.50476	-4.83947e-10
87716353	chr5:87716353:A:G	1.59173e-25	-2.32795	-1.47163	5.93806e-08	-2.43583	-1.41781
87716404	chr5:87716404:A:C	3.94813e-24	-7.58227e-10	-0.588572	1.42235e-06	-7.58227e-10	-0.677539
87716428	chr5:87716428:C:T	1.31293e-24	-0.319432	-1.37012	4.89993e-07	-0.446189	-1.29702
87717158	chr5:87717158:T:C	3.02689e-24	-7.58227e-10	-0.854277	1.11453e-06	-7.58227e-10	-0.921411
87717955	chr5:87717955:T:C	1.32545e-24	-0.299184	-1.38088	4.92991e-07	-0.426635	-1.31048
87718228	chr5:87718228:T:C	1.62517e-24	-7.58227e-10	-1.4762	6.29519e-07	-7.58227e-10	-1.49265
87718516	chr5:87718516:T:C	1.58e-24	-7.58227e-10	-1.50439	6.25201e-07	-7.58227e-10	-1.49953
87719197	chr5:87719197:A:T	5.86396e-25	-2.49557	-4.83947e-10	2.30054e-07	-2.49929	-4.83947e-10
87719264	chr5:87719264:C:T	1.70881e-24	-7.58227e-10	-1.42602	6.62785e-07	-7.58227e-10	-1.44115
87719494	chr5:87719494:C:A	1.5581e-25	-2.33423	-1.48671	5.76123e-08	-2.44062	-1.44325
87720089	chr5:87720089:T:A	1.56506e-25	-2.33556	-1.48092	5.81532e-08	-2.44154	-1.43298
87720921	chr5:87720921:TC:T	6.07295e-25	-2.46055	-4.83947e-10	2.39585e-07	-2.4587	-4.83947e-10
87721381	chr5:87721381:C:T	3.10656e-25	-2.4999	-0.630982	1.28574e-07	-2.4815	-0.599603
87721519	chr5:87721519:G:A	5.81437e-25	-2.50407	-4.83947e-10	2.28075e-07	-2.50793	-4.83947e-10
87721894	chr5:87721894:A:T	1.66358e-24	-7.58227e-10	-1.45284	6.65795e-07	-7.58227e-10	-1.43662
87723639	chr5:87723639:C:T	1.34598e-25	-2.49316	-1.47412	5.31518e-08	-2.49343	-1.47102
87724805	chr5:87724805:G:C	3.94971e-25	-1.87421	-1.01655	1.6599e-07	-1.78335	-1.04233
87725025	chr5:87725025:T:C	4.26421e-24	-7.58227e-10	-0.511557	1.76486e-06	-7.58227e-10	-0.461773
87726533	chr5:87726533:C:T	1.58257e-25	-2.4406	-1.36475	5.99157e-08	-2.50557	-1.33909
87726964	chr5:87726964:A:G	5.33267e-25	-1.93858	-0.651968	2.2387e-07	-1.86346	-0.663079
87727169	chr5:87727169:T:C	5.4978e-24	-0.553396	0.29593	1.28712e-06	-1.12675	0.349306
87727575	chr5:87727575:G:T	4.51062e-24	-7.58227e-10	-0.455379	2.24154e-06	-7.58227e-10	-0.222686
87727840	chr5:87727840:T:A	4.36945e-25	-1.93634	-0.853424	1.82926e-07	-1.86218	-0.866345
87728160	chr5:87728160:T:G	4.37937e-25	-1.91466	-0.872831	1.83486e-07	-1.83968	-0.88578
87728179	chr5:87728179:C:G	5.82643e-25	-2.50199	-4.83947e-10	2.3012e-07	-2.499	-4.83947e-10
87728255	chr5:87728255:T:C	3.93256e-25	-1.84655	-1.04856	1.66545e-07	-1.75849	-1.06384
87728582	chr5:87728582:C:T	4.15709e-25	-1.85947	-0.980119	1.756e-07	-1.77303	-0.996359
87728668	chr5:87728668:T:C	1.85301e-24	-7.58227e-10	-1.34501	7.77202e-07	-7.58227e-10	-1.2819
87729198	chr5:87729198:T:G	4.66169e-24	-7.58227e-10	-0.422437	1.91683e-06	-7.58227e-10	-0.379176
87729327	chr5:87729327:C:T	1.18417e-24	-0.609681	-1.1831	3.57602e-07	-0.809433	-1.24875
87729660	chr5:87729660:G:T	9.4111e-25	-2.02251	-4.83947e-10	3.22692e-07	-2.1609	-4.83947e-10
87729988	chr5:87729988:T:C	3.54133e-25	-1.972	-1.0279	1.2253e-07	-2.14946	-0.979781
87730217	chr5:87730217:C:T	3.37451e-25	-2.00545	-1.0427	1.16861e-07	-2.17605	-1.00057
87730936	chr5:87730936:T:C	1.80655e-24	-7.58227e-10	-1.3704	6.99001e-07	-7.58227e-10	-1.38795
87731574	chr5:87731574:C:T	1.87641e-25	-2.50522	-1.12982	6.15435e-08	-2.50599	-1.31186
87731581	chr5:87731581:T:C	4.66581e-25	-1.9496	-0.774535	1.99052e-07	-1.84877	-0.795268
87732197	chr5:87732197:A:G	9.08614e-25	-1.34336	-0.714285	1.87007e-07	-1.76608	-0.940375
87732220	chr5:87732220:A:G	1.58742e-24	-7.58227e-10	-1.49971	6.21787e-07	-7.58227e-10	-1.50501
87733998	chr5:87733998:T:A	1.69046e-24	-7.58227e-10	-1.43681	6.70809e-07	-7.58227e-10	-1.42912
87734335	chr5:87734335:A:G	3.45348e-25	-1.72673	-1.29829	1.37324e-07	-1.79797	-1.21729
87734347	chr5:87734347:C:T	3.76899e-24	-7.58227e-10	-0.635008	1.50719e-06	-7.58227e-10	-0.619601
87734548	chr5:87734548:A:T	5.82551e-25	-2.50215	-4.83947e-10	2.29226e-07	-2.5029	-4.83947e-10
87734565	chr5:87734565:G:A	3.75103e-25	-1.87724	-1.06513	1.57172e-07	-1.79919	-1.08107
87735066	chr5:87735066:G:A	8.82615e-25	-1.41859	-0.668087	3.56622e-07	-1.40345	-0.657481
87735150	chr5:87735150:T:G	2.2604e-25	-1.98348	-1.46538	7.57743e-08	-2.16258	-1.44726
87735594	chr5:87735594:G:A	1.89409e-24	-1.32308	-4.83947e-10	2.95814e-07	-2.24787	-4.83947e-10
87735870	chr5:87735870:G:A	1.76954e-24	-7.58227e-10	-1.3911	6.77309e-07	-7.58227e-10	-1.41948
87736117	chr5:87736117:C:T	2.04814e-22	3.36029	-4.83947e-10	2.99144e-05	2.36849	-4.83947e-10
87736589	chr5:87736589:G:A	3.32464e-25	-1.86143	-1.2016	1.43446e-07	-1.74969	-1.22195
87736780	chr5:87736780:C:T	1.49473e-25	-2.50268	-1.35977	6.13274e-08	-2.48766	-1.33371
87737711	chr5:87737711:A:T	1.63322e-24	-7.58227e-10	-1.47126	6.46076e-07	-7.58227e-10	-1.46669
87738039	chr5:87738039:A:C	1.04784e-24	-1.91508	-4.83947e-10	3.44856e-07	-2.09448	-4.83947e-10
87738438	chr5:87738438:A:G	1.40505e-25	-2.5067	-1.41763	5.81122e-08	-2.47637	-1.39885
87738535	chr5:87738535:G:A	3.41023e-25	-1.8463	-1.19132	1.48099e-07	-1.73281	-1.20691
87739834	chr5:87739834:T:C	1.45312e-25	-2.50408	-1.3866	5.95435e-08	-2.48455	-1.36635
87739984	chr5:87739984:T:G	2.17243e-24	-1.1442	-0.0417706	5.67329e-07	-1.60759	0.0109299
87740311	chr5:87740311:A:G	1.4696e-25	-2.49782	-1.38159	5.92998e-08	-2.49479	-1.36021
87741089	chr5:87741089:G:A	7.03502e-25	-1.49026	-0.823238	2.92233e-07	-1.44607	-0.813987
87741259	chr5:87741259:T:C	2.79105e-25	-1.90701	-1.33098	9.27126e-08	-2.11308	-1.29501
87742187	chr5:87742187:G:A	6.10699e-25	-2.45497	-4.83947e-10	2.82991e-07	-2.29219	-4.83947e-10
87742495	chr5:87742495:T:A	2.18147e-24	-7.58227e-10	-1.18182	7.94269e-07	-7.58227e-10	-1.26018
87742596	chr5:87742596:A:C	6.72113e-25	-1.51672	-0.842423	2.79249e-07	-1.47299	-0.832515
87742715	chr5:87742715:C:T	1.90484e-24	-7.58227e-10	-1.31742	8.13048e-07	-7.58227e-10	-1.23681
87743159	chr5:87743159:A:G	3.43601e-25	-1.89736	-1.13272	1.48444e-07	-1.7882	-1.1492
87743818	chr5:87743818:A:T	2.84275e-24	-7.58227e-10	-0.917043	1.15325e-06	-7.58227e-10	-0.88726
87744160	chr5:87744160:C:T	2.7418e-25	-1.86656	-1.38923	9.08341e-08	-2.06742	-1.36115
87744732	chr5:87744732:T:C	1.51341e-25	-2.45776	-1.39228	5.1373e-08	-2.4934	-1.50509
87744796	chr5:87744796:A:G	3.26543e-25	-1.86735	-1.21366	1.41511e-07	-1.75751	-1.22771
87744921	chr5:87744921:T:C	7.90144e-25	-2.19735	-4.83947e-10	2.71813e-07	-2.33249	-4.83947e-10
87745093	chr5:87745093:T:C	1.6404e-24	-7.58227e-10	-1.46687	6.49059e-07	-7.58227e-10	-1.46208
87745140	chr5:87745140:A:C	2.28717e-24	-1.16103	0.0265314	6.0031e-07	-1.6206	0.0804409
87745143	chr5:87745143:T:C	2.40255e-25	-2.06175	-1.32612	8.20716e-08	-2.23965	-1.29036
87745329	chr5:87745329:C:G	3.46277e-25	-1.87056	-1.15177	1.4992e-07	-1.75961	-1.16789
87745540	chr5:87745540:G:A	2.04154e-24	-7.58227e-10	-1.24811	7.48432e-07	-7.58227e-10	-1.31962
87746206	chr5:87746206:G:A	6.82112e-25	-1.52748	-0.816899	2.83525e-07	-1.48378	-0.806521
87746487	chr5:87746487:A:G	1.67177e-24	-7.58227e-10	-1.44793	6.55452e-07	-7.58227e-10	-1.45228
87746526	chr5:87746526:T:A	5.17127e-24	-7.58227e-10	-0.318696	2.67904e-06	-7.58227e-10	-0.0443877
87747100	chr5:87747100:C:T	1.98235e-24	-1.02477	-0.252764	5.11034e-07	-1.49881	-0.20236
87747181	chr5:87747181:G:A	2.2804e-24	-7.58227e-10	-1.13746	8.73488e-07	-7.58227e-10	-1.16511
87747363	chr5:87747363:C:G	1.67308e-24	-7.58227e-10	-1.44715	6.3376e-07	-7.58227e-10	-1.48593
87747894	chr5:87747894:G:A	5.12125e-24	-7.58227e-10	-0.328416	2.64991e-06	-7.58227e-10	-0.0553205
87748182	chr5:87748182:T:C	1.64633e-24	-7.58227e-10	-1.46327	6.35799e-07	-7.58227e-10	-1.48272
87748216	chr5:87748216:C:T	1.58395e-24	-7.58227e-10	-1.50189	6.22522e-07	-7.58227e-10	-1.50382
87748747	chr5:87748747:C:T	4.55005e-24	-7.58227e-10	-0.446676	1.67771e-06	-7.58227e-10	-0.512415
87749324	chr5:87749324:C:T	1.59712e-24	-7.58227e-10	-1.49361	6.29989e-07	-7.58227e-10	-1.4919
87749406	chr5:87749406:G:C	2.04684e-24	-7.58227e-10	-1.24552	8.38206e-07	-7.58227e-10	-1.20634
87749575	chr5:87749575:A:G	1.76809e-24	-7.58227e-10	-1.39192	6.76844e-07	-7.58227e-10	-1.42016
87749711	chr5:87749711:G:A	2.2861e-24	-1.15231	0.0173405	5.99627e-07	-1.61341	0.0721104
87750728	chr5:87750728:A:T	8.14167e-25	-1.38253	-0.784875	1.70948e-07	-1.79633	-0.999914
87750745	chr5:87750745:T:C	8.12657e-25	-2.16926	-4.83947e-10	3.48666e-07	-2.08349	-4.83947e-10
87751453	chr5:87751453:C:T	2.35806e-25	-2.03432	-1.37224	8.08446e-08	-2.20494	-1.34014
87751831	chr5:87751831:T:C	8.82653e-25	-2.08664	-4.83947e-10	4.69258e-07	-1.78645	-4.83947e-10
87752699	chr5:87752699:G:A	5.99193e-25	-2.47399	-4.83947e-10	2.41536e-07	-2.45059	-4.83947e-10
87752942	chr5:87752942:G:A	3.88901e-25	-2.21742	-0.688828	1.46025e-07	-2.34712	-0.606701
87753211	chr5:87753211:G:T	3.72006e-24	-7.58227e-10	-0.648074	1.81186e-06	-7.58227e-10	-0.435493
87753508	chr5:87753508:A:G	1.28616e-25	-2.50768	-1.50505	5.27892e-08	-2.46637	-1.50493
87753642	chr5:87753642:TC:T	2.29001e-25	-2.2141	-1.22174	8.18715e-08	-2.35286	-1.17959
87753695	chr5:87753695:A:G	1.59765e-24	-7.58227e-10	-1.49328	6.26745e-07	-7.58227e-10	-1.49706
87753733	chr5:87753733:A:G	7.72105e-24	0.200244	-0.118107	1.6013e-06	-0.549555	-0.00947911
87754384	chr5:87754384:C:T	1.00931e-23	-0.296858	0.6469	2.53013e-06	-0.901308	0.799733
87754550	chr5:87754550:G:T	4.33528e-25	-2.28065	-0.516964	1.67858e-07	-2.39313	-0.42135
87754599	chr5:87754599:A:G	6.43681e-24	-0.918325	0.818544	1.97079e-06	-1.33983	0.988418
87755092	chr5:87755092:A:G	6.37021e-25	-2.41277	-4.83947e-10	2.87144e-07	-2.27762	-4.83947e-10
87756009	chr5:87756009:C:T	9.41193e-24	-0.252918	0.533082	2.34346e-06	-0.865365	0.687147
87756284	chr5:87756284:T:C	6.09964e-25	-2.45617	-4.83947e-10	2.58278e-07	-2.38356	-4.83947e-10
87756594	chr5:87756594:C:T	1.70724e-24	-7.58227e-10	-1.42694	6.5279e-07	-7.58227e-10	-1.45635
87756657	chr5:87756657:A:G	8.66548e-24	-0.19753	0.395063	2.12938e-06	-0.817234	0.543217
87756687	chr5:87756687:G:A	1.67423e-24	-7.58227e-10	-1.44646	6.50452e-07	-7.58227e-10	-1.45993
87756856	chr5:87756856:G:A	3.25415e-24	-0.726361	-0.0555217	1.45623e-06	-0.734309	0.0803135
87757658	chr5:87757658:G:C	1.60341e-24	-7.58227e-10	-1.48968	6.38877e-07	-7.58227e-10	-1.47789
87758091	chr5:87758091:T:C	1.58311e-25	-2.477	-1.32801	6.68252e-08	-2.39126	-1.34427
87758288	chr5:87758288:GC:G	2.35242e-24	-7.58227e-10	-1.10637	9.88137e-07	-7.58227e-10	-1.04178
87758764	chr5:87758764:C:T	5.66144e-24	-0.186157	-0.0419794	1.27548e-06	-0.781793	-0.00473123
87759108	chr5:87759108:G:A	1.56249e-25	-2.47767	-1.34046	6.59e-08	-2.39252	-1.35694
87759530	chr5:87759530:G:C	2.05926e-25	-2.03749	-1.50456	7.4886e-08	-2.12259	-1.49905
87759873	chr5:87759873:A:C	5.15658e-24	0.234524	-0.556064	1.25152e-06	-0.430129	-0.37536
87760071	chr5:87760071:A:G	1.49042e-25	-2.50649	-1.35885	6.34146e-08	-2.46507	-1.32284
87760472	chr5:87760472:G:A	1.69641e-25	-2.47577	-1.26011	5.75702e-08	-2.48994	-1.39466
87761679	chr5:87761679:G:A	5.94878e-25	-2.48121	-4.83947e-10	2.30037e-07	-2.49936	-4.83947e-10
87761956	chr5:87761956:C:T	1.03355e-24	-1.92882	-4.83947e-10	4.24412e-07	-1.8869	-4.83947e-10
87763112	chr5:87763112:G:T	1.62804e-24	-7.58227e-10	-1.47444	6.24932e-07	-7.58227e-10	-1.49996
87763350	chr5:87763350:T:C	2.11974e-25	-2.00762	-1.50548	7.66305e-08	-2.09574	-1.50287
87763403	chr5:87763403:G:C	1.74501e-24	-7.58227e-10	-1.40506	6.64079e-07	-7.58227e-10	-1.4392
87763750	chr5:87763750:A:T	2.39096e-25	-1.96296	-1.42975	9.16836e-08	-2.02805	-1.39121
87763995	chr5:87763995:T:C	9.60132e-25	-0.939481	-1.06302	4.02763e-07	-0.927348	-1.01191
87764414	chr5:87764414:C:T	1.28934e-25	-2.50807	-1.5022	7.87264e-08	-2.18791	-1.38371
87765301	chr5:87765301:G:A	1.18841e-24	-1.35673	-0.432465	5.94429e-07	-1.33295	-0.217047
87765733	chr5:87765733:A:G	1.59816e-24	-7.58227e-10	-1.49296	6.24881e-07	-7.58227e-10	-1.50004
87765946	chr5:87765946:T:C	1.03611e-24	-1.2917	-0.634635	5.12058e-07	-1.25832	-0.440846
87766024	chr5:87766024:T:C	1.52526e-25	-2.50724	-1.33499	6.34924e-08	-2.4904	-1.29628
87766646	chr5:87766646:T:C	3.67319e-24	-0.660753	-4.83947e-10	3.97597e-07	-1.95216	-4.83947e-10
87766867	chr5:87766867:A:AT	1.0075e-24	-0.845945	-1.10839	4.2271e-07	-0.834223	-1.05669
87768363	chr5:87768363:C:G	1.0304e-24	-1.32063	-0.611238	5.10811e-07	-1.28754	-0.414061
87768450	chr5:87768450:A:G	9.41783e-25	-0.919041	-1.10275	3.95725e-07	-0.906722	-1.05016
87768766	chr5:87768766:G:A	4.33308e-25	-1.41243	-1.38569	1.73165e-07	-1.43482	-1.34854
87769830	chr5:87769830:G:A	1.90418e-24	-1.09117	-0.226597	3.97984e-07	-1.5884	-0.362787
87769837	chr5:87769837:T:C	2.29791e-25	-1.97363	-1.45877	8.15019e-08	-2.0602	-1.47677
87770155	chr5:87770155:T:G	1.9847e-24	-7.58227e-10	-1.27635	7.63337e-07	-7.58227e-10	-1.2999
87770206	chr5:87770206:C:T	2.18998e-24	-7.58227e-10	-1.17792	8.17303e-07	-7.58227e-10	-1.23159
87770849	chr5:87770849:T:C	1.57974e-24	-7.58227e-10	-1.50455	6.24924e-07	-7.58227e-10	-1.49997
87771864	chr5:87771864:C:T	2.32331e-24	-2.47337	1.35455	8.74104e-07	-2.41323	1.24883
87771978	chr5:87771978:G:C	1.5116e-24	-1.54864	-4.83947e-10	3.76236e-07	-2.00739	-4.83947e-10
87772360	chr5:87772360:A:G	3.03114e-24	-2.48799	1.63512	1.10683e-06	-2.44203	1.51368
87772615	chr5:87772615:C:T	8.00105e-25	-1.89674	-0.288082	5.58048e-07	-2.20567	0.592516
87773092	chr5:87773092:G:T	1.58285e-24	-7.58227e-10	-1.50259	6.2174e-07	-7.58227e-10	-1.50508
87773138	chr5:87773138:A:C	1.40587e-25	-2.44739	-1.47635	5.61245e-08	-2.46983	-1.4402
87773595	chr5:87773595:C:A	7.01049e-25	-2.31699	-4.83947e-10	2.37374e-07	-2.46797	-4.83947e-10
87774063	chr5:87774063:C:T	1.58561e-24	-7.58227e-10	-1.50084	6.24341e-07	-7.58227e-10	-1.50091
87774444	chr5:87774444:T:C	1.80846e-24	-7.58227e-10	-1.36934	7.03009e-07	-7.58227e-10	-1.38223
87774822	chr5:87774822:A:G	2.18288e-24	-2.49717	1.316	8.06341e-07	-2.45663	1.21154
87775041	chr5:87775041:G:T	6.1265e-25	-1.92797	-0.523805	4.18845e-07	-2.23207	0.331967
87775212	chr5:87775212:T:C	1.38829e-25	-2.46035	-1.47597	5.53446e-08	-2.48412	-1.4399
87775373	chr5:87775373:G:T	1.59334e-24	-7.58227e-10	-1.49598	6.43629e-07	-7.58227e-10	-1.47048
87776241	chr5:87776241:T:C	1.37065e-23	-1.38147	2.03753	7.31595e-06	-1.6618	2.62201
87776463	chr5:87776463:A:G	1.28519e-25	-2.5082	-1.50529	5.25012e-08	-2.50313	-1.47363
87776504	chr5:87776504:C:T	6.22918e-25	-2.43515	-4.83947e-10	2.54921e-07	-2.39665	-4.83947e-10
87777144	chr5:87777144:C:A	6.32762e-25	-1.9834	-0.436078	4.00881e-07	-2.19215	0.248208
87777465	chr5:87777465:T:C	4.45333e-25	-2.34049	-0.430254	2.80523e-07	-2.3935	0.0925505
87777733	chr5:87777733:T:A	2.99093e-25	-1.75309	-1.41572	8.53524e-08	-2.1134	-1.37742
87778131	chr5:87778131:A:G	3.30217e-25	-1.65475	-1.41507	9.17666e-08	-2.04177	-1.37658
87778155	chr5:87778155:G:C	3.70559e-24	-7.58227e-10	-0.651973	1.11384e-06	-7.58227e-10	-0.922033
87778253	chr5:87778253:C:T	3.37277e-24	-7.58227e-10	-0.74608	1.60065e-06	-7.58227e-10	-0.559438
87779157	chr5:87779157:A:T	1.83505e-24	-1.35474	-4.83947e-10	1.25671e-06	-0.80135	-4.83947e-10
87779319	chr5:87779319:A:T	2.72541e-24	-0.959195	-4.83947e-10	1.00768e-06	-1.02219	-4.83947e-10
87779511	chr5:87779511:G:A	1.34429e-25	-2.46763	-1.5009	5.37259e-08	-2.48277	-1.47094
87779524	chr5:87779524:CA:C	1.97143e-25	-2.09348	-1.49216	7.44449e-08	-2.12888	-1.49866
87779810	chr5:87779810:A:C	5.80239e-25	-2.50613	-4.83947e-10	2.2866e-07	-2.50536	-4.83947e-10
87780145	chr5:87780145:T:C	5.38953e-24	-0.277357	-4.83947e-10	3.46994e-06	0.21429	-4.83947e-10
87780166	chr5:87780166:G:C	6.28544e-25	-2.42616	-4.83947e-10	2.35392e-07	-2.47635	-4.83947e-10
87780546	chr5:87780546:A:C	3.41991e-25	-1.63002	-1.40477	9.46164e-08	-2.02344	-1.36434
87780593	chr5:87780593:T:C	1.7967e-24	-7.58227e-10	-1.37586	7.19055e-07	-7.58227e-10	-1.35967
87780983	chr5:87780983:A:T	1.89473e-25	-2.13287	-1.49245	7.17149e-08	-2.16589	-1.49901
87781290	chr5:87781290:CAGA:C	1.73469e-24	-7.58227e-10	-1.41098	6.92475e-07	-7.58227e-10	-1.39733
87781303	chr5:87781303:T:A	1.44185e-24	-1.95047	0.35458	7.88668e-07	-2.01995	0.752697
87781804	chr5:87781804:T:C	6.88193e-25	-2.3355	-4.83947e-10	3.32051e-07	-2.13231	-4.83947e-10
87782309	chr5:87782309:G:A	1.8142e-24	-7.58227e-10	-1.36617	7.26412e-07	-7.58227e-10	-1.34948
87782550	chr5:87782550:C:T	2.57161e-25	-2.46378	-0.856085	8.86776e-08	-2.48918	-0.963414
87783123	chr5:87783123:C:T	1.68479e-24	-7.58227e-10	-1.44018	6.80486e-07	-7.58227e-10	-1.4148
87783225	chr5:87783225:C:T	1.47557e-24	-2.49334	0.920573	1.05236e-06	-2.48824	1.50943
87783456	chr5:87783456:G:A	1.65391e-24	-7.58227e-10	-1.45867	6.71008e-07	-7.58227e-10	-1.42882
87783613	chr5:87783613:T:C	1.74652e-24	-7.58227e-10	-1.40419	6.97017e-07	-7.58227e-10	-1.39079
87783760	chr5:87783760:G:A	1.84971e-24	-7.58227e-10	-1.34678	7.14454e-07	-7.58227e-10	-1.36608
87784623	chr5:87784623:GTAAAA:G	7.55958e-25	-2.24158	-4.83947e-10	3.6103e-07	-2.04864	-4.83947e-10
87784844	chr5:87784844:G:A	5.29494e-25	-2.5068	-0.0908437	2.21953e-07	-2.50531	-0.0298267
87784861	chr5:87784861:A:G	1.586e-24	-2.4913	0.990704	1.14042e-06	-2.48594	1.58748
87785054	chr5:87785054:G:A	1.51191e-24	-2.48845	0.940011	1.08236e-06	-2.48267	1.53197
87785286	chr5:87785286:C:T	2.32014e-24	-7.58227e-10	-1.12019	9.143e-07	-7.58227e-10	-1.11944
87786005	chr5:87786005:G:A	4.32216e-25	-2.26386	-0.536785	2.61082e-07	-2.32961	-0.043157
87786459	chr5:87786459:C:T	6.84206e-25	-2.13073	-0.210584	2.11595e-07	-2.3163	-0.266627
87786564	chr5:87786564:C:T	6.92471e-24	-7.58227e-10	-0.0267183	3.99558e-06	-7.58227e-10	0.355342
87787130	chr5:87787130:T:C	3.41752e-25	-2.1884	-0.847083	1.10562e-07	-2.35551	-0.876516
87787372	chr5:87787372:A:T	6.62531e-24	-7.58227e-10	-0.0709178	3.80215e-06	-7.58227e-10	0.30572
87787840	chr5:87787840:G:A	3.23805e-25	-1.70773	-1.3817	9.18279e-08	-2.08115	-1.33654
87788506	chr5:87788506:C:T	7.52273e-25	-2.24647	-4.83947e-10	3.42134e-07	-2.1024	-4.83947e-10
87788669	chr5:87788669:C:A	3.65726e-24	-7.58227e-10	-0.665101	1.60584e-06	-7.58227e-10	-0.556203
87788892	chr5:87788892:CCTT:C	1.86841e-25	-2.1417	-1.49761	7.08342e-08	-2.17479	-1.50247
87789537	chr5:87789537:G:T	3.15506e-25	-1.70575	-1.40964	8.8883e-08	-2.07977	-1.37051
87789571	chr5:87789571:A:G	7.01691e-24	-7.58227e-10	-0.0134916	4.07121e-06	-7.58227e-10	0.374093
87789728	chr5:87789728:T:A	5.80101e-25	-2.50637	-4.83947e-10	2.28044e-07	-2.50807	-4.83947e-10
87789941	chr5:87789941:G:A	2.5162e-24	-7.58227e-10	-1.03906	1.10462e-06	-7.58227e-10	-0.930342
87790003	chr5:87790003:C:T	3.10213e-25	-2.09852	-1.03379	1.64575e-07	-2.27732	-0.556911
87790076	chr5:87790076:A:G	1.62636e-24	-7.58227e-10	-1.47547	6.29725e-07	-7.58227e-10	-1.49232
87790656	chr5:87790656:G:A	1.52978e-24	-2.46755	0.930857	1.09155e-06	-2.46509	1.52285
87791157	chr5:87791157:T:C	4.49315e-25	-2.23245	-0.529397	2.71391e-07	-2.31086	-0.023186
87791539	chr5:87791539:G:A	2.7268e-24	-2.21749	1.2588	1.10145e-06	-2.09802	1.1648
87792096	chr5:87792096:G:A	3.65716e-24	-2.06574	1.40061	2.67766e-06	-2.20124	2.15633
87792257	chr5:87792257:T:C	7.55149e-25	-2.24265	-4.83947e-10	2.66208e-07	-2.35332	-4.83947e-10
87792424	chr5:87792424:G:A	2.11605e-25	-2.16673	-1.34812	1.04007e-07	-1.98307	-1.31007
87792554	chr5:87792554:A:G	6.54355e-25	-2.38592	-4.83947e-10	2.48879e-07	-2.42063	-4.83947e-10
87792579	chr5:87792579:C:T	1.5804e-24	-7.58227e-10	-1.50414	6.21527e-07	-7.58227e-10	-1.50542
87793694	chr5:87793694:A:G	3.03343e-24	-1.0361	0.183983	2.23106e-06	-1.57512	1.34775
87793883	chr5:87793883:C:T	3.74614e-24	-7.58227e-10	-0.641089	1.13646e-06	-7.58227e-10	-0.901933
87793969	chr5:87793969:G:A	4.3726e-25	-2.26541	-0.523628	2.66246e-07	-2.33181	-0.0213737
87794078	chr5:87794078:A:G	3.84233e-24	-2.20506	1.58932	2.9683e-06	-2.30725	2.36539
87794455	chr5:87794455:A:G	1.95644e-25	-2.4269	-1.16637	8.84559e-08	-2.5077	-0.9474
87794457	chr5:87794457:G:A	3.91585e-24	-2.11719	1.52041	2.94008e-06	-2.24335	2.29194
87795115	chr5:87795115:T:G	2.40589e-25	-2.47534	-0.911144	8.38808e-08	-2.49643	-1.01178
87795234	chr5:87795234:T:C	1.74712e-24	-7.58227e-10	-1.40384	6.97272e-07	-7.58227e-10	-1.39043
87795490	chr5:87795490:A:T	6.83364e-24	-7.58227e-10	-0.0399563	3.94613e-06	-7.58227e-10	0.342888
87795598	chr5:87795598:C:CCGCCTGTACTTACTTCGATGGTAAGCT	1.73103e-24	-7.58227e-10	-1.4131	6.90272e-07	-7.58227e-10	-1.40052
87796447	chr5:87796447:G:A	3.7546e-24	-2.14136	1.50253	2.85935e-06	-2.25052	2.27126
87796484	chr5:87796484:T:G	8.13043e-25	-2.16879	-4.83947e-10	3.10409e-07	-2.19971	-4.83947e-10
87796576	chr5:87796576:A:G	5.7461e-25	-2.5076	-0.0082799	2.40013e-07	-2.50691	0.0499979
87796583	chr5:87796583:T:C	3.9684e-24	-2.29297	1.70952	1.57117e-06	-2.17719	1.59916
87796589	chr5:87796589:A:G	1.64813e-24	-7.58227e-10	-1.46217	6.63391e-07	-7.58227e-10	-1.44024
87797093	chr5:87797093:C:A	2.7367e-25	-1.86095	-1.39669	8.08084e-08	-2.19062	-1.3549
87797264	chr5:87797264:C:T	8.40484e-25	-2.13559	-4.83947e-10	3.38217e-07	-2.11392	-4.83947e-10
87797668	chr5:87797668:A:G	5.90226e-25	-2.48906	-4.83947e-10	2.38157e-07	-2.46467	-4.83947e-10
87797691	chr5:87797691:A:G	3.14064e-24	-7.58227e-10	-0.817387	9.84479e-07	-7.58227e-10	-1.04549
87797918	chr5:87797918:G:A	3.71417e-24	-0.649659	-4.83947e-10	7.20117e-07	-1.35819	-4.83947e-10
87798304	chr5:87798304:C:T	1.13677e-23	-7.58227e-10	0.468966	7.46572e-06	-7.58227e-10	0.980474
87798727	chr5:87798727:T:G	5.54112e-25	-1.37218	-1.18002	1.2635e-07	-1.90276	-1.19579
87799153	chr5:87799153:A:G	1.66545e-25	-2.41513	-1.33917	7.41339e-08	-2.3114	-1.32033
87799190	chr5:87799190:C:A	1.71709e-24	-7.58227e-10	-1.42118	6.60701e-07	-7.58227e-10	-1.4443
87799264	chr5:87799264:C:T	3.16627e-25	-2.50652	-0.60532	1.86217e-07	-2.4946	-0.216089
87799409	chr5:87799409:T:C	1.6151e-24	-7.58227e-10	-1.48242	6.25256e-07	-7.58227e-10	-1.49944
87799433	chr5:87799433:C:T	1.74341e-25	-2.21823	-1.49033	6.59297e-08	-2.25319	-1.49582
87799970	chr5:87799970:G:T	2.22797e-24	-1.16072	-4.83947e-10	1.59952e-06	-0.560143	-4.83947e-10
87800009	chr5:87800009:A:G	2.68906e-25	-2.50652	-0.768691	9.4534e-08	-2.50731	-0.881336
87800084	chr5:87800084:C:G	5.8483e-25	-2.28966	-0.208586	3.94019e-07	-2.33759	0.37639
87800205	chr5:87800205:C:T	2.76391e-24	-7.58227e-10	-0.945168	8.88097e-07	-7.58227e-10	-1.14852
87800249	chr5:87800249:T:G	1.60803e-24	-7.58227e-10	-1.48681	6.57399e-07	-7.58227e-10	-1.44931
87800598	chr5:87800598:T:C	6.76463e-25	-2.35269	-4.83947e-10	2.75721e-07	-2.31821	-4.83947e-10
87800728	chr5:87800728:C:T	5.04804e-25	-2.42307	-0.222334	3.57072e-07	-2.37755	0.317884
87800889	chr5:87800889:A:G	3.61849e-25	-2.48277	-0.495576	1.2171e-07	-2.50269	-0.633271
87801681	chr5:87801681:A:G	2.17396e-24	-1.53818	0.352917	9.90598e-07	-1.51816	0.478869
87802047	chr5:87802047:T:C	4.85406e-25	-2.3937	-0.29088	1.30436e-07	-2.39212	-0.674594
87802373	chr5:87802373:T:C	2.99596e-25	-1.71102	-1.45611	1.18967e-07	-1.69302	-1.46574
87802443	chr5:87802443:T:C	7.87889e-25	-0.78963	-1.41058	1.06963e-07	-1.76963	-1.49549
87802656	chr5:87802656:G:A	2.03921e-25	-2.35062	-1.20122	6.87568e-08	-2.44656	-1.26047
87802771	chr5:87802771:C:T	5.72776e-25	-1.48312	-1.03595	4.35982e-07	-0.771958	-1.08804
87802972	chr5:87802972:G:A	2.59958e-25	-2.31856	-0.99049	8.51805e-08	-2.42571	-1.06712
87803302	chr5:87803302:T:C	1.82125e-25	-2.38184	-1.28303	5.62988e-08	-2.50196	-1.40497
87804313	chr5:87804313:T:C	1.70406e-25	-2.40392	-1.32747	5.50744e-08	-2.49583	-1.43309
87804625	chr5:87804625:TATGTATA:T	2.03648e-25	-2.21957	-1.33361	7.16433e-08	-2.36474	-1.30116
87804792	chr5:87804792:A:G	5.68999e-25	-1.44074	-1.08495	4.45946e-07	-0.702189	-1.13521
87804973	chr5:87804973:G:T	1.71637e-24	-7.58227e-10	-1.42161	6.60595e-07	-7.58227e-10	-1.44446
87805282	chr5:87805282:C:A	1.71392e-25	-2.38093	-1.34469	5.42437e-08	-2.50031	-1.44381
87805793	chr5:87805793:C:A	1.47895e-25	-2.43859	-1.43447	7.00677e-08	-2.24649	-1.44165
87805799	chr5:87805799:C:T	1.71628e-24	-7.58227e-10	-1.42165	6.60566e-07	-7.58227e-10	-1.44451
87805957	chr5:87805957:T:C	2.49931e-25	-2.34024	-1.00814	8.2684e-08	-2.43963	-1.08295
87806172	chr5:87806172:G:A	2.05368e-24	-7.58227e-10	-1.24218	7.68459e-07	-7.58227e-10	-1.29322
87806331	chr5:87806331:G:A	2.46392e-24	-0.0080447	-1.05202	7.69249e-07	-0.281254	-1.01093
87806451	chr5:87806451:A:G	6.63056e-25	-1.30782	-1.06489	1.48765e-07	-1.7122	-1.22304
87806613	chr5:87806613:G:A	5.19113e-25	-1.57079	-1.04666	3.8913e-07	-0.873816	-1.09987
87806614	chr5:87806614:C:CT	5.27154e-25	-1.53278	-1.0693	4.00819e-07	-0.822952	-1.12114
87806975	chr5:87806975:C:A	1.44865e-25	-2.45998	-1.43378	6.71702e-08	-2.28957	-1.4408
87807036	chr5:87807036:T:A	1.60427e-24	-7.58227e-10	-1.48914	6.24723e-07	-7.58227e-10	-1.50029
87807182	chr5:87807182:C:T	5.48283e-25	-1.51368	-1.0491	4.1953e-07	-0.797081	-1.10139
87807404	chr5:87807404:C:A	1.78739e-24	-7.58227e-10	-1.38106	6.82853e-07	-7.58227e-10	-1.41132
87808179	chr5:87808179:T:C	1.73224e-25	-2.41045	-1.30453	5.62977e-08	-2.48935	-1.4176
87808185	chr5:87808185:T:C	1.74349e-25	-2.40581	-1.3027	5.62614e-08	-2.49131	-1.41628
87808310	chr5:87808310:G:A	6.55176e-25	-1.15313	-1.23154	1.48631e-07	-1.58073	-1.35541
87808540	chr5:87808540:G:GA	1.84944e-25	-2.17601	-1.47351	6.38885e-08	-2.33665	-1.44382
87808705	chr5:87808705:A:T	1.84687e-25	-2.16446	-1.48645	5.87711e-08	-2.36269	-1.50126
87808787	chr5:87808787:C:T	1.76237e-25	-2.20261	-1.49513	5.74338e-08	-2.38223	-1.50474
87809376	chr5:87809376:A:G	2.95835e-24	-7.58227e-10	-0.877183	1.09926e-06	-7.58227e-10	-0.935212
87809457	chr5:87809457:G:A	1.54444e-24	-1.52715	-4.83947e-10	5.94774e-07	-1.54942	-4.83947e-10
87809481	chr5:87809481:TA:T	2.44787e-25	-1.93971	-1.42947	7.07532e-08	-2.21548	-1.46293
87809591	chr5:87809591:A:G	4.30802e-25	-1.34357	-1.46035	1.07562e-07	-1.75765	-1.50188
87809593	chr5:87809593:C:A	1.3732e-24	-1.64467	-4.83947e-10	3.31694e-07	-2.13339	-4.83947e-10
87810133	chr5:87810133:C:T	7.11858e-24	-1.62218	1.62307	7.10009e-06	-1.31186	2.24212
87810236	chr5:87810236:C:A	2.10511e-24	-7.58227e-10	-1.21745	8.01142e-07	-7.58227e-10	-1.25156
87810918	chr5:87810918:C:T	6.84781e-24	-1.6213	1.58342	6.80218e-06	-1.31084	2.19824
87811945	chr5:87811945:A:T	2.41879e-25	-1.88403	-1.4971	7.03186e-08	-2.19748	-1.48708
87812139	chr5:87812139:T:C	1.58321e-24	-7.58227e-10	-1.50236	6.27099e-07	-7.58227e-10	-1.4965
87812231	chr5:87812231:T:A	1.70731e-24	-7.58227e-10	-1.42689	6.53168e-07	-7.58227e-10	-1.45577
87812516	chr5:87812516:C:T	6.05105e-25	-2.46417	-4.83947e-10	2.3751e-07	-2.46739	-4.83947e-10
87812746	chr5:87812746:T:A	6.95871e-25	-2.3244	-4.83947e-10	2.80779e-07	-2.30003	-4.83947e-10
87812821	chr5:87812821:T:C	2.46861e-25	-1.94227	-1.41847	7.35111e-08	-2.18499	-1.45517
87812854	chr5:87812854:C:A	1.00367e-23	-7.58227e-10	0.344436	3.82016e-06	-7.58227e-10	0.310446
87812961	chr5:87812961:A:G	4.52068e-25	-1.28128	-1.47446	1.12768e-07	-1.70733	-1.50494
87813066	chr5:87813066:T:C	1.71904e-24	-7.58227e-10	-1.42005	7.05668e-07	-7.58227e-10	-1.37846
87813127	chr5:87813127:T:C	2.1275e-24	-7.58227e-10	-1.20687	9.22294e-07	-7.58227e-10	-1.11074
87813141	chr5:87813141:A:G	1.72032e-24	-7.58227e-10	-1.41931	7.06251e-07	-7.58227e-10	-1.37763
87813188	chr5:87813188:AT:A	1.70323e-24	-7.58227e-10	-1.42929	6.51926e-07	-7.58227e-10	-1.45767
87813189	chr5:87813189:T:C	1.73504e-24	-7.58227e-10	-1.41079	7.16395e-07	-7.58227e-10	-1.36337
87813253	chr5:87813253:C:A	1.25586e-24	-1.73399	-4.83947e-10	4.83104e-07	-1.75737	-4.83947e-10
87813341	chr5:87813341:T:G	1.74986e-24	-7.58227e-10	-1.40228	7.20857e-07	-7.58227e-10	-1.35716
87813479	chr5:87813479:G:A	2.39777e-25	-1.95325	-1.43661	7.19972e-08	-2.19245	-1.46852
87813549	chr5:87813549:C:T	1.7651e-24	-7.58227e-10	-1.39361	7.28423e-07	-7.58227e-10	-1.34672
87813640	chr5:87813640:A:C	1.70327e-24	-7.58227e-10	-1.42927	6.97674e-07	-7.58227e-10	-1.38985
87813698	chr5:87813698:A:C	1.71587e-24	-7.58227e-10	-1.42189	7.04013e-07	-7.58227e-10	-1.38081
87814146	chr5:87814146:A:G	1.41759e-24	-1.61286	-4.83947e-10	5.63871e-07	-1.60278	-4.83947e-10
87814200	chr5:87814200:C:A	1.74287e-24	-7.58227e-10	-1.40628	6.64083e-07	-7.58227e-10	-1.4392
87814241	chr5:87814241:C:T	1.0886e-24	-0.624225	-1.25269	2.99679e-07	-1.14356	-1.09133
87814260	chr5:87814260:C:T	1.73269e-25	-2.25344	-1.46128	6.37227e-08	-2.28195	-1.50111
87814329	chr5:87814329:ACCACC:A	1.04565e-24	-0.69432	-1.22285	2.93381e-07	-1.20305	-1.05308
87814684	chr5:87814684:G:T	1.72107e-24	-7.58227e-10	-1.41887	7.06618e-07	-7.58227e-10	-1.37711
87814743	chr5:87814743:C:T	4.10022e-24	0.945502	-1.49628	8.91275e-07	0.332967	-1.47792
87814947	chr5:87814947:G:A	1.57961e-24	-7.58227e-10	-1.50464	6.22508e-07	-7.58227e-10	-1.50385
87815363	chr5:87815363:T:G	8.16953e-24	-1.50283	1.64143	8.28421e-06	-1.17914	2.26364
87815512	chr5:87815512:G:A	1.84309e-24	-7.58227e-10	-1.35037	7.6698e-07	-7.58227e-10	-1.29514
87815654	chr5:87815654:A:G	1.7207e-24	-7.58227e-10	-1.41909	7.0643e-07	-7.58227e-10	-1.37738
87815656	chr5:87815656:G:A	1.2632e-23	-7.58227e-10	0.574416	4.79302e-06	-7.58227e-10	0.537313
87815822	chr5:87815822:T:C	1.69507e-24	-7.58227e-10	-1.43409	6.93537e-07	-7.58227e-10	-1.3958
87815900	chr5:87815900:T:TGGG	2.0711e-24	-7.58227e-10	-1.23373	7.67656e-07	-7.58227e-10	-1.29426
87816857	chr5:87816857:T:C	1.4031e-24	-1.62313	-4.83947e-10	5.95005e-07	-1.54903	-4.83947e-10
87816974	chr5:87816974:G:A	1.12036e-24	-1.84817	-4.83947e-10	3.3562e-07	-2.12162	-4.83947e-10
87817248	chr5:87817248:G:T	2.15666e-24	0.309008	-1.50226	4.94994e-07	-0.245138	-1.48792
87817997	chr5:87817997:T:A	4.53414e-25	-1.28264	-1.47012	1.12733e-07	-1.70834	-1.50424
87818136	chr5:87818136:T:C	1.67337e-24	-7.58227e-10	-1.44697	6.82442e-07	-7.58227e-10	-1.41193
87818148	chr5:87818148:A:G	1.47711e-24	-0.411238	-1.16049	4.05258e-07	-0.985051	-0.948027
87818193	chr5:87818193:G:A	1.71953e-24	-7.58227e-10	-1.41976	7.05842e-07	-7.58227e-10	-1.37821
87818460	chr5:87818460:T:C	2.46829e-25	-1.9347	-1.42617	7.34368e-08	-2.18026	-1.46091
87818597	chr5:87818597:T:C	1.7028e-24	-7.58227e-10	-1.42954	6.51796e-07	-7.58227e-10	-1.45787
87819212	chr5:87819212:T:C	2.40303e-25	-1.96173	-1.42594	7.19442e-08	-2.20097	-1.46074
87819853	chr5:87819853:G:A	5.95755e-25	-2.47974	-4.83947e-10	2.6054e-07	-2.37485	-4.83947e-10
87820086	chr5:87820086:T:G	4.45922e-24	-7.58227e-10	-0.46684	1.61838e-06	-7.58227e-10	-0.548423
87820814	chr5:87820814:T:C	7.02423e-25	-0.943027	-1.37201	1.94615e-07	-1.41518	-1.2514
87821044	chr5:87821044:A:G	1.69552e-24	-7.58227e-10	-1.43383	6.93755e-07	-7.58227e-10	-1.39548
87821542	chr5:87821542:C:G	1.57911e-24	-7.58227e-10	-1.50496	6.21673e-07	-7.58227e-10	-1.50519
87821630	chr5:87821630:C:G	2.46404e-25	-1.93285	-1.42975	7.33382e-08	-2.17931	-1.46321
87821842	chr5:87821842:T:G	4.46217e-24	-0.466179	-4.83947e-10	1.63169e-06	-0.540228	-4.83947e-10
87822524	chr5:87822524:A:T	1.94785e-24	-7.58227e-10	-1.29509	8.17386e-07	-7.58227e-10	-1.23149
87822660	chr5:87822660:C:T	1.76438e-24	-7.58227e-10	-1.39402	6.70837e-07	-7.58227e-10	-1.42908
87822977	chr5:87822977:T:C	1.32645e-24	-1.67931	-4.83947e-10	5.10534e-07	-1.70215	-4.83947e-10
87823099	chr5:87823099:G:A	1.78001e-24	-7.58227e-10	-1.38519	6.7577e-07	-7.58227e-10	-1.42175
87823119	chr5:87823119:T:C	1.57826e-24	-7.58227e-10	-1.50549	6.26611e-07	-7.58227e-10	-1.49728
87823407	chr5:87823407:C:T	1.81557e-24	-7.58227e-10	-1.36542	6.87104e-07	-7.58227e-10	-1.40512
87823489	chr5:87823489:T:C	1.60802e-23	-7.58227e-10	0.815776	6.02961e-06	-7.58227e-10	0.766836
87823677	chr5:87823677:C:A	1.43993e-23	-7.58227e-10	0.705369	5.40558e-06	-7.58227e-10	0.657585
87823955	chr5:87823955:C:A	4.60753e-25	-1.29519	-1.44152	1.12616e-07	-1.71827	-1.49534
87824073	chr5:87824073:A:G	1.21866e-24	-1.76406	-4.83947e-10	1.04576e-06	-0.985107	-4.83947e-10
87824984	chr5:87824984:C:T	2.67607e-24	-0.977466	-4.83947e-10	1.29529e-06	-0.771113	-4.83947e-10
87825782	chr5:87825782:G:A	2.57249e-24	-1.01694	-4.83947e-10	9.6969e-07	-1.06063	-4.83947e-10
87826013	chr5:87826013:A:G	1.5787e-24	-7.58227e-10	-1.50522	6.23467e-07	-7.58227e-10	-1.50231
87826047	chr5:87826047:C:T	5.81005e-25	-2.50481	-4.83947e-10	2.28456e-07	-2.50626	-4.83947e-10
87826881	chr5:87826881:G:T	1.39406e-24	-0.770178	-0.859414	4.85289e-07	-0.806083	-0.946774
87827274	chr5:87827274:C:T	2.5813e-24	-1.01352	-4.83947e-10	1.24655e-06	-0.809472	-4.83947e-10
87827439	chr5:87827439:G:A	3.03185e-24	-7.58227e-10	-0.852641	1.12567e-06	-7.58227e-10	-0.911472
87827928	chr5:87827928:A:G	2.02935e-24	-7.58227e-10	-1.2541	8.56441e-07	-7.58227e-10	-1.18482
87828144	chr5:87828144:A:G	4.10342e-24	-0.549995	-4.83947e-10	1.51112e-06	-0.616996	-4.83947e-10
87828632	chr5:87828632:C:T	3.64588e-24	-0.668216	-4.83947e-10	1.34645e-06	-0.732379	-4.83947e-10
87829433	chr5:87829433:G:A	5.94873e-24	-1.69549	1.51685	5.43017e-06	-1.46168	2.1238
87829477	chr5:87829477:G:A	1.56769e-23	0.333141	0.457235	8.64091e-06	-0.735634	1.86229
87829761	chr5:87829761:T:C	2.24497e-25	-1.95637	-1.49933	6.71277e-08	-2.24796	-1.48304
87829888	chr5:87829888:C:T	1.74682e-24	-7.58227e-10	-1.40402	6.65093e-07	-7.58227e-10	-1.43768
87830341	chr5:87830341:A:G	2.50154e-24	-1.04491	-4.83947e-10	9.43264e-07	-1.08826	-4.83947e-10
87830766	chr5:87830766:A:G	5.05824e-25	-1.20162	-1.44176	1.21499e-07	-1.64223	-1.49547
87830771	chr5:87830771:T:A	1.85972e-24	-7.58227e-10	-1.34139	7.09627e-07	-7.58227e-10	-1.37286
87830879	chr5:87830879:T:C	2.72153e-24	-0.960621	-4.83947e-10	1.03059e-06	-0.999718	-4.83947e-10
87831000	chr5:87831000:T:C	3.41827e-24	0.198215	-0.930894	1.2513e-06	-0.84652	0.0408512
87831480	chr5:87831480:G:T	1.57851e-24	-7.58227e-10	-1.50533	6.23342e-07	-7.58227e-10	-1.50251
87831689	chr5:87831689:A:G	1.38073e-24	-0.804385	-0.834821	4.79447e-07	-0.839467	-0.925502
87831886	chr5:87831886:A:G	6.5413e-25	-2.38626	-4.83947e-10	4.13237e-07	-1.91358	-4.83947e-10
87832160	chr5:87832160:A:G	2.161e-25	-2.04958	-1.44424	6.64337e-08	-2.26696	-1.47444
87832408	chr5:87832408:A:C	1.36805e-23	-7.58227e-10	0.654159	5.15421e-06	-7.58227e-10	0.609966
87832672	chr5:87832672:A:T	7.02076e-24	-7.58227e-10	-0.0129429	2.50174e-06	-7.58227e-10	-0.112859
87833068	chr5:87833068:T:A	2.02559e-24	-7.58227e-10	-1.25595	8.54751e-07	-7.58227e-10	-1.18679
87833245	chr5:87833245:T:TCTAG	1.98922e-24	-1.79065	0.516575	1.61313e-06	-1.56464	1.01297
87833805	chr5:87833805:A:G	2.0868e-24	0.275569	-1.50175	4.84001e-07	-0.268824	-1.48669
87834807	chr5:87834807:T:C	2.3834e-24	-7.58227e-10	-1.09329	1.00247e-06	-7.58227e-10	-1.02738
87834839	chr5:87834839:C:T	1.91647e-24	-7.58227e-10	-1.31133	7.18508e-07	-7.58227e-10	-1.36043
87835701	chr5:87835701:C:G	1.90147e-24	-7.58227e-10	-1.31919	7.95538e-07	-7.58227e-10	-1.25858
87835999	chr5:87835999:C:A	5.16521e-25	-1.16846	-1.454	1.24277e-07	-1.61515	-1.49994
87836107	chr5:87836107:G:A	2.02481e-24	-7.58227e-10	-1.25634	8.54353e-07	-7.58227e-10	-1.18726
87836630	chr5:87836630:C:T	2.21872e-24	-7.58227e-10	-1.16488	8.35967e-07	-7.58227e-10	-1.20901
87837023	chr5:87837023:T:C	1.38462e-24	-0.613685	-1.02271	4.13431e-07	-1.13664	-0.776469
87837487	chr5:87837487:T:C	2.16574e-25	-1.994	-1.49764	6.49558e-08	-2.27789	-1.486
87837488	chr5:87837488:A:G	1.62365e-24	-0.188975	-1.28816	4.22144e-07	-0.79808	-1.09418
87838325	chr5:87838325:T:C	1.82094e-24	-7.58227e-10	-1.36246	6.88619e-07	-7.58227e-10	-1.40291
87838463	chr5:87838463:A:T	1.57838e-24	-7.58227e-10	-1.50541	6.25153e-07	-7.58227e-10	-1.49961
87838723	chr5:87838723:G:T	2.22016e-25	-1.96969	-1.49714	6.62258e-08	-2.25778	-1.48675
87838746	chr5:87838746:A:G	5.8676e-25	-2.49495	-4.83947e-10	2.39349e-07	-2.45968	-4.83947e-10
87838756	chr5:87838756:A:G	2.27712e-25	-1.99439	-1.4471	6.92673e-08	-2.22319	-1.47644
87839151	chr5:87839151:G:A	1.3495e-23	0.640508	-4.83947e-10	2.927e-06	0.0441306	-4.83947e-10
87839255	chr5:87839255:T:G	5.341e-25	-1.14489	-1.4441	1.27175e-07	-1.59565	-1.49639
87839876	chr5:87839876:G:A	1.76255e-24	-7.58227e-10	-1.39505	7.17056e-07	-7.58227e-10	-1.36245
87839907	chr5:87839907:T:A	2.65947e-24	-0.983687	-4.83947e-10	1.00734e-06	-1.02254	-4.83947e-10
87840028	chr5:87840028:C:G	2.15734e-24	-7.58227e-10	-1.19294	8.10196e-07	-7.58227e-10	-1.24033
87840075	chr5:87840075:T:C	1.05736e-23	-7.58227e-10	0.396543	6.53717e-06	-7.58227e-10	0.847657
87840079	chr5:87840079:C:T	1.91898e-24	-0.222107	-1.08791	5.12682e-07	-0.528946	-1.169
87840478	chr5:87840478:C:T	2.55432e-24	-7.58227e-10	-1.02403	9.55544e-07	-7.58227e-10	-1.07532
87840628	chr5:87840628:A:C	1.94957e-24	-7.58227e-10	-1.2942	8.18653e-07	-7.58227e-10	-1.22994
87840658	chr5:87840658:A:T	3.042e-24	0.0777704	-0.92707	7.42302e-06	1.37266	-0.397919
87840813	chr5:87840813:C:G	6.39805e-24	-1.65312	1.5473	5.90482e-06	-1.41257	2.15849
87840872	chr5:87840872:C:T	2.43924e-25	-2.23569	-1.13702	7.75247e-08	-2.47578	-1.11122
87841254	chr5:87841254:T:G	2.16565e-25	-2.04294	-1.44874	6.64744e-08	-2.26315	-1.47764
87841886	chr5:87841886:C:T	1.58214e-24	-7.58227e-10	-1.50304	6.26423e-07	-7.58227e-10	-1.49758
87841940	chr5:87841940:C:T	1.57877e-24	-7.58227e-10	-1.50517	6.26082e-07	-7.58227e-10	-1.49812
87841946	chr5:87841946:T:A	5.01798e-25	-1.20079	-1.45058	1.21178e-07	-1.64156	-1.49878
87841974	chr5:87841974:T:C	1.74543e-24	-7.58227e-10	-1.40481	7.09362e-07	-7.58227e-10	-1.37324
87842106	chr5:87842106:T:C	1.37019e-23	-7.58227e-10	0.655718	5.16174e-06	-7.58227e-10	0.611426
87842416	chr5:87842416:C:T	1.97261e-24	-7.58227e-10	-1.28246	7.37873e-07	-7.58227e-10	-1.33383
87842618	chr5:87842618:G:A	2.29563e-25	-1.98305	-1.45034	6.96898e-08	-2.21493	-1.47861
87842649	chr5:87842649:C:T	2.16166e-25	-2.03878	-1.45474	6.66088e-08	-2.25711	-1.48166
87842657	chr5:87842657:A:G	1.76996e-24	-7.58227e-10	-1.39086	6.72454e-07	-7.58227e-10	-1.42667
87842901	chr5:87842901:A:G	2.23734e-25	-2.00703	-1.45208	6.83325e-08	-2.23331	-1.47991
87843316	chr5:87843316:A:G	2.27671e-25	-1.98872	-1.45295	6.92297e-08	-2.21962	-1.48055
87843470	chr5:87843470:C:G	2.13321e-25	-2.05363	-1.45314	6.57829e-08	-2.27058	-1.48067
87843541	chr5:87843541:C:G	1.33935e-24	-0.615647	-1.05399	3.97212e-07	-1.1384	-0.814737
87843699	chr5:87843699:G:A	1.80711e-24	-7.58227e-10	-1.37009	6.84452e-07	-7.58227e-10	-1.40898
87843868	chr5:87843868:G:A	2.50216e-24	-7.58227e-10	-1.04466	9.43471e-07	-7.58227e-10	-1.08804
87844264	chr5:87844264:G:C	2.68502e-24	0.531278	-1.5054	5.99341e-07	-0.043695	-1.49808
87844448	chr5:87844448:A:C	2.13013e-25	-2.05879	-1.44943	6.56781e-08	-2.27467	-1.47817
87845250	chr5:87845250:A:G	1.2974e-23	-0.300163	0.901298	1.38746e-05	0.154036	1.44618
87845539	chr5:87845539:T:C	2.32491e-24	-7.58227e-10	-1.11814	9.83074e-07	-7.58227e-10	-1.04692
87845667	chr5:87845667:C:T	1.48386e-23	-1.19236	1.92777	1.36154e-05	-1.40895	2.9903
87846178	chr5:87846178:T:G	3.81374e-24	-0.623204	-4.83947e-10	1.69602e-06	-0.50156	-4.83947e-10
87846223	chr5:87846223:G:A	5.79173e-25	-2.50797	-4.83947e-10	2.33052e-07	-2.48634	-4.83947e-10
87846402	chr5:87846402:C:A	2.37573e-25	-1.90275	-1.49635	7.40169e-08	-2.12813	-1.50517
87846425	chr5:87846425:T:G	1.46808e-24	-1.57786	-4.83947e-10	1.36147e-06	-0.721281	-4.83947e-10
87846572	chr5:87846572:AAAG:A	9.1257e-25	-0.827199	-1.22611	3.7869e-07	-0.702632	-1.29825
87847093	chr5:87847093:C:T	3.73185e-23	-7.58227e-10	1.65767	1.23791e-05	-7.58227e-10	1.48617
87847666	chr5:87847666:T:C	6.46651e-25	-2.39776	-4.83947e-10	3.08096e-07	-2.20719	-4.83947e-10
87848209	chr5:87848209:C:G	1.10916e-23	0.237928	0.206443	8.2982e-06	-0.19641	1.2826
87848417	chr5:87848417:T:A	3.43996e-23	1.29616	0.280065	3.25496e-05	1.41422	1.0387
87848786	chr5:87848786:T:C	8.88236e-25	-2.08033	-4.83947e-10	3.38497e-07	-2.11309	-4.83947e-10
87849125	chr5:87849125:CCA:C	2.25702e-23	-7.58227e-10	1.15482	8.34947e-06	-7.58227e-10	1.09235
87849225	chr5:87849225:C:T	1.64681e-24	-7.58227e-10	-1.46297	6.61611e-07	-7.58227e-10	-1.44292
87849353	chr5:87849353:T:A	2.01863e-24	-7.58227e-10	-1.2594	7.52382e-07	-7.58227e-10	-1.31436
87849523	chr5:87849523:C:T	1.59571e-25	-2.33445	-1.46264	5.60603e-08	-2.41943	-1.49175
87849644	chr5:87849644:G:A	2.36897e-24	-7.58227e-10	-1.09936	8.70515e-07	-7.58227e-10	-1.16852
87850510	chr5:87850510:T:G	1.6952e-23	-0.63906	1.50763	2.21913e-05	-1.03188	3.10173
87850968	chr5:87850968:T:A	1.36804e-24	-1.44294	-0.205493	1.12198e-06	-1.43623	0.521474
87851323	chr5:87851323:C:G	1.62144e-24	-7.58227e-10	-1.4785	6.32952e-07	-7.58227e-10	-1.48721
87851369	chr5:87851369:T:A	2.18573e-25	-1.98392	-1.49853	6.92888e-08	-2.1945	-1.50482
87851781	chr5:87851781:C:T	1.99557e-24	-7.58227e-10	-1.27089	7.45008e-07	-7.58227e-10	-1.32421
87852004	chr5:87852004:T:C	1.19101e-24	-1.4751	-0.311913	9.52277e-07	-1.46893	0.390187
87852379	chr5:87852379:T:G	2.98965e-24	-7.58227e-10	-0.866659	1.30836e-06	-7.58227e-10	-0.761076
87852398	chr5:87852398:G:A	1.58384e-24	-7.58227e-10	-1.50196	6.31562e-07	-7.58227e-10	-1.48941
87852434	chr5:87852434:G:T	1.02415e-24	-2.46989	0.531942	8.10372e-07	-2.1012	0.861095
87852451	chr5:87852451:A:C	1.62352e-24	-7.58227e-10	-1.47722	6.33793e-07	-7.58227e-10	-1.48588
87852775	chr5:87852775:G:A	1.19482e-24	-1.78382	-4.83947e-10	4.60859e-07	-1.80451	-4.83947e-10
87853111	chr5:87853111:C:A	1.59805e-24	-7.58227e-10	-1.49303	6.2569e-07	-7.58227e-10	-1.49875
87853248	chr5:87853248:G:A	1.64211e-24	-7.58227e-10	-1.46583	6.35695e-07	-7.58227e-10	-1.48288
87854278	chr5:87854278:G:A	1.71158e-24	-7.58227e-10	-1.4244	6.52348e-07	-7.58227e-10	-1.45702
87854294	chr5:87854294:C:T	2.88331e-24	-7.58227e-10	-0.902874	1.25783e-06	-7.58227e-10	-0.800462
87854330	chr5:87854330:A:G	1.96178e-24	-1.28796	-4.83947e-10	7.81298e-07	-1.27665	-4.83947e-10
87854704	chr5:87854704:A:T	1.8154e-25	-2.49789	-1.17021	7.26771e-08	-2.50165	-1.14993
87854947	chr5:87854947:A:T	2.52685e-25	-1.96071	-1.37672	7.60305e-08	-2.17671	-1.42976
87855056	chr5:87855056:A:G	2.10194e-24	-7.58227e-10	-1.21895	7.80904e-07	-7.58227e-10	-1.27715
87855503	chr5:87855503:G:A	1.89318e-25	-2.1672	-1.45895	6.88362e-08	-2.20536	-1.50051
87855641	chr5:87855641:T:C	1.51206e-24	-1.28775	-0.260598	1.21581e-06	-1.28227	0.447835
87855734	chr5:87855734:G:A	6.59788e-25	-2.37765	-4.83947e-10	2.31061e-07	-2.49492	-4.83947e-10
87857803	chr5:87857803:A:G	6.95822e-24	1.48311	-1.505	1.33272e-06	0.760157	-1.50278
87858036	chr5:87858036:G:A	2.03459e-24	-7.58227e-10	-1.25152	8.9888e-07	-7.58227e-10	-1.13645
87858057	chr5:87858057:G:A	1.7134e-24	-7.58227e-10	-1.42334	6.93269e-07	-7.58227e-10	-1.39618
87858544	chr5:87858544:G:C	3.12796e-23	0.645498	0.835655	1.3829e-05	-0.767203	2.36412
87858994	chr5:87858994:A:G	1.623e-24	-7.58227e-10	-1.47754	6.33618e-07	-7.58227e-10	-1.48616
87859493	chr5:87859493:T:C	1.98324e-24	-7.58227e-10	-1.27708	7.6909e-07	-7.58227e-10	-1.29239
87859723	chr5:87859723:G:A	2.05935e-24	-7.58227e-10	-1.23943	7.76471e-07	-7.58227e-10	-1.28284
87859880	chr5:87859880:G:A	1.45414e-24	-1.37143	-0.215972	1.18369e-06	-1.3656	0.504389
87860126	chr5:87860126:GT:G	2.38118e-24	-7.58227e-10	-1.09422	1.04789e-06	-7.58227e-10	-0.983067
87860139	chr5:87860139:G:C	2.88025e-24	-7.58227e-10	-0.903938	1.25642e-06	-7.58227e-10	-0.801581
87860361	chr5:87860361:G:A	1.18805e-23	0.513081	-4.83947e-10	5.31984e-07	-1.66099	-4.83947e-10
87860534	chr5:87860534:T:C	2.98564e-24	-7.58227e-10	-0.867999	1.30644e-06	-7.58227e-10	-0.762538
87860707	chr5:87860707:T:A	8.27747e-25	-0.658391	-1.49247	3.72112e-07	-0.537165	-1.48124
87860788	chr5:87860788:A:T	1.62328e-24	-7.58227e-10	-1.47737	6.33713e-07	-7.58227e-10	-1.48601
87860977	chr5:87860977:A:C	3.258e-24	-0.7807	-4.83947e-10	1.44441e-06	-0.662148	-4.83947e-10
87861128	chr5:87861128:T:C	1.25152e-23	0.565132	-4.83947e-10	6.46576e-07	-1.46591	-4.83947e-10
87861662	chr5:87861662:G:A	1.28282e-23	-7.58227e-10	0.589831	4.70337e-06	-7.58227e-10	0.518433
87862463	chr5:87862463:C:T	2.79736e-24	-7.58227e-10	-0.933136	1.02331e-06	-7.58227e-10	-1.0068
87862503	chr5:87862503:G:A	1.71026e-24	-7.58227e-10	-1.42517	6.61373e-07	-7.58227e-10	-1.44328
87862601	chr5:87862601:G:A	1.63587e-24	-1.37542	-0.0942156	1.37585e-06	-1.36825	0.65748
87862696	chr5:87862696:T:C	1.70636e-24	-7.58227e-10	-1.42745	6.50544e-07	-7.58227e-10	-1.45979
87862974	chr5:87862974:C:A	1.91593e-23	-7.58227e-10	0.990975	7.03041e-06	-7.58227e-10	0.920397
87863040	chr5:87863040:G:A	5.79523e-25	-2.50737	-4.83947e-10	2.30449e-07	-2.49757	-4.83947e-10
87863186	chr5:87863186:G:C	1.08872e-23	0.788911	-0.363137	8.86455e-06	0.9034	0.248812
87863930	chr5:87863930:C:T	1.66111e-24	-7.58227e-10	-1.45433	6.81387e-07	-7.58227e-10	-1.41347
87864002	chr5:87864002:A:T	3.08296e-24	-7.58227e-10	-0.835924	1.13883e-06	-7.58227e-10	-0.899847
87864484	chr5:87864484:T:A	6.01379e-25	-1.08187	-1.38848	2.54582e-07	-0.965796	-1.43219
87864576	chr5:87864576:G:A	1.60145e-24	-7.58227e-10	-1.4909	6.26677e-07	-7.58227e-10	-1.49717
87864986	chr5:87864986:G:A	2.61289e-25	-1.91968	-1.38426	7.85707e-08	-2.13817	-1.43544
87865432	chr5:87865432:A:G	2.82324e-24	-7.58227e-10	-0.923928	1.23194e-06	-7.58227e-10	-0.821255
87865755	chr5:87865755:C:A	2.59501e-25	-1.92559	-1.38522	7.80998e-08	-2.14326	-1.43636
87865964	chr5:87865964:T:C	5.88231e-25	-2.49245	-4.83947e-10	2.38653e-07	-2.46259	-4.83947e-10
87866954	chr5:87866954:C:T	7.73482e-24	-7.58227e-10	0.0839178	4.62097e-06	-7.58227e-10	0.500756
87867263	chr5:87867263:G:A	1.84131e-24	-0.897188	-0.454147	9.53e-07	-0.772024	-0.305964
87867954	chr5:87867954:C:A	1.60123e-24	-7.58227e-10	-1.49104	6.26602e-07	-7.58227e-10	-1.49729
87868122	chr5:87868122:A:T	5.7541e-25	-2.48082	-0.0336715	1.78397e-07	-2.50535	-0.248238
87868690	chr5:87868690:A:G	1.63065e-24	-7.58227e-10	-1.47284	6.36099e-07	-7.58227e-10	-1.48225
87868750	chr5:87868750:A:G	1.55403e-24	-1.52096	-4.83947e-10	5.87783e-07	-1.56124	-4.83947e-10
87868913	chr5:87868913:A:G	1.61276e-24	-7.58227e-10	-1.48387	6.30314e-07	-7.58227e-10	-1.49138
87868982	chr5:87868982:G:A	2.03576e-24	-1.01758	-0.233363	1.68905e-06	-1.35558	0.849902
87869417	chr5:87869417:CA:C	1.21959e-24	-1.7633	-4.83947e-10	5.1403e-07	-1.69532	-4.83947e-10
87869517	chr5:87869517:A:T	1.62948e-24	-7.58227e-10	-1.47355	6.35712e-07	-7.58227e-10	-1.48286
87870115	chr5:87870115:A:T	1.62919e-24	-7.58227e-10	-1.47373	6.35617e-07	-7.58227e-10	-1.48301
87870206	chr5:87870206:A:G	1.62882e-24	-7.58227e-10	-1.47396	6.35496e-07	-7.58227e-10	-1.4832
87870468	chr5:87870468:T:C	1.24189e-23	-7.58227e-10	0.557407	4.25108e-06	-7.58227e-10	0.417325
87870749	chr5:87870749:T:C	1.68328e-24	-7.58227e-10	-1.44107	6.79091e-07	-7.58227e-10	-1.41685
87870899	chr5:87870899:A:T	3.26138e-24	-0.779664	-4.83947e-10	1.44568e-06	-0.661267	-4.83947e-10
87871055	chr5:87871055:G:A	1.79191e-23	0.716486	0.207565	1.65519e-05	0.824537	0.952118
87872035	chr5:87872035:C:T	2.1761e-23	-7.58227e-10	1.11831	8.0035e-06	-7.58227e-10	1.05003
87872241	chr5:87872241:A:C	2.41729e-24	-7.58227e-10	-1.07917	8.78222e-07	-7.58227e-10	-1.1597
87872282	chr5:87872282:T:C	1.58376e-24	-7.58227e-10	-1.50202	6.31491e-07	-7.58227e-10	-1.48952
87872363	chr5:87872363:G:T	1.15804e-24	-1.81508	-4.83947e-10	7.35687e-07	-1.3368	-4.83947e-10
87872619	chr5:87872619:G:A	1.95051e-24	-7.58227e-10	-1.29372	7.30257e-07	-7.58227e-10	-1.34421
87872821	chr5:87872821:G:T	6.96613e-25	-2.32334	-4.83947e-10	2.99914e-07	-2.23411	-4.83947e-10
87873019	chr5:87873019:G:A	2.90095e-24	-0.896777	-4.83947e-10	1.27759e-06	-0.78487	-4.83947e-10
87873500	chr5:87873500:C:T	1.63453e-24	-7.58227e-10	-1.47046	6.37376e-07	-7.58227e-10	-1.48024
87873643	chr5:87873643:A:T	4.96513e-24	-7.58227e-10	-0.359376	2.4786e-06	-7.58227e-10	-0.122154
87873758	chr5:87873758:G:A	2.55814e-25	-1.93873	-1.38638	7.72232e-08	-2.1536	-1.4373
87873765	chr5:87873765:G:A	1.56383e-24	-1.51468	-4.83947e-10	6.21954e-07	-1.50474	-4.83947e-10
87873877	chr5:87873877:A:T	2.17029e-24	-7.58227e-10	-1.18696	8.04167e-07	-7.58227e-10	-1.2478
87874320	chr5:87874320:C:G	2.5176e-23	1.01558	0.248492	2.35624e-05	1.12903	1.00077
87874566	chr5:87874566:T:C	1.60382e-24	-7.58227e-10	-1.48942	6.27378e-07	-7.58227e-10	-1.49605
87874571	chr5:87874571:A:G	1.50761e-24	-1.55129	-4.83947e-10	5.5432e-07	-1.61986	-4.83947e-10
87874669	chr5:87874669:T:C	2.31818e-25	-2.02323	-1.40038	7.11959e-08	-2.22451	-1.44766
87875885	chr5:87875885:A:G	1.78851e-24	-7.58227e-10	-1.38043	7.45794e-07	-7.58227e-10	-1.32315
87876017	chr5:87876017:C:T	2.09274e-25	-2.06951	-1.45642	7.58916e-08	-2.10858	-1.49972
87876117	chr5:87876117:G:A	1.59658e-24	-7.58227e-10	-1.49395	6.389e-07	-7.58227e-10	-1.47785
87876397	chr5:87876397:G:T	2.06321e-23	-7.58227e-10	1.06504	7.59823e-06	-7.58227e-10	0.998068
87876531	chr5:87876531:G:A	4.38384e-24	0.477683	-0.961571	2.15406e-06	0.0419547	-0.304448
87877100	chr5:87877100:A:G	2.10054e-24	-7.58227e-10	-1.21962	7.80446e-07	-7.58227e-10	-1.27774
87877146	chr5:87877146:T:C	1.72925e-24	-7.58227e-10	-1.41413	6.67849e-07	-7.58227e-10	-1.43354
87877857	chr5:87877857:C:T	1.59559e-24	-7.58227e-10	-1.49457	6.38282e-07	-7.58227e-10	-1.47882
87877887	chr5:87877887:G:T	2.31051e-24	-7.58227e-10	-1.12435	8.42495e-07	-7.58227e-10	-1.20123
87878110	chr5:87878110:A:C	1.81171e-23	-0.674557	1.6096	2.43861e-05	-1.06134	3.22551
87878115	chr5:87878115:A:G	1.63753e-24	-7.58227e-10	-1.46863	6.38373e-07	-7.58227e-10	-1.47868
87878339	chr5:87878339:G:A	2.64348e-25	-1.9612	-1.3311	7.87679e-08	-2.17654	-1.39456
87878343	chr5:87878343:C:T	2.65934e-23	0.959358	0.359491	2.55959e-05	1.07457	1.13801
87878358	chr5:87878358:C:T	2.16786e-24	-7.58227e-10	-1.18807	8.03373e-07	-7.58227e-10	-1.24878
87878400	chr5:87878400:C:T	1.63746e-24	-7.58227e-10	-1.46867	6.38468e-07	-7.58227e-10	-1.47853
87878529	chr5:87878529:G:T	1.62941e-24	-7.58227e-10	-1.4736	6.35692e-07	-7.58227e-10	-1.48289
87878760	chr5:87878760:A:G	1.97661e-24	-7.58227e-10	-1.28043	8.16107e-07	-7.58227e-10	-1.23306
87879280	chr5:87879280:T:A	1.68286e-24	-7.58227e-10	-1.44132	6.78902e-07	-7.58227e-10	-1.41713
87879776	chr5:87879776:A:G	2.3283e-25	-2.01147	-1.40779	7.15118e-08	-2.21441	-1.45333
87880000	chr5:87880000:C:T	2.67003e-23	1.0574	0.265458	2.50698e-05	1.17107	1.02075
87881153	chr5:87881153:T:A	3.94867e-24	0.368824	-0.957259	1.94486e-06	-0.0662763	-0.298381
87881699	chr5:87881699:C:T	8.98512e-25	-1.30043	-0.768404	5.44833e-07	-1.34014	-0.296981
87882027	chr5:87882027:A:G	2.34005e-25	-2.03436	-1.37987	7.15722e-08	-2.23456	-1.43234
87882158	chr5:87882158:GT:G	1.60176e-24	-7.58227e-10	-1.49071	6.26761e-07	-7.58227e-10	-1.49704
87882634	chr5:87882634:T:A	1.70185e-24	-7.58227e-10	-1.4301	6.58371e-07	-7.58227e-10	-1.44783
87882820	chr5:87882820:C:T	2.45673e-23	0.936899	0.302702	2.31407e-05	1.04703	1.06471
87883421	chr5:87883421:G:A	6.57658e-25	-2.38088	-4.83947e-10	2.52354e-07	-2.40677	-4.83947e-10
87884654	chr5:87884654:G:A	2.80229e-24	-7.58227e-10	-0.931376	1.33315e-06	-7.58227e-10	-0.742302
87885271	chr5:87885271:C:G	3.37903e-24	-7.58227e-10	-0.744224	1.4941e-06	-7.58227e-10	-0.628326
87885279	chr5:87885279:G:A	2.2058e-24	-7.58227e-10	-1.17073	8.15952e-07	-7.58227e-10	-1.23325
87885591	chr5:87885591:T:C	2.55919e-23	0.973914	0.30655	2.41842e-05	1.08582	1.07003
87885801	chr5:87885801:T:C	1.91593e-23	-7.58227e-10	0.990975	7.03041e-06	-7.58227e-10	0.920397
87885802	chr5:87885802:A:T	1.92289e-23	-7.58227e-10	0.994598	7.05578e-06	-7.58227e-10	0.923999
87885916	chr5:87885916:T:C	2.36033e-25	-2.03832	-1.36728	7.20892e-08	-2.23708	-1.42262
87886835	chr5:87886835:C:A	5.83807e-25	-2.5	-4.83947e-10	2.42493e-07	-2.44663	-4.83947e-10
87887017	chr5:87887017:C:T	4.19527e-23	0.940755	0.833972	2.6963e-05	-0.168134	2.43275
87887067	chr5:87887067:G:A	6.256e-25	-2.43086	-4.83947e-10	3.72541e-07	-2.01726	-4.83947e-10
87887236	chr5:87887236:G:C	2.58375e-23	0.998954	0.291059	2.43546e-05	1.11166	1.05122
87887528	chr5:87887528:G:T	4.09179e-24	-0.552833	-4.83947e-10	3.07953e-07	-2.20766	-4.83947e-10
87887616	chr5:87887616:T:C	2.40069e-25	-2.01	-1.37864	7.29662e-08	-2.21613	-1.43148
87887955	chr5:87887955:C:T	1.95782e-23	-7.58227e-10	1.0126	7.20723e-06	-7.58227e-10	0.945238
87888285	chr5:87888285:G:C	2.3091e-25	-2.04882	-1.37872	7.09465e-08	-2.24443	-1.43125
87888385	chr5:87888385:C:T	1.41468e-23	-7.58227e-10	0.687671	4.82999e-06	-7.58227e-10	0.544997
87888612	chr5:87888612:G:A	6.3714e-25	-2.41258	-4.83947e-10	3.89716e-07	-1.97219	-4.83947e-10
87888625	chr5:87888625:G:A	2.44541e-24	-0.706952	-0.360651	1.25502e-06	-0.586365	-0.216332
87890207	chr5:87890207:A:G	9.06831e-25	-2.05961	-4.83947e-10	3.57718e-07	-2.05786	-4.83947e-10
87890491	chr5:87890491:A:G	2.1761e-23	-7.58227e-10	1.11831	8.0035e-06	-7.58227e-10	1.05003
87891195	chr5:87891195:A:G	1.61941e-24	-7.58227e-10	-1.47975	6.32456e-07	-7.58227e-10	-1.48799
87891419	chr5:87891419:AG:A	2.12323e-24	-0.86425	-0.344625	1.66429e-06	-1.2147	0.694253
87891474	chr5:87891474:T:C	2.06758e-24	-1.04323	-0.192202	1.75345e-06	-1.37459	0.906334
87891716	chr5:87891716:T:C	1.81226e-24	-7.58227e-10	-1.36724	7.04716e-07	-7.58227e-10	-1.37981
87891829	chr5:87891829:G:A	3.34148e-25	-1.93195	-1.12603	9.36601e-08	-2.15023	-1.2477
87892693	chr5:87892693:T:TA	1.10274e-24	-2.4797	0.615684	8.58947e-07	-2.13426	0.952368
87892694	chr5:87892694:A:G	1.66308e-24	-7.58227e-10	-1.45314	6.47623e-07	-7.58227e-10	-1.46429
87892764	chr5:87892764:G:C	1.21427e-24	-1.76767	-4.83947e-10	3.87168e-07	-1.97874	-4.83947e-10
87892864	chr5:87892864:G:A	2.49e-25	-1.95788	-1.39424	7.56708e-08	-2.16817	-1.44304
87893706	chr5:87893706:C:T	2.167e-24	-0.738852	-0.449616	1.11998e-06	-0.609872	-0.306665
87893971	chr5:87893971:T:G	6.16498e-25	-2.44552	-4.83947e-10	3.6562e-07	-2.03601	-4.83947e-10
87894024	chr5:87894024:G:A	1.98685e-24	-7.58227e-10	-1.27527	7.47051e-07	-7.58227e-10	-1.32147
87894072	chr5:87894072:C:T	9.5641e-25	-2.48264	0.476261	7.31061e-07	-2.14518	0.802073
87894234	chr5:87894234:C:T	3.55971e-24	-7.58227e-10	-0.692136	1.52832e-06	-7.58227e-10	-0.605677
87894532	chr5:87894532:C:A	3.04078e-24	-0.849701	-4.83947e-10	1.33763e-06	-0.738948	-4.83947e-10
87894598	chr5:87894598:TA:T	1.58379e-24	-7.58227e-10	-1.50199	6.31527e-07	-7.58227e-10	-1.48946
87894634	chr5:87894634:C:T	5.82427e-25	-2.50237	-4.83947e-10	2.99824e-07	-2.23441	-4.83947e-10
87894700	chr5:87894700:G:A	1.79942e-24	-7.58227e-10	-1.37435	6.87716e-07	-7.58227e-10	-1.40423
87895108	chr5:87895108:T:G	3.57121e-24	0.308089	-0.996999	1.73238e-06	-0.122948	-0.357401
87895132	chr5:87895132:A:G	1.71243e-24	-7.58227e-10	-1.4239	6.54619e-07	-7.58227e-10	-1.45355
87895402	chr5:87895402:G:A	1.71228e-24	-7.58227e-10	-1.42399	6.62011e-07	-7.58227e-10	-1.44232
87895529	chr5:87895529:G:C	1.60179e-24	-7.58227e-10	-1.49069	6.26768e-07	-7.58227e-10	-1.49703
87895964	chr5:87895964:T:C	2.68037e-23	1.03659	0.290135	2.52227e-05	1.14889	1.04901
87896184	chr5:87896184:C:T	4.46379e-23	0.921891	0.914878	2.96397e-05	-0.178891	2.53816
87896840	chr5:87896840:C:T	2.36445e-24	-7.58227e-10	-1.10127	8.6025e-07	-7.58227e-10	-1.18038
87896847	chr5:87896847:TA:T	2.54078e-23	1.27324	-4.83947e-10	4.91201e-06	0.561835	-4.83947e-10
87898315	chr5:87898315:A:G	2.3273e-24	-7.58227e-10	-1.11711	8.5763e-07	-7.58227e-10	-1.18343
87898607	chr5:87898607:G:A	1.58516e-24	-7.58227e-10	-1.50113	6.28152e-07	-7.58227e-10	-1.49482
87898912	chr5:87898912:G:A	1.71812e-24	-7.58227e-10	-1.42059	6.5762e-07	-7.58227e-10	-1.44898
87899142	chr5:87899142:G:A	2.31701e-25	-2.00453	-1.41959	7.16683e-08	-2.20753	-1.45802
87899556	chr5:87899556:C:T	4.10545e-23	0.945172	0.807914	2.62556e-05	-0.162304	2.40034
87900474	chr5:87900474:G:C	1.54052e-24	-1.34491	-0.184784	1.35209e-06	-1.64152	0.913327
87900709	chr5:87900709:T:C	5.84413e-24	-7.58227e-10	-0.196377	2.11036e-06	-7.58227e-10	-0.282989
87900975	chr5:87900975:G:A	1.71837e-24	-7.58227e-10	-1.42044	6.57697e-07	-7.58227e-10	-1.44886
87901069	chr5:87901069:A:G	1.61444e-24	-7.58227e-10	-1.48283	6.28702e-07	-7.58227e-10	-1.49394
87901718	chr5:87901718:A:G	2.40657e-24	0.395817	-1.47943	3.60086e-07	-0.582508	-1.46875
87901975	chr5:87901975:C:A	9.55453e-25	-2.48349	0.47611	7.28815e-07	-2.14808	0.801892
87902283	chr5:87902283:A:G	2.39755e-25	-1.96315	-1.42681	7.36088e-08	-2.17535	-1.46349
87902715	chr5:87902715:C:T	1.58057e-24	-7.58227e-10	-1.50403	6.28426e-07	-7.58227e-10	-1.49438
87902766	chr5:87902766:C:T	6.02837e-24	0.190624	-0.355962	4.88378e-06	0.299225	0.256848
87902785	chr5:87902785:C:T	3.28117e-24	-7.58227e-10	-0.773615	1.40006e-06	-7.58227e-10	-0.693331
87902995	chr5:87902995:A:G	9.58858e-25	-2.00383	-4.83947e-10	3.78249e-07	-2.00205	-4.83947e-10
87903440	chr5:87903440:C:T	2.24822e-25	-2.02313	-1.43114	6.9978e-08	-2.22181	-1.46762
87904056	chr5:87904056:C:G	6.25623e-25	-2.43082	-4.83947e-10	2.28124e-07	-2.50771	-4.83947e-10
87905090	chr5:87905090:G:A	1.09551e-24	-2.48659	0.615995	8.35809e-07	-2.16193	0.952727
87905290	chr5:87905290:G:A	1.616e-24	-1.25801	-0.223848	1.38506e-06	-1.56671	0.862605
87905320	chr5:87905320:A:G	2.76558e-24	-0.0907932	-0.853772	1.44034e-06	-0.493979	-0.170988
87905365	chr5:87905365:C:T	3.17139e-25	-2.5012	-0.609028	1.98865e-07	-2.23248	-0.412497
87905651	chr5:87905651:T:A	2.35721e-24	-0.242029	-0.862308	1.23595e-06	-0.634298	-0.183705
87906612	chr5:87906612:T:C	2.10503e-24	-1.21748	-4.83947e-10	9.17549e-07	-1.1159	-4.83947e-10
87907018	chr5:87907018:C:T	1.75623e-24	-7.58227e-10	-1.39864	6.70014e-07	-7.58227e-10	-1.4303
87907292	chr5:87907292:T:C	2.20837e-24	-1.16956	-4.83947e-10	9.66603e-07	-1.06381	-4.83947e-10
87907877	chr5:87907877:G:A	1.82608e-24	-7.58227e-10	-1.35964	6.9346e-07	-7.58227e-10	-1.39591
87907958	chr5:87907958:T:A	1.13478e-24	-1.21081	-0.624573	5.70906e-07	-1.09759	-0.492792
87908472	chr5:87908472:C:T	1.1092e-24	-1.26213	-0.596043	5.58857e-07	-1.14976	-0.461945
87908719	chr5:87908719:G:A	2.95494e-24	-1.44341	0.565071	1.08931e-06	-1.44786	0.50356
87908742	chr5:87908742:A:G	1.5564e-24	-1.27812	-0.241316	1.3271e-06	-1.58563	0.83878
87908919	chr5:87908919:A:G	3.01108e-24	-7.58227e-10	-0.859516	1.32105e-06	-7.58227e-10	-0.75142
87908946	chr5:87908946:G:A	1.47346e-24	-1.30577	-0.268426	1.24742e-06	-1.60992	0.80115
87909045	chr5:87909045:A:G	6.24013e-25	-2.4334	-4.83947e-10	2.29805e-07	-2.50037	-4.83947e-10
87909229	chr5:87909229:T:A	4.69019e-25	-1.64249	-1.07644	1.37202e-07	-1.8439	-1.17224
87909411	chr5:87909411:C:A	1.68468e-23	0.503986	0.358357	1.6102e-05	0.617402	1.13169
87909438	chr5:87909438:T:A	1.21599e-24	-1.24488	-0.521377	6.15194e-07	-1.13469	-0.380979
87909674	chr5:87909674:A:C	4.10644e-23	0.911573	0.841755	2.65134e-05	-0.19859	2.44639
87911114	chr5:87911114:G:A	9.56207e-25	-2.00659	-4.83947e-10	2.50868e-07	-2.41268	-4.83947e-10
87911420	chr5:87911420:TA:T	1.85921e-24	-7.58227e-10	-1.34166	7.15216e-07	-7.58227e-10	-1.36502
87911488	chr5:87911488:C:T	2.3348e-24	-7.58227e-10	-1.11389	8.59225e-07	-7.58227e-10	-1.18157
87911667	chr5:87911667:G:A	1.62544e-24	-1.25607	-0.219962	1.39561e-06	-1.56429	0.867782
87912140	chr5:87912140:C:T	1.59301e-24	-7.58227e-10	-1.49619	6.23243e-07	-7.58227e-10	-1.50267
87913391	chr5:87913391:A:G	1.58415e-24	-7.58227e-10	-1.50177	6.31801e-07	-7.58227e-10	-1.48903
87913399	chr5:87913399:G:A	1.03007e-24	-1.2451	-0.687084	5.12177e-07	-1.13748	-0.561451
87913659	chr5:87913659:G:A	1.50272e-23	-7.58227e-10	0.74805	6.39071e-06	-7.58227e-10	0.824998
87913666	chr5:87913666:A:C	4.34324e-23	1.02523	0.784161	2.72043e-05	-0.0990912	2.37262
87913804	chr5:87913804:T:C	1.58235e-24	-7.58227e-10	-1.5029	6.27693e-07	-7.58227e-10	-1.49555
87914007	chr5:87914007:T:C	1.93964e-24	-7.58227e-10	-1.29931	7.39466e-07	-7.58227e-10	-1.33167
87914071	chr5:87914071:T:C	2.24315e-23	0.330054	0.818598	1.09376e-05	-0.987699	2.35006
87914129	chr5:87914129:A:G	2.50184e-24	-7.58227e-10	-1.04479	9.06843e-07	-7.58227e-10	-1.12763
87914221	chr5:87914221:C:T	2.29393e-25	-1.98918	-1.44495	7.11828e-08	-2.19581	-1.47654
87914344	chr5:87914344:A:G	6.27966e-24	-7.58227e-10	-0.124498	2.26212e-06	-7.58227e-10	-0.213546
87914381	chr5:87914381:TTA:T	1.69315e-24	-7.58227e-10	-1.43523	6.49899e-07	-7.58227e-10	-1.46079
87914751	chr5:87914751:A:C	1.38374e-23	-0.701847	1.36741	1.77358e-05	-1.07948	2.92522
87916368	chr5:87916368:T:C	8.28187e-25	-2.15033	-4.83947e-10	3.2676e-07	-2.14838	-4.83947e-10
87917690	chr5:87917690:CTT:C	6.13816e-25	-2.44987	-4.83947e-10	2.45777e-07	-2.43318	-4.83947e-10
87917730	chr5:87917730:T:C	1.51568e-23	-0.607795	1.36443	1.91699e-05	-0.998076	2.92157
87918009	chr5:87918009:C:T	2.22959e-24	-1.16	-4.83947e-10	9.96284e-07	-1.03357	-4.83947e-10
87918388	chr5:87918388:T:A	2.74306e-24	-7.58227e-10	-0.952742	1.19216e-06	-7.58227e-10	-0.85408
87918391	chr5:87918391:T:C	2.26244e-25	-2.02163	-1.42632	7.02001e-08	-2.22303	-1.46322
87918967	chr5:87918967:C:T	2.28469e-25	-1.99387	-1.4443	7.09271e-08	-2.20005	-1.4759
87919001	chr5:87919001:A:T	4.74433e-24	-7.58227e-10	-0.404865	1.69431e-06	-7.58227e-10	-0.502574
87919229	chr5:87919229:C:T	1.28049e-24	-1.27855	-0.43602	1.00938e-06	-1.58947	0.568953
87919588	chr5:87919588:G:C	1.25293e-24	-1.23033	-0.505995	6.34791e-07	-1.1199	-0.364404
87919730	chr5:87919730:A:G	2.58328e-24	-0.109873	-0.902881	1.31726e-06	-0.513053	-0.241244
87919919	chr5:87919919:T:C	1.57852e-24	-7.58227e-10	-1.50533	6.2544e-07	-7.58227e-10	-1.49915
87920129	chr5:87920129:A:G	1.32658e-24	-1.20656	-0.472646	6.74241e-07	-1.09518	-0.32883
87920295	chr5:87920295:T:C	5.988e-25	-2.47464	-4.83947e-10	2.35089e-07	-2.47764	-4.83947e-10
87921380	chr5:87921380:T:C	1.47588e-24	-1.28965	-0.282907	1.2425e-06	-1.59496	0.782231
87921610	chr5:87921610:G:C	2.02576e-24	-7.58227e-10	-1.25587	7.64619e-07	-7.58227e-10	-1.29823
87921721	chr5:87921721:T:A	4.06064e-24	-7.58227e-10	-0.560474	1.46975e-06	-7.58227e-10	-0.644754
87922043	chr5:87922043:C:T	9.95123e-25	-1.9667	-4.83947e-10	3.91994e-07	-1.96636	-4.83947e-10
87922141	chr5:87922141:C:T	1.59442e-24	-7.58227e-10	-1.4953	6.34082e-07	-7.58227e-10	-1.48543
87922481	chr5:87922481:A:G	2.34983e-24	-7.58227e-10	-1.10747	8.65356e-07	-7.58227e-10	-1.17446
87922683	chr5:87922683:T:C	1.76283e-24	-7.58227e-10	-1.39489	6.79763e-07	-7.58227e-10	-1.41586
87923386	chr5:87923386:C:A	1.75653e-24	-7.58227e-10	-1.39847	6.77689e-07	-7.58227e-10	-1.41891
87923431	chr5:87923431:C:T	2.46607e-24	-7.58227e-10	-1.05919	1.12318e-06	-7.58227e-10	-0.91368
87923778	chr5:87923778:G:A	6.19804e-24	-7.58227e-10	-0.137581	2.18537e-06	-7.58227e-10	-0.248062
87923858	chr5:87923858:A:G	1.50616e-24	-1.29219	-0.260057	1.27928e-06	-1.59827	0.81472
87924368	chr5:87924368:G:A	1.25827e-24	-1.23861	-0.493463	6.3816e-07	-1.12811	-0.350904
87925067	chr5:87925067:G:A	1.41696e-23	-0.595123	1.28441	1.75197e-05	-0.989195	2.82267
87925922	chr5:87925922:T:C	1.76917e-24	-7.58227e-10	-1.3913	6.74206e-07	-7.58227e-10	-1.42407
87926278	chr5:87926278:C:G	2.25169e-24	-1.15014	-4.83947e-10	9.84137e-07	-1.04584	-4.83947e-10
87926460	chr5:87926460:A:T	2.46635e-24	-0.0795122	-0.979564	1.2085e-06	-0.486916	-0.353555
87926740	chr5:87926740:T:G	6.24799e-25	-2.43214	-4.83947e-10	3.7913e-07	-1.99972	-4.83947e-10
87926860	chr5:87926860:A:G	1.42201e-23	0.400479	0.292362	1.33591e-05	0.51011	1.05224
87926977	chr5:87926977:C:T	1.59846e-23	-0.574605	1.38441	2.02013e-05	-0.969736	2.94564
87927172	chr5:87927172:A:G	2.78117e-24	-7.58227e-10	-0.938941	9.98714e-07	-7.58227e-10	-1.03113
87927216	chr5:87927216:A:G	2.82297e-24	-7.58227e-10	-0.924026	1.21137e-06	-7.58227e-10	-0.838092
87927277	chr5:87927277:C:T	1.26111e-24	-1.21083	-0.518991	6.39052e-07	-1.09954	-0.378079
87927648	chr5:87927648:ACTGATAC:A	2.14685e-24	-1.19781	-4.83947e-10	9.36607e-07	-1.09534	-4.83947e-10
87927876	chr5:87927876:C:A	2.28613e-25	-1.99722	-1.44031	7.08748e-08	-2.20353	-1.47315
87928241	chr5:87928241:A:T	1.36e-24	-1.20662	-0.447702	6.92487e-07	-1.09525	-0.30206
87928402	chr5:87928402:C:A	2.29784e-24	-7.58227e-10	-1.12984	8.39248e-07	-7.58227e-10	-1.2051
87928519	chr5:87928519:C:G	2.4227e-25	-1.95239	-1.42713	7.40325e-08	-2.16925	-1.46385
87928706	chr5:87928706:A:G	2.39743e-25	-1.96615	-1.42386	7.3441e-08	-2.17967	-1.46145
87928880	chr5:87928880:CAA:C	6.38039e-25	-2.41117	-4.83947e-10	2.51105e-07	-2.41173	-4.83947e-10
87928882	chr5:87928882:A:G	1.59348e-25	-2.39607	-1.40241	6.56467e-08	-2.4039	-1.34941
87928984	chr5:87928984:A:G	3.20292e-24	-1.34944	0.551694	1.18384e-06	-1.35058	0.489501
87929379	chr5:87929379:T:C	2.47263e-25	-1.92756	-1.43156	7.52543e-08	-2.1497	-1.46703
87929585	chr5:87929585:T:C	5.8673e-25	-2.495	-4.83947e-10	2.28353e-07	-2.50671	-4.83947e-10
87930280	chr5:87930280:A:T	1.04901e-24	-1.91397	-4.83947e-10	4.14755e-07	-1.90991	-4.83947e-10
87930287	chr5:87930287:T:C	1.04904e-24	-1.91394	-4.83947e-10	4.14762e-07	-1.9099	-4.83947e-10
87930329	chr5:87930329:G:A	1.10169e-23	-7.58227e-10	0.437618	3.78263e-06	-7.58227e-10	0.300573
87930783	chr5:87930783:A:AT	1.09909e-24	-2.4833	0.615964	8.48051e-07	-2.14733	0.952671
87931777	chr5:87931777:A:C	2.70935e-24	-7.58227e-10	-0.965107	9.74581e-07	-7.58227e-10	-1.05559
87931795	chr5:87931795:A:G	1.66083e-24	-1.2086	-0.24589	1.38724e-06	-1.53425	0.83172
87932711	chr5:87932711:C:T	2.07818e-24	-1.23032	-4.83947e-10	9.05343e-07	-1.12929	-4.83947e-10
87933607	chr5:87933607:G:A	1.38273e-23	-0.583389	1.24822	1.69078e-05	-0.980474	2.7784
87933783	chr5:87933783:A:G	1.73737e-24	-7.58227e-10	-1.40944	6.63675e-07	-7.58227e-10	-1.43981
87934604	chr5:87934604:A:C	5.81786e-25	-2.50347	-4.83947e-10	2.45293e-07	-2.43515	-4.83947e-10
87934612	chr5:87934612:C:T	1.43695e-24	-1.59929	-4.83947e-10	1.31867e-06	-0.753225	-4.83947e-10
87935323	chr5:87935323:G:T	2.56482e-24	-0.0979508	-0.921974	1.29464e-06	-0.507575	-0.264041
87935550	chr5:87935550:T:C	8.70283e-25	-1.34417	-0.756586	4.40939e-07	-1.19766	-0.651041
87935850	chr5:87935850:A:C	2.38488e-24	-0.212283	-0.880384	1.23309e-06	-0.610531	-0.209797
87935990	chr5:87935990:G:C	2.38843e-24	-0.206593	-0.884585	1.23159e-06	-0.60559	-0.215953
87936375	chr5:87936375:C:T	2.38046e-24	-1.23796	0.143437	8.82231e-07	-1.2381	0.082952
87937086	chr5:87937086:TTC:T	5.45183e-25	-1.45692	-1.11153	2.88521e-07	-1.69958	-0.573253
87937381	chr5:87937381:G:A	1.14561e-24	-1.12022	-0.705653	5.74579e-07	-1.00592	-0.578043
87937774	chr5:87937774:G:T	1.64422e-24	-7.58227e-10	-1.46455	6.36241e-07	-7.58227e-10	-1.48202
87938789	chr5:87938789:G:T	1.58533e-24	-7.58227e-10	-1.50102	6.21659e-07	-7.58227e-10	-1.50521
87939008	chr5:87939008:T:C	1.55044e-24	-1.24603	-0.277244	1.29329e-06	-1.56291	0.790254
87939251	chr5:87939251:C:T	1.34327e-24	-1.25742	-0.409284	1.06876e-06	-1.57444	0.611094
87939454	chr5:87939454:A:G	1.81961e-24	-7.58227e-10	-1.36319	6.88327e-07	-7.58227e-10	-1.40334
87939551	chr5:87939551:C:T	2.41524e-25	-1.95291	-1.42969	7.363e-08	-2.1732	-1.46535
87939726	chr5:87939726:C:T	2.3346e-24	-1.11397	-4.83947e-10	1.02086e-06	-1.0092	-4.83947e-10
87939760	chr5:87939760:C:A	5.80407e-25	-2.50584	-4.83947e-10	2.28613e-07	-2.50557	-4.83947e-10
87939825	chr5:87939825:C:T	9.43848e-25	-1.32974	-0.689864	4.62748e-07	-1.23961	-0.560806
87940254	chr5:87940254:C:T	1.62318e-24	-1.42308	-0.0543458	6.05354e-07	-1.4242	-0.107589
87940506	chr5:87940506:T:C	2.56177e-24	-7.58227e-10	-1.02111	1.10943e-06	-7.58227e-10	-0.926
87940797	chr5:87940797:A:G	2.88893e-24	-7.58227e-10	-0.900928	1.2654e-06	-7.58227e-10	-0.794459
87940928	chr5:87940928:TCA:T	9.27855e-25	-2.03669	-4.83947e-10	3.66695e-07	-2.03307	-4.83947e-10
87941124	chr5:87941124:A:G	2.14248e-25	-2.06209	-1.44035	6.74099e-08	-2.2537	-1.47311
87941445	chr5:87941445:TC:T	8.43151e-25	-2.48464	0.352218	3.26669e-07	-2.47379	0.325133
87941554	chr5:87941554:G:A	2.32342e-24	-0.33415	-0.784624	1.27508e-06	-0.714442	-0.0723986
87941631	chr5:87941631:T:C	2.18678e-24	-0.375772	-0.803614	1.19491e-06	-0.751734	-0.100042
87941657	chr5:87941657:G:A	4.77547e-24	-7.58227e-10	-0.398322	2.06149e-06	-7.58227e-10	-0.306418
87941890	chr5:87941890:T:C	1.57844e-24	-7.58227e-10	-1.50538	6.23527e-07	-7.58227e-10	-1.50221
87942031	chr5:87942031:C:T	6.864e-25	-2.33811	-4.83947e-10	4.63362e-07	-1.79909	-4.83947e-10
87942083	chr5:87942083:GAAC:G	2.20784e-24	-7.58227e-10	-1.1698	8.1657e-07	-7.58227e-10	-1.23249
87942100	chr5:87942100:C:T	1.88014e-24	-7.58227e-10	-1.33047	7.10153e-07	-7.58227e-10	-1.37212
87942573	chr5:87942573:G:A	2.6744e-24	-7.58227e-10	-0.97809	1.16465e-06	-7.58227e-10	-0.877425
87942840	chr5:87942840:C:T	2.66268e-24	-7.58227e-10	-0.982482	1.15909e-06	-7.58227e-10	-0.882216
87943219	chr5:87943219:T:C	2.58995e-24	-7.58227e-10	-1.01017	1.1227e-06	-7.58227e-10	-0.914114
87943298	chr5:87943298:A:T	1.82849e-24	-7.58227e-10	-1.35833	6.93445e-07	-7.58227e-10	-1.39593
87943549	chr5:87943549:T:C	2.17276e-24	-0.401061	-0.784757	1.20108e-06	-0.774225	-0.0724015
87943714	chr5:87943714:T:C	2.0144e-25	-2.1322	-1.43188	6.45418e-08	-2.30321	-1.46708
87943897	chr5:87943897:G:C	1.36804e-23	0.566075	0.0880732	1.24082e-05	0.67685	0.811658
87943914	chr5:87943914:G:C	1.63992e-23	0.657414	0.178004	1.51658e-05	0.769807	0.919386
87945538	chr5:87945538:C:T	5.87398e-25	-2.49387	-4.83947e-10	2.53891e-07	-2.4007	-4.83947e-10
87945539	chr5:87945539:G:A	2.04366e-24	-7.58227e-10	-1.24707	9.02452e-07	-7.58227e-10	-1.13249
87945713	chr5:87945713:T:C	8.02676e-25	-2.48461	0.302991	3.10576e-07	-2.4735	0.274329
87946097	chr5:87946097:G:A	1.61208e-24	-7.58227e-10	-1.48429	6.23865e-07	-7.58227e-10	-1.50167
87946181	chr5:87946181:A:G	3.80449e-24	-7.58227e-10	-0.625633	1.70736e-06	-7.58227e-10	-0.494899
87947170	chr5:87947170:C:T	2.09507e-24	-0.342191	-0.880038	1.11015e-06	-0.721783	-0.203569
87947521	chr5:87947521:A:G	2.21302e-24	-0.333048	-0.834409	1.19091e-06	-0.71616	-0.138967
87948063	chr5:87948063:G:T	2.05358e-24	-7.58227e-10	-1.24223	7.77326e-07	-7.58227e-10	-1.28174
87948535	chr5:87948535:A:C	5.72478e-24	-7.58227e-10	-0.21701	2.32308e-06	-7.58227e-10	-0.186955
87949054	chr5:87949054:C:A	1.08307e-24	-1.88201	-4.83947e-10	4.19924e-07	-1.89753	-4.83947e-10
87949085	chr5:87949085:C:T	2.63578e-24	-0.248963	-0.743673	1.46864e-06	-0.63582	-0.00969311
87949573	chr5:87949573:A:G	2.37632e-24	-0.289842	-0.806418	1.29711e-06	-0.671232	-0.0984772
87949745	chr5:87949745:G:A	9.63897e-25	-2.48359	0.485008	3.73497e-07	-2.47268	0.457982
87949806	chr5:87949806:C:T	2.16886e-24	-7.58227e-10	-1.18761	7.9576e-07	-7.58227e-10	-1.2583
87949827	chr5:87949827:G:A	2.6807e-24	-0.472823	-0.502913	1.89986e-06	-0.853139	0.465071
87950140	chr5:87950140:T:A	1.58294e-24	-7.58227e-10	-1.50253	6.21486e-07	-7.58227e-10	-1.50549
87950355	chr5:87950355:A:T	1.65263e-23	0.506965	0.336175	1.55487e-05	0.623741	1.09039
87950750	chr5:87950750:A:T	8.18742e-24	0.182715	-0.0419297	7.03667e-06	0.291334	0.629954
87951251	chr5:87951251:A:G	4.09997e-25	-1.93843	-0.914987	1.54337e-07	-2.1733	-0.725158
87951369	chr5:87951369:C:T	5.68549e-24	-7.58227e-10	-0.223897	2.94847e-06	-7.58227e-10	0.0514393
87951810	chr5:87951810:C:G	5.48604e-25	-2.49557	-0.0666255	2.21945e-07	-2.50161	-0.0335597
87952558	chr5:87952558:G:A	3.78377e-25	-2.0532	-0.880483	1.47211e-07	-2.26004	-0.685694
87952593	chr5:87952593:C:T	1.66823e-24	-7.58227e-10	-1.45005	6.48339e-07	-7.58227e-10	-1.46319
87952830	chr5:87952830:G:A	2.08209e-25	-2.09756	-1.43346	7.16558e-08	-2.28757	-1.37816
87953098	chr5:87953098:A:G	1.67841e-24	-7.58227e-10	-1.44397	6.51629e-07	-7.58227e-10	-1.45813
87953210	chr5:87953210:A:G	2.80606e-24	-7.58227e-10	-0.930032	1.2333e-06	-7.58227e-10	-0.820156
87953372	chr5:87953372:T:C	8.46734e-24	-7.58227e-10	0.174402	4.52051e-06	-7.58227e-10	0.478777
87953667	chr5:87953667:A:G	2.12483e-24	-7.58227e-10	-1.20812	7.94638e-07	-7.58227e-10	-1.25972
87953975	chr5:87953975:T:C	1.50665e-23	-0.205924	0.956583	1.58056e-05	-0.64477	2.37529
87954400	chr5:87954400:T:G	2.51342e-24	-7.58227e-10	-1.04017	1.09208e-06	-7.58227e-10	-0.941767
87955153	chr5:87955153:G:C	1.42923e-24	-1.60468	-4.83947e-10	6.09807e-07	-1.52446	-4.83947e-10
87955254	chr5:87955254:G:A	1.94374e-24	-7.58227e-10	-1.2972	7.27929e-07	-7.58227e-10	-1.3474
87955279	chr5:87955279:TCTC:T	7.80866e-24	-7.58227e-10	0.0934192	3.74788e-06	-7.58227e-10	0.291344
87955467	chr5:87955467:C:T	8.63721e-25	-1.12106	-0.987257	3.53097e-07	-1.12415	-0.946711
87955680	chr5:87955680:G:T	2.13259e-25	-2.08121	-1.42585	6.66407e-08	-2.2715	-1.46679
87956007	chr5:87956007:G:A	2.81236e-24	-7.58227e-10	-0.927789	1.23623e-06	-7.58227e-10	-0.817785
87956045	chr5:87956045:A:C	5.05449e-25	-1.43606	-1.20806	1.67102e-07	-1.75757	-1.06143
87956321	chr5:87956321:A:G	5.00778e-25	-1.46961	-1.1838	1.67305e-07	-1.78576	-1.03203
87956907	chr5:87956907:G:A	4.8594e-25	-1.47732	-1.20616	1.61598e-07	-1.79272	-1.05977
87957033	chr5:87957033:A:G	4.92261e-25	-1.45883	-1.21173	1.63172e-07	-1.77675	-1.06605
87957283	chr5:87957283:T:C	2.87938e-24	-7.58227e-10	-0.904239	1.26849e-06	-7.58227e-10	-0.792023
87957667	chr5:87957667:C:G	2.78879e-24	-7.58227e-10	-0.936208	1.22503e-06	-7.58227e-10	-0.826881
87958370	chr5:87958370:C:T	2.29302e-23	0.748977	0.421664	1.994e-05	0.250019	1.71286
87958476	chr5:87958476:T:C	5.77501e-25	-1.37259	-1.13827	1.92096e-07	-1.70423	-0.975379
87958787	chr5:87958787:T:C	3.40193e-24	-7.58227e-10	-0.737471	1.2505e-06	-7.58227e-10	-0.806303
87958989	chr5:87958989:T:C	5.03842e-25	-1.44223	-1.20508	1.66528e-07	-1.76227	-1.06017
87959148	chr5:87959148:A:G	1.652e-24	-7.58227e-10	-1.45983	6.38219e-07	-7.58227e-10	-1.47892
87959355	chr5:87959355:C:T	1.52719e-24	-1.53838	-4.83947e-10	6.51157e-07	-1.45885	-4.83947e-10
87959713	chr5:87959713:G:GT	1.93481e-24	-7.58227e-10	-1.30181	7.25074e-07	-7.58227e-10	-1.35133
87960017	chr5:87960017:A:G	1.56193e-25	-2.35464	-1.46383	7.09875e-08	-2.42517	-1.24993
87960250	chr5:87960250:C:T	1.58064e-24	-7.58227e-10	-1.50399	6.25887e-07	-7.58227e-10	-1.49843
87960417	chr5:87960417:C:T	5.02713e-25	-1.43241	-1.21714	1.65448e-07	-1.75379	-1.07516
87960517	chr5:87960517:T:C	4.84061e-24	-7.58227e-10	-0.384773	1.6645e-06	-7.58227e-10	-0.520324
87960989	chr5:87960989:G:A	3.78742e-25	-1.43522	-1.4975	1.11295e-07	-1.75296	-1.47246
87961363	chr5:87961363:G:A	5.44512e-24	-0.428949	0.161854	3.54967e-06	-1.16681	1.40382
87961451	chr5:87961451:C:CT	1.88566e-24	-7.58227e-10	-1.32753	7.0963e-07	-7.58227e-10	-1.37286
87961926	chr5:87961926:T:C	1.92312e-24	-7.58227e-10	-1.30786	7.21213e-07	-7.58227e-10	-1.35667
87962595	chr5:87962595:C:T	1.03674e-24	-1.92574	-4.83947e-10	4.10002e-07	-1.92144	-4.83947e-10
87962786	chr5:87962786:C:T	2.36184e-23	1.20021	-4.83947e-10	4.5327e-06	0.481469	-4.83947e-10
87962882	chr5:87962882:G:T	2.11296e-24	-7.58227e-10	-1.21373	9.36997e-07	-7.58227e-10	-1.09492
87963179	chr5:87963179:C:T	1.97988e-23	0.671818	0.351989	7.49689e-06	-0.774883	1.75952
87963753	chr5:87963753:A:G	2.6843e-25	-1.86989	-1.40708	9.40087e-08	-1.91747	-1.47674
87963761	chr5:87963761:C:T	2.79923e-24	-7.58227e-10	-0.932469	1.23005e-06	-7.58227e-10	-0.82279
87963862	chr5:87963862:A:G	8.03543e-24	-7.58227e-10	0.122046	3.86031e-06	-7.58227e-10	0.3209
87963993	chr5:87963993:T:A	2.82731e-24	-7.58227e-10	-0.922489	1.24357e-06	-7.58227e-10	-0.811861
87964005	chr5:87964005:C:T	2.44156e-23	0.79476	0.438648	2.1124e-05	0.29168	1.72888
87964316	chr5:87964316:T:C	7.95209e-24	-7.58227e-10	0.11162	3.81805e-06	-7.58227e-10	0.309893
87964548	chr5:87964548:A:G	1.6013e-24	-7.58227e-10	-1.491	6.43703e-07	-7.58227e-10	-1.47037
87964763	chr5:87964763:A:G	8.01408e-24	-7.58227e-10	0.119385	3.84976e-06	-7.58227e-10	0.318163
87964878	chr5:87964878:A:G	5.791e-25	-2.50809	-4.83947e-10	2.3417e-07	-2.48156	-4.83947e-10
87965691	chr5:87965691:A:T	1.9802e-24	-7.58227e-10	-1.27861	7.51366e-07	-7.58227e-10	-1.31571
87965764	chr5:87965764:CA:C	9.62693e-24	0.250011	0.0527394	8.22845e-06	0.359114	0.718637
87965953	chr5:87965953:ATAT:A	5.62141e-24	-7.58227e-10	-0.235232	2.40307e-06	-7.58227e-10	-0.153099
87966023	chr5:87966023:T:G	3.73704e-25	-1.44513	-1.50098	1.09416e-07	-1.76265	-1.4798
87966129	chr5:87966129:C:G	1.93655e-24	-7.58227e-10	-1.30091	7.26216e-07	-7.58227e-10	-1.34976
87966191	chr5:87966191:G:A	1.10465e-24	-0.958045	-0.90424	4.53554e-07	-0.960408	-0.86008
87966468	chr5:87966468:G:A	8.62295e-24	0.211442	-0.0188285	7.2581e-06	0.319748	0.632523
87966712	chr5:87966712:ATGTT:A	8.30135e-24	-7.58227e-10	0.154604	3.99615e-06	-7.58227e-10	0.355484
87967077	chr5:87967077:T:C	1.97887e-24	-7.58227e-10	-1.27929	7.50918e-07	-7.58227e-10	-1.31631
87967261	chr5:87967261:C:T	1.02278e-24	-1.93929	-4.83947e-10	4.04602e-07	-1.9347	-4.83947e-10
87967987	chr5:87967987:AAAAT:A	3.4403e-25	-1.53896	-1.48988	1.04216e-07	-1.83298	-1.45815
87968707	chr5:87968707:A:G	5.06016e-25	-1.435	-1.208	1.66997e-07	-1.75557	-1.06405
87970453	chr5:87970453:A:T	1.32244e-24	-0.760767	-0.921569	5.404e-07	-0.76511	-0.880183
87970552	chr5:87970552:G:T	1.80189e-24	-7.58227e-10	-1.37298	6.85296e-07	-7.58227e-10	-1.40775
87971503	chr5:87971503:T:G	1.77614e-24	-7.58227e-10	-1.38737	6.72107e-07	-7.58227e-10	-1.42718
87971684	chr5:87971684:C:T	6.68492e-25	-2.36455	-4.83947e-10	2.30159e-07	-2.49883	-4.83947e-10
87972092	chr5:87972092:C:T	4.76344e-24	-0.435278	0.034434	2.93619e-06	-1.16787	1.21514
87972214	chr5:87972214:C:A	1.92709e-24	-7.58227e-10	-1.3058	7.065e-07	-7.58227e-10	-1.37728
87972312	chr5:87972312:G:A	2.78059e-23	0.896935	0.466501	2.43165e-05	0.390408	1.7709
87972328	chr5:87972328:A:G	2.50553e-25	-1.88577	-1.46013	9.02176e-08	-1.93446	-1.50092
87972416	chr5:87972416:C:T	4.09529e-25	-1.35241	-1.50215	1.18292e-07	-1.6816	-1.48285
87973078	chr5:87973078:A:G	1.57825e-24	-7.58227e-10	-1.5055	6.23428e-07	-7.58227e-10	-1.50237
87973188	chr5:87973188:C:T	3.97093e-25	-1.42167	-1.46373	1.18691e-07	-1.73788	-1.4232
87973561	chr5:87973561:T:G	4.46288e-24	-7.58227e-10	-0.46602	1.89863e-06	-7.58227e-10	-0.388714
87973577	chr5:87973577:G:C	4.46288e-24	-7.58227e-10	-0.46602	1.89863e-06	-7.58227e-10	-0.388714
87973880	chr5:87973880:C:T	8.23976e-24	-7.58227e-10	0.147157	3.9815e-06	-7.58227e-10	0.351812
87974022	chr5:87974022:C:T	7.50564e-25	-2.24874	-4.83947e-10	3.83051e-07	-1.98943	-4.83947e-10
87974023	chr5:87974023:G:A	1.79792e-24	-7.58227e-10	-1.37518	7.42789e-07	-7.58227e-10	-1.32719
87974122	chr5:87974122:T:C	8.63192e-25	-2.10893	-4.83947e-10	3.58327e-07	-2.05616	-4.83947e-10
87974189	chr5:87974189:G:T	2.0284e-24	-7.58227e-10	-1.25457	7.54789e-07	-7.58227e-10	-1.31116
87974440	chr5:87974440:A:C	1.14779e-24	-1.82398	-4.83947e-10	5.01638e-07	-1.71972	-4.83947e-10
87974992	chr5:87974992:A:G	1.78397e-24	-7.58227e-10	-1.38297	6.74531e-07	-7.58227e-10	-1.42359
87975359	chr5:87975359:G:A	3.81043e-25	-1.45992	-1.46674	1.14399e-07	-1.77053	-1.42738
87975911	chr5:87975911:A:T	2.17463e-24	-7.58227e-10	-1.18495	9.69924e-07	-7.58227e-10	-1.06039
87976555	chr5:87976555:C:T	1.72302e-24	-7.58227e-10	-1.41773	6.59518e-07	-7.58227e-10	-1.44609
87977267	chr5:87977267:A:C	3.65096e-25	-1.51829	-1.45112	1.1196e-07	-1.8136	-1.40586
87977534	chr5:87977534:G:T	1.72369e-24	-7.58227e-10	-1.41735	6.59727e-07	-7.58227e-10	-1.44578
87977968	chr5:87977968:T:C	8.32142e-24	-7.58227e-10	0.157019	4.02335e-06	-7.58227e-10	0.362268
87978089	chr5:87978089:A:T	6.47955e-25	-2.39575	-4.83947e-10	2.28662e-07	-2.50536	-4.83947e-10
87978125	chr5:87978125:T:C	5.89915e-25	-1.42912	-1.06047	1.97945e-07	-1.74777	-0.901845
87978424	chr5:87978424:A:T	1.5987e-24	-1.49262	-4.83947e-10	6.83679e-07	-1.41011	-4.83947e-10
87979047	chr5:87979047:A:ACC	5.75149e-25	-1.48977	-1.02517	1.95959e-07	-1.79877	-0.860925
87979171	chr5:87979171:C:T	1.61131e-24	-7.58227e-10	-1.48477	6.28568e-07	-7.58227e-10	-1.49416
87979726	chr5:87979726:T:C	3.90257e-25	-1.44833	-1.45443	1.17473e-07	-1.76088	-1.41051
87979758	chr5:87979758:C:A	2.02901e-24	-7.58227e-10	-1.25427	7.54999e-07	-7.58227e-10	-1.31089
87979989	chr5:87979989:T:C	2.30395e-24	-7.58227e-10	-1.12719	9.93082e-07	-7.58227e-10	-1.03679
87980456	chr5:87980456:G:A	6.49047e-25	-1.45316	-0.9409	2.22737e-07	-1.76739	-0.764217
87980566	chr5:87980566:G:A	4.41679e-24	-7.58227e-10	-0.476401	1.55011e-06	-7.58227e-10	-0.59152
87980779	chr5:87980779:G:C	2.27518e-24	-7.58227e-10	-1.13975	9.79139e-07	-7.58227e-10	-1.05093
87981152	chr5:87981152:G:A	2.56732e-24	-7.58227e-10	-1.01895	1.1231e-06	-7.58227e-10	-0.913754
87981186	chr5:87981186:G:C	2.00087e-24	-0.97016	-0.298072	2.18633e-06	-0.723537	0.475913
87981283	chr5:87981283:G:A	1.58426e-24	-7.58227e-10	-1.5017	6.28838e-07	-7.58227e-10	-1.49373
87981587	chr5:87981587:C:T	1.97152e-23	0.751412	0.268162	1.73068e-05	0.257588	1.56367
87981741	chr5:87981741:C:T	2.26518e-24	-1.14416	-4.83947e-10	1.21902e-06	-0.831799	-4.83947e-10
87981886	chr5:87981886:G:A	3.96898e-24	0.407967	-0.991272	2.70226e-06	0.507595	-0.543355
87982024	chr5:87982024:A:G	2.34667e-24	-1.10882	-4.83947e-10	1.87176e-06	-0.402966	-4.83947e-10
87982071	chr5:87982071:AAG:A	3.6566e-24	0.316099	-0.981379	2.49948e-06	0.416202	-0.529968
87982082	chr5:87982082:A:G	3.90875e-24	0.38776	-0.986355	2.66614e-06	0.487514	-0.536731
87982164	chr5:87982164:A:C	3.80111e-24	0.374997	-1.00152	2.57797e-06	0.474595	-0.55744
87982171	chr5:87982171:C:T	7.08402e-24	0.439571	-0.443544	5.53498e-06	0.545983	0.135257
87982541	chr5:87982541:G:A	2.04139e-24	-7.58227e-10	-1.24818	8.79384e-07	-7.58227e-10	-1.15838
87982542	chr5:87982542:A:G	4.31909e-25	-2.48121	-0.320146	1.34111e-07	-2.50629	-0.532649
87982927	chr5:87982927:A:G	3.0848e-24	0.152328	-0.987656	2.09585e-06	0.248758	-0.538646
87982999	chr5:87982999:T:C	3.74405e-25	-1.48476	-1.45948	1.13225e-07	-1.79082	-1.4174
87983229	chr5:87983229:T:A	1.14006e-24	-1.04012	-0.790619	4.69364e-07	-1.04253	-0.743698
87983421	chr5:87983421:A:G	4.00596e-24	0.360806	-0.934837	2.72552e-06	0.43466	-0.461847
87983528	chr5:87983528:A:G	1.89199e-24	-7.58227e-10	-1.32418	7.11101e-07	-7.58227e-10	-1.37079
87983558	chr5:87983558:G:C	2.04067e-25	-2.08678	-1.46434	6.51016e-08	-2.2729	-1.48875
87983564	chr5:87983564:C:G	6.9182e-24	0.430426	-0.458085	5.3847e-06	0.53649	0.117224
87983685	chr5:87983685:A:G	2.65029e-24	-7.58227e-10	-0.987143	9.79709e-07	-7.58227e-10	-1.05035
87984071	chr5:87984071:A:C	6.88528e-24	0.432811	-0.465239	5.34872e-06	0.538939	0.108072
87984118	chr5:87984118:G:A	2.94488e-24	-7.58227e-10	-0.881747	1.29771e-06	-7.58227e-10	-0.769248
87984760	chr5:87984760:G:A	1.86171e-24	-7.58227e-10	-1.34032	7.01137e-07	-7.58227e-10	-1.3849
87984765	chr5:87984765:G:A	1.8927e-24	-7.58227e-10	-1.32381	7.11334e-07	-7.58227e-10	-1.37046
87984993	chr5:87984993:C:T	5.52833e-24	-7.58227e-10	-0.251929	2.24427e-06	-7.58227e-10	-0.221469
87985637	chr5:87985637:A:C	7.36686e-24	0.426704	-0.391526	5.83389e-06	0.532723	0.201114
87985773	chr5:87985773:T:C	1.89203e-24	-7.58227e-10	-1.32416	7.11113e-07	-7.58227e-10	-1.37077
87985838	chr5:87985838:A:G	3.62813e-24	-0.673096	-4.83947e-10	2.44237e-07	-2.43946	-4.83947e-10
87985957	chr5:87985957:C:T	7.5465e-24	0.399479	-0.34021	3.60354e-06	-0.463806	0.715877
87986266	chr5:87986266:G:A	6.82181e-25	-2.34427	-4.83947e-10	2.67938e-07	-2.34685	-4.83947e-10
87986445	chr5:87986445:C:T	1.79311e-24	-7.58227e-10	-1.37786	7.40153e-07	-7.58227e-10	-1.33075
87986608	chr5:87986608:A:G	1.89062e-24	-7.58227e-10	-1.32491	7.10657e-07	-7.58227e-10	-1.37141
87986678	chr5:87986678:C:T	1.11358e-23	0.408735	0.0396157	1.05519e-05	0.492134	0.834324
87987350	chr5:87987350:A:G	3.68825e-24	0.338555	-0.995218	2.50654e-06	0.437471	-0.548417
87987461	chr5:87987461:T:G	1.62002e-24	-7.58227e-10	-1.47938	6.31118e-07	-7.58227e-10	-1.49011
87987725	chr5:87987725:C:T	1.31676e-23	-7.58227e-10	0.615942	6.51179e-06	-7.58227e-10	0.843767
87988141	chr5:87988141:A:G	9.69422e-25	-1.99287	-4.83947e-10	3.83466e-07	-1.98835	-4.83947e-10
87988190	chr5:87988190:T:C	3.53714e-24	0.298844	-0.997341	2.4009e-06	0.397073	-0.551077
87988360	chr5:87988360:C:A	4.54017e-24	-7.58227e-10	-0.448851	1.59196e-06	-7.58227e-10	-0.564883
87988692	chr5:87988692:C:T	1.98645e-25	-2.11434	-1.4637	6.38231e-08	-2.2931	-1.48839
87988693	chr5:87988693:G:A	8.22747e-25	-2.15692	-4.83947e-10	6.48978e-07	-1.4622	-4.83947e-10
87989137	chr5:87989137:T:A	1.05476e-23	0.369583	0.0245032	9.95828e-06	0.452426	0.816131
87989155	chr5:87989155:C:T	2.18255e-23	0.758555	0.362711	1.86585e-05	0.26503	1.63143
87989204	chr5:87989204:G:T	2.03707e-24	-7.58227e-10	-1.2503	7.57556e-07	-7.58227e-10	-1.30751
87989270	chr5:87989270:A:G	4.37496e-24	0.0306287	-0.516545	3.35235e-06	0.134437	0.0453769
87989333	chr5:87989333:T:G	6.27634e-24	0.366287	-0.491314	4.84577e-06	0.471311	0.0769479
87989383	chr5:87989383:C:A	1.10024e-23	0.392202	0.0441015	1.04546e-05	0.477242	0.839954
87989580	chr5:87989580:T:C	1.37419e-23	-7.58227e-10	0.658633	6.80675e-06	-7.58227e-10	0.888067
87989740	chr5:87989740:G:A	1.18448e-23	0.467902	0.0421712	1.12408e-05	0.552139	0.837563
87990000	chr5:87990000:T:A	3.34176e-25	-1.59288	-1.46502	1.03295e-07	-1.87462	-1.42539
87990027	chr5:87990027:G:A	1.62859e-24	-7.58227e-10	-1.4741	6.53751e-07	-7.58227e-10	-1.45488
87990911	chr5:87990911:G:A	1.72066e-24	-1.41911	-4.83947e-10	6.45998e-07	-1.46681	-4.83947e-10
87991015	chr5:87991015:C:T	5.80639e-25	-2.50544	-4.83947e-10	2.3255e-07	-2.4885	-4.83947e-10
87991193	chr5:87991193:C:T	2.30398e-23	0.801895	0.373516	1.96559e-05	0.30472	1.64381
87991399	chr5:87991399:G:A	3.71568e-24	0.335008	-0.984262	2.53083e-06	0.43205	-0.533351
87991486	chr5:87991486:G:A	1.95777e-24	-7.58227e-10	-1.29001	7.32258e-07	-7.58227e-10	-1.34147
87991579	chr5:87991579:T:C	4.83917e-24	0.0329739	-0.418044	3.76424e-06	0.128188	0.167511
87991727	chr5:87991727:A:C	1.29475e-23	-7.58227e-10	0.599085	6.39444e-06	-7.58227e-10	0.825582
87991804	chr5:87991804:C:G	1.70149e-24	-7.58227e-10	-1.43031	6.95402e-07	-7.58227e-10	-1.39311
87991970	chr5:87991970:G:C	3.09439e-24	-7.58227e-10	-0.832224	1.37303e-06	-7.58227e-10	-0.712828
87991979	chr5:87991979:A:G	2.42485e-23	1.22654	-4.83947e-10	4.6358e-06	0.503961	-4.83947e-10
87992149	chr5:87992149:C:G	1.7491e-23	0.883404	0.0164678	1.67516e-05	0.983134	0.805512
87992433	chr5:87992433:A:G	5.25465e-24	0.196806	-0.499507	4.04133e-06	0.299699	0.0670287
87992441	chr5:87992441:G:C	2.63308e-24	-7.58227e-10	-0.993659	9.86777e-07	-7.58227e-10	-1.04316
87993769	chr5:87993769:A:T	3.33041e-25	-1.59518	-1.46612	1.02285e-07	-1.88295	-1.42689
87993810	chr5:87993810:T:A	3.52544e-24	-7.58227e-10	-0.701808	1.29411e-06	-7.58227e-10	-0.772022
87993870	chr5:87993870:A:G	1.00893e-24	-1.95292	-4.83947e-10	3.98909e-07	-1.94887	-4.83947e-10
87994360	chr5:87994360:G:A	2.57056e-25	-2.45721	-0.863066	1.01771e-07	-2.49074	-0.824137
87994404	chr5:87994404:C:A	4.30222e-25	-2.48878	-0.316484	1.34128e-07	-2.50805	-0.53076
87994542	chr5:87994542:G:C	1.73417e-23	0.649218	0.242081	1.4368e-05	0.162604	1.47255
87994787	chr5:87994787:A:T	3.6755e-24	0.41795	-1.07807	2.43065e-06	0.521288	-0.662975
87995056	chr5:87995056:C:A	1.29514e-23	-7.58227e-10	0.599391	6.39702e-06	-7.58227e-10	0.825985
87995516	chr5:87995516:A:G	5.90349e-25	-2.48886	-4.83947e-10	2.31902e-07	-2.49129	-4.83947e-10
87995825	chr5:87995825:C:T	1.3701e-23	-7.58227e-10	0.655653	6.78281e-06	-7.58227e-10	0.884544
87995999	chr5:87995999:G:C	1.0522e-24	-1.14159	-0.769342	4.3257e-07	-1.14545	-0.722412
87996159	chr5:87996159:A:T	1.68381e-23	0.582815	0.279017	1.41796e-05	0.101084	1.52087
87996479	chr5:87996479:A:G	2.03109e-24	-7.58227e-10	-1.25324	7.55677e-07	-7.58227e-10	-1.30999
87996616	chr5:87996616:C:A	4.54017e-24	-7.58227e-10	-0.448851	1.59196e-06	-7.58227e-10	-0.564883
87996639	chr5:87996639:G:A	2.02901e-24	-7.58227e-10	-1.25427	7.54999e-07	-7.58227e-10	-1.31089
87996953	chr5:87996953:A:G	3.09341e-24	-7.58227e-10	-0.832542	1.37264e-06	-7.58227e-10	-0.71311
87997160	chr5:87997160:T:C	9.8152e-25	-2.43391	0.453439	8.35191e-07	-1.99052	0.780577
87997469	chr5:87997469:C:T	5.99311e-25	-2.47379	-4.83947e-10	2.28096e-07	-2.50784	-4.83947e-10
87997644	chr5:87997644:G:A	5.88238e-25	-2.49244	-4.83947e-10	2.8255e-07	-2.29375	-4.83947e-10
87998064	chr5:87998064:G:T	1.24956e-23	-7.58227e-10	0.56356	6.16058e-06	-7.58227e-10	0.788323
87998151	chr5:87998151:A:G	3.84712e-24	0.631153	-1.24564	2.42131e-06	0.740179	-0.885717
87998241	chr5:87998241:C:CA	2.68236e-23	1.32747	-4.83947e-10	5.06475e-06	0.592458	-4.83947e-10
87999202	chr5:87999202:G:A	2.2147e-25	-2.05632	-1.41296	7.84498e-08	-2.09577	-1.47938
88000241	chr5:88000241:T:C	1.71507e-24	-7.58227e-10	-1.42236	7.01904e-07	-7.58227e-10	-1.38381
88000290	chr5:88000290:T:C	1.97686e-24	-7.58227e-10	-1.2803	7.50185e-07	-7.58227e-10	-1.31728
88000700	chr5:88000700:T:C	4.14989e-24	0.698791	-1.23752	2.62515e-06	0.808701	-0.87341
88001000	chr5:88001000:C:T	1.37803e-24	-1.64116	-4.83947e-10	5.27975e-07	-1.66855	-4.83947e-10
88001513	chr5:88001513:T:A	3.21287e-25	-1.78029	-1.31694	1.04678e-07	-2.03076	-1.25595
88001752	chr5:88001752:C:A	1.17694e-24	-1.0236	-0.775289	4.84437e-07	-1.026	-0.728618
88001934	chr5:88001934:T:C	6.08577e-25	-2.45845	-4.83947e-10	2.28765e-07	-2.50491	-4.83947e-10
88002690	chr5:88002690:A:G	5.7904e-25	-2.5082	-4.83947e-10	2.29842e-07	-2.50021	-4.83947e-10
88002781	chr5:88002781:A:C	1.74444e-24	-7.58227e-10	-1.40538	6.66092e-07	-7.58227e-10	-1.43617
88003158	chr5:88003158:G:GTGGGAA	1.79557e-24	-7.58227e-10	-1.37649	6.82634e-07	-7.58227e-10	-1.41164
88003655	chr5:88003655:A:T	3.33874e-25	-1.74319	-1.31562	1.08329e-07	-1.99818	-1.25426
88004098	chr5:88004098:A:G	2.09323e-23	0.638172	0.441307	1.84147e-05	0.154665	1.72864
88004733	chr5:88004733:A:G	1.52454e-23	-7.58227e-10	0.762467	7.57143e-06	-7.58227e-10	0.994534
88004863	chr5:88004863:T:C	1.3671e-24	-1.64912	-4.83947e-10	5.81651e-07	-1.57173	-4.83947e-10
88004993	chr5:88004993:A:T	6.08663e-24	-7.58227e-10	-0.15572	2.48325e-06	-7.58227e-10	-0.12028
88005440	chr5:88005440:C:G	6.31987e-24	0.990741	-1.10886	4.13278e-06	1.088	-0.6989
88005703	chr5:88005703:T:C	5.65498e-24	-0.172519	-0.0567591	2.20783e-06	-1.38477	1.14693
88006139	chr5:88006139:G:C	1.61733e-25	-2.28047	-1.50315	5.58895e-08	-2.4088	-1.50543
88006328	chr5:88006328:G:C	1.71807e-23	0.982079	-0.100106	1.58783e-05	1.0618	0.673307
88006972	chr5:88006972:C:A	7.99216e-25	-2.18594	-4.83947e-10	2.39905e-07	-2.45736	-4.83947e-10
88007265	chr5:88007265:T:C	1.63948e-23	-7.58227e-10	0.835151	8.15987e-06	-7.58227e-10	1.06938
88007735	chr5:88007735:G:A	6.23985e-25	-2.43344	-4.83947e-10	2.40322e-07	-2.45562	-4.83947e-10
88008162	chr5:88008162:G:A	1.76311e-24	-7.58227e-10	-1.39474	6.76093e-07	-7.58227e-10	-1.42127
88008223	chr5:88008223:T:C	6.12528e-24	0.983454	-1.13284	3.96573e-06	1.08054	-0.732692
88008451	chr5:88008451:G:A	5.60649e-24	0.902626	-1.14052	3.60952e-06	0.997605	-0.743877
88009031	chr5:88009031:G:T	1.76213e-24	-7.58227e-10	-1.39529	6.75767e-07	-7.58227e-10	-1.42175
88009036	chr5:88009036:A:G	1.73905e-24	-7.58227e-10	-1.40847	6.67828e-07	-7.58227e-10	-1.43357
88009042	chr5:88009042:A:G	1.57876e-24	-7.58227e-10	-1.50517	6.21609e-07	-7.58227e-10	-1.50529
88009252	chr5:88009252:A:C	5.97763e-24	1.0025	-1.17629	3.78732e-06	1.0982	-0.796392
88009714	chr5:88009714:A:G	3.06301e-24	-7.58227e-10	-0.842417	1.38737e-06	-7.58227e-10	-0.702435
88009927	chr5:88009927:T:A	4.8512e-24	0.541069	-0.923657	2.39937e-06	0.074409	-0.229049
88010038	chr5:88010038:G:A	1.08193e-24	-0.712516	-1.17055	4.46421e-07	-0.716296	-1.12004
88010066	chr5:88010066:T:C	1.34509e-24	-1.66535	-4.83947e-10	5.71837e-07	-1.58875	-4.83947e-10
88010189	chr5:88010189:G:A	5.71802e-24	0.922033	-1.14023	3.6893e-06	1.01908	-0.743491
88010487	chr5:88010487:T:C	2.35378e-24	-7.58227e-10	-1.10579	1.00997e-06	-7.58227e-10	-1.01992
88010496	chr5:88010496:G:T	1.95422e-23	1.18936	-0.178592	1.77225e-05	1.26809	0.576894
88010684	chr5:88010684:C:T	3.54137e-24	-0.791257	0.0939569	2.18334e-06	-1.448	1.19901
88010918	chr5:88010918:C:G	6.30395e-24	0.994179	-1.11482	4.12489e-06	1.09401	-0.706821
88010959	chr5:88010959:T:C	2.54574e-24	0.463006	-1.4904	5.47493e-07	-0.165299	-1.46695
88011077	chr5:88011077:A:G	6.0362e-23	2.92212	-0.783575	4.58079e-05	3.01945	-0.224835
88011101	chr5:88011101:G:T	2.67404e-25	-1.82752	-1.45329	8.70548e-08	-2.06411	-1.40695
88011377	chr5:88011377:A:G	6.00658e-24	0.952817	-1.12178	3.91667e-06	1.05161	-0.716219
88011602	chr5:88011602:G:C	1.35948e-24	-0.564007	-1.09071	5.58073e-07	-0.57745	-1.03566
88011748	chr5:88011748:T:C	1.58315e-24	-1.5024	-4.83947e-10	1.53664e-06	-0.600247	-4.83947e-10
88012024	chr5:88012024:A:G	5.96254e-24	0.950813	-1.12713	3.86357e-06	1.04641	-0.724663
88012256	chr5:88012256:A:G	1.68933e-23	0.566266	0.298836	1.44904e-05	0.0923278	1.55131
88012531	chr5:88012531:C:A	1.70504e-23	-7.58227e-10	0.874361	8.50177e-06	-7.58227e-10	1.11043
88012585	chr5:88012585:C:T	2.01097e-23	1.20361	-0.164226	1.83382e-05	1.28522	0.593918
88012881	chr5:88012881:C:T	7.63834e-24	0.942099	-0.870733	5.51444e-06	1.05956	-0.382036
88012972	chr5:88012972:G:T	1.62641e-24	-7.58227e-10	-1.47544	6.3175e-07	-7.58227e-10	-1.48911
88013031	chr5:88013031:T:C	3.06304e-24	-7.58227e-10	-0.842406	1.35014e-06	-7.58227e-10	-0.729637
88013114	chr5:88013114:C:T	5.90719e-25	-2.48823	-4.83947e-10	2.29899e-07	-2.49996	-4.83947e-10
88013171	chr5:88013171:A:G	2.19558e-23	0.75191	0.375306	1.90049e-05	0.262591	1.65226
88013267	chr5:88013267:G:C	8.35233e-24	1.23057	-1.06985	5.59566e-06	1.32059	-0.628448
88013293	chr5:88013293:T:C	1.06895e-23	1.32087	-0.913413	7.54991e-06	1.421	-0.429313
88013333	chr5:88013333:A:C	3.77211e-24	0.615184	-1.24936	2.32915e-06	0.706895	-0.891238
88013452	chr5:88013452:G:A	2.74891e-25	-1.87363	-1.37957	9.24054e-08	-2.10085	-1.31057
88013551	chr5:88013551:A:T	1.81911e-23	1.16353	-0.224408	1.63552e-05	1.24499	0.519709
88013783	chr5:88013783:T:C	2.68718e-25	-1.82009	-1.45582	8.69354e-08	-2.062	-1.41044
88013930	chr5:88013930:A:G	2.48913e-24	-7.58227e-10	-1.04988	1.07366e-06	-7.58227e-10	-0.958773
88014116	chr5:88014116:G:A	5.89425e-25	-2.49042	-4.83947e-10	2.29636e-07	-2.50111	-4.83947e-10
88014287	chr5:88014287:C:T	2.80723e-23	-7.58227e-10	1.37297	9.60506e-06	-7.58227e-10	1.23244
88014348	chr5:88014348:G:A	1.7785e-23	0.514988	0.401554	1.58632e-05	0.0470795	1.68708
88014482	chr5:88014482:T:C	1.65408e-23	-7.58227e-10	0.844016	8.23352e-06	-7.58227e-10	1.07837
88014657	chr5:88014657:C:T	6.47908e-24	0.841738	-0.934974	4.56238e-06	0.95635	-0.468352
88014942	chr5:88014942:C:T	3.02163e-24	-7.58227e-10	-0.856019	1.42462e-06	-7.58227e-10	-0.675946
88015126	chr5:88015126:C:T	1.70569e-23	1.04333	-0.168585	1.55047e-05	1.12417	0.587123
88015296	chr5:88015296:G:A	1.80991e-23	0.519738	0.414311	1.70406e-05	0.0506487	1.7551
88015453	chr5:88015453:A:G	2.54617e-24	0.0669669	-1.09419	1.44252e-06	0.0180619	-0.681516
88015743	chr5:88015743:C:T	1.75514e-23	0.537212	0.366109	1.54405e-05	0.0662887	1.64085
88016072	chr5:88016072:T:A	1.89515e-23	1.13012	-0.150054	1.72936e-05	1.20863	0.61186
88016196	chr5:88016196:T:C	1.65144e-23	-7.58227e-10	0.842421	8.22047e-06	-7.58227e-10	1.07678
88016899	chr5:88016899:A:T	2.78635e-24	-0.843813	-0.093269	1.71892e-06	-1.48893	1.00078
88017225	chr5:88017225:C:T	1.66355e-23	-7.58227e-10	0.849724	8.28802e-06	-7.58227e-10	1.08496
88017324	chr5:88017324:G:A	2.79986e-24	-0.828293	-0.103952	1.7152e-06	-1.4768	0.986482
88017720	chr5:88017720:G:A	9.95419e-24	1.08475	-0.748569	7.38411e-06	1.18943	-0.219948
88018041	chr5:88018041:A:C	9.09761e-25	-0.869343	-1.18704	3.72471e-07	-0.879609	-1.13784
88018086	chr5:88018086:T:C	5.91711e-24	-7.58227e-10	-0.183966	2.38101e-06	-7.58227e-10	-0.16232
88018152	chr5:88018152:T:G	3.12635e-24	-0.821949	-4.83947e-10	1.51795e-06	-0.612485	-4.83947e-10
88018315	chr5:88018315:A:G	1.88025e-25	-2.20439	-1.42861	6.75637e-08	-2.23678	-1.48775
88019054	chr5:88019054:AT:A	1.6532e-23	-7.58227e-10	0.843484	8.23116e-06	-7.58227e-10	1.07808
88019328	chr5:88019328:T:C	4.26466e-23	1.37601	0.415124	4.42077e-05	1.47007	1.28899
88019435	chr5:88019435:T:C	9.05641e-24	-0.00945227	0.251111	3.81908e-06	-1.2605	1.57066
88019500	chr5:88019500:CA:C	2.72251e-24	-7.58227e-10	-0.96026	1.17529e-06	-7.58227e-10	-0.868329
88019669	chr5:88019669:A:G	1.76311e-24	-7.58227e-10	-1.39474	6.76093e-07	-7.58227e-10	-1.42127
88020274	chr5:88020274:G:A	1.96977e-24	-7.58227e-10	-1.2839	8.43416e-07	-7.58227e-10	-1.20014
88020449	chr5:88020449:A:G	6.52263e-24	0.904223	-0.990759	4.44411e-06	1.00895	-0.547222
88021649	chr5:88021649:A:T	1.66992e-24	-7.58227e-10	-1.44904	6.43234e-07	-7.58227e-10	-1.47109
88021929	chr5:88021929:C:T	3.12883e-24	-0.821156	-4.83947e-10	1.45637e-06	-0.653902	-4.83947e-10
88022734	chr5:88022734:C:T	3.69902e-23	1.20133	0.447504	3.84441e-05	1.29102	1.32834
88022770	chr5:88022770:A:T	2.77249e-25	-1.78687	-1.45779	8.89901e-08	-2.03591	-1.41317
88022959	chr5:88022959:A:G	3.75091e-23	1.20688	0.455892	3.9049e-05	1.29693	1.33804
88023210	chr5:88023210:A:C	8.88761e-25	-2.07974	-4.83947e-10	7.29761e-07	-1.34488	-4.83947e-10
88023628	chr5:88023628:C:T	1.75949e-24	-7.58227e-10	-1.39679	6.74879e-07	-7.58227e-10	-1.42307
88024040	chr5:88024040:C:T	1.76311e-24	-7.58227e-10	-1.39474	6.76093e-07	-7.58227e-10	-1.42127
88024365	chr5:88024365:T:C	1.20158e-24	-2.34023	0.562052	1.14888e-06	-1.77624	0.885184
88024402	chr5:88024402:G:A	4.08206e-23	0.461177	1.28619	4.21128e-05	0.00024144	2.71026
88024600	chr5:88024600:C:T	9.25597e-25	-0.851658	-1.18747	3.78935e-07	-0.861948	-1.13829
88025435	chr5:88025435:G:A	2.882e-24	-7.58227e-10	-0.903329	1.24947e-06	-7.58227e-10	-0.807131
88025456	chr5:88025456:G:T	1.80851e-24	-0.757299	-0.612011	9.49648e-07	-0.593425	-0.488086
88025746	chr5:88025746:C:T	1.06395e-24	-0.704435	-1.19539	4.35068e-07	-0.714053	-1.14805
88025977	chr5:88025977:T:C	3.09158e-24	-0.837141	0.00400932	1.98772e-06	-1.48234	1.13949
88026044	chr5:88026044:A:G	1.36059e-24	-2.32415	0.67025	1.30974e-06	-1.74242	0.982397
88026589	chr5:88026589:T:C	6.74824e-24	0.990203	-1.04274	4.53519e-06	1.09594	-0.613925
88026751	chr5:88026751:T:C	4.88477e-23	0.518244	1.40865	5.21663e-05	0.0568259	2.86776
88026956	chr5:88026956:G:A	2.71798e-24	-7.58227e-10	-0.961926	1.00224e-06	-7.58227e-10	-1.02761
88027500	chr5:88027500:A:G	6.34213e-24	0.949479	-1.06408	4.22214e-06	1.05397	-0.643475
88027684	chr5:88027684:A:G	1.61183e-24	-7.58227e-10	-1.48444	6.45111e-07	-7.58227e-10	-1.46818
88028539	chr5:88028539:G:A	5.11694e-24	-7.58227e-10	-0.329258	2.47524e-06	-7.58227e-10	-0.123511
88029066	chr5:88029066:C:T	1.58027e-24	-7.58227e-10	-1.50422	6.28583e-07	-7.58227e-10	-1.49413
88029093	chr5:88029093:A:G	2.31782e-24	-1.01504	-0.106144	1.40258e-06	-1.62045	0.928919
88029385	chr5:88029385:T:C	3.67508e-23	0.404297	1.23805	3.53653e-05	-0.0497178	2.5856
88029862	chr5:88029862:T:C	2.37849e-24	-7.58227e-10	-1.09535	1.01436e-06	-7.58227e-10	-1.01559
88030253	chr5:88030253:G:A	1.92026e-24	-7.58227e-10	-1.30936	7.29966e-07	-7.58227e-10	-1.3446
88030356	chr5:88030356:T:C	3.70872e-24	-7.58227e-10	-0.651127	1.66526e-06	-7.58227e-10	-0.519867
88030580	chr5:88030580:AAAT:A	2.88134e-25	-1.80227	-1.40388	9.37797e-08	-2.04426	-1.35239
88030635	chr5:88030635:A:T	8.20713e-25	-2.1594	-4.83947e-10	3.08828e-07	-2.20482	-4.83947e-10
88031087	chr5:88031087:C:G	5.79059e-25	-2.50816	-4.83947e-10	2.33523e-07	-2.48432	-4.83947e-10
88031099	chr5:88031099:A:G	1.28449e-23	-0.161181	0.752313	6.69214e-06	-1.36632	2.23741
88031334	chr5:88031334:C:T	1.90712e-24	-7.58227e-10	-1.31622	7.25562e-07	-7.58227e-10	-1.35066
88031568	chr5:88031568:G:A	6.39888e-25	-2.40828	-4.83947e-10	2.40396e-07	-2.45532	-4.83947e-10
88031628	chr5:88031628:C:G	1.98826e-24	0.178682	-1.45324	4.43527e-07	-0.427803	-1.41504
88032069	chr5:88032069:C:T	3.19867e-25	-1.84734	-1.25432	1.08091e-07	-2.08155	-1.17308
88032096	chr5:88032096:A:T	6.9456e-25	-2.32629	-4.83947e-10	2.51997e-07	-2.40819	-4.83947e-10
88032249	chr5:88032249:C:T	1.63537e-25	-2.27991	-1.49262	5.74459e-08	-2.4083	-1.47846
88033086	chr5:88033086:A:G	7.84297e-25	-2.20478	-4.83947e-10	3.04925e-07	-2.21754	-4.83947e-10
88033359	chr5:88033359:A:G	3.8654e-25	-1.71108	-1.20125	1.28248e-07	-1.97046	-1.11318
88033819	chr5:88033819:A:G	7.84624e-24	0.0160305	0.0821892	6.05972e-06	-0.470411	1.24223
88035800	chr5:88035800:G:A	7.25705e-23	2.68636	-0.363618	6.14829e-05	2.80163	0.287282
88036032	chr5:88036032:C:T	7.83831e-23	2.53161	-0.131816	7.02858e-05	2.67668	0.546045
88037364	chr5:88037364:T:C	1.43251e-25	-2.46892	-1.43605	5.56426e-08	-2.50814	-1.41051
88037375	chr5:88037375:C:T	8.58047e-23	2.78072	-0.290456	7.42509e-05	2.89861	0.378988
88038607	chr5:88038607:T:C	9.0533e-23	2.77009	-0.226193	7.95953e-05	2.88783	0.459282
88039756	chr5:88039756:G:A	7.40516e-25	-2.26222	-4.83947e-10	2.86694e-07	-2.27919	-4.83947e-10
88039848	chr5:88039848:C:T	1.98887e-23	-7.58227e-10	1.02834	6.66687e-06	-7.58227e-10	0.867303
88039928	chr5:88039928:C:T	1.47831e-25	-2.42173	-1.45177	5.60845e-08	-2.4977	-1.41304
88041071	chr5:88041071:G:A	1.6423e-24	-7.58227e-10	-1.46571	6.57897e-07	-7.58227e-10	-1.44855
88041170	chr5:88041170:G:T	1.64613e-25	-2.49651	-1.26946	6.4713e-08	-2.50349	-1.26415
88041669	chr5:88041669:A:C	2.43818e-24	-7.58227e-10	-1.07056	1.05526e-06	-7.58227e-10	-0.976056
88042342	chr5:88042342:T:A	2.37155e-24	-7.58227e-10	-1.09827	1.02337e-06	-7.58227e-10	-1.00674
88042845	chr5:88042845:G:A	6.47864e-24	-0.0300565	-0.0632476	4.7363e-06	-0.513965	1.03937
88043765	chr5:88043765:T:C	8.48707e-23	2.83705	-0.357732	7.20392e-05	2.95483	0.292534
88043876	chr5:88043876:A:G	1.43895e-25	-2.4229	-1.47758	5.41176e-08	-2.49808	-1.44836
88044663	chr5:88044663:C:T	9.83615e-23	2.86514	-0.23831	8.62392e-05	2.98229	0.444989
88044666	chr5:88044666:T:C	3.661e-23	2.66076	-1.02226	2.56054e-05	2.76193	-0.548968
88045278	chr5:88045278:C:T	7.71881e-25	-2.22074	-4.83947e-10	3.1266e-07	-2.19248	-4.83947e-10
88045355	chr5:88045355:T:A	7.33729e-25	-2.27143	-4.83947e-10	5.26206e-07	-1.67191	-4.83947e-10
88045513	chr5:88045513:C:T	2.6563e-24	-7.58227e-10	-0.984879	1.15785e-06	-7.58227e-10	-0.88328
88045565	chr5:88045565:G:A	1.83809e-24	-7.58227e-10	-1.35309	7.55123e-07	-7.58227e-10	-1.31072
88045666	chr5:88045666:A:T	1.38935e-25	-2.46916	-1.4664	5.36468e-08	-2.50815	-1.44703
88045667	chr5:88045667:G:A	1.38861e-25	-2.47097	-1.46513	5.37278e-08	-2.50819	-1.44548
88045669	chr5:88045669:G:A	1.39469e-25	-2.46395	-1.46777	5.35756e-08	-2.50779	-1.44872
88046366	chr5:88046366:C:T	1.80735e-24	-2.12426	0.754309	2.33608e-06	-2.42405	2.24268
88046537	chr5:88046537:C:T	7.25754e-25	-2.28236	-4.83947e-10	2.87121e-07	-2.2777	-4.83947e-10
88046879	chr5:88046879:T:G	6.50519e-23	2.52416	-0.310785	5.74804e-05	2.66687	0.354723
88047516	chr5:88047516:T:C	9.81508e-23	2.90824	-0.283553	8.5085e-05	3.02585	0.387949
88049394	chr5:88049394:T:C	2.6349e-23	1.98787	-0.678253	1.51699e-05	1.82164	-0.132172
88049429	chr5:88049429:G:A	1.75664e-24	-7.58227e-10	-1.39841	7.07095e-07	-7.58227e-10	-1.37644
88050183	chr5:88050183:A:G	8.44472e-23	2.89225	-0.417935	7.05262e-05	3.01004	0.216099
88050305	chr5:88050305:A:T	6.79771e-23	2.65746	-0.400102	5.85344e-05	2.80125	0.238517
88050437	chr5:88050437:C:T	5.95244e-25	-2.4806	-4.83947e-10	2.37598e-07	-2.46702	-4.83947e-10
88050493	chr5:88050493:C:T	2.69681e-24	-7.58227e-10	-0.969744	1.17572e-06	-7.58227e-10	-0.86797
88052367	chr5:88052367:G:A	5.90062e-23	2.57633	-0.4605	4.74032e-05	2.66646	0.16238
88052401	chr5:88052401:C:T	1.63238e-24	-7.58227e-10	-1.47177	6.54825e-07	-7.58227e-10	-1.45323
88052452	chr5:88052452:A:G	7.34419e-23	2.75201	-0.417333	6.10606e-05	2.86503	0.216986
88052809	chr5:88052809:C:T	8.9733e-23	2.97906	-0.444033	6.3984e-05	2.95386	0.174926
88052919	chr5:88052919:A:G	5.7905e-25	-2.50818	-4.83947e-10	2.55981e-07	-2.3925	-4.83947e-10
88053067	chr5:88053067:C:T	1.60925e-24	-7.58227e-10	-1.48605	6.52164e-07	-7.58227e-10	-1.45731
88053071	chr5:88053071:C:A	1.60223e-24	-7.58227e-10	-1.49042	6.23857e-07	-7.58227e-10	-1.50168
88053140	chr5:88053140:G:A	1.48229e-25	-2.46712	-1.40369	5.75845e-08	-2.50809	-1.37626
88053284	chr5:88053284:C:T	4.77691e-24	-1.31977	0.92175	4.18493e-06	-1.88792	2.28956
88053341	chr5:88053341:G:A	5.87041e-23	2.82662	-0.715925	4.9908e-05	2.94601	-0.0656763
88053381	chr5:88053381:C:T	1.93601e-24	-7.58227e-10	-1.30119	7.6886e-07	-7.58227e-10	-1.29269
88053519	chr5:88053519:A:G	1.73365e-24	-7.58227e-10	-1.41159	6.80427e-07	-7.58227e-10	-1.41488
88053528	chr5:88053528:T:C	1.73348e-24	-7.58227e-10	-1.41168	6.80364e-07	-7.58227e-10	-1.41498
88053739	chr5:88053739:G:T	1.65609e-25	-2.49092	-1.26902	6.49833e-08	-2.49979	-1.26368
88053946	chr5:88053946:A:G	8.91178e-24	-7.58227e-10	0.225559	5.27227e-06	-7.58227e-10	0.632614
88054142	chr5:88054142:G:T	7.07436e-25	-2.30792	-4.83947e-10	2.71123e-07	-2.33503	-4.83947e-10
88054149	chr5:88054149:G:A	1.72542e-24	-7.58227e-10	-1.41634	6.94729e-07	-7.58227e-10	-1.39408
88054173	chr5:88054173:C:A	1.60766e-24	-7.58227e-10	-1.48703	6.41975e-07	-7.58227e-10	-1.47305
88054223	chr5:88054223:G:C	3.19919e-23	1.77229	-0.268624	2.74275e-05	1.90637	0.37533
88054273	chr5:88054273:T:G	1.2593e-23	0.983277	-0.411947	1.05616e-05	1.10216	0.225216
88054380	chr5:88054380:A:G	6.36189e-25	-2.41407	-4.83947e-10	2.42117e-07	-2.44818	-4.83947e-10
88054703	chr5:88054703:G:C	1.67105e-24	-1.44836	-4.83947e-10	7.14233e-07	-1.36639	-4.83947e-10
88055520	chr5:88055520:T:G	9.28275e-23	2.88862	-0.319696	7.8296e-05	2.99182	0.338827
88055581	chr5:88055581:C:T	7.31722e-23	2.48231	-0.151307	6.60635e-05	2.64075	0.520018
88055892	chr5:88055892:A:C	4.92369e-24	-0.179193	-0.188562	3.49252e-06	-0.647545	0.868322
88056112	chr5:88056112:A:C	8.45146e-23	2.8063	-0.331185	7.16643e-05	2.91603	0.326119
88056281	chr5:88056281:C:T	1.40948e-25	-2.46542	-1.45576	5.48971e-08	-2.50799	-1.42415
88056695	chr5:88056695:G:A	1.57921e-24	-7.58227e-10	-1.50489	6.21899e-07	-7.58227e-10	-1.50483
88057002	chr5:88057002:T:G	1.49439e-24	-1.56009	-4.83947e-10	6.24321e-07	-1.50094	-4.83947e-10
88057040	chr5:88057040:G:A	1.57837e-24	-7.58227e-10	-1.50542	6.22595e-07	-7.58227e-10	-1.50371
88057198	chr5:88057198:G:T	6.58026e-24	-7.58227e-10	-0.0777396	3.56808e-06	-7.58227e-10	0.24218
88057950	chr5:88057950:A:G	1.57917e-24	-7.58227e-10	-1.50492	6.24511e-07	-7.58227e-10	-1.50063
88058008	chr5:88058008:A:T	1.38251e-25	-2.48008	-1.46041	5.40567e-08	-2.50764	-1.43993
88058448	chr5:88058448:T:G	5.4138e-23	2.40672	-0.377002	4.67187e-05	2.54639	0.267904
88058662	chr5:88058662:G:A	1.71408e-24	-7.58227e-10	-1.42294	6.89608e-07	-7.58227e-10	-1.40148
88058741	chr5:88058741:C:A	1.07473e-23	0.412836	-4.83947e-10	5.6619e-06	0.703912	-4.83947e-10
88059126	chr5:88059126:T:C	1.57904e-24	-7.58227e-10	-1.505	6.24238e-07	-7.58227e-10	-1.50107
88059153	chr5:88059153:A:T	1.98542e-24	-7.58227e-10	-1.27598	8.09517e-07	-7.58227e-10	-1.24117
88059189	chr5:88059189:G:A	1.32847e-24	-1.67779	-4.83947e-10	6.7176e-07	-1.4277	-4.83947e-10
88059627	chr5:88059627:G:A	4.62227e-24	-1.3274	0.896468	4.03625e-06	-1.89363	2.2591
88060241	chr5:88060241:T:A	5.85872e-23	2.42749	-0.318787	5.13415e-05	2.56685	0.341799
88060293	chr5:88060293:C:T	6.04639e-24	-7.58227e-10	-0.162353	2.64239e-06	-7.58227e-10	-0.0581641
88060457	chr5:88060457:G:A	1.72929e-25	-2.2257	-1.49099	1.32262e-07	-1.54732	-1.5055
88060507	chr5:88060507:T:C	7.29717e-23	2.685	-0.356742	6.17747e-05	2.79918	0.294467
88061074	chr5:88061074:C:G	8.04688e-23	2.71593	-0.28988	6.92727e-05	2.83062	0.377582
88061371	chr5:88061371:T:C	2.48594e-24	-7.58227e-10	-1.05116	1.07448e-06	-7.58227e-10	-0.958015
88061411	chr5:88061411:G:T	8.27043e-25	-2.15171	-4.83947e-10	3.21741e-07	-2.16386	-4.83947e-10
88061469	chr5:88061469:T:C	1.37793e-25	-2.48402	-1.4598	5.41367e-08	-2.50693	-1.43916
88061839	chr5:88061839:GT:G	1.39761e-25	-2.46604	-1.4636	5.43456e-08	-2.50803	-1.43421
88062114	chr5:88062114:A:G	7.16641e-23	2.43876	-0.128585	6.49761e-05	2.59666	0.547516
88062186	chr5:88062186:C:T	2.13417e-24	-7.58227e-10	-1.20373	8.74845e-07	-7.58227e-10	-1.16356
88063008	chr5:88063008:T:G	6.91819e-23	2.62971	-0.354783	5.84801e-05	2.74295	0.295893
88063298	chr5:88063298:A:G	2.90513e-24	-7.58227e-10	-0.895335	1.08098e-06	-7.58227e-10	-0.951983
88063684	chr5:88063684:T:C	1.84323e-24	-7.58227e-10	-1.3503	6.96513e-07	-7.58227e-10	-1.39152
88063740	chr5:88063740:C:A	6.27598e-23	2.53243	-0.354925	5.45125e-05	2.67283	0.295756
88064366	chr5:88064366:C:A	1.59914e-24	-7.58227e-10	-1.49235	6.45475e-07	-7.58227e-10	-1.46762
88064680	chr5:88064680:CT:C	7.28213e-23	2.69996	-0.373768	6.13177e-05	2.81394	0.272281
88064682	chr5:88064682:T:A	7.02919e-23	2.65421	-0.363371	5.93739e-05	2.76878	0.285231
88064695	chr5:88064695:A:T	1.57902e-24	-7.58227e-10	-1.50501	6.24221e-07	-7.58227e-10	-1.5011
88065120	chr5:88065120:T:C	2.48222e-24	-7.58227e-10	-1.05266	1.07265e-06	-7.58227e-10	-0.959716
88065968	chr5:88065968:T:C	5.79593e-25	-2.50724	-4.83947e-10	2.58064e-07	-2.3844	-4.83947e-10
88066218	chr5:88066218:C:T	6.13061e-23	2.5287	-0.374633	5.30797e-05	2.67075	0.271197
88066292	chr5:88066292:A:C	1.40755e-25	-2.45865	-1.4639	5.43768e-08	-2.50728	-1.43439
88066574	chr5:88066574:A:T	6.39693e-23	2.59151	-0.394923	5.35093e-05	2.70429	0.245717
88066863	chr5:88066863:T:G	2.54331e-24	-7.58227e-10	-1.02835	1.10169e-06	-7.58227e-10	-0.933005
88067212	chr5:88067212:A:C	6.12899e-25	-2.45137	-4.83947e-10	2.35182e-07	-2.47724	-4.83947e-10
88067356	chr5:88067356:G:A	9.21596e-23	2.70024	-0.138535	8.24455e-05	2.84791	0.534378
88067877	chr5:88067877:C:T	3.01388e-24	0.468129	-1.32672	1.47756e-06	0.380617	-1.02007
88068399	chr5:88068399:C:T	8.358e-23	2.90722	-0.443234	6.93143e-05	3.02385	0.184951
88068527	chr5:88068527:A:G	7.02354e-24	-7.58227e-10	-0.0125472	8.47257e-06	-7.58227e-10	1.10699
88068600	chr5:88068600:T:C	2.94611e-24	-0.881328	-4.83947e-10	1.42672e-06	-0.674469	-4.83947e-10
88069244	chr5:88069244:C:T	2.13017e-24	0.284414	-1.49003	4.67219e-07	-0.320464	-1.47034
88069284	chr5:88069284:C:T	1.69132e-25	-2.24758	-1.49132	1.26742e-07	-1.58996	-1.50549
88069571	chr5:88069571:C:G	2.73186e-24	-7.58227e-10	-0.956832	1.00874e-06	-7.58227e-10	-1.02114
88070397	chr5:88070397:C:T	1.59974e-24	-7.58227e-10	-1.49197	6.23374e-07	-7.58227e-10	-1.50246
88070500	chr5:88070500:C:A	1.61041e-24	-7.58227e-10	-1.48532	6.52932e-07	-7.58227e-10	-1.45613
88070738	chr5:88070738:A:G	1.5923e-24	-7.58227e-10	-1.49664	6.2216e-07	-7.58227e-10	-1.5044
88071012	chr5:88071012:G:A	3.06209e-25	-2.4512	-0.694103	1.20052e-07	-2.45844	-0.691239
88071626	chr5:88071626:A:G	1.82387e-24	-7.58227e-10	-1.36085	7.46877e-07	-7.58227e-10	-1.3217
88071627	chr5:88071627:T:C	7.30427e-23	2.5536	-0.224371	6.41173e-05	2.6998	0.431064
88072218	chr5:88072218:G:A	6.34729e-25	-2.41637	-4.83947e-10	2.39402e-07	-2.45946	-4.83947e-10
88072652	chr5:88072652:C:CCACTGGT	2.62117e-24	0.486635	-1.48483	5.67489e-07	-0.133937	-1.46245
88072656	chr5:88072656:G:GTAGTGTCACT	2.63935e-24	0.493513	-1.4848	5.71039e-07	-0.127725	-1.46242
88073828	chr5:88073828:A:T	8.09642e-23	2.57065	-0.138453	7.18475e-05	2.71574	0.528961
88073860	chr5:88073860:G:A	6.88896e-23	2.48857	-0.217875	5.9976e-05	2.63244	0.431653
88073961	chr5:88073961:G:T	7.39281e-24	-7.58227e-10	0.0386937	3.94065e-06	-7.58227e-10	0.341498
88074546	chr5:88074546:G:C	2.9495e-24	-7.58227e-10	-0.880179	1.08389e-06	-7.58227e-10	-0.949288
88074610	chr5:88074610:G:A	6.41041e-23	2.93328	-0.734586	5.21984e-05	3.02295	-0.0977436
88074901	chr5:88074901:T:C	1.79984e-24	-7.58227e-10	-1.37412	6.82536e-07	-7.58227e-10	-1.41179
88075248	chr5:88075248:A:C	2.55472e-24	-7.58227e-10	-1.02387	1.10727e-06	-7.58227e-10	-0.927954
88075262	chr5:88075262:G:A	1.58987e-24	-7.58227e-10	-1.49816	6.2225e-07	-7.58227e-10	-1.50426
88075365	chr5:88075365:C:A	4.50634e-23	2.39196	-0.545702	3.70004e-05	2.53084	0.0502422
88075405	chr5:88075405:G:A	5.549e-25	-2.45985	-0.0909302	1.89019e-07	-2.46609	-0.229665
88075576	chr5:88075576:T:C	1.57971e-24	-7.58227e-10	-1.50457	6.21593e-07	-7.58227e-10	-1.50532
88075762	chr5:88075762:G:A	1.60195e-24	-1.49059	-4.83947e-10	6.82475e-07	-1.41188	-4.83947e-10
88075930	chr5:88075930:A:G	1.43758e-24	-1.59885	-4.83947e-10	5.27117e-07	-1.67018	-4.83947e-10
88076178	chr5:88076178:A:T	2.02453e-24	-7.58227e-10	-1.25648	8.72105e-07	-7.58227e-10	-1.16669
88076585	chr5:88076585:T:C	1.57916e-24	-7.58227e-10	-1.50492	6.24381e-07	-7.58227e-10	-1.50084
88077015	chr5:88077015:C:T	2.55472e-24	-7.58227e-10	-1.02387	1.10727e-06	-7.58227e-10	-0.927954
88077017	chr5:88077017:G:A	1.5791e-24	-7.58227e-10	-1.50496	6.24317e-07	-7.58227e-10	-1.50094
88077257	chr5:88077257:T:C	1.22602e-24	-1.75804	-4.83947e-10	4.84459e-07	-1.75457	-4.83947e-10
88078260	chr5:88078260:A:AT	2.54577e-24	-7.58227e-10	-1.02738	1.10306e-06	-7.58227e-10	-0.931759
88078544	chr5:88078544:G:A	1.66848e-25	-2.45344	-1.29905	6.78165e-08	-2.50654	-1.21426
88079153	chr5:88079153:T:A	6.76823e-23	2.45148	-0.198472	5.96699e-05	2.59569	0.463289
88079568	chr5:88079568:TAC:T	4.47671e-24	0.287446	-0.750372	3.58202e-06	0.359025	-0.112946
88079577	chr5:88079577:GTGTATATATA:G	3.99472e-24	0.153474	-0.730314	3.19163e-06	0.220676	-0.0899907
88079898	chr5:88079898:T:C	7.19401e-25	-2.29115	-4.83947e-10	5.09002e-07	-1.70515	-4.83947e-10
88080577	chr5:88080577:A:G	2.54409e-24	-7.58227e-10	-1.02804	1.10226e-06	-7.58227e-10	-0.932489
88080781	chr5:88080781:G:A	2.84062e-24	-7.58227e-10	-0.917791	1.05723e-06	-7.58227e-10	-0.974195
88080986	chr5:88080986:C:T	2.65718e-24	-7.58227e-10	-0.984547	1.15573e-06	-7.58227e-10	-0.885117
88081285	chr5:88081285:C:T	5.74035e-23	3.1087	-1.02041	4.02163e-05	3.21125	-0.546828
88081774	chr5:88081774:T:A	3.66273e-24	-7.58227e-10	-0.663606	1.29074e-06	-7.58227e-10	-0.774629
88082098	chr5:88082098:T:C	1.98478e-24	-7.58227e-10	-1.27631	8.09219e-07	-7.58227e-10	-1.24153
88082553	chr5:88082553:T:C	1.60328e-24	-7.58227e-10	-1.48976	6.24065e-07	-7.58227e-10	-1.50135
88082601	chr5:88082601:T:C	1.60208e-24	-7.58227e-10	-1.49051	6.2383e-07	-7.58227e-10	-1.50172
88082808	chr5:88082808:A:G	1.40439e-25	-2.48187	-1.44293	5.52088e-08	-2.50737	-1.41911
88082882	chr5:88082882:C:G	1.39026e-25	-2.47953	-1.45538	5.43843e-08	-2.50773	-1.43379
88082990	chr5:88082990:C:A	1.60168e-24	-7.58227e-10	-1.49076	6.23748e-07	-7.58227e-10	-1.50186
88085796	chr5:88085796:G:T	1.66199e-24	-7.58227e-10	-1.4538	6.26058e-07	-7.58227e-10	-1.49816
88086431	chr5:88086431:T:C	1.69799e-24	-7.58227e-10	-1.43237	6.86536e-07	-7.58227e-10	-1.40594
88086845	chr5:88086845:T:C	2.16086e-24	-7.58227e-10	-1.19131	9.21007e-07	-7.58227e-10	-1.11213
88087006	chr5:88087006:A:G	2.15899e-24	-7.58227e-10	-1.19218	9.20086e-07	-7.58227e-10	-1.11314
88087090	chr5:88087090:T:C	5.77636e-23	2.44512	-0.350572	5.21917e-05	2.65055	0.274524
88087321	chr5:88087321:G:A	2.20716e-24	-7.58227e-10	-1.17011	9.43041e-07	-7.58227e-10	-1.08849
88087358	chr5:88087358:C:T	1.83078e-24	-7.58227e-10	-1.35707	6.92307e-07	-7.58227e-10	-1.39757
88087720	chr5:88087720:TA:T	1.58441e-24	-1.5016	-4.83947e-10	8.48429e-07	-1.19422	-4.83947e-10
88087800	chr5:88087800:AAAGT:A	1.60382e-24	-7.58227e-10	-1.48943	6.48542e-07	-7.58227e-10	-1.46288
88087851	chr5:88087851:AG:A	2.01466e-24	-7.58227e-10	-1.26136	8.49661e-07	-7.58227e-10	-1.19277
88088701	chr5:88088701:G:GTAAA	6.28425e-24	-7.58227e-10	-0.123767	2.55418e-06	-7.58227e-10	-0.092116
88089640	chr5:88089640:T:A	1.57831e-24	-7.58227e-10	-1.50546	6.25061e-07	-7.58227e-10	-1.49975
88090251	chr5:88090251:G:A	1.60976e-24	-7.58227e-10	-1.48573	6.23708e-07	-7.58227e-10	-1.50192
88090977	chr5:88090977:T:G	1.64675e-24	-7.58227e-10	-1.46301	6.77159e-07	-7.58227e-10	-1.4197
88091183	chr5:88091183:A:T	1.61014e-24	-7.58227e-10	-1.48549	6.44438e-07	-7.58227e-10	-1.46922
88091288	chr5:88091288:C:G	1.83116e-24	-7.58227e-10	-1.35686	6.96673e-07	-7.58227e-10	-1.39129
88091474	chr5:88091474:A:G	2.32365e-23	-0.103358	1.28727	1.34993e-05	-1.37397	2.94676
88091652	chr5:88091652:C:T	2.06549e-24	-7.58227e-10	-1.23645	8.61845e-07	-7.58227e-10	-1.17853
88091755	chr5:88091755:T:C	9.72199e-24	0.754682	-0.442105	1.91433e-06	-0.623114	0.242636
88091819	chr5:88091819:T:G	1.7953e-24	-7.58227e-10	-1.37664	6.84738e-07	-7.58227e-10	-1.40857
88092047	chr5:88092047:C:T	3.87965e-24	-7.58227e-10	-0.606069	1.72359e-06	-7.58227e-10	-0.485436
88092604	chr5:88092604:G:A	1.42458e-24	-1.60794	-4.83947e-10	6.09132e-07	-1.52557	-4.83947e-10
88092625	chr5:88092625:T:C	2.24258e-24	-7.58227e-10	-1.15419	9.36903e-07	-7.58227e-10	-1.09502
88092722	chr5:88092722:T:G	3.25478e-24	-7.58227e-10	-0.78169	1.4333e-06	-7.58227e-10	-0.669867
88093210	chr5:88093210:G:A	5.9158e-25	-1.58236	-0.904416	2.75717e-07	-1.96076	-0.357471
88093240	chr5:88093240:G:C	4.02144e-25	-1.57123	-1.30153	1.37996e-07	-1.92454	-1.08584
88093241	chr5:88093241:C:T	2.32007e-24	-7.58227e-10	-1.12022	9.87447e-07	-7.58227e-10	-1.04248
88093791	chr5:88093791:C:T	8.9435e-25	-1.44737	-0.6261	4.62138e-07	-1.85951	0.0577736
88093858	chr5:88093858:A:G	6.69922e-24	-7.58227e-10	-0.0598227	2.92446e-06	-7.58227e-10	0.0432632
88094405	chr5:88094405:T:C	6.67029e-24	-7.58227e-10	-0.0641509	2.91156e-06	-7.58227e-10	0.0388419
88095363	chr5:88095363:T:G	3.98418e-24	-7.58227e-10	-0.579484	1.73861e-06	-7.58227e-10	-0.476761
88095571	chr5:88095571:T:A	1.69737e-24	-7.58227e-10	-1.43273	6.49728e-07	-7.58227e-10	-1.46105
88095645	chr5:88095645:C:T	3.35781e-25	-1.55233	-1.50078	9.59453e-08	-1.91507	-1.45876
88095838	chr5:88095838:G:A	2.6414e-25	-1.79028	-1.50281	7.9861e-08	-2.11289	-1.44443
88096090	chr5:88096090:T:C	1.74836e-24	-7.58227e-10	-1.40314	7.33782e-07	-7.58227e-10	-1.33939
88096410	chr5:88096410:C:T	1.92374e-24	-7.58227e-10	-1.30754	7.9336e-07	-7.58227e-10	-1.26133
88096680	chr5:88096680:C:T	8.1025e-24	-7.58227e-10	0.130358	2.88074e-06	-7.58227e-10	0.0281985
88096871	chr5:88096871:T:C	1.61306e-24	-7.58227e-10	-1.48368	6.44362e-07	-7.58227e-10	-1.46934
88097775	chr5:88097775:C:T	1.31031e-25	-2.48892	-1.50521	7.14353e-08	-2.16661	-1.50221
88097928	chr5:88097928:CA:C	1.85958e-25	-2.16084	-1.48321	8.06288e-08	-2.09493	-1.45282
88097929	chr5:88097929:A:G	3.26878e-25	-1.58305	-1.49693	9.55812e-08	-1.95038	-1.42724
88098180	chr5:88098180:AGTCTTGG:A	1.60821e-24	-7.58227e-10	-1.4867	6.40065e-07	-7.58227e-10	-1.47603
88098452	chr5:88098452:T:C	1.654e-24	-7.58227e-10	-1.45862	6.75723e-07	-7.58227e-10	-1.42182
88098475	chr5:88098475:C:G	2.35893e-25	-1.90575	-1.50044	7.3589e-08	-2.1969	-1.44221
88098542	chr5:88098542:A:T	6.06018e-25	-2.46266	-4.83947e-10	2.42393e-07	-2.44704	-4.83947e-10
88099891	chr5:88099891:T:A	1.70088e-24	-7.58227e-10	-1.43067	7.06088e-07	-7.58227e-10	-1.37786
88100417	chr5:88100417:G:A	2.73963e-24	-7.58227e-10	-0.953992	9.9987e-07	-7.58227e-10	-1.02998
88100518	chr5:88100518:C:T	8.93483e-25	-2.07444	-4.83947e-10	2.44953e-07	-2.43654	-4.83947e-10
88100548	chr5:88100548:C:T	2.49533e-24	-7.58227e-10	-1.04739	1.06416e-06	-7.58227e-10	-0.967665
88101001	chr5:88101001:G:A	5.80171e-25	-2.50625	-4.83947e-10	2.94942e-07	-2.25082	-4.83947e-10
88101382	chr5:88101382:T:C	1.53499e-25	-2.34814	-1.48774	6.21672e-08	-2.30497	-1.5028
88101726	chr5:88101726:G:T	6.61446e-24	-7.58227e-10	-0.072556	2.24846e-06	-7.58227e-10	-0.2196
88101794	chr5:88101794:C:A	5.96611e-25	-2.4783	-4.83947e-10	2.44141e-07	-2.43986	-4.83947e-10
88101846	chr5:88101846:C:T	4.40022e-25	-1.62264	-1.16011	1.79305e-07	-2.00286	-0.745649
88102193	chr5:88102193:C:G	3.38657e-25	-1.77753	-1.26705	2.36952e-07	-1.24748	-1.22227
88102259	chr5:88102259:G:A	1.59752e-25	-2.31199	-1.48395	6.79815e-08	-2.26349	-1.45487
88102477	chr5:88102477:C:A	1.79992e-24	-7.58227e-10	-1.37407	7.61116e-07	-7.58227e-10	-1.30282
88102548	chr5:88102548:T:C	1.79822e-24	-7.58227e-10	-1.37501	7.60206e-07	-7.58227e-10	-1.30401
88102702	chr5:88102702:C:T	3.48541e-25	-1.81762	-1.19819	1.28548e-07	-2.13907	-0.942227
88102714	chr5:88102714:C:T	3.45276e-25	-1.82611	-1.19912	1.27579e-07	-2.14548	-0.943383
88102789	chr5:88102789:A:G	3.29549e-24	-7.58227e-10	-0.769258	1.18748e-06	-7.58227e-10	-0.858016
88103185	chr5:88103185:C:T	5.05492e-25	-1.52571	-1.11833	1.71666e-07	-1.90402	-0.888028
88103449	chr5:88103449:T:C	6.90621e-25	-2.33198	-4.83947e-10	4.36488e-07	-1.85884	-4.83947e-10
88103490	chr5:88103490:C:G	3.14818e-24	-7.58227e-10	-0.814991	1.13795e-06	-7.58227e-10	-0.900623
88103576	chr5:88103576:T:C	1.55815e-25	-2.31541	-1.50549	6.4752e-08	-2.26731	-1.49972
88103648	chr5:88103648:G:T	6.08965e-25	-1.66093	-0.796876	2.86851e-07	-2.03171	-0.246928
88103686	chr5:88103686:T:C	5.38766e-25	-1.48034	-1.09995	1.81244e-07	-1.87193	-0.865827
88104087	chr5:88104087:G:T	3.12428e-25	-1.63897	-1.48623	9.23299e-08	-1.99027	-1.42196
88104102	chr5:88104102:A:G	4.65916e-25	-1.57955	-1.14601	1.58889e-07	-1.9455	-0.923891
88104341	chr5:88104341:T:G	1.22544e-24	-0.50616	-1.25235	4.75217e-07	-0.639868	-1.13396
88105148	chr5:88105148:A:G	2.18362e-24	-7.58227e-10	-1.18083	8.10765e-07	-7.58227e-10	-1.23962
88105356	chr5:88105356:G:A	2.31201e-25	-2.40427	-1.02201	8.31048e-08	-2.36617	-1.15133
88105536	chr5:88105536:T:C	3.07043e-25	-1.66113	-1.48145	9.16506e-08	-2.00715	-1.41247
88105719	chr5:88105719:A:G	1.77088e-24	-7.58227e-10	-1.39034	7.43177e-07	-7.58227e-10	-1.32667
88105958	chr5:88105958:A:G	2.91751e-24	-7.58227e-10	-0.891082	1.05806e-06	-7.58227e-10	-0.973406
88106057	chr5:88106057:G:T	1.57002e-25	-2.32891	-1.4844	6.36089e-08	-2.28342	-1.50143
88106285	chr5:88106285:G:A	1.30119e-25	-2.5045	-1.49661	5.06279e-08	-2.508	-1.50509
88106448	chr5:88106448:G:A	2.71514e-24	-7.58227e-10	-0.962971	1.16835e-06	-7.58227e-10	-0.874253
88106457	chr5:88106457:G:A	2.03559e-23	-7.58227e-10	1.05156	9.41947e-06	-7.58227e-10	1.21293
88106636	chr5:88106636:C:T	1.55543e-25	-2.32773	-1.49492	6.34899e-08	-2.28161	-1.50511
88106714	chr5:88106714:G:T	2.16623e-25	-2.49709	-0.994316	1.2335e-07	-2.29182	-0.830758
88106843	chr5:88106843:A:G	8.25057e-24	-7.58227e-10	0.148468	3.83648e-06	-7.58227e-10	0.314708
88107028	chr5:88107028:T:C	3.02451e-24	-7.58227e-10	-0.855067	1.09391e-06	-7.58227e-10	-0.940087
88107137	chr5:88107137:T:C	4.58848e-25	-1.59603	-1.14482	1.57172e-07	-1.95816	-0.9221
88107207	chr5:88107207:C:T	3.19925e-25	-2.48011	-0.621371	1.19286e-07	-2.43734	-0.718738
88107310	chr5:88107310:C:G	1.75993e-24	-7.58227e-10	-1.39654	7.37358e-07	-7.58227e-10	-1.33453
88107457	chr5:88107457:A:C	3.1415e-24	-7.58227e-10	-0.817113	1.13562e-06	-7.58227e-10	-0.902668
88107482	chr5:88107482:A:G	1.50631e-25	-2.35875	-1.49598	6.10664e-08	-2.32138	-1.50426
88107763	chr5:88107763:C:T	5.12577e-24	-7.58227e-10	-0.327533	2.21774e-06	-7.58227e-10	-0.233357
88107931	chr5:88107931:C:T	4.55713e-25	-1.6067	-1.14101	1.56594e-07	-1.96679	-0.917161
88107965	chr5:88107965:G:A	1.80422e-24	-7.58227e-10	-1.37169	7.63428e-07	-7.58227e-10	-1.29978
88108037	chr5:88108037:A:G	1.66927e-25	-2.31396	-1.43805	6.64816e-08	-2.26671	-1.47397
88108057	chr5:88108057:G:A	3.78991e-25	-1.69018	-1.24188	2.72585e-07	-1.13477	-1.19488
88108131	chr5:88108131:A:G	1.05267e-24	-1.91049	-4.83947e-10	4.08521e-07	-1.92506	-4.83947e-10
88108142	chr5:88108142:G:A	3.36418e-23	-7.58227e-10	1.55396	1.58863e-05	-7.58227e-10	1.73561
88108298	chr5:88108298:A:G	8.27665e-24	-7.58227e-10	0.151623	3.84933e-06	-7.58227e-10	0.318051
88108355	chr5:88108355:C:T	1.76545e-24	-7.58227e-10	-1.39341	7.28423e-07	-7.58227e-10	-1.34672
88108502	chr5:88108502:A:G	2.12804e-24	-7.58227e-10	-1.20661	8.05795e-07	-7.58227e-10	-1.24577
88108700	chr5:88108700:GGGCACAAATAAAAC:G	3.07162e-25	-1.65729	-1.48491	9.12935e-08	-2.00426	-1.41926
88109020	chr5:88109020:C:CTG	2.97818e-25	-1.68724	-1.48585	8.91787e-08	-2.02577	-1.42119
88109324	chr5:88109324:T:A	1.62056e-24	-7.58227e-10	-1.47904	6.27937e-07	-7.58227e-10	-1.49516
88109345	chr5:88109345:G:A	2.90387e-25	-1.71333	-1.48503	8.74383e-08	-2.04703	-1.41964
88109426	chr5:88109426:G:A	3.69162e-24	-7.58227e-10	-0.65575	1.61113e-06	-7.58227e-10	-0.552914
88109438	chr5:88109438:G:A	1.67367e-23	-7.58227e-10	0.855787	7.67297e-06	-7.58227e-10	1.00786
88109820	chr5:88109820:G:A	1.767e-24	-7.58227e-10	-1.39253	7.41143e-07	-7.58227e-10	-1.32941
88109998	chr5:88109998:G:A	1.07159e-24	-1.89267	-4.83947e-10	4.11132e-07	-1.91869	-4.83947e-10
88110206	chr5:88110206:G:A	4.25635e-24	-7.58227e-10	-0.513403	1.7303e-06	-7.58227e-10	-0.481555
88110307	chr5:88110307:T:C	1.58528e-24	-1.50105	-4.83947e-10	5.79792e-07	-1.57493	-4.83947e-10
88110474	chr5:88110474:T:C	2.63935e-25	-1.84721	-1.44666	8.81775e-08	-2.16202	-1.29623
88110794	chr5:88110794:T:C	2.19546e-24	-7.58227e-10	-1.17542	8.18898e-07	-7.58227e-10	-1.22964
88111099	chr5:88111099:A:G	4.3807e-25	-1.62648	-1.16071	1.50382e-07	-1.98189	-0.942536
88111273	chr5:88111273:A:G	3.01915e-24	-7.58227e-10	-0.856839	1.092e-06	-7.58227e-10	-0.941833
88111339	chr5:88111339:C:T	9.13765e-25	-2.052	-4.83947e-10	3.6971e-07	-2.02488	-4.83947e-10
88111819	chr5:88111819:C:T	4.52953e-25	-1.60488	-1.14891	1.55188e-07	-1.96557	-0.927397
88111853	chr5:88111853:T:C	1.80976e-24	-7.58227e-10	-1.36862	7.66332e-07	-7.58227e-10	-1.29599
88111910	chr5:88111910:T:C	1.21816e-24	-1.76447	-4.83947e-10	5.39375e-07	-1.64719	-4.83947e-10
88111937	chr5:88111937:G:A	2.91668e-24	-7.58227e-10	-0.891367	1.05778e-06	-7.58227e-10	-0.973679
88112876	chr5:88112876:C:T	1.62174e-24	-7.58227e-10	-1.47831	6.46719e-07	-7.58227e-10	-1.46569
88113251	chr5:88113251:G:A	2.2657e-24	-7.58227e-10	-1.14393	9.43826e-07	-7.58227e-10	-1.08766
88114110	chr5:88114110:A:G	1.60631e-25	-2.32573	-1.46473	6.45192e-08	-2.28401	-1.48663
88114338	chr5:88114338:C:T	1.80452e-24	-7.58227e-10	-1.37152	7.63575e-07	-7.58227e-10	-1.29959
88114514	chr5:88114514:A:T	1.67108e-25	-2.30399	-1.44694	6.68242e-08	-2.25556	-1.47997
88114629	chr5:88114629:C:A	3.01915e-24	-7.58227e-10	-0.856839	1.092e-06	-7.58227e-10	-0.941833
88114957	chr5:88114957:T:A	1.66099e-25	-2.31144	-1.44554	6.63329e-08	-2.26387	-1.47905
88115240	chr5:88115240:A:C	4.63737e-25	-1.61314	-1.11711	1.60526e-07	-1.97223	-0.886914
88115862	chr5:88115862:A:C	6.36277e-25	-1.62858	-0.785353	2.98423e-07	-2.00782	-0.231273
88116005	chr5:88116005:G:A	3.41265e-24	-7.58227e-10	-0.734324	1.227e-06	-7.58227e-10	-0.825272
88116063	chr5:88116063:T:C	2.8427e-25	-1.77205	-1.4476	9.30125e-08	-2.10697	-1.2979
88116264	chr5:88116264:C:T	7.27051e-25	-2.28057	-4.83947e-10	4.78924e-07	-1.76606	-4.83947e-10
88116647	chr5:88116647:T:C	1.85166e-23	-7.58227e-10	0.956854	8.52092e-06	-7.58227e-10	1.11268
88116683	chr5:88116683:T:G	3.01956e-24	-7.58227e-10	-0.856702	1.09213e-06	-7.58227e-10	-0.941716
88117036	chr5:88117036:TTTATC:T	1.76727e-24	-7.58227e-10	-1.39238	7.41244e-07	-7.58227e-10	-1.32927
88117632	chr5:88117632:G:C	1.58177e-24	-7.58227e-10	-1.50327	6.3072e-07	-7.58227e-10	-1.49074
88117816	chr5:88117816:G:A	2.66604e-25	-1.83037	-1.45343	8.8106e-08	-2.14988	-1.30918
88117995	chr5:88117995:C:T	1.79393e-24	-7.58227e-10	-1.3774	7.57884e-07	-7.58227e-10	-1.30707
88118119	chr5:88118119:A:C	3.42281e-25	-1.70197	-1.33196	1.25243e-07	-2.05688	-1.05046
88118424	chr5:88118424:G:A	1.59389e-24	-7.58227e-10	-1.49564	6.23693e-07	-7.58227e-10	-1.50194
88118830	chr5:88118830:C:T	4.69831e-24	-7.58227e-10	-0.414611	1.76348e-06	-7.58227e-10	-0.462556
88119199	chr5:88119199:C:T	1.59936e-25	-2.28936	-1.50543	6.6796e-08	-2.23825	-1.49771
88119347	chr5:88119347:A:G	2.90033e-24	-7.58227e-10	-0.896991	1.05226e-06	-7.58227e-10	-0.978907
88119360	chr5:88119360:A:G	4.76722e-25	-1.53525	-1.16739	1.6001e-07	-1.91142	-0.950944
88119850	chr5:88119850:T:C	1.67562e-25	-2.29595	-1.45227	6.71791e-08	-2.24683	-1.48341
88120138	chr5:88120138:C:T	2.20665e-25	-2.30941	-1.16352	5.91988e-08	-2.43565	-1.42105
88120338	chr5:88120338:T:A	1.8262e-23	-7.58227e-10	0.94301	8.40189e-06	-7.58227e-10	1.09861
88120777	chr5:88120777:T:C	2.66963e-25	-1.82625	-1.45621	8.78599e-08	-2.14731	-1.31455
88121146	chr5:88121146:G:A	4.61636e-25	-1.57496	-1.15983	1.56572e-07	-1.94236	-0.941727
88121394	chr5:88121394:C:T	4.66442e-25	-1.57159	-1.15285	1.58491e-07	-1.93897	-0.932931
88121494	chr5:88121494:A:G	4.68481e-25	-1.55983	-1.16024	1.58498e-07	-1.93015	-0.941713
88122326	chr5:88122326:C:T	3.78964e-24	-7.58227e-10	-0.629543	1.34936e-06	-7.58227e-10	-0.73022
88122583	chr5:88122583:A:C	2.67561e-25	-1.82954	-1.45068	8.86046e-08	-2.1494	-1.30402
88122916	chr5:88122916:G:A	4.5724e-25	-1.58305	-1.16131	1.55558e-07	-1.94754	-0.943041
88123502	chr5:88123502:A:G	1.7156e-24	-7.58227e-10	-1.42205	6.55056e-07	-7.58227e-10	-1.45288
88123674	chr5:88123674:C:T	2.91915e-24	-7.58227e-10	-0.890523	1.0594e-06	-7.58227e-10	-0.972147
88124183	chr5:88124183:G:A	1.80335e-23	-7.58227e-10	0.930414	8.3092e-06	-7.58227e-10	1.08752
88124414	chr5:88124414:C:T	4.46933e-25	-1.60038	-1.16678	1.52178e-07	-1.96228	-0.950275
88124734	chr5:88124734:C:T	5.83235e-25	-1.63473	-0.866247	2.65114e-07	-2.01638	-0.341059
88125050	chr5:88125050:C:T	1.76605e-24	-7.58227e-10	-1.39307	7.40646e-07	-7.58227e-10	-1.33008
88125090	chr5:88125090:A:G	5.06636e-25	-1.51096	-1.13082	1.70741e-07	-1.89247	-0.904983
88125279	chr5:88125279:G:C	1.49111e-25	-2.48027	-1.38461	7.23612e-08	-2.24858	-1.40735
88125334	chr5:88125334:A:G	2.04389e-24	-7.58227e-10	-1.24696	8.51306e-07	-7.58227e-10	-1.19083
88125374	chr5:88125374:G:A	1.76895e-24	-7.58227e-10	-1.39143	7.44805e-07	-7.58227e-10	-1.32448
88125500	chr5:88125500:A:G	1.69966e-24	-7.58227e-10	-1.43139	6.46435e-07	-7.58227e-10	-1.46613
88125589	chr5:88125589:G:T	1.7641e-24	-7.58227e-10	-1.39417	7.39647e-07	-7.58227e-10	-1.33143
88125766	chr5:88125766:G:A	2.72911e-24	-7.58227e-10	-0.95784	9.9497e-07	-7.58227e-10	-1.03489
88126089	chr5:88126089:G:A	3.61847e-25	-1.96294	-1.01541	1.39228e-07	-2.23962	-0.761875
88126228	chr5:88126228:A:T	3.56874e-25	-1.6684	-1.32378	1.30117e-07	-2.03208	-1.03708
88126737	chr5:88126737:C:T	2.67451e-25	-1.8424	-1.43823	8.98647e-08	-2.15862	-1.28068
88126833	chr5:88126833:G:C	8.36705e-24	-7.58227e-10	0.162486	3.90653e-06	-7.58227e-10	0.332801
88127091	chr5:88127091:C:T	1.93596e-24	-7.58227e-10	-1.30121	7.10595e-07	-7.58227e-10	-1.3715
88127127	chr5:88127127:A:C	1.8835e-24	-7.58227e-10	-1.32868	6.95419e-07	-7.58227e-10	-1.39309
88127578	chr5:88127578:T:G	3.34647e-24	-7.58227e-10	-0.753907	1.1999e-06	-7.58227e-10	-0.847609
88127596	chr5:88127596:C:T	1.88087e-25	-2.29652	-1.33614	5.45502e-08	-2.44667	-1.49181
88129305	chr5:88129305:C:T	2.73456e-25	-1.80987	-1.44856	9.02884e-08	-2.13466	-1.29993
88130627	chr5:88130627:T:C	3.49112e-25	-1.95377	-1.06041	1.32704e-07	-2.23324	-0.816248
88130700	chr5:88130700:T:C	8.54139e-25	-2.11948	-4.83947e-10	3.54447e-07	-2.06704	-4.83947e-10
88131029	chr5:88131029:A:G	9.12551e-24	-7.58227e-10	0.24926	4.28968e-06	-7.58227e-10	0.426365
88131181	chr5:88131181:C:T	3.30817e-24	-7.58227e-10	-0.765419	1.1893e-06	-7.58227e-10	-0.856483
88131287	chr5:88131287:T:A	1.60406e-24	-7.58227e-10	-1.48928	6.37911e-07	-7.58227e-10	-1.4794
88131425	chr5:88131425:G:GA	9.01702e-24	-7.58227e-10	0.2373	4.23578e-06	-7.58227e-10	0.413721
88131489	chr5:88131489:G:A	1.58648e-25	-2.49086	-1.31203	6.17318e-08	-2.45546	-1.35934
88132116	chr5:88132116:T:C	3.53987e-25	-1.92115	-1.07916	1.32705e-07	-2.21014	-0.839327
88132318	chr5:88132318:A:G	6.00091e-25	-1.61568	-0.856803	2.74639e-07	-1.99586	-0.326283
88133080	chr5:88133080:T:C	3.29557e-25	-1.61415	-1.45767	9.92609e-08	-1.97116	-1.36869
88133095	chr5:88133095:C:T	3.12299e-25	-1.76858	-1.35703	1.1448e-07	-2.10559	-1.09161
88133316	chr5:88133316:A:T	1.8132e-24	-7.58227e-10	-1.36672	7.6718e-07	-7.58227e-10	-1.29488
88134008	chr5:88134008:G:C	7.05916e-25	-2.31007	-4.83947e-10	2.751e-07	-2.32047	-4.83947e-10
88134410	chr5:88134410:G:A	1.78995e-24	-7.58227e-10	-1.37962	7.52104e-07	-7.58227e-10	-1.31473
88134485	chr5:88134485:A:G	8.56657e-25	-2.5033	0.38677	2.87237e-07	-2.50027	0.222976
88134700	chr5:88134700:C:T	3.84007e-25	-2.23288	-0.686032	1.55923e-07	-2.35445	-0.533794
88134883	chr5:88134883:C:T	1.97655e-24	-7.58227e-10	-1.28046	8.36339e-07	-7.58227e-10	-1.20857
88135129	chr5:88135129:G:A	1.42906e-25	-2.43336	-1.47403	5.7287e-08	-2.49449	-1.39504
88135291	chr5:88135291:A:G	1.33424e-25	-2.47167	-1.50437	5.40249e-08	-2.50778	-1.44037
88135432	chr5:88135432:T:C	3.43895e-25	-2.2963	-0.732937	2.10268e-07	-2.45147	-0.137753
88135779	chr5:88135779:C:G	1.35352e-25	-2.47624	-1.48545	5.76622e-08	-2.50813	-1.37487
88135786	chr5:88135786:T:C	1.02442e-24	-1.93769	-4.83947e-10	1.11268e-06	-0.923073	-4.83947e-10
88135847	chr5:88135847:C:T	3.31557e-25	-2.20369	-0.862083	1.2078e-07	-2.38889	-0.754738
88135850	chr5:88135850:G:A	1.79624e-24	-7.58227e-10	-1.37612	6.70064e-07	-7.58227e-10	-1.43023
88135893	chr5:88135893:AT:A	1.81743e-24	-7.58227e-10	-1.36439	6.76097e-07	-7.58227e-10	-1.42127
88136019	chr5:88136019:G:A	1.87478e-24	-7.58227e-10	-1.33332	7.11421e-07	-7.58227e-10	-1.37034
88136730	chr5:88136730:G:A	1.87417e-25	-2.40694	-1.22929	8.40264e-08	-2.48296	-1.02352
88136797	chr5:88136797:T:C	8.34116e-24	-7.58227e-10	0.159388	2.85277e-06	-7.58227e-10	0.0184433
88137055	chr5:88137055:T:C	6.50546e-24	-7.58227e-10	-0.0891732	2.254e-06	-7.58227e-10	-0.217139
88137387	chr5:88137387:T:G	1.92979e-25	-2.40219	-1.20479	8.68624e-08	-2.48034	-0.992936
88137938	chr5:88137938:C:T	1.65015e-24	-7.58227e-10	-1.46095	6.35379e-07	-7.58227e-10	-1.48338
88138175	chr5:88138175:A:T	1.66231e-24	-7.58227e-10	-1.4536	6.63138e-07	-7.58227e-10	-1.44062
88138237	chr5:88138237:A:G	1.39372e-25	-2.4515	-1.48092	5.61412e-08	-2.50162	-1.40811
88138260	chr5:88138260:G:T	1.34392e-25	-2.48065	-1.48816	5.72567e-08	-2.50818	-1.38188
88139286	chr5:88139286:A:G	3.7701e-25	-2.16958	-0.76772	1.43102e-07	-2.11769	-0.856348
88139669	chr5:88139669:T:C	1.4052e-25	-2.4455	-1.47873	5.65078e-08	-2.49948	-1.40375
88139680	chr5:88139680:C:A	3.65514e-25	-2.15733	-0.810935	1.39417e-07	-2.10514	-0.894996
88139816	chr5:88139816:C:T	1.6676e-25	-2.4159	-1.33711	7.19426e-08	-2.48692	-1.17481
88140440	chr5:88140440:C:G	9.01723e-25	-2.06526	-4.83947e-10	3.74527e-07	-2.01194	-4.83947e-10
88140623	chr5:88140623:G:T	5.81922e-25	-2.50323	-4.83947e-10	3.01358e-07	-2.2293	-4.83947e-10
88141072	chr5:88141072:G:A	1.61603e-24	-7.58227e-10	-1.48184	6.47601e-07	-7.58227e-10	-1.46433
88141262	chr5:88141262:G:A	1.78514e-24	-0.875297	-0.507018	6.90598e-07	-2.07422	0.674173
88141412	chr5:88141412:G:A	2.91118e-23	1.40933	-4.83947e-10	5.50187e-06	0.675241	-4.83947e-10
88141947	chr5:88141947:C:T	1.72704e-25	-2.35448	-1.36351	6.70151e-08	-2.37099	-1.36169
88142109	chr5:88142109:C:T	4.01509e-25	-1.99247	-0.88187	1.41151e-07	-2.24194	-0.74583
88143305	chr5:88143305:T:G	1.98077e-24	-7.58227e-10	-1.27833	7.4198e-07	-7.58227e-10	-1.32828
88143353	chr5:88143353:C:A	2.01581e-24	-7.58227e-10	-1.26079	7.61356e-07	-7.58227e-10	-1.3025
88144008	chr5:88144008:T:C	3.42126e-24	-7.58227e-10	-0.731804	1.48732e-06	-7.58227e-10	-0.63287
88144285	chr5:88144285:C:T	4.04977e-24	-7.58227e-10	-0.563155	1.61237e-06	-7.58227e-10	-0.552145
88144370	chr5:88144370:C:A	1.62509e-24	-7.58227e-10	-1.47625	6.29109e-07	-7.58227e-10	-1.4933
88144564	chr5:88144564:T:C	1.57875e-24	-7.58227e-10	-1.50518	6.26047e-07	-7.58227e-10	-1.49818
88144680	chr5:88144680:G:A	1.57809e-25	-2.40301	-1.40517	6.34103e-08	-2.49945	-1.28852
88145364	chr5:88145364:G:C	2.0227e-25	-2.32525	-1.23472	8.32455e-08	-2.46959	-1.04622
88145673	chr5:88145673:A:C	1.58334e-24	-7.58227e-10	-1.50228	6.21481e-07	-7.58227e-10	-1.5055
88145768	chr5:88145768:T:G	8.66378e-25	-2.3143	0.209053	3.81948e-07	-2.27466	0.282344
88146218	chr5:88146218:C:T	1.57825e-24	-7.58227e-10	-1.5055	6.23316e-07	-7.58227e-10	-1.50255
88146402	chr5:88146402:G:A	6.3482e-25	-2.41623	-4.83947e-10	3.31674e-07	-2.13345	-4.83947e-10
88146711	chr5:88146711:T:C	8.39891e-24	1.45826	-1.29197	1.69762e-06	0.362299	-0.862922
88147075	chr5:88147075:CTAAA:C	1.55066e-23	-0.0320894	0.811541	5.02839e-06	-1.55509	2.14034
88147094	chr5:88147094:G:A	1.65132e-22	4.43431	-1.28938	3.584e-05	3.73408	-1.18487
88147513	chr5:88147513:G:A	7.02856e-25	-2.31442	-4.83947e-10	5.39157e-07	-1.6476	-4.83947e-10
88147648	chr5:88147648:ATTG:A	2.6605e-24	-2.34664	1.36334	1.1597e-06	-2.31	1.42831
88147884	chr5:88147884:C:T	1.3546e-23	-7.58227e-10	0.644275	8.17497e-06	-7.58227e-10	1.07123
88148106	chr5:88148106:T:C	2.74741e-24	-2.3742	1.42305	1.19511e-06	-2.34066	1.48905
88148126	chr5:88148126:GC:G	1.10866e-24	-2.30386	0.445203	4.70996e-07	-2.26394	0.481188
88148141	chr5:88148141:A:T	1.71492e-25	-2.23793	-1.4871	5.49826e-08	-2.4253	-1.50529
88148527	chr5:88148527:G:A	1.5787e-24	-7.58227e-10	-1.50521	6.24415e-07	-7.58227e-10	-1.50079
88148807	chr5:88148807:C:T	7.27338e-25	-2.28018	-4.83947e-10	4.45614e-07	-1.83815	-4.83947e-10
88149376	chr5:88149376:G:A	1.5556e-22	4.36389	-1.27867	3.40188e-05	3.66912	-1.17205
88149488	chr5:88149488:C:T	1.58341e-24	-7.58227e-10	-1.50224	6.21482e-07	-7.58227e-10	-1.5055
88149673	chr5:88149673:A:G	1.24619e-23	0.90367	-0.342807	4.68613e-06	-0.136534	0.651293
88150176	chr5:88150176:A:C	6.45281e-25	-2.39988	-4.83947e-10	2.31212e-07	-2.49427	-4.83947e-10
88150305	chr5:88150305:G:T	1.18373e-24	-2.2289	0.43575	5.06094e-07	-2.18337	0.472487
88150947	chr5:88150947:A:G	1.63793e-24	-7.58227e-10	-1.46838	6.35573e-07	-7.58227e-10	-1.48307
88151127	chr5:88151127:T:C	1.88324e-23	-7.58227e-10	0.973763	8.99664e-06	-7.58227e-10	1.167
88151305	chr5:88151305:G:A	1.57829e-24	-7.58227e-10	-1.50547	6.23509e-07	-7.58227e-10	-1.50224
88151870	chr5:88151870:T:A	1.45935e-23	1.02903	-0.310271	5.43283e-06	-0.0282158	0.690828
88153045	chr5:88153045:T:G	1.58071e-24	-7.58227e-10	-1.50394	6.216e-07	-7.58227e-10	-1.50531
88153143	chr5:88153143:A:G	2.97679e-24	-2.36317	1.4922	1.29726e-06	-2.32834	1.55875
88153338	chr5:88153338:C:T	2.98021e-24	-2.36338	1.49356	1.29871e-06	-2.32858	1.5601
88154167	chr5:88154167:A:G	1.74459e-25	-2.22501	-1.48287	5.53428e-08	-2.41855	-1.5055
88154577	chr5:88154577:G:A	1.57975e-24	-7.58227e-10	-1.50455	6.21787e-07	-7.58227e-10	-1.50501
88154580	chr5:88154580:G:C	9.06153e-25	-2.06036	-4.83947e-10	6.31654e-07	-1.48926	-4.83947e-10
88154621	chr5:88154621:T:C	1.26175e-22	4.19232	-1.31647	2.76607e-05	3.50926	-1.21909
88154796	chr5:88154796:C:T	1.51433e-24	-1.54684	-4.83947e-10	6.43644e-07	-1.47046	-4.83947e-10
88156260	chr5:88156260:G:A	3.68585e-24	-0.657312	-4.83947e-10	1.83117e-06	-0.424894	-4.83947e-10
88156635	chr5:88156635:G:C	1.92793e-24	-7.58227e-10	-1.30537	7.36109e-07	-7.58227e-10	-1.33622
88157327	chr5:88157327:A:G	3.46518e-23	1.58354	-4.83947e-10	6.6871e-06	0.870334	-4.83947e-10
88157606	chr5:88157606:C:CA	1.71233e-24	-7.58227e-10	-1.42396	6.39406e-07	-7.58227e-10	-1.47706
88158453	chr5:88158453:T:C	1.8491e-25	-2.1964	-1.4533	5.65848e-08	-2.40235	-1.49951
88158570	chr5:88158570:G:C	1.78801e-25	-2.21831	-1.46498	5.56576e-08	-2.41541	-1.50297
88158647	chr5:88158647:C:T	1.80982e-25	-2.21619	-1.45498	5.59063e-08	-2.41381	-1.50012
88158904	chr5:88158904:T:C	1.51254e-24	-1.54803	-4.83947e-10	6.42796e-07	-1.47177	-4.83947e-10
88159182	chr5:88159182:C:T	3.71376e-24	-0.275719	-0.374052	8.53303e-07	-1.70423	0.515744
88159554	chr5:88159554:A:T	2.11728e-24	-7.58227e-10	-1.21168	8.33679e-07	-7.58227e-10	-1.21175
88159790	chr5:88159790:G:A	2.33158e-24	-7.58227e-10	-1.11527	9.57828e-07	-7.58227e-10	-1.07293
88159838	chr5:88159838:A:G	4.08262e-24	-0.239368	-0.315708	9.41766e-07	-1.68264	0.592796
88160341	chr5:88160341:T:A	1.03056e-24	-1.93171	-4.83947e-10	4.01603e-07	-1.94214	-4.83947e-10
88160678	chr5:88160678:G:A	3.82167e-24	-7.58227e-10	-0.621127	1.56813e-06	-7.58227e-10	-0.579961
88161014	chr5:88161014:G:C	1.92115e-24	-0.066471	-1.24242	2.19508e-07	-1.45528	-1.09093
88161381	chr5:88161381:A:G	1.7069e-25	-2.24076	-1.48896	5.48788e-08	-2.42748	-1.505
88161549	chr5:88161549:T:A	7.40839e-25	-2.26179	-4.83947e-10	2.7798e-07	-2.31005	-4.83947e-10
88161605	chr5:88161605:G:A	1.1226e-24	-2.27873	0.432559	4.78489e-07	-2.23624	0.469274
88161612	chr5:88161612:T:A	2.92078e-24	-2.37181	1.48185	1.27255e-06	-2.33762	1.54879
88161624	chr5:88161624:A:G	1.38048e-24	-0.243349	-1.39604	1.48182e-07	-1.56788	-1.37128
88162005	chr5:88162005:T:C	1.26401e-24	-0.322244	-1.40528	1.3944e-07	-1.61842	-1.38154
88162070	chr5:88162070:G:A	1.7487e-24	-7.58227e-10	-1.40294	7.31201e-07	-7.58227e-10	-1.34291
88162105	chr5:88162105:G:T	1.92139e-24	-0.0682701	-1.24049	2.19418e-07	-1.45744	-1.08919
88162403	chr5:88162403:T:A	1.71019e-25	-2.24611	-1.48168	5.46932e-08	-2.43037	-1.5055
88162419	chr5:88162419:T:A	5.81392e-25	-2.50414	-4.83947e-10	2.48486e-07	-2.42221	-4.83947e-10
88162461	chr5:88162461:A:G	1.15563e-24	-0.419624	-1.39754	1.32329e-07	-1.67947	-1.37285
88163225	chr5:88163225:C:T	3.26309e-24	-0.42351	-0.355632	8.20015e-07	-1.7905	0.562221
88163929	chr5:88163929:G:A	1.99651e-24	-7.58227e-10	-1.27041	7.53271e-07	-7.58227e-10	-1.31318
88164194	chr5:88164194:T:G	2.7571e-24	-2.38439	1.43675	1.19842e-06	-2.35176	1.50292
88164287	chr5:88164287:C:T	3.23604e-24	-7.58227e-10	-0.787463	1.39163e-06	-7.58227e-10	-0.699373
88164291	chr5:88164291:G:A	1.91202e-24	-0.0846234	-1.22903	2.20379e-07	-1.46767	-1.07458
88164626	chr5:88164626:G:A	2.64219e-24	-7.58227e-10	-0.990207	1.13426e-06	-7.58227e-10	-0.903866
88164667	chr5:88164667:T:C	2.82802e-24	-2.40445	1.48222	1.22709e-06	-2.37444	1.54923
88164954	chr5:88164954:G:T	2.30735e-24	-7.58227e-10	-1.12571	9.75749e-07	-7.58227e-10	-1.0544
88166050	chr5:88166050:G:A	3.36148e-24	-0.390994	-0.358439	8.32191e-07	-1.77147	0.557932
88166118	chr5:88166118:G:C	1.72148e-24	-7.58227e-10	-1.41863	7.47479e-07	-7.58227e-10	-1.3209
88166388	chr5:88166388:A:G	1.49875e-24	-1.55718	-4.83947e-10	8.34736e-07	-1.21049	-4.83947e-10
88166424	chr5:88166424:C:T	1.19942e-24	-2.33311	0.553138	5.08772e-07	-2.29558	0.589979
88168013	chr5:88168013:T:C	2.69381e-24	-7.58227e-10	-0.970856	1.06136e-06	-7.58227e-10	-0.970295
88168125	chr5:88168125:G:A	2.80864e-24	-2.40009	1.47097	1.22093e-06	-2.36953	1.53929
88168876	chr5:88168876:C:T	2.22158e-23	-7.58227e-10	1.13899	1.0705e-05	-7.58227e-10	1.34087
88168966	chr5:88168966:T:C	5.33236e-25	-1.28727	-1.30334	1.09795e-07	-1.99989	-1.2391
88169054	chr5:88169054:T:C	1.66798e-24	-7.58227e-10	-1.4502	6.39077e-07	-7.58227e-10	-1.47758
88170424	chr5:88170424:T:A	2.88692e-24	-2.38873	1.48711	1.25549e-06	-2.35663	1.5543
88170450	chr5:88170450:C:A	1.57996e-24	-7.58227e-10	-1.50442	6.22077e-07	-7.58227e-10	-1.50454
88170541	chr5:88170541:G:A	1.88476e-23	-7.58227e-10	0.974569	9.00216e-06	-7.58227e-10	1.16762
88170699	chr5:88170699:G:A	7.43114e-25	-2.25872	-4.83947e-10	5.77013e-07	-1.57974	-4.83947e-10
88171126	chr5:88171126:C:T	1.29779e-24	-0.302119	-1.39903	1.42279e-07	-1.60518	-1.37464
88171415	chr5:88171415:G:A	2.78766e-24	-7.58227e-10	-0.936611	1.19756e-06	-7.58227e-10	-0.849564
88171463	chr5:88171463:A:G	9.83109e-24	0.323735	-4.83947e-10	2.96347e-06	0.0565132	-4.83947e-10
88171685	chr5:88171685:A:C	1.60739e-24	-7.58227e-10	-1.4872	6.26158e-07	-7.58227e-10	-1.498
88171997	chr5:88171997:G:A	1.93249e-24	-1.30301	-4.83947e-10	7.27581e-07	-1.34788	-4.83947e-10
88172006	chr5:88172006:C:T	1.57962e-24	-7.58227e-10	-1.50463	6.21831e-07	-7.58227e-10	-1.50494
88172278	chr5:88172278:C:T	1.65439e-25	-2.26622	-1.49475	5.4206e-08	-2.44153	-1.50328
88172354	chr5:88172354:C:T	3.91227e-24	-7.58227e-10	-0.597697	1.71258e-06	-7.58227e-10	-0.491848
88172808	chr5:88172808:C:T	1.70185e-24	-7.58227e-10	-1.4301	7.34593e-07	-7.58227e-10	-1.33829
88172949	chr5:88172949:A:G	2.34422e-24	-7.58227e-10	-1.10986	9.60787e-07	-7.58227e-10	-1.06985
88173632	chr5:88173632:C:A	1.5213e-25	-2.34326	-1.50157	5.24019e-08	-2.48088	-1.49778
88174423	chr5:88174423:G:T	8.61243e-24	1.56357	-1.37218	6.01722e-07	-0.205795	-1.33201
88175036	chr5:88175036:A:T	1.4923e-24	-1.56149	-4.83947e-10	8.30621e-07	-1.21543	-4.83947e-10
88175548	chr5:88175548:T:C	4.81026e-24	-0.171333	-0.219731	1.14307e-06	-1.63938	0.743252
88175736	chr5:88175736:T:C	1.58065e-24	-7.58227e-10	-1.50398	6.26597e-07	-7.58227e-10	-1.4973
88176395	chr5:88176395:C:T	2.02318e-24	-0.00165334	-1.25549	2.25276e-07	-1.41186	-1.10841
88176481	chr5:88176481:G:A	1.77916e-25	-2.22494	-1.46332	5.55326e-08	-2.41801	-1.50263
88176720	chr5:88176720:ATAG:A	1.62419e-25	-2.28061	-1.49877	5.74629e-08	-2.44615	-1.44031
88176862	chr5:88176862:C:T	1.50377e-23	-0.0265579	0.775301	4.81529e-06	-1.5523	2.09425
88177160	chr5:88177160:G:A	1.7831e-25	-2.22265	-1.4634	5.55636e-08	-2.41748	-1.50259
88177472	chr5:88177472:G:A	4.52485e-24	0.133361	-0.585591	1.11392e-06	-1.45073	0.528763
88177689	chr5:88177689:C:A	1.58067e-24	-7.58227e-10	-1.50396	6.26619e-07	-7.58227e-10	-1.49726
88178487	chr5:88178487:C:T	1.57835e-24	-7.58227e-10	-1.50543	6.23616e-07	-7.58227e-10	-1.50207
88179725	chr5:88179725:A:G	1.00401e-24	-1.95781	-4.83947e-10	3.31355e-07	-2.13441	-4.83947e-10
88180131	chr5:88180131:A:G	1.58089e-24	-7.58227e-10	-1.50383	6.26819e-07	-7.58227e-10	-1.49695
88180543	chr5:88180543:TTTTTTAA:T	3.88562e-24	-7.58227e-10	-0.604531	1.69873e-06	-7.58227e-10	-0.499964
88180585	chr5:88180585:A:T	2.70723e-24	0.0252436	-0.991133	3.00501e-07	-1.39238	-0.839775
88180845	chr5:88180845:T:C	1.6934e-23	-7.58227e-10	0.86751	8.05998e-06	-7.58227e-10	1.05706
88181314	chr5:88181314:CTT:C	1.25881e-24	-2.27207	0.540416	5.38828e-07	-2.2297	0.581493
88181611	chr5:88181611:C:T	9.34481e-25	-2.02958	-4.83947e-10	3.85805e-07	-1.98227	-4.83947e-10
88181931	chr5:88181931:T:C	1.87146e-25	-2.19664	-1.44104	5.67871e-08	-2.4035	-1.49479
88181992	chr5:88181992:G:C	1.80442e-24	-7.58227e-10	-1.37157	6.77263e-07	-7.58227e-10	-1.41954
88182800	chr5:88182800:GT:G	1.77843e-24	-7.58227e-10	-1.38608	6.69524e-07	-7.58227e-10	-1.43104
88182933	chr5:88182933:CA:C	1.77853e-24	-7.58227e-10	-1.38603	6.69541e-07	-7.58227e-10	-1.43101
88183036	chr5:88183036:G:A	1.78058e-24	-7.58227e-10	-1.38488	6.70162e-07	-7.58227e-10	-1.43008
88183210	chr5:88183210:G:C	1.59688e-24	-7.58227e-10	-1.49376	6.22728e-07	-7.58227e-10	-1.50349
88183633	chr5:88183633:C:T	3.00803e-24	-0.199199	-0.661331	6.15254e-07	-1.65786	0.142289
88184075	chr5:88184075:G:A	1.60914e-24	-7.58227e-10	-1.48612	6.44485e-07	-7.58227e-10	-1.46915
88184089	chr5:88184089:A:G	1.16102e-24	-0.332138	-1.48037	1.26518e-07	-1.62442	-1.4728
88185168	chr5:88185168:ATTG:A	1.71847e-24	-7.58227e-10	-1.42038	6.54796e-07	-7.58227e-10	-1.45328
88185757	chr5:88185757:T:C	1.64307e-25	-2.2755	-1.49234	5.38705e-08	-2.44771	-1.50331
88186466	chr5:88186466:T:C	1.27887e-24	-2.34202	0.62618	5.44236e-07	-2.3052	0.666976
88186992	chr5:88186992:A:G	7.31456e-25	-2.27453	-4.83947e-10	3.17813e-07	-2.17614	-4.83947e-10
88188146	chr5:88188146:C:A	1.72519e-24	-7.58227e-10	-1.41648	6.50475e-07	-7.58227e-10	-1.4599
88188190	chr5:88188190:C:T	3.05011e-24	-0.224677	-0.621961	5.00102e-07	-1.6654	-0.0573874
88188400	chr5:88188400:G:A	1.5289e-23	-7.58227e-10	0.765322	7.24525e-06	-7.58227e-10	0.950499
88188486	chr5:88188486:A:G	1.65777e-24	-1.45634	-4.83947e-10	6.20658e-07	-1.50682	-4.83947e-10
88188636	chr5:88188636:G:A	2.67514e-24	-7.58227e-10	-0.977812	9.61969e-07	-7.58227e-10	-1.06862
88188645	chr5:88188645:A:G	3.70858e-24	-7.58227e-10	-0.651166	1.61661e-06	-7.58227e-10	-0.549513
88188684	chr5:88188684:A:G	1.79418e-24	-7.58227e-10	-1.37727	6.74215e-07	-7.58227e-10	-1.42405
88188723	chr5:88188723:T:C	1.5423e-24	-2.39362	0.865083	6.57251e-07	-2.36232	0.912779
88189148	chr5:88189148:T:C	1.64467e-25	-2.2789	-1.48796	5.37418e-08	-2.44875	-1.50466
88189243	chr5:88189243:C:G	1.76868e-24	-7.58227e-10	-1.39158	6.66594e-07	-7.58227e-10	-1.43542
88189247	chr5:88189247:A:G	1.24844e-24	-0.25203	-1.48789	1.31905e-07	-1.57407	-1.48145
88189328	chr5:88189328:T:C	2.03967e-24	0.0227665	-1.27179	2.13398e-07	-1.39439	-1.18005
88189604	chr5:88189604:G:C	1.73752e-24	-7.58227e-10	-1.40935	6.57552e-07	-7.58227e-10	-1.44908
88189996	chr5:88189996:G:A	1.40345e-24	-2.26673	0.643851	6.02819e-07	-2.22253	0.686547
88190404	chr5:88190404:T:C	2.84544e-24	-7.58227e-10	-0.916096	1.03906e-06	-7.58227e-10	-0.991529
88190482	chr5:88190482:G:C	7.34729e-25	-2.27007	-4.83947e-10	4.53009e-07	-1.82169	-4.83947e-10
88190721	chr5:88190721:T:C	3.43635e-24	-0.0467692	-0.680635	6.5964e-07	-1.56214	0.116228
88190775	chr5:88190775:C:T	4.03464e-24	-2.42563	1.85873	1.77543e-06	-2.39774	1.94193
88190970	chr5:88190970:A:C	7.91747e-25	-2.19533	-4.83947e-10	2.94551e-07	-2.25215	-4.83947e-10
88191109	chr5:88191109:C:T	7.87628e-24	-7.58227e-10	0.102041	3.09288e-06	-7.58227e-10	0.099256
88191136	chr5:88191136:A:C	1.6984e-24	-7.58227e-10	-1.43213	6.47058e-07	-7.58227e-10	-1.46517
88191322	chr5:88191322:C:G	1.70341e-24	-7.58227e-10	-1.42918	6.48509e-07	-7.58227e-10	-1.46293
88191329	chr5:88191329:A:G	2.19214e-24	-7.58227e-10	-1.17694	9.18593e-07	-7.58227e-10	-1.11476
88191501	chr5:88191501:C:T	1.27257e-24	-0.218755	-1.50202	1.32879e-07	-1.54977	-1.49839
88191735	chr5:88191735:A:T	1.6825e-24	-1.44153	-4.83947e-10	1.3587e-06	-0.72332	-4.83947e-10
88191801	chr5:88191801:C:T	1.83756e-24	-7.58227e-10	-1.35337	6.99025e-07	-7.58227e-10	-1.38792
88191883	chr5:88191883:G:A	2.09938e-25	-2.02128	-1.50148	5.67345e-08	-2.43749	-1.46173
88191906	chr5:88191906:G:A	1.17957e-23	0.505918	-4.83947e-10	8.65673e-07	-1.1741	-4.83947e-10
88192125	chr5:88192125:T:C	3.22654e-24	-0.222831	-0.567573	6.89326e-07	-1.67116	0.26927
88192820	chr5:88192820:A:C	3.42787e-24	-7.58227e-10	-0.729875	1.48736e-06	-7.58227e-10	-0.632846
88193453	chr5:88193453:G:A	2.25754e-24	0.144322	-1.29186	2.25872e-07	-1.31647	-1.20116
88194464	chr5:88194464:G:A	1.66911e-24	-7.58227e-10	-1.44952	6.38856e-07	-7.58227e-10	-1.47792
88194640	chr5:88194640:A:G	1.55317e-23	-7.58227e-10	0.781066	7.36544e-06	-7.58227e-10	0.966952
88194847	chr5:88194847:G:A	1.71616e-25	-2.22536	-1.49896	5.56267e-08	-2.41982	-1.49912
88194959	chr5:88194959:T:C	1.70461e-25	-2.23209	-1.49897	5.53874e-08	-2.42412	-1.49913
88195091	chr5:88195091:T:C	1.68834e-25	-2.24061	-1.50004	5.5219e-08	-2.4283	-1.498
88195728	chr5:88195728:T:C	3.49733e-24	-0.139818	-0.569995	7.22536e-07	-1.62253	0.267692
88195980	chr5:88195980:G:C	7.21485e-25	-2.28826	-4.83947e-10	5.69609e-07	-1.59265	-4.83947e-10
88196027	chr5:88196027:T:C	1.73211e-24	-7.58227e-10	-1.41247	7.12764e-07	-7.58227e-10	-1.36845
88196147	chr5:88196147:C:T	1.65066e-24	-7.58227e-10	-1.46064	6.30924e-07	-7.58227e-10	-1.49042
88197073	chr5:88197073:C:T	1.66779e-24	-7.58227e-10	-1.45031	6.38667e-07	-7.58227e-10	-1.47822
88197708	chr5:88197708:C:T	3.08118e-23	1.46608	-4.83947e-10	5.98112e-06	0.758761	-4.83947e-10
88197940	chr5:88197940:C:G	1.72234e-25	-2.22059	-1.50012	5.59145e-08	-2.41585	-1.49793
88198207	chr5:88198207:T:C	1.69492e-24	-7.58227e-10	-1.43418	6.46088e-07	-7.58227e-10	-1.46667
88198498	chr5:88198498:G:C	2.2093e-24	0.120643	-1.28978	2.23677e-07	-1.3286	-1.1988
88198963	chr5:88198963:G:T	1.55715e-23	-7.58227e-10	0.783628	7.38558e-06	-7.58227e-10	0.969683
88199520	chr5:88199520:C:T	1.65229e-25	-2.26072	-1.50152	5.47079e-08	-2.43949	-1.49611
88199687	chr5:88199687:G:A	2.23812e-24	0.126424	-1.2826	2.25671e-07	-1.32847	-1.19006
88199812	chr5:88199812:A:G	6.12432e-25	-2.45213	-4.83947e-10	2.40462e-07	-2.45504	-4.83947e-10
88199897	chr5:88199897:T:G	9.44043e-25	-2.0194	-4.83947e-10	6.67758e-07	-1.43368	-4.83947e-10
88200112	chr5:88200112:T:C	1.68713e-23	-0.0284364	0.892234	5.55041e-06	-1.55486	2.23888
88200158	chr5:88200158:C:T	1.60922e-24	-7.58227e-10	-1.48606	6.43978e-07	-7.58227e-10	-1.46994
88200773	chr5:88200773:G:A	1.34703e-23	-7.58227e-10	0.638674	6.37238e-06	-7.58227e-10	0.822126
88201795	chr5:88201795:T:C	7.18248e-25	-2.49935	0.206594	2.05631e-07	-2.49414	-0.117382
88202160	chr5:88202160:C:T	2.35135e-24	-1.10682	-4.83947e-10	1.12469e-06	-0.91234	-4.83947e-10
88202210	chr5:88202210:G:A	3.36056e-24	-0.19907	-0.550638	7.10965e-07	-1.66628	0.295297
88202252	chr5:88202252:C:T	3.27241e-24	-0.192373	-0.583914	6.8879e-07	-1.65472	0.252056
88202279	chr5:88202279:C:T	2.04988e-24	-7.58227e-10	-1.24403	8.57558e-07	-7.58227e-10	-1.18351
88202311	chr5:88202311:T:A	2.97593e-24	-0.272764	-0.598495	6.27664e-07	-1.70552	0.209921
88202437	chr5:88202437:TA:T	1.6466e-25	-2.29892	-1.46677	5.3096e-08	-2.46	-1.5055
88202518	chr5:88202518:T:C	1.75667e-24	-7.58227e-10	-1.39839	6.59076e-07	-7.58227e-10	-1.44676
88202562	chr5:88202562:T:C	6.03593e-25	-2.46667	-4.83947e-10	2.43529e-07	-2.44237	-4.83947e-10
88202762	chr5:88202762:C:T	1.63526e-24	-7.58227e-10	-1.47001	6.30189e-07	-7.58227e-10	-1.49158
88203032	chr5:88203032:G:A	1.44849e-23	0.0881273	0.623168	4.20263e-06	-1.48717	1.89303
88203178	chr5:88203178:A:T	1.57909e-24	-7.58227e-10	-1.50496	6.32588e-07	-7.58227e-10	-1.48778
88203260	chr5:88203260:A:G	1.56006e-23	-7.58227e-10	0.785496	7.39925e-06	-7.58227e-10	0.971531
88203488	chr5:88203488:A:G	3.1249e-24	-2.42842	1.606	1.36675e-06	-2.40084	1.68343
88204981	chr5:88204981:C:A	2.18551e-24	-7.58227e-10	-1.17996	8.18225e-07	-7.58227e-10	-1.23046
88205006	chr5:88205006:T:C	7.26678e-24	-7.58227e-10	0.0214988	3.28803e-06	-7.58227e-10	0.160443
88205063	chr5:88205063:G:A	1.66669e-24	-7.58227e-10	-1.45097	6.39485e-07	-7.58227e-10	-1.47694
88205406	chr5:88205406:G:A	2.59555e-24	0.355421	-1.36344	2.4356e-07	-1.17407	-1.26817
88206254	chr5:88206254:A:G	2.39419e-24	-1.08877	-4.83947e-10	8.7909e-07	-1.15872	-4.83947e-10
88206314	chr5:88206314:T:C	1.78238e-24	-7.58227e-10	-1.38386	7.377e-07	-7.58227e-10	-1.33407
88206400	chr5:88206400:G:C	3.87407e-23	1.69508	-4.83947e-10	4.89791e-06	0.558962	-4.83947e-10
88206543	chr5:88206543:A:T	7.72291e-25	-2.22021	-4.83947e-10	2.31328e-07	-2.49377	-4.83947e-10
88206632	chr5:88206632:T:C	1.6579e-24	-7.58227e-10	-1.45626	6.37262e-07	-7.58227e-10	-1.48042
88207270	chr5:88207270:GACT:G	1.66018e-23	0.164324	0.683373	4.80045e-06	-1.43723	1.97609
88207570	chr5:88207570:C:T	8.08041e-25	-1.71888	-0.456073	3.2765e-07	-1.9502	-0.195457
88207793	chr5:88207793:G:A	6.27115e-24	-7.58227e-10	-0.125855	2.57526e-06	-7.58227e-10	-0.0838981
88207943	chr5:88207943:T:C	5.45314e-24	-7.58227e-10	-0.265622	1.86045e-06	-7.58227e-10	-0.409026
88208468	chr5:88208468:T:C	1.77125e-24	-0.00415737	-1.38597	2.18911e-07	-1.52402	-1.02491
88208666	chr5:88208666:G:A	1.51023e-24	-0.0485334	-1.50102	1.48401e-07	-1.44105	-1.49663
88209862	chr5:88209862:A:ACTGCC	1.38205e-24	-0.137177	-1.50107	1.40531e-07	-1.49542	-1.49676
88210276	chr5:88210276:G:A	1.85706e-24	-7.58227e-10	-1.34282	6.87779e-07	-7.58227e-10	-1.40414
88210744	chr5:88210744:C:T	1.93228e-24	-7.58227e-10	-1.30311	7.37704e-07	-7.58227e-10	-1.33406
88210806	chr5:88210806:G:A	1.78399e-25	-2.44943	-1.23611	7.15494e-08	-2.42422	-1.243
88211235	chr5:88211235:G:A	1.34748e-24	-0.160337	-1.50324	1.37761e-07	-1.51214	-1.49994
88211250	chr5:88211250:C:T	1.44601e-24	-0.0911534	-1.50185	1.44531e-07	-1.46623	-1.49788
88211320	chr5:88211320:A:G	1.60053e-25	-2.28857	-1.5055	5.48455e-08	-2.45374	-1.47935
88211364	chr5:88211364:C:T	1.66321e-24	-7.58227e-10	-1.45306	6.38539e-07	-7.58227e-10	-1.47842
88211623	chr5:88211623:C:T	1.72142e-25	-2.31493	-1.40631	6.67798e-08	-2.46729	-1.26891
88211635	chr5:88211635:C:T	1.46755e-23	-7.58227e-10	0.724362	6.93564e-06	-7.58227e-10	0.906826
88211642	chr5:88211642:C:T	1.60828e-24	-7.58227e-10	-1.48665	6.24609e-07	-7.58227e-10	-1.50048
88212366	chr5:88212366:T:C	2.46621e-24	-7.58227e-10	-1.05913	8.84326e-07	-7.58227e-10	-1.15278
88212753	chr5:88212753:C:T	1.66079e-24	-7.58227e-10	-1.45452	6.80968e-07	-7.58227e-10	-1.41409
88213110	chr5:88213110:CCT:C	1.05873e-23	-7.58227e-10	0.397844	4.93852e-06	-7.58227e-10	0.567219
88213443	chr5:88213443:C:T	1.70824e-25	-2.2239	-1.50504	5.64078e-08	-2.4187	-1.4863
88213567	chr5:88213567:ACTAT:A	3.13589e-24	0.531429	-1.35033	3.31823e-07	-1.17972	-0.953278
88214593	chr5:88214593:A:G	1.58204e-24	-7.58227e-10	-1.5031	6.21483e-07	-7.58227e-10	-1.50549
88215037	chr5:88215037:C:A	1.44337e-24	-0.0924386	-1.5024	1.43706e-07	-1.47134	-1.4985
88215199	chr5:88215199:A:T	1.70527e-24	-7.58227e-10	-1.42809	6.50916e-07	-7.58227e-10	-1.45922
88215896	chr5:88215896:C:T	1.67037e-24	-7.58227e-10	-1.44877	6.89393e-07	-7.58227e-10	-1.40179
88216497	chr5:88216497:C:T	2.83948e-24	0.42233	-1.34052	3.1336e-07	-1.25565	-0.934604
88216647	chr5:88216647:G:A	1.60464e-24	-7.58227e-10	-1.48891	6.40689e-07	-7.58227e-10	-1.47506
88216656	chr5:88216656:G:T	7.96545e-24	0.1133	-4.83947e-10	2.40019e-06	-0.154299	-4.83947e-10
88216715	chr5:88216715:G:A	2.2182e-25	-2.19249	-1.27522	8.46528e-08	-2.40034	-1.0987
88217958	chr5:88217958:C:T	1.54984e-25	-2.33629	-1.48996	5.31527e-08	-2.47873	-1.4857
88217983	chr5:88217983:G:A	3.79105e-24	-7.58227e-10	-0.629173	1.32088e-06	-7.58227e-10	-0.751553
88218194	chr5:88218194:T:A	2.47359e-24	-7.58227e-10	-1.05614	1.04564e-06	-7.58227e-10	-0.985218
88218270	chr5:88218270:T:A	1.67237e-24	-7.58227e-10	-1.44757	6.90707e-07	-7.58227e-10	-1.39989
88218582	chr5:88218582:A:C	6.06239e-25	-2.4623	-4.83947e-10	2.64388e-07	-2.36018	-4.83947e-10
88218698	chr5:88218698:G:T	2.11224e-25	-2.505	-1.01166	8.31262e-08	-2.50782	-1.00942
88218847	chr5:88218847:C:T	1.66878e-24	-7.58227e-10	-1.44972	6.88079e-07	-7.58227e-10	-1.4037
88218961	chr5:88218961:TA:T	8.60019e-25	-0.836391	-1.27622	2.90507e-07	-1.26692	-0.999055
88219585	chr5:88219585:A:G	3.88669e-24	-7.58227e-10	-0.604255	1.3511e-06	-7.58227e-10	-0.72893
88220249	chr5:88220249:T:C	1.94782e-24	-7.58227e-10	-1.29511	7.4199e-07	-7.58227e-10	-1.32827
88222061	chr5:88222061:T:C	2.15231e-25	-1.9924	-1.50545	8.92516e-08	-1.94258	-1.50357
88222635	chr5:88222635:T:C	2.64006e-25	-1.88996	-1.40363	1.15938e-07	-1.84171	-1.34284
88224147	chr5:88224147:G:A	2.13694e-25	-2.49655	-1.00847	8.3748e-08	-2.50284	-1.00695
88224456	chr5:88224456:G:A	4.30653e-24	-7.58227e-10	-0.501681	1.92246e-06	-7.58227e-10	-0.376244
88224705	chr5:88224705:T:C	1.67658e-24	-7.58227e-10	-1.44506	6.4761e-07	-7.58227e-10	-1.46431
88225233	chr5:88225233:C:A	1.63834e-24	-7.58227e-10	-1.46813	6.57123e-07	-7.58227e-10	-1.44973
88226600	chr5:88226600:T:C	4.2254e-24	-1.17428	0.653577	1.04893e-06	-2.32793	1.34585
88227237	chr5:88227237:G:A	4.11402e-24	-7.58227e-10	-0.547413	1.72694e-06	-7.58227e-10	-0.483499
88227819	chr5:88227819:C:T	5.79123e-24	-7.58227e-10	-0.20547	2.62885e-06	-7.58227e-10	-0.0633013
88227885	chr5:88227885:T:C	4.2837e-24	-7.58227e-10	-0.506996	1.48827e-06	-7.58227e-10	-0.632233
88227891	chr5:88227891:T:G	1.9658e-24	-7.58227e-10	-1.28591	8.10009e-07	-7.58227e-10	-1.24056
88228138	chr5:88228138:G:A	2.59886e-24	-7.58227e-10	-1.00674	1.17871e-06	-7.58227e-10	-0.865426
88228561	chr5:88228561:G:A	1.61201e-24	-7.58227e-10	-1.48433	6.22087e-07	-7.58227e-10	-1.50452
88229272	chr5:88229272:T:C	3.28418e-24	-7.58227e-10	-0.772697	1.43185e-06	-7.58227e-10	-0.670878
88230085	chr5:88230085:G:A	1.38874e-24	-1.63342	-4.83947e-10	9.8523e-07	-1.04473	-4.83947e-10
88230768	chr5:88230768:C:T	2.03684e-24	-7.58227e-10	-1.25042	7.73519e-07	-7.58227e-10	-1.28665
88231533	chr5:88231533:T:C	1.43067e-25	-2.40084	-1.50541	5.2124e-08	-2.48615	-1.49783
88231587	chr5:88231587:G:A	1.64279e-24	-7.58227e-10	-1.46542	6.59347e-07	-7.58227e-10	-1.44635
88231628	chr5:88231628:T:C	1.65247e-25	-2.27122	-1.49091	5.63048e-08	-2.41715	-1.48967
88232070	chr5:88232070:A:G	4.19148e-24	-7.58227e-10	-0.52876	1.75854e-06	-7.58227e-10	-0.465364
88232198	chr5:88232198:C:T	2.98029e-24	-7.58227e-10	-0.869792	1.29201e-06	-7.58227e-10	-0.773647
88232323	chr5:88232323:C:CA	1.97445e-24	-7.58227e-10	-1.28153	8.13771e-07	-7.58227e-10	-1.23592
88232774	chr5:88232774:C:T	1.67443e-22	-7.58227e-10	3.15883	6.27614e-05	-7.58227e-10	3.10949
88232810	chr5:88232810:A:G	2.41247e-25	-1.97472	-1.40903	1.04915e-07	-1.93583	-1.34862
88232818	chr5:88232818:C:T	6.83181e-25	-2.34281	-4.83947e-10	7.24091e-07	-1.35269	-4.83947e-10
88232863	chr5:88232863:C:T	1.91771e-24	-7.58227e-10	-1.31068	6.96511e-07	-7.58227e-10	-1.39152
88233841	chr5:88233841:G:C	2.26682e-25	-1.94445	-1.50157	9.52717e-08	-1.90736	-1.47351
88234112	chr5:88234112:G:A	1.59265e-25	-2.30594	-1.49306	5.49715e-08	-2.43879	-1.492
88234166	chr5:88234166:G:C	1.64684e-24	-7.58227e-10	-1.46296	6.26741e-07	-7.58227e-10	-1.49707
88235104	chr5:88235104:C:T	3.21824e-24	-7.58227e-10	-0.792979	1.2802e-06	-7.58227e-10	-0.78283
88236441	chr5:88236441:G:A	3.31955e-25	-1.57924	-1.48533	1.41271e-07	-1.59598	-1.39094
88236628	chr5:88236628:T:C	8.33615e-23	-7.58227e-10	2.46137	2.89942e-05	-7.58227e-10	2.33725
88237160	chr5:88237160:T:C	1.63972e-25	-2.27634	-1.49354	5.60002e-08	-2.41994	-1.49231
88237751	chr5:88237751:A:T	1.68174e-24	-7.58227e-10	-1.44199	6.33719e-07	-7.58227e-10	-1.486
88238075	chr5:88238075:C:T	1.84849e-24	-7.58227e-10	-1.34744	7.54651e-07	-7.58227e-10	-1.31135
88238574	chr5:88238574:A:C	2.18769e-24	-7.58227e-10	-1.17897	8.95487e-07	-7.58227e-10	-1.14023
88240021	chr5:88240021:C:G	1.62747e-24	-7.58227e-10	-1.47479	6.34394e-07	-7.58227e-10	-1.48493
88240062	chr5:88240062:A:T	4.91369e-25	-2.36502	-0.307355	2.01167e-07	-2.32466	-0.30881
88240466	chr5:88240466:G:A	3.96183e-25	-1.38742	-1.50027	1.45483e-07	-1.45821	-1.49934
88240563	chr5:88240563:C:T	1.60809e-24	-7.58227e-10	-1.48677	6.25628e-07	-7.58227e-10	-1.49885
88241390	chr5:88241390:A:G	3.27933e-24	-7.58227e-10	-0.774175	1.42954e-06	-7.58227e-10	-0.672494
88242072	chr5:88242072:T:C	5.19108e-24	-7.58227e-10	-0.314873	1.79595e-06	-7.58227e-10	-0.444311
88242073	chr5:88242073:A:G	2.07274e-24	-7.58227e-10	-1.23294	8.53265e-07	-7.58227e-10	-1.18853
88242222	chr5:88242222:C:G	1.58896e-24	-7.58227e-10	-1.49873	6.21524e-07	-7.58227e-10	-1.50543
88242339	chr5:88242339:T:C	1.58047e-24	-7.58227e-10	-1.50409	6.24806e-07	-7.58227e-10	-1.50016
88242701	chr5:88242701:C:T	2.07854e-24	-7.58227e-10	-1.23015	7.42411e-07	-7.58227e-10	-1.3277
88243090	chr5:88243090:T:C	3.01257e-24	-7.58227e-10	-0.859021	1.11579e-06	-7.58227e-10	-0.920286
88243132	chr5:88243132:T:C	1.62498e-25	-2.28915	-1.48975	5.57691e-08	-2.42795	-1.48843
88243275	chr5:88243275:G:T	1.62646e-25	-2.2904	-1.48759	5.57899e-08	-2.4298	-1.48621
88244131	chr5:88244131:A:T	3.31012e-24	-7.58227e-10	-0.764829	1.44533e-06	-7.58227e-10	-0.66151
88244393	chr5:88244393:T:C	1.61833e-25	-2.34064	-1.44236	5.51858e-08	-2.4556	-1.4713
88244989	chr5:88244989:T:G	2.27106e-25	-1.9455	-1.49865	9.5805e-08	-1.9095	-1.46578
88246065	chr5:88246065:T:A	1.62512e-25	-2.28975	-1.48907	5.58e-08	-2.42812	-1.4877
88247302	chr5:88247302:G:A	1.31362e-24	-1.68903	-4.83947e-10	5.52176e-07	-1.62373	-4.83947e-10
88247486	chr5:88247486:T:C	1.57405e-25	-2.3232	-1.48754	5.47902e-08	-2.44796	-1.48613
88247690	chr5:88247690:C:T	2.03719e-24	-7.58227e-10	-1.25024	7.73653e-07	-7.58227e-10	-1.28648
88247700	chr5:88247700:A:G	1.6376e-24	-7.58227e-10	-1.46858	6.56763e-07	-7.58227e-10	-1.45028
88248289	chr5:88248289:T:C	1.6446e-24	-7.58227e-10	-1.46432	6.74168e-07	-7.58227e-10	-1.42412
88248396	chr5:88248396:A:G	1.48732e-25	-2.3927	-1.47472	5.3619e-08	-2.48379	-1.47191
88248486	chr5:88248486:A:G	2.07565e-24	-7.58227e-10	-1.23154	7.69858e-07	-7.58227e-10	-1.2914
88248874	chr5:88248874:CTG:C	1.79807e-24	-7.58227e-10	-1.3751	6.85192e-07	-7.58227e-10	-1.4079
88249227	chr5:88249227:T:C	1.41129e-25	-2.49027	-1.42962	5.56566e-08	-2.49147	-1.42693
88249501	chr5:88249501:C:T	6.29367e-25	-1.4078	-1.01705	2.55169e-07	-1.75709	-0.638588
88250962	chr5:88250962:T:G	1.8265e-24	-7.58227e-10	-1.35941	6.93756e-07	-7.58227e-10	-1.39548
88251306	chr5:88251306:G:A	2.35096e-25	-1.92816	-1.48142	1.0998e-07	-1.79167	-1.44564
88251552	chr5:88251552:G:A	7.44507e-25	-2.25685	-4.83947e-10	2.61177e-07	-2.37241	-4.83947e-10
88251610	chr5:88251610:TG:T	6.38644e-25	-2.41022	-4.83947e-10	2.41457e-07	-2.45091	-4.83947e-10
88251625	chr5:88251625:T:C	2.11081e-24	-7.58227e-10	-1.21474	8.02869e-07	-7.58227e-10	-1.24941
88251742	chr5:88251742:T:C	2.20353e-25	-1.98514	-1.4892	1.01748e-07	-1.85692	-1.45818
88251745	chr5:88251745:C:T	6.17146e-25	-2.44446	-4.83947e-10	2.37518e-07	-2.46736	-4.83947e-10
88252099	chr5:88252099:A:G	1.80456e-24	-7.58227e-10	-1.3715	6.6539e-07	-7.58227e-10	-1.43723
88253037	chr5:88253037:GA:G	1.91847e-24	-7.58227e-10	-1.31029	7.17739e-07	-7.58227e-10	-1.3615
88253048	chr5:88253048:C:T	2.00711e-24	-7.58227e-10	-1.26512	7.62591e-07	-7.58227e-10	-1.30088
88253323	chr5:88253323:A:G	1.91066e-24	-7.58227e-10	-1.31437	7.82045e-07	-7.58227e-10	-1.27569
88253893	chr5:88253893:A:G	2.38614e-25	-1.91521	-1.47952	1.12051e-07	-1.77618	-1.44247
88254332	chr5:88254332:G:T	2.13687e-24	-7.58227e-10	-1.20247	8.12049e-07	-7.58227e-10	-1.23804
88254467	chr5:88254467:A:T	1.45159e-25	-2.45288	-1.43886	5.45501e-08	-2.50666	-1.43182
88254678	chr5:88254678:G:A	2.40028e-25	-1.88589	-1.50292	1.11784e-07	-1.74558	-1.47546
88255102	chr5:88255102:C:T	1.28683e-24	-1.70963	-4.83947e-10	1.12941e-06	-0.90815	-4.83947e-10
88255254	chr5:88255254:A:G	9.94301e-25	-1.96753	-4.83947e-10	4.15465e-07	-1.9082	-4.83947e-10
88255818	chr5:88255818:C:T	4.19215e-24	-7.58227e-10	-0.5286	1.7068e-06	-7.58227e-10	-0.495225
88255914	chr5:88255914:T:C	5.79439e-25	-2.50751	-4.83947e-10	2.57337e-07	-2.38722	-4.83947e-10
88256149	chr5:88256149:T:C	8.8696e-22	4.82599	-4.83947e-10	2.94202e-07	-2.25333	-4.83947e-10
88256533	chr5:88256533:T:C	2.9051e-24	-7.58227e-10	-0.895345	1.25418e-06	-7.58227e-10	-0.803362
88256596	chr5:88256596:G:A	1.80798e-24	-7.58227e-10	-1.3696	6.66361e-07	-7.58227e-10	-1.43577
88256675	chr5:88256675:T:C	1.4067e-25	-2.47319	-1.44997	5.3845e-08	-2.50812	-1.44338
88257477	chr5:88257477:T:C	1.79797e-24	-7.58227e-10	-1.37516	7.791e-07	-7.58227e-10	-1.27946
88257495	chr5:88257495:T:G	2.93247e-24	-7.58227e-10	-0.885968	1.26805e-06	-7.58227e-10	-0.792364
88257513	chr5:88257513:G:A	6.59141e-25	-2.37863	-4.83947e-10	2.69567e-07	-2.34079	-4.83947e-10
88257872	chr5:88257872:CTT:C	9.77039e-25	-1.98504	-4.83947e-10	5.60414e-07	-1.60893	-4.83947e-10
88257928	chr5:88257928:T:C	5.43447e-24	-7.58227e-10	-0.269053	1.85084e-06	-7.58227e-10	-0.414209
88257940	chr5:88257940:C:T	2.90232e-24	-7.58227e-10	-0.896302	1.25289e-06	-7.58227e-10	-0.804393
88258416	chr5:88258416:G:A	3.1901e-24	-7.58227e-10	-0.801763	1.32993e-06	-7.58227e-10	-0.744718
88258952	chr5:88258952:C:T	3.40225e-24	-7.58227e-10	-0.737378	1.46263e-06	-7.58227e-10	-0.649613
88259477	chr5:88259477:G:A	1.41161e-25	-2.4685	-1.45117	5.37701e-08	-2.50819	-1.4447
88259516	chr5:88259516:C:T	8.9176e-25	-2.07637	-4.83947e-10	3.32261e-07	-2.13168	-4.83947e-10
88259575	chr5:88259575:C:T	6.93041e-25	-2.32848	-4.83947e-10	2.67807e-07	-2.34733	-4.83947e-10
88260450	chr5:88260450:T:C	1.61582e-24	-7.58227e-10	-1.48197	6.42777e-07	-7.58227e-10	-1.4718
88260522	chr5:88260522:A:G	1.4462e-25	-2.48875	-1.40671	5.41686e-08	-2.50552	-1.43998
88260574	chr5:88260574:C:T	2.90057e-24	-7.58227e-10	-0.896908	1.2521e-06	-7.58227e-10	-0.805024
88260759	chr5:88260759:T:C	1.63419e-24	-7.58227e-10	-1.47067	6.51372e-07	-7.58227e-10	-1.45852
88260939	chr5:88260939:G:A	2.56876e-24	-7.58227e-10	-1.01839	1.08994e-06	-7.58227e-10	-0.943727
88261242	chr5:88261242:C:T	1.99758e-24	-7.58227e-10	-1.26988	7.59382e-07	-7.58227e-10	-1.3051
88261390	chr5:88261390:A:G	5.87233e-25	-1.46347	-1.03068	2.39037e-07	-1.80372	-0.657261
88262176	chr5:88262176:ATCATG:A	1.59917e-24	-7.58227e-10	-1.49233	6.2173e-07	-7.58227e-10	-1.5051
88263714	chr5:88263714:T:C	2.91566e-24	-7.58227e-10	-0.891718	1.25909e-06	-7.58227e-10	-0.799461
88264217	chr5:88264217:C:T	3.85993e-25	-1.41261	-1.50114	1.59195e-07	-1.42893	-1.43854
88264460	chr5:88264460:T:C	5.84608e-25	-2.49863	-4.83947e-10	2.28787e-07	-2.50481	-4.83947e-10
88265141	chr5:88265141:C:T	1.17626e-24	-1.79947	-4.83947e-10	2.67546e-07	-2.34831	-4.83947e-10
88265728	chr5:88265728:C:T	1.63987e-24	-7.58227e-10	-1.4672	6.53994e-07	-7.58227e-10	-1.4545
88265948	chr5:88265948:T:C	3.97953e-25	-1.38344	-1.4998	1.63552e-07	-1.40645	-1.43402
88266372	chr5:88266372:G:A	7.49285e-25	-2.25045	-4.83947e-10	5.41258e-07	-1.64371	-4.83947e-10
88267181	chr5:88267181:C:T	2.38157e-24	-7.58227e-10	-1.09406	1.0093e-06	-7.58227e-10	-1.02059
88267571	chr5:88267571:T:A	1.43769e-25	-2.45715	-1.44422	5.42154e-08	-2.50734	-1.43729
88267827	chr5:88267827:ACCTGTC:A	1.63386e-24	-7.58227e-10	-1.47087	6.51215e-07	-7.58227e-10	-1.45876
88268106	chr5:88268106:C:T	1.44038e-25	-2.4605	-1.43899	5.44975e-08	-2.5077	-1.43175
88268821	chr5:88268821:G:C	2.42637e-24	-7.58227e-10	-1.07542	1.0298e-06	-7.58227e-10	-1.00049
88269081	chr5:88269081:T:C	1.58112e-24	-7.58227e-10	-1.50368	6.29102e-07	-7.58227e-10	-1.49331
88269571	chr5:88269571:C:T	2.38277e-24	-7.58227e-10	-1.09355	8.69972e-07	-7.58227e-10	-1.16914
88269908	chr5:88269908:C:T	2.33338e-25	-1.93421	-1.48287	1.08994e-07	-1.79849	-1.44782
88270386	chr5:88270386:T:A	1.66637e-24	-7.58227e-10	-1.45117	6.70605e-07	-7.58227e-10	-1.42942
88270566	chr5:88270566:TA:T	1.42724e-25	-2.47247	-1.43619	5.46331e-08	-2.50816	-1.4288
88270912	chr5:88270912:G:A	1.58669e-24	-7.58227e-10	-1.50017	6.36732e-07	-7.58227e-10	-1.48125
88270914	chr5:88270914:C:T	3.96391e-25	-1.38785	-1.49932	1.63507e-07	-1.40837	-1.43238
88271529	chr5:88271529:G:A	2.46137e-25	-1.87552	-1.48817	1.15319e-07	-1.73344	-1.45647
88271917	chr5:88271917:G:A	2.22615e-24	-7.58227e-10	-1.16154	9.98695e-07	-7.58227e-10	-1.03115
88272085	chr5:88272085:A:G	7.17695e-25	-2.29353	-4.83947e-10	2.5431e-07	-2.39905	-4.83947e-10
88272297	chr5:88272297:A:G	1.99729e-24	-7.58227e-10	-1.27002	7.59299e-07	-7.58227e-10	-1.30521
88272670	chr5:88272670:C:T	7.8985e-25	-2.19773	-4.83947e-10	2.34567e-07	-2.47986	-4.83947e-10
88272893	chr5:88272893:A:G	1.39402e-25	-2.47524	-1.45697	5.34382e-08	-2.50801	-1.45107
88273145	chr5:88273145:G:A	1.63685e-24	-7.58227e-10	-1.46904	6.52592e-07	-7.58227e-10	-1.45665
88273323	chr5:88273323:A:G	2.45742e-24	-7.58227e-10	-1.0627	8.94452e-07	-7.58227e-10	-1.14139
88274345	chr5:88274345:A:G	1.59574e-24	-7.58227e-10	-1.49448	6.43762e-07	-7.58227e-10	-1.47027
88274377	chr5:88274377:C:A	6.15019e-24	-7.58227e-10	-0.145331	2.53155e-06	-7.58227e-10	-0.101016
88274453	chr5:88274453:T:G	1.68929e-24	-7.58227e-10	-1.43751	6.59981e-07	-7.58227e-10	-1.44539
88274479	chr5:88274479:C:T	1.9205e-24	-1.30923	-4.83947e-10	8.93266e-07	-1.14272	-4.83947e-10
88274737	chr5:88274737:T:A	1.60759e-24	-1.48708	-4.83947e-10	9.39963e-07	-1.09176	-4.83947e-10
88274976	chr5:88274976:T:C	1.63485e-24	-7.58227e-10	-1.47026	6.51692e-07	-7.58227e-10	-1.45803
88275153	chr5:88275153:C:T	1.89281e-24	-7.58227e-10	-1.32375	7.15568e-07	-7.58227e-10	-1.36453
88276064	chr5:88276064:A:G	2.3866e-24	-7.58227e-10	-1.09194	8.71082e-07	-7.58227e-10	-1.16787
88276085	chr5:88276085:G:A	2.99603e-24	-7.58227e-10	-0.864527	1.29632e-06	-7.58227e-10	-0.770319
88276209	chr5:88276209:A:G	2.44515e-25	-1.89106	-1.47923	1.15128e-07	-1.74971	-1.44185
88276802	chr5:88276802:C:T	2.17069e-24	-7.58227e-10	-1.18677	8.97212e-07	-7.58227e-10	-1.13831
88276909	chr5:88276909:T:C	1.65783e-24	-7.58227e-10	-1.45631	6.66475e-07	-7.58227e-10	-1.4356
88278711	chr5:88278711:TATTA:T	2.26483e-24	-7.58227e-10	-1.14432	1.01934e-06	-7.58227e-10	-1.01069
88278838	chr5:88278838:A:G	1.59777e-24	-7.58227e-10	-1.49321	6.22274e-07	-7.58227e-10	-1.50422
88279457	chr5:88279457:A:G	1.64762e-24	-7.58227e-10	-1.46249	6.62075e-07	-7.58227e-10	-1.44222
88279698	chr5:88279698:A:G	2.98859e-24	-7.58227e-10	-0.867012	1.09001e-06	-7.58227e-10	-0.943658
88279838	chr5:88279838:C:G	1.67646e-24	-7.58227e-10	-1.44513	6.75343e-07	-7.58227e-10	-1.42238
88280159	chr5:88280159:A:G	2.15821e-24	-7.58227e-10	-1.19254	9.62738e-07	-7.58227e-10	-1.06782
88280425	chr5:88280425:T:G	1.60113e-24	-7.58227e-10	-1.49111	6.47559e-07	-7.58227e-10	-1.46439
88280449	chr5:88280449:T:A	2.39146e-24	-7.58227e-10	-1.08991	8.77968e-07	-7.58227e-10	-1.15999
88280797	chr5:88280797:G:A	2.3817e-24	-7.58227e-10	-1.094	8.69499e-07	-7.58227e-10	-1.16969
88280853	chr5:88280853:A:C	1.63419e-24	-7.58227e-10	-1.47067	6.51372e-07	-7.58227e-10	-1.45852
88280952	chr5:88280952:T:C	1.43114e-25	-2.46431	-1.44162	5.43288e-08	-2.50799	-1.43455
88281738	chr5:88281738:CAA:C	2.084e-24	-7.58227e-10	-1.22753	7.8993e-07	-7.58227e-10	-1.26566
88282724	chr5:88282724:T:C	1.68265e-24	-1.44144	-4.83947e-10	7.00829e-07	-1.38534	-4.83947e-10
88283327	chr5:88283327:A:G	1.61091e-24	-7.58227e-10	-1.48502	6.43249e-07	-7.58227e-10	-1.47107
88283556	chr5:88283556:T:C	2.42347e-24	-7.58227e-10	-1.07661	1.10394e-06	-7.58227e-10	-0.930961
88284297	chr5:88284297:G:A	2.44806e-24	-7.58227e-10	-1.06652	1.11707e-06	-7.58227e-10	-0.91914
88284698	chr5:88284698:TTAAA:T	1.71006e-24	-7.58227e-10	-1.42529	6.90363e-07	-7.58227e-10	-1.40039
88284909	chr5:88284909:G:A	1.57824e-24	-7.58227e-10	-1.5055	6.25995e-07	-7.58227e-10	-1.49826
88285312	chr5:88285312:C:T	5.79444e-25	-2.5075	-4.83947e-10	2.38544e-07	-2.46305	-4.83947e-10
88286096	chr5:88286096:T:C	7.13164e-25	-1.30703	-0.992826	2.82216e-07	-1.6826	-0.612332
88286747	chr5:88286747:A:G	1.57912e-24	-7.58227e-10	-1.50495	6.23342e-07	-7.58227e-10	-1.50251
88286970	chr5:88286970:G:A	5.83045e-25	-2.50131	-4.83947e-10	3.47636e-07	-2.08645	-4.83947e-10
88287514	chr5:88287514:GA:G	3.35078e-24	-7.58227e-10	-0.75262	1.46148e-06	-7.58227e-10	-0.650397
88288916	chr5:88288916:C:T	1.17458e-24	-1.8009	-4.83947e-10	4.94646e-07	-1.73376	-4.83947e-10
88289710	chr5:88289710:T:C	7.93135e-25	-2.19358	-4.83947e-10	2.84705e-07	-2.28615	-4.83947e-10
88289850	chr5:88289850:A:G	5.11796e-24	-0.329058	-4.83947e-10	2.6593e-07	-2.35437	-4.83947e-10
88289980	chr5:88289980:T:G	1.70986e-24	-7.58227e-10	-1.4254	6.90284e-07	-7.58227e-10	-1.4005
88290211	chr5:88290211:C:T	2.10293e-24	-7.58227e-10	-1.21848	7.96406e-07	-7.58227e-10	-1.25749
88290245	chr5:88290245:G:A	1.45326e-25	-2.45261	-1.43798	5.49674e-08	-2.50671	-1.42415
88290344	chr5:88290344:A:G	3.48867e-24	-7.58227e-10	-0.712294	1.52561e-06	-7.58227e-10	-0.607455
88291028	chr5:88291028:G:A	2.10592e-24	-7.58227e-10	-1.21706	7.68961e-07	-7.58227e-10	-1.29256
88291168	chr5:88291168:A:C	7.8861e-25	-2.1993	-4.83947e-10	2.79131e-07	-2.30592	-4.83947e-10
88291657	chr5:88291657:C:T	1.7337e-24	-7.58227e-10	-1.41155	6.55284e-07	-7.58227e-10	-1.45253
88292209	chr5:88292209:A:G	1.4844e-25	-2.45509	-1.4143	5.63829e-08	-2.50656	-1.39887
88292350	chr5:88292350:C:CA	1.47006e-25	-2.45687	-1.42223	5.58675e-08	-2.50736	-1.40726
88292355	chr5:88292355:T:G	1.47411e-25	-2.4504	-1.42594	5.56959e-08	-2.50639	-1.41131
88292698	chr5:88292698:C:G	1.68587e-24	-7.58227e-10	-1.43953	6.7462e-07	-7.58227e-10	-1.42345
88293189	chr5:88293189:A:G	2.30002e-25	-2.03704	-1.39444	1.10259e-07	-1.90879	-1.32598
88293220	chr5:88293220:TTGATAA:T	2.28529e-24	-7.58227e-10	-1.13532	8.59186e-07	-7.58227e-10	-1.18162
88293368	chr5:88293368:G:A	2.64366e-24	-7.58227e-10	-0.989649	1.12638e-06	-7.58227e-10	-0.910834
88293595	chr5:88293595:G:A	1.58319e-24	-7.58227e-10	-1.50237	6.3054e-07	-7.58227e-10	-1.49103
88293740	chr5:88293740:G:A	1.55404e-23	-7.58227e-10	0.781627	4.97582e-06	-7.58227e-10	0.574744
88293804	chr5:88293804:T:A	1.84504e-24	-1.34931	-4.83947e-10	8.57687e-07	-1.18336	-4.83947e-10
88294074	chr5:88294074:T:C	1.58265e-24	-7.58227e-10	-1.50271	6.25832e-07	-7.58227e-10	-1.49852
88295130	chr5:88295130:G:A	1.49565e-25	-2.4534	-1.40844	5.67453e-08	-2.50684	-1.39219
88295198	chr5:88295198:A:G	1.6259e-24	-7.58227e-10	-1.47575	6.28931e-07	-7.58227e-10	-1.49358
88295680	chr5:88295680:T:A	1.67201e-24	-7.58227e-10	-1.44779	6.38532e-07	-7.58227e-10	-1.47843
88296207	chr5:88296207:C:T	4.56444e-25	-1.46264	-1.28346	1.7319e-07	-1.80743	-0.975778
88296289	chr5:88296289:A:G	1.62869e-24	-7.58227e-10	-1.47404	6.52194e-07	-7.58227e-10	-1.45726
88296403	chr5:88296403:G:A	1.76197e-24	-7.58227e-10	-1.39538	7.15549e-07	-7.58227e-10	-1.36455
88296420	chr5:88296420:C:T	7.85473e-25	-2.20328	-4.83947e-10	3.47223e-07	-2.08764	-4.83947e-10
88297472	chr5:88297472:G:A	1.49528e-25	-2.45035	-1.41174	5.65707e-08	-2.50638	-1.39573
88298350	chr5:88298350:T:A	1.61485e-24	-7.58227e-10	-1.48258	6.26072e-07	-7.58227e-10	-1.49814
88298593	chr5:88298593:A:G	2.4819e-24	-7.58227e-10	-1.05279	1.13467e-06	-7.58227e-10	-0.903506
88299269	chr5:88299269:G:A	2.51365e-24	-7.58227e-10	-1.04008	1.15174e-06	-7.58227e-10	-0.888577
88299368	chr5:88299368:G:A	1.67872e-24	-7.58227e-10	-1.44378	6.75826e-07	-7.58227e-10	-1.42167
88299701	chr5:88299701:A:G	2.55376e-24	-7.58227e-10	-1.02425	1.17315e-06	-7.58227e-10	-0.870159
88299920	chr5:88299920:A:G	8.16998e-25	-2.16393	-4.83947e-10	3.19417e-07	-2.1711	-4.83947e-10
88300128	chr5:88300128:A:G	2.65102e-24	-7.58227e-10	-0.986871	1.22447e-06	-7.58227e-10	-0.827341
88300140	chr5:88300140:A:C	1.60932e-24	-7.58227e-10	-1.486	6.42414e-07	-7.58227e-10	-1.47237
88300172	chr5:88300172:G:A	7.7565e-25	-2.21587	-4.83947e-10	2.29184e-07	-2.50308	-4.83947e-10
88301195	chr5:88301195:A:G	1.47215e-25	-2.48835	-1.38932	6.14162e-08	-2.50573	-1.3142
88302611	chr5:88302611:T:C	1.95188e-24	-7.58227e-10	-1.29302	8.55846e-07	-7.58227e-10	-1.18551
88303001	chr5:88303001:G:A	3.25453e-25	-1.58796	-1.49639	1.34671e-07	-1.6101	-1.42467
88303489	chr5:88303489:T:A	1.45339e-25	-2.49017	-1.40033	6.05954e-08	-2.50502	-1.32837
88303575	chr5:88303575:A:G	1.6726e-24	-7.58227e-10	-1.44743	6.38684e-07	-7.58227e-10	-1.47819
88303878	chr5:88303878:G:A	1.89828e-24	-7.58227e-10	-1.32086	7.7608e-07	-7.58227e-10	-1.28335
88303904	chr5:88303904:A:G	1.58113e-24	-7.58227e-10	-1.50368	6.24832e-07	-7.58227e-10	-1.50012
88303907	chr5:88303907:G:T	3.354e-24	-7.58227e-10	-0.751662	1.4637e-06	-7.58227e-10	-0.648877
88304902	chr5:88304902:A:C	9.06812e-25	-2.39631	0.336673	2.97168e-07	-2.43971	0.196405
88305092	chr5:88305092:G:A	1.60544e-24	-7.58227e-10	-1.48842	6.47805e-07	-7.58227e-10	-1.46401
88305243	chr5:88305243:G:A	2.54618e-24	-7.58227e-10	-1.02722	1.16913e-06	-7.58227e-10	-0.873591
88305477	chr5:88305477:A:G	2.47447e-24	-7.58227e-10	-1.05579	1.13071e-06	-7.58227e-10	-0.907006
88305691	chr5:88305691:G:A	8.30721e-25	-1.43192	-0.715357	3.76367e-07	-1.78566	-0.221376
88305752	chr5:88305752:G:A	1.58298e-24	-7.58227e-10	-1.5025	6.26039e-07	-7.58227e-10	-1.49819
88305944	chr5:88305944:A:G	7.30832e-25	-2.27539	-4.83947e-10	2.30082e-07	-2.49917	-4.83947e-10
88305998	chr5:88305998:A:G	1.65516e-24	-7.58227e-10	-1.45792	6.34231e-07	-7.58227e-10	-1.48519
88306215	chr5:88306215:G:T	2.89999e-24	-7.58227e-10	-0.897108	1.19874e-06	-7.58227e-10	-0.848577
88306245	chr5:88306245:C:T	1.13253e-22	-7.58227e-10	2.76781	4.16612e-05	-7.58227e-10	2.69972
88306276	chr5:88306276:T:C	9.106e-25	-1.3412	-0.714263	4.06023e-07	-1.7104	-0.220796
88306378	chr5:88306378:C:T	2.13944e-24	-7.58227e-10	-1.20127	9.50637e-07	-7.58227e-10	-1.08047
88306456	chr5:88306456:C:T	2.41523e-24	-7.58227e-10	-1.08002	1.0194e-06	-7.58227e-10	-1.01063
88306555	chr5:88306555:A:G	1.51225e-25	-2.4388	-1.41201	5.67241e-08	-2.50387	-1.39553
88306572	chr5:88306572:G:A	1.20813e-24	-1.77274	-4.83947e-10	4.93949e-07	-1.73517	-4.83947e-10
88307016	chr5:88307016:A:G	1.62298e-24	-7.58227e-10	-1.47755	6.49459e-07	-7.58227e-10	-1.46146
88307429	chr5:88307429:T:C	3.21852e-24	-7.58227e-10	-0.792892	1.40108e-06	-7.58227e-10	-0.692602
88307755	chr5:88307755:C:T	2.06107e-25	-2.08119	-1.45999	9.5826e-08	-1.95986	-1.41521
88308517	chr5:88308517:T:A	3.95743e-25	-2.49928	-0.389529	1.66783e-07	-2.4908	-0.330111
88308635	chr5:88308635:A:C	2.6982e-24	-7.58227e-10	-0.96923	1.15145e-06	-7.58227e-10	-0.888827
88308693	chr5:88308693:C:T	2.35087e-24	-7.58227e-10	-1.10703	1.06581e-06	-7.58227e-10	-0.966108
88308771	chr5:88308771:A:G	1.42458e-25	-2.4918	-1.41873	5.91567e-08	-2.50429	-1.35312
88309294	chr5:88309294:C:A	1.57824e-24	-7.58227e-10	-1.5055	6.24534e-07	-7.58227e-10	-1.5006
88309814	chr5:88309814:C:T	1.6816e-24	-7.58227e-10	-1.44207	6.41088e-07	-7.58227e-10	-1.47444
88309896	chr5:88309896:T:G	1.51331e-25	-2.43727	-1.41282	5.66727e-08	-2.50354	-1.39677
88309982	chr5:88309982:C:T	5.79186e-25	-2.50795	-4.83947e-10	2.55918e-07	-2.39274	-4.83947e-10
88309983	chr5:88309983:G:A	2.43494e-24	-7.58227e-10	-1.07189	1.04268e-06	-7.58227e-10	-0.988055
88310165	chr5:88310165:C:A	1.72295e-24	-7.58227e-10	-1.41777	6.9631e-07	-7.58227e-10	-1.39181
88310357	chr5:88310357:C:T	1.64421e-24	-7.58227e-10	-1.46456	6.74573e-07	-7.58227e-10	-1.42352
88310392	chr5:88310392:A:C	2.27788e-25	-2.0171	-1.42405	1.10899e-07	-1.88785	-1.34113
88310438	chr5:88310438:T:G	1.70957e-24	-7.58227e-10	-1.42557	6.90144e-07	-7.58227e-10	-1.4007
88311050	chr5:88311050:G:C	3.64414e-24	-7.58227e-10	-0.668694	1.59881e-06	-7.58227e-10	-0.560587
88311253	chr5:88311253:G:A	1.35302e-25	-2.45869	-1.50337	5.08104e-08	-2.50758	-1.50192
88311258	chr5:88311258:T:G	1.50526e-25	-2.42764	-1.4278	5.59422e-08	-2.5006	-1.41268
88311308	chr5:88311308:C:T	1.70473e-24	-7.58227e-10	-1.42841	6.92757e-07	-7.58227e-10	-1.39692
88311322	chr5:88311322:T:C	1.98502e-24	-7.58227e-10	-1.27619	8.23961e-07	-7.58227e-10	-1.22348
88311409	chr5:88311409:A:T	5.86154e-25	-2.49599	-4.83947e-10	2.28965e-07	-2.50403	-4.83947e-10
88311491	chr5:88311491:TAG:T	1.63037e-24	-7.58227e-10	-1.47301	6.53044e-07	-7.58227e-10	-1.45596
88311492	chr5:88311492:A:G	5.77392e-25	-1.47096	-1.04008	2.32584e-07	-1.81339	-0.674956
88311514	chr5:88311514:T:G	6.48248e-25	-2.3953	-4.83947e-10	2.44403e-07	-2.43879	-4.83947e-10
88311690	chr5:88311690:T:C	2.42399e-24	-7.58227e-10	-1.0764	1.03283e-06	-7.58227e-10	-0.997548
88311792	chr5:88311792:T:G	3.76255e-24	-7.58227e-10	-0.636718	1.63391e-06	-7.58227e-10	-0.538874
88311800	chr5:88311800:C:G	2.79113e-24	-7.58227e-10	-0.935367	1.18957e-06	-7.58227e-10	-0.856258
88312119	chr5:88312119:T:C	1.5095e-25	-2.44053	-1.4121	5.66979e-08	-2.5043	-1.39556
88312120	chr5:88312120:G:A	4.56161e-24	-1.21046	0.766316	1.16361e-06	-2.3487	1.47038
88312335	chr5:88312335:A:G	9.91047e-25	-1.97081	-4.83947e-10	5.72276e-07	-1.58798	-4.83947e-10
88312517	chr5:88312517:G:A	1.66097e-24	-7.58227e-10	-1.45441	6.67248e-07	-7.58227e-10	-1.43444
88312579	chr5:88312579:A:G	1.90328e-24	-7.58227e-10	-1.31823	8.29798e-07	-7.58227e-10	-1.21642
88312818	chr5:88312818:C:T	2.16325e-25	-2.04332	-1.44947	1.03938e-07	-1.917	-1.3768
88312946	chr5:88312946:T:C	1.58066e-24	-7.58227e-10	-1.50397	6.22851e-07	-7.58227e-10	-1.5033
88313279	chr5:88313279:T:C	1.58073e-24	-7.58227e-10	-1.50393	6.24524e-07	-7.58227e-10	-1.50061
88313318	chr5:88313318:G:A	4.70816e-24	-1.19305	0.780531	1.15358e-06	-2.34305	1.45607
88313731	chr5:88313731:C:T	1.74298e-24	-7.58227e-10	-1.40622	7.28965e-07	-7.58227e-10	-1.34598
88313805	chr5:88313805:G:A	1.28397e-24	-1.71186	-4.83947e-10	5.38308e-07	-1.64917	-4.83947e-10
88313950	chr5:88313950:G:A	2.80818e-24	-7.58227e-10	-0.92928	1.19999e-06	-7.58227e-10	-0.847535
88313965	chr5:88313965:TCACCCTGCTTCAGCTCATGCATGGTGCACTGCACCCACTGTCCTG:T	1.62189e-24	-7.58227e-10	-1.47822	6.49746e-07	-7.58227e-10	-1.46102
88314056	chr5:88314056:G:T	2.31583e-24	-7.58227e-10	-1.12205	9.75824e-07	-7.58227e-10	-1.05432
88314242	chr5:88314242:A:C	7.31667e-25	-1.41222	-0.862019	3.15369e-07	-1.76867	-0.415188
88314755	chr5:88314755:A:T	2.30822e-25	-2.01595	-1.41197	1.10375e-07	-1.88457	-1.34915
88315168	chr5:88315168:C:T	1.68484e-24	-7.58227e-10	-1.44014	6.41958e-07	-7.58227e-10	-1.47308
88315360	chr5:88315360:A:T	2.28133e-25	-2.03184	-1.4078	1.08939e-07	-1.90308	-1.34374
88315599	chr5:88315599:G:A	1.63398e-24	-7.58227e-10	-1.47079	6.68452e-07	-7.58227e-10	-1.43264
88315871	chr5:88315871:G:T	2.24942e-25	-2.05551	-1.39822	1.07356e-07	-1.92996	-1.33149
88316689	chr5:88316689:C:T	1.63935e-24	-7.58227e-10	-1.46751	6.57241e-07	-7.58227e-10	-1.44955
88316825	chr5:88316825:C:T	1.51362e-25	-2.43246	-1.41743	5.6489e-08	-2.50216	-1.4014
88316841	chr5:88316841:G:A	9.35537e-25	-1.48348	-0.544969	4.05013e-07	-1.82414	-0.109541
88317158	chr5:88317158:T:A	1.06884e-24	-1.89524	-4.83947e-10	4.47992e-07	-1.83283	-4.83947e-10
88318202	chr5:88318202:C:G	3.39969e-25	-1.54082	-1.4999	1.3943e-07	-1.56412	-1.43592
88318408	chr5:88318408:T:A	1.57978e-24	-7.58227e-10	-1.50453	6.23364e-07	-7.58227e-10	-1.50247
88318472	chr5:88318472:G:C	4.12492e-24	-7.58227e-10	-0.544768	1.82116e-06	-7.58227e-10	-0.430373
88318633	chr5:88318633:G:C	1.59672e-24	-7.58227e-10	-1.49386	6.33692e-07	-7.58227e-10	-1.48604
88318867	chr5:88318867:G:A	1.59212e-24	-7.58227e-10	-1.49674	6.22014e-07	-7.58227e-10	-1.50464
88319124	chr5:88319124:G:A	6.79905e-25	-2.34762	-4.83947e-10	2.68689e-07	-2.34405	-4.83947e-10
88319216	chr5:88319216:T:C	4.88023e-24	-1.20056	0.823935	1.24971e-06	-2.34398	1.53705
88320179	chr5:88320179:A:G	1.60662e-24	-7.58227e-10	-1.48768	6.48555e-07	-7.58227e-10	-1.46286
88320187	chr5:88320187:T:C	1.59551e-24	-7.58227e-10	-1.49462	6.37119e-07	-7.58227e-10	-1.48065
88320863	chr5:88320863:G:A	6.12499e-25	-2.45202	-4.83947e-10	2.69599e-07	-2.34067	-4.83947e-10
88321056	chr5:88321056:A:G	2.49781e-24	-7.58227e-10	-1.0464	1.14304e-06	-7.58227e-10	-0.896156
88321542	chr5:88321542:T:C	1.60593e-24	-7.58227e-10	-1.48811	6.48118e-07	-7.58227e-10	-1.46353
88321659	chr5:88321659:C:T	3.36801e-24	-7.58227e-10	-0.747494	1.47021e-06	-7.58227e-10	-0.644445
88322107	chr5:88322107:G:A	1.68162e-24	-7.58227e-10	-1.44206	6.81918e-07	-7.58227e-10	-1.41269
88322248	chr5:88322248:A:G	2.36821e-25	-2.01711	-1.38515	1.14115e-07	-1.88562	-1.31477
88322911	chr5:88322911:G:C	4.59307e-25	-1.42623	-1.31362	1.70469e-07	-1.77786	-1.02119
88323008	chr5:88323008:G:A	2.24151e-25	-2.05052	-1.40673	1.06847e-07	-1.92392	-1.34229
88323021	chr5:88323021:A:G	1.46421e-25	-2.49991	-1.38317	5.78947e-08	-2.50013	-1.37885
88323151	chr5:88323151:G:A	1.43642e-24	-1.59966	-4.83947e-10	5.31269e-07	-1.66233	-4.83947e-10
88323430	chr5:88323430:C:A	1.72766e-24	-7.58227e-10	-1.41504	6.98475e-07	-7.58227e-10	-1.3887
88323772	chr5:88323772:C:T	1.77741e-24	-7.58227e-10	-1.38666	6.6862e-07	-7.58227e-10	-1.43239
88324140	chr5:88324140:A:G	1.72194e-24	-7.58227e-10	-1.41836	6.6722e-07	-7.58227e-10	-1.43448
88324432	chr5:88324432:T:G	4.3533e-25	-1.47833	-1.31514	1.62796e-07	-1.82141	-1.0237
88324442	chr5:88324442:G:A	1.62983e-24	-7.58227e-10	-1.47334	6.52775e-07	-7.58227e-10	-1.45637
88324717	chr5:88324717:G:A	1.72057e-24	-7.58227e-10	-1.41916	6.9475e-07	-7.58227e-10	-1.39405
88324853	chr5:88324853:T:C	1.44976e-25	-2.49034	-1.40266	6.04386e-08	-2.50494	-1.33103
88325914	chr5:88325914:C:T	1.58505e-24	-7.58227e-10	-1.5012	6.2174e-07	-7.58227e-10	-1.50508
88325963	chr5:88325963:T:C	1.67886e-24	-7.58227e-10	-1.4437	6.7589e-07	-7.58227e-10	-1.42157
88327345	chr5:88327345:A:G	6.23802e-25	-2.43374	-4.83947e-10	2.51192e-07	-2.41139	-4.83947e-10
88327712	chr5:88327712:T:TG	2.76043e-24	-7.58227e-10	-0.946427	9.84822e-07	-7.58227e-10	-1.04514
88327844	chr5:88327844:C:T	1.31225e-25	-2.49748	-1.49518	5.1224e-08	-2.50004	-1.50136
88328330	chr5:88328330:A:G	1.57962e-24	-7.58227e-10	-1.50463	6.23468e-07	-7.58227e-10	-1.50231
88328546	chr5:88328546:T:C	3.04975e-24	-7.58227e-10	-0.846753	1.31922e-06	-7.58227e-10	-0.752808
88328804	chr5:88328804:C:T	1.70842e-24	-7.58227e-10	-1.42625	6.89606e-07	-7.58227e-10	-1.40148
88329049	chr5:88329049:A:G	1.81392e-24	-7.58227e-10	-1.36632	7.76973e-07	-7.58227e-10	-1.2822
88329427	chr5:88329427:G:A	7.84802e-25	-1.45055	-0.753592	3.52964e-07	-1.80062	-0.270618
88329616	chr5:88329616:A:T	1.27986e-23	-7.58227e-10	0.587518	4.13831e-06	-7.58227e-10	0.39044
88329973	chr5:88329973:T:C	2.52271e-24	-7.58227e-10	-1.03648	9.22064e-07	-7.58227e-10	-1.11099
88330062	chr5:88330062:A:G	2.51392e-24	-7.58227e-10	-1.03997	1.15034e-06	-7.58227e-10	-0.889793
88330224	chr5:88330224:T:C	1.67812e-24	-7.58227e-10	-1.44414	6.93819e-07	-7.58227e-10	-1.39539
88331380	chr5:88331380:C:T	1.88691e-24	-7.58227e-10	-1.32687	7.23727e-07	-7.58227e-10	-1.35319
88331649	chr5:88331649:T:C	2.4253e-24	-7.58227e-10	-1.07586	1.10371e-06	-7.58227e-10	-0.931174
88331756	chr5:88331756:A:G	2.53394e-24	-7.58227e-10	-1.03204	1.16146e-06	-7.58227e-10	-0.880167
88331873	chr5:88331873:ACTC:A	2.65074e-24	-7.58227e-10	-0.986977	1.22461e-06	-7.58227e-10	-0.827228
88331881	chr5:88331881:T:C	2.44167e-24	-7.58227e-10	-1.06913	1.03289e-06	-7.58227e-10	-0.997489
88332329	chr5:88332329:T:C	3.33064e-24	-7.58227e-10	-0.758648	1.58931e-06	-7.58227e-10	-0.56655
88332845	chr5:88332845:A:T	1.59334e-24	-7.58227e-10	-1.49598	6.37958e-07	-7.58227e-10	-1.47933
88332984	chr5:88332984:T:G	1.52216e-25	-2.45726	-1.38701	5.62671e-08	-2.50723	-1.40027
88333547	chr5:88333547:T:A	1.64247e-24	-7.58227e-10	-1.46562	6.8634e-07	-7.58227e-10	-1.40623
88333607	chr5:88333607:G:C	2.31321e-24	-7.58227e-10	-1.12318	9.75593e-07	-7.58227e-10	-1.05456
88334207	chr5:88334207:G:A	2.25609e-25	-2.03119	-1.41958	1.07249e-07	-1.90114	-1.36131
88334321	chr5:88334321:G:A	1.75526e-24	-7.58227e-10	-1.3992	6.59926e-07	-7.58227e-10	-1.44547
88334678	chr5:88334678:T:G	1.69937e-24	-7.58227e-10	-1.43156	6.48706e-07	-7.58227e-10	-1.46262
88334952	chr5:88334952:A:G	5.74008e-25	-1.50718	-1.00974	2.36402e-07	-1.84485	-0.627214
88335072	chr5:88335072:C:T	1.57838e-24	-7.58227e-10	-1.50541	6.21723e-07	-7.58227e-10	-1.50511
88335100	chr5:88335100:G:C	1.66392e-24	-7.58227e-10	-1.45264	6.80923e-07	-7.58227e-10	-1.41415
88335413	chr5:88335413:G:T	1.65008e-24	-7.58227e-10	-1.46099	6.3305e-07	-7.58227e-10	-1.48705
88335683	chr5:88335683:A:T	1.75657e-24	-7.58227e-10	-1.39845	6.77018e-07	-7.58227e-10	-1.4199
88335780	chr5:88335780:C:T	1.52887e-25	-2.46061	-1.37926	5.66474e-08	-2.50764	-1.39311
88335818	chr5:88335818:G:T	1.65169e-24	-7.58227e-10	-1.46002	6.33452e-07	-7.58227e-10	-1.48642
88336315	chr5:88336315:A:C	6.70569e-25	-2.36144	-4.83947e-10	2.64989e-07	-2.35791	-4.83947e-10
88337259	chr5:88337259:T:G	1.59271e-24	-7.58227e-10	-1.49637	6.21546e-07	-7.58227e-10	-1.50539
88337354	chr5:88337354:T:C	1.67381e-24	-7.58227e-10	-1.44671	6.39085e-07	-7.58227e-10	-1.47757
88337941	chr5:88337941:A:G	4.76085e-25	-1.39887	-1.3051	1.76448e-07	-1.75667	-1.00791
88338352	chr5:88338352:A:G	1.58164e-24	-7.58227e-10	-1.50335	6.25165e-07	-7.58227e-10	-1.49959
88338472	chr5:88338472:A:G	3.44772e-25	-1.52127	-1.50542	1.37864e-07	-1.54548	-1.46586
88338780	chr5:88338780:G:A	1.55192e-25	-2.44775	-1.37716	5.68914e-08	-2.5056	-1.39086
88338853	chr5:88338853:A:G	1.78082e-24	-7.58227e-10	-1.38474	7.22905e-07	-7.58227e-10	-1.35432
88338931	chr5:88338931:C:T	2.26231e-23	1.15716	-4.83947e-10	2.69175e-07	-2.34224	-4.83947e-10
88340664	chr5:88340664:T:C	3.15024e-24	-7.58227e-10	-0.814336	1.15046e-06	-7.58227e-10	-0.889685
88341469	chr5:88341469:C:T	1.67342e-24	-7.58227e-10	-1.44694	6.73932e-07	-7.58227e-10	-1.42447
88341632	chr5:88341632:C:T	8.41408e-25	-1.38897	-0.745525	3.75479e-07	-1.749	-0.2604
88341790	chr5:88341790:A:G	2.58638e-24	-7.58227e-10	-1.01155	1.18893e-06	-7.58227e-10	-0.856792
88341936	chr5:88341936:G:T	1.62469e-24	-7.58227e-10	-1.4765	6.28574e-07	-7.58227e-10	-1.49415
88342309	chr5:88342309:T:C	1.03439e-24	-1.928	-4.83947e-10	6.05043e-07	-1.5323	-4.83947e-10
88342345	chr5:88342345:C:CA	2.63796e-24	-7.58227e-10	-0.99181	1.00678e-06	-7.58227e-10	-1.02309
88342807	chr5:88342807:T:G	1.78174e-24	-7.58227e-10	-1.38422	7.23342e-07	-7.58227e-10	-1.35372
88342915	chr5:88342915:G:A	1.73897e-24	-7.58227e-10	-1.40852	7.30488e-07	-7.58227e-10	-1.34389
88343064	chr5:88343064:A:G	2.47416e-24	-7.58227e-10	-1.05591	1.05581e-06	-7.58227e-10	-0.975537
88343366	chr5:88343366:A:G	1.68115e-24	-7.58227e-10	-1.44234	6.95509e-07	-7.58227e-10	-1.39296
88343927	chr5:88343927:T:C	3.54639e-24	-7.58227e-10	-0.695884	1.74671e-06	-7.58227e-10	-0.472111
88344154	chr5:88344154:A:G	1.50955e-25	-2.4632	-1.38939	5.78339e-08	-2.50802	-1.37201
88344203	chr5:88344203:TG:T	1.68356e-24	-7.58227e-10	-1.4409	6.82911e-07	-7.58227e-10	-1.41124
88344280	chr5:88344280:C:T	1.60092e-24	-7.58227e-10	-1.49124	6.26201e-07	-7.58227e-10	-1.49793
88344484	chr5:88344484:G:A	2.5112e-24	-7.58227e-10	-1.04105	1.14888e-06	-7.58227e-10	-0.891062
88345148	chr5:88345148:A:G	1.67786e-24	-7.58227e-10	-1.4443	6.93449e-07	-7.58227e-10	-1.39593
88345460	chr5:88345460:G:A	1.65739e-24	-7.58227e-10	-1.45657	6.34898e-07	-7.58227e-10	-1.48414
88345874	chr5:88345874:A:T	2.33472e-24	-7.58227e-10	-1.11392	9.84069e-07	-7.58227e-10	-1.04591
88346573	chr5:88346573:G:A	1.62231e-24	-7.58227e-10	-1.47796	6.27758e-07	-7.58227e-10	-1.49545
88346652	chr5:88346652:A:G	1.87885e-24	-7.58227e-10	-1.33115	8.15362e-07	-7.58227e-10	-1.23397
88346666	chr5:88346666:CATAA:C	8.27054e-25	-1.38739	-0.764313	3.66682e-07	-1.74917	-0.283941
88346766	chr5:88346766:G:C	2.59284e-24	-7.58227e-10	-1.00906	1.1934e-06	-7.58227e-10	-0.853041
88347134	chr5:88347134:A:G	1.91568e-24	-7.58227e-10	-1.31174	7.30841e-07	-7.58227e-10	-1.34341
88347695	chr5:88347695:T:C	1.6789e-24	-7.58227e-10	-1.44368	6.7649e-07	-7.58227e-10	-1.42069
88348267	chr5:88348267:A:G	3.09152e-24	-7.58227e-10	-0.833151	1.33854e-06	-7.58227e-10	-0.738265
88348405	chr5:88348405:C:G	1.78274e-24	-7.58227e-10	-1.38366	7.23786e-07	-7.58227e-10	-1.35311
88348493	chr5:88348493:G:A	4.46858e-25	-1.4419	-1.32543	1.647e-07	-1.79346	-1.04002
88348594	chr5:88348594:G:C	1.59093e-24	-7.58227e-10	-1.4975	6.34578e-07	-7.58227e-10	-1.48464
88348755	chr5:88348755:C:T	1.5783e-24	-7.58227e-10	-1.50547	6.21816e-07	-7.58227e-10	-1.50496
88349064	chr5:88349064:A:G	1.57835e-24	-7.58227e-10	-1.50543	6.21749e-07	-7.58227e-10	-1.50507
88349923	chr5:88349923:A:G	2.33624e-24	-7.58227e-10	-1.11327	9.84764e-07	-7.58227e-10	-1.0452
88350310	chr5:88350310:A:G	2.30249e-25	-2.03522	-1.39519	1.10449e-07	-1.9063	-1.32675
88351281	chr5:88351281:C:G	1.68685e-24	-7.58227e-10	-1.43895	7.14129e-07	-7.58227e-10	-1.36654
88351600	chr5:88351600:T:C	1.74764e-24	-7.58227e-10	-1.40355	7.03496e-07	-7.58227e-10	-1.38154
88351619	chr5:88351619:A:C	1.92586e-24	-1.30644	-4.83947e-10	8.96575e-07	-1.13902	-4.83947e-10
88351641	chr5:88351641:G:A	6.09483e-25	-2.45696	-4.83947e-10	2.67593e-07	-2.34814	-4.83947e-10
88353241	chr5:88353241:TTA:T	1.67684e-24	-7.58227e-10	-1.4449	6.9293e-07	-7.58227e-10	-1.39667
88353712	chr5:88353712:A:T	1.37533e-25	-2.48732	-1.45839	5.26437e-08	-2.50578	-1.46827
88354034	chr5:88354034:G:A	2.98812e-24	-7.58227e-10	-0.86717	1.08954e-06	-7.58227e-10	-0.944096
88354062	chr5:88354062:A:G	1.42426e-25	-2.4971	-1.41365	5.98444e-08	-2.50091	-1.34495
88354112	chr5:88354112:AT:A	3.47118e-24	-7.58227e-10	-0.717321	1.70574e-06	-7.58227e-10	-0.495847
88354161	chr5:88354161:A:G	1.30873e-23	-7.58227e-10	0.60983	4.22053e-06	-7.58227e-10	0.410114
88354544	chr5:88354544:G:A	2.68201e-24	-7.58227e-10	-0.975248	1.23955e-06	-7.58227e-10	-0.815098
88354768	chr5:88354768:G:A	1.30034e-25	-2.50308	-1.49869	1.21576e-07	-1.68669	-1.45038
88354777	chr5:88354777:T:C	1.57828e-24	-7.58227e-10	-1.50548	6.25374e-07	-7.58227e-10	-1.49925
88354784	chr5:88354784:GCTAA:G	1.51207e-25	-2.4561	-1.39482	5.58615e-08	-2.50704	-1.40769
88354925	chr5:88354925:G:T	2.33998e-25	-2.02705	-1.3872	1.12551e-07	-1.89755	-1.31665
88355165	chr5:88355165:A:G	1.67803e-24	-7.58227e-10	-1.44419	6.9358e-07	-7.58227e-10	-1.39574
88355270	chr5:88355270:G:A	1.676e-24	-7.58227e-10	-1.4454	6.39702e-07	-7.58227e-10	-1.4766
88355283	chr5:88355283:G:A	1.17396e-23	-7.58227e-10	0.501155	3.79984e-06	-7.58227e-10	0.305112
88355500	chr5:88355500:C:T	3.76585e-24	-7.58227e-10	-0.63584	1.87177e-06	-7.58227e-10	-0.402962
88355831	chr5:88355831:A:G	2.99129e-24	-7.58227e-10	-0.866109	1.20056e-06	-7.58227e-10	-0.847059
88356067	chr5:88356067:G:A	2.0736e-24	-7.58227e-10	-1.23253	7.67452e-07	-7.58227e-10	-1.29453
88356098	chr5:88356098:T:C	1.58136e-24	-7.58227e-10	-1.50353	6.24983e-07	-7.58227e-10	-1.49988
88356255	chr5:88356255:C:T	1.50392e-25	-2.45437	-1.40196	5.55043e-08	-2.50678	-1.41436
88356311	chr5:88356311:T:C	2.34783e-25	-2.01895	-1.39196	1.12956e-07	-1.8879	-1.3227
88357208	chr5:88357208:A:G	2.32638e-25	-2.04529	-1.3748	1.11933e-07	-1.91865	-1.30105
88357349	chr5:88357349:C:A	2.20834e-24	-0.755061	-0.414513	3.202e-07	-2.24689	0.0782346
88357491	chr5:88357491:C:T	3.60196e-24	-7.58227e-10	-0.680336	1.61848e-06	-7.58227e-10	-0.548359
88358087	chr5:88358087:T:C	2.84762e-24	-7.58227e-10	-0.91533	1.22581e-06	-7.58227e-10	-0.826242
88358839	chr5:88358839:A:G	2.33359e-25	-2.02374	-1.39325	1.12169e-07	-1.89326	-1.32433
88359110	chr5:88359110:A:G	2.24073e-24	-0.755343	-0.39967	3.25496e-07	-2.24793	0.0956773
88359845	chr5:88359845:G:A	1.40931e-25	-2.49742	-1.42388	5.90386e-08	-2.50048	-1.35893
88359964	chr5:88359964:G:A	3.35814e-24	-7.58227e-10	-0.750427	1.46569e-06	-7.58227e-10	-0.647521
88360372	chr5:88360372:C:A	1.63313e-24	-7.58227e-10	-1.47132	6.28901e-07	-7.58227e-10	-1.49363
88361021	chr5:88361021:A:G	2.56476e-24	-7.58227e-10	-1.01995	1.17716e-06	-7.58227e-10	-0.866744
88361408	chr5:88361408:C:G	1.91395e-24	-7.58227e-10	-1.31265	7.30243e-07	-7.58227e-10	-1.34423
88361654	chr5:88361654:C:A	2.66746e-24	-7.58227e-10	-0.980686	1.23322e-06	-7.58227e-10	-0.820218
88362234	chr5:88362234:C:A	1.62875e-24	-7.58227e-10	-1.474	6.27951e-07	-7.58227e-10	-1.49514
88362964	chr5:88362964:G:A	1.91395e-24	-7.58227e-10	-1.31265	7.30243e-07	-7.58227e-10	-1.34423
88363833	chr5:88363833:T:A	1.68189e-24	-7.58227e-10	-1.4419	6.41122e-07	-7.58227e-10	-1.47438
88364163	chr5:88364163:T:G	1.50193e-25	-2.46648	-1.39118	6.13718e-08	-2.50795	-1.3127
88364174	chr5:88364174:T:G	1.80627e-24	-7.58227e-10	-1.37055	7.34416e-07	-7.58227e-10	-1.33853
88364177	chr5:88364177:T:G	1.65846e-24	-7.58227e-10	-1.45592	6.35211e-07	-7.58227e-10	-1.48365
88364300	chr5:88364300:C:T	2.38395e-24	-7.58227e-10	-1.09306	1.00578e-06	-7.58227e-10	-1.02408
88364941	chr5:88364941:ATCACAGAATAT:A	3.25304e-24	-7.58227e-10	-0.782226	1.41194e-06	-7.58227e-10	-0.684881
88365589	chr5:88365589:T:C	2.42049e-25	-2.07415	-1.30628	1.17592e-07	-1.95253	-1.21785
88365776	chr5:88365776:A:G	1.55489e-25	-2.47453	-1.34847	6.47531e-08	-2.50815	-1.25887
88366311	chr5:88366311:A:G	1.57842e-24	-7.58227e-10	-1.50539	6.23178e-07	-7.58227e-10	-1.50277
88366503	chr5:88366503:T:C	3.81009e-25	-1.42529	-1.50145	1.47394e-07	-1.45558	-1.48891
88367099	chr5:88367099:G:A	6.18309e-25	-2.44258	-4.83947e-10	2.74287e-07	-2.32343	-4.83947e-10
88367556	chr5:88367556:T:C	1.68178e-24	-7.58227e-10	-1.44196	6.97731e-07	-7.58227e-10	-1.38977
88367793	chr5:88367793:C:T	2.53248e-25	-2.03322	-1.30198	1.2381e-07	-1.90683	-1.21203
88368093	chr5:88368093:A:T	3.10794e-24	-0.827853	-4.83947e-10	1.92355e-06	-0.375674	-4.83947e-10
88368102	chr5:88368102:C:A	4.47856e-24	-0.462513	-4.83947e-10	2.06722e-06	-0.303641	-4.83947e-10
88368318	chr5:88368318:A:G	1.80893e-24	-7.58227e-10	-1.36908	7.05457e-07	-7.58227e-10	-1.37876
88368736	chr5:88368736:G:T	1.91461e-24	-7.58227e-10	-1.3123	7.30467e-07	-7.58227e-10	-1.34392
88369020	chr5:88369020:C:T	2.70439e-24	-7.58227e-10	-0.966939	1.25208e-06	-7.58227e-10	-0.805042
88369786	chr5:88369786:G:T	1.68023e-24	-1.44288	-4.83947e-10	1.3808e-06	-0.707185	-4.83947e-10
88369917	chr5:88369917:A:G	1.51309e-25	-2.41281	-1.43743	5.93308e-08	-2.41847	-1.436
88370488	chr5:88370488:C:G	2.76113e-24	-0.371354	-0.57482	3.78117e-07	-1.96014	-0.0422589
88370543	chr5:88370543:G:A	1.60479e-24	-7.58227e-10	-1.48882	6.26288e-07	-7.58227e-10	-1.49779
88370646	chr5:88370646:C:T	1.66455e-24	-7.58227e-10	-1.45226	6.36536e-07	-7.58227e-10	-1.48156
88370824	chr5:88370824:G:T	3.64581e-25	-1.4688	-1.50202	1.48406e-07	-1.49968	-1.43797
88371049	chr5:88371049:C:A	1.84976e-24	-7.58227e-10	-1.34676	7.53918e-07	-7.58227e-10	-1.31232
88371288	chr5:88371288:G:C	1.66919e-24	-7.58227e-10	-1.44948	6.90615e-07	-7.58227e-10	-1.40002
88372022	chr5:88372022:A:G	7.52499e-22	-7.58227e-10	4.66159	0.000277812	-7.58227e-10	4.5971
88372285	chr5:88372285:A:G	4.25112e-24	-7.58227e-10	-0.514632	2.5761e-06	-7.58227e-10	-0.0835715
88372432	chr5:88372432:G:C	1.75238e-24	-7.58227e-10	-1.40084	6.71576e-07	-7.58227e-10	-1.42798
88372466	chr5:88372466:A:G	1.70189e-24	-7.58227e-10	-1.43008	6.46493e-07	-7.58227e-10	-1.46604
88372547	chr5:88372547:G:C	1.21287e-22	-7.58227e-10	2.83634	4.0213e-05	-7.58227e-10	2.66434
88373150	chr5:88373150:A:G	2.93288e-24	-0.885831	-4.83947e-10	1.41151e-06	-0.685184	-4.83947e-10
88373896	chr5:88373896:G:A	2.00236e-24	-7.58227e-10	-1.26749	8.313e-07	-7.58227e-10	-1.21461
88374403	chr5:88374403:A:G	1.68861e-24	-7.58227e-10	-1.43791	6.80936e-07	-7.58227e-10	-1.41413
88375013	chr5:88375013:A:G	1.69425e-24	-7.58227e-10	-1.43457	6.55856e-07	-7.58227e-10	-1.45166
88375626	chr5:88375626:T:C	1.69493e-24	-7.58227e-10	-1.43417	6.44559e-07	-7.58227e-10	-1.46904
88375724	chr5:88375724:T:C	3.43257e-24	-7.58227e-10	-0.728506	1.42366e-06	-7.58227e-10	-0.676618
88375973	chr5:88375973:G:A	1.70767e-24	-7.58227e-10	-1.42669	6.90098e-07	-7.58227e-10	-1.40077
88376123	chr5:88376123:T:C	1.61915e-24	-7.58227e-10	-1.47992	6.31238e-07	-7.58227e-10	-1.48992
88376181	chr5:88376181:T:C	1.70985e-24	-7.58227e-10	-1.42541	7.10064e-07	-7.58227e-10	-1.37225
88376474	chr5:88376474:A:T	2.86866e-24	-7.58227e-10	-0.907969	1.02931e-06	-7.58227e-10	-1.00095
88376887	chr5:88376887:A:G	1.46378e-25	-2.41979	-1.46359	5.37386e-08	-2.49831	-1.45516
88377014	chr5:88377014:T:C	1.68291e-24	-7.58227e-10	-1.44129	6.96413e-07	-7.58227e-10	-1.39166
88377465	chr5:88377465:C:T	2.0536e-24	-7.58227e-10	-1.24222	7.83269e-07	-7.58227e-10	-1.27413
88377810	chr5:88377810:A:G	2.53392e-24	-7.58227e-10	-1.03205	1.16071e-06	-7.58227e-10	-0.880819
88378072	chr5:88378072:G:C	1.71293e-24	-7.58227e-10	-1.42361	6.49513e-07	-7.58227e-10	-1.46138
88378156	chr5:88378156:G:T	1.68163e-24	-7.58227e-10	-1.44205	6.95706e-07	-7.58227e-10	-1.39268
88378229	chr5:88378229:G:A	1.58776e-24	-7.58227e-10	-1.49949	6.22326e-07	-7.58227e-10	-1.50414
88378548	chr5:88378548:G:C	4.27966e-24	-7.58227e-10	-0.507941	1.87814e-06	-7.58227e-10	-0.399563
88378934	chr5:88378934:G:A	2.46549e-24	-7.58227e-10	-1.05942	1.05178e-06	-7.58227e-10	-0.979365
88379568	chr5:88379568:C:T	1.61219e-24	-7.58227e-10	-1.48422	6.25677e-07	-7.58227e-10	-1.49877
88380622	chr5:88380622:C:T	1.59666e-24	-7.58227e-10	-1.4939	6.24281e-07	-7.58227e-10	-1.501
88381015	chr5:88381015:C:A	1.15673e-23	-7.58227e-10	0.48637	3.76261e-06	-7.58227e-10	0.295265
88381968	chr5:88381968:T:G	2.59547e-24	-7.58227e-10	-1.00805	1.193e-06	-7.58227e-10	-0.853379
88382031	chr5:88382031:C:T	7.43284e-25	-0.873925	-1.38457	2.83724e-07	-1.31748	-0.972121
88382342	chr5:88382342:T:C	1.6753e-24	-7.58227e-10	-1.44582	6.39314e-07	-7.58227e-10	-1.47721
88382633	chr5:88382633:G:T	1.15673e-23	-7.58227e-10	0.48637	3.76261e-06	-7.58227e-10	0.295265
88382680	chr5:88382680:T:C	1.68163e-24	-7.58227e-10	-1.44205	6.95706e-07	-7.58227e-10	-1.39268
88382684	chr5:88382684:G:A	5.86834e-25	-2.49483	-4.83947e-10	3.33545e-07	-2.12782	-4.83947e-10
88382768	chr5:88382768:C:T	4.97259e-25	-1.21418	-1.44628	1.61662e-07	-1.59986	-1.25223
88382815	chr5:88382815:T:C	3.53914e-25	-1.49539	-1.50513	1.40508e-07	-1.51768	-1.47466
88383345	chr5:88383345:A:G	1.69045e-24	-7.58227e-10	-1.43682	7.02345e-07	-7.58227e-10	-1.38318
88383508	chr5:88383508:C:A	3.70575e-25	-1.44918	-1.50533	1.47384e-07	-1.4721	-1.47246
88383554	chr5:88383554:C:T	2.46549e-24	-7.58227e-10	-1.05942	1.05178e-06	-7.58227e-10	-0.979365
88383608	chr5:88383608:C:A	1.58852e-24	-7.58227e-10	-1.49901	6.22467e-07	-7.58227e-10	-1.50391
88383625	chr5:88383625:C:G	2.50555e-25	-2.11129	-1.2346	1.22864e-07	-1.99564	-1.13089
88383923	chr5:88383923:T:C	1.69614e-24	-7.58227e-10	-1.43346	6.44891e-07	-7.58227e-10	-1.46852
88384358	chr5:88384358:G:A	1.1006e-23	0.436626	-4.83947e-10	2.44913e-07	-2.4367	-4.83947e-10
88384773	chr5:88384773:G:A	7.63045e-25	-2.23225	-4.83947e-10	5.10701e-07	-1.70182	-4.83947e-10
88385177	chr5:88385177:A:G	3.9838e-25	-1.42536	-1.4568	1.3299e-07	-1.77298	-1.27435
88385248	chr5:88385248:C:A	2.33575e-24	-7.58227e-10	-1.11348	8.54134e-07	-7.58227e-10	-1.18751
88385262	chr5:88385262:G:A	1.61266e-24	-7.58227e-10	-1.48393	6.24073e-07	-7.58227e-10	-1.50133
88385282	chr5:88385282:G:A	1.58718e-24	-7.58227e-10	-1.49986	6.28611e-07	-7.58227e-10	-1.49409
88385492	chr5:88385492:G:A	5.79759e-24	-7.58227e-10	-0.204372	2.58733e-06	-7.58227e-10	-0.0792196
88385944	chr5:88385944:C:T	1.68013e-24	-7.58227e-10	-1.44294	6.77266e-07	-7.58227e-10	-1.41954
88386213	chr5:88386213:G:A	6.39741e-25	-1.33925	-1.06925	2.58157e-07	-1.70272	-0.681317
88387060	chr5:88387060:C:G	2.80598e-25	-1.72731	-1.50534	1.12476e-07	-1.7427	-1.47217
88387170	chr5:88387170:G:A	1.5856e-24	-7.58227e-10	-1.50085	6.21964e-07	-7.58227e-10	-1.50472
88387178	chr5:88387178:A:T	2.58027e-24	-7.58227e-10	-1.01392	1.18509e-06	-7.58227e-10	-0.860027
88387435	chr5:88387435:C:T	1.69427e-24	-7.58227e-10	-1.43456	6.44381e-07	-7.58227e-10	-1.46931
88387900	chr5:88387900:G:A	1.32618e-25	-2.49993	-1.48216	1.29321e-07	-1.66139	-1.41392
88387912	chr5:88387912:A:G	1.75348e-24	-7.58227e-10	-1.40021	6.75496e-07	-7.58227e-10	-1.42215
88387989	chr5:88387989:T:G	1.59437e-24	-7.58227e-10	-1.49534	6.23683e-07	-7.58227e-10	-1.50196
88388352	chr5:88388352:A:G	2.12286e-24	-7.58227e-10	-1.20905	7.95207e-07	-7.58227e-10	-1.259
88388627	chr5:88388627:G:A	1.80868e-24	-7.58227e-10	-1.36922	7.35764e-07	-7.58227e-10	-1.33669
88389608	chr5:88389608:CT:C	2.34373e-24	-7.58227e-10	-1.11007	1.01379e-06	-7.58227e-10	-1.01615
88390800	chr5:88390800:G:A	1.96692e-24	-7.58227e-10	-1.28535	7.48392e-07	-7.58227e-10	-1.31968
88390822	chr5:88390822:A:C	2.09437e-24	-7.58227e-10	-1.22256	8.90512e-07	-7.58227e-10	-1.14581
88391071	chr5:88391071:T:A	1.58801e-24	-7.58227e-10	-1.49934	6.22371e-07	-7.58227e-10	-1.50407
88391076	chr5:88391076:A:C	2.15332e-24	-7.58227e-10	-1.1948	9.60192e-07	-7.58227e-10	-1.07047
88393336	chr5:88393336:G:A	1.04285e-24	-1.91985	-4.83947e-10	4.19185e-07	-1.89929	-4.83947e-10
88393425	chr5:88393425:T:C	2.10457e-24	-7.58227e-10	-1.2177	8.78545e-07	-7.58227e-10	-1.15934
88393514	chr5:88393514:C:T	2.14978e-24	-7.58227e-10	-1.19645	9.58181e-07	-7.58227e-10	-1.07257
88394130	chr5:88394130:G:T	3.08798e-25	-1.95611	-1.18077	1.47887e-07	-1.82137	-1.11979
88395410	chr5:88395410:T:C	2.8335e-24	-7.58227e-10	-0.920301	1.00029e-06	-7.58227e-10	-1.02956
88395551	chr5:88395551:G:A	2.30275e-24	-7.58227e-10	-1.12771	1.03906e-06	-7.58227e-10	-0.991534
88395708	chr5:88395708:A:G	2.28685e-24	-7.58227e-10	-1.13464	1.03022e-06	-7.58227e-10	-1.00008
88396001	chr5:88396001:A:C	1.38468e-24	-1.63635	-4.83947e-10	5.11895e-07	-1.69948	-4.83947e-10
88396282	chr5:88396282:G:A	1.71564e-24	-7.58227e-10	-1.42203	6.93853e-07	-7.58227e-10	-1.39534
88397744	chr5:88397744:C:T	2.92168e-25	-1.99216	-1.20008	1.45832e-07	-1.86374	-1.09141
88397820	chr5:88397820:G:C	5.87238e-25	-1.45058	-1.04355	2.42703e-07	-1.79873	-0.647028
88398962	chr5:88398962:A:G	2.20214e-24	-7.58227e-10	-1.17239	8.08918e-07	-7.58227e-10	-1.2419
88400266	chr5:88400266:TAGAA:T	1.63188e-24	-7.58227e-10	-1.47208	6.34376e-07	-7.58227e-10	-1.48496
88401026	chr5:88401026:G:A	5.98736e-25	-1.48657	-0.988178	2.5541e-07	-1.82757	-0.567168
88401265	chr5:88401265:G:A	1.34737e-23	-7.58227e-10	0.638923	4.58044e-06	-7.58227e-10	0.491948
88401273	chr5:88401273:G:A	1.71323e-24	-7.58227e-10	-1.42344	6.57233e-07	-7.58227e-10	-1.44956
88401636	chr5:88401636:G:A	1.77906e-24	-7.58227e-10	-1.38573	7.3744e-07	-7.58227e-10	-1.33442
88401716	chr5:88401716:C:T	3.03747e-25	-1.65412	-1.49926	1.25566e-07	-1.67182	-1.43295
88401855	chr5:88401855:C:T	2.64248e-24	-7.58227e-10	-0.990098	1.13302e-06	-7.58227e-10	-0.904963
88401898	chr5:88401898:T:C	8.67145e-25	-2.10436	-4.83947e-10	2.33899e-07	-2.48271	-4.83947e-10
88402612	chr5:88402612:C:T	6.12787e-25	-2.45155	-4.83947e-10	2.28013e-07	-2.5082	-4.83947e-10
88402882	chr5:88402882:G:A	1.35588e-25	-2.49918	-1.46077	5.44452e-08	-2.49873	-1.44167
88404598	chr5:88404598:C:T	1.1717e-24	-0.74299	-1.06037	1.84914e-06	-0.0281075	-0.387018
88405100	chr5:88405100:A:AT	8.02912e-25	-2.18132	-4.83947e-10	5.49861e-07	-1.62794	-4.83947e-10
88405236	chr5:88405236:A:G	1.77326e-24	-7.58227e-10	-1.38899	7.18116e-07	-7.58227e-10	-1.36097
88405406	chr5:88405406:C:T	1.62347e-25	-2.48584	-1.29399	6.95408e-08	-2.50666	-1.18903
88405723	chr5:88405723:G:T	1.7432e-24	-7.58227e-10	-1.40609	7.04511e-07	-7.58227e-10	-1.3801
88406093	chr5:88406093:T:C	1.5824e-24	-7.58227e-10	-1.50287	6.21706e-07	-7.58227e-10	-1.50514
88406189	chr5:88406189:C:T	8.88571e-25	-2.07995	-4.83947e-10	3.62272e-07	-2.04521	-4.83947e-10
88406245	chr5:88406245:A:G	2.11599e-24	-7.58227e-10	-1.21229	8.88573e-07	-7.58227e-10	-1.14799
88407116	chr5:88407116:A:T	1.7573e-24	-7.58227e-10	-1.39804	6.66665e-07	-7.58227e-10	-1.43532
88407268	chr5:88407268:A:G	1.37988e-25	-2.49501	-1.44739	5.52404e-08	-2.50214	-1.42377
88407282	chr5:88407282:C:G	3.5416e-25	-1.56279	-1.43703	1.57599e-07	-1.5848	-1.29275
88407499	chr5:88407499:AG:A	1.78046e-24	-1.27398	-0.110965	3.46174e-07	-2.48175	0.391085
88407679	chr5:88407679:T:C	1.33106e-25	-2.48815	-1.49028	5.21658e-08	-2.50561	-1.47756
88407680	chr5:88407680:G:A	1.58491e-24	-7.58227e-10	-1.50128	6.21777e-07	-7.58227e-10	-1.50502
88408187	chr5:88408187:T:C	1.33169e-25	-2.49034	-1.48761	5.2387e-08	-2.50479	-1.47416
88408852	chr5:88408852:T:A	1.59082e-24	-7.58227e-10	-1.49757	6.22915e-07	-7.58227e-10	-1.50319
88408876	chr5:88408876:T:C	1.70862e-24	-7.58227e-10	-1.42613	6.6205e-07	-7.58227e-10	-1.44226
88409022	chr5:88409022:G:T	1.45969e-25	-2.48556	-1.40061	5.66999e-08	-2.50648	-1.39335
88409066	chr5:88409066:C:T	2.14999e-24	-7.58227e-10	-1.19635	7.91952e-07	-7.58227e-10	-1.2631
88409451	chr5:88409451:C:G	2.87099e-25	-1.70481	-1.50493	1.15751e-07	-1.72939	-1.45677
88409465	chr5:88409465:T:C	3.07583e-25	-1.88175	-1.25908	1.62515e-07	-1.72872	-1.11811
88409655	chr5:88409655:C:T	9.77165e-25	-1.98491	-4.83947e-10	4.08328e-07	-1.92553	-4.83947e-10
88410042	chr5:88410042:G:T	1.85849e-24	-7.58227e-10	-1.34205	7.97646e-07	-7.58227e-10	-1.25594
88410180	chr5:88410180:G:A	2.26936e-24	-7.58227e-10	-1.14232	9.56424e-07	-7.58227e-10	-1.0744
88410843	chr5:88410843:T:C	2.6285e-24	-7.58227e-10	-0.995401	1.21145e-06	-7.58227e-10	-0.838031
88410864	chr5:88410864:A:G	1.56996e-25	-2.34978	-1.46357	5.56509e-08	-2.44695	-1.47155
88411009	chr5:88411009:A:T	1.85414e-24	-7.58227e-10	-1.34439	7.09514e-07	-7.58227e-10	-1.37302
88412203	chr5:88412203:G:A	2.92462e-24	-7.58227e-10	-0.88865	1.25394e-06	-7.58227e-10	-0.803559
88412285	chr5:88412285:C:T	2.95473e-24	-7.58227e-10	-0.878407	1.26711e-06	-7.58227e-10	-0.79311
88412379	chr5:88412379:G:A	1.54899e-25	-2.38017	-1.44663	5.68249e-08	-2.46364	-1.43399
88412725	chr5:88412725:C:A	1.61235e-24	-7.58227e-10	-1.48412	6.28351e-07	-7.58227e-10	-1.4945
88412987	chr5:88412987:A:G	4.30903e-24	-7.58227e-10	-0.501101	1.91223e-06	-7.58227e-10	-0.381579
88413054	chr5:88413054:A:T	2.83741e-24	-7.58227e-10	-0.918924	1.21352e-06	-7.58227e-10	-0.836324
88413358	chr5:88413358:G:T	1.72874e-24	-7.58227e-10	-1.41442	6.99799e-07	-7.58227e-10	-1.38681
88413402	chr5:88413402:A:G	5.80015e-25	-2.50652	-4.83947e-10	2.55066e-07	-2.39608	-4.83947e-10
88413416	chr5:88413416:T:G	2.34216e-24	-7.58227e-10	-1.11074	9.93726e-07	-7.58227e-10	-1.03614
88414221	chr5:88414221:A:T	1.976e-25	-2.16434	-1.41899	8.317e-08	-2.10438	-1.41233
88415497	chr5:88415497:C:T	1.6047e-24	-7.58227e-10	-1.48888	6.26134e-07	-7.58227e-10	-1.49804
88415802	chr5:88415802:G:C	6.08596e-25	-2.45841	-4.83947e-10	2.35084e-07	-2.47766	-4.83947e-10
88415896	chr5:88415896:G:A	1.5909e-24	-7.58227e-10	-1.49752	6.22839e-07	-7.58227e-10	-1.50332
88415983	chr5:88415983:G:A	1.58832e-24	-7.58227e-10	-1.49914	6.22296e-07	-7.58227e-10	-1.50419
88416330	chr5:88416330:G:A	1.58829e-24	-7.58227e-10	-1.49916	6.22292e-07	-7.58227e-10	-1.50419
88416702	chr5:88416702:C:A	4.50598e-25	-1.65605	-1.10295	1.88291e-07	-1.97642	-0.723197
88417014	chr5:88417014:A:G	3.40046e-25	-1.56471	-1.47577	1.11883e-07	-1.89876	-1.32138
88417096	chr5:88417096:G:A	9.67158e-25	-0.515561	-1.47965	2.62078e-07	-0.971776	-1.39718
88417305	chr5:88417305:T:A	1.58506e-24	-7.58227e-10	-1.50119	6.21797e-07	-7.58227e-10	-1.50499
88417416	chr5:88417416:A:T	1.21645e-23	-7.58227e-10	0.536705	4.27436e-06	-7.58227e-10	0.422786
88418042	chr5:88418042:T:A	1.58311e-24	-7.58227e-10	-1.50242	6.21561e-07	-7.58227e-10	-1.50537
88418547	chr5:88418547:A:G	2.1769e-24	-7.58227e-10	-1.18391	9.14999e-07	-7.58227e-10	-1.11868
88418887	chr5:88418887:A:G	3.95881e-25	-2.32495	-0.563503	1.63938e-07	-2.27283	-0.565286
88419422	chr5:88419422:T:C	1.71308e-25	-2.3465	-1.3796	6.24222e-08	-2.44291	-1.36077
88419510	chr5:88419510:A:G	1.58311e-24	-7.58227e-10	-1.50242	6.21561e-07	-7.58227e-10	-1.50537
88420126	chr5:88420126:G:A	1.5918e-24	-7.58227e-10	-1.49695	6.23064e-07	-7.58227e-10	-1.50295
88420376	chr5:88420376:G:A	3.21106e-25	-2.21644	-0.881358	1.48258e-07	-2.17797	-0.76068
88420596	chr5:88420596:T:G	2.33373e-24	-7.58227e-10	-1.11435	1.05441e-06	-7.58227e-10	-0.976862
88420801	chr5:88420801:G:T	4.11577e-24	-7.58227e-10	-0.546987	1.82782e-06	-7.58227e-10	-0.426725
88421362	chr5:88421362:A:C	1.24787e-23	-7.58227e-10	0.56221	4.39382e-06	-7.58227e-10	0.450352
88422119	chr5:88422119:G:A	1.59145e-24	-7.58227e-10	-1.49717	6.22992e-07	-7.58227e-10	-1.50307
88422234	chr5:88422234:C:T	1.59329e-24	-7.58227e-10	-1.49601	6.22062e-07	-7.58227e-10	-1.50456
88422879	chr5:88422879:T:C	1.80028e-25	-2.1916	-1.48486	6.07062e-08	-2.34052	-1.49104
88423533	chr5:88423533:T:A	5.89517e-25	-2.49027	-4.83947e-10	3.28056e-07	-2.14442	-4.83947e-10
88423605	chr5:88423605:C:T	1.58806e-24	-7.58227e-10	-1.4993	6.37645e-07	-7.58227e-10	-1.47982
88423638	chr5:88423638:G:T	7.94549e-25	-2.19179	-4.83947e-10	2.85462e-07	-2.28349	-4.83947e-10
88423676	chr5:88423676:A:G	1.57956e-24	-7.58227e-10	-1.50467	6.21622e-07	-7.58227e-10	-1.50527
88424127	chr5:88424127:C:T	1.58938e-24	-7.58227e-10	-1.49847	6.22522e-07	-7.58227e-10	-1.50382
88424517	chr5:88424517:T:C	1.63057e-24	-7.58227e-10	-1.47288	6.56116e-07	-7.58227e-10	-1.45127
88424724	chr5:88424724:A:G	1.71094e-25	-2.32798	-1.39937	6.1754e-08	-2.43301	-1.38144
88425703	chr5:88425703:T:A	1.8771e-25	-2.26805	-1.36662	7.79905e-08	-2.22481	-1.35621
88425720	chr5:88425720:A:G	1.84605e-25	-2.27719	-1.37416	7.66138e-08	-2.23477	-1.36405
88425857	chr5:88425857:T:A	5.71419e-24	-7.58227e-10	-0.218862	2.03548e-06	-7.58227e-10	-0.319117
88426336	chr5:88426336:A:C	1.58088e-24	-7.58227e-10	-1.50383	6.2148e-07	-7.58227e-10	-1.5055
88427212	chr5:88427212:G:C	1.07539e-24	-1.88913	-4.83947e-10	4.50567e-07	-1.8271	-4.83947e-10
88428163	chr5:88428163:C:T	1.90145e-24	-7.58227e-10	-1.3192	7.34912e-07	-7.58227e-10	-1.33785
88428453	chr5:88428453:G:T	1.62723e-24	-7.58227e-10	-1.47493	6.61927e-07	-7.58227e-10	-1.44245
88428788	chr5:88428788:G:T	1.78934e-25	-2.29139	-1.39116	7.41026e-08	-2.25004	-1.38211
88428969	chr5:88428969:C:T	2.06371e-24	-7.58227e-10	-1.23731	8.72381e-07	-7.58227e-10	-1.16638
88429498	chr5:88429498:A:G	1.7565e-25	-2.29428	-1.4068	6.26107e-08	-2.41098	-1.38969
88429570	chr5:88429570:A:G	1.58062e-24	-7.58227e-10	-1.504	6.21489e-07	-7.58227e-10	-1.50548
88430746	chr5:88430746:G:A	1.07682e-24	-1.8878	-4.83947e-10	3.59238e-07	-2.05362	-4.83947e-10
88431287	chr5:88431287:T:C	2.92676e-24	-0.88792	-4.83947e-10	1.38602e-06	-0.703414	-4.83947e-10
88432607	chr5:88432607:CTTT:C	1.99912e-24	-7.58227e-10	-1.26911	7.87059e-07	-7.58227e-10	-1.2693
88432818	chr5:88432818:A:T	1.90696e-24	-7.58227e-10	-1.3163	7.03457e-07	-7.58227e-10	-1.3816
88433495	chr5:88433495:T:TA	1.48698e-25	-2.40288	-1.46477	5.9634e-08	-2.37113	-1.47825
88433728	chr5:88433728:T:G	2.4377e-24	-7.58227e-10	-1.07076	1.11268e-06	-7.58227e-10	-0.923074
88433804	chr5:88433804:C:T	2.5903e-25	-2.3525	-0.960127	1.17884e-07	-2.31989	-0.848013
88433894	chr5:88433894:A:C	8.32449e-25	-1.12952	-1.01568	3.12741e-07	-1.59016	-0.60207
88433988	chr5:88433988:A:G	1.79907e-24	-7.58227e-10	-1.37454	6.90587e-07	-7.58227e-10	-1.40006
88434177	chr5:88434177:C:T	3.73571e-24	-0.643878	-4.83947e-10	2.36255e-07	-2.47269	-4.83947e-10
88434210	chr5:88434210:A:G	2.12747e-25	-2.08614	-1.42332	8.90462e-08	-2.16993	-1.27851
88435131	chr5:88435131:C:T	1.65433e-25	-2.38363	-1.37737	6.78596e-08	-2.35166	-1.3685
88435989	chr5:88435989:G:A	2.7446e-25	-2.32444	-0.930319	1.25865e-07	-2.28918	-0.813219
88436903	chr5:88436903:T:C	1.72534e-25	-2.32096	-1.39802	7.11997e-08	-2.282	-1.39011
88437392	chr5:88437392:G:A	1.6639e-25	-2.34373	-1.41151	6.85283e-08	-2.30615	-1.40421
88438609	chr5:88438609:A:G	1.74283e-25	-2.30843	-1.40046	7.20299e-08	-2.26774	-1.39279
88438636	chr5:88438636:A:G	1.79907e-24	-7.58227e-10	-1.37454	6.90587e-07	-7.58227e-10	-1.40006
88439032	chr5:88439032:G:A	9.55392e-24	-7.58227e-10	0.295138	3.39759e-06	-7.58227e-10	0.193218
88439227	chr5:88439227:C:T	1.37139e-25	-2.50281	-1.44576	1.31169e-07	-1.71477	-1.34634
88439442	chr5:88439442:G:A	6.28243e-25	-2.42664	-4.83947e-10	2.48241e-07	-2.4232	-4.83947e-10
88440517	chr5:88440517:T:A	1.29385e-25	-2.50306	-1.50372	5.17761e-08	-2.50335	-1.48733
88440636	chr5:88440636:A:T	1.74245e-25	-2.23423	-1.47488	5.94873e-08	-2.37077	-1.48107
88441465	chr5:88441465:C:T	1.75606e-25	-2.2703	-1.43103	7.2994e-08	-2.22567	-1.42156
88441479	chr5:88441479:T:C	1.64297e-24	-7.58227e-10	-1.46531	6.79127e-07	-7.58227e-10	-1.41679
88441542	chr5:88441542:G:A	1.58073e-25	-2.3507	-1.45582	6.39269e-08	-2.31095	-1.46892
88441669	chr5:88441669:TTAAA:T	2.63941e-24	-7.58227e-10	-0.99126	1.22045e-06	-7.58227e-10	-0.830628
88441755	chr5:88441755:A:C	2.47669e-24	-7.58227e-10	-1.05489	8.8416e-07	-7.58227e-10	-1.15296
88441770	chr5:88441770:C:T	1.58151e-25	-2.34918	-1.45684	6.39523e-08	-2.3096	-1.46986
88441778	chr5:88441778:T:C	1.58894e-24	-7.58227e-10	-1.49875	6.22377e-07	-7.58227e-10	-1.50406
88443378	chr5:88443378:A:G	2.75772e-24	-7.58227e-10	-0.947411	1.28371e-06	-7.58227e-10	-0.780096
88443531	chr5:88443531:G:A	6.84036e-25	-2.34156	-4.83947e-10	2.57299e-07	-2.38736	-4.83947e-10
88443945	chr5:88443945:T:G	1.55442e-25	-2.35507	-1.46823	6.29368e-08	-2.31595	-1.47953
88444606	chr5:88444606:T:G	2.0811e-25	-2.10262	-1.42888	9.55378e-08	-2.10222	-1.27586
88445076	chr5:88445076:T:C	3.68225e-25	-1.48919	-1.47169	1.33661e-07	-1.73738	-1.30492
88445131	chr5:88445131:A:G	1.76508e-25	-2.22179	-1.47441	6.00313e-08	-2.36203	-1.4807
88445352	chr5:88445352:C:T	2.49887e-24	-1.04598	-4.83947e-10	1.17579e-06	-0.867911	-4.83947e-10
88445764	chr5:88445764:A:G	1.57883e-24	-7.58227e-10	-1.50513	6.29226e-07	-7.58227e-10	-1.49311
88445912	chr5:88445912:T:G	1.91457e-24	-7.58227e-10	-1.31232	7.30537e-07	-7.58227e-10	-1.34382
88446423	chr5:88446423:A:G	1.6869e-25	-2.30104	-1.44047	6.98752e-08	-2.25886	-1.43203
88446454	chr5:88446454:A:C	1.73718e-25	-2.24464	-1.46749	5.9445e-08	-2.37794	-1.47461
88446640	chr5:88446640:G:A	1.64435e-24	-7.58227e-10	-1.46447	6.3724e-07	-7.58227e-10	-1.48046
88446676	chr5:88446676:TA:T	1.71178e-25	-2.29571	-1.43115	7.1013e-08	-2.25299	-1.42175
88446795	chr5:88446795:T:C	1.59098e-25	-2.35503	-1.44502	6.41544e-08	-2.31632	-1.45999
88446992	chr5:88446992:G:T	2.00896e-24	-7.58227e-10	-1.2642	7.55136e-07	-7.58227e-10	-1.3107
88447450	chr5:88447450:T:C	2.68468e-24	-0.974254	-4.83947e-10	1.26833e-06	-0.792142	-4.83947e-10
88447490	chr5:88447490:G:GA	1.67889e-24	-7.58227e-10	-1.44368	6.35664e-07	-7.58227e-10	-1.48293
88447511	chr5:88447511:A:T	2.0795e-23	-7.58227e-10	1.0729	7.29924e-06	-7.58227e-10	0.957922
88447747	chr5:88447747:C:T	1.68801e-25	-2.29001	-1.45084	6.99716e-08	-2.24723	-1.44228
88448185	chr5:88448185:C:T	1.57828e-24	-7.58227e-10	-1.50548	6.27458e-07	-7.58227e-10	-1.49593
88448197	chr5:88448197:G:A	1.47975e-24	-1.56994	-4.83947e-10	2.351e-07	-2.47759	-4.83947e-10
88448606	chr5:88448606:A:G	1.53878e-25	-2.37269	-1.46072	6.20993e-08	-2.33545	-1.47342
88448768	chr5:88448768:G:A	1.58428e-24	-7.58227e-10	-1.50169	6.36535e-07	-7.58227e-10	-1.48156
88449080	chr5:88449080:A:C	1.61217e-24	-7.58227e-10	-1.48423	6.42421e-07	-7.58227e-10	-1.47236
88449160	chr5:88449160:G:A	2.24179e-25	-2.02276	-1.43436	1.04476e-07	-2.02272	-1.26593
88449400	chr5:88449400:A:G	1.64077e-24	-7.58227e-10	-1.46665	6.36108e-07	-7.58227e-10	-1.48223
88449565	chr5:88449565:C:T	2.19678e-25	-2.04502	-1.43239	1.0152e-07	-2.04076	-1.27659
88449645	chr5:88449645:T:C	1.74113e-25	-2.27148	-1.43839	7.23255e-08	-2.22716	-1.42927
88449705	chr5:88449705:G:A	1.62182e-25	-2.32545	-1.4554	6.5719e-08	-2.28327	-1.46895
88449901	chr5:88449901:G:A	1.63357e-24	-7.58227e-10	-1.47105	6.68014e-07	-7.58227e-10	-1.43329
88450254	chr5:88450254:C:G	2.08859e-24	-7.58227e-10	-1.22533	7.63779e-07	-7.58227e-10	-1.29932
88450581	chr5:88450581:CTT:C	1.63357e-24	-7.58227e-10	-1.47105	6.68014e-07	-7.58227e-10	-1.43329
88450959	chr5:88450959:GCCT:G	1.91192e-24	-7.58227e-10	-1.3137	7.29608e-07	-7.58227e-10	-1.3451
88452361	chr5:88452361:AG:A	5.94812e-25	-2.48132	-4.83947e-10	3.80614e-07	-1.99582	-4.83947e-10
88452920	chr5:88452920:A:T	2.56066e-25	-2.27911	-1.04502	1.17756e-07	-2.23929	-0.9297
88454016	chr5:88454016:A:G	1.66312e-24	-7.58227e-10	-1.45312	6.43515e-07	-7.58227e-10	-1.47066
88454718	chr5:88454718:A:T	1.69122e-25	-2.27841	-1.46054	5.85153e-08	-2.4007	-1.46762
88455163	chr5:88455163:A:G	1.58938e-24	-7.58227e-10	-1.49847	6.2152e-07	-7.58227e-10	-1.50543
88455311	chr5:88455311:A:G	2.47156e-25	-2.27191	-1.08764	1.13164e-07	-2.23136	-0.97741
88455413	chr5:88455413:A:G	1.64104e-24	-7.58227e-10	-1.46648	6.362e-07	-7.58227e-10	-1.48209
88455838	chr5:88455838:G:T	2.78331e-24	-7.58227e-10	-0.938172	1.19159e-06	-7.58227e-10	-0.854557
88455935	chr5:88455935:G:A	6.05815e-25	-1.41512	-1.04787	2.97489e-07	-1.6761	-0.566122
88456324	chr5:88456324:C:T	1.81198e-24	-0.822876	-0.544516	3.16254e-07	-2.27088	0.0898228
88456878	chr5:88456878:A:G	3.7307e-25	-1.59924	-1.34857	1.50196e-07	-1.82826	-1.0974
88457158	chr5:88457158:G:A	3.74699e-24	-7.58227e-10	-0.64086	1.65368e-06	-7.58227e-10	-0.526847
88457265	chr5:88457265:G:A	9.98892e-25	-1.96292	-4.83947e-10	5.35079e-07	-1.65519	-4.83947e-10
88457565	chr5:88457565:T:C	7.36688e-25	-2.2674	-4.83947e-10	2.94992e-07	-2.25065	-4.83947e-10
88458025	chr5:88458025:G:A	2.58734e-25	-2.27703	-1.03674	1.19157e-07	-2.23693	-0.92023
88458100	chr5:88458100:A:T	2.65478e-24	-7.58227e-10	-0.985452	1.13352e-06	-7.58227e-10	-0.904517
88458202	chr5:88458202:C:A	1.64104e-24	-7.58227e-10	-1.46648	6.362e-07	-7.58227e-10	-1.48209
88458305	chr5:88458305:C:T	1.61678e-24	-7.58227e-10	-1.48138	6.57699e-07	-7.58227e-10	-1.44886
88458663	chr5:88458663:A:G	1.66553e-24	-7.58227e-10	-1.45167	6.4399e-07	-7.58227e-10	-1.46992
88458668	chr5:88458668:G:A	1.65694e-24	-7.58227e-10	-1.45684	6.42946e-07	-7.58227e-10	-1.47154
88458988	chr5:88458988:C:T	6.27023e-25	-1.37716	-1.05143	3.05996e-07	-1.64374	-0.57029
88459040	chr5:88459040:G:T	1.69873e-24	-7.58227e-10	-1.43193	7.04161e-07	-7.58227e-10	-1.3806
88459346	chr5:88459346:A:C	4.12326e-24	-7.58227e-10	-0.545169	2.07878e-06	-7.58227e-10	-0.298067
88459594	chr5:88459594:A:G	2.23093e-25	-2.01768	-1.4443	1.02964e-07	-2.0173	-1.28592
88459861	chr5:88459861:T:C	1.78191e-24	-7.58227e-10	-1.38413	6.84791e-07	-7.58227e-10	-1.40849
88460300	chr5:88460300:C:T	1.67332e-24	-7.58227e-10	-1.44701	6.48378e-07	-7.58227e-10	-1.46313
88460891	chr5:88460891:G:A	2.18806e-25	-2.02011	-1.46127	9.89954e-08	-2.02333	-1.3192
88461004	chr5:88461004:C:T	3.75835e-25	-1.54059	-1.39983	1.44685e-07	-1.77922	-1.18382
88461011	chr5:88461011:C:T	3.30655e-24	-7.58227e-10	-0.765908	1.42762e-06	-7.58227e-10	-0.673836
88461565	chr5:88461565:GC:G	4.53971e-24	-7.58227e-10	-0.448951	2.31097e-06	-7.58227e-10	-0.192182
88461673	chr5:88461673:C:T	3.30654e-24	-7.58227e-10	-0.765912	1.4276e-06	-7.58227e-10	-0.67385
88461682	chr5:88461682:G:T	1.66628e-24	-7.58227e-10	-1.45122	6.44225e-07	-7.58227e-10	-1.46955
88461800	chr5:88461800:T:C	1.41766e-25	-2.48611	-1.42928	5.57411e-08	-2.48903	-1.42786
88462015	chr5:88462015:A:G	2.36239e-25	-2.28899	-1.11573	1.11213e-07	-2.2504	-0.975757
88462096	chr5:88462096:C:T	1.79955e-24	-7.58227e-10	-1.37428	6.79998e-07	-7.58227e-10	-1.41551
88462114	chr5:88462114:G:T	3.31853e-24	-7.58227e-10	-0.762294	1.43432e-06	-7.58227e-10	-0.669156
88462208	chr5:88462208:G:A	1.9087e-25	-2.3745	-1.24347	7.62525e-08	-2.46002	-1.14354
88462905	chr5:88462905:T:C	3.6647e-24	-7.58227e-10	-0.663067	1.26506e-06	-7.58227e-10	-0.794731
88463173	chr5:88463173:T:C	1.41694e-25	-2.48482	-1.43108	5.57272e-08	-2.48745	-1.42969
88463265	chr5:88463265:T:C	1.66692e-24	-7.58227e-10	-1.45083	6.44429e-07	-7.58227e-10	-1.46924
88463749	chr5:88463749:T:C	1.64222e-24	-7.58227e-10	-1.46577	6.3656e-07	-7.58227e-10	-1.48152
88464065	chr5:88464065:A:G	1.91417e-24	-7.58227e-10	-1.31253	7.30378e-07	-7.58227e-10	-1.34404
88464474	chr5:88464474:G:C	2.62003e-24	-7.58227e-10	-0.998629	1.21058e-06	-7.58227e-10	-0.838748
88464668	chr5:88464668:A:G	3.30654e-24	-7.58227e-10	-0.765912	1.4276e-06	-7.58227e-10	-0.67385
88464712	chr5:88464712:T:G	1.69269e-24	-7.58227e-10	-1.4355	6.96278e-07	-7.58227e-10	-1.39185
88464997	chr5:88464997:C:T	1.17379e-23	-7.58227e-10	0.501012	4.13289e-06	-7.58227e-10	0.389128
88465472	chr5:88465472:G:A	6.70185e-25	-2.36202	-4.83947e-10	2.53088e-07	-2.40386	-4.83947e-10
88465778	chr5:88465778:T:A	1.60174e-24	-7.58227e-10	-1.49072	6.254e-07	-7.58227e-10	-1.49921
88465805	chr5:88465805:T:A	1.7677e-24	-7.58227e-10	-1.39213	6.79167e-07	-7.58227e-10	-1.41674
88467459	chr5:88467459:T:A	1.62925e-24	-7.58227e-10	-1.47369	6.27769e-07	-7.58227e-10	-1.49543
88467699	chr5:88467699:G:A	2.72879e-25	-1.83088	-1.42966	1.07867e-07	-2.01936	-1.23734
88467749	chr5:88467749:G:A	2.92068e-25	-2.06746	-1.12513	1.37919e-07	-2.02417	-0.986761
88468140	chr5:88468140:G:A	1.39131e-24	-1.2893	-0.34227	3.49994e-07	-2.43515	0.355466
88468306	chr5:88468306:T:A	2.43885e-24	-1.07029	-4.83947e-10	2.1304e-06	-0.273535	-4.83947e-10
88468503	chr5:88468503:A:G	3.30433e-24	-7.58227e-10	-0.766582	1.42658e-06	-7.58227e-10	-0.674566
88468530	chr5:88468530:T:A	2.20009e-25	-2.01651	-1.4594	1.00027e-07	-2.01736	-1.3148
88468627	chr5:88468627:A:C	5.89622e-25	-2.49009	-4.83947e-10	2.28029e-07	-2.50813	-4.83947e-10
88468764	chr5:88468764:C:T	2.75181e-25	-1.83438	-1.41776	1.09955e-07	-2.02221	-1.21532
88469950	chr5:88469950:G:A	1.59735e-24	-7.58227e-10	-1.49347	6.24133e-07	-7.58227e-10	-1.50124
88469954	chr5:88469954:T:C	2.68191e-25	-1.88555	-1.39232	1.10185e-07	-2.06441	-1.17103
88470294	chr5:88470294:C:T	1.64273e-24	-7.58227e-10	-1.46545	6.36703e-07	-7.58227e-10	-1.4813
88470845	chr5:88470845:G:A	1.6998e-24	-7.58227e-10	-1.4313	6.61832e-07	-7.58227e-10	-1.44259
88471730	chr5:88471730:A:C	2.25755e-24	-7.58227e-10	-1.14753	8.50482e-07	-7.58227e-10	-1.1918
88471806	chr5:88471806:T:C	6.3682e-25	-2.41308	-4.83947e-10	5.25028e-07	-1.67415	-4.83947e-10
88472703	chr5:88472703:T:A	1.62971e-24	-7.58227e-10	-1.47341	6.65178e-07	-7.58227e-10	-1.43755
88473757	chr5:88473757:T:C	1.91192e-24	-7.58227e-10	-1.3137	7.29608e-07	-7.58227e-10	-1.3451
88473824	chr5:88473824:A:G	2.24954e-24	-7.58227e-10	-1.15109	8.47413e-07	-7.58227e-10	-1.19541
88473828	chr5:88473828:AATATT:A	2.61226e-24	-7.58227e-10	-1.0016	1.20639e-06	-7.58227e-10	-0.842215
88473903	chr5:88473903:T:C	2.89688e-25	-2.09034	-1.11043	1.37148e-07	-2.0476	-0.96894
88474306	chr5:88474306:T:C	3.23496e-25	-2.05779	-1.03259	1.50177e-07	-2.0105	-0.915286
88474551	chr5:88474551:A:G	1.6839e-24	-7.58227e-10	-1.4407	6.51884e-07	-7.58227e-10	-1.45774
88474553	chr5:88474553:A:T	1.68513e-24	-7.58227e-10	-1.43997	6.52293e-07	-7.58227e-10	-1.45711
88474626	chr5:88474626:A:G	1.15954e-23	0.488793	-4.83947e-10	3.68465e-06	0.274329	-4.83947e-10
88474689	chr5:88474689:C:A	2.89593e-25	-2.0599	-1.14119	1.36624e-07	-2.01552	-1.00485
88475276	chr5:88475276:A:C	2.87561e-25	-1.83321	-1.37492	1.18599e-07	-2.02182	-1.14004
88475303	chr5:88475303:C:T	1.45272e-24	-1.58838	-4.83947e-10	8.19276e-07	-1.22918	-4.83947e-10
88475986	chr5:88475986:G:T	1.66672e-24	-7.58227e-10	-1.45096	6.44354e-07	-7.58227e-10	-1.46935
88476465	chr5:88476465:T:C	1.57947e-24	-7.58227e-10	-1.50472	6.22654e-07	-7.58227e-10	-1.50361
88476549	chr5:88476549:G:C	3.23813e-24	-7.58227e-10	-0.786818	1.39544e-06	-7.58227e-10	-0.69664
88476921	chr5:88476921:A:G	3.03748e-25	-2.06662	-1.08675	1.39838e-07	-2.02148	-0.975636
88476933	chr5:88476933:T:C	4.08284e-24	-7.58227e-10	-0.555021	1.81885e-06	-7.58227e-10	-0.431643
88477660	chr5:88477660:C:T	1.60999e-24	-7.58227e-10	-1.48559	6.26487e-07	-7.58227e-10	-1.49747
88477838	chr5:88477838:A:G	2.78461e-25	-1.81455	-1.42574	1.10546e-07	-2.00638	-1.22579
88477914	chr5:88477914:T:C	5.69482e-24	-7.58227e-10	-0.222257	3.65387e-06	-7.58227e-10	0.26594
88478324	chr5:88478324:C:T	2.83547e-24	-7.58227e-10	-0.919608	1.20561e-06	-7.58227e-10	-0.842862
88478453	chr5:88478453:A:G	1.6354e-24	-7.58227e-10	-1.46993	6.3477e-07	-7.58227e-10	-1.48434
88478511	chr5:88478511:G:A	1.58845e-24	-7.58227e-10	-1.49906	6.22387e-07	-7.58227e-10	-1.50404
88478869	chr5:88478869:G:C	2.50079e-24	-7.58227e-10	-1.04521	1.05992e-06	-7.58227e-10	-0.971659
88479141	chr5:88479141:A:G	6.37458e-25	-2.41208	-4.83947e-10	2.52249e-07	-2.40719	-4.83947e-10
88479842	chr5:88479842:T:C	2.75288e-24	-7.58227e-10	-0.949165	1.1755e-06	-7.58227e-10	-0.868155
88479874	chr5:88479874:T:C	1.32015e-24	-0.29892	-1.38515	1.49211e-07	-1.81327	-1.11897
88479902	chr5:88479902:T:C	1.62398e-24	-7.58227e-10	-1.47693	6.49714e-07	-7.58227e-10	-1.46107
88479988	chr5:88479988:G:A	1.66016e-24	-7.58227e-10	-1.4549	6.72416e-07	-7.58227e-10	-1.42672
88480416	chr5:88480416:G:A	1.62478e-25	-2.48204	-1.29699	8.80116e-08	-2.20416	-1.25597
88480778	chr5:88480778:T:G	1.78805e-24	-7.58227e-10	-1.38069	6.87862e-07	-7.58227e-10	-1.40401
88480913	chr5:88480913:G:A	4.51579e-25	-1.27811	-1.47871	5.90037e-08	-2.39537	-1.46463
88481245	chr5:88481245:T:C	1.64038e-24	-7.58227e-10	-1.46689	6.3763e-07	-7.58227e-10	-1.47984
88482023	chr5:88482023:G:T	1.60473e-24	-7.58227e-10	-1.48886	6.26177e-07	-7.58227e-10	-1.49797
88482180	chr5:88482180:T:C	3.99826e-24	-7.58227e-10	-0.575955	1.77808e-06	-7.58227e-10	-0.454315
88482283	chr5:88482283:T:C	6.44328e-25	-2.40136	-4.83947e-10	2.54231e-07	-2.39936	-4.83947e-10
88482742	chr5:88482742:C:A	1.61648e-24	-7.58227e-10	-1.48156	6.29051e-07	-7.58227e-10	-1.49339
88482823	chr5:88482823:G:T	1.59379e-24	-7.58227e-10	-1.4957	6.23483e-07	-7.58227e-10	-1.50228
88483002	chr5:88483002:A:T	1.61211e-24	-7.58227e-10	-1.48427	6.27863e-07	-7.58227e-10	-1.49528
88483039	chr5:88483039:A:G	2.06889e-24	-7.58227e-10	-1.2348	7.8498e-07	-7.58227e-10	-1.27194
88483533	chr5:88483533:T:C	1.61553e-24	-7.58227e-10	-1.48215	6.28791e-07	-7.58227e-10	-1.4938
88484989	chr5:88484989:C:T	1.66027e-24	-7.58227e-10	-1.45483	6.7261e-07	-7.58227e-10	-1.42644
88485235	chr5:88485235:A:G	6.25523e-25	-2.43098	-4.83947e-10	2.60397e-07	-2.3754	-4.83947e-10
88485351	chr5:88485351:C:T	2.2081e-25	-1.99701	-1.47526	5.20835e-08	-2.48135	-1.50341
88486666	chr5:88486666:GGACA:G	1.21611e-24	-0.260746	-1.50541	2.04512e-07	-1.11327	-1.50371
88487278	chr5:88487278:C:T	1.61056e-24	-7.58227e-10	-1.48523	6.45588e-07	-7.58227e-10	-1.46744
88487870	chr5:88487870:G:A	1.74803e-25	-2.29211	-1.4138	5.94501e-08	-2.42033	-1.43214
88487896	chr5:88487896:T:C	5.00044e-25	-1.17299	-1.48189	1.5718e-07	-1.62729	-1.25293
88487919	chr5:88487919:A:C	1.73613e-25	-2.28683	-1.42591	5.90138e-08	-2.41688	-1.44295
88489577	chr5:88489577:A:T	3.21264e-24	-7.58227e-10	-0.794721	1.40076e-06	-7.58227e-10	-0.69283
88489807	chr5:88489807:C:T	1.61814e-25	-2.33127	-1.45185	5.78239e-08	-2.44338	-1.43682
88490164	chr5:88490164:G:A	2.8996e-24	-7.58227e-10	-0.897243	1.07336e-06	-7.58227e-10	-0.959056
88490187	chr5:88490187:T:C	2.63291e-25	-1.92562	-1.37069	7.68152e-08	-2.29788	-1.29832
88490286	chr5:88490286:T:C	1.75374e-24	-7.58227e-10	-1.40006	6.57094e-07	-7.58227e-10	-1.44977
88491280	chr5:88491280:G:A	1.69608e-24	-7.58227e-10	-1.43349	6.43426e-07	-7.58227e-10	-1.4708
88491515	chr5:88491515:T:C	1.46698e-23	-7.58227e-10	0.723975	5.19349e-06	-7.58227e-10	0.617559
88492092	chr5:88492092:A:T	1.59124e-24	-7.58227e-10	-1.4973	6.39608e-07	-7.58227e-10	-1.47675
88492114	chr5:88492114:A:T	4.59333e-24	-7.58227e-10	-0.437208	1.58145e-06	-7.58227e-10	-0.571503
88492868	chr5:88492868:A:G	1.57464e-23	-7.58227e-10	0.7948	5.56137e-06	-7.58227e-10	0.685997
88493211	chr5:88493211:A:T	2.14005e-25	-2.1921	-1.31147	6.96252e-08	-2.3521	-1.34238
88493599	chr5:88493599:C:T	3.45362e-24	-7.58227e-10	-0.722392	1.21622e-06	-7.58227e-10	-0.834102
88493608	chr5:88493608:G:T	1.58587e-24	-7.58227e-10	-1.50068	6.35012e-07	-7.58227e-10	-1.48396
88493991	chr5:88493991:GA:G	4.5808e-24	-7.58227e-10	-0.43994	1.57745e-06	-7.58227e-10	-0.574036
88494262	chr5:88494262:A:C	2.14875e-25	-2.18158	-1.31794	6.97254e-08	-2.34475	-1.34828
88494375	chr5:88494375:C:G	1.7153e-25	-2.26737	-1.45744	5.98866e-08	-2.40273	-1.44243
88494464	chr5:88494464:C:G	1.71768e-25	-2.27412	-1.44931	6.01751e-08	-2.40709	-1.43325
88494552	chr5:88494552:A:T	1.65372e-24	-7.58227e-10	-1.45879	6.66224e-07	-7.58227e-10	-1.43598
88494633	chr5:88494633:G:A	2.81721e-24	-7.58227e-10	-0.926068	1.04526e-06	-7.58227e-10	-0.985586
88495923	chr5:88495923:C:A	2.95742e-24	-7.58227e-10	-0.877496	1.07213e-06	-7.58227e-10	-0.960203
88497002	chr5:88497002:T:C	3.61991e-25	-1.95825	-1.0197	1.61514e-07	-1.92959	-0.923414
88497027	chr5:88497027:G:A	1.43863e-25	-2.47149	-1.42922	7.18175e-08	-2.4855	-1.17797
88497190	chr5:88497190:G:A	4.69337e-24	-7.58227e-10	-0.415663	1.61376e-06	-7.58227e-10	-0.551281
88497237	chr5:88497237:C:T	2.79547e-24	-7.58227e-10	-0.933815	1.19959e-06	-7.58227e-10	-0.847866
88497244	chr5:88497244:ATGTTTC:A	7.56748e-25	-1.68895	-0.551592	2.9652e-07	-1.63421	-0.61128
88497363	chr5:88497363:G:A	7.80296e-25	-1.66391	-0.545991	3.0595e-07	-1.60829	-0.605887
88498146	chr5:88498146:A:G	3.27813e-24	-7.58227e-10	-0.774542	1.42542e-06	-7.58227e-10	-0.675378
88498287	chr5:88498287:C:T	6.39336e-25	-1.77483	-0.634308	2.52057e-07	-1.72133	-0.686619
88498291	chr5:88498291:CTG:C	4.45751e-25	-2.01161	-0.758196	1.74916e-07	-1.96389	-0.809411
88498568	chr5:88498568:G:T	1.58075e-24	-7.58227e-10	-1.50392	6.30214e-07	-7.58227e-10	-1.49154
88498855	chr5:88498855:A:T	1.29678e-23	-7.58227e-10	0.600654	4.63946e-06	-7.58227e-10	0.504751
88499708	chr5:88499708:G:A	2.04187e-25	-2.1044	-1.44614	9.16771e-08	-2.12069	-1.29864
88500010	chr5:88500010:A:G	8.98561e-25	-0.563426	-1.50535	7.01873e-07	0.0355967	-1.41945
88500813	chr5:88500813:T:C	1.70902e-24	-7.58227e-10	-1.42589	6.44375e-07	-7.58227e-10	-1.46932
88501042	chr5:88501042:C:T	3.2278e-24	-7.58227e-10	-0.790012	1.40385e-06	-7.58227e-10	-0.69063
88501393	chr5:88501393:A:C	3.28338e-24	-7.58227e-10	-0.772942	1.42784e-06	-7.58227e-10	-0.673682
88502238	chr5:88502238:T:A	2.18467e-25	-2.23688	-1.24605	6.87793e-08	-2.38717	-1.31953
88502541	chr5:88502541:C:T	2.0322e-24	-7.58227e-10	-1.2527	7.71369e-07	-7.58227e-10	-1.28944
88502593	chr5:88502593:G:T	1.61233e-24	-7.58227e-10	-1.48414	6.26771e-07	-7.58227e-10	-1.49702
88502965	chr5:88502965:T:C	1.59069e-24	-7.58227e-10	-1.49765	6.21482e-07	-7.58227e-10	-1.5055
88503207	chr5:88503207:C:T	1.03079e-24	-1.93149	-4.83947e-10	8.1573e-07	-1.23352	-4.83947e-10
88503304	chr5:88503304:C:T	1.61764e-24	-7.58227e-10	-1.48084	6.27652e-07	-7.58227e-10	-1.49562
88504332	chr5:88504332:C:T	3.14196e-25	-1.76375	-1.3558	8.56967e-08	-2.18957	-1.29722
88504452	chr5:88504452:G:C	3.49997e-25	-1.72146	-1.29018	9.63133e-08	-2.16191	-1.20808
88504751	chr5:88504751:C:G	3.89093e-25	-1.56249	-1.34326	9.86772e-08	-2.06219	-1.28356
88504756	chr5:88504756:C:T	4.3433e-25	-1.50614	-1.28963	1.10506e-07	-2.02394	-1.2086
88504824	chr5:88504824:A:G	1.74749e-24	-7.58227e-10	-1.40364	6.72722e-07	-7.58227e-10	-1.42627
88504975	chr5:88504975:T:G	3.11134e-24	-7.58227e-10	-0.826762	1.81354e-06	-7.58227e-10	-0.434565
88504977	chr5:88504977:G:C	3.11375e-24	-7.58227e-10	-0.825985	1.81529e-06	-7.58227e-10	-0.433603
88505746	chr5:88505746:T:TATA	4.75314e-25	-1.6997	-1.00589	1.32741e-07	-2.14644	-0.902766
88505761	chr5:88505761:C:A	5.95919e-25	-1.42772	-1.05175	2.65588e-07	-1.38202	-0.973636
88506327	chr5:88506327:C:T	1.76138e-25	-2.2133	-1.485	6.73122e-08	-2.22504	-1.50322
88506345	chr5:88506345:A:C	3.81071e-24	-7.58227e-10	-0.623998	1.67615e-06	-7.58227e-10	-0.513347
88506826	chr5:88506826:A:G	1.57891e-24	-7.58227e-10	-1.50508	6.238e-07	-7.58227e-10	-1.50177
88507516	chr5:88507516:C:T	4.00306e-25	-2.111	-0.766343	1.5649e-07	-2.06925	-0.815359
88507788	chr5:88507788:T:C	5.19477e-25	-1.63488	-0.981869	1.45017e-07	-2.1034	-0.857353
88507951	chr5:88507951:C:A	9.14673e-25	-2.3993	0.3483	4.27742e-07	-2.48106	0.601979
88508123	chr5:88508123:A:T	9.22022e-24	-7.58227e-10	0.259584	4.01101e-06	-7.58227e-10	0.359195
88508179	chr5:88508179:T:A	3.49754e-25	-1.64278	-1.36956	1.10128e-07	-1.92554	-1.31042
88508741	chr5:88508741:G:A	3.81409e-24	-7.58227e-10	-0.623111	1.6778e-06	-7.58227e-10	-0.512366
88508763	chr5:88508763:A:G	1.59634e-24	-7.58227e-10	-1.4941	6.24789e-07	-7.58227e-10	-1.50019
88509013	chr5:88509013:C:T	4.61674e-25	-1.68663	-1.04808	1.27799e-07	-2.13774	-0.949398
88509024	chr5:88509024:T:C	9.22599e-24	-7.58227e-10	0.26021	4.01131e-06	-7.58227e-10	0.359271
88509055	chr5:88509055:T:G	4.82507e-25	-1.65841	-1.03216	1.32574e-07	-2.11873	-0.931733
88509482	chr5:88509482:C:T	6.01506e-25	-1.73	-0.740132	1.70678e-07	-2.16523	-0.632597
88509560	chr5:88509560:A:G	8.27726e-25	-2.15089	-4.83947e-10	3.4181e-07	-2.10335	-4.83947e-10
88509798	chr5:88509798:C:A	3.01159e-24	-7.58227e-10	-0.859346	1.0992e-06	-7.58227e-10	-0.935261
88510570	chr5:88510570:T:C	5.26743e-25	-2.32599	-0.276864	1.81098e-07	-2.45053	-0.288038
88510963	chr5:88510963:A:G	6.55556e-25	-1.7828	-0.601288	1.93092e-07	-2.20011	-0.474322
88511052	chr5:88511052:A:G	6.12063e-25	-1.49364	-0.959091	2.76473e-07	-1.45301	-0.862481
88511067	chr5:88511067:C:T	6.91179e-25	-1.69613	-0.635042	1.97575e-07	-2.14112	-0.510362
88511138	chr5:88511138:G:T	3.80656e-24	-7.58227e-10	-0.62509	1.67425e-06	-7.58227e-10	-0.514481
88511185	chr5:88511185:G:C	8.39167e-24	-7.58227e-10	0.165425	3.63882e-06	-7.58227e-10	0.261813
88511382	chr5:88511382:A:G	6.28747e-25	-1.77393	-0.651911	1.83931e-07	-2.19431	-0.528734
88511559	chr5:88511559:AT:A	3.81947e-24	-7.58227e-10	-0.621702	1.68011e-06	-7.58227e-10	-0.510989
88512284	chr5:88512284:G:A	1.58158e-24	-7.58227e-10	-1.50339	6.30788e-07	-7.58227e-10	-1.49063
88512390	chr5:88512390:A:G	4.59179e-24	-7.58227e-10	-0.437545	1.98098e-06	-7.58227e-10	-0.346257
88513711	chr5:88513711:T:A	6.02676e-25	-2.46819	-4.83947e-10	2.41265e-07	-2.45171	-4.83947e-10
88513717	chr5:88513717:C:T	1.62969e-24	-7.58227e-10	-1.47342	6.30445e-07	-7.58227e-10	-1.49118
88513718	chr5:88513718:C:T	1.6308e-24	-7.58227e-10	-1.47274	6.25691e-07	-7.58227e-10	-1.49875
88513878	chr5:88513878:T:G	1.89923e-25	-2.11964	-1.50331	7.4899e-08	-2.13573	-1.48573
88513905	chr5:88513905:G:A	1.61848e-24	-7.58227e-10	-1.48033	6.23704e-07	-7.58227e-10	-1.50193
88514100	chr5:88514100:T:C	4.41154e-25	-1.6494	-1.13077	1.20195e-07	-2.11196	-1.03652
88514774	chr5:88514774:C:T	4.21915e-25	-1.69815	-1.12662	1.16838e-07	-2.14547	-1.03135
88515592	chr5:88515592:A:T	5.97389e-25	-2.477	-4.83947e-10	2.28851e-07	-2.50453	-4.83947e-10
88516219	chr5:88516219:C:T	1.57933e-24	-7.58227e-10	-1.50481	6.22609e-07	-7.58227e-10	-1.50368
88517000	chr5:88517000:T:C	4.07766e-25	-1.69757	-1.16131	1.1243e-07	-2.14415	-1.07112
88518103	chr5:88518103:A:G	2.20917e-24	-7.58227e-10	-1.1692	9.35767e-07	-7.58227e-10	-1.09624
88518153	chr5:88518153:T:G	3.6636e-25	-1.79568	-1.17027	1.24696e-07	-2.05114	-1.06059
88518288	chr5:88518288:A:T	4.90538e-25	-1.35246	-1.3216	2.13983e-07	-1.31072	-1.26099
88518660	chr5:88518660:T:A	4.30611e-25	-1.64565	-1.15871	1.16875e-07	-2.10895	-1.06755
88518676	chr5:88518676:A:G	4.22176e-25	-1.65955	-1.16459	1.15055e-07	-2.11805	-1.07414
88518834	chr5:88518834:G:A	4.94541e-25	-1.68281	-0.983131	1.48357e-07	-2.13685	-0.801134
88520163	chr5:88520163:C:T	8.28123e-24	-7.58227e-10	0.152177	3.65471e-06	-7.58227e-10	0.266169
88520554	chr5:88520554:A:C	3.87958e-25	-1.74916	-1.15951	1.08896e-07	-2.17853	-1.06868
88520980	chr5:88520980:G:A	4.01202e-25	-1.6895	-1.1856	1.1005e-07	-2.13875	-1.09792
88521925	chr5:88521925:A:G	1.88754e-24	-1.32654	-4.83947e-10	1.14754e-06	-0.892224	-4.83947e-10
88522227	chr5:88522227:T:C	7.76927e-25	-2.49246	0.278232	3.2196e-07	-2.47658	0.313404
88522305	chr5:88522305:TTTC:T	3.3007e-25	-2.03412	-1.03615	1.23686e-07	-2.20258	-0.917274
88522331	chr5:88522331:A:G	3.72272e-25	-1.72216	-1.22779	1.02383e-07	-2.15366	-1.15522
88522399	chr5:88522399:T:C	4.97617e-25	-1.8041	-0.855643	1.42894e-07	-2.22985	-0.745647
88522409	chr5:88522409:A:G	7.8694e-25	-2.20142	-4.83947e-10	3.24346e-07	-2.15579	-4.83947e-10
88523025	chr5:88523025:A:T	5.35902e-24	-7.58227e-10	-0.283033	2.3506e-06	-7.58227e-10	-0.175177
88523143	chr5:88523143:T:C	8.5831e-24	-7.58227e-10	0.18798	3.79237e-06	-7.58227e-10	0.303143
88523285	chr5:88523285:C:T	5.80164e-25	-2.50626	-4.83947e-10	2.28782e-07	-2.50483	-4.83947e-10
88523375	chr5:88523375:A:G	5.84114e-25	-2.49947	-4.83947e-10	2.35482e-07	-2.47597	-4.83947e-10
88523621	chr5:88523621:T:C	1.62195e-24	-7.58227e-10	-1.47818	6.28948e-07	-7.58227e-10	-1.49355
88524163	chr5:88524163:G:GA	1.23709e-24	-1.31567	-0.433385	5.84186e-07	-1.28289	-0.284493
88524922	chr5:88524922:G:A	3.66489e-25	-1.77392	-1.19168	1.01713e-07	-2.1936	-1.12185
88525176	chr5:88525176:A:G	3.46963e-25	-2.147	-0.873353	1.36904e-07	-2.10762	-0.910701
88525919	chr5:88525919:C:T	1.64558e-24	-7.58227e-10	-1.46372	6.64054e-07	-7.58227e-10	-1.43924
88526372	chr5:88526372:G:A	3.7736e-25	-1.7496	-1.18678	1.03907e-07	-2.17779	-1.11631
88526377	chr5:88526377:A:T	2.38861e-24	-7.58227e-10	-1.0911	1.01382e-06	-7.58227e-10	-1.01612
88526378	chr5:88526378:AG:A	2.38861e-24	-7.58227e-10	-1.0911	1.01382e-06	-7.58227e-10	-1.01612
88526668	chr5:88526668:A:T	3.71894e-25	-1.76274	-1.18822	1.0284e-07	-2.18643	-1.118
88526854	chr5:88526854:T:A	1.46744e-25	-2.41887	-1.46201	6.47619e-08	-2.50761	-1.25928
88526968	chr5:88526968:T:A	3.63898e-25	-1.7766	-1.19609	1.01049e-07	-2.19534	-1.12666
88526988	chr5:88526988:G:T	3.22218e-25	-1.84276	-1.25158	1.07728e-07	-2.08739	-1.17059
88526998	chr5:88526998:TA:T	3.94991e-25	-1.54293	-1.34778	1.69398e-07	-1.49777	-1.30758
88527484	chr5:88527484:A:C	3.65037e-25	-1.76553	-1.20404	1.00875e-07	-2.18823	-1.13549
88527557	chr5:88527557:A:G	1.61574e-24	-7.58227e-10	-1.48202	6.60723e-07	-7.58227e-10	-1.44427
88528039	chr5:88528039:A:T	3.87188e-25	-1.70124	-1.20942	1.04531e-07	-2.14536	-1.14275
88528150	chr5:88528150:T:C	3.82602e-25	-1.73535	-1.18722	1.04816e-07	-2.16828	-1.11712
88528151	chr5:88528151:G:A	7.83109e-25	-2.26035	0.0540503	2.57276e-07	-2.41418	0.0267259
88528216	chr5:88528216:C:T	3.75702e-25	-1.74836	-1.19242	1.03357e-07	-2.17649	-1.12292
88528287	chr5:88528287:G:A	3.83389e-25	-1.71338	-1.20714	1.04027e-07	-2.15371	-1.13924
88528444	chr5:88528444:G:A	3.7419e-25	-1.74384	-1.20097	1.0265e-07	-2.17393	-1.13235
88528454	chr5:88528454:A:T	1.70509e-24	-7.58227e-10	-1.4282	6.48925e-07	-7.58227e-10	-1.46229
88528605	chr5:88528605:T:C	3.61113e-25	-1.76731	-1.21307	9.97376e-08	-2.18931	-1.14575
88528793	chr5:88528793:G:A	3.69164e-25	-1.74922	-1.2091	1.01383e-07	-2.17734	-1.14136
88528994	chr5:88528994:A:G	3.7385e-25	-1.75059	-1.19512	1.02862e-07	-2.17847	-1.12575
88529173	chr5:88529173:G:T	3.71124e-25	-1.75332	-1.19971	1.02174e-07	-2.17997	-1.13095
88529333	chr5:88529333:C:T	5.8441e-25	-2.49897	-4.83947e-10	2.9625e-07	-2.2464	-4.83947e-10
88529371	chr5:88529371:C:T	3.72536e-25	-1.75944	-1.1898	1.02854e-07	-2.18424	-1.12006
88529429	chr5:88529429:A:T	1.61514e-24	-7.58227e-10	-1.48239	6.59018e-07	-7.58227e-10	-1.44685
88529606	chr5:88529606:A:T	5.39693e-24	-7.58227e-10	-0.275983	2.36717e-06	-7.58227e-10	-0.168151
88530593	chr5:88530593:T:C	3.33511e-25	-2.11704	-0.942854	1.31952e-07	-2.0771	-0.978068
88530773	chr5:88530773:A:G	3.84127e-25	-1.75212	-1.16648	1.06091e-07	-2.17924	-1.09406
88531039	chr5:88531039:C:T	3.45228e-25	-1.75986	-1.2655	9.42887e-08	-2.18842	-1.20282
88531040	chr5:88531040:A:G	3.90327e-25	-1.70821	-1.19437	1.05886e-07	-2.15117	-1.12406
88531043	chr5:88531043:A:G	3.51847e-25	-1.78903	-1.21734	9.77772e-08	-2.2047	-1.15021
88531247	chr5:88531247:A:G	7.15946e-25	-2.29596	-4.83947e-10	2.44393e-07	-2.43883	-4.83947e-10
88531440	chr5:88531440:G:A	3.79911e-25	-1.75195	-1.17769	1.04809e-07	-2.1792	-1.10627
88532084	chr5:88532084:G:GATGGAAA	6.20063e-25	-1.76845	-0.671294	2.45552e-07	-1.7189	-0.71519
88532189	chr5:88532189:G:A	1.60656e-24	-7.58227e-10	-1.48772	6.54419e-07	-7.58227e-10	-1.45386
88532237	chr5:88532237:C:T	3.24619e-25	-1.62685	-1.46006	9.94432e-08	-1.91118	-1.42684
88532410	chr5:88532410:T:C	3.23307e-25	-1.6292	-1.46177	9.89563e-08	-1.91374	-1.42919
88532641	chr5:88532641:C:A	3.147e-25	-1.6614	-1.45655	9.70513e-08	-1.93993	-1.42243
88532747	chr5:88532747:T:G	1.81556e-24	-7.58227e-10	-1.36542	7.43253e-07	-7.58227e-10	-1.32657
88533163	chr5:88533163:C:T	1.72708e-24	-7.58227e-10	-1.41538	6.51752e-07	-7.58227e-10	-1.45794
88533614	chr5:88533614:A:G	3.83512e-25	-1.76186	-1.15833	1.06387e-07	-2.18569	-1.08483
88534160	chr5:88534160:A:C	1.66298e-24	-7.58227e-10	-1.4532	6.3742e-07	-7.58227e-10	-1.48017
88534257	chr5:88534257:G:T	1.46985e-25	-2.40655	-1.47269	6.00746e-08	-2.37961	-1.4624
88534272	chr5:88534272:T:C	2.01974e-25	-2.06756	-1.49387	7.74572e-08	-2.08772	-1.50016
88534299	chr5:88534299:T:C	5.90754e-25	-2.48817	-4.83947e-10	2.6104e-07	-2.37293	-4.83947e-10
88534562	chr5:88534562:A:T	5.48915e-24	-7.58227e-10	-0.25904	2.40407e-06	-7.58227e-10	-0.152683
88534727	chr5:88534727:A:G	8.24143e-24	-7.58227e-10	0.147359	3.63643e-06	-7.58227e-10	0.261154
88535216	chr5:88535216:T:C	1.92821e-25	-2.11349	-1.49431	7.40424e-08	-2.13588	-1.49708
88535549	chr5:88535549:G:T	3.67399e-25	-1.78789	-1.17523	1.02647e-07	-2.20275	-1.10356
88535574	chr5:88535574:T:C	3.86123e-25	-1.75081	-1.16261	1.06603e-07	-2.17861	-1.08988
88535762	chr5:88535762:T:C	9.00619e-24	-7.58227e-10	0.236098	3.98551e-06	-7.58227e-10	0.352818
88535870	chr5:88535870:A:G	4.00371e-25	-1.51401	-1.36317	1.71591e-07	-1.46817	-1.32432
88535883	chr5:88535883:T:G	2.72265e-24	-7.58227e-10	-0.96021	1.1672e-06	-7.58227e-10	-0.875239
88536193	chr5:88536193:T:C	4.19416e-24	-7.58227e-10	-0.528122	1.45972e-06	-7.58227e-10	-0.651602
88536309	chr5:88536309:C:A	3.98075e-24	0.914588	-1.49493	5.02283e-07	-0.399436	-1.319
88536685	chr5:88536685:G:T	5.56413e-25	-1.8126	-0.735464	2.20985e-07	-1.76451	-0.774995
88537033	chr5:88537033:T:C	9.88085e-25	-1.9738	-4.83947e-10	7.60461e-07	-1.30368	-4.83947e-10
88537436	chr5:88537436:A:G	3.66769e-25	-1.76183	-1.20301	1.01321e-07	-2.18651	-1.13281
88537983	chr5:88537983:T:A	3.74743e-25	-1.77263	-1.1707	1.0432e-07	-2.19296	-1.09717
88538641	chr5:88538641:G:A	5.79158e-25	-2.50799	-4.83947e-10	2.99746e-07	-2.23467	-4.83947e-10
88538665	chr5:88538665:C:A	7.73255e-25	-2.30283	0.0838696	2.58077e-07	-2.43956	0.0552135
88538729	chr5:88538729:CA:C	1.60187e-24	-7.58227e-10	-1.49064	6.24989e-07	-7.58227e-10	-1.49987
88539065	chr5:88539065:A:G	8.3301e-25	-2.28864	0.144118	2.76616e-07	-2.43119	0.116219
88539389	chr5:88539389:A:G	3.11947e-24	-1.66678	0.842633	1.70203e-06	-1.64472	1.14669
88539598	chr5:88539598:G:A	8.33612e-25	-2.1438	-4.83947e-10	3.09646e-07	-2.20217	-4.83947e-10
88540489	chr5:88540489:A:G	7.32435e-25	-2.27579	0.00259754	3.19558e-07	-2.41327	0.242603
88542248	chr5:88542248:G:A	8.32189e-25	-2.13029	-0.0152188	3.25808e-07	-2.08867	-0.0626281
88542634	chr5:88542634:G:A	6.10204e-25	-2.45578	-4.83947e-10	2.36773e-07	-2.4705	-4.83947e-10
88543983	chr5:88543983:G:A	5.01858e-24	-7.58227e-10	-0.348667	2.15301e-06	-7.58227e-10	-0.262982
88544612	chr5:88544612:A:G	1.97861e-24	-7.58227e-10	-1.27942	7.5804e-07	-7.58227e-10	-1.30687
88544870	chr5:88544870:G:A	3.18581e-25	-2.48118	-0.624514	9.75496e-08	-2.50187	-0.855375
88545420	chr5:88545420:G:T	1.58328e-24	-7.58227e-10	-1.50231	6.21872e-07	-7.58227e-10	-1.50487
88546380	chr5:88546380:A:G	1.68988e-24	-7.58227e-10	-1.43715	6.98705e-07	-7.58227e-10	-1.38837
88546473	chr5:88546473:A:T	1.78769e-24	-7.58227e-10	-1.38089	7.18997e-07	-7.58227e-10	-1.35975
88546622	chr5:88546622:T:C	1.76581e-24	-7.58227e-10	-1.3932	7.30576e-07	-7.58227e-10	-1.34377
88547702	chr5:88547702:T:C	2.63169e-24	-7.58227e-10	-0.994189	9.76847e-07	-7.58227e-10	-1.05327
88548164	chr5:88548164:G:A	1.05669e-24	-1.90667	-4.83947e-10	6.03795e-07	-1.53437	-4.83947e-10
88548596	chr5:88548596:T:C	3.25653e-25	-2.15997	-0.923766	1.25388e-07	-2.11638	-0.989809
88548968	chr5:88548968:CAAAT:C	3.94247e-24	-7.58227e-10	-0.590007	1.67654e-06	-7.58227e-10	-0.513113
88549259	chr5:88549259:C:T	1.91988e-24	-7.58227e-10	-1.30955	7.90588e-07	-7.58227e-10	-1.26483
88549539	chr5:88549539:T:C	1.79828e-24	-7.58227e-10	-1.37498	7.46544e-07	-7.58227e-10	-1.32215
88550096	chr5:88550096:T:C	1.65371e-24	-7.58227e-10	-1.4588	6.65016e-07	-7.58227e-10	-1.43779
88551615	chr5:88551615:G:A	1.91869e-25	-2.13615	-1.4766	7.53549e-08	-2.12462	-1.49077
88551727	chr5:88551727:C:A	5.92709e-25	-2.48487	-4.83947e-10	2.41424e-07	-2.45105	-4.83947e-10
88551768	chr5:88551768:T:G	1.72974e-24	-2.34597	0.932128	8.28662e-07	-2.45491	1.23712
88551934	chr5:88551934:A:G	1.58915e-24	-7.58227e-10	-1.49862	6.23073e-07	-7.58227e-10	-1.50294
88552170	chr5:88552170:G:A	7.8453e-25	-2.33599	0.131507	2.53335e-07	-2.46051	0.0576202
88552174	chr5:88552174:T:A	8.08511e-25	-2.33483	0.160454	2.60767e-07	-2.45988	0.0859093
88552216	chr5:88552216:C:A	2.36189e-24	-7.58227e-10	-1.10235	8.83999e-07	-7.58227e-10	-1.15315
88552363	chr5:88552363:C:T	1.64501e-24	-7.58227e-10	-1.46407	6.38624e-07	-7.58227e-10	-1.47829
88553146	chr5:88553146:T:C	1.92259e-24	-7.58227e-10	-1.30814	7.91798e-07	-7.58227e-10	-1.2633
88553224	chr5:88553224:A:G	1.58165e-24	-7.58227e-10	-1.50335	6.27351e-07	-7.58227e-10	-1.4961
88553883	chr5:88553883:T:C	4.58953e-24	-7.58227e-10	-0.438036	2.01635e-06	-7.58227e-10	-0.328558
88553921	chr5:88553921:G:A	2.69901e-24	-7.58227e-10	-0.968927	1.00922e-06	-7.58227e-10	-1.02067
88554435	chr5:88554435:G:T	1.90422e-24	-7.58227e-10	-1.31774	7.99031e-07	-7.58227e-10	-1.2542
88554704	chr5:88554704:G:C	1.91553e-24	-7.58227e-10	-1.31182	7.75022e-07	-7.58227e-10	-1.28471
88554900	chr5:88554900:A:T	6.1988e-25	-2.44004	-4.83947e-10	5.29589e-07	-1.6655	-4.83947e-10
88555851	chr5:88555851:A:G	1.50643e-24	-0.0467813	-1.50529	1.33943e-06	0.692898	-1.4305
88556253	chr5:88556253:T:C	5.11838e-24	-7.58227e-10	-0.328976	1.79536e-06	-7.58227e-10	-0.444645
88557228	chr5:88557228:T:C	4.78227e-24	-7.58227e-10	-0.396899	2.10476e-06	-7.58227e-10	-0.285647
88558599	chr5:88558599:C:T	3.32778e-25	-1.8182	-1.24389	1.51906e-07	-1.489	-1.42534
88559167	chr5:88559167:G:A	3.85081e-24	-7.58227e-10	-0.613532	1.3432e-06	-7.58227e-10	-0.73479
88559370	chr5:88559370:T:G	3.9454e-24	-7.58227e-10	-0.589265	1.68231e-06	-7.58227e-10	-0.509678
88559585	chr5:88559585:T:C	6.07073e-24	-7.58227e-10	-0.158336	2.22546e-06	-7.58227e-10	-0.229883
88559678	chr5:88559678:G:A	1.52141e-25	-2.34209	-1.50268	5.29183e-08	-2.46469	-1.50416
88560241	chr5:88560241:A:G	1.26404e-24	-0.236241	-1.49126	7.7592e-07	0.174668	-1.45822
88561180	chr5:88561180:T:C	6.23071e-24	-7.58227e-10	-0.132324	2.28577e-06	-7.58227e-10	-0.203146
88561407	chr5:88561407:A:G	1.7614e-25	-2.22199	-1.4763	5.57587e-08	-2.41126	-1.50531
88561875	chr5:88561875:T:C	3.26181e-24	-7.58227e-10	-0.779531	1.35096e-06	-7.58227e-10	-0.729031
88561959	chr5:88561959:G:A	1.65866e-24	-7.58227e-10	-1.45581	6.695e-07	-7.58227e-10	-1.43107
88562190	chr5:88562190:C:G	2.91361e-24	-7.58227e-10	-0.892423	1.27994e-06	-7.58227e-10	-0.78303
88562734	chr5:88562734:A:G	2.08088e-24	-7.58227e-10	-1.22902	7.96753e-07	-7.58227e-10	-1.25706
88563112	chr5:88563112:T:G	1.47451e-25	-2.39101	-1.48506	8.68443e-08	-2.06096	-1.41252
88563126	chr5:88563126:T:A	7.00963e-25	-2.31711	-4.83947e-10	2.60747e-07	-2.37405	-4.83947e-10
88563316	chr5:88563316:C:G	1.08387e-23	-7.58227e-10	0.421312	5.02705e-06	-7.58227e-10	0.584986
88563337	chr5:88563337:C:T	1.01785e-24	-1.94412	-4.83947e-10	4.02193e-07	-1.94067	-4.83947e-10
88563640	chr5:88563640:A:G	3.02866e-24	-7.58227e-10	-0.853694	1.01929e-06	-7.58227e-10	-1.01074
88564798	chr5:88564798:C:A	3.7716e-24	-7.58227e-10	-0.634315	1.57268e-06	-7.58227e-10	-0.577066
88564826	chr5:88564826:G:A	1.6274e-24	-7.58227e-10	-1.47483	6.49487e-07	-7.58227e-10	-1.46142
88565282	chr5:88565282:G:A	7.7348e-25	-0.765972	-1.4527	4.34171e-07	-0.368769	-1.4954
88565468	chr5:88565468:C:G	1.73389e-24	-7.58227e-10	-1.41145	7.02354e-07	-7.58227e-10	-1.38316
88566634	chr5:88566634:C:T	2.06787e-23	-7.58227e-10	1.06729	1.02866e-05	-7.58227e-10	1.301
88566902	chr5:88566902:G:A	6.66316e-24	-7.58227e-10	-0.0652201	2.33846e-06	-7.58227e-10	-0.180353
88567015	chr5:88567015:C:T	5.53351e-24	-7.58227e-10	-0.250993	1.88504e-06	-7.58227e-10	-0.395897
88567047	chr5:88567047:T:G	8.05136e-25	-2.17856	-4.83947e-10	5.07383e-07	-1.70834	-4.83947e-10
88567230	chr5:88567230:C:T	3.01889e-24	-1.16776	0.31083	7.88529e-07	-0.928778	-0.338655
88567792	chr5:88567792:C:T	3.124e-25	-1.98796	-1.13732	1.86073e-07	-1.32433	-1.38714
88568084	chr5:88568084:G:A	1.9693e-23	-7.58227e-10	1.01845	9.64773e-06	-7.58227e-10	1.23687
88569013	chr5:88569013:T:A	1.80301e-24	-7.58227e-10	-1.37236	6.89677e-07	-7.58227e-10	-1.40138
88569018	chr5:88569018:C:T	1.62813e-24	-7.58227e-10	-1.47438	6.64212e-07	-7.58227e-10	-1.439
88569502	chr5:88569502:G:A	3.5129e-24	-7.58227e-10	-0.705371	1.14362e-06	-7.58227e-10	-0.895646
88569547	chr5:88569547:T:C	1.46183e-25	-2.38146	-1.50325	5.28541e-08	-2.47688	-1.49318
88569970	chr5:88569970:A:G	5.34102e-25	-1.98892	-0.600067	2.74241e-07	-1.32009	-1.0035
88570007	chr5:88570007:G:A	9.04784e-25	-2.06187	-4.83947e-10	3.61345e-07	-2.04777	-4.83947e-10
88570332	chr5:88570332:T:C	1.59449e-24	-7.58227e-10	-1.49526	6.37402e-07	-7.58227e-10	-1.4802
88570975	chr5:88570975:T:C	1.05171e-24	-1.91139	-4.83947e-10	9.11267e-07	-1.12277	-4.83947e-10
88572312	chr5:88572312:A:G	3.07105e-24	-7.58227e-10	-0.839795	1.25527e-06	-7.58227e-10	-0.802493
88572347	chr5:88572347:C:A	4.77784e-25	-1.195	-1.50541	1.79617e-06	0.815795	-1.25999
88573129	chr5:88573129:A:G	1.57826e-24	-7.58227e-10	-1.50549	6.228e-07	-7.58227e-10	-1.50338
88573575	chr5:88573575:T:C	4.46311e-24	1.03439	-1.50036	2.85414e-07	-0.88817	-1.39549
88573667	chr5:88573667:C:T	2.82853e-23	1.38053	-4.83947e-10	2.6258e-07	-2.36705	-4.83947e-10
88573707	chr5:88573707:C:T	1.58158e-24	-7.58227e-10	-1.50339	6.21477e-07	-7.58227e-10	-1.5055
88574011	chr5:88574011:C:T	6.66316e-24	-7.58227e-10	-0.0652201	2.33846e-06	-7.58227e-10	-0.180353
88574348	chr5:88574348:C:T	2.37619e-24	-1.2724	0.176082	6.40578e-07	-1.03677	-0.438459
88574395	chr5:88574395:G:A	4.11367e-25	-2.08774	-0.762343	1.74425e-07	-1.51764	-1.25846
88574430	chr5:88574430:T:C	3.33993e-25	-1.96411	-1.09434	1.97818e-07	-1.28751	-1.36275
88574614	chr5:88574614:A:G	1.63878e-25	-2.44001	-1.33044	6.31874e-08	-2.41513	-1.37637
88575303	chr5:88575303:T:C	5.82317e-25	-2.50255	-4.83947e-10	2.34301e-07	-2.48099	-4.83947e-10
88576866	chr5:88576866:C:T	1.584e-24	-7.58227e-10	-1.50186	6.44817e-07	-7.58227e-10	-1.46864
88577413	chr5:88577413:G:T	1.86792e-23	-7.58227e-10	0.965598	9.23257e-06	-7.58227e-10	1.19289
88577607	chr5:88577607:G:A	1.59325e-24	-7.58227e-10	-1.49604	6.36781e-07	-7.58227e-10	-1.48118
88577915	chr5:88577915:T:C	7.15619e-24	-7.58227e-10	0.00616292	2.64988e-06	-7.58227e-10	-0.0553325
88579363	chr5:88579363:C:T	2.98293e-24	-7.58227e-10	-0.868907	1.21825e-06	-7.58227e-10	-0.83243
88579561	chr5:88579561:C:T	3.16387e-25	-1.96674	-1.14587	1.9104e-07	-1.29311	-1.39201
88579749	chr5:88579749:T:C	1.59287e-24	-7.58227e-10	-1.49627	6.36541e-07	-7.58227e-10	-1.48155
88580517	chr5:88580517:GA:G	1.41739e-25	-2.46258	-1.453	7.89238e-08	-2.20981	-1.3593
88580552	chr5:88580552:C:A	1.6282e-24	-7.58227e-10	-1.47434	6.49864e-07	-7.58227e-10	-1.46084
88580560	chr5:88580560:G:A	1.57843e-24	-7.58227e-10	-1.50539	6.22563e-07	-7.58227e-10	-1.50376
88580865	chr5:88580865:G:A	1.73396e-24	-7.58227e-10	-1.41141	7.06585e-07	-7.58227e-10	-1.37716
88580952	chr5:88580952:A:G	9.35987e-24	-7.58227e-10	0.274617	4.36782e-06	-7.58227e-10	0.444416
88581605	chr5:88581605:G:A	6.79969e-24	1.22597	-1.27091	4.40171e-07	-0.913835	-0.936604
88581656	chr5:88581656:G:A	9.58943e-25	-1.3779	-0.625837	3.14704e-07	-1.15321	-1.03276
88581764	chr5:88581764:C:T	1.5783e-24	-7.58227e-10	-1.50547	6.23438e-07	-7.58227e-10	-1.50235
88583241	chr5:88583241:A:G	1.6274e-24	-7.58227e-10	-1.47483	6.49487e-07	-7.58227e-10	-1.46142
88583359	chr5:88583359:C:T	1.60916e-24	-7.58227e-10	-1.4861	6.46076e-07	-7.58227e-10	-1.46669
88583497	chr5:88583497:C:T	1.02558e-24	-1.93656	-4.83947e-10	8.76498e-07	-1.16167	-4.83947e-10
88583559	chr5:88583559:T:C	1.63734e-24	-7.58227e-10	-1.46874	6.61497e-07	-7.58227e-10	-1.4431
88583650	chr5:88583650:A:C	6.78282e-25	-0.849087	-1.50092	4.68332e-07	-0.467224	-1.3212
88584754	chr5:88584754:A:G	3.12055e-25	-1.93055	-1.19584	1.96792e-07	-1.23651	-1.41895
88584866	chr5:88584866:T:G	1.65404e-24	-7.58227e-10	-1.45859	6.40619e-07	-7.58227e-10	-1.47517
88585193	chr5:88585193:G:A	1.74031e-24	-7.58227e-10	-1.40775	7.09284e-07	-7.58227e-10	-1.37335
88585332	chr5:88585332:A:T	1.74088e-24	-7.58227e-10	-1.40743	7.09532e-07	-7.58227e-10	-1.373
88586203	chr5:88586203:T:A	3.599e-24	-7.58227e-10	-0.681158	1.59626e-06	-7.58227e-10	-0.562186
88586361	chr5:88586361:A:G	2.9073e-25	-1.92394	-1.27324	1.91161e-07	-1.22851	-1.45598
88587013	chr5:88587013:C:T	5.82971e-25	-2.50143	-4.83947e-10	3.41586e-07	-2.104	-4.83947e-10
88587636	chr5:88587636:G:T	1.76902e-25	-2.44503	-1.24895	6.72278e-08	-2.42178	-1.30774
88588747	chr5:88588747:C:A	1.7534e-23	-7.58227e-10	0.902325	8.67812e-06	-7.58227e-10	1.13096
88588891	chr5:88588891:G:A	1.67841e-24	-7.58227e-10	-1.44397	6.825e-07	-7.58227e-10	-1.41184
88589681	chr5:88589681:C:T	3.9633e-25	-2.38171	-0.505615	1.59113e-07	-2.4178	-0.450191
88589794	chr5:88589794:A:C	5.85658e-24	-7.58227e-10	-0.194249	2.43251e-06	-7.58227e-10	-0.140924
88589844	chr5:88589844:A:T	2.26041e-25	-2.35021	-1.09864	9.51786e-08	-2.31478	-1.06707
88590140	chr5:88590140:G:C	1.59527e-24	-7.58227e-10	-1.49477	6.36568e-07	-7.58227e-10	-1.48151
88590461	chr5:88590461:A:T	1.7225e-25	-2.44588	-1.27474	6.57178e-08	-2.42274	-1.3295
88590765	chr5:88590765:A:G	1.03696e-24	-1.92552	-4.83947e-10	8.91006e-07	-1.14525	-4.83947e-10
88591218	chr5:88591218:T:C	1.68033e-24	-7.58227e-10	-1.44282	6.83453e-07	-7.58227e-10	-1.41045
88591230	chr5:88591230:A:G	6.41799e-25	-2.40529	-4.83947e-10	2.62438e-07	-2.36759	-4.83947e-10
88591533	chr5:88591533:C:T	8.85407e-24	-7.58227e-10	0.219063	4.12329e-06	-7.58227e-10	0.386804
88591539	chr5:88591539:C:T	1.96979e-25	-2.43595	-1.15052	7.38875e-08	-2.41457	-1.22049
88591993	chr5:88591993:A:G	1.6783e-24	-7.58227e-10	-1.44403	6.82441e-07	-7.58227e-10	-1.41193
88592496	chr5:88592496:T:C	1.59503e-24	-7.58227e-10	-1.49492	6.36957e-07	-7.58227e-10	-1.4809
88592699	chr5:88592699:T:C	4.93605e-24	1.13865	-1.5039	3.01014e-07	-0.814851	-1.41559
88593484	chr5:88593484:G:A	1.62794e-24	-7.58227e-10	-1.4745	6.55204e-07	-7.58227e-10	-1.45266
88594239	chr5:88594239:G:T	5.13753e-24	-7.58227e-10	-0.325242	1.81828e-06	-7.58227e-10	-0.431956
88594408	chr5:88594408:C:T	3.60181e-24	-7.58227e-10	-0.680379	1.49918e-06	-7.58227e-10	-0.624927
88594704	chr5:88594704:G:A	1.65976e-24	-7.58227e-10	-1.45514	6.73041e-07	-7.58227e-10	-1.4258
88594968	chr5:88594968:T:C	5.93655e-25	-2.48327	-4.83947e-10	4.5474e-07	-1.81788	-4.83947e-10
88595272	chr5:88595272:A:G	1.67139e-24	-7.58227e-10	-1.44816	6.77296e-07	-7.58227e-10	-1.41949
88596363	chr5:88596363:G:A	1.6574e-24	-7.58227e-10	-1.45656	6.70908e-07	-7.58227e-10	-1.42897
88596465	chr5:88596465:T:C	3.89171e-24	-7.58227e-10	-0.602964	1.72881e-06	-7.58227e-10	-0.482412
88597550	chr5:88597550:C:T	1.79266e-24	-7.58227e-10	-1.37812	7.51226e-07	-7.58227e-10	-1.3159
88598126	chr5:88598126:T:A	1.97257e-24	-7.58227e-10	-1.28248	8.03581e-07	-7.58227e-10	-1.24852
88598641	chr5:88598641:T:C	1.68147e-24	-7.58227e-10	-1.44215	6.8403e-07	-7.58227e-10	-1.4096
88598828	chr5:88598828:A:G	6.91798e-25	-1.13226	-1.19801	3.66491e-07	-0.580275	-1.45335
88599256	chr5:88599256:A:G	2.94361e-24	-7.58227e-10	-0.882177	1.09835e-06	-7.58227e-10	-0.936036
88599367	chr5:88599367:T:C	6.2129e-25	-2.43777	-4.83947e-10	2.90485e-07	-2.26605	-4.83947e-10
88599416	chr5:88599416:T:C	2.96558e-24	-7.58227e-10	-0.874741	1.21306e-06	-7.58227e-10	-0.836698
88599701	chr5:88599701:G:A	1.2178e-24	-1.41402	-0.35075	3.72792e-07	-1.19119	-0.825394
88600589	chr5:88600589:C:T	1.01047e-24	-1.9514	-4.83947e-10	5.85825e-07	-1.56458	-4.83947e-10
88600800	chr5:88600800:C:T	9.91884e-24	-7.58227e-10	0.332621	4.63995e-06	-7.58227e-10	0.504856
88601453	chr5:88601453:A:C	3.57918e-25	-2.0336	-0.955668	1.72281e-07	-1.42617	-1.3623
88601828	chr5:88601828:G:A	4.24156e-24	-7.58227e-10	-0.516882	1.87909e-06	-7.58227e-10	-0.399058
88602256	chr5:88602256:T:TA	1.73402e-24	-7.58227e-10	-1.41137	7.07137e-07	-7.58227e-10	-1.37638
88602544	chr5:88602544:A:C	3.77139e-24	-7.58227e-10	-0.634371	1.57446e-06	-7.58227e-10	-0.575934
88602557	chr5:88602557:A:G	1.5801e-24	-7.58227e-10	-1.50433	6.24878e-07	-7.58227e-10	-1.50005
88602657	chr5:88602657:C:T	5.09671e-24	-7.58227e-10	-0.333219	2.27981e-06	-7.58227e-10	-0.205756
88602911	chr5:88602911:A:T	1.68462e-24	-7.58227e-10	-1.44027	6.85131e-07	-7.58227e-10	-1.40799
88604056	chr5:88604056:T:C	5.79251e-25	-2.50783	-4.83947e-10	2.36786e-07	-2.47044	-4.83947e-10
88604856	chr5:88604856:T:G	5.80139e-25	-2.5063	-4.83947e-10	2.31959e-07	-2.49104	-4.83947e-10
88604962	chr5:88604962:T:C	1.78623e-24	-7.58227e-10	-1.3817	7.23045e-07	-7.58227e-10	-1.35413
88605013	chr5:88605013:C:T	4.94025e-24	-7.58227e-10	-0.364399	1.75228e-06	-7.58227e-10	-0.468929
88605241	chr5:88605241:TATA:T	2.03474e-24	-7.58227e-10	-1.25145	8.44961e-07	-7.58227e-10	-1.19831
88605345	chr5:88605345:G:A	1.53724e-25	-2.33599	-1.49842	9.26057e-08	-1.97584	-1.43341
88605729	chr5:88605729:C:A	3.95619e-25	-1.57736	-1.31176	2.90951e-07	-0.769955	-1.49449
88606146	chr5:88606146:G:A	3.83637e-25	-1.56743	-1.35244	2.9246e-07	-0.756083	-1.50319
88606588	chr5:88606588:G:A	1.56885e-24	-0.977996	-0.533476	4.6262e-07	-0.69595	-1.10475
88606924	chr5:88606924:C:T	1.80176e-24	-7.58227e-10	-1.37305	6.79642e-07	-7.58227e-10	-1.41604
88607340	chr5:88607340:G:T	5.90583e-25	-2.48846	-4.83947e-10	4.44228e-07	-1.84126	-4.83947e-10
88608759	chr5:88608759:C:T	1.99366e-24	-7.58227e-10	-1.27184	7.92516e-07	-7.58227e-10	-1.26239
88609553	chr5:88609553:C:G	1.70199e-24	-7.58227e-10	-1.43001	6.93813e-07	-7.58227e-10	-1.3954
88610000	chr5:88610000:G:A	3.70566e-25	-1.5943	-1.36024	2.8143e-07	-0.793976	-1.50374
88610370	chr5:88610370:C:T	1.85161e-24	-7.58227e-10	-1.34576	6.75418e-07	-7.58227e-10	-1.42227
88611141	chr5:88611141:C:T	3.90677e-25	-1.58392	-1.31776	2.88792e-07	-0.777313	-1.49458
88611389	chr5:88611389:G:T	3.16901e-24	-7.58227e-10	-0.808396	1.71818e-06	-7.58227e-10	-0.488585
88611455	chr5:88611455:T:C	1.9221e-24	-7.58227e-10	-1.3084	7.63578e-07	-7.58227e-10	-1.29959
88611496	chr5:88611496:C:T	3.76725e-25	-1.57016	-1.3679	2.90966e-07	-0.759889	-1.50451
88611565	chr5:88611565:C:T	5.79859e-25	-2.50678	-4.83947e-10	2.97755e-07	-2.24133	-4.83947e-10
88611585	chr5:88611585:G:T	2.32227e-23	-7.58227e-10	1.18332	1.16522e-05	-7.58227e-10	1.42565
88611619	chr5:88611619:T:C	8.40556e-25	-2.39128	0.255774	3.87617e-07	-2.48372	0.506133
88611661	chr5:88611661:TA:T	1.59642e-24	-7.58227e-10	-1.49405	6.34016e-07	-7.58227e-10	-1.48553
88611685	chr5:88611685:C:T	6.71133e-25	-2.3606	-4.83947e-10	3.1927e-07	-2.17157	-4.83947e-10
88612609	chr5:88612609:G:T	3.91376e-25	-1.56126	-1.33864	2.9582e-07	-0.747359	-1.50049
88612726	chr5:88612726:A:C	1.8121e-24	-7.58227e-10	-1.36733	7.60602e-07	-7.58227e-10	-1.30349
88613076	chr5:88613076:T:A	1.42187e-25	-2.42546	-1.48697	5.13285e-08	-2.49399	-1.50537
88613634	chr5:88613634:G:A	1.04322e-23	-7.58227e-10	0.383088	4.89366e-06	-7.58227e-10	0.558094
88613699	chr5:88613699:C:T	3.7524e-25	-1.59911	-1.34289	2.80591e-07	-0.799444	-1.50126
88614059	chr5:88614059:C:T	4.95195e-25	-1.80074	-0.863873	2.41756e-07	-1.13562	-1.31405
88614064	chr5:88614064:C:T	3.76796e-25	-1.59658	-1.34129	2.81882e-07	-0.79515	-1.50097
88614424	chr5:88614424:C:A	6.25106e-25	-2.43165	-4.83947e-10	2.78714e-07	-2.30742	-4.83947e-10
88614712	chr5:88614712:CAG:C	1.54729e-25	-2.34307	-1.48482	8.51954e-08	-1.98772	-1.50494
88615307	chr5:88615307:G:A	1.9951e-24	-7.58227e-10	-1.27112	8.17437e-07	-7.58227e-10	-1.23143
88615786	chr5:88615786:G:GGGA	5.85191e-25	-2.49763	-4.83947e-10	2.28803e-07	-2.50474	-4.83947e-10
88615805	chr5:88615805:C:T	1.96056e-24	-1.52623	0.23765	4.37184e-07	-1.30207	-0.555181
88616866	chr5:88616866:TAA:T	2.52496e-24	-7.58227e-10	-1.03559	9.08388e-07	-7.58227e-10	-1.12593
88618013	chr5:88618013:G:A	1.49351e-25	-2.35799	-1.50528	8.62554e-08	-2.01401	-1.46628
88618049	chr5:88618049:G:C	1.64586e-24	-7.58227e-10	-1.46355	6.383e-07	-7.58227e-10	-1.47879
88618446	chr5:88618446:A:G	1.50566e-25	-2.3497	-1.50546	8.68686e-08	-1.99974	-1.47347
88618527	chr5:88618527:T:C	2.06908e-24	-7.58227e-10	-1.23471	8.61785e-07	-7.58227e-10	-1.1786
88618547	chr5:88618547:T:A	1.79837e-24	-7.58227e-10	-1.37493	6.87948e-07	-7.58227e-10	-1.40389
88618709	chr5:88618709:C:T	1.00457e-24	-0.810358	-1.1469	5.46354e-07	-0.219726	-1.41461
88619359	chr5:88619359:G:C	1.66017e-24	-7.58227e-10	-1.45489	6.63956e-07	-7.58227e-10	-1.43939
88619764	chr5:88619764:A:G	3.10184e-23	-1.49968	2.97244	1.71492e-05	-1.32822	3.14032
88619998	chr5:88619998:G:A	1.87732e-24	-7.58227e-10	-1.33197	7.29951e-07	-7.58227e-10	-1.34463
88620626	chr5:88620626:A:G	1.57824e-24	-7.58227e-10	-1.5055	6.23418e-07	-7.58227e-10	-1.50238
88620651	chr5:88620651:T:G	5.46105e-24	-0.264173	-4.83947e-10	1.87647e-06	-0.400455	-4.83947e-10
88621413	chr5:88621413:A:G	3.59565e-25	-1.6372	-1.34747	2.65808e-07	-0.852692	-1.50214
88621695	chr5:88621695:C:G	2.07599e-24	-7.58227e-10	-1.23138	8.61507e-07	-7.58227e-10	-1.17892
88622220	chr5:88622220:C:G	2.52515e-25	-2.42468	-0.913423	1.32246e-07	-2.39335	-0.659589
88622382	chr5:88622382:G:A	1.59256e-24	-7.58227e-10	-1.49647	6.35508e-07	-7.58227e-10	-1.48318
88622404	chr5:88622404:T:C	2.01915e-24	-7.58227e-10	-1.25914	8.02948e-07	-7.58227e-10	-1.24931
88622944	chr5:88622944:C:T	1.75378e-24	-7.58227e-10	-1.40004	6.64985e-07	-7.58227e-10	-1.43784
88623018	chr5:88623018:C:T	3.6505e-24	-7.58227e-10	-0.666949	1.55436e-06	-7.58227e-10	-0.588784
88623278	chr5:88623278:G:T	2.34306e-23	-7.58227e-10	1.19223	1.17582e-05	-7.58227e-10	1.4347
88623882	chr5:88623882:C:T	1.27293e-24	-2.38222	0.66173	5.95806e-07	-2.48024	0.932556
88623964	chr5:88623964:C:T	1.73094e-24	-7.58227e-10	-1.41315	6.58221e-07	-7.58227e-10	-1.44806
88624025	chr5:88624025:T:C	2.05007e-24	-7.58227e-10	-1.24394	8.49766e-07	-7.58227e-10	-1.19264
88624109	chr5:88624109:C:T	1.61404e-24	-0.982307	-0.500766	4.70177e-07	-0.700525	-1.08397
88624190	chr5:88624190:G:A	5.87246e-25	-2.49413	-4.83947e-10	2.38268e-07	-2.46421	-4.83947e-10
88624488	chr5:88624488:C:A	1.52177e-25	-2.3397	-1.50482	8.97284e-08	-1.97923	-1.46159
88624489	chr5:88624489:C:A	8.51954e-25	-1.32087	-0.801166	2.7723e-07	-1.06313	-1.24962
88624588	chr5:88624588:C:T	4.79807e-25	-1.74103	-0.955152	2.57001e-07	-1.05232	-1.3362
88625248	chr5:88625248:A:G	3.60432e-25	-1.65247	-1.3298	2.61273e-07	-0.872887	-1.49915
88625275	chr5:88625275:T:C	1.64563e-24	-7.58227e-10	-1.46369	6.97024e-07	-7.58227e-10	-1.39078
88625587	chr5:88625587:T:G	1.57834e-24	-7.58227e-10	-1.50544	6.2385e-07	-7.58227e-10	-1.50169
88625629	chr5:88625629:G:C	8.62509e-25	-1.33707	-0.772653	2.76879e-07	-1.08188	-1.23214
88626524	chr5:88626524:C:T	3.79376e-25	-1.61268	-1.31836	2.77224e-07	-0.81622	-1.49656
88627607	chr5:88627607:A:G	1.74767e-24	-7.58227e-10	-1.40353	6.71318e-07	-7.58227e-10	-1.42836
88627952	chr5:88627952:A:G	4.13932e-25	-1.54187	-1.302	3.09557e-07	-0.711749	-1.49071
88628450	chr5:88628450:G:A	2.92726e-25	-2.3885	-0.801831	1.57549e-07	-2.35022	-0.527647
88629003	chr5:88629003:C:T	1.45192e-25	-2.40537	-1.48614	8.96558e-08	-2.09995	-1.34168
88629236	chr5:88629236:T:C	8.63802e-25	-2.10823	-4.83947e-10	3.39087e-07	-2.11135	-4.83947e-10
88630152	chr5:88630152:CAT:C	1.58653e-24	-7.58227e-10	-1.50027	6.28648e-07	-7.58227e-10	-1.49403
88630237	chr5:88630237:C:T	2.701e-25	-1.936	-1.33478	1.50072e-07	-1.42733	-1.49915
88630645	chr5:88630645:G:A	1.49469e-25	-2.36126	-1.50122	8.81172e-08	-2.0154	-1.44354
88630647	chr5:88630647:C:G	2.84959e-24	-7.58227e-10	-0.914638	1.06552e-06	-7.58227e-10	-0.966389
88631927	chr5:88631927:T:C	5.17555e-25	-1.82052	-0.799934	1.19731e-07	-1.88412	-1.26824
88632752	chr5:88632752:G:A	3.43603e-25	-1.66252	-1.36756	2.58036e-07	-0.880184	-1.50432
88632817	chr5:88632817:G:C	1.92917e-24	-7.58227e-10	-1.30473	7.66366e-07	-7.58227e-10	-1.29594
88632925	chr5:88632925:T:G	3.52129e-24	-7.58227e-10	-0.702988	1.48486e-06	-7.58227e-10	-0.634528
88633025	chr5:88633025:A:G	5.89943e-25	-2.48954	-4.83947e-10	2.51406e-07	-2.41053	-4.83947e-10
88633148	chr5:88633148:G:T	1.4913e-25	-2.36753	-1.49722	8.81864e-08	-2.02804	-1.43011
88634504	chr5:88634504:A:G	2.40283e-23	-7.58227e-10	1.21742	1.20736e-05	-7.58227e-10	1.46117
88634670	chr5:88634670:G:A	4.07678e-25	-1.44823	-1.41086	3.10803e-07	-0.695184	-1.50326
88635307	chr5:88635307:A:G	2.0751e-24	-7.58227e-10	-1.23181	8.60909e-07	-7.58227e-10	-1.17961
88635826	chr5:88635826:A:T	2.66537e-24	-7.58227e-10	-0.981472	9.49491e-07	-7.58227e-10	-1.08168
88636559	chr5:88636559:TATA:T	1.88164e-24	-7.58227e-10	-1.32967	7.94971e-07	-7.58227e-10	-1.2593
88636794	chr5:88636794:T:C	1.03295e-23	-7.58227e-10	0.373194	4.84413e-06	-7.58227e-10	0.547921
88636991	chr5:88636991:G:T	1.48196e-25	-2.37455	-1.49648	8.68542e-08	-2.04552	-1.42785
88637634	chr5:88637634:A:C	2.47043e-25	-2.40972	-0.950287	1.29811e-07	-2.37475	-0.696775
88637704	chr5:88637704:C:T	2.15417e-25	-2.42102	-1.07598	1.09141e-07	-2.3881	-0.856861
88637750	chr5:88637750:G:A	3.71872e-25	-1.5504	-1.40062	2.68748e-07	-0.839244	-1.50458
88638050	chr5:88638050:C:T	7.73578e-25	-2.21854	-4.83947e-10	3.10656e-07	-2.19892	-4.83947e-10
88638386	chr5:88638386:G:A	3.98757e-24	-7.58227e-10	-0.578633	1.46331e-06	-7.58227e-10	-0.649148
88638499	chr5:88638499:C:T	1.91194e-24	-7.58227e-10	-1.3137	8.10134e-07	-7.58227e-10	-1.2404
88638585	chr5:88638585:G:A	3.90205e-25	-1.60267	-1.30023	1.58741e-07	-1.37693	-1.4934
88639056	chr5:88639056:C:T	2.57274e-25	-1.99274	-1.32669	8.20898e-08	-2.02788	-1.50191
88640230	chr5:88640230:G:A	1.61489e-24	-7.58227e-10	-1.48255	6.54593e-07	-7.58227e-10	-1.45359
88640246	chr5:88640246:G:A	1.61896e-24	-7.58227e-10	-1.48003	6.57076e-07	-7.58227e-10	-1.4498
88640534	chr5:88640534:GACA:G	5.99722e-25	-2.4731	-4.83947e-10	2.34529e-07	-2.48002	-4.83947e-10
88640540	chr5:88640540:A:T	6.0209e-25	-2.46916	-4.83947e-10	2.35369e-07	-2.47645	-4.83947e-10
88640542	chr5:88640542:A:C	6.01805e-25	-2.46964	-4.83947e-10	2.35268e-07	-2.47688	-4.83947e-10
88640561	chr5:88640561:T:C	2.92941e-24	0.393202	-1.28022	1.93499e-05	3.18511	-1.25227
88640991	chr5:88640991:A:G	1.29009e-25	-2.50447	-1.50521	5.9281e-08	-2.34982	-1.5055
88641002	chr5:88641002:C:T	6.57332e-25	-2.38138	-4.83947e-10	2.41967e-07	-2.4488	-4.83947e-10
88641132	chr5:88641132:C:T	1.65144e-24	-7.58227e-10	-1.46016	6.75818e-07	-7.58227e-10	-1.42168
88641200	chr5:88641200:T:A	2.63071e-24	-7.58227e-10	-0.994559	9.81123e-07	-7.58227e-10	-1.0489
88642152	chr5:88642152:G:T	2.20356e-24	-7.58227e-10	-1.17174	7.98657e-07	-7.58227e-10	-1.25467
88642739	chr5:88642739:T:A	3.12091e-24	0.487965	-1.31165	2.1789e-05	3.33654	-1.28498
88642770	chr5:88642770:A:G	1.92257e-24	-7.58227e-10	-1.30815	8.08851e-07	-7.58227e-10	-1.24199
88643170	chr5:88643170:A:G	1.93275e-24	-1.30287	-4.83947e-10	7.5875e-07	-1.30593	-4.83947e-10
88643216	chr5:88643216:C:T	1.64882e-24	-7.58227e-10	-1.46175	6.74369e-07	-7.58227e-10	-1.42382
88643836	chr5:88643836:C:T	5.98627e-24	1.15339	-1.32573	6.88834e-05	4.50389	-1.30133
88644019	chr5:88644019:A:G	1.29005e-25	-2.50534	-1.50438	5.89263e-08	-2.356	-1.50532
88644208	chr5:88644208:T:C	5.73074e-25	-1.50262	-1.01593	7.71514e-07	-0.295741	-0.993507
88644303	chr5:88644303:T:A	1.62224e-24	-7.58227e-10	-1.47801	6.59086e-07	-7.58227e-10	-1.44675
88644631	chr5:88644631:CTG:C	1.29232e-25	-2.50361	-1.50435	5.95998e-08	-2.34464	-1.50531
88645458	chr5:88645458:C:T	2.19846e-24	-7.58227e-10	-1.17406	9.80648e-07	-7.58227e-10	-1.04939
88645660	chr5:88645660:G:T	1.98756e-24	-7.58227e-10	-1.27491	8.68477e-07	-7.58227e-10	-1.17086
88646688	chr5:88646688:G:A	6.642e-25	-2.20947	-0.161516	3.3006e-07	-2.07629	-0.0620407
88647050	chr5:88647050:A:G	2.82279e-25	-2.28676	-0.939909	1.06859e-07	-2.08463	-1.18146
88647527	chr5:88647527:C:T	3.26288e-24	0.575528	-1.35473	2.39806e-05	3.47306	-1.32567
88647892	chr5:88647892:C:A	2.11073e-24	0.0718662	-1.28665	1.95807e-05	3.23981	-1.29511
88647988	chr5:88647988:G:C	1.96237e-24	-7.58227e-10	-1.28766	8.01057e-07	-7.58227e-10	-1.25167
88648668	chr5:88648668:A:G	1.61281e-24	-7.58227e-10	-1.48384	6.5348e-07	-7.58227e-10	-1.45529
88648802	chr5:88648802:A:G	1.88615e-24	-7.58227e-10	-1.32728	7.00216e-07	-7.58227e-10	-1.38621
88648967	chr5:88648967:G:C	1.32379e-25	-2.50806	-1.47584	5.75046e-08	-2.40176	-1.48398
88649243	chr5:88649243:A:T	1.6145e-24	-7.58227e-10	-1.48279	6.49627e-07	-7.58227e-10	-1.4612
88649495	chr5:88649495:A:G	5.95824e-25	-2.47962	-4.83947e-10	3.6329e-07	-2.0424	-4.83947e-10
88649559	chr5:88649559:A:G	2.96385e-24	0.608808	-1.48413	2.16626e-05	3.52677	-1.48103
88649607	chr5:88649607:G:A	1.61281e-24	-7.58227e-10	-1.48383	6.53446e-07	-7.58227e-10	-1.45534
88649831	chr5:88649831:C:T	3.02741e-24	-7.58227e-10	-0.854107	9.63948e-07	-7.58227e-10	-1.06657
88650291	chr5:88650291:A:G	1.57931e-24	-7.58227e-10	-1.50482	6.26775e-07	-7.58227e-10	-1.49701
88651314	chr5:88651314:T:C	7.67301e-25	-2.22669	-4.83947e-10	3.29469e-07	-2.14012	-4.83947e-10
88651951	chr5:88651951:G:A	2.18715e-24	-7.58227e-10	-1.17921	8.26196e-07	-7.58227e-10	-1.22077
88652433	chr5:88652433:C:T	1.69914e-24	-7.58227e-10	-1.43169	6.80842e-07	-7.58227e-10	-1.41427
88652671	chr5:88652671:A:AAT	1.58154e-24	-7.58227e-10	-1.50342	6.2933e-07	-7.58227e-10	-1.49295
88653065	chr5:88653065:G:A	2.25894e-24	0.169047	-1.31597	1.93433e-05	3.25117	-1.31868
88653144	chr5:88653144:T:C	6.51576e-25	-2.21225	-0.177927	3.12621e-07	-2.12351	-0.0690999
88653810	chr5:88653810:G:T	1.33224e-25	-2.50811	-1.46943	5.85381e-08	-2.39806	-1.46986
88653998	chr5:88653998:G:A	7.46496e-25	-2.25418	-4.83947e-10	3.1922e-07	-2.17172	-4.83947e-10
88654472	chr5:88654472:G:A	5.44336e-25	-1.32621	-1.2438	7.29569e-07	-0.0857489	-1.2594
88654914	chr5:88654914:A:G	1.43654e-23	-7.58227e-10	0.703008	6.77444e-06	-7.58227e-10	0.88331
88654919	chr5:88654919:T:G	2.97522e-25	-2.32432	-0.849758	1.1836e-07	-2.13318	-1.03069
88655179	chr5:88655179:T:C	1.57876e-24	-7.58227e-10	-1.50518	6.25935e-07	-7.58227e-10	-1.49836
88660448	chr5:88660448:C:T	1.58451e-24	-7.58227e-10	-1.50154	6.3379e-07	-7.58227e-10	-1.48589
88661564	chr5:88661564:T:C	2.40718e-24	-1.08336	-4.83947e-10	1.86209e-06	-0.408149	-4.83947e-10
88662083	chr5:88662083:G:A	1.60553e-24	-7.58227e-10	-1.48836	6.24007e-07	-7.58227e-10	-1.50144
88662267	chr5:88662267:T:TATA	1.72289e-24	-7.58227e-10	-1.41781	7.28529e-07	-7.58227e-10	-1.34657
88662760	chr5:88662760:T:C	1.60051e-24	-7.58227e-10	-1.49149	6.24936e-07	-7.58227e-10	-1.49995
88663186	chr5:88663186:G:A	1.5974e-24	-7.58227e-10	-1.49344	6.24461e-07	-7.58227e-10	-1.50071
88663215	chr5:88663215:G:A	5.25748e-25	-1.47382	-1.13093	6.44955e-07	-0.308563	-1.15986
88664221	chr5:88664221:C:T	1.77647e-24	-7.58227e-10	-1.38719	6.7978e-07	-7.58227e-10	-1.41583
88664974	chr5:88664974:C:T	1.75434e-24	-7.58227e-10	-1.39972	6.33265e-07	-7.58227e-10	-1.48671
88666480	chr5:88666480:C:A	2.92892e-24	0.30257	-1.18975	2.77899e-05	3.43518	-1.14035
88666644	chr5:88666644:T:G	1.6217e-24	-7.58227e-10	-1.47834	6.50709e-07	-7.58227e-10	-1.45954
88667454	chr5:88667454:G:GA	6.57605e-25	-2.38097	-4.83947e-10	2.75929e-07	-2.31746	-4.83947e-10
88667782	chr5:88667782:G:A	3.97759e-24	0.734074	-1.31521	2.78174e-05	3.54376	-1.24795
88667943	chr5:88667943:A:G	3.8592e-24	0.724465	-1.33582	2.6824e-05	3.53178	-1.27233
88668460	chr5:88668460:A:C	3.947e-24	-7.58227e-10	-0.588858	1.78038e-06	-7.58227e-10	-0.453022
88668596	chr5:88668596:T:C	1.85476e-24	-1.34406	-4.83947e-10	3.23969e-06	0.145631	-4.83947e-10
88669384	chr5:88669384:G:A	1.77945e-24	-7.58227e-10	-1.38551	7.25007e-07	-7.58227e-10	-1.35142
88669602	chr5:88669602:A:G	1.30747e-25	-2.50541	-1.49089	5.97106e-08	-2.35343	-1.49467
88669705	chr5:88669705:G:T	1.58951e-24	-7.58227e-10	-1.49839	6.21662e-07	-7.58227e-10	-1.50521
88670147	chr5:88670147:T:C	1.33968e-25	-2.50648	-1.46548	6.09486e-08	-2.36183	-1.46575
88670181	chr5:88670181:C:A	6.11972e-25	-2.45288	-4.83947e-10	2.39727e-07	-2.4581	-4.83947e-10
88670282	chr5:88670282:A:G	3.1652e-24	-7.58227e-10	-0.8096	1.48791e-06	-7.58227e-10	-0.632477
88671616	chr5:88671616:A:G	5.79462e-25	-2.50747	-4.83947e-10	2.28452e-07	-2.50628	-4.83947e-10
88671915	chr5:88671915:C:T	6.50885e-25	-2.39124	-4.83947e-10	2.96096e-07	-2.24692	-4.83947e-10
88672175	chr5:88672175:C:G	1.60885e-24	-7.58227e-10	-1.4863	6.24569e-07	-7.58227e-10	-1.50054
88672214	chr5:88672214:G:A	8.37451e-25	-2.13921	-4.83947e-10	3.3604e-07	-2.12037	-4.83947e-10
88672508	chr5:88672508:C:T	1.75064e-24	0.102147	-1.50398	1.45756e-07	-1.46196	-1.49371
88673046	chr5:88673046:A:G	4.80327e-25	-1.26124	-1.43386	1.0182e-06	0.410159	-1.42197
88673680	chr5:88673680:A:T	1.68747e-24	-7.58227e-10	-1.43858	6.42766e-07	-7.58227e-10	-1.47182
88674534	chr5:88674534:G:C	4.44637e-24	0.873764	-1.34349	3.33871e-05	3.76116	-1.28283
88674664	chr5:88674664:A:G	1.3061e-25	-2.50813	-1.48922	5.79049e-08	-2.38566	-1.49314
88675275	chr5:88675275:T:G	1.5825e-24	-7.58227e-10	-1.50281	6.21697e-07	-7.58227e-10	-1.50515
88677308	chr5:88677308:T:C	1.59751e-24	-7.58227e-10	-1.49337	6.2449e-07	-7.58227e-10	-1.50067
88678395	chr5:88678395:G:A	1.68587e-24	-7.58227e-10	-1.43953	6.29803e-07	-7.58227e-10	-1.4922
88678752	chr5:88678752:G:A	1.57866e-24	-7.58227e-10	-1.50523	6.23217e-07	-7.58227e-10	-1.50271
88679198	chr5:88679198:A:G	1.33625e-25	-2.50586	-1.46867	5.67169e-08	-2.42304	-1.47649
88679518	chr5:88679518:A:G	1.58175e-24	-7.58227e-10	-1.50328	6.21545e-07	-7.58227e-10	-1.50539
88679923	chr5:88679923:T:G	1.57857e-24	-7.58227e-10	-1.5053	6.23354e-07	-7.58227e-10	-1.50249
88679947	chr5:88679947:T:C	2.76689e-24	-0.94409	-4.83947e-10	7.82512e-07	-1.27509	-4.83947e-10
88680017	chr5:88680017:G:A	1.57883e-24	-7.58227e-10	-1.50513	6.23069e-07	-7.58227e-10	-1.50294
88680578	chr5:88680578:C:T	2.03339e-24	-7.58227e-10	-1.25211	8.43447e-07	-7.58227e-10	-1.20011
88680820	chr5:88680820:T:C	1.51709e-25	-2.50046	-1.34715	6.2908e-08	-2.43299	-1.36294
88682435	chr5:88682435:T:C	5.38248e-24	0.619303	-0.897968	3.85018e-05	3.41281	-0.791955
88682466	chr5:88682466:T:C	3.2652e-24	-0.778494	-4.83947e-10	1.12739e-06	-0.909939	-4.83947e-10
88683803	chr5:88683803:C:T	1.67337e-24	-7.58227e-10	-1.44697	8.34975e-07	-7.58227e-10	-1.2102
88684401	chr5:88684401:G:C	2.24121e-25	-1.95246	-1.50492	6.77406e-08	-2.22238	-1.49954
88685213	chr5:88685213:C:T	7.92395e-25	-0.695071	-1.49944	9.9112e-08	-1.86192	-1.47943
88686716	chr5:88686716:T:C	1.61397e-24	-7.58227e-10	-1.48312	6.27406e-07	-7.58227e-10	-1.49601
88686752	chr5:88686752:C:A	2.11055e-24	-7.58227e-10	-1.21486	8.93724e-07	-7.58227e-10	-1.14221
88687164	chr5:88687164:C:A	7.14427e-25	-2.29809	-4.83947e-10	2.76988e-07	-2.31363	-4.83947e-10
88687296	chr5:88687296:T:C	1.62773e-24	-7.58227e-10	-1.47463	6.31437e-07	-7.58227e-10	-1.48961
88687398	chr5:88687398:C:A	1.94794e-24	-7.58227e-10	-1.29504	8.10367e-07	-7.58227e-10	-1.24012
88687560	chr5:88687560:G:A	1.61839e-24	-7.58227e-10	-1.48038	6.28845e-07	-7.58227e-10	-1.49372
88688488	chr5:88688488:G:T	1.62152e-24	-7.58227e-10	-1.47845	6.29713e-07	-7.58227e-10	-1.49234
88689478	chr5:88689478:G:C	9.52561e-25	-0.620793	-1.38962	1.20322e-07	-2.04535	-1.10208
88690467	chr5:88690467:T:G	1.34897e-24	-0.558751	-1.10372	6.2441e-06	1.85725	-1.05546
88690497	chr5:88690497:C:A	2.51095e-24	-0.232351	-0.808804	1.50229e-05	2.34678	-0.667049
88691297	chr5:88691297:A:G	1.7827e-24	-7.58227e-10	-1.38368	6.98137e-07	-7.58227e-10	-1.38919
88691480	chr5:88691480:G:A	1.8589e-24	-7.58227e-10	-1.34183	6.34421e-07	-7.58227e-10	-1.48489
88691769	chr5:88691769:T:G	1.62817e-24	-7.58227e-10	-1.47436	6.3156e-07	-7.58227e-10	-1.48941
88691872	chr5:88691872:A:G	2.6893e-24	-0.972532	-4.83947e-10	1.31095e-06	-0.759096	-4.83947e-10
88692240	chr5:88692240:C:T	2.32453e-25	-2.31244	-1.10845	6.81531e-08	-2.45754	-1.2583
88692318	chr5:88692318:G:A	1.67826e-24	-7.58227e-10	-1.44405	6.59542e-07	-7.58227e-10	-1.44606
88692477	chr5:88692477:G:A	1.61451e-24	-7.58227e-10	-1.48278	6.27842e-07	-7.58227e-10	-1.49531
88692916	chr5:88692916:A:G	1.52953e-24	-0.466476	-1.07038	6.96352e-06	1.92825	-1.01741
88692937	chr5:88692937:A:G	1.99716e-24	-7.58227e-10	-1.27009	8.35763e-07	-7.58227e-10	-1.20926
88692955	chr5:88692955:C:T	1.07678e-24	-1.88784	-4.83947e-10	4.34308e-07	-1.86385	-4.83947e-10
88693117	chr5:88693117:T:C	1.52429e-24	-0.427172	-1.11311	7.04493e-06	1.98509	-1.06263
88693751	chr5:88693751:A:G	1.58614e-24	-7.58227e-10	-1.50051	6.91449e-07	-7.58227e-10	-1.39881
88694350	chr5:88694350:G:T	1.73e-24	-7.58227e-10	-1.4137	6.56005e-07	-7.58227e-10	-1.45143
88694407	chr5:88694407:T:C	6.00077e-25	-2.47251	-4.83947e-10	2.28762e-07	-2.50492	-4.83947e-10
88696526	chr5:88696526:C:T	5.87984e-25	-2.49287	-4.83947e-10	2.31698e-07	-2.49217	-4.83947e-10
88696759	chr5:88696759:A:G	1.3956e-24	-0.165102	-1.46338	1.1489e-07	-1.69804	-1.49559
88697019	chr5:88697019:T:C	2.08419e-24	-7.58227e-10	-1.22743	7.20762e-07	-7.58227e-10	-1.35729
88697056	chr5:88697056:G:A	1.21178e-21	6.38885	-1.25083	0.000226181	5.19978	-0.808289
88697381	chr5:88697381:A:G	1.38976e-24	-0.129186	-1.5035	1.20393e-07	-1.78367	-1.36316
88697548	chr5:88697548:C:T	1.30389e-24	-0.207023	-1.48944	1.22625e-07	-1.82594	-1.30253
88698885	chr5:88698885:T:G	9.29089e-22	6.06212	-1.18973	0.000182984	4.90887	-0.729322
88699892	chr5:88699892:A:C	1.61959e-24	-7.58227e-10	-1.47964	6.25616e-07	-7.58227e-10	-1.49887
88700093	chr5:88700093:TA:T	1.62725e-24	-7.58227e-10	-1.47492	6.31574e-07	-7.58227e-10	-1.48939
88700353	chr5:88700353:G:C	7.8925e-23	3.48321	-1.07653	5.94205e-06	1.52859	-0.776383
88700866	chr5:88700866:T:G	2.13076e-24	-7.58227e-10	-1.20534	9.05708e-07	-7.58227e-10	-1.12889
88700908	chr5:88700908:G:T	3.07717e-24	-7.58227e-10	-0.837805	1.30196e-06	-7.58227e-10	-0.765975
88701422	chr5:88701422:C:T	1.76362e-24	-7.58227e-10	-1.39444	6.75175e-07	-7.58227e-10	-1.42263
88701462	chr5:88701462:A:G	3.1737e-21	7.08519	-0.984349	0.000976738	6.30945	-0.455083
88701761	chr5:88701761:T:C	1.70379e-24	-7.58227e-10	-1.42896	6.3827e-07	-7.58227e-10	-1.47884
88701799	chr5:88701799:C:T	6.18863e-25	-2.44168	-4.83947e-10	2.53734e-07	-2.40132	-4.83947e-10
88702080	chr5:88702080:T:C	6.84009e-25	-2.3416	-4.83947e-10	2.48934e-07	-2.42041	-4.83947e-10
88702319	chr5:88702319:C:T	1.6689e-24	-7.58227e-10	-1.44965	6.43994e-07	-7.58227e-10	-1.46991
88702511	chr5:88702511:C:T	2.55331e-24	-1.02442	-4.83947e-10	6.69303e-07	-1.43137	-4.83947e-10
88702737	chr5:88702737:A:G	1.81409e-24	-1.36623	-4.83947e-10	3.22526e-06	0.141166	-4.83947e-10
88703493	chr5:88703493:T:G	4.34535e-25	-1.28982	-1.50547	1.14557e-06	0.482912	-1.37685
88703554	chr5:88703554:C:T	5.63815e-24	0.467569	-0.699827	8.12603e-05	2.74451	0.6233
88703910	chr5:88703910:G:A	2.00214e-24	-7.58227e-10	-1.2676	8.44081e-07	-7.58227e-10	-1.19935
88704300	chr5:88704300:T:A	3.107e-24	-7.58227e-10	-0.828158	1.31843e-06	-7.58227e-10	-0.753405
88704579	chr5:88704579:A:G	4.71642e-25	-1.20939	-1.50396	1.34257e-06	0.604871	-1.34013
88704782	chr5:88704782:A:G	1.69353e-24	-1.435	-4.83947e-10	3.84235e-06	0.316237	-4.83947e-10
88705369	chr5:88705369:A:G	4.59209e-24	0.889528	-1.32701	2.67005e-07	-1.29926	-1.05108
88705627	chr5:88705627:C:T	2.93798e-24	-7.58227e-10	-0.884091	1.08554e-06	-7.58227e-10	-0.947769
88705808	chr5:88705808:A:T	1.37433e-24	-1.64385	-4.83947e-10	9.20532e-07	-1.11265	-4.83947e-10
88705981	chr5:88705981:C:T	1.60261e-24	-1.15855	-0.331631	3.40348e-06	0.424684	-0.229733
88706152	chr5:88706152:A:G	4.09467e-24	0.649633	-1.20176	2.70298e-07	-1.43891	-0.89917
88706267	chr5:88706267:T:A	4.75112e-24	0.788306	-1.19174	2.97345e-07	-1.35732	-0.885387
88707146	chr5:88707146:G:A	1.75645e-24	-7.58227e-10	-1.39852	6.77866e-07	-7.58227e-10	-1.41865
88708284	chr5:88708284:G:A	5.60123e-22	5.11413	-0.747791	5.11318e-05	3.14861	-0.244054
88708799	chr5:88708799:C:T	3.48113e-24	0.791031	-1.50549	1.71212e-07	-1.33847	-1.45623
88709328	chr5:88709328:T:A	1.70102e-24	-7.58227e-10	-1.43059	7.31537e-07	-7.58227e-10	-1.34245
88709437	chr5:88709437:G:A	2.52281e-25	-2.09317	-1.24586	1.31141e-07	-1.73386	-1.32748
88709620	chr5:88709620:G:A	1.38878e-18	11.3656	0.816533	0.000129843	0.656114	3.18036
88710947	chr5:88710947:T:C	4.34961e-24	0.964013	-1.45574	2.25036e-07	-1.22749	-1.29385
88711053	chr5:88711053:GT:G	5.80641e-25	-2.50544	-4.83947e-10	2.28633e-07	-2.50549	-4.83947e-10
88711076	chr5:88711076:G:C	7.27513e-22	5.02187	-0.394057	9.75326e-05	3.27025	0.28009
88711173	chr5:88711173:C:G	1.61563e-24	-7.58227e-10	-1.48209	6.31475e-07	-7.58227e-10	-1.48954
88711247	chr5:88711247:C:T	1.61229e-24	-7.58227e-10	-1.48416	6.30395e-07	-7.58227e-10	-1.49126
88711768	chr5:88711768:T:C	2.14976e-24	-7.58227e-10	-1.19646	8.00509e-07	-7.58227e-10	-1.25236
88712223	chr5:88712223:G:A	1.73462e-24	-7.58227e-10	-1.41103	7.05648e-07	-7.58227e-10	-1.37849
88712246	chr5:88712246:A:G	1.67806e-24	-7.58227e-10	-1.44417	6.46537e-07	-7.58227e-10	-1.46597
88713052	chr5:88713052:CTG:C	7.66325e-25	-2.22796	-4.83947e-10	3.7708e-07	-2.00515	-4.83947e-10
88713421	chr5:88713421:T:G	1.94805e-24	-7.58227e-10	-1.29499	7.5337e-07	-7.58227e-10	-1.31305
88713593	chr5:88713593:T:C	1.58262e-24	-7.58227e-10	-1.50273	6.21477e-07	-7.58227e-10	-1.5055
88714747	chr5:88714747:T:C	1.57843e-24	-7.58227e-10	-1.50538	6.34431e-07	-7.58227e-10	-1.48487
88715012	chr5:88715012:C:T	1.06084e-24	-1.46927	-0.433486	2.31389e-06	0.111048	-0.301964
88716833	chr5:88716833:G:A	1.61121e-24	-7.58227e-10	-1.48483	6.44851e-07	-7.58227e-10	-1.46858
88716859	chr5:88716859:C:T	1.64034e-24	-7.58227e-10	-1.46691	6.36751e-07	-7.58227e-10	-1.48122
88716904	chr5:88716904:G:A	2.58124e-24	-7.58227e-10	-1.01355	1.03404e-06	-7.58227e-10	-0.996376
88717769	chr5:88717769:C:G	2.88132e-20	8.30678	-4.83947e-10	4.78051e-07	-1.76788	-4.83947e-10
88718056	chr5:88718056:G:A	1.63151e-24	-7.58227e-10	-1.47231	6.34063e-07	-7.58227e-10	-1.48546
88719021	chr5:88719021:T:G	7.16033e-25	-2.29584	-4.83947e-10	2.43539e-07	-2.44232	-4.83947e-10
88720191	chr5:88720191:A:G	4.55164e-20	9.0527	-0.288684	0.027705	8.51775	0.681772
88720237	chr5:88720237:T:A	1.70176e-24	-7.58227e-10	-1.43015	6.54375e-07	-7.58227e-10	-1.45392
88723179	chr5:88723179:G:A	2.38988e-24	-7.58227e-10	-1.09057	6.24989e-07	-7.58227e-10	-1.49987
88723657	chr5:88723657:G:A	3.26144e-24	0.167544	-0.94719	3.24049e-07	-1.68498	-0.47173
88723812	chr5:88723812:T:C	3.21011e-24	0.137199	-0.932707	3.28814e-07	-1.68338	-0.458732
88723923	chr5:88723923:GA:G	2.40997e-24	-7.58227e-10	-1.0822	9.67761e-07	-7.58227e-10	-1.06262
88723930	chr5:88723930:G:C	3.2687e-24	0.132088	-0.90951	3.37932e-07	-1.68703	-0.427727
88724997	chr5:88724997:A:G	1.57935e-24	-7.58227e-10	-1.5048	6.24395e-07	-7.58227e-10	-1.50082
88725017	chr5:88725017:A:G	7.3178e-25	-0.892826	-1.38126	2.55929e-06	1.02613	-1.11625
88725535	chr5:88725535:T:C	2.53748e-24	-7.58227e-10	-1.03064	1.09127e-06	-7.58227e-10	-0.942501
88725574	chr5:88725574:G:A	9.72061e-25	-0.57512	-1.41503	4.81801e-07	-0.534438	-1.22563
88725710	chr5:88725710:T:G	2.86139e-24	0.0989181	-1.00943	2.90056e-07	-1.70431	-0.563219
88725905	chr5:88725905:G:A	8.17927e-25	-2.1628	-4.83947e-10	3.29602e-07	-2.13972	-4.83947e-10
88727805	chr5:88727805:GA:G	4.48698e-24	-0.0244053	-0.43623	4.39752e-07	-1.78736	-0.0640289
88728348	chr5:88728348:A:G	1.62284e-24	-7.58227e-10	-1.47764	6.56001e-07	-7.58227e-10	-1.45144
88728382	chr5:88728382:A:G	5.17299e-24	-7.58227e-10	-0.318364	1.85201e-06	-7.58227e-10	-0.413578
88730524	chr5:88730524:A:G	1.64892e-24	-7.58227e-10	-1.4617	6.24241e-07	-7.58227e-10	-1.50107
88731051	chr5:88731051:A:C	2.59922e-24	-7.58227e-10	-1.0066	9.03471e-07	-7.58227e-10	-1.13136
88731085	chr5:88731085:C:T	8.59457e-24	1.05378	-0.864469	2.31938e-06	0.0613263	-0.249875
88731243	chr5:88731243:A:C	2.6843e-24	-7.58227e-10	-0.974396	1.15659e-06	-7.58227e-10	-0.884369
88731332	chr5:88731332:G:A	2.7837e-24	0.129452	-1.06748	2.20823e-07	-1.71016	-0.830084
88731400	chr5:88731400:T:C	5.27913e-25	-1.74441	-0.856233	8.42628e-07	-0.366588	-0.83449
88731461	chr5:88731461:G:A	1.808e-24	-1.36959	-4.83947e-10	4.94478e-07	-1.7341	-4.83947e-10
88732476	chr5:88732476:A:T	2.30952e-24	-7.58227e-10	-1.12477	8.62025e-07	-7.58227e-10	-1.17832
88733023	chr5:88733023:C:T	3.09252e-24	-7.58227e-10	-0.832827	1.24197e-06	-7.58227e-10	-0.81315
88733700	chr5:88733700:A:G	7.61555e-25	-2.23421	-4.83947e-10	2.93483e-07	-2.25578	-4.83947e-10
88733810	chr5:88733810:C:T	2.67911e-22	4.26824	-0.639396	0.000403807	4.67699	0.294103
88733890	chr5:88733890:A:G	2.59658e-24	-7.58227e-10	-1.00762	1.03819e-06	-7.58227e-10	-0.992369
88734037	chr5:88734037:C:A	4.11039e-24	-7.58227e-10	-0.548296	1.48415e-06	-7.58227e-10	-0.635004
88734479	chr5:88734479:C:T	5.4131e-24	-7.58227e-10	-0.272992	1.97617e-06	-7.58227e-10	-0.348687
88734853	chr5:88734853:C:T	2.97203e-24	0.162685	-1.03525	2.3423e-07	-1.69101	-0.790291
88735701	chr5:88735701:C:G	6.03731e-25	-2.46644	-4.83947e-10	2.37322e-07	-2.46819	-4.83947e-10
88735965	chr5:88735965:A:C	1.79298e-24	-7.58227e-10	-1.37793	6.50166e-07	-7.58227e-10	-1.46037
88736003	chr5:88736003:T:C	4.32262e-24	0.0739148	-0.571868	3.92557e-07	-1.74103	-0.223896
88736705	chr5:88736705:C:T	5.12493e-24	0.0673667	-0.395064	4.80282e-07	-1.74583	-0.0173987
88737284	chr5:88737284:T:C	5.40216e-25	-1.74638	-0.831215	8.44229e-07	-0.37292	-0.826259
88737512	chr5:88737512:C:A	1.7938e-24	-7.58227e-10	-1.37748	6.49991e-07	-7.58227e-10	-1.46064
88738376	chr5:88738376:T:C	2.01405e-24	-7.58227e-10	-1.26167	8.41809e-07	-7.58227e-10	-1.20205
88739050	chr5:88739050:T:C	4.72498e-22	4.25246	-0.0562459	0.000887069	4.66037	1.0977
88739715	chr5:88739715:A:T	7.10945e-13	25.328	-4.83947e-10	1.0206e-06	-1.00946	-4.83947e-10
88740070	chr5:88740070:C:T	4.60121e-24	0.0738555	-0.509351	4.21587e-07	-1.74267	-0.150908
88740516	chr5:88740516:G:A	1.58176e-24	-7.58227e-10	-1.50328	6.27052e-07	-7.58227e-10	-1.49657
88740669	chr5:88740669:C:T	2.99596e-24	0.162933	-1.02748	2.36295e-07	-1.69196	-0.780565
88741392	chr5:88741392:T:A	2.52055e-25	-2.48595	-0.853978	1.15162e-07	-2.45185	-0.739415
88741557	chr5:88741557:G:A	5.79846e-25	-2.50681	-4.83947e-10	4.02861e-07	-1.93901	-4.83947e-10
88741964	chr5:88741964:C:T	8.91318e-25	-2.07687	-4.83947e-10	2.30739e-07	-2.49631	-4.83947e-10
88742558	chr5:88742558:T:A	1.58071e-24	-7.58227e-10	-1.50394	6.26184e-07	-7.58227e-10	-1.49796
88742573	chr5:88742573:A:G	2.92425e-24	0.131703	-1.02048	2.34686e-07	-1.70837	-0.770979
88743028	chr5:88743028:C:T	4.45042e-24	0.0405306	-0.509346	4.14842e-07	-1.75977	-0.149935
88743843	chr5:88743843:T:A	2.82652e-24	0.0732285	-0.995996	2.34153e-07	-1.74071	-0.740911
88744204	chr5:88744204:C:CA	5.52888e-22	4.27856	0.0747766	0.00109648	4.69543	1.27459
88744463	chr5:88744463:G:C	1.59194e-24	-7.58227e-10	-1.49686	6.21761e-07	-7.58227e-10	-1.50505
88744499	chr5:88744499:C:G	2.80639e-24	0.0990366	-1.02895	2.27991e-07	-1.72684	-0.781457
88744654	chr5:88744654:C:T	9.44087e-25	-2.01935	-4.83947e-10	3.6253e-07	-2.0445	-4.83947e-10
88744659	chr5:88744659:A:T	8.51699e-25	-2.12234	-4.83947e-10	3.50986e-07	-2.07686	-4.83947e-10
88745064	chr5:88745064:T:A	4.15832e-24	-7.58227e-10	-0.536704	1.50082e-06	-7.58227e-10	-0.623835
88745964	chr5:88745964:G:A	2.66728e-24	-0.0314292	-0.949325	2.36262e-07	-1.79814	-0.674523
88746115	chr5:88746115:C:G	3.14041e-22	4.1658	-0.378094	0.000523508	4.57359	0.657116
88746202	chr5:88746202:G:A	1.55715e-25	-2.45255	-1.36899	2.13662e-07	-1.65596	-0.917246
88746455	chr5:88746455:TTA:T	3.4513e-24	0.20503	-0.928095	2.81253e-07	-1.64937	-0.648975
88746479	chr5:88746479:T:C	5.73039e-24	0.051758	-0.267789	5.59762e-07	-1.75391	0.14382
88746952	chr5:88746952:A:G	1.96325e-24	-7.58227e-10	-1.28722	8.05602e-07	-7.58227e-10	-1.24601
88747755	chr5:88747755:C:T	1.5508e-25	-2.4546	-1.37103	2.10844e-07	-1.66499	-0.921496
88747839	chr5:88747839:G:C	4.60473e-24	-0.0430362	-0.391694	4.60723e-07	-1.80438	-0.000423167
88748379	chr5:88748379:T:G	7.14497e-25	-2.29799	-4.83947e-10	2.84743e-07	-2.28602	-4.83947e-10
88748435	chr5:88748435:G:A	1.85393e-24	-1.3445	-4.83947e-10	3.41098e-06	0.197152	-4.83947e-10
88749758	chr5:88749758:C:T	4.99012e-24	0.071394	-0.425748	4.70237e-07	-1.74422	-0.0401418
88750337	chr5:88750337:G:A	1.45416e-19	9.92554	-4.83947e-10	3.58034e-07	-2.05697	-4.83947e-10
88750374	chr5:88750374:A:T	1.69626e-24	-7.58227e-10	-1.43339	6.53035e-07	-7.58227e-10	-1.45597
88750773	chr5:88750773:C:T	2.80436e-24	0.01084	-0.94148	2.43919e-07	-1.77577	-0.664995
88752182	chr5:88752182:T:C	7.0846e-24	0.0475335	-0.051424	7.24277e-07	-1.75673	0.404302
88752640	chr5:88752640:C:T	6.04118e-24	0.12104	-0.284255	5.71531e-07	-1.71658	0.127294
88752950	chr5:88752950:A:G	5.96268e-24	0.0955446	-0.27184	5.71594e-07	-1.73064	0.141467
88753190	chr5:88753190:G:A	1.5818e-24	-7.58227e-10	-1.50325	6.27084e-07	-7.58227e-10	-1.49652
88753572	chr5:88753572:G:C	2.39562e-24	-7.58227e-10	-1.08817	1.04957e-06	-7.58227e-10	-0.981466
88755267	chr5:88755267:GTATAGTTGACA:G	1.59032e-24	-7.58227e-10	-1.49788	6.21716e-07	-7.58227e-10	-1.50512
88755666	chr5:88755666:C:T	1.60161e-22	3.11436	-4.83947e-10	9.61621e-07	-1.06898	-4.83947e-10
88756028	chr5:88756028:G:A	1.68631e-24	-7.58227e-10	-1.43927	6.49017e-07	-7.58227e-10	-1.46214
88756639	chr5:88756639:T:C	1.59661e-24	-7.58227e-10	-1.49393	6.23075e-07	-7.58227e-10	-1.50294
88756800	chr5:88756800:T:G	5.79742e-25	-2.50699	-4.83947e-10	4.55598e-07	-1.81599	-4.83947e-10
88756870	chr5:88756870:A:C	5.32939e-24	-0.0560452	-0.232532	5.5493e-07	-1.81258	0.193816
88757948	chr5:88757948:AGG:A	3.40536e-24	-7.58227e-10	-0.736465	1.22713e-06	-7.58227e-10	-0.825172
88757951	chr5:88757951:T:C	3.37411e-24	-7.58227e-10	-0.745684	1.21649e-06	-7.58227e-10	-0.833875
88758475	chr5:88758475:A:G	5.24638e-24	0.0260784	-0.330355	5.14934e-07	-1.76808	0.0745194
88758748	chr5:88758748:G:A	2.69754e-24	-7.58227e-10	-0.969475	9.33014e-07	-7.58227e-10	-1.09918
88758946	chr5:88758946:C:A	3.39792e-24	0.0415086	-0.780159	3.03494e-07	-1.76026	-0.461978
88759318	chr5:88759318:A:G	5.50536e-24	0.0574431	-0.313535	5.33988e-07	-1.75092	0.0936854
88759406	chr5:88759406:C:T	5.64989e-24	0.0794899	-0.309669	5.42742e-07	-1.73928	0.0983067
88759664	chr5:88759664:T:C	5.92687e-22	4.30326	0.119591	0.000815995	4.74015	0.934407
88759700	chr5:88759700:T:C	5.86125e-24	0.0627768	-0.256228	5.72652e-07	-1.74818	0.160854
88759944	chr5:88759944:A:G	1.11095e-23	1.03671	-0.590724	3.2976e-06	0.0499025	0.113445
88760158	chr5:88760158:C:A	4.18651e-22	4.46929	-0.394071	0.000765524	4.96329	0.647428
88762098	chr5:88762098:T:C	5.22269e-24	-0.116009	-0.192792	4.24225e-07	-2.06002	0.172684
88763104	chr5:88763104:T:C	3.78493e-24	-7.58227e-10	-0.630788	1.3747e-06	-7.58227e-10	-0.71161
88763642	chr5:88763642:A:C	3.9551e-24	-7.58227e-10	-0.586808	1.4335e-06	-7.58227e-10	-0.669732
88764494	chr5:88764494:G:T	6.59931e-22	4.46072	0.0695995	0.000901922	4.90228	0.872396
88764504	chr5:88764504:G:A	4.03639e-22	4.46066	-0.421952	0.000731284	4.95763	0.607324
88764676	chr5:88764676:C:T	1.85544e-24	-7.58227e-10	-1.34369	6.37388e-07	-7.58227e-10	-1.48022
88764911	chr5:88764911:T:A	1.77849e-24	-7.58227e-10	-1.38605	6.60255e-07	-7.58227e-10	-1.44498
88767174	chr5:88767174:T:C	3.00275e-24	-7.58227e-10	-0.862287	1.34894e-06	-7.58227e-10	-0.73053
88767412	chr5:88767412:G:GAA	5.23479e-24	0.0661332	-0.37262	3.69171e-07	-1.98572	-0.0406194
88768123	chr5:88768123:G:A	1.45953e-25	-2.43847	-1.44782	2.68289e-07	-1.21393	-1.13161
88768138	chr5:88768138:T:C	1.68595e-24	-7.58227e-10	-1.43949	6.489e-07	-7.58227e-10	-1.46232
88768195	chr5:88768195:C:T	4.44969e-24	-0.0422622	-0.426719	3.33752e-07	-2.02792	-0.0992805
88768396	chr5:88768396:T:A	2.9741e-24	-7.58227e-10	-0.871874	1.07976e-06	-7.58227e-10	-0.953112
88768460	chr5:88768460:G:A	2.78408e-24	-7.58227e-10	-0.937895	1.02799e-06	-7.58227e-10	-1.00224
88768645	chr5:88768645:T:C	4.66888e-24	-0.039867	-0.381029	3.51838e-07	-2.02697	-0.0474572
88768813	chr5:88768813:A:T	7.35e-25	-2.2697	-4.83947e-10	3.59392e-07	-2.05319	-4.83947e-10
88768992	chr5:88768992:G:A	2.83101e-24	-0.138532	-0.78265	2.10894e-07	-2.06977	-0.516473
88769255	chr5:88769255:G:T	3.10088e-24	-7.58227e-10	-0.830128	1.15676e-06	-7.58227e-10	-0.884223
88769703	chr5:88769703:G:A	7.16349e-20	9.21752	-4.83947e-10	3.16782e-07	-2.17939	-4.83947e-10
88769811	chr5:88769811:A:G	4.84096e-24	0.0104798	-0.395181	3.5394e-07	-2.00474	-0.0637329
88771628	chr5:88771628:A:G	3.06359e-24	-7.58227e-10	-0.842226	1.24133e-06	-7.58227e-10	-0.813666
88773801	chr5:88773801:T:C	1.69561e-24	-7.58227e-10	-1.43377	6.31129e-07	-7.58227e-10	-1.49009
88774173	chr5:88774173:T:TTAAC	2.66744e-24	-7.58227e-10	-0.980697	9.12018e-07	-7.58227e-10	-1.12194
88774520	chr5:88774520:C:T	4.28128e-25	-1.30472	-1.50542	1.74143e-07	-1.27558	-1.50215
88774599	chr5:88774599:T:C	2.50894e-25	-1.88568	-1.45886	1.5172e-07	-1.45584	-1.45973
88775259	chr5:88775259:T:C	1.58905e-24	-7.58227e-10	-1.49868	6.21614e-07	-7.58227e-10	-1.50528
88775334	chr5:88775334:A:G	1.60382e-24	-7.58227e-10	-1.48942	6.24649e-07	-7.58227e-10	-1.50041
88776289	chr5:88776289:G:A	1.59138e-24	-7.58227e-10	-1.49721	6.33442e-07	-7.58227e-10	-1.48643
88777008	chr5:88777008:T:A	2.98351e-24	-7.58227e-10	-0.868714	1.21126e-06	-7.58227e-10	-0.838184
88777024	chr5:88777024:T:G	4.65382e-25	-1.22121	-1.5055	1.896e-07	-1.19148	-1.50121
88777254	chr5:88777254:TTAA:T	1.92913e-24	-7.58227e-10	-1.30474	7.15384e-07	-7.58227e-10	-1.36478
88777411	chr5:88777411:T:A	3.92628e-25	-2.22772	-0.668988	1.18305e-05	0.777311	0.663519
88777886	chr5:88777886:A:C	6.27622e-25	-0.961994	-1.46564	2.6254e-07	-0.930362	-1.43684
88778712	chr5:88778712:G:A	3.11572e-25	-1.63546	-1.49247	1.27671e-07	-1.73459	-1.35356
88779006	chr5:88779006:G:A	1.58223e-25	-2.30036	-1.5052	3.67482e-07	-0.748439	-1.28249
88779332	chr5:88779332:T:C	2.78259e-24	-7.58227e-10	-0.938431	9.46452e-07	-7.58227e-10	-1.08488
88780634	chr5:88780634:ATACT:A	1.67752e-24	-7.58227e-10	-1.4445	6.84769e-07	-7.58227e-10	-1.40852
88781432	chr5:88781432:C:T	7.60075e-25	-2.23615	-4.83947e-10	3.18807e-07	-2.17302	-4.83947e-10
88781594	chr5:88781594:T:C	1.57865e-24	-7.58227e-10	-1.50525	6.22961e-07	-7.58227e-10	-1.50312
88781631	chr5:88781631:G:A	3.16889e-25	-1.61241	-1.49861	1.22291e-07	-1.75482	-1.37638
88782472	chr5:88782472:A:T	1.09799e-24	-1.86833	-4.83947e-10	4.57924e-07	-1.8109	-4.83947e-10
88782738	chr5:88782738:A:G	1.81065e-24	-7.58227e-10	-1.36813	6.87803e-07	-7.58227e-10	-1.4041
88783067	chr5:88783067:T:C	2.83935e-24	-0.918238	-4.83947e-10	1.06106e-06	-0.970579	-4.83947e-10
88783193	chr5:88783193:G:T	3.21501e-22	3.5595	0.251687	0.000581478	3.97679	1.35894
88783338	chr5:88783338:CAG:C	3.85546e-24	-7.58227e-10	-0.612325	1.5724e-06	-7.58227e-10	-0.577247
88783366	chr5:88783366:C:T	3.58609e-24	-7.58227e-10	-0.684752	1.43697e-06	-7.58227e-10	-0.667313
88783682	chr5:88783682:C:T	3.1209e-25	-1.67433	-1.45195	1.49855e-07	-1.69672	-1.23122
88785679	chr5:88785679:G:A	4.74132e-25	-2.12125	-0.586831	1.90027e-05	1.11999	0.794747
88786307	chr5:88786307:ATG:A	2.33704e-24	-7.58227e-10	-1.11293	9.66114e-07	-7.58227e-10	-1.06432
88786732	chr5:88786732:A:G	5.93606e-25	-2.48335	-4.83947e-10	2.36758e-07	-2.47056	-4.83947e-10
88787116	chr5:88787116:TTAA:T	6.40465e-18	13.3655	0.345254	6.56515e-06	-0.148352	1.00028
88787418	chr5:88787418:TA:T	5.92889e-25	-2.48456	-4.83947e-10	2.36514e-07	-2.4716	-4.83947e-10
88787458	chr5:88787458:T:C	7.7004e-25	-2.22313	-4.83947e-10	3.15922e-07	-2.18211	-4.83947e-10
88787470	chr5:88787470:A:T	1.68569e-24	-7.58227e-10	-1.43964	6.77209e-07	-7.58227e-10	-1.41962
88787636	chr5:88787636:T:C	5.99279e-25	-2.47384	-4.83947e-10	2.39635e-07	-2.45849	-4.83947e-10
88789297	chr5:88789297:G:T	1.59139e-24	-7.58227e-10	-1.49721	6.33288e-07	-7.58227e-10	-1.48668
88789604	chr5:88789604:A:G	8.28835e-25	-2.14955	-4.83947e-10	3.36941e-07	-2.11769	-4.83947e-10
88789667	chr5:88789667:G:A	6.17704e-25	-2.44356	-4.83947e-10	2.39322e-07	-2.45979	-4.83947e-10
88790145	chr5:88790145:C:T	1.72044e-24	-7.58227e-10	-1.41924	6.59628e-07	-7.58227e-10	-1.44593
88790295	chr5:88790295:T:C	2.93156e-25	-1.69149	-1.49737	1.32455e-07	-1.68098	-1.37039
88790307	chr5:88790307:A:C	2.88197e-25	-1.70063	-1.5053	1.24464e-07	-1.6697	-1.44388
88791130	chr5:88791130:A:T	8.40991e-25	-2.13499	-4.83947e-10	1.81241e-06	-0.43519	-4.83947e-10
88791856	chr5:88791856:T:C	1.73545e-24	-7.58227e-10	-1.41055	7.13952e-07	-7.58227e-10	-1.36679
88792387	chr5:88792387:G:A	3.20592e-25	-1.75974	-1.33966	6.37757e-08	-2.40825	-1.37399
88792622	chr5:88792622:G:C	2.94833e-25	-1.70899	-1.47417	1.43731e-07	-1.66013	-1.30952
88793327	chr5:88793327:TG:T	6.29092e-18	13.4525	0.240315	6.12087e-06	-0.105246	0.887102
88793438	chr5:88793438:T:C	1.66909e-24	-7.58227e-10	-1.44954	6.3719e-07	-7.58227e-10	-1.48053
88795143	chr5:88795143:T:C	1.57863e-24	-7.58227e-10	-1.50526	6.25797e-07	-7.58227e-10	-1.49858
88795615	chr5:88795615:A:G	1.67494e-24	-7.58227e-10	-1.44604	6.8329e-07	-7.58227e-10	-1.41068
88796197	chr5:88796197:T:C	2.35772e-24	-7.58227e-10	-1.10412	8.76855e-07	-7.58227e-10	-1.16126
88796376	chr5:88796376:T:G	2.07201e-24	-7.58227e-10	-1.23329	9.0707e-07	-7.58227e-10	-1.12738
88796521	chr5:88796521:C:T	4.95248e-25	-1.16746	-1.49705	2.05846e-07	-1.12966	-1.48081
88796562	chr5:88796562:T:C	3.03336e-25	-1.65022	-1.50451	1.17523e-07	-1.7191	-1.45186
88796590	chr5:88796590:A:G	2.91028e-24	-7.58227e-10	-0.893566	9.849e-07	-7.58227e-10	-1.04506
88796908	chr5:88796908:T:C	2.84992e-24	-7.58227e-10	-0.914523	1.05295e-06	-7.58227e-10	-0.978256
88796910	chr5:88796910:G:C	3.00328e-25	-1.7013	-1.46339	1.4641e-07	-1.66811	-1.28308
88797322	chr5:88797322:C:T	1.73984e-24	-7.58227e-10	-1.40802	7.00823e-07	-7.58227e-10	-1.38535
88797537	chr5:88797537:T:C	6.84482e-25	-2.34091	-4.83947e-10	3.20671e-07	-2.16719	-4.83947e-10
88797864	chr5:88797864:C:T	7.95799e-25	-2.19022	-4.83947e-10	2.00184e-06	-0.335779	-4.83947e-10
88798675	chr5:88798675:T:C	4.26087e-25	-1.32307	-1.49186	1.76451e-07	-1.2926	-1.47196
88798806	chr5:88798806:G:A	6.64573e-25	-2.37042	-4.83947e-10	2.70486e-07	-2.33738	-4.83947e-10
88798814	chr5:88798814:G:A	1.59847e-24	-7.58227e-10	-1.49277	6.24389e-07	-7.58227e-10	-1.50083
88799968	chr5:88799968:C:T	2.90487e-25	-1.719	-1.47901	1.4337e-07	-1.65127	-1.3209
88800907	chr5:88800907:AAT:A	5.85559e-25	-2.497	-4.83947e-10	3.89472e-07	-1.97281	-4.83947e-10
88801083	chr5:88801083:T:TA	2.16464e-24	-7.58227e-10	-1.18956	7.77417e-07	-7.58227e-10	-1.28163
88801519	chr5:88801519:G:A	3.17338e-23	1.49557	-4.83947e-10	5.2696e-07	-1.67048	-4.83947e-10
88802239	chr5:88802239:A:G	1.6806e-24	-7.58227e-10	-1.44266	6.35441e-07	-7.58227e-10	-1.48328
88802247	chr5:88802247:A:T	2.89588e-25	-1.71881	-1.4823	1.36991e-07	-1.63403	-1.38365
88802303	chr5:88802303:A:G	3.02196e-25	-1.65367	-1.50483	1.21629e-07	-1.71436	-1.42226
88802622	chr5:88802622:T:A	6.26192e-25	-2.42991	-4.83947e-10	2.60958e-07	-2.37324	-4.83947e-10
88802728	chr5:88802728:T:C	3.08613e-25	-1.64167	-1.49582	1.27187e-07	-1.72752	-1.36443
88802749	chr5:88802749:A:G	4.33835e-24	-7.58227e-10	-0.494321	1.3581e-06	-7.58227e-10	-0.723759
88803129	chr5:88803129:T:A	1.57828e-24	-7.58227e-10	-1.50548	6.23904e-07	-7.58227e-10	-1.50161
88803300	chr5:88803300:C:T	8.70039e-25	-2.10103	-4.83947e-10	2.82759e-07	-2.29301	-4.83947e-10
88803854	chr5:88803854:T:C	2.9815e-22	3.2013	0.534486	0.000534241	3.61007	1.64093
88804134	chr5:88804134:G:C	9.20258e-18	13.5879	0.485237	8.8831e-06	-0.0615227	1.21583
88804209	chr5:88804209:G:A	1.13487e-24	-1.83529	-4.83947e-10	7.36079e-07	-1.33626	-4.83947e-10
88805325	chr5:88805325:A:G	3.16119e-25	-1.66896	-1.44449	1.48767e-07	-1.69504	-1.24018
88805333	chr5:88805333:C:T	3.01821e-25	-1.67219	-1.48754	1.34884e-07	-1.69385	-1.33934
88805434	chr5:88805434:A:G	6.34831e-25	-2.41621	-4.83947e-10	2.94079e-07	-2.25376	-4.83947e-10
88805871	chr5:88805871:A:G	1.59332e-24	-7.58227e-10	-1.49599	6.23583e-07	-7.58227e-10	-1.50212
88806416	chr5:88806416:A:G	4.34856e-25	-1.29257	-1.50198	1.78652e-07	-1.26261	-1.48956
88806464	chr5:88806464:T:G	3.0275e-25	-1.80279	-1.35387	6.46385e-08	-2.42261	-1.34618
88807046	chr5:88807046:T:C	1.57696e-25	-2.33012	-1.47879	3.30127e-07	-0.655987	-1.48214
88807200	chr5:88807200:T:C	1.71287e-24	-7.58227e-10	-1.42364	8.60062e-07	-7.58227e-10	-1.1806
88807396	chr5:88807396:T:C	2.37389e-25	-1.95372	-1.44615	1.0306e-07	-1.90198	-1.40031
88807504	chr5:88807504:G:C	1.07711e-22	2.71764	-4.83947e-10	2.84188e-07	-2.28796	-4.83947e-10
88807975	chr5:88807975:T:A	1.60264e-24	-7.58227e-10	-1.49016	6.59536e-07	-7.58227e-10	-1.44607
88808543	chr5:88808543:A:G	2.56834e-25	-1.85781	-1.46333	1.12081e-07	-1.79536	-1.42301
88808605	chr5:88808605:C:T	2.63345e-25	-1.82789	-1.46821	1.14754e-07	-1.76497	-1.42984
88809458	chr5:88809458:A:G	3.32135e-24	-7.58227e-10	-0.761442	1.43349e-06	-7.58227e-10	-0.669737
88809797	chr5:88809797:C:T	1.51855e-25	-2.3762	-1.47045	3.90676e-07	-0.489242	-1.48048
88810441	chr5:88810441:T:C	1.52583e-25	-2.36959	-1.47227	3.81145e-07	-0.5155	-1.47892
88810533	chr5:88810533:CA:C	1.6898e-25	-2.38774	-1.35204	4.02676e-07	-0.437866	-1.5016
88811036	chr5:88811036:C:G	5.80326e-25	-2.50598	-4.83947e-10	2.29601e-07	-2.50126	-4.83947e-10
88811791	chr5:88811791:T:C	1.67785e-25	-2.35249	-1.3944	8.15307e-08	-2.15274	-1.38388
88812610	chr5:88812610:TC:T	1.18946e-22	3.33147	-0.51462	0.000165641	3.77015	0.30983
88812636	chr5:88812636:T:A	5.50633e-23	3.47441	-1.42774	3.50026e-05	3.34887	-0.82329
88812757	chr5:88812757:G:A	5.78954e-23	3.52003	-1.42321	3.7141e-05	3.39518	-0.81031
88813773	chr5:88813773:C:A	2.5335e-25	-1.95082	-1.38398	1.1171e-07	-1.89207	-1.32962
88814267	chr5:88814267:C:T	5.82787e-23	3.44422	-1.34079	4.69835e-05	3.3387	-0.51875
88814521	chr5:88814521:A:G	4.96208e-23	3.33024	-1.38765	3.70252e-05	3.22946	-0.647708
88814573	chr5:88814573:C:A	1.8294e-25	-2.39018	-1.27023	8.72446e-08	-2.2131	-1.25579
88816126	chr5:88816126:A:G	2.71658e-24	-7.58227e-10	-0.96244	1.15824e-06	-7.58227e-10	-0.882946
88816596	chr5:88816596:C:T	1.65775e-24	-7.58227e-10	-1.45635	7.37336e-07	-7.58227e-10	-1.33456
88816725	chr5:88816725:T:C	6.31335e-25	-2.42173	-4.83947e-10	2.50037e-07	-2.416	-4.83947e-10
88816864	chr5:88816864:C:T	1.57857e-24	-7.58227e-10	-1.50529	6.27556e-07	-7.58227e-10	-1.49577
88816944	chr5:88816944:T:A	6.43721e-25	-2.4023	-4.83947e-10	2.61096e-07	-2.37272	-4.83947e-10
88817008	chr5:88817008:C:T	6.57819e-25	-2.38064	-4.83947e-10	3.10912e-07	-2.19809	-4.83947e-10
88817034	chr5:88817034:C:CA	5.59181e-18	13.575	-4.83947e-10	7.08993e-07	-1.37376	-4.83947e-10
88817411	chr5:88817411:C:T	5.82159e-25	-2.50283	-4.83947e-10	2.30863e-07	-2.49578	-4.83947e-10
88817438	chr5:88817438:T:C	1.64171e-24	-7.58227e-10	-1.46608	6.31634e-07	-7.58227e-10	-1.48929
88818235	chr5:88818235:A:C	1.87554e-24	-7.58227e-10	-1.33292	7.00204e-07	-7.58227e-10	-1.38623
88818432	chr5:88818432:A:AT	3.08838e-24	-7.58227e-10	-0.834167	1.13208e-06	-7.58227e-10	-0.905788
88818659	chr5:88818659:T:C	5.5594e-23	3.42942	-1.37316	4.28103e-05	3.32662	-0.599689
88818885	chr5:88818885:A:C	3.67395e-24	-7.58227e-10	-0.660547	1.53692e-06	-7.58227e-10	-0.600067
88819056	chr5:88819056:G:A	1.81547e-25	-2.39755	-1.2705	8.6214e-08	-2.2248	-1.25597
88819361	chr5:88819361:C:T	1.78852e-25	-2.41122	-1.27179	8.42154e-08	-2.24683	-1.2574
88819816	chr5:88819816:C:T	1.95142e-24	-7.58227e-10	-1.29326	7.24022e-07	-7.58227e-10	-1.35278
88820068	chr5:88820068:T:A	5.04949e-23	3.4193	-1.45924	3.32193e-05	3.31755	-0.844271
88820502	chr5:88820502:C:T	2.02475e-22	4.00512	-0.65632	0.000296044	4.46658	0.194081
88820520	chr5:88820520:T:C	6.63462e-25	-2.3721	-4.83947e-10	2.61157e-07	-2.37248	-4.83947e-10
88820588	chr5:88820588:TAAAC:CAAAC	7.07612e-18	13.8104	-4.83947e-10	7.53243e-07	-1.31322	-4.83947e-10
88820711	chr5:88820711:C:T	2.55369e-25	-1.89931	-1.42756	1.1126e-07	-1.837	-1.38873
88821210	chr5:88821210:A:T	1.32381e-22	4.27858	-1.35471	0.000119647	4.17173	-0.417027
88821677	chr5:88821677:C:T	3.44703e-24	-7.58227e-10	-0.7243	1.12134e-06	-7.58227e-10	-0.915325
88822271	chr5:88822271:C:T	1.87324e-24	-7.58227e-10	-1.33415	7.76683e-07	-7.58227e-10	-1.28257
88822837	chr5:88822837:C:T	3.12173e-24	-7.58227e-10	-0.823427	1.14372e-06	-7.58227e-10	-0.895559
88823041	chr5:88823041:A:G	5.27536e-23	3.36933	-1.36551	4.12043e-05	3.26756	-0.578861
88823562	chr5:88823562:T:C	1.62399e-24	-7.58227e-10	-1.47693	6.31544e-07	-7.58227e-10	-1.48944
88824509	chr5:88824509:C:T	1.59051e-25	-2.29506	-1.50529	5.78713e-08	-2.37976	-1.49962
88824599	chr5:88824599:T:C	6.35133e-23	3.5763	-1.38687	4.73627e-05	3.47461	-0.646619
88825371	chr5:88825371:T:A	6.1653e-23	3.5481	-1.38839	4.57647e-05	3.44461	-0.65094
88826383	chr5:88826383:A:T	5.79118e-25	-2.50806	-4.83947e-10	2.28559e-07	-2.50581	-4.83947e-10
88827733	chr5:88827733:T:A	1.86076e-22	3.7922	-0.527857	0.00025648	4.24692	0.27028
88828441	chr5:88828441:A:G	1.89578e-24	-7.58227e-10	-1.32219	6.96823e-07	-7.58227e-10	-1.39107
88829112	chr5:88829112:C:T	1.71002e-24	-7.58227e-10	-1.42531	6.83468e-07	-7.58227e-10	-1.41042
88829413	chr5:88829413:T:G	2.45411e-24	-7.58227e-10	-1.06405	9.06261e-07	-7.58227e-10	-1.12827
88830522	chr5:88830522:T:C	4.97426e-24	-7.58227e-10	-0.357538	1.53245e-06	-7.58227e-10	-0.602979
88831386	chr5:88831386:T:C	5.79449e-25	-2.50749	-4.83947e-10	2.28236e-07	-2.50722	-4.83947e-10
88831529	chr5:88831529:T:C	1.60279e-24	-7.58227e-10	-1.49007	6.40763e-07	-7.58227e-10	-1.47494
88831607	chr5:88831607:T:C	3.1733e-25	-1.6235	-1.48613	1.37585e-07	-1.51223	-1.50113
88831611	chr5:88831611:T:C	3.54631e-24	-7.58227e-10	-0.695906	1.14784e-06	-7.58227e-10	-0.891966
88832737	chr5:88832737:C:T	1.61086e-24	-7.58227e-10	-1.48504	6.49827e-07	-7.58227e-10	-1.4609
88832762	chr5:88832762:G:A	1.64384e-24	-7.58227e-10	-1.46478	6.30729e-07	-7.58227e-10	-1.49073
88832825	chr5:88832825:A:T	8.22313e-20	10.7753	-1.41982	0.188157	9.27116	1.84403
88832835	chr5:88832835:G:T	8.57223e-20	10.8229	-1.42586	0.190427	9.32018	1.80699
88832875	chr5:88832875:G:T	1.58153e-24	-7.58227e-10	-1.50342	6.29457e-07	-7.58227e-10	-1.49275
88833894	chr5:88833894:G:A	5.794e-25	-2.50758	-4.83947e-10	2.28207e-07	-2.50735	-4.83947e-10
88834503	chr5:88834503:C:T	4.07012e-25	-1.46997	-1.39075	1.89239e-07	-1.34146	-1.35314
88835477	chr5:88835477:C:A	1.98684e-24	-7.58227e-10	-1.27527	6.87045e-07	-7.58227e-10	-1.4052
88835675	chr5:88835675:T:C	8.91973e-25	-2.07613	-4.83947e-10	3.68313e-07	-2.02867	-4.83947e-10
88836144	chr5:88836144:T:C	6.47731e-25	-2.39609	-4.83947e-10	2.98572e-07	-2.23859	-4.83947e-10
88837101	chr5:88837101:A:G	7.17505e-24	-7.58227e-10	0.00879564	2.33857e-06	-7.58227e-10	-0.180309
88837452	chr5:88837452:T:C	1.98846e-24	-7.58227e-10	-1.27445	6.87489e-07	-7.58227e-10	-1.40456
88838102	chr5:88838102:A:G	1.49652e-19	11.4177	-1.46345	0.26546	9.89077	1.5686
88838493	chr5:88838493:A:G	5.62742e-23	3.52965	-1.46123	4.19115e-05	3.53493	-0.829214
88839645	chr5:88839645:T:C	5.69704e-23	3.40151	-1.32079	5.44972e-05	3.40223	-0.433931
88839970	chr5:88839970:C:A	6.0635e-24	-7.58227e-10	-0.159527	2.14152e-06	-7.58227e-10	-0.268332
88840599	chr5:88840599:C:T	4.30794e-25	-2.42243	-0.381511	1.09255e-07	-2.46649	-0.777428
88841092	chr5:88841092:G:A	5.85131e-25	-2.49773	-4.83947e-10	2.31658e-07	-2.49234	-4.83947e-10
88841429	chr5:88841429:C:T	3.4528e-25	-1.66581	-1.3594	1.58659e-07	-1.55656	-1.31429
88841830	chr5:88841830:C:T	3.46552e-25	-1.66645	-1.35509	1.59328e-07	-1.55725	-1.30938
88842225	chr5:88842225:G:A	5.74785e-23	3.55738	-1.46778	4.18309e-05	3.55913	-0.855346
88842914	chr5:88842914:C:T	5.82137e-25	-2.50286	-4.83947e-10	2.30902e-07	-2.49561	-4.83947e-10
88843271	chr5:88843271:T:C	6.66528e-25	-2.36749	-4.83947e-10	2.65261e-07	-2.35689	-4.83947e-10
88843892	chr5:88843892:C:T	3.54167e-25	-1.64052	-1.35928	1.6309e-07	-1.52934	-1.31396
88844213	chr5:88844213:G:A	1.8533e-24	-7.58227e-10	-1.34484	6.64088e-07	-7.58227e-10	-1.43919
88845125	chr5:88845125:G:A	1.33937e-23	2.12861	-1.49564	7.42317e-06	2.03394	-1.05918
88845145	chr5:88845145:T:C	2.63022e-23	2.78765	-1.47981	1.39378e-05	2.59394	-0.989184
88845770	chr5:88845770:G:A	1.74433e-24	-7.58227e-10	-1.40545	6.6001e-07	-7.58227e-10	-1.44535
88845772	chr5:88845772:G:A	1.74287e-24	-7.58227e-10	-1.40628	6.5958e-07	-7.58227e-10	-1.446
88845984	chr5:88845984:T:G	3.39617e-18	13.0763	-4.83947e-10	3.22395e-07	-2.16182	-4.83947e-10
88846230	chr5:88846230:G:A	2.22431e-24	-7.58227e-10	-1.16237	7.91034e-07	-7.58227e-10	-1.26426
88846588	chr5:88846588:A:G	1.70066e-24	-7.58227e-10	-1.4308	6.96898e-07	-7.58227e-10	-1.39096
88847392	chr5:88847392:A:G	2.24294e-24	-7.58227e-10	-1.15403	9.51707e-07	-7.58227e-10	-1.07935
88847709	chr5:88847709:C:T	5.98884e-23	3.60788	-1.47721	4.21913e-05	3.60929	-0.896923
88847809	chr5:88847809:A:T	1.85478e-25	-2.25459	-1.39205	1.00558e-07	-1.9476	-1.37926
88847932	chr5:88847932:A:G	1.54683e-24	-2.30078	0.775175	2.63164e-07	-2.37109	0.00626764
88847979	chr5:88847979:C:T	6.77993e-25	-2.35043	-4.83947e-10	2.75472e-07	-2.31912	-4.83947e-10
88848209	chr5:88848209:A:G	6.28932e-23	3.64997	-1.47035	4.53922e-05	3.65148	-0.865987
88848274	chr5:88848274:T:C	1.52247e-24	-2.50725	0.965773	2.63459e-07	-2.44209	0.0783889
88848417	chr5:88848417:G:A	9.92511e-25	-2.36337	0.394035	1.89614e-07	-2.42151	-0.271101
88848703	chr5:88848703:A:G	7.48867e-23	3.6822	-1.32804	7.06495e-05	3.67974	-0.451854
88848852	chr5:88848852:T:C	3.39124e-21	3.39647	2.77067	0.00793915	3.8366	4.11311
88848869	chr5:88848869:T:C	4.49446e-21	3.26552	3.18327	0.0110183	3.7035	4.57397
88850014	chr5:88850014:C:T	6.64965e-25	-2.36983	-4.83947e-10	2.60805e-07	-2.37383	-4.83947e-10
88850125	chr5:88850125:C:T	1.75063e-24	-7.58227e-10	-1.40184	7.14192e-07	-7.58227e-10	-1.36645
88850503	chr5:88850503:A:G	6.62087e-25	-2.37417	-4.83947e-10	2.62038e-07	-2.36911	-4.83947e-10
88850688	chr5:88850688:A:G	4.43315e-25	-1.27529	-1.5	1.89938e-07	-1.19785	-1.49305
88850721	chr5:88850721:T:C	4.14648e-25	-1.33715	-1.50499	1.77908e-07	-1.25457	-1.50177
88850956	chr5:88850956:T:G	2.36059e-24	-7.58227e-10	-1.1029	8.73548e-07	-7.58227e-10	-1.16504
88851102	chr5:88851102:G:A	6.95206e-24	-7.58227e-10	-0.022776	2.44798e-06	-7.58227e-10	-0.134584
88851375	chr5:88851375:T:C	1.22898e-21	1.69707	3.45505	0.00318872	2.13192	4.90561
88851443	chr5:88851443:T:A	5.79257e-25	-2.50782	-4.83947e-10	2.28019e-07	-2.50818	-4.83947e-10
88851954	chr5:88851954:G:A	1.13975e-24	-0.32824	-1.50276	1.14834e-07	-1.72026	-1.47386
88851998	chr5:88851998:C:T	6.87993e-25	-2.33579	-4.83947e-10	2.69375e-07	-2.3415	-4.83947e-10
88852072	chr5:88852072:A:G	5.82597e-25	-2.50207	-4.83947e-10	2.28658e-07	-2.50538	-4.83947e-10
88852122	chr5:88852122:C:T	5.79667e-25	-2.50712	-4.83947e-10	2.28027e-07	-2.50814	-4.83947e-10
88852224	chr5:88852224:C:T	1.19517e-24	-0.280949	-1.50258	1.18233e-07	-1.69179	-1.47316
88852700	chr5:88852700:G:A	6.22378e-25	-2.43602	-4.83947e-10	2.49132e-07	-2.41962	-4.83947e-10
88852872	chr5:88852872:G:A	2.02161e-24	-7.58227e-10	-1.25792	7.59675e-07	-7.58227e-10	-1.30471
88852879	chr5:88852879:C:T	3.11794e-25	-2.02157	-1.10565	1.84883e-07	-1.61906	-1.09882
88853182	chr5:88853182:C:T	1.69716e-24	-7.58227e-10	-1.43286	7.02577e-07	-7.58227e-10	-1.38285
88853474	chr5:88853474:A:G	1.20525e-24	-0.271067	-1.50406	1.18212e-07	-1.68635	-1.47877
88853509	chr5:88853509:G:A	1.18064e-24	-0.291648	-1.50411	1.16643e-07	-1.69947	-1.47901
88853643	chr5:88853643:T:C	1.03132e-24	-1.93097	-4.83947e-10	6.30254e-07	-1.49148	-4.83947e-10
88853831	chr5:88853831:C:T	8.72646e-25	-2.09804	-4.83947e-10	2.80413e-07	-2.30134	-4.83947e-10
88854129	chr5:88854129:A:G	2.05489e-22	1.78344	1.58014	0.000133737	1.91417	1.95185
88854358	chr5:88854358:G:A	2.42954e-24	-7.58227e-10	-1.07411	1.14176e-06	-7.58227e-10	-0.897275
88854472	chr5:88854472:G:A	1.22665e-24	-0.252035	-1.50549	1.18276e-07	-1.67403	-1.49055
88854567	chr5:88854567:G:C	4.19373e-25	-1.33039	-1.50042	1.79216e-07	-1.25528	-1.49373
88854984	chr5:88854984:T:G	4.25781e-25	-1.31583	-1.49981	1.82179e-07	-1.23984	-1.49277
88855175	chr5:88855175:T:A	1.20134e-24	-0.273051	-1.50532	1.16252e-07	-1.68882	-1.49303
88856067	chr5:88856067:G:C	4.28307e-24	-7.58227e-10	-0.507145	1.46108e-06	-7.58227e-10	-0.650673
88856300	chr5:88856300:C:T	2.43825e-18	14.232	-1.48703	0.0361836	8.85959	0.606927
88856521	chr5:88856521:G:A	1.80861e-24	-7.58227e-10	-1.36926	6.89055e-07	-7.58227e-10	-1.40228
88857152	chr5:88857152:T:C	1.6657e-24	-7.58227e-10	-1.45157	7.03046e-07	-7.58227e-10	-1.38218
88857635	chr5:88857635:G:A	2.01237e-24	-7.58227e-10	-1.2625	7.28899e-07	-7.58227e-10	-1.34607
88857872	chr5:88857872:C:T	1.80506e-24	-7.58227e-10	-1.37122	7.36584e-07	-7.58227e-10	-1.33558
88858258	chr5:88858258:T:A	5.80763e-25	-2.50523	-4.83947e-10	2.28206e-07	-2.50736	-4.83947e-10
88858542	chr5:88858542:G:A	2.15416e-24	-7.58227e-10	-1.19441	8.03282e-07	-7.58227e-10	-1.2489
88858920	chr5:88858920:T:C	4.27457e-24	-7.58227e-10	-0.50913	1.45838e-06	-7.58227e-10	-0.652523
88859700	chr5:88859700:T:C	1.97647e-24	-7.58227e-10	-1.2805	6.94215e-07	-7.58227e-10	-1.39482
88860897	chr5:88860897:T:C	3.22105e-24	-7.58227e-10	-0.792106	1.12431e-06	-7.58227e-10	-0.912674
88861006	chr5:88861006:C:T	3.19273e-24	-7.58227e-10	-0.800937	1.37085e-06	-7.58227e-10	-0.714419
88861153	chr5:88861153:C:T	1.60215e-25	-2.47902	-1.31403	9.83774e-06	1.24562	0.0107538
88861467	chr5:88861467:T:C	6.70216e-24	-7.58227e-10	-0.059385	2.36186e-06	-7.58227e-10	-0.170398
88861735	chr5:88861735:T:C	4.70079e-24	1.08974	-1.50382	2.94709e-07	-0.755042	-1.49657
88862065	chr5:88862065:T:C	1.72115e-24	-1.41882	-4.83947e-10	1.1763e-05	1.43511	-4.83947e-10
88862329	chr5:88862329:G:C	9.87666e-25	-0.611045	-1.36318	1.09437e-07	-1.89021	-1.35204
88863474	chr5:88863474:G:A	3.94336e-25	-1.39287	-1.4995	1.68352e-07	-1.3192	-1.49234
88864381	chr5:88864381:A:C	5.79429e-25	-2.50753	-4.83947e-10	2.28013e-07	-2.5082	-4.83947e-10
88864643	chr5:88864643:G:A	5.53467e-25	-1.04825	-1.50512	2.36648e-07	-0.965811	-1.50522
88864725	chr5:88864725:G:C	2.11745e-24	-7.58227e-10	-1.2116	7.59442e-07	-7.58227e-10	-1.30502
88864905	chr5:88864905:T:C	1.09125e-23	-7.58227e-10	0.428094	3.76221e-06	-7.58227e-10	0.29516
88865020	chr5:88865020:C:T	5.1018e-24	-7.58227e-10	-0.332221	1.71897e-06	-7.58227e-10	-0.488122
88865600	chr5:88865600:T:C	5.59961e-24	1.26423	-1.50334	2.668e-07	-0.887193	-1.46391
88865834	chr5:88865834:G:T	1.94883e-24	-7.58227e-10	-1.29458	7.09547e-07	-7.58227e-10	-1.37298
88865853	chr5:88865853:T:C	6.85137e-25	-2.33995	-4.83947e-10	2.44814e-07	-2.4371	-4.83947e-10
88865893	chr5:88865893:T:C	1.66254e-24	-7.58227e-10	-1.45347	6.83394e-07	-7.58227e-10	-1.41053
88866057	chr5:88866057:G:A	1.23886e-23	-7.58227e-10	0.554963	4.26311e-06	-7.58227e-10	0.420152
88866165	chr5:88866165:G:A	1.78812e-25	-2.3412	-1.34203	9.06654e-08	-2.09287	-1.33756
88866221	chr5:88866221:T:A	4.315e-25	-1.3025	-1.4998	1.83802e-07	-1.23038	-1.49336
88866428	chr5:88866428:C:G	5.87875e-25	-2.49306	-4.83947e-10	2.30314e-07	-2.49816	-4.83947e-10
88866859	chr5:88866859:T:C	6.03115e-25	-2.46746	-4.83947e-10	2.47879e-07	-2.42466	-4.83947e-10
88867917	chr5:88867917:C:T	3.10518e-24	-7.58227e-10	-0.828743	1.38776e-06	-7.58227e-10	-0.702155
88867954	chr5:88867954:G:A	6.47741e-24	1.37237	-1.46586	3.14878e-07	-0.824217	-1.3612
88868251	chr5:88868251:AT:A	5.84292e-25	-2.49917	-4.83947e-10	2.29237e-07	-2.50285	-4.83947e-10
88868370	chr5:88868370:C:A	2.35314e-25	-2.00247	-1.40618	1.39231e-07	-1.59795	-1.40352
88869607	chr5:88869607:A:G	1.40987e-25	-2.43712	-1.48379	5.55834e-08	-2.42327	-1.49645
88870244	chr5:88870244:G:A	2.41068e-25	-2.43146	-0.953026	6.88841e-08	-2.47469	-1.23049
88871048	chr5:88871048:T:C	5.80041e-25	-2.50647	-4.83947e-10	2.28061e-07	-2.50799	-4.83947e-10
88871463	chr5:88871463:G:A	1.69064e-24	-7.58227e-10	-1.43671	6.49208e-07	-7.58227e-10	-1.46185
88871923	chr5:88871923:G:C	5.54891e-24	1.16107	-1.40928	2.99731e-07	-0.964131	-1.27058
88872580	chr5:88872580:C:T	5.97699e-24	-7.58227e-10	-0.173898	1.99992e-06	-7.58227e-10	-0.336738
88873138	chr5:88873138:C:A	4.57008e-24	0.963203	-1.40549	2.65365e-07	-1.09186	-1.26463
88874162	chr5:88874162:G:A	2.23291e-24	-7.58227e-10	-1.15851	8.24366e-07	-7.58227e-10	-1.22299
88874190	chr5:88874190:C:T	3.1272e-25	-2.13971	-0.984551	1.65825e-07	-2.01011	-0.816562
88874514	chr5:88874514:T:C	5.14151e-24	1.05702	-1.38149	2.9233e-07	-1.03121	-1.22851
88874752	chr5:88874752:T:C	1.62667e-24	-7.58227e-10	-1.47528	6.31767e-07	-7.58227e-10	-1.48908
88874759	chr5:88874759:T:C	1.09578e-23	-7.58227e-10	0.43224	3.78888e-06	-7.58227e-10	0.302223
88875013	chr5:88875013:G:A	3.10015e-24	-7.58227e-10	-0.830365	1.38534e-06	-7.58227e-10	-0.703902
88875470	chr5:88875470:T:C	6.36097e-25	-2.41422	-4.83947e-10	5.78537e-07	-1.5771	-4.83947e-10
88875705	chr5:88875705:T:A	2.14015e-24	-7.58227e-10	-1.20094	7.56419e-07	-7.58227e-10	-1.30901
88877101	chr5:88877101:A:G	1.58993e-24	-7.58227e-10	-1.49813	6.2148e-07	-7.58227e-10	-1.5055
88877362	chr5:88877362:T:C	2.72376e-24	-7.58227e-10	-0.959802	1.31131e-06	-7.58227e-10	-0.758818
88879134	chr5:88879134:C:T	2.51378e-24	-7.58227e-10	-1.04003	9.10022e-07	-7.58227e-10	-1.12413
88879434	chr5:88879434:C:G	7.77722e-25	-0.865371	-1.34783	8.60411e-08	-2.1555	-1.32728
88879742	chr5:88879742:T:C	2.71594e-24	-7.58227e-10	-0.962677	1.30687e-06	-7.58227e-10	-0.762209
88879794	chr5:88879794:G:T	7.8087e-24	-7.58227e-10	0.0934243	2.7359e-06	-7.58227e-10	-0.0233883
88880580	chr5:88880580:T:C	5.82543e-25	-2.50217	-4.83947e-10	2.28723e-07	-2.50509	-4.83947e-10
88881866	chr5:88881866:T:C	1.98834e-24	-7.58227e-10	-1.27451	7.4002e-07	-7.58227e-10	-1.33092
88882911	chr5:88882911:T:C	1.70222e-24	-7.58227e-10	-1.42988	6.55051e-07	-7.58227e-10	-1.45289
88883601	chr5:88883601:T:C	8.77849e-24	-7.58227e-10	0.21049	3.0778e-06	-7.58227e-10	0.0943692
88883990	chr5:88883990:G:C	6.64063e-25	-2.37119	-4.83947e-10	2.68555e-07	-2.34455	-4.83947e-10
88884199	chr5:88884199:A:G	9.13098e-24	-7.58227e-10	0.249859	3.19133e-06	-7.58227e-10	0.13059
88884379	chr5:88884379:T:C	1	53.3002	-4.83947e-10	9.78007e-07	-1.05209	-4.83947e-10
88884587	chr5:88884587:C:A	1.27738e-24	-1.717	-4.83947e-10	8.38134e-07	-1.20642	-4.83947e-10
88884839	chr5:88884839:A:G	5.46872e-25	-1.24369	-1.32166	2.39058e-07	-1.19572	-1.26518
88884925	chr5:88884925:T:C	1.68586e-24	-7.58227e-10	-1.43954	6.39084e-07	-7.58227e-10	-1.47757
88884944	chr5:88884944:C:T	2.88443e-24	-7.58227e-10	-0.902486	1.00669e-06	-7.58227e-10	-1.02318
88885098	chr5:88885098:C:T	2.06467e-24	-7.58227e-10	-1.23684	7.71955e-07	-7.58227e-10	-1.28868
88885528	chr5:88885528:TGA:T	5.83711e-25	-2.50016	-4.83947e-10	2.29155e-07	-2.5032	-4.83947e-10
88886209	chr5:88886209:T:A	5.78074e-20	9.63362	-0.630564	7.20632e-05	2.27386	0.973837
88887834	chr5:88887834:A:G	5.67706e-19	11.7319	-0.444364	0.00303946	3.58746	3.40213
88888186	chr5:88888186:T:C	6.59361e-19	11.8474	-0.410153	0.00345294	3.66021	3.45693
88888510	chr5:88888510:T:C	2.15944e-24	-7.58227e-10	-1.19197	8.05045e-07	-7.58227e-10	-1.2467
88888774	chr5:88888774:C:T	2.97718e-25	-2.31915	-0.854273	8.20048e-08	-2.37453	-1.15629
88890078	chr5:88890078:C:G	3.5597e-24	-7.58227e-10	-0.692137	1.2856e-06	-7.58227e-10	-0.778625
88890635	chr5:88890635:T:C	9.78385e-25	-1.98367	-4.83947e-10	3.72205e-07	-2.01816	-4.83947e-10
88890652	chr5:88890652:G:T	4.05916e-25	-2.03279	-0.830636	1.05042e-07	-2.13201	-1.15124
88890854	chr5:88890854:C:T	3.94255e-25	-2.02523	-0.867343	1.03007e-07	-2.12526	-1.17755
88890931	chr5:88890931:T:C	3.27622e-24	-7.58227e-10	-0.775124	1.15843e-06	-7.58227e-10	-0.882784
88891069	chr5:88891069:A:G	1.60485e-24	-7.58227e-10	-1.48878	6.22515e-07	-7.58227e-10	-1.50383
88891137	chr5:88891137:A:G	5.29074e-19	11.9259	-0.708807	0.00235535	3.71547	3.01912
88891947	chr5:88891947:A:C	2.87214e-25	-1.97749	-1.23186	7.47727e-08	-2.36035	-1.2628
88892331	chr5:88892331:A:T	6.35402e-24	-7.58227e-10	-0.112726	2.24403e-06	-7.58227e-10	-0.221575
88892421	chr5:88892421:G:A	1.58183e-24	-7.58227e-10	-1.50323	6.33305e-07	-7.58227e-10	-1.48665
88892483	chr5:88892483:C:A	3.38653e-25	-2.49083	-0.553767	1.51613e-07	-2.49173	-0.424539
88892550	chr5:88892550:G:A	6.18164e-25	-2.44282	-4.83947e-10	2.4102e-07	-2.45272	-4.83947e-10
88893208	chr5:88893208:G:A	6.15479e-19	12.0777	-0.709363	0.00261048	3.81962	3.01782
88893689	chr5:88893689:C:T	2.35748e-24	-7.58227e-10	-1.10422	8.78459e-07	-7.58227e-10	-1.15943
88893995	chr5:88893995:T:C	2.09256e-21	6.51239	-0.828061	3.36663e-05	0.628136	1.85851
88894718	chr5:88894718:A:C	6.05772e-25	-2.46307	-4.83947e-10	2.36606e-07	-2.47121	-4.83947e-10
88894787	chr5:88894787:A:T	3.27694e-25	-1.59563	-1.48186	5.20931e-08	-2.48263	-1.50194
88894857	chr5:88894857:A:G	1.778e-24	-7.58227e-10	-1.38633	6.61536e-07	-7.58227e-10	-1.44304
88895008	chr5:88895008:C:T	1.81526e-24	-7.58227e-10	-1.36559	6.71667e-07	-7.58227e-10	-1.42784
88895132	chr5:88895132:C:T	5.02788e-24	-7.58227e-10	-0.346816	1.6933e-06	-7.58227e-10	-0.503166
88895152	chr5:88895152:G:C	6.36667e-24	-7.58227e-10	-0.110738	2.24835e-06	-7.58227e-10	-0.21965
88895254	chr5:88895254:T:C	1.58055e-24	-7.58227e-10	-1.50404	6.34974e-07	-7.58227e-10	-1.48402
88895373	chr5:88895373:G:T	6.1353e-19	12.092	-0.726819	0.00251055	3.8205	2.97791
88895659	chr5:88895659:C:T	1.85449e-24	-7.58227e-10	-1.3442	7.64245e-07	-7.58227e-10	-1.29871
88895790	chr5:88895790:TC:T	7.33678e-25	-0.918836	-1.35266	3.19861e-07	-0.867486	-1.30223
88895792	chr5:88895792:A:ATG	7.45097e-25	-0.902977	-1.35308	3.24897e-07	-0.851391	-1.3027
88895818	chr5:88895818:C:T	3.10572e-23	0.386513	1.0875	4.62746e-05	0.60558	2.19917
88896471	chr5:88896471:C:T	7.41737e-25	-2.26057	-4.83947e-10	1.18007e-06	-0.864272	-4.83947e-10
88897332	chr5:88897332:G:C	6.40181e-25	-0.902412	-1.50541	2.66751e-07	-0.850406	-1.50088
88897342	chr5:88897342:G:A	5.90699e-25	-2.48826	-4.83947e-10	2.31598e-07	-2.4926	-4.83947e-10
88898499	chr5:88898499:A:T	6.25538e-25	-0.931753	-1.49921	2.57263e-07	-0.882004	-1.5055
88898852	chr5:88898852:T:A	4.41267e-22	4.05328	0.074553	7.94752e-06	-0.565858	1.60887
88899133	chr5:88899133:C:T	3.72811e-25	-2.08701	-0.86149	1.15236e-07	-2.29231	-0.89831
88899278	chr5:88899278:A:G	2.09926e-24	-7.58227e-10	-1.22023	9.55026e-07	-7.58227e-10	-1.07586
88899416	chr5:88899416:T:C	1.23448e-24	-1.75116	-4.83947e-10	4.90228e-07	-1.74273	-4.83947e-10
88899511	chr5:88899511:C:T	5.88099e-25	-2.49268	-4.83947e-10	4.8236e-07	-1.75891	-4.83947e-10
88899563	chr5:88899563:A:G	5.93136e-25	-2.48415	-4.83947e-10	2.41784e-07	-2.44956	-4.83947e-10
88899935	chr5:88899935:A:G	4.69883e-24	-7.58227e-10	-0.414502	1.97963e-06	-7.58227e-10	-0.34694
88900590	chr5:88900590:T:G	2.11803e-24	-7.58227e-10	-1.21133	7.73966e-07	-7.58227e-10	-1.28607
88900673	chr5:88900673:T:C	1.6796e-24	-7.58227e-10	-1.44326	6.39244e-07	-7.58227e-10	-1.47732
88901431	chr5:88901431:A:C	6.15351e-25	-2.44738	-4.83947e-10	2.39988e-07	-2.45701	-4.83947e-10
88901462	chr5:88901462:A:C	1.60811e-24	-7.58227e-10	-1.48676	6.28872e-07	-7.58227e-10	-1.49368
88901689	chr5:88901689:C:G	1.2072e-22	1.5787	1.25296	0.000185529	1.81761	2.37576
88901777	chr5:88901777:T:C	4.2545e-23	1.78875	-4.83947e-10	3.80338e-05	2.60863	-4.83947e-10
88902184	chr5:88902184:AATAC:A	3.22771e-18	11.7989	1.22653	0.224165	3.61724	7.67305
88902358	chr5:88902358:T:A	1.9051e-24	-7.58227e-10	-1.31728	7.87874e-07	-7.58227e-10	-1.26826
88902459	chr5:88902459:T:C	5.46111e-25	-1.06137	-1.50538	2.27628e-07	-1.01214	-1.49775
88902740	chr5:88902740:G:A	1.92469e-22	1.82911	1.46901	0.000310072	2.0749	2.63206
88903233	chr5:88903233:C:T	6.28851e-24	-7.58227e-10	-0.123091	1.94234e-06	-7.58227e-10	-0.365956
88903314	chr5:88903314:T:C	2.85362e-25	-2.05503	-1.16079	8.27122e-08	-2.1498	-1.37243
88903406	chr5:88903406:C:T	2.998e-25	-1.66725	-1.4992	5.35369e-08	-2.4689	-1.48833
88906184	chr5:88906184:G:A	5.11366e-25	-1.14512	-1.48737	2.16212e-07	-1.0989	-1.46244
88907301	chr5:88907301:G:C	1.63089e-24	-7.58227e-10	-1.47269	6.57146e-07	-7.58227e-10	-1.4497
88907899	chr5:88907899:T:C	5.94382e-25	-2.48205	-4.83947e-10	2.32682e-07	-2.48793	-4.83947e-10
88908022	chr5:88908022:A:G	2.32814e-24	-7.58227e-10	-1.11674	8.68929e-07	-7.58227e-10	-1.17034
88908375	chr5:88908375:G:T	1.72119e-24	-7.58227e-10	-1.4188	6.34799e-07	-7.58227e-10	-1.48429
88909036	chr5:88909036:G:A	8.62697e-23	1.17274	1.32293	0.000125848	1.38408	2.42115
88909681	chr5:88909681:T:C	3.54287e-25	-1.76925	-1.23022	9.15729e-08	-2.44091	-0.979555
88909910	chr5:88909910:A:G	6.98701e-25	-2.32035	-4.83947e-10	2.75282e-07	-2.31981	-4.83947e-10
88910146	chr5:88910146:A:G	2.2655e-24	-1.14402	-4.83947e-10	9.54535e-07	-1.07638	-4.83947e-10
88910179	chr5:88910179:T:A	6.31841e-25	-2.08471	-0.336227	1.44657e-07	-2.16627	-0.796966
88910811	chr5:88910811:A:C	9.86271e-23	1.22607	1.40346	0.000146268	1.43982	2.51577
88911072	chr5:88911072:C:T	1.0275e-22	1.18456	1.48592	0.000154706	1.39843	2.61325
88911158	chr5:88911158:ACT:A	3.51422e-24	-7.58227e-10	-0.704996	1.45305e-06	-7.58227e-10	-0.656185
88911416	chr5:88911416:A:G	6.02942e-25	-0.967557	-1.50019	2.53192e-07	-0.919302	-1.48415
88911549	chr5:88911549:G:A	9.71035e-21	7.21913	-4.83947e-10	2.29482e-07	-2.50178	-4.83947e-10
88911923	chr5:88911923:C:T	7.84585e-25	-0.70283	-1.50159	3.30828e-07	-0.648289	-1.48771
88912101	chr5:88912101:A:C	2.4231e-25	-1.89421	-1.48514	1.00754e-07	-1.82288	-1.50204
88912329	chr5:88912329:T:C	1.64399e-20	7.0269	0.718759	0.00106766	0.955337	4.98804
88912643	chr5:88912643:C:T	7.34841e-25	-2.07697	-0.192942	1.62916e-07	-2.15832	-0.686048
88912901	chr5:88912901:T:C	2.50441e-25	-1.87184	-1.4745	1.00932e-07	-1.82595	-1.49721
88913652	chr5:88913652:A:C	5.88906e-25	-2.4913	-4.83947e-10	2.30785e-07	-2.49612	-4.83947e-10
88913765	chr5:88913765:A:T	6.46456e-25	-0.899986	-1.49808	2.65303e-07	-0.851415	-1.50532
88913828	chr5:88913828:A:T	2.08324e-24	-1.22789	-4.83947e-10	1.08647e-05	1.35567	-4.83947e-10
88913843	chr5:88913843:A:G	7.56741e-25	-2.08779	-0.15276	1.6659e-07	-2.16801	-0.654053
88914313	chr5:88914313:CCTCGTCTT:C	7.13003e-25	-0.798356	-1.50173	2.94078e-07	-0.748343	-1.50541
88914627	chr5:88914627:A:G	4.5969e-24	-0.289985	-0.146448	9.80744e-07	-0.36968	-0.679611
88914838	chr5:88914838:G:A	7.66778e-25	-1.95956	-0.267807	1.70826e-07	-2.05217	-0.744789
88915020	chr5:88915020:A:G	7.6766e-25	-1.02253	-1.20369	3.37456e-07	-0.975335	-1.14083
88915745	chr5:88915745:C:T	3.36957e-24	-7.58227e-10	-0.747028	1.39317e-06	-7.58227e-10	-0.698266
88916105	chr5:88916105:G:A	1.8957e-24	-7.58227e-10	-1.32223	7.13038e-07	-7.58227e-10	-1.36807
88916293	chr5:88916293:T:C	6.02206e-25	-2.46897	-4.83947e-10	2.38547e-07	-2.46304	-4.83947e-10
88916399	chr5:88916399:A:C	1.79617e-24	-7.58227e-10	-1.37616	7.3002e-07	-7.58227e-10	-1.34453
88916565	chr5:88916565:A:T	1.20746e-24	-1.7733	-4.83947e-10	4.8811e-07	-1.74706	-4.83947e-10
88916743	chr5:88916743:A:G	5.81483e-25	-2.50399	-4.83947e-10	3.74978e-07	-2.01074	-4.83947e-10
88918092	chr5:88918092:G:C	1.38217e-24	-1.63816	-4.83947e-10	1.42437e-06	-0.676114	-4.83947e-10
88918194	chr5:88918194:A:G	6.90298e-24	-7.58227e-10	-0.0298615	9.44365e-07	-7.58227e-10	-1.08709
88918260	chr5:88918260:C:T	1.04731e-23	-7.58227e-10	0.386998	3.66703e-06	-7.58227e-10	0.269534
88918328	chr5:88918328:G:C	8.47932e-24	-7.58227e-10	0.175816	9.88516e-07	-7.58227e-10	-1.0414
88919021	chr5:88919021:C:A	1.75137e-24	-7.58227e-10	-1.40142	8.03007e-07	-7.58227e-10	-1.24924
88919416	chr5:88919416:G:A	2.35094e-24	-1.107	-4.83947e-10	8.3166e-07	-1.21418	-4.83947e-10
88919452	chr5:88919452:G:C	1.58797e-24	-7.58227e-10	-1.49936	6.22077e-07	-7.58227e-10	-1.50454
88919637	chr5:88919637:A:C	8.08577e-25	-0.789561	-1.38473	7.48036e-07	0.183467	-1.50362
88919777	chr5:88919777:A:G	5.47373e-25	-1.05896	-1.50547	7.7768e-07	-0.068605	-1.21268
88919893	chr5:88919893:A:G	1.6194e-24	-1.47976	-4.83947e-10	6.58579e-07	-1.44752	-4.83947e-10
88920858	chr5:88920858:TG:T	2.14357e-24	-7.58227e-10	-1.19934	1.18261e-06	-7.58227e-10	-0.86212
88921065	chr5:88921065:A:G	3.57426e-24	-7.58227e-10	-0.688056	1.67782e-06	-7.58227e-10	-0.512349
88921067	chr5:88921067:A:T	2.05168e-24	-7.58227e-10	-1.24316	1.10941e-06	-7.58227e-10	-0.926016
88922646	chr5:88922646:TATA:T	1.66785e-24	-7.58227e-10	-1.45028	6.44227e-07	-7.58227e-10	-1.46955
88922980	chr5:88922980:T:C	9.23577e-25	-0.584721	-1.45659	7.75472e-07	0.192141	-1.47627
88923126	chr5:88923126:A:G	7.88834e-24	-7.58227e-10	0.103572	9.42706e-07	-7.58227e-10	-1.08885
88923156	chr5:88923156:G:A	1.51931e-23	-7.58227e-10	0.759028	4.88829e-06	-7.58227e-10	0.556995
88923470	chr5:88923470:G:A	7.0346e-25	-2.31356	-4.83947e-10	3.35585e-07	-2.12173	-4.83947e-10
88923968	chr5:88923968:T:C	6.29917e-24	-7.58227e-10	-0.121397	8.46189e-07	-7.58227e-10	-1.19686
88924147	chr5:88924147:A:G	1.64073e-24	-0.775236	-0.691435	7.22432e-06	2.08284	-1.13524
88925091	chr5:88925091:C:T	2.39907e-24	-7.58227e-10	-1.08673	1.38519e-06	-7.58227e-10	-0.704007
88925233	chr5:88925233:AT:A	4.04812e-24	-7.58227e-10	-0.563561	2.60252e-06	-7.58227e-10	-0.0733665
88925436	chr5:88925436:G:A	2.0426e-24	-7.58227e-10	-1.24759	7.66221e-07	-7.58227e-10	-1.29613
88925469	chr5:88925469:G:A	4.51914e-23	-7.58227e-10	1.84909	1.34284e-05	-7.58227e-10	1.56753
88926694	chr5:88926694:G:A	3.35468e-25	-2.01935	-1.0347	1.36363e-07	-1.96372	-1.05856
88926922	chr5:88926922:T:C	2.2123e-25	-1.96968	-1.50069	1.13122e-07	-1.70377	-1.50536
88927041	chr5:88927041:G:A	1.6377e-24	-1.46852	-4.83947e-10	6.65214e-07	-1.43749	-4.83947e-10
88927598	chr5:88927598:A:G	1.61042e-24	-7.58227e-10	-1.48532	6.2451e-07	-7.58227e-10	-1.50064
88927603	chr5:88927603:G:A	3.99129e-24	0.873436	-1.45114	5.21601e-06	1.89413	-1.27224
88927644	chr5:88927644:GAAAATAAGACT:G	1.67215e-24	-7.58227e-10	-1.4477	6.75769e-07	-7.58227e-10	-1.42175
88928049	chr5:88928049:G:A	1.58639e-24	-7.58227e-10	-1.50035	6.21581e-07	-7.58227e-10	-1.50534
88928058	chr5:88928058:C:T	1.61027e-24	-7.58227e-10	-1.48541	6.47904e-07	-7.58227e-10	-1.46386
88928602	chr5:88928602:G:C	6.2739e-25	-2.428	-4.83947e-10	2.46705e-07	-2.42941	-4.83947e-10
88928790	chr5:88928790:A:G	1.69133e-24	-7.58227e-10	-1.4363	6.51393e-07	-7.58227e-10	-1.45849
88928887	chr5:88928887:C:T	1.76905e-24	-7.58227e-10	-1.39137	6.92659e-07	-7.58227e-10	-1.39706
88928907	chr5:88928907:T:C	1.44708e-23	-7.58227e-10	0.710315	7.58468e-06	-7.58227e-10	0.996283
88930367	chr5:88930367:T:C	1.63275e-24	-7.58227e-10	-1.47155	6.32535e-07	-7.58227e-10	-1.48787
88930397	chr5:88930397:G:A	1.3758e-23	-7.58227e-10	0.659805	4.29089e-06	-7.58227e-10	0.426648
88930605	chr5:88930605:A:G	3.43154e-25	-2.02415	-1.00724	1.05267e-07	-2.23247	-1.04863
88931331	chr5:88931331:AAG:A	2.9787e-24	-1.22716	0.356836	6.14368e-07	-1.25376	-0.263245
88931834	chr5:88931834:A:G	4.985e-21	6.55237	-4.83947e-10	4.23684e-07	-1.88861	-4.83947e-10
88932561	chr5:88932561:T:G	1.16542e-23	-1.70635	2.2002	1.93511e-06	-1.74591	1.37623
88932687	chr5:88932687:G:A	1.91665e-24	-7.58227e-10	-1.31123	7.11942e-07	-7.58227e-10	-1.36961
88932877	chr5:88932877:A:G	1.59188e-24	-7.58227e-10	-1.4969	6.39608e-07	-7.58227e-10	-1.47675
88932891	chr5:88932891:A:G	5.44772e-24	-7.58227e-10	-0.266616	1.68531e-06	-7.58227e-10	-0.507899
88932961	chr5:88932961:T:C	1.57854e-24	-7.58227e-10	-1.50531	6.24746e-07	-7.58227e-10	-1.50026
88933080	chr5:88933080:G:A	1.58422e-24	-7.58227e-10	-1.50172	6.33502e-07	-7.58227e-10	-1.48634
88933171	chr5:88933171:A:G	1.59299e-24	-7.58227e-10	-1.4962	6.40412e-07	-7.58227e-10	-1.47549
88933230	chr5:88933230:A:G	1.05763e-23	-7.58227e-10	0.3968	3.73638e-06	-7.58227e-10	0.288271
88933351	chr5:88933351:A:C	1.58275e-24	-7.58227e-10	-1.50265	6.45508e-07	-7.58227e-10	-1.46757
88933789	chr5:88933789:G:T	1.58474e-24	-7.58227e-10	-1.50139	6.34032e-07	-7.58227e-10	-1.4855
88934059	chr5:88934059:C:T	5.89892e-23	-7.58227e-10	2.11554	3.26548e-05	-7.58227e-10	2.45615
88934388	chr5:88934388:C:T	1.54521e-24	-1.6376	0.110946	3.27196e-07	-1.68343	-0.463613
88934873	chr5:88934873:A:T	2.09672e-24	-7.58227e-10	-1.22144	8.58749e-07	-7.58227e-10	-1.18213
88935253	chr5:88935253:G:T	6.68183e-24	-7.58227e-10	-0.062423	2.11919e-06	-7.58227e-10	-0.278814
88935466	chr5:88935466:G:A	1.38691e-23	-7.58227e-10	0.667846	4.32375e-06	-7.58227e-10	0.434276
88935591	chr5:88935591:G:A	8.20734e-25	-0.702575	-1.4568	2.96647e-07	-0.800482	-1.44458
88935800	chr5:88935800:AT:A	1.42103e-23	-7.58227e-10	0.692152	4.42544e-06	-7.58227e-10	0.457522
88935915	chr5:88935915:A:T	1.57831e-24	-7.58227e-10	-1.50546	6.35069e-07	-7.58227e-10	-1.48387
88936022	chr5:88936022:A:G	3.20906e-24	-1.12669	0.330849	6.57135e-07	-1.15379	-0.29592
88936572	chr5:88936572:G:C	1.74502e-24	-7.58227e-10	-1.40505	7.27e-07	-7.58227e-10	-1.34868
88936633	chr5:88936633:A:C	6.74621e-24	-7.58227e-10	-0.0528332	2.13801e-06	-7.58227e-10	-0.269971
88936803	chr5:88936803:G:T	2.06818e-24	-7.58227e-10	-1.23515	8.46467e-07	-7.58227e-10	-1.19653
88936854	chr5:88936854:T:G	6.63678e-24	-7.58227e-10	-0.0691872	2.10574e-06	-7.58227e-10	-0.285181
88936989	chr5:88936989:T:A	1.76247e-24	-7.58227e-10	-1.3951	7.35719e-07	-7.58227e-10	-1.33675
88937166	chr5:88937166:T:C	2.56595e-24	-7.58227e-10	-1.01949	1.08539e-06	-7.58227e-10	-0.94791
88937437	chr5:88937437:A:G	1.58084e-24	-7.58227e-10	-1.50386	6.21509e-07	-7.58227e-10	-1.50545
88937837	chr5:88937837:G:A	8.19828e-25	-0.698247	-1.46223	2.99548e-07	-0.796798	-1.43853
88937932	chr5:88937932:T:C	7.78287e-25	-0.78747	-1.425	2.66092e-07	-0.881823	-1.47194
88938204	chr5:88938204:G:A	1.88382e-24	-7.58227e-10	-1.32851	7.88549e-07	-7.58227e-10	-1.26741
88938338	chr5:88938338:C:T	9.14823e-24	-7.58227e-10	0.251746	5.23708e-06	-7.58227e-10	0.625916
88938929	chr5:88938929:A:G	5.94019e-25	-2.48266	-4.83947e-10	2.37358e-07	-2.46803	-4.83947e-10
88939469	chr5:88939469:T:C	2.48769e-24	0.453371	-1.50383	1.43972e-06	0.448732	-1.11413
88939541	chr5:88939541:C:T	1.1843e-23	-7.58227e-10	0.50992	1.33587e-06	-7.58227e-10	-0.740261
88939857	chr5:88939857:G:A	8.45842e-25	-0.701333	-1.4279	2.89086e-07	-0.800876	-1.47
88939935	chr5:88939935:A:G	1.63235e-24	-7.58227e-10	-1.47179	6.32419e-07	-7.58227e-10	-1.48805
88940314	chr5:88940314:A:T	9.43046e-25	-0.587531	-1.43292	3.24207e-07	-0.689787	-1.46643
88940573	chr5:88940573:C:T	2.886e-24	-7.58227e-10	-0.901942	9.79452e-07	-7.58227e-10	-1.05061
88941125	chr5:88941125:G:T	2.35605e-23	-1.22102	2.41877	3.87697e-06	-1.24662	1.57183
88941253	chr5:88941253:C:T	7.90405e-25	-0.751933	-1.44509	2.78718e-07	-0.849917	-1.45748
88941618	chr5:88941618:A:G	1.97667e-24	-7.58227e-10	-1.2804	8.06377e-07	-7.58227e-10	-1.24505
88941770	chr5:88941770:C:T	7.18675e-24	-7.58227e-10	0.0104251	2.26631e-06	-7.58227e-10	-0.211693
88941984	chr5:88941984:A:T	1.164e-24	-0.429272	-1.38068	6.47944e-07	-0.530702	-0.933096
88942192	chr5:88942192:G:A	1.62472e-24	-7.58227e-10	-1.47648	6.51782e-07	-7.58227e-10	-1.45789
88942371	chr5:88942371:T:C	6.72741e-24	-7.58227e-10	-0.0556238	2.13214e-06	-7.58227e-10	-0.272723
88942655	chr5:88942655:C:T	2.07703e-24	-7.58227e-10	-1.23087	8.50377e-07	-7.58227e-10	-1.19192
88943389	chr5:88943389:A:G	9.13578e-25	-0.601366	-1.45083	3.254e-07	-0.700395	-1.45215
88943511	chr5:88943511:T:G	9.73278e-25	-0.54711	-1.44179	3.37999e-07	-0.650211	-1.46435
88943595	chr5:88943595:T:C	2.06818e-24	-7.58227e-10	-1.23515	8.46467e-07	-7.58227e-10	-1.19653
88943634	chr5:88943634:T:C	1.68204e-23	-7.58227e-10	0.860778	8.56112e-06	-7.58227e-10	1.11738
88943707	chr5:88943707:A:G	6.08359e-25	-2.4588	-4.83947e-10	2.44538e-07	-2.43823	-4.83947e-10
88943758	chr5:88943758:T:A	1.02299e-24	-0.485261	-1.45382	3.62875e-07	-0.590012	-1.45353
88943945	chr5:88943945:G:C	1.74423e-24	-7.58227e-10	-1.4055	6.65856e-07	-7.58227e-10	-1.43653
88944295	chr5:88944295:T:C	2.46842e-24	-7.58227e-10	-1.05824	8.85311e-07	-7.58227e-10	-1.15166
88944856	chr5:88944856:C:A	1.74242e-24	-7.58227e-10	-1.40654	6.65277e-07	-7.58227e-10	-1.4374
88945147	chr5:88945147:T:TGCAAC	1.62242e-24	-7.58227e-10	-1.47789	6.5059e-07	-7.58227e-10	-1.45972
88945600	chr5:88945600:T:C	8.7343e-24	-7.58227e-10	0.205444	4.94939e-06	-7.58227e-10	0.569417
88945683	chr5:88945683:A:G	8.48129e-24	-7.58227e-10	0.176048	4.81871e-06	-7.58227e-10	0.542658
88945915	chr5:88945915:G:A	1.99719e-24	-7.58227e-10	-1.27007	8.15637e-07	-7.58227e-10	-1.23363
88945916	chr5:88945916:G:A	8.16141e-24	-7.58227e-10	0.137603	4.62013e-06	-7.58227e-10	0.500576
88946450	chr5:88946450:A:AG	9.38135e-25	-0.577722	-1.44795	3.32149e-07	-0.677213	-1.45481
88946788	chr5:88946788:A:C	1.0751e-23	0.413183	-4.83947e-10	1.35937e-06	-0.722828	-4.83947e-10
88946790	chr5:88946790:A:C	1.29836e-23	-0.634378	1.23625	1.56802e-06	-1.06336	0.483323
88946916	chr5:88946916:T:TA	1.21998e-24	-1.76298	-4.83947e-10	8.60002e-07	-1.18067	-4.83947e-10
88946948	chr5:88946948:T:G	3.2221e-23	-7.58227e-10	1.5108	1.82433e-05	-7.58227e-10	1.87395
88947094	chr5:88947094:G:T	1.92046e-23	-1.17823	2.17156	3.26073e-06	-1.20067	1.35277
88947676	chr5:88947676:C:G	2.03812e-24	-7.58227e-10	-1.24979	8.41295e-07	-7.58227e-10	-1.20266
88948026	chr5:88948026:C:A	1.64065e-24	-7.58227e-10	-1.46672	6.58528e-07	-7.58227e-10	-1.4476
88948226	chr5:88948226:A:G	2.90125e-23	-7.58227e-10	1.40591	1.65288e-05	-7.58227e-10	1.77526
88948898	chr5:88948898:G:A	1.6157e-24	-7.58227e-10	-1.48204	6.32564e-07	-7.58227e-10	-1.48782
88948986	chr5:88948986:C:A	2.06904e-23	-7.58227e-10	1.06785	6.29302e-06	-7.58227e-10	0.809594
88949172	chr5:88949172:G:A	2.49928e-24	-7.58227e-10	-1.04581	9.36832e-07	-7.58227e-10	-1.0951
88949391	chr5:88949391:C:T	8.0765e-25	-2.17544	-4.83947e-10	2.37607e-07	-2.46698	-4.83947e-10
88950905	chr5:88950905:G:A	1.04526e-23	-7.58227e-10	0.385035	5.51429e-06	-7.58227e-10	0.677496
88951960	chr5:88951960:G:A	1.58357e-24	-7.58227e-10	-1.50214	6.21497e-07	-7.58227e-10	-1.50547
88952205	chr5:88952205:T:A	1.22606e-24	-1.75801	-4.83947e-10	4.68524e-07	-1.78802	-4.83947e-10
88952471	chr5:88952471:A:C	2.06439e-24	-7.58227e-10	-1.23698	8.55695e-07	-7.58227e-10	-1.18569
88952601	chr5:88952601:A:T	3.30306e-24	-7.58227e-10	-0.766965	1.43195e-06	-7.58227e-10	-0.670809
88952913	chr5:88952913:A:C	1.38684e-25	-2.49504	-1.44234	5.43755e-08	-2.48448	-1.4572
88953118	chr5:88953118:G:A	3.94848e-24	-7.58227e-10	-0.588483	1.43336e-06	-7.58227e-10	-0.669827
88954983	chr5:88954983:G:A	2.06373e-24	-7.58227e-10	-1.2373	8.55392e-07	-7.58227e-10	-1.18604
88955319	chr5:88955319:A:G	2.11476e-24	-1.55802	0.345144	7.00427e-07	-1.72801	0.342099
88955519	chr5:88955519:G:A	3.03678e-22	-1.63714	5.39129	3.22601e-05	-1.67153	4.11552
88955894	chr5:88955894:C:T	6.14683e-25	-2.44846	-4.83947e-10	2.39705e-07	-2.45819	-4.83947e-10
88956096	chr5:88956096:AAGG:A	4.28977e-24	-7.58227e-10	-0.505581	2.307e-06	-7.58227e-10	-0.193901
88956388	chr5:88956388:G:C	1.62293e-24	-7.58227e-10	-1.47758	6.54353e-07	-7.58227e-10	-1.45396
88956481	chr5:88956481:AAGG:A	1.64174e-24	-7.58227e-10	-1.46606	6.64449e-07	-7.58227e-10	-1.43864
88956717	chr5:88956717:C:T	2.05269e-23	-7.58227e-10	1.05992	1.08254e-05	-7.58227e-10	1.35205
88957344	chr5:88957344:C:T	1.74585e-22	-1.66254	4.86314	1.94567e-05	-1.69652	3.63486
88957520	chr5:88957520:A:G	4.59084e-25	-1.62119	-1.11914	1.45667e-07	-1.77152	-1.18475
88957619	chr5:88957619:G:T	2.13428e-24	-7.58227e-10	-1.20368	8.87153e-07	-7.58227e-10	-1.14959
88958071	chr5:88958071:G:A	1.5993e-24	-7.58227e-10	-1.49225	6.23564e-07	-7.58227e-10	-1.50215
88958281	chr5:88958281:T:C	2.06373e-24	-7.58227e-10	-1.2373	8.55392e-07	-7.58227e-10	-1.18604
88958427	chr5:88958427:C:G	9.92202e-24	-7.58227e-10	0.332942	3.17991e-06	-7.58227e-10	0.127004
88958440	chr5:88958440:C:T	4.10047e-24	-7.58227e-10	-0.550713	1.4283e-06	-7.58227e-10	-0.673362
88959609	chr5:88959609:C:T	5.92729e-25	-2.48483	-4.83947e-10	2.34438e-07	-2.48041	-4.83947e-10
88959881	chr5:88959881:C:T	1.6522e-24	-7.58227e-10	-1.45971	6.6448e-07	-7.58227e-10	-1.4386
88960846	chr5:88960846:A:G	2.42638e-24	-7.58227e-10	-1.07541	8.74642e-07	-7.58227e-10	-1.16379
88961856	chr5:88961856:T:C	4.14883e-24	-7.58227e-10	-0.538988	2.26716e-06	-7.58227e-10	-0.21132
88962009	chr5:88962009:T:A	2.54299e-24	-7.58227e-10	-1.02847	1.16013e-06	-7.58227e-10	-0.881312
88962173	chr5:88962173:A:G	3.77887e-24	-7.58227e-10	-0.63239	1.36131e-06	-7.58227e-10	-0.721401
88962925	chr5:88962925:C:T	2.30554e-24	-7.58227e-10	-1.1265	8.26538e-07	-7.58227e-10	-1.22036
88963038	chr5:88963038:T:C	5.55807e-23	-1.37842	3.43445	8.71589e-06	-1.49381	2.62911
88963143	chr5:88963143:G:A	2.09684e-24	-7.58227e-10	-1.22138	7.63085e-07	-7.58227e-10	-1.30023
88963206	chr5:88963206:ATAGAGT:A	4.64114e-24	-7.58227e-10	-0.426855	1.60176e-06	-7.58227e-10	-0.558742
88964882	chr5:88964882:A:G	1.64722e-24	-7.58227e-10	-1.46273	6.35942e-07	-7.58227e-10	-1.4825
88965152	chr5:88965152:A:AT	3.49628e-24	-7.58227e-10	-0.710115	1.27528e-06	-7.58227e-10	-0.786685
88965403	chr5:88965403:C:CT	1.7844e-24	-7.58227e-10	-1.38273	7.262e-07	-7.58227e-10	-1.34978
88966402	chr5:88966402:A:G	1.22485e-23	-7.58227e-10	0.543586	6.12387e-06	-7.58227e-10	0.782347
88967199	chr5:88967199:TTA:T	2.32033e-24	-7.58227e-10	-1.1201	8.38305e-07	-7.58227e-10	-1.20622
88967471	chr5:88967471:A:G	1.63115e-24	-7.58227e-10	-1.47253	6.32047e-07	-7.58227e-10	-1.48864
88968809	chr5:88968809:G:A	1.58388e-24	-7.58227e-10	-1.50194	6.22552e-07	-7.58227e-10	-1.50378
88969095	chr5:88969095:G:C	2.63899e-23	-1.58613	2.89729	4.46124e-06	-1.69237	2.15795
88969520	chr5:88969520:G:A	1.89602e-24	-7.58227e-10	-1.32206	7.18656e-07	-7.58227e-10	-1.36022
88970380	chr5:88970380:G:A	5.23864e-25	-1.2258	-1.38254	1.86427e-07	-1.2661	-1.44347
88970965	chr5:88970965:A:G	3.56478e-24	-7.58227e-10	-0.690711	1.70223e-06	-7.58227e-10	-0.497908
88971168	chr5:88971168:A:C	2.34301e-24	-7.58227e-10	-1.11038	8.38278e-07	-7.58227e-10	-1.20625
88971531	chr5:88971531:C:T	1.98119e-23	-7.58227e-10	1.02447	1.90722e-06	-7.58227e-10	-0.3842
88972458	chr5:88972458:AT:A	1.10704e-22	-1.58767	4.33272	1.41458e-05	-1.69622	3.31579
88973794	chr5:88973794:C:T	1.94844e-24	-7.58227e-10	-1.29479	7.10622e-07	-7.58227e-10	-1.37146
88973852	chr5:88973852:G:A	4.91524e-24	-7.58227e-10	-0.369475	2.93782e-06	-7.58227e-10	0.0478189
88973854	chr5:88973854:A:G	1.66807e-24	-7.58227e-10	-1.45015	6.30256e-07	-7.58227e-10	-1.49148
88973952	chr5:88973952:T:C	1.30013e-23	-7.58227e-10	0.603234	6.52813e-06	-7.58227e-10	0.846273
88974032	chr5:88974032:C:T	6.15359e-23	0.0136259	2.14418	3.42119e-06	-1.71865	1.91879
88974162	chr5:88974162:A:G	4.69995e-23	0.0109725	1.87735	2.71477e-06	-1.71949	1.68835
88974222	chr5:88974222:G:A	1.78576e-24	-7.58227e-10	-1.38197	7.57234e-07	-7.58227e-10	-1.30793
88974240	chr5:88974240:A:C	4.96416e-23	0.0537276	1.88929	2.81025e-06	-1.69569	1.69912
88974408	chr5:88974408:G:A	8.90027e-25	-2.07832	-4.83947e-10	2.74315e-07	-2.32333	-4.83947e-10
88975297	chr5:88975297:T:G	1.57918e-24	-7.58227e-10	-1.50491	6.2663e-07	-7.58227e-10	-1.49725
88975743	chr5:88975743:AC:A	1.55751e-22	0.308485	2.77796	5.84463e-06	-1.72201	2.45769
88975922	chr5:88975922:T:C	1.6495e-24	-7.58227e-10	-1.46134	6.37258e-07	-7.58227e-10	-1.48043
88976175	chr5:88976175:C:T	1.86987e-24	-7.58227e-10	-1.33594	6.88015e-07	-7.58227e-10	-1.40379
88976670	chr5:88976670:T:C	1.6012e-23	-7.58227e-10	0.811524	7.05679e-06	-7.58227e-10	0.924142
88977286	chr5:88977286:G:A	1.33032e-23	-7.58227e-10	0.626191	5.8573e-06	-7.58227e-10	0.737842
88977408	chr5:88977408:TA:T	7.23363e-24	-7.58227e-10	0.0169263	3.05936e-06	-7.58227e-10	0.0883569
88977836	chr5:88977836:G:T	1.48081e-22	0.51381	2.52213	6.28852e-06	-1.62211	2.43099
88977898	chr5:88977898:T:C	3.52962e-24	-7.58227e-10	-0.700623	1.20984e-06	-7.58227e-10	-0.839363
88978122	chr5:88978122:G:A	2.48923e-24	-7.58227e-10	-1.04984	7.1259e-07	-7.58227e-10	-1.3687
88978811	chr5:88978811:G:C	6.45245e-25	-2.39994	-4.83947e-10	2.42829e-07	-2.44524	-4.83947e-10
88979791	chr5:88979791:A:G	1.5805e-24	-7.58227e-10	-1.50407	6.30264e-07	-7.58227e-10	-1.49146
88981194	chr5:88981194:A:G	2.51544e-24	-7.58227e-10	-1.03937	8.98321e-07	-7.58227e-10	-1.13708
88981209	chr5:88981209:A:G	1.8841e-23	-7.58227e-10	0.97422	8.86067e-06	-7.58227e-10	1.15177
88982128	chr5:88982128:G:A	2.17274e-22	0.325576	3.09377	7.7183e-06	-1.71331	2.72705
88982732	chr5:88982732:A:T	1.38367e-23	-7.58227e-10	0.665511	6.94717e-06	-7.58227e-10	0.908486
88982950	chr5:88982950:C:A	2.51481e-24	-7.58227e-10	-1.03962	9.30946e-07	-7.58227e-10	-1.1014
88983439	chr5:88983439:G:A	3.35094e-24	-7.58227e-10	-0.752575	1.58666e-06	-7.58227e-10	-0.568219
88984128	chr5:88984128:GCTTGT:G	2.86552e-24	-7.58227e-10	-0.909066	9.7693e-07	-7.58227e-10	-1.05319
88984516	chr5:88984516:T:G	1.01428e-24	-1.94763	-4.83947e-10	4.00542e-07	-1.94478	-4.83947e-10
88984608	chr5:88984608:G:A	1.61276e-22	0.222421	2.89888	6.26012e-06	-1.76723	2.57158
88985359	chr5:88985359:C:T	1.54775e-24	-1.52501	-4.83947e-10	4.32242e-07	-1.86862	-4.83947e-10
88985619	chr5:88985619:T:C	2.44407e-24	-7.58227e-10	-1.06815	1.16197e-06	-7.58227e-10	-0.879728
88986070	chr5:88986070:T:C	1.8983e-24	-7.58227e-10	-1.32086	6.96111e-07	-7.58227e-10	-1.39209
88986409	chr5:88986409:G:A	1.65458e-22	0.294391	2.85251	6.0532e-06	-1.72707	2.49781
88986547	chr5:88986547:AGCTGTCAG:A	1.77464e-24	-7.58227e-10	-1.38822	7.50967e-07	-7.58227e-10	-1.31624
88986731	chr5:88986731:A:C	2.17919e-23	-7.58227e-10	1.11973	1.08204e-05	-7.58227e-10	1.35159
88987383	chr5:88987383:G:A	2.18543e-24	-7.58227e-10	-1.18	8.15245e-07	-7.58227e-10	-1.23411
88987919	chr5:88987919:T:A	3.0034e-22	0.373912	3.36919	1.00978e-05	-1.68457	2.96704
88988173	chr5:88988173:G:C	2.24683e-24	-7.58227e-10	-1.15229	8.36469e-07	-7.58227e-10	-1.20841
88988789	chr5:88988789:T:C	5.93071e-25	-2.48425	-4.83947e-10	2.52863e-07	-2.40475	-4.83947e-10
88989553	chr5:88989553:G:A	3.56923e-24	-7.58227e-10	-0.689464	1.22129e-06	-7.58227e-10	-0.829938
88990641	chr5:88990641:A:G	2.88431e-23	-7.58227e-10	1.40006	1.43178e-05	-7.58227e-10	1.63165
88990854	chr5:88990854:A:G	9.16105e-24	-7.58227e-10	0.253146	4.04652e-06	-7.58227e-10	0.36801
88991135	chr5:88991135:A:G	1.62415e-24	-7.58227e-10	-1.47683	6.29105e-07	-7.58227e-10	-1.4933
88991981	chr5:88991981:G:A	9.00113e-25	-2.06705	-4.83947e-10	2.48556e-07	-2.42193	-4.83947e-10
88992134	chr5:88992134:A:G	4.85589e-24	-7.58227e-10	-0.381622	2.50994e-06	-7.58227e-10	-0.109588
88992358	chr5:88992358:C:T	4.04697e-24	-7.58227e-10	-0.563847	1.78543e-06	-7.58227e-10	-0.450189
88992387	chr5:88992387:T:A	2.36261e-24	-7.58227e-10	-1.10205	8.28674e-07	-7.58227e-10	-1.21778
88992439	chr5:88992439:A:G	3.1179e-24	0.554576	-1.37923	1.36056e-07	-1.58018	-1.44436
88992761	chr5:88992761:G:A	4.14532e-22	0.574893	3.49044	2.52828e-05	-1.59401	3.79429
88993370	chr5:88993370:CCAACA:C	2.15335e-24	-7.58227e-10	-1.19479	7.94185e-07	-7.58227e-10	-1.26029
88995607	chr5:88995607:G:A	1.42019e-22	0.594238	2.39991	5.8955e-06	-1.57652	2.32087
88995632	chr5:88995632:A:G	3.11247e-24	-7.58227e-10	-0.826398	9.22804e-07	-7.58227e-10	-1.11019
88995801	chr5:88995801:C:T	2.19358e-24	-7.58227e-10	-1.17628	7.81417e-07	-7.58227e-10	-1.27649
88995929	chr5:88995929:TG:T	1.38676e-22	0.552779	2.41755	5.86955e-06	-1.59839	2.33832
88996621	chr5:88996621:GA:G	1.83384e-24	-7.58227e-10	-1.3554	6.84154e-07	-7.58227e-10	-1.40942
88996694	chr5:88996694:A:T	2.58428e-23	-7.58227e-10	1.29022	1.2746e-05	-7.58227e-10	1.51537
88996937	chr5:88996937:C:T	1.57833e-24	-7.58227e-10	-1.50545	6.26305e-07	-7.58227e-10	-1.49777
88997093	chr5:88997093:G:T	3.16181e-24	-7.58227e-10	-0.810671	1.51942e-06	-7.58227e-10	-0.611519
88997177	chr5:88997177:C:G	1.7327e-24	-7.58227e-10	-1.41213	7.2853e-07	-7.58227e-10	-1.34657
88997512	chr5:88997512:G:A	1.70927e-24	-7.58227e-10	-1.42575	6.55728e-07	-7.58227e-10	-1.45186
88997988	chr5:88997988:T:C	1.46952e-25	-2.46449	-1.41497	6.00715e-08	-2.43083	-1.41124
88999435	chr5:88999435:C:T	8.80931e-25	-0.621915	-1.46668	3.66122e-07	-0.571539	-1.4631
89000660	chr5:89000660:C:T	1.62424e-24	-7.58227e-10	-1.47678	6.29839e-07	-7.58227e-10	-1.49214
89000857	chr5:89000857:G:A	2.24681e-24	-7.58227e-10	-1.1523	8.25281e-07	-7.58227e-10	-1.22188
89001233	chr5:89001233:C:T	1.32959e-24	-1.67695	-4.83947e-10	5.61592e-07	-1.60683	-4.83947e-10
89001683	chr5:89001683:G:T	4.20481e-24	0.282602	-0.808187	1.72484e-07	-1.7137	-1.0736
89001722	chr5:89001722:T:G	3.56564e-24	-7.58227e-10	-0.69047	1.31186e-06	-7.58227e-10	-0.758403
89001975	chr5:89001975:A:C	5.14693e-22	0.679246	3.60251	3.00098e-05	-1.53199	3.90367
89002250	chr5:89002250:C:T	1.89606e-24	-7.58227e-10	-1.32204	6.95359e-07	-7.58227e-10	-1.39317
89002969	chr5:89002969:T:C	2.89016e-22	0.410043	3.29463	9.09996e-06	-1.6595	2.83792
89003430	chr5:89003430:A:G	5.83943e-25	-2.49977	-4.83947e-10	2.28554e-07	-2.50583	-4.83947e-10
89003698	chr5:89003698:G:T	9.95957e-24	-7.58227e-10	0.336719	4.41611e-06	-7.58227e-10	0.455413
89003727	chr5:89003727:G:A	9.95508e-24	-7.58227e-10	0.336269	4.41414e-06	-7.58227e-10	0.454965
89004013	chr5:89004013:A:G	1.68534e-24	-7.58227e-10	-1.43985	7.02328e-07	-7.58227e-10	-1.3832
89004204	chr5:89004204:T:C	2.4239e-24	-7.58227e-10	-1.07644	1.0907e-06	-7.58227e-10	-0.943027
89005137	chr5:89005137:G:A	4.07065e-22	0.30693	3.74023	1.30874e-05	-1.71391	3.25572
89005915	chr5:89005915:G:A	1.84791e-24	-7.58227e-10	-1.34776	6.88457e-07	-7.58227e-10	-1.40315
89005974	chr5:89005974:G:C	2.79263e-24	-7.58227e-10	-0.934831	8.65972e-07	-7.58227e-10	-1.17375
89006218	chr5:89006218:C:T	5.50979e-24	-0.255288	-4.83947e-10	1.52021e-06	-0.610997	-4.83947e-10
89006268	chr5:89006268:G:A	2.64138e-23	-7.58227e-10	1.31207	1.30597e-05	-7.58227e-10	1.53968
89006379	chr5:89006379:T:G	1.84523e-24	-7.58227e-10	-1.34921	6.8767e-07	-7.58227e-10	-1.40429
89006513	chr5:89006513:A:T	9.27671e-22	0.625662	4.2452	5.44861e-05	-1.56009	4.52819
89007087	chr5:89007087:C:T	3.75111e-24	-7.58227e-10	-0.639763	1.64647e-06	-7.58227e-10	-0.531215
89007185	chr5:89007185:C:T	7.78575e-23	-1.31783	3.7109	1.20245e-05	-1.44879	2.90589
89008098	chr5:89008098:C:T	2.30731e-24	-7.58227e-10	-1.12573	7.54356e-07	-7.58227e-10	-1.31174
89008202	chr5:89008202:C:T	4.5835e-25	-2.22123	-0.52071	6.65124e-07	-0.372141	-1.06549
89008219	chr5:89008219:C:T	1.57968e-24	-7.58227e-10	-1.50459	6.22997e-07	-7.58227e-10	-1.50306
89008228	chr5:89008228:A:G	1.54622e-23	-7.58227e-10	0.776582	6.461e-06	-7.58227e-10	0.835938
89008273	chr5:89008273:G:A	2.24169e-23	-7.58227e-10	1.148	1.10324e-05	-7.58227e-10	1.37099
89008296	chr5:89008296:T:A	1.85529e-24	-1.34377	-4.83947e-10	7.36474e-07	-1.33573	-4.83947e-10
89008355	chr5:89008355:G:A	3.15162e-24	-7.58227e-10	-0.813898	1.62721e-06	-7.58227e-10	-0.542981
89008387	chr5:89008387:C:T	2.10346e-24	-7.58227e-10	-1.21823	7.55873e-07	-7.58227e-10	-1.30973
89009298	chr5:89009298:T:C	1.80497e-24	-7.58227e-10	-1.37127	7.08805e-07	-7.58227e-10	-1.37402
89009369	chr5:89009369:T:G	1.07562e-24	-1.88892	-4.83947e-10	4.80826e-07	-1.7621	-4.83947e-10
89009851	chr5:89009851:C:G	6.65364e-25	-2.36924	-4.83947e-10	2.48236e-07	-2.42322	-4.83947e-10
89009996	chr5:89009996:G:A	2.09157e-22	0.556295	2.82498	8.58527e-06	-1.58951	2.70971
89010442	chr5:89010442:A:AAGC	5.92112e-24	-7.58227e-10	-0.183288	2.59752e-06	-7.58227e-10	-0.0752915
89010744	chr5:89010744:C:T	4.86231e-25	-1.1947	-1.48819	6.6002e-08	-2.27056	-1.47736
89010857	chr5:89010857:A:G	2.24833e-24	-7.58227e-10	-1.15163	7.98199e-07	-7.58227e-10	-1.25524
89010906	chr5:89010906:G:T	5.83596e-24	-7.58227e-10	-0.197775	1.8253e-06	-7.58227e-10	-0.428101
89011163	chr5:89011163:G:T	1.84647e-24	-7.58227e-10	-1.34854	6.88055e-07	-7.58227e-10	-1.40373
89011468	chr5:89011468:C:T	3.10952e-21	0.768385	5.31202	0.00015058	-1.47631	5.46096
89011615	chr5:89011615:T:C	1.71e-24	-7.58227e-10	-1.42532	7.14862e-07	-7.58227e-10	-1.36551
89012366	chr5:89012366:C:G	6.14639e-24	-7.58227e-10	-0.14595	2.70023e-06	-7.58227e-10	-0.0365102
89012960	chr5:89012960:A:G	2.77326e-25	-2.12616	-1.11821	2.03292e-07	-1.30612	-1.31683
89013457	chr5:89013457:C:T	6.14639e-24	-7.58227e-10	-0.14595	2.70023e-06	-7.58227e-10	-0.0365102
89013776	chr5:89013776:G:A	1.84446e-24	-7.58227e-10	-1.34963	6.87443e-07	-7.58227e-10	-1.40462
89013907	chr5:89013907:G:A	8.26051e-22	0.707116	4.04773	4.82194e-05	-1.51438	4.3603
89014325	chr5:89014325:G:A	2.62576e-21	0.745397	5.16591	0.000127888	-1.49305	5.31436
89014483	chr5:89014483:A:G	1.7075e-24	-7.58227e-10	-1.42679	7.13354e-07	-7.58227e-10	-1.36763
89014585	chr5:89014585:A:G	2.20281e-24	-7.58227e-10	-1.17208	7.84688e-07	-7.58227e-10	-1.27232
89014856	chr5:89014856:G:T	5.92083e-25	-2.48592	-4.83947e-10	2.48194e-07	-2.42339	-4.83947e-10
89015014	chr5:89015014:A:G	6.49879e-25	-2.39278	-4.83947e-10	2.43758e-07	-2.44143	-4.83947e-10
89015071	chr5:89015071:C:T	7.89005e-25	-2.1988	-4.83947e-10	8.09348e-07	-1.24137	-4.83947e-10
89016789	chr5:89016789:T:C	1.58148e-24	-7.58227e-10	-1.50346	6.25387e-07	-7.58227e-10	-1.49923
89016830	chr5:89016830:C:T	2.36157e-24	-7.58227e-10	-1.10249	7.75825e-07	-7.58227e-10	-1.28368
89016993	chr5:89016993:A:T	1.85992e-24	-7.58227e-10	-1.34128	6.92135e-07	-7.58227e-10	-1.39782
89017341	chr5:89017341:T:A	2.93133e-22	0.335672	3.38314	1.20156e-05	-1.70462	3.16098
89017564	chr5:89017564:G:A	1.86175e-24	-7.58227e-10	-1.3403	6.92678e-07	-7.58227e-10	-1.39704
89018068	chr5:89018068:A:C	2.90617e-22	0.0757919	3.6344	1.05535e-05	-1.83034	3.15695
89018946	chr5:89018946:G:A	9.54932e-25	-0.545579	-1.46235	4.00708e-07	-0.486075	-1.45829
89019796	chr5:89019796:ACT:A	8.86981e-25	-2.08175	-4.83947e-10	4.02174e-07	-1.94072	-4.83947e-10
89022067	chr5:89022067:C:A	1.72313e-24	-7.58227e-10	-1.41767	7.21958e-07	-7.58227e-10	-1.35564
89022150	chr5:89022150:A:T	2.20384e-24	-7.58227e-10	-1.17161	8.01402e-07	-7.58227e-10	-1.25124
89022241	chr5:89022241:G:A	2.52359e-22	0.389302	3.17974	1.20878e-05	-1.67645	3.1388
89022508	chr5:89022508:T:C	1.85963e-24	-7.58227e-10	-1.34144	6.92036e-07	-7.58227e-10	-1.39797
89023755	chr5:89023755:G:A	2.42098e-22	0.315143	3.21238	1.19683e-05	-1.71879	3.1712
89024090	chr5:89024090:T:C	4.37444e-22	0.102137	4.017	1.67582e-05	-1.81895	3.60799
89025055	chr5:89025055:A:T	1.65843e-24	-7.58227e-10	-1.45595	6.40223e-07	-7.58227e-10	-1.47579
89025290	chr5:89025290:T:G	6.14557e-24	-7.58227e-10	-0.146083	2.69989e-06	-7.58227e-10	-0.0366376
89025394	chr5:89025394:A:G	2.63539e-23	-7.58227e-10	1.3098	1.30303e-05	-7.58227e-10	1.53743
89025526	chr5:89025526:A:T	1.76382e-23	-7.58227e-10	0.908253	7.34198e-06	-7.58227e-10	0.963761
89025623	chr5:89025623:G:A	4.13519e-24	-7.58227e-10	-0.542282	1.81362e-06	-7.58227e-10	-0.434524
89026324	chr5:89026324:A:G	2.07348e-24	-7.58227e-10	-1.23259	7.45514e-07	-7.58227e-10	-1.32353
89026584	chr5:89026584:A:C	1.77144e-24	-7.58227e-10	-1.39002	6.95194e-07	-7.58227e-10	-1.39341
89027075	chr5:89027075:C:T	1.36472e-21	0.148568	5.10832	5.14311e-05	-1.79294	4.70334
89027117	chr5:89027117:G:A	1.62145e-24	-1.47849	-4.83947e-10	1.16925e-06	-0.873489	-4.83947e-10
89027366	chr5:89027366:C:T	8.29192e-25	-2.14912	-4.83947e-10	3.34835e-07	-2.12396	-4.83947e-10
89027642	chr5:89027642:A:G	2.64554e-23	-7.58227e-10	1.31365	1.30833e-05	-7.58227e-10	1.54149
89027679	chr5:89027679:G:A	5.4278e-22	0.0869775	4.24791	2.08462e-05	-1.82086	3.82819
89028056	chr5:89028056:G:A	1.77621e-24	-7.58227e-10	-1.38733	7.32769e-07	-7.58227e-10	-1.34077
89028275	chr5:89028275:G:A	1.3263e-23	-7.58227e-10	0.62316	6.79475e-06	-7.58227e-10	0.886303
89029091	chr5:89029091:T:C	2.33581e-24	-7.58227e-10	-1.11346	8.67811e-07	-7.58227e-10	-1.17163
89029490	chr5:89029490:T:C	1.83712e-23	0.953105	-0.00413546	5.21122e-07	-1.34331	-0.338312
89030566	chr5:89030566:A:G	2.01939e-24	-7.58227e-10	-1.25902	8.60589e-07	-7.58227e-10	-1.17999
89031390	chr5:89031390:A:C	1.23598e-22	0.721437	2.13378	3.68394e-06	-1.50205	1.77618
89031664	chr5:89031664:A:G	5.52274e-24	-7.58227e-10	-0.252939	2.41091e-06	-7.58227e-10	-0.149845
89031965	chr5:89031965:T:G	1.94313e-24	-0.64565	-0.651866	1.65523e-07	-2.02911	-0.799381
89032270	chr5:89032270:A:G	5.50028e-24	-7.58227e-10	-0.257015	2.40056e-06	-7.58227e-10	-0.154145
89032549	chr5:89032549:A:C	5.16853e-24	-7.58227e-10	-0.319226	2.24458e-06	-7.58227e-10	-0.22133
89033347	chr5:89033347:G:A	5.27242e-21	1.0973	5.51113	0.000287813	-1.29881	5.93128
89034001	chr5:89034001:A:G	2.00962e-24	-7.58227e-10	-1.26387	8.55925e-07	-7.58227e-10	-1.18542
89034181	chr5:89034181:G:A	2.35105e-24	-7.58227e-10	-1.10695	8.35048e-07	-7.58227e-10	-1.21011
89034353	chr5:89034353:C:T	5.50113e-24	-7.58227e-10	-0.256861	2.40097e-06	-7.58227e-10	-0.153975
89034429	chr5:89034429:G:A	1.67829e-23	0.782443	0.0761039	5.07411e-07	-1.44117	-0.267115
89034929	chr5:89034929:A:G	3.76352e-24	-7.58227e-10	-0.636459	1.93952e-06	-7.58227e-10	-0.367405
89034955	chr5:89034955:G:C	2.3784e-24	-7.58227e-10	-1.09538	8.33722e-07	-7.58227e-10	-1.2117
89035285	chr5:89035285:C:T	2.0186e-24	-7.58227e-10	-1.25941	8.60306e-07	-7.58227e-10	-1.18031
89035846	chr5:89035846:G:A	1.6062e-24	-7.58227e-10	-1.48794	6.47982e-07	-7.58227e-10	-1.46374
89035893	chr5:89035893:C:A	1.9822e-24	-7.58227e-10	-1.27761	8.42444e-07	-7.58227e-10	-1.2013
89035932	chr5:89035932:C:A	9.19959e-21	1.15572	6.00938	0.000411342	-1.25969	6.24927
89036078	chr5:89036078:C:T	1.35636e-25	-2.48215	-1.47745	5.48885e-08	-2.4568	-1.4755
89036148	chr5:89036148:G:T	3.4613e-21	1.16433	5.02325	0.000123695	-1.25343	5.0414
89036161	chr5:89036161:T:A	2.0324e-24	-7.58227e-10	-1.2526	8.6712e-07	-7.58227e-10	-1.17243
89036227	chr5:89036227:G:A	1.15155e-20	1.22335	6.16629	0.000501175	-1.22011	6.40721
89036327	chr5:89036327:G:T	4.01763e-21	1.10427	5.23237	0.000208506	-1.29362	5.60374
89036345	chr5:89036345:G:A	1.51915e-21	0.736224	4.62787	4.33059e-05	-1.48328	4.22172
89036354	chr5:89036354:C:T	1.6783e-21	0.846872	4.61685	4.56894e-05	-1.42101	4.21303
89036357	chr5:89036357:GT:G	2.59103e-23	-7.58227e-10	1.29283	1.23516e-05	-7.58227e-10	1.48394
89036563	chr5:89036563:A:G	2.79195e-21	1.13778	4.8349	0.000100892	-1.2688	4.85301
89036873	chr5:89036873:G:A	4.11231e-21	0.663581	5.69634	0.000122884	-1.52647	5.30786
89037458	chr5:89037458:C:T	6.62473e-25	-2.37359	-4.83947e-10	2.63798e-07	-2.36242	-4.83947e-10
89037602	chr5:89037602:T:A	1.27075e-23	-7.58227e-10	0.580376	5.09244e-06	-7.58227e-10	0.59791
89038099	chr5:89038099:C:T	1.91498e-21	1.49109	4.10456	5.6229e-05	-1.01623	4.01581
89038196	chr5:89038196:A:G	1.62853e-24	-7.58227e-10	-1.47414	6.25195e-07	-7.58227e-10	-1.49954
89038259	chr5:89038259:TTATC:T	5.52873e-24	-7.58227e-10	-0.251856	2.41356e-06	-7.58227e-10	-0.148743
89039135	chr5:89039135:C:T	4.99854e-21	1.57523	4.97986	0.000247309	-0.972296	5.45308
89039176	chr5:89039176:A:G	2.19804e-21	1.0373	4.6962	5.84138e-05	-1.27469	4.31239
89039438	chr5:89039438:C:T	2.03264e-24	-7.58227e-10	-1.25248	8.67196e-07	-7.58227e-10	-1.17234
89039542	chr5:89039542:T:C	2.47261e-23	-7.58227e-10	1.24604	1.17603e-05	-7.58227e-10	1.43489
89039573	chr5:89039573:A:G	1.68468e-24	-7.58227e-10	-1.44024	6.47292e-07	-7.58227e-10	-1.46481
89039610	chr5:89039610:T:C	2.96086e-24	-7.58227e-10	-0.876333	1.3585e-06	-7.58227e-10	-0.723465
89040685	chr5:89040685:G:C	2.25504e-24	-7.58227e-10	-1.14865	8.40129e-07	-7.58227e-10	-1.20405
89040707	chr5:89040707:A:G	6.32712e-25	-2.41955	-4.83947e-10	2.29611e-07	-2.50122	-4.83947e-10
89041110	chr5:89041110:TGATG:T	4.25691e-21	1.44997	4.94451	0.000144717	-1.04384	4.98877
89041293	chr5:89041293:G:A	1.71648e-21	0.9865	4.49971	4.68636e-05	-1.30524	4.12264
89041455	chr5:89041455:T:C	1.86794e-21	1.01662	4.55416	5.03387e-05	-1.28707	4.176
89041720	chr5:89041720:C:T	5.51116e-24	-7.58227e-10	-0.25504	2.40549e-06	-7.58227e-10	-0.152096
89042228	chr5:89042228:G:A	6.28708e-24	-7.58227e-10	-0.123318	2.69783e-06	-7.58227e-10	-0.037398
89042366	chr5:89042366:CA:C	3.03534e-24	-7.58227e-10	-0.85149	1.39545e-06	-7.58227e-10	-0.696629
89042805	chr5:89042805:T:C	2.17339e-23	1.08783	0.029231	6.09207e-07	-1.22644	-0.299002
89042972	chr5:89042972:G:A	7.74275e-23	3.86746	-1.47993	2.5138e-06	1.05394	-1.16199
89043595	chr5:89043595:A:T	7.71575e-25	-2.22114	-4.83947e-10	3.0006e-07	-2.23362	-4.83947e-10
89044065	chr5:89044065:A:G	2.90274e-24	-7.58227e-10	-0.89616	7.81341e-07	-7.58227e-10	-1.27659
89044090	chr5:89044090:G:A	3.08547e-24	-7.58227e-10	-0.835109	8.11583e-07	-7.58227e-10	-1.23862
89044206	chr5:89044206:A:T	7.28424e-24	-7.58227e-10	0.0238987	3.22739e-06	-7.58227e-10	0.141825
89044771	chr5:89044771:T:G	5.81132e-25	-2.50459	-4.83947e-10	2.28714e-07	-2.50513	-4.83947e-10
89044944	chr5:89044944:G:A	1.61385e-24	-7.58227e-10	-1.48319	6.26548e-07	-7.58227e-10	-1.49738
89044952	chr5:89044952:A:G	5.69083e-23	1.09606	0.983563	1.80011e-06	-1.24894	0.806943
89045356	chr5:89045356:A:G	4.38216e-22	1.39666	2.72424	1.31127e-05	-1.0696	2.61334
89045450	chr5:89045450:C:A	8.51808e-25	-2.12221	-4.83947e-10	2.97424e-07	-2.24244	-4.83947e-10
89045714	chr5:89045714:A:G	1.63566e-24	-7.58227e-10	-1.46977	6.42999e-07	-7.58227e-10	-1.47146
89046185	chr5:89046185:C:T	1.14108e-23	-7.58227e-10	0.472745	5.7842e-06	-7.58227e-10	0.725282
89046381	chr5:89046381:A:G	5.65411e-24	-7.58227e-10	-0.229432	2.51518e-06	-7.58227e-10	-0.107501
89046702	chr5:89046702:G:A	2.98926e-24	-7.58227e-10	-0.866789	7.96359e-07	-7.58227e-10	-1.25755
89046775	chr5:89046775:C:T	1.28585e-20	1.34897	6.15097	0.00056986	-1.10566	6.4212
89048257	chr5:89048257:G:C	2.65822e-24	-7.58227e-10	-0.984157	9.1428e-07	-7.58227e-10	-1.11947
89048946	chr5:89048946:T:C	2.34205e-24	-7.58227e-10	-1.11079	1.01665e-06	-7.58227e-10	-1.01333
89048961	chr5:89048961:C:G	1.21095e-20	1.33832	6.10161	0.000537499	-1.11208	6.36915
89049101	chr5:89049101:T:G	4.82752e-22	1.33201	2.88568	1.47652e-05	-1.10885	2.77127
89049680	chr5:89049680:A:T	1.0822e-23	-7.58227e-10	0.41977	3.86081e-06	-7.58227e-10	0.321031
89049898	chr5:89049898:A:T	1.12985e-23	-7.58227e-10	0.462858	4.02632e-06	-7.58227e-10	0.363005
89049928	chr5:89049928:C:T	4.86876e-21	1.24216	5.28662	0.000255914	-1.17303	5.68802
89050039	chr5:89050039:C:T	4.88802e-24	-7.58227e-10	-0.375026	2.12692e-06	-7.58227e-10	-0.275171
89050521	chr5:89050521:C:T	8.50852e-25	-2.12333	-4.83947e-10	3.45165e-07	-2.09358	-4.83947e-10
89051238	chr5:89051238:G:C	4.83959e-24	-7.58227e-10	-0.384984	2.10392e-06	-7.58227e-10	-0.286045
89051912	chr5:89051912:A:C	5.4693e-22	1.41833	2.92418	1.61546e-05	-1.05627	2.80863
89052445	chr5:89052445:C:T	2.65182e-24	-7.58227e-10	-0.986568	9.46281e-07	-7.58227e-10	-1.08506
89052888	chr5:89052888:A:T	8.45284e-25	-2.1299	-4.83947e-10	3.03224e-07	-2.22313	-4.83947e-10
89052898	chr5:89052898:G:A	1.80804e-21	0.929793	4.60839	5.08847e-05	-1.33211	4.23183
89053357	chr5:89053357:A:T	2.38946e-24	-7.58227e-10	-1.09075	8.92178e-07	-7.58227e-10	-1.14394
89054799	chr5:89054799:TA:T	1.61053e-24	-7.58227e-10	-1.48525	6.52598e-07	-7.58227e-10	-1.45664
89055213	chr5:89055213:A:G	2.60391e-23	-7.58227e-10	1.29779	1.24141e-05	-7.58227e-10	1.48898
89055250	chr5:89055250:T:C	4.59837e-22	1.297	2.87206	1.42558e-05	-1.1296	2.75692
89055484	chr5:89055484:G:A	1.01061e-23	-7.58227e-10	0.351325	3.61121e-06	-7.58227e-10	0.254196
89057010	chr5:89057010:A:G	1.63339e-24	-7.58227e-10	-1.47115	6.32301e-07	-7.58227e-10	-1.48824
89058007	chr5:89058007:G:A	2.93826e-22	-1.71951	5.44068	4.41238e-05	-1.81688	4.57403
89058780	chr5:89058780:A:G	6.04064e-21	1.292	5.45245	0.000324879	-1.14467	5.89827
89059117	chr5:89059117:G:A	3.42788e-25	-2.183	-0.849458	5.95891e-07	-0.273758	-1.27379
89059235	chr5:89059235:G:A	1.59156e-24	-7.58227e-10	-1.4971	6.21547e-07	-7.58227e-10	-1.50539
89060066	chr5:89060066:T:C	3.20858e-24	-7.58227e-10	-0.795986	1.36626e-06	-7.58227e-10	-0.717767
89060176	chr5:89060176:T:C	2.95116e-21	1.23421	4.79393	0.000158065	-1.18329	5.21645
89060293	chr5:89060293:A:G	2.53696e-24	-7.58227e-10	-1.03085	1.11092e-06	-7.58227e-10	-0.924657
89060506	chr5:89060506:G:T	3.1261e-24	-7.58227e-10	-0.822027	1.33303e-06	-7.58227e-10	-0.74239
89060686	chr5:89060686:C:T	4.14882e-24	-7.58227e-10	-0.538991	1.82618e-06	-7.58227e-10	-0.427619
89060888	chr5:89060888:A:G	3.19957e-24	-7.58227e-10	-0.798797	1.36226e-06	-7.58227e-10	-0.7207
89061401	chr5:89061401:A:T	3.2015e-24	-7.58227e-10	-0.798196	1.36313e-06	-7.58227e-10	-0.720064
89061692	chr5:89061692:G:T	1.67485e-24	-7.58227e-10	-1.44609	6.77628e-07	-7.58227e-10	-1.419
89062666	chr5:89062666:A:G	3.17417e-24	-7.58227e-10	-0.806767	1.35231e-06	-7.58227e-10	-0.728036
89063056	chr5:89063056:A:G	1.12672e-23	-7.58227e-10	0.460084	5.70806e-06	-7.58227e-10	0.712032
89063222	chr5:89063222:C:T	3.55287e-25	-1.75489	-1.24175	8.38783e-08	-2.3964	-1.11183
89063682	chr5:89063682:G:T	1.61777e-24	-7.58227e-10	-1.48077	6.44388e-07	-7.58227e-10	-1.4693
89063887	chr5:89063887:T:G	1.52674e-22	0.895485	2.17101	4.89352e-06	-1.37475	1.93281
89063920	chr5:89063920:ATAACT:A	4.69277e-23	-7.58227e-10	1.88679	1.55007e-05	-7.58227e-10	1.71104
89064567	chr5:89064567:C:A	7.11608e-25	-2.30204	-4.83947e-10	2.29831e-07	-2.50026	-4.83947e-10
89064825	chr5:89064825:C:T	2.25905e-24	-7.58227e-10	-1.14687	9.4323e-07	-7.58227e-10	-1.08829
89064929	chr5:89064929:C:G	2.15022e-24	-7.58227e-10	-1.19625	7.76508e-07	-7.58227e-10	-1.2828
89065031	chr5:89065031:G:T	2.07527e-24	-7.58227e-10	-1.23172	7.53602e-07	-7.58227e-10	-1.31274
89065127	chr5:89065127:T:C	8.08264e-25	-2.17468	-4.83947e-10	2.84802e-07	-2.28581	-4.83947e-10
89065837	chr5:89065837:A:G	7.27748e-25	-2.27961	-4.83947e-10	2.66856e-07	-2.35089	-4.83947e-10
89065857	chr5:89065857:T:C	1.75558e-24	-7.58227e-10	-1.39902	6.69266e-07	-7.58227e-10	-1.43142
89066171	chr5:89066171:G:A	1.22984e-24	-1.75493	-4.83947e-10	5.08302e-07	-1.70653	-4.83947e-10
89066879	chr5:89066879:C:A	1.75103e-24	-7.58227e-10	-1.40161	7.04772e-07	-7.58227e-10	-1.37973
89067145	chr5:89067145:G:A	1.90748e-24	-7.58227e-10	-1.31603	8.76784e-07	-7.58227e-10	-1.16134
89067489	chr5:89067489:G:A	2.0951e-22	-1.67482	5.05778	3.21276e-05	-1.77551	4.21538
89067701	chr5:89067701:C:T	3.48033e-25	-2.38867	-0.628598	1.02549e-07	-2.47422	-0.833046
89068548	chr5:89068548:T:G	2.61153e-23	-7.58227e-10	1.30071	1.2453e-05	-7.58227e-10	1.49212
89069506	chr5:89069506:C:G	1.67638e-24	-7.58227e-10	-1.44518	6.3967e-07	-7.58227e-10	-1.47665
89069961	chr5:89069961:G:A	4.22916e-23	0.940155	0.842619	1.36468e-06	-1.34451	0.625584
89070420	chr5:89070420:G:T	1.71791e-24	-7.58227e-10	-1.42071	6.5134e-07	-7.58227e-10	-1.45857
89071104	chr5:89071104:C:CTA	2.63781e-24	-7.58227e-10	-0.991866	9.22875e-07	-7.58227e-10	-1.11011
89071347	chr5:89071347:C:T	5.84688e-25	-2.49849	-4.83947e-10	2.30884e-07	-2.49569	-4.83947e-10
89072819	chr5:89072819:T:G	1.57977e-24	-7.58227e-10	-1.50454	6.22831e-07	-7.58227e-10	-1.50333
89074733	chr5:89074733:GA:G	2.81285e-24	-7.58227e-10	-0.927615	1.19091e-06	-7.58227e-10	-0.855134
89074743	chr5:89074743:C:T	1.11026e-22	0.871295	1.87665	4.36924e-06	-1.39375	1.83849
89074844	chr5:89074844:C:A	1.67515e-24	-7.58227e-10	-1.44591	6.39345e-07	-7.58227e-10	-1.47716
89074973	chr5:89074973:C:G	1.67432e-24	-7.58227e-10	-1.4464	6.39132e-07	-7.58227e-10	-1.47749
89076251	chr5:89076251:T:C	1.67432e-24	-7.58227e-10	-1.4464	6.39132e-07	-7.58227e-10	-1.47749
89076475	chr5:89076475:C:G	1.67432e-24	-7.58227e-10	-1.4464	6.39132e-07	-7.58227e-10	-1.47749
89076485	chr5:89076485:C:G	2.46802e-24	-7.58227e-10	-1.0584	1.03703e-06	-7.58227e-10	-0.99349
89076669	chr5:89076669:A:G	1.58403e-24	-7.58227e-10	-1.50184	6.21702e-07	-7.58227e-10	-1.50514
89078410	chr5:89078410:G:C	4.61986e-23	0.990098	0.881038	1.4558e-06	-1.31638	0.66209
89078751	chr5:89078751:A:G	3.35948e-24	-7.58227e-10	-0.750028	1.46827e-06	-7.58227e-10	-0.645765
89078758	chr5:89078758:C:G	7.14658e-24	-7.58227e-10	0.00481935	2.66393e-06	-7.58227e-10	-0.0500431
89079943	chr5:89079943:G:A	2.99886e-25	-2.1253	-1.04086	3.19906e-07	-0.850684	-1.31889
89080244	chr5:89080244:A:C	1.46529e-24	-0.286476	-1.29329	1.19899e-07	-1.77836	-1.3726
89080433	chr5:89080433:A:G	2.31392e-24	-7.58227e-10	-1.12287	8.39197e-07	-7.58227e-10	-1.20516
89080587	chr5:89080587:A:C	1.65967e-24	-7.58227e-10	-1.45519	6.34353e-07	-7.58227e-10	-1.485
89080596	chr5:89080596:A:G	3.33015e-24	-7.58227e-10	-0.758796	1.42357e-06	-7.58227e-10	-0.676677
89080643	chr5:89080643:A:G	4.13683e-24	-7.58227e-10	-0.541885	1.79163e-06	-7.58227e-10	-0.44672
89080691	chr5:89080691:C:T	1.62669e-24	-7.58227e-10	-1.47527	6.26992e-07	-7.58227e-10	-1.49667
89081827	chr5:89081827:G:A	3.66406e-22	1.02359	2.91833	1.4306e-05	-1.32166	2.95249
89082307	chr5:89082307:CTT:C	1.68124e-24	-7.58227e-10	-1.44228	6.81101e-07	-7.58227e-10	-1.41389
89082360	chr5:89082360:A:G	2.3732e-24	-7.58227e-10	-1.09758	8.47931e-07	-7.58227e-10	-1.1948
89082422	chr5:89082422:T:C	2.191e-24	-7.58227e-10	-1.17746	9.42738e-07	-7.58227e-10	-1.08881
89082623	chr5:89082623:G:A	1.68994e-24	-7.58227e-10	-1.43712	6.39999e-07	-7.58227e-10	-1.47614
89082783	chr5:89082783:T:C	2.03874e-18	12.6032	-0.0371626	1.01587e-06	-1.67862	0.664523
89083929	chr5:89083929:A:G	3.70439e-24	-7.58227e-10	-0.652295	1.55926e-06	-7.58227e-10	-0.585634
89084499	chr5:89084499:C:T	4.18505e-22	0.947009	3.12787	1.36565e-05	-1.37172	2.95608
89084755	chr5:89084755:A:G	4.32543e-24	-7.58227e-10	-0.497302	1.40702e-06	-7.58227e-10	-0.688373
89085035	chr5:89085035:C:T	1.58472e-24	-7.58227e-10	-1.5014	6.29356e-07	-7.58227e-10	-1.49291
89085132	chr5:89085132:C:T	1.86263e-24	-7.58227e-10	-1.33982	7.24862e-07	-7.58227e-10	-1.35162
89085178	chr5:89085178:G:A	1.24773e-23	-7.58227e-10	0.5621	2.46821e-06	-7.58227e-10	-0.126354
89086077	chr5:89086077:G:A	3.01294e-22	0.90168	2.84459	1.2214e-05	-1.40118	2.87391
89087614	chr5:89087614:T:C	1.86364e-24	-7.58227e-10	-1.33928	7.25223e-07	-7.58227e-10	-1.35112
89089491	chr5:89089491:G:GAA	1.03617e-22	0.887917	1.79097	2.92029e-06	-1.40196	1.44379
89089598	chr5:89089598:C:T	3.18129e-24	-7.58227e-10	-0.804527	1.35101e-06	-7.58227e-10	-0.728998
89089638	chr5:89089638:T:C	2.18266e-24	-7.58227e-10	-1.18127	9.08185e-07	-7.58227e-10	-1.12615
89090879	chr5:89090879:G:A	8.15419e-25	-2.16587	-4.83947e-10	3.07878e-07	-2.2079	-4.83947e-10
89091094	chr5:89091094:G:A	7.87158e-24	-7.58227e-10	0.101445	3.53041e-06	-7.58227e-10	0.231566
89091310	chr5:89091310:C:T	1.6368e-22	1.06404	2.07206	4.73132e-06	-1.30161	1.82596
89091311	chr5:89091311:G:A	2.23582e-24	-7.58227e-10	-1.15721	9.30999e-07	-7.58227e-10	-1.10134
89091339	chr5:89091339:C:CAT	3.15591e-24	-7.58227e-10	-0.812539	1.34113e-06	-7.58227e-10	-0.736333
89091340	chr5:89091340:C:A	3.14905e-24	-7.58227e-10	-0.814715	1.33811e-06	-7.58227e-10	-0.738593
89091423	chr5:89091423:A:G	3.15591e-24	-7.58227e-10	-0.812539	1.34113e-06	-7.58227e-10	-0.736333
89091424	chr5:89091424:C:T	3.15154e-24	-7.58227e-10	-0.813922	1.33912e-06	-7.58227e-10	-0.737836
89091617	chr5:89091617:G:T	1.57845e-24	-7.58227e-10	-1.50537	6.26862e-07	-7.58227e-10	-1.49688
89092222	chr5:89092222:A:G	6.7595e-24	-7.58227e-10	-0.0508658	3.0148e-06	-7.58227e-10	0.0736848
89092305	chr5:89092305:A:T	6.25928e-25	-2.43033	-4.83947e-10	2.49722e-07	-2.41725	-4.83947e-10
89092771	chr5:89092771:A:G	3.30025e-24	-7.58227e-10	-0.767815	1.10017e-06	-7.58227e-10	-0.934384
89093331	chr5:89093331:C:T	1.69005e-24	-7.58227e-10	-1.43706	6.40022e-07	-7.58227e-10	-1.4761
89093419	chr5:89093419:T:C	5.32398e-24	-7.58227e-10	-0.289593	1.85659e-06	-7.58227e-10	-0.411106
89093561	chr5:89093561:A:G	8.23431e-25	-2.15609	-4.83947e-10	8.41907e-07	-1.20193	-4.83947e-10
89094318	chr5:89094318:C:T	1.37625e-24	-1.64245	-4.83947e-10	9.55737e-07	-1.07512	-4.83947e-10
89095516	chr5:89095516:G:A	1.57831e-24	-7.58227e-10	-1.50546	6.21491e-07	-7.58227e-10	-1.50548
89095690	chr5:89095690:T:C	7.29413e-23	1.10921	1.21863	2.06379e-06	-1.27128	0.96598
89095831	chr5:89095831:G:A	2.99818e-24	-7.58227e-10	-0.863809	1.03505e-06	-7.58227e-10	-0.995394
89096628	chr5:89096628:C:T	1.13469e-23	-7.58227e-10	0.46713	2.2917e-06	-7.58227e-10	-0.200552
89096824	chr5:89096824:A:G	1.56432e-22	1.03146	2.05934	4.59582e-06	-1.31957	1.81487
89097234	chr5:89097234:CTTCTTATGGTAAATAGCTACTTGAACAGAGGTATAGTTTCTA:C	2.22992e-24	-7.58227e-10	-1.15985	9.5952e-07	-7.58227e-10	-1.07117
89097307	chr5:89097307:C:T	4.13599e-22	1.07155	2.99154	1.28154e-05	-1.30156	2.82236
89098338	chr5:89098338:G:A	1.59094e-24	-7.58227e-10	-1.49749	6.32496e-07	-7.58227e-10	-1.48793
89098339	chr5:89098339:A:G	1.58084e-24	-7.58227e-10	-1.50385	6.22446e-07	-7.58227e-10	-1.50395
89098852	chr5:89098852:G:A	3.29822e-22	0.826734	3.01001	7.70965e-06	-1.4311	2.44372
89099473	chr5:89099473:T:G	2.32397e-24	-7.58227e-10	-1.11854	1.00488e-06	-7.58227e-10	-1.02498
89100364	chr5:89100364:G:A	2.89923e-24	-7.58227e-10	-0.897368	9.81784e-07	-7.58227e-10	-1.04823
89100418	chr5:89100418:T:C	3.14559e-24	-7.58227e-10	-0.815813	1.07135e-06	-7.58227e-10	-0.960925
89100803	chr5:89100803:T:C	8.23628e-25	-2.30931	0.153458	3.15256e-07	-2.43136	0.247137
89101047	chr5:89101047:A:G	7.8617e-25	-2.29611	0.0937132	2.99013e-07	-2.42302	0.185906
89101475	chr5:89101475:T:C	6.88127e-25	-2.3356	-4.83947e-10	2.74806e-07	-2.32154	-4.83947e-10
89101551	chr5:89101551:T:A	1.57996e-24	-7.58227e-10	-1.50441	6.22824e-07	-7.58227e-10	-1.50334
89101826	chr5:89101826:AT:A	2.73612e-24	-7.58227e-10	-0.955272	1.20255e-06	-7.58227e-10	-0.845404
89101937	chr5:89101937:A:T	3.06123e-24	-7.58227e-10	-0.842999	1.04583e-06	-7.58227e-10	-0.985041
89102340	chr5:89102340:G:A	6.41651e-25	-2.40552	-4.83947e-10	2.84122e-07	-2.2882	-4.83947e-10
89102489	chr5:89102489:G:A	3.03259e-21	6.05536	-4.83947e-10	4.75129e-07	-1.77402	-4.83947e-10
89102623	chr5:89102623:C:A	1.82058e-24	-7.58227e-10	-1.36266	6.91502e-07	-7.58227e-10	-1.39874
89102785	chr5:89102785:T:A	4.391e-22	1.02392	3.099	1.38712e-05	-1.32571	2.92568
89102841	chr5:89102841:C:T	1.02312e-23	-7.58227e-10	0.363628	2.10321e-06	-7.58227e-10	-0.28638
89102849	chr5:89102849:C:T	3.46493e-24	-7.58227e-10	-0.719121	1.1694e-06	-7.58227e-10	-0.873356
89102906	chr5:89102906:A:G	3.4268e-21	1.40136	4.7762	0.000164341	-1.10609	5.17819
89102910	chr5:89102910:A:G	3.1793e-21	1.17813	4.92447	0.000167231	-1.24045	5.32997
89103045	chr5:89103045:G:A	9.78362e-24	-7.58227e-10	0.318895	2.03e-06	-7.58227e-10	-0.321812
89103129	chr5:89103129:T:C	2.26174e-24	-7.58227e-10	-1.14568	8.21426e-07	-7.58227e-10	-1.22656
89103272	chr5:89103272:C:T	9.26372e-24	-7.58227e-10	0.264292	4.61955e-06	-7.58227e-10	0.500451
89103889	chr5:89103889:G:A	1.57861e-24	-7.58227e-10	-1.50527	6.2159e-07	-7.58227e-10	-1.50532
89104363	chr5:89104363:T:C	1.65217e-25	-2.47649	-1.28582	6.35139e-08	-2.48291	-1.30343
89104855	chr5:89104855:T:C	3.32284e-24	-7.58227e-10	-0.760995	1.41241e-06	-7.58227e-10	-0.684553
89105815	chr5:89105815:G:A	9.52961e-24	-7.58227e-10	0.292589	4.78208e-06	-7.58227e-10	0.535028
89105953	chr5:89105953:T:C	2.61725e-22	0.96	2.64548	9.76326e-06	-1.36548	2.61425
89106269	chr5:89106269:C:A	3.32284e-24	-7.58227e-10	-0.760995	1.41241e-06	-7.58227e-10	-0.684553
89106446	chr5:89106446:T:C	1.70719e-24	-7.58227e-10	-1.42696	6.937e-07	-7.58227e-10	-1.39556
89107156	chr5:89107156:A:G	1.35655e-22	1.01429	1.93401	4.00539e-06	-1.33033	1.68812
89107418	chr5:89107418:T:C	3.32436e-24	-7.58227e-10	-0.760537	1.41309e-06	-7.58227e-10	-0.684069
89108343	chr5:89108343:T:C	2.02264e-25	-2.33452	-1.22548	7.528e-08	-2.31043	-1.30596
89109044	chr5:89109044:A:T	5.01289e-24	-7.58227e-10	-0.349802	2.5887e-06	-7.58227e-10	-0.078692
89109209	chr5:89109209:G:A	3.01571e-24	-7.58227e-10	-0.857978	1.27618e-06	-7.58227e-10	-0.785976
89110301	chr5:89110301:T:G	5.24606e-24	-7.58227e-10	-0.304338	1.08459e-06	-7.58227e-10	-0.948644
89110431	chr5:89110431:C:A	5.64848e-24	-7.58227e-10	-0.230427	1.99405e-06	-7.58227e-10	-0.339681
89110737	chr5:89110737:T:A	5.7913e-25	-2.50804	-4.83947e-10	4.02656e-07	-1.93952	-4.83947e-10
89110960	chr5:89110960:T:C	5.36271e-24	-7.58227e-10	-0.282346	2.7907e-06	-7.58227e-10	-0.00355492
89112017	chr5:89112017:C:T	5.29871e-24	-7.58227e-10	-0.294352	2.34778e-06	-7.58227e-10	-0.176377
89112097	chr5:89112097:C:T	3.32588e-24	-7.58227e-10	-0.76008	1.41378e-06	-7.58227e-10	-0.683584
89112731	chr5:89112731:C:T	3.31683e-24	-7.58227e-10	-0.762804	1.40974e-06	-7.58227e-10	-0.686444
89112907	chr5:89112907:C:T	1.69587e-24	-7.58227e-10	-1.43362	6.87855e-07	-7.58227e-10	-1.40403
89113286	chr5:89113286:C:T	1.73078e-24	-7.58227e-10	-1.41324	6.54117e-07	-7.58227e-10	-1.45432
89113460	chr5:89113460:G:A	3.3235e-24	-7.58227e-10	-0.760796	1.41256e-06	-7.58227e-10	-0.684441
89113729	chr5:89113729:A:G	1.07758e-23	-7.58227e-10	0.415493	2.17711e-06	-7.58227e-10	-0.251849
89113788	chr5:89113788:T:C	5.56404e-24	-7.58227e-10	-0.24549	2.46895e-06	-7.58227e-10	-0.126055
89113791	chr5:89113791:T:A	1.71211e-24	-7.58227e-10	-1.42409	6.96794e-07	-7.58227e-10	-1.39111
89113987	chr5:89113987:C:T	8.39129e-24	0.16538	-4.83947e-10	2.28166e-07	-2.50753	-4.83947e-10
89114128	chr5:89114128:G:C	1.59754e-24	-7.58227e-10	-1.49335	6.221e-07	-7.58227e-10	-1.5045
89115053	chr5:89115053:C:T	1.65322e-24	-7.58227e-10	-1.45909	6.33278e-07	-7.58227e-10	-1.48669
89115120	chr5:89115120:T:C	1.59644e-24	-7.58227e-10	-1.49404	6.21979e-07	-7.58227e-10	-1.5047
89115397	chr5:89115397:C:T	4.29657e-23	0.610777	1.18781	1.80086e-06	-1.52145	1.07987
89115744	chr5:89115744:G:T	1.79178e-24	-7.58227e-10	-1.3786	6.66673e-07	-7.58227e-10	-1.4353
89115847	chr5:89115847:T:A	2.10153e-24	-7.58227e-10	-1.21915	7.49049e-07	-7.58227e-10	-1.3188
89116056	chr5:89116056:T:A	1.66698e-24	-7.58227e-10	-1.4508	6.47098e-07	-7.58227e-10	-1.4651
89116061	chr5:89116061:A:G	2.43448e-24	-7.58227e-10	-1.07208	1.02171e-06	-7.58227e-10	-1.00837
89116122	chr5:89116122:T:C	1.11536e-23	-7.58227e-10	0.449944	2.24086e-06	-7.58227e-10	-0.222986
89116531	chr5:89116531:T:C	1.58293e-24	-7.58227e-10	-1.50253	6.23335e-07	-7.58227e-10	-1.50252
89116571	chr5:89116571:T:C	2.35853e-25	-2.16273	-1.24363	4.65943e-07	-0.318427	-1.47511
89116587	chr5:89116587:A:T	1.09992e-23	-7.58227e-10	0.436005	5.55447e-06	-7.58227e-10	0.684756
89116649	chr5:89116649:C:T	4.6725e-23	-7.58227e-10	1.88247	1.53559e-05	-7.58227e-10	1.70165
89117237	chr5:89117237:AC:A	4.86663e-23	0.619593	1.30358	2.02415e-06	-1.51701	1.19231
89117812	chr5:89117812:T:C	3.32689e-24	-7.58227e-10	-0.759776	1.41423e-06	-7.58227e-10	-0.683262
89118573	chr5:89118573:G:A	2.44654e-24	-7.58227e-10	-1.06714	1.03303e-06	-7.58227e-10	-0.997347
89118874	chr5:89118874:G:A	3.78423e-24	-7.58227e-10	-0.630971	1.26424e-06	-7.58227e-10	-0.795374
89119486	chr5:89119486:C:A	3.32284e-24	-7.58227e-10	-0.760995	1.41241e-06	-7.58227e-10	-0.684553
89120103	chr5:89120103:T:C	1.11306e-23	-7.58227e-10	0.447883	2.23739e-06	-7.58227e-10	-0.224537
89120537	chr5:89120537:C:T	1.34302e-22	0.479323	2.45896	6.30037e-06	-1.5964	2.40716
89121125	chr5:89121125:T:C	1.11986e-24	-1.84861	-4.83947e-10	7.32417e-07	-1.34125	-4.83947e-10
89121323	chr5:89121323:G:A	5.10754e-24	-7.58227e-10	-0.331096	2.25865e-06	-7.58227e-10	-0.215082
89121384	chr5:89121384:A:AT	1.64472e-24	-7.58227e-10	-1.46425	6.2911e-07	-7.58227e-10	-1.4933
89121794	chr5:89121794:A:C	3.82264e-24	-7.58227e-10	-0.620872	1.27611e-06	-7.58227e-10	-0.786028
89122576	chr5:89122576:A:C	4.43383e-24	-7.58227e-10	-0.47255	1.45065e-06	-7.58227e-10	-0.657838
89123136	chr5:89123136:A:G	6.46309e-25	-2.39829	-4.83947e-10	2.45973e-07	-2.43238	-4.83947e-10
89123597	chr5:89123597:C:T	1.66596e-24	-7.58227e-10	-1.45141	6.36493e-07	-7.58227e-10	-1.48163
89123678	chr5:89123678:G:A	5.85136e-24	-7.58227e-10	-0.19514	3.073e-06	-7.58227e-10	0.0928068
89123799	chr5:89123799:A:G	1.06307e-23	-7.58227e-10	0.401931	5.32801e-06	-7.58227e-10	0.643131
89124046	chr5:89124046:G:A	7.20846e-25	-2.42872	0.139577	2.98955e-07	-2.48842	0.251114
89124270	chr5:89124270:C:G	1.47478e-23	-7.58227e-10	0.729281	2.82318e-06	-7.58227e-10	0.00801714
89124619	chr5:89124619:C:T	1.72944e-24	-7.58227e-10	-1.41402	7.05454e-07	-7.58227e-10	-1.37876
89125764	chr5:89125764:C:A	2.16617e-24	-7.58227e-10	-1.18885	7.67832e-07	-7.58227e-10	-1.29403
89125877	chr5:89125877:T:C	1.20126e-23	-7.58227e-10	0.524145	6.10381e-06	-7.58227e-10	0.779065
89125988	chr5:89125988:A:G	4.0534e-24	-7.58227e-10	-0.562259	1.34535e-06	-7.58227e-10	-0.733196
89126444	chr5:89126444:C:A	5.74887e-24	-7.58227e-10	-0.212812	2.03236e-06	-7.58227e-10	-0.320649
89126805	chr5:89126805:T:C	1.64864e-24	-7.58227e-10	-1.46186	6.32167e-07	-7.58227e-10	-1.48845
89127233	chr5:89127233:A:G	3.32236e-24	-7.58227e-10	-0.76114	1.4122e-06	-7.58227e-10	-0.684699
89127475	chr5:89127475:G:A	4.28461e-23	-7.58227e-10	1.7958	3.28894e-06	-7.58227e-10	0.160719
89127650	chr5:89127650:A:G	2.27469e-24	-7.58227e-10	-1.13997	9.79839e-07	-7.58227e-10	-1.05021
89128185	chr5:89128185:G:A	1.19761e-23	-7.58227e-10	0.521098	6.08463e-06	-7.58227e-10	0.775919
89129567	chr5:89129567:T:A	1.45338e-23	-7.58227e-10	0.714661	2.79068e-06	-7.58227e-10	-0.0035634
89130177	chr5:89130177:G:A	1.73158e-24	-7.58227e-10	-1.41278	6.50414e-07	-7.58227e-10	-1.45999
89130506	chr5:89130506:A:G	1.60336e-24	-7.58227e-10	-1.48971	6.23009e-07	-7.58227e-10	-1.50304
89130672	chr5:89130672:A:G	3.87578e-24	-7.58227e-10	-0.607068	1.66028e-06	-7.58227e-10	-0.522859
89131019	chr5:89131019:C:T	1.60343e-24	-7.58227e-10	-1.48967	6.23e-07	-7.58227e-10	-1.50306
89132538	chr5:89132538:G:A	5.90821e-24	-7.58227e-10	-0.185471	2.84785e-06	-7.58227e-10	0.0167176
89132734	chr5:89132734:A:G	1.69444e-24	-7.58227e-10	-1.43446	6.43163e-07	-7.58227e-10	-1.4712
89132793	chr5:89132793:A:G	5.85122e-25	-2.49775	-4.83947e-10	2.28489e-07	-2.50612	-4.83947e-10
89132815	chr5:89132815:C:G	2.14788e-24	-7.58227e-10	-1.19733	9.52552e-07	-7.58227e-10	-1.07846
89132911	chr5:89132911:C:T	1.77735e-24	-7.58227e-10	-1.38669	7.43045e-07	-7.58227e-10	-1.32685
89132929	chr5:89132929:T:C	6.78662e-25	-2.34945	-4.83947e-10	2.59654e-07	-2.37825	-4.83947e-10
89133207	chr5:89133207:C:A	2.68814e-25	-2.12728	-1.14827	6.64009e-08	-2.50363	-1.23826
89133260	chr5:89133260:T:C	3.40122e-25	-1.53564	-1.50462	6.50567e-08	-2.26134	-1.501
89133531	chr5:89133531:G:A	4.70865e-24	-7.58227e-10	-0.412412	2.07747e-06	-7.58227e-10	-0.298696
89133776	chr5:89133776:T:C	1.59274e-24	-7.58227e-10	-1.49636	6.21553e-07	-7.58227e-10	-1.50538
89134069	chr5:89134069:C:T	1.61442e-24	-7.58227e-10	-1.48284	6.24731e-07	-7.58227e-10	-1.50028
89134684	chr5:89134684:A:G	3.37458e-23	-7.58227e-10	1.55704	3.96209e-06	-7.58227e-10	0.346924
89134816	chr5:89134816:T:C	3.91653e-25	-1.39514	-1.50405	8.57914e-08	-1.98658	-1.4991
89135480	chr5:89135480:A:G	1.58289e-24	-7.58227e-10	-1.50256	6.2164e-07	-7.58227e-10	-1.50524
89135748	chr5:89135748:T:G	1.07657e-24	-1.88804	-4.83947e-10	4.8021e-07	-1.76338	-4.83947e-10
89136297	chr5:89136297:C:T	2.33017e-24	-7.58227e-10	-1.11587	8.46753e-07	-7.58227e-10	-1.19619
89137425	chr5:89137425:A:G	2.48594e-24	-7.58227e-10	-1.05116	1.1944e-06	-7.58227e-10	-0.852207
89138123	chr5:89138123:A:G	1.45881e-24	-1.58419	-4.83947e-10	1.20148e-06	-0.846291	-4.83947e-10
89138389	chr5:89138389:G:A	2.10145e-24	-7.58227e-10	-1.21919	9.77908e-07	-7.58227e-10	-1.05219
89138507	chr5:89138507:T:A	3.30415e-25	-1.81923	-1.24999	1.13219e-07	-1.79196	-1.41631
89138592	chr5:89138592:C:T	7.13301e-25	-2.29967	-4.83947e-10	2.83029e-07	-2.29205	-4.83947e-10
89139288	chr5:89139288:A:G	1.61326e-24	-7.58227e-10	-1.48356	6.4719e-07	-7.58227e-10	-1.46496
89139816	chr5:89139816:C:T	5.87499e-25	-1.66041	-0.833288	1.71356e-07	-2.376	-0.417857
89139970	chr5:89139970:G:A	3.52929e-25	-1.69062	-1.31268	9.45842e-08	-2.38814	-0.99997
89139978	chr5:89139978:TAGGAGTCTTTTGG:T	1.65764e-24	-7.58227e-10	-1.45642	6.70199e-07	-7.58227e-10	-1.43003
89140099	chr5:89140099:A:T	1.65828e-24	-7.58227e-10	-1.45604	6.70529e-07	-7.58227e-10	-1.42954
89140533	chr5:89140533:A:G	2.50893e-24	-7.58227e-10	-1.04196	1.20779e-06	-7.58227e-10	-0.841051
89141171	chr5:89141171:G:A	1.5783e-24	-7.58227e-10	-1.50547	6.24094e-07	-7.58227e-10	-1.5013
89141905	chr5:89141905:G:T	1.71868e-24	-7.58227e-10	-1.42026	7.17029e-07	-7.58227e-10	-1.36249
89142139	chr5:89142139:A:C	2.39759e-24	-7.58227e-10	-1.08735	1.04643e-06	-7.58227e-10	-0.984465
89142264	chr5:89142264:G:A	1.13366e-24	-1.83636	-4.83947e-10	5.02066e-07	-1.71887	-4.83947e-10
89142407	chr5:89142407:A:G	3.72917e-24	-7.58227e-10	-0.64563	1.25002e-06	-7.58227e-10	-0.806686
89142627	chr5:89142627:A:T	1.86281e-25	-2.34636	-1.29596	5.66745e-08	-2.50681	-1.39347
89143108	chr5:89143108:A:G	1.71618e-24	-7.58227e-10	-1.42172	7.15685e-07	-7.58227e-10	-1.36436
89143811	chr5:89143811:A:G	2.5673e-24	-7.58227e-10	-1.01896	1.05367e-06	-7.58227e-10	-0.977568
89144535	chr5:89144535:T:C	1.57828e-24	-7.58227e-10	-1.50548	6.23999e-07	-7.58227e-10	-1.50145
89144618	chr5:89144618:G:A	1.45615e-25	-2.39637	-1.49223	6.51431e-08	-2.33694	-1.42407
89144694	chr5:89144694:A:T	1.73566e-25	-2.23872	-1.47429	5.16999e-08	-2.5061	-1.48604
89144830	chr5:89144830:G:A	1.84809e-24	-7.58227e-10	-1.34766	7.01247e-07	-7.58227e-10	-1.38474
89145387	chr5:89145387:T:G	5.8584e-25	-2.49652	-4.83947e-10	2.28785e-07	-2.50482	-4.83947e-10
89145829	chr5:89145829:C:T	1.0813e-23	-7.58227e-10	0.418931	5.23511e-06	-7.58227e-10	0.625541
89146429	chr5:89146429:A:G	3.01795e-23	-7.58227e-10	1.44535	1.46376e-05	-7.58227e-10	1.65374
89146505	chr5:89146505:A:G	1.89789e-24	-7.58227e-10	-1.32107	7.18048e-07	-7.58227e-10	-1.36107
89147259	chr5:89147259:C:G	1.6423e-24	-7.58227e-10	-1.46572	6.34483e-07	-7.58227e-10	-1.48479
89147284	chr5:89147284:C:A	1.89704e-24	-7.58227e-10	-1.32152	7.1775e-07	-7.58227e-10	-1.36148
89147600	chr5:89147600:A:C	2.74059e-24	-7.58227e-10	-0.953642	9.33115e-07	-7.58227e-10	-1.09907
89147656	chr5:89147656:TAATC:T	4.27499e-25	-2.07192	-0.7397	1.44322e-07	-2.14911	-0.816453
89147762	chr5:89147762:CTAAT:C	2.43093e-24	-7.58227e-10	-1.07354	8.52012e-07	-7.58227e-10	-1.19
89147850	chr5:89147850:G:T	2.559e-24	-7.58227e-10	-1.0222	8.89967e-07	-7.58227e-10	-1.14642
89147856	chr5:89147856:A:G	1.66259e-24	-7.58227e-10	-1.45343	6.40252e-07	-7.58227e-10	-1.47574
89148134	chr5:89148134:C:T	2.05441e-24	-7.58227e-10	-1.24183	7.53441e-07	-7.58227e-10	-1.31295
89148482	chr5:89148482:T:C	6.39064e-25	-2.40956	-4.83947e-10	2.39322e-07	-2.45979	-4.83947e-10
89148533	chr5:89148533:A:G	6.68539e-25	-2.36448	-4.83947e-10	2.64907e-07	-2.35822	-4.83947e-10
89149348	chr5:89149348:G:T	1.58155e-24	-7.58227e-10	-1.50341	6.37525e-07	-7.58227e-10	-1.48001
89149411	chr5:89149411:CTATTT:C	1.88325e-24	-7.58227e-10	-1.32882	7.13139e-07	-7.58227e-10	-1.36793
89150044	chr5:89150044:A:G	2.01138e-24	-7.58227e-10	-1.26299	7.56117e-07	-7.58227e-10	-1.30941
89150261	chr5:89150261:A:C	7.02053e-25	-2.31556	-4.83947e-10	2.56478e-07	-2.39056	-4.83947e-10
89150761	chr5:89150761:A:G	1.10028e-23	-7.58227e-10	0.436332	5.33306e-06	-7.58227e-10	0.644078
89151179	chr5:89151179:G:A	1.03857e-23	-7.58227e-10	0.378612	5.02172e-06	-7.58227e-10	0.583926
89151367	chr5:89151367:T:G	2.07772e-24	-7.58227e-10	-1.23054	9.64003e-07	-7.58227e-10	-1.06651
89151445	chr5:89151445:T:A	6.80584e-25	-2.34662	-4.83947e-10	2.40465e-07	-2.45503	-4.83947e-10
89151929	chr5:89151929:G:A	1.59707e-24	-0.409444	-1.0842	1.36096e-07	-2.42025	-0.603986
89153103	chr5:89153103:A:C	2.46501e-24	-7.58227e-10	-1.05962	1.18249e-06	-7.58227e-10	-0.862226
89153205	chr5:89153205:T:TC	2.18096e-23	-7.58227e-10	1.12053	5.45009e-06	-7.58227e-10	0.665785
89153515	chr5:89153515:G:T	4.16801e-25	-1.98553	-0.851429	1.18626e-07	-2.48331	-0.678311
89153624	chr5:89153624:A:G	5.49519e-25	-1.64096	-0.919571	1.54172e-07	-2.37017	-0.52937
89153750	chr5:89153750:A:G	2.14073e-25	-2.37632	-1.12693	6.74439e-08	-2.4914	-1.23491
89153798	chr5:89153798:A:G	2.45542e-24	-7.58227e-10	-1.06352	1.17702e-06	-7.58227e-10	-0.866861
89154724	chr5:89154724:T:G	5.6475e-25	-1.6045	-0.928692	1.54953e-07	-2.354	-0.540481
89154729	chr5:89154729:C:A	3.2377e-25	-1.78783	-1.30171	1.13127e-07	-1.76417	-1.44493
89154822	chr5:89154822:C:T	2.03562e-24	-7.58227e-10	-1.25102	9.39375e-07	-7.58227e-10	-1.09239
89155150	chr5:89155150:C:T	7.93612e-25	-2.19298	-4.83947e-10	3.10384e-07	-2.19979	-4.83947e-10
89156549	chr5:89156549:A:G	9.31322e-25	-2.03296	-4.83947e-10	3.61017e-07	-2.04868	-4.83947e-10
89157172	chr5:89157172:T:G	2.0117e-24	-7.58227e-10	-1.26283	7.37168e-07	-7.58227e-10	-1.33479
89157559	chr5:89157559:C:T	1.67954e-25	-2.25691	-1.48897	5.14767e-08	-2.50402	-1.49245
89157621	chr5:89157621:A:G	2.06293e-24	-7.58227e-10	-1.23768	9.55379e-07	-7.58227e-10	-1.07549
89157835	chr5:89157835:CT:C	2.51789e-24	-7.58227e-10	-1.03839	1.21288e-06	-7.58227e-10	-0.836846
89157868	chr5:89157868:T:C	2.04433e-24	-7.58227e-10	-1.24675	9.4455e-07	-7.58227e-10	-1.08689
89157986	chr5:89157986:G:A	4.05965e-25	-1.97019	-0.89311	1.13546e-07	-2.47988	-0.72552
89158412	chr5:89158412:A:G	5.82374e-25	-2.50246	-4.83947e-10	3.29865e-07	-2.13892	-4.83947e-10
89158617	chr5:89158617:G:A	5.82526e-25	-2.5022	-4.83947e-10	2.28377e-07	-2.50661	-4.83947e-10
89159118	chr5:89159118:A:G	7.6019e-25	-2.236	-4.83947e-10	2.87993e-07	-2.27467	-4.83947e-10
89159134	chr5:89159134:C:T	2.48064e-24	-7.58227e-10	-1.0533	8.67777e-07	-7.58227e-10	-1.17167
89160076	chr5:89160076:G:A	2.35818e-24	-7.58227e-10	-1.10393	8.29918e-07	-7.58227e-10	-1.21628
89160347	chr5:89160347:A:ATT	2.02738e-24	-7.58227e-10	-1.25507	9.34582e-07	-7.58227e-10	-1.0975
89160597	chr5:89160597:C:T	1.54545e-24	-1.5265	-4.83947e-10	6.01248e-07	-1.53859	-4.83947e-10
89160746	chr5:89160746:G:A	1.89722e-24	-7.58227e-10	-1.32142	7.17806e-07	-7.58227e-10	-1.3614
89160843	chr5:89160843:T:C	2.22821e-24	-7.58227e-10	-1.16062	8.27222e-07	-7.58227e-10	-1.21953
89161491	chr5:89161491:T:C	2.6225e-24	-7.58227e-10	-0.997687	1.07785e-06	-7.58227e-10	-0.954877
89161673	chr5:89161673:C:T	2.46886e-24	-7.58227e-10	-1.05806	8.58151e-07	-7.58227e-10	-1.18282
89162073	chr5:89162073:AATAG:A	1.81911e-24	-7.58227e-10	-1.36347	6.79544e-07	-7.58227e-10	-1.41618
89162477	chr5:89162477:G:A	5.86345e-25	-2.49566	-4.83947e-10	2.28032e-07	-2.50812	-4.83947e-10
89162740	chr5:89162740:G:A	2.79123e-23	-7.58227e-10	1.36725	1.3501e-05	-7.58227e-10	1.57292
89164041	chr5:89164041:T:A	6.16374e-25	-2.44572	-4.83947e-10	2.32601e-07	-2.48828	-4.83947e-10
89164518	chr5:89164518:T:C	3.08527e-25	-1.78761	-1.35015	7.38921e-08	-2.42541	-1.20959
89164611	chr5:89164611:A:G	2.65193e-24	-7.58227e-10	-0.986528	1.09694e-06	-7.58227e-10	-0.937327
89164963	chr5:89164963:A:G	2.4396e-24	-7.58227e-10	-1.06998	1.1681e-06	-7.58227e-10	-0.874467
89165156	chr5:89165156:G:GT	6.26555e-25	-2.42933	-4.83947e-10	2.28145e-07	-2.50762	-4.83947e-10
89165227	chr5:89165227:A:G	1.01552e-23	-7.58227e-10	0.356172	4.90737e-06	-7.58227e-10	0.560891
89165454	chr5:89165454:A:G	4.40956e-25	-1.9845	-0.796125	1.2651e-07	-2.48164	-0.615642
89165833	chr5:89165833:C:T	2.4702e-24	-7.58227e-10	-1.05752	8.63476e-07	-7.58227e-10	-1.17664
89166227	chr5:89166227:T:C	1.65591e-24	-7.58227e-10	-1.45746	6.24991e-07	-7.58227e-10	-1.49986
89166740	chr5:89166740:C:A	7.02882e-25	-2.31438	-4.83947e-10	2.788e-07	-2.30711	-4.83947e-10
89166884	chr5:89166884:C:T	2.72332e-24	-7.58227e-10	-0.959963	9.40354e-07	-7.58227e-10	-1.09135
89168439	chr5:89168439:T:TCCCATGCTGGTCTTTAATG	1.91123e-24	-7.58227e-10	-1.31407	8.24974e-07	-7.58227e-10	-1.22225
89168744	chr5:89168744:C:A	2.45845e-24	-7.58227e-10	-1.06228	8.59892e-07	-7.58227e-10	-1.1808
89168838	chr5:89168838:C:A	5.90318e-25	-2.48891	-4.83947e-10	2.28626e-07	-2.50552	-4.83947e-10
89169111	chr5:89169111:A:G	2.0887e-24	-7.58227e-10	-1.22527	7.64199e-07	-7.58227e-10	-1.29877
89169475	chr5:89169475:T:G	2.45065e-24	-7.58227e-10	-1.06546	1.17471e-06	-7.58227e-10	-0.868826
89169820	chr5:89169820:A:G	2.02523e-24	-7.58227e-10	-1.25613	9.33518e-07	-7.58227e-10	-1.09864
89170794	chr5:89170794:C:T	1.89378e-24	-7.58227e-10	-1.32324	7.16668e-07	-7.58227e-10	-1.36299
89171277	chr5:89171277:A:T	5.85761e-25	-2.49666	-4.83947e-10	2.31037e-07	-2.49503	-4.83947e-10
89171804	chr5:89171804:A:G	2.40531e-24	-7.58227e-10	-1.08413	1.14848e-06	-7.58227e-10	-0.891412
89172113	chr5:89172113:A:G	2.4436e-24	-7.58227e-10	-1.06834	1.17109e-06	-7.58227e-10	-0.871913
89172368	chr5:89172368:A:G	2.51275e-25	-2.28818	-1.05484	1.12967e-07	-2.46947	-0.74104
89173498	chr5:89173498:A:G	2.02675e-24	-7.58227e-10	-1.25538	9.34412e-07	-7.58227e-10	-1.09769
89174445	chr5:89174445:C:T	2.75495e-23	-7.58227e-10	1.35417	1.33194e-05	-7.58227e-10	1.55938
89174500	chr5:89174500:T:C	2.0738e-24	-7.58227e-10	-1.23243	9.03295e-07	-7.58227e-10	-1.13155
89175113	chr5:89175113:G:C	2.01214e-24	-7.58227e-10	-1.26262	8.37795e-07	-7.58227e-10	-1.20683
89175148	chr5:89175148:G:A	5.29733e-25	-1.71795	-0.879246	1.57528e-07	-2.39992	-0.47808
89175203	chr5:89175203:A:G	1.64515e-24	-7.58227e-10	-1.46398	6.23709e-07	-7.58227e-10	-1.50192
89176356	chr5:89176356:A:C	1.32996e-24	-0.43708	-1.23958	1.00677e-07	-2.42933	-0.896351
89176496	chr5:89176496:T:G	2.26127e-23	-7.58227e-10	1.1567	5.63322e-06	-7.58227e-10	0.698834
89177117	chr5:89177117:C:A	1.57832e-24	-7.58227e-10	-1.50546	6.21477e-07	-7.58227e-10	-1.5055
89177364	chr5:89177364:G:C	9.36575e-25	-2.02734	-4.83947e-10	3.63057e-07	-2.04304	-4.83947e-10
89177511	chr5:89177511:C:T	2.30887e-25	-2.4192	-1.00844	9.64934e-08	-2.49319	-0.874937
89177945	chr5:89177945:T:G	1.58095e-24	-7.58227e-10	-1.50379	6.2459e-07	-7.58227e-10	-1.50051
89178116	chr5:89178116:C:G	1.67064e-24	-7.58227e-10	-1.44861	6.38508e-07	-7.58227e-10	-1.47847
89178186	chr5:89178186:C:T	2.30269e-25	-2.29695	-1.13338	1.01415e-07	-2.47349	-0.844894
89178434	chr5:89178434:G:A	1.67162e-24	-7.58227e-10	-1.44802	6.27232e-07	-7.58227e-10	-1.49629
89178496	chr5:89178496:G:C	1.75531e-24	-7.58227e-10	-1.39917	6.68536e-07	-7.58227e-10	-1.43251
89178578	chr5:89178578:C:T	1.58311e-24	-7.58227e-10	-1.50242	6.21492e-07	-7.58227e-10	-1.50548
89178627	chr5:89178627:A:G	3.09615e-24	-7.58227e-10	-0.831656	1.05258e-06	-7.58227e-10	-0.978598
89178905	chr5:89178905:C:T	2.46363e-25	-2.21896	-1.1438	6.75585e-08	-2.38377	-1.34084
89178929	chr5:89178929:T:C	1.92914e-24	-7.58227e-10	-1.30474	8.7479e-07	-7.58227e-10	-1.16362
89179787	chr5:89179787:G:A	2.39464e-23	-7.58227e-10	1.214	1.14939e-05	-7.58227e-10	1.41197
89180437	chr5:89180437:A:G	4.45295e-25	-2.40537	-0.365459	1.97333e-07	-2.49845	-0.154262
89180918	chr5:89180918:C:T	2.79822e-24	-7.58227e-10	-0.932829	9.61898e-07	-7.58227e-10	-1.06869
89180947	chr5:89180947:A:G	1.94589e-24	-7.58227e-10	-1.2961	8.84744e-07	-7.58227e-10	-1.1523
89181108	chr5:89181108:G:A	2.26827e-24	-7.58227e-10	-1.14279	8.38553e-07	-7.58227e-10	-1.20592
89181292	chr5:89181292:A:G	2.44168e-24	-7.58227e-10	-1.06913	8.71014e-07	-7.58227e-10	-1.16794
89181435	chr5:89181435:A:G	1.58488e-24	-7.58227e-10	-1.5013	6.3129e-07	-7.58227e-10	-1.48984
89181894	chr5:89181894:A:G	3.40898e-24	-7.58227e-10	-0.735401	1.1537e-06	-7.58227e-10	-0.886874
89183301	chr5:89183301:C:T	1.93872e-24	-7.58227e-10	-1.29979	7.14319e-07	-7.58227e-10	-1.36627
89183586	chr5:89183586:T:C	1.58258e-24	-7.58227e-10	-1.50276	6.3053e-07	-7.58227e-10	-1.49104
89183825	chr5:89183825:T:C	1.16009e-24	-1.81332	-4.83947e-10	1.12222e-06	-0.914537	-4.83947e-10
89184147	chr5:89184147:T:C	5.82946e-25	-2.50148	-4.83947e-10	3.26995e-07	-2.14766	-4.83947e-10
89184303	chr5:89184303:A:G	1.91335e-24	-7.58227e-10	-1.31296	7.07523e-07	-7.58227e-10	-1.37583
89184384	chr5:89184384:A:G	2.68484e-24	-7.58227e-10	-0.974195	1.17649e-06	-7.58227e-10	-0.867309
89185398	chr5:89185398:G:A	1.97668e-25	-2.50774	-1.07524	1.27443e-07	-2.31406	-0.775872
89185759	chr5:89185759:C:G	8.96269e-24	-7.58227e-10	0.231256	1.29618e-06	-7.58227e-10	-0.770426
89186519	chr5:89186519:C:G	1.83939e-24	-7.58227e-10	-1.35238	6.98749e-07	-7.58227e-10	-1.38831
89186562	chr5:89186562:C:T	1.99408e-24	-7.58227e-10	-1.27163	9.10971e-07	-7.58227e-10	-1.12309
89187291	chr5:89187291:T:G	1.5838e-24	-7.58227e-10	-1.50199	6.21481e-07	-7.58227e-10	-1.5055
89189231	chr5:89189231:G:A	7.15563e-25	-2.2965	-4.83947e-10	2.48065e-07	-2.42391	-4.83947e-10
89189495	chr5:89189495:G:T	1.60809e-24	-7.58227e-10	-1.48677	6.21876e-07	-7.58227e-10	-1.50486
89189985	chr5:89189985:A:G	2.41337e-25	-2.22461	-1.15876	1.0642e-07	-2.49327	-0.776934
89190006	chr5:89190006:T:C	1.88502e-24	-7.58227e-10	-1.32787	8.48204e-07	-7.58227e-10	-1.19448
89190194	chr5:89190194:C:T	1.58027e-24	-7.58227e-10	-1.50422	6.21787e-07	-7.58227e-10	-1.505
89190360	chr5:89190360:C:G	3.09882e-23	-7.58227e-10	1.47179	1.49889e-05	-7.58227e-10	1.67746
89193362	chr5:89193362:TATGCTTTTGA:T	8.97858e-24	-7.58227e-10	0.233028	1.29762e-06	-7.58227e-10	-0.769319
89193547	chr5:89193547:C:T	1.87921e-24	-7.58227e-10	-1.33097	8.44534e-07	-7.58227e-10	-1.19882
89193601	chr5:89193601:T:G	2.92235e-25	-2.1945	-0.997509	1.004e-07	-2.26571	-1.06273
89193929	chr5:89193929:A:G	1.44596e-25	-2.41661	-1.47901	6.60818e-08	-2.25114	-1.49557
89194399	chr5:89194399:G:A	1.58643e-24	-7.58227e-10	-1.50033	6.2154e-07	-7.58227e-10	-1.5054
89195171	chr5:89195171:T:G	1.57842e-24	-7.58227e-10	-1.50539	6.21494e-07	-7.58227e-10	-1.50548
89195224	chr5:89195224:G:A	2.09819e-24	-7.58227e-10	-1.22074	8.87994e-07	-7.58227e-10	-1.14864
89195750	chr5:89195750:A:G	2.82752e-24	-7.58227e-10	-0.922415	1.0532e-06	-7.58227e-10	-0.978015
89195977	chr5:89195977:A:T	1.8293e-24	-7.58227e-10	-1.35788	8.15096e-07	-7.58227e-10	-1.2343
89196550	chr5:89196550:A:G	3.71901e-25	-2.37769	-0.573255	1.5529e-07	-2.50555	-0.386763
89197061	chr5:89197061:C:A	1.62483e-24	-1.47641	-4.83947e-10	1.43549e-06	-0.668341	-4.83947e-10
89197559	chr5:89197559:A:G	1.97248e-24	-7.58227e-10	-1.28252	7.43392e-07	-7.58227e-10	-1.32638
89198825	chr5:89198825:C:T	3.60331e-24	-7.58227e-10	-0.679962	1.33202e-06	-7.58227e-10	-0.743152
89199433	chr5:89199433:T:G	2.09311e-24	-7.58227e-10	-1.22316	9.66161e-07	-7.58227e-10	-1.06427
89199440	chr5:89199440:C:T	9.88273e-24	-7.58227e-10	0.328975	4.77108e-06	-7.58227e-10	0.532726
89200253	chr5:89200253:A:G	2.30681e-25	-2.21484	-1.21369	9.82823e-08	-2.49072	-0.859037
89200565	chr5:89200565:T:A	1.9285e-24	-7.58227e-10	-1.30507	8.3206e-07	-7.58227e-10	-1.2137
89201016	chr5:89201016:A:G	2.09654e-24	-7.58227e-10	-1.22153	9.24504e-07	-7.58227e-10	-1.10835
89201598	chr5:89201598:T:A	3.57911e-25	-2.25505	-0.734239	1.74428e-07	-2.49932	-0.276769
89201782	chr5:89201782:C:G	2.02434e-24	-7.58227e-10	-1.25657	7.4748e-07	-7.58227e-10	-1.3209
89202227	chr5:89202227:T:C	1.96284e-24	-7.58227e-10	-1.28742	7.21603e-07	-7.58227e-10	-1.35613
89203364	chr5:89203364:T:C	2.01593e-25	-2.28049	-1.28283	8.45923e-08	-2.50293	-0.996834
89203554	chr5:89203554:C:T	1.12391e-23	-7.58227e-10	0.457588	1.5165e-06	-7.58227e-10	-0.61344
89203612	chr5:89203612:C:G	4.38654e-24	-7.58227e-10	-0.483273	1.34821e-06	-7.58227e-10	-0.731071
89204138	chr5:89204138:T:A	1.91217e-24	-7.58227e-10	-1.31357	8.29895e-07	-7.58227e-10	-1.2163
89204149	chr5:89204149:C:T	5.93492e-25	-2.48355	-4.83947e-10	2.29118e-07	-2.50337	-4.83947e-10
89206396	chr5:89206396:G:A	1.99234e-24	-7.58227e-10	-1.2725	7.31507e-07	-7.58227e-10	-1.3425
89206693	chr5:89206693:C:T	1.86898e-24	-7.58227e-10	-1.33642	8.40651e-07	-7.58227e-10	-1.20343
89207342	chr5:89207342:TA:T	2.56355e-24	-7.58227e-10	-1.02042	9.01333e-07	-7.58227e-10	-1.13373
89207684	chr5:89207684:C:T	1.43085e-25	-2.5082	-1.39793	6.55034e-08	-2.34184	-1.41366
89208896	chr5:89208896:A:G	1.84649e-24	-7.58227e-10	-1.34853	8.27183e-07	-7.58227e-10	-1.21958
89209219	chr5:89209219:G:A	8.82959e-25	-2.08629	-4.83947e-10	2.42996e-07	-2.44456	-4.83947e-10
89209877	chr5:89209877:T:TC	2.39556e-24	-7.58227e-10	-1.0882	8.64831e-07	-7.58227e-10	-1.17507
89210121	chr5:89210121:A:C	1.67565e-24	-7.58227e-10	-1.44561	6.79227e-07	-7.58227e-10	-1.41665
89210552	chr5:89210552:G:A	1.9524e-25	-2.27121	-1.32413	7.86607e-08	-2.50585	-1.0666
89211067	chr5:89211067:A:G	2.44666e-24	-7.58227e-10	-1.06709	8.78765e-07	-7.58227e-10	-1.15908
89211857	chr5:89211857:G:A	5.62723e-24	-7.58227e-10	-0.234196	2.49446e-06	-7.58227e-10	-0.115774
89211887	chr5:89211887:C:T	2.63018e-24	-7.58227e-10	-0.994762	1.29955e-06	-7.58227e-10	-0.767829
89212052	chr5:89212052:A:T	8.40197e-24	-7.58227e-10	0.166652	4.04098e-06	-7.58227e-10	0.366639
89212053	chr5:89212053:C:A	8.40197e-24	-7.58227e-10	0.166652	4.04098e-06	-7.58227e-10	0.366639
89212761	chr5:89212761:G:A	5.29293e-23	-7.58227e-10	2.00714	2.4478e-05	-7.58227e-10	2.16793
89212992	chr5:89212992:T:C	3.46046e-24	-7.58227e-10	-0.720413	1.1738e-06	-7.58227e-10	-0.869604
89214113	chr5:89214113:A:G	3.19177e-24	-7.58227e-10	-0.801238	1.08254e-06	-7.58227e-10	-0.950534
89214231	chr5:89214231:A:T	6.45735e-25	-2.39918	-4.83947e-10	2.53182e-07	-2.40349	-4.83947e-10
89214560	chr5:89214560:TA:T	1.30588e-25	-2.49202	-1.5055	5.52294e-08	-2.42493	-1.50117
89215384	chr5:89215384:A:G	1.77441e-24	-7.58227e-10	-1.38835	6.65856e-07	-7.58227e-10	-1.43653
89215513	chr5:89215513:T:A	1.32812e-23	-7.58227e-10	0.624532	4.28999e-06	-7.58227e-10	0.426437
89215880	chr5:89215880:A:G	7.75747e-25	-2.21574	-4.83947e-10	2.93061e-07	-2.25722	-4.83947e-10
89216201	chr5:89216201:C:A	8.40197e-24	-7.58227e-10	0.166652	4.04098e-06	-7.58227e-10	0.366639
89216552	chr5:89216552:G:A	1.06441e-24	-1.89939	-4.83947e-10	1.01197e-06	-1.01795	-4.83947e-10
89218180	chr5:89218180:C:T	2.30564e-24	-7.58227e-10	-1.12646	8.22532e-07	-7.58227e-10	-1.22522
89218493	chr5:89218493:G:A	2.10401e-24	-7.58227e-10	-1.21797	7.83228e-07	-7.58227e-10	-1.27418
89219006	chr5:89219006:A:G	2.14639e-25	-2.4682	-1.03241	9.64691e-08	-2.44815	-0.920229
89220001	chr5:89220001:G:T	3.95728e-24	-7.58227e-10	-0.586258	1.25951e-06	-7.58227e-10	-0.799123
89220101	chr5:89220101:G:A	1.58178e-24	-7.58227e-10	-1.50326	6.24512e-07	-7.58227e-10	-1.50063
89220195	chr5:89220195:A:G	2.63581e-24	-7.58227e-10	-0.992626	1.30265e-06	-7.58227e-10	-0.765448
89220683	chr5:89220683:G:A	2.3183e-24	-7.58227e-10	-1.12098	1.00628e-06	-7.58227e-10	-1.02358
89220769	chr5:89220769:T:C	2.35732e-24	-7.58227e-10	-1.10429	8.38382e-07	-7.58227e-10	-1.20613
89222584	chr5:89222584:C:T	2.27944e-24	-7.58227e-10	-1.13788	8.25927e-07	-7.58227e-10	-1.2211
89222978	chr5:89222978:C:T	2.66543e-24	-7.58227e-10	-0.98145	1.32038e-06	-7.58227e-10	-0.751926
89223112	chr5:89223112:C:T	1.78236e-24	-7.58227e-10	-1.38388	6.49047e-07	-7.58227e-10	-1.4621
89223562	chr5:89223562:T:A	2.33472e-25	-2.47458	-0.941927	8.94263e-08	-2.34273	-1.10146
89223702	chr5:89223702:A:T	2.36327e-24	-7.58227e-10	-1.10177	8.40262e-07	-7.58227e-10	-1.20389
89224303	chr5:89224303:G:T	2.09541e-25	-2.34261	-1.18203	9.50602e-08	-2.50709	-0.876004
89224637	chr5:89224637:T:C	1.90884e-24	-7.58227e-10	-1.31532	7.22287e-07	-7.58227e-10	-1.35518
89225104	chr5:89225104:A:G	1.0463e-24	-1.91656	-4.83947e-10	8.06644e-07	-1.24472	-4.83947e-10
89225527	chr5:89225527:T:C	1.93187e-24	-7.58227e-10	-1.30333	8.29005e-07	-7.58227e-10	-1.21738
89226429	chr5:89226429:A:G	2.02217e-24	-7.58227e-10	-1.25764	7.55879e-07	-7.58227e-10	-1.30972
89226792	chr5:89226792:G:A	3.60051e-24	-7.58227e-10	-0.68074	1.21656e-06	-7.58227e-10	-0.833818
89226833	chr5:89226833:T:A	1.8042e-24	-7.58227e-10	-1.3717	7.79281e-07	-7.58227e-10	-1.27923
89227356	chr5:89227356:T:C	1.31944e-25	-2.48171	-1.50548	5.41424e-08	-2.44526	-1.50072
89227517	chr5:89227517:A:G	1.02066e-22	-7.58227e-10	2.6638	3.29411e-05	-7.58227e-10	2.46487
89228249	chr5:89228249:T:G	3.47137e-24	-7.58227e-10	-0.717264	1.17725e-06	-7.58227e-10	-0.866669
89229142	chr5:89229142:C:T	2.33628e-24	-7.58227e-10	-1.11326	1.13132e-06	-7.58227e-10	-0.906462
89229919	chr5:89229919:G:A	2.20811e-25	-2.4489	-1.02337	9.56165e-08	-2.46818	-0.909081
89230116	chr5:89230116:G:A	1.69381e-24	-7.58227e-10	-1.43483	6.23687e-07	-7.58227e-10	-1.50195
89230152	chr5:89230152:G:T	2.35003e-24	-7.58227e-10	-1.10739	8.36136e-07	-7.58227e-10	-1.20881
89230414	chr5:89230414:C:T	2.10567e-25	-2.46658	-1.05318	8.31268e-08	-2.32507	-1.19217
89230748	chr5:89230748:T:C	1.3907e-25	-2.5043	-1.43029	6.10477e-08	-2.38211	-1.44384
89231214	chr5:89231214:C:T	1.71654e-24	-7.58227e-10	-1.4215	7.14536e-07	-7.58227e-10	-1.36597
89231595	chr5:89231595:G:A	1.58608e-24	-7.58227e-10	-1.50055	6.29613e-07	-7.58227e-10	-1.4925
89231613	chr5:89231613:G:A	2.3492e-24	-7.58227e-10	-1.10774	8.35985e-07	-7.58227e-10	-1.20899
89232172	chr5:89232172:A:G	1.81183e-25	-2.32926	-1.3408	5.76808e-08	-2.48119	-1.40149
89232833	chr5:89232833:G:T	7.80405e-25	-2.20976	-4.83947e-10	2.94758e-07	-2.25145	-4.83947e-10
89234332	chr5:89234332:A:G	2.87422e-24	-7.58227e-10	-0.906032	1.4504e-06	-7.58227e-10	-0.658011
89234502	chr5:89234502:ATTAAC:A	7.92262e-24	-7.58227e-10	0.107907	3.80054e-06	-7.58227e-10	0.305297
89236125	chr5:89236125:C:T	3.48632e-24	-7.58227e-10	-0.712967	1.83173e-06	-7.58227e-10	-0.424588
89236804	chr5:89236804:G:C	2.72316e-24	-7.58227e-10	-0.960023	9.62127e-07	-7.58227e-10	-1.06846
89236939	chr5:89236939:A:T	2.31866e-24	-7.58227e-10	-1.12083	8.26559e-07	-7.58227e-10	-1.22033
89237431	chr5:89237431:A:T	2.05004e-24	-7.58227e-10	-1.24395	7.18865e-07	-7.58227e-10	-1.35993
89237446	chr5:89237446:T:C	4.22376e-23	-7.58227e-10	1.7815	1.94749e-05	-7.58227e-10	1.93928
89238200	chr5:89238200:G:A	5.77664e-23	-7.58227e-10	2.09459	2.68105e-05	-7.58227e-10	2.25895
89238201	chr5:89238201:G:A	2.10171e-24	-7.58227e-10	-1.21906	7.82447e-07	-7.58227e-10	-1.27518
89238263	chr5:89238263:G:A	1.7333e-24	-7.58227e-10	-1.41179	6.38544e-07	-7.58227e-10	-1.47841
89238614	chr5:89238614:T:G	8.03746e-25	-2.18029	-4.83947e-10	3.2026e-07	-2.16847	-4.83947e-10
89238638	chr5:89238638:A:G	3.40023e-24	-7.58227e-10	-0.737971	1.77921e-06	-7.58227e-10	-0.453676
89238911	chr5:89238911:T:G	3.46225e-24	-7.58227e-10	-0.719894	1.81729e-06	-7.58227e-10	-0.432504
89239115	chr5:89239115:G:C	3.64962e-24	-7.58227e-10	-0.667192	1.93247e-06	-7.58227e-10	-0.371049
89239216	chr5:89239216:T:C	3.82962e-23	-7.58227e-10	1.68354	8.76644e-06	-7.58227e-10	1.14108
89239577	chr5:89239577:G:A	4.43635e-24	-7.58227e-10	-0.471982	1.94375e-06	-7.58227e-10	-0.365228
89239952	chr5:89239952:T:C	3.47289e-24	-7.58227e-10	-0.716828	1.82385e-06	-7.58227e-10	-0.428898
89240606	chr5:89240606:A:G	2.34874e-24	-7.58227e-10	-1.10793	8.35729e-07	-7.58227e-10	-1.2093
89240754	chr5:89240754:G:A	1.82919e-24	-7.58227e-10	-1.35794	6.82256e-07	-7.58227e-10	-1.4122
89240764	chr5:89240764:T:G	1.96783e-24	-7.58227e-10	-1.28488	7.42557e-07	-7.58227e-10	-1.3275
89240864	chr5:89240864:C:T	8.17545e-24	-7.58227e-10	0.139321	3.93334e-06	-7.58227e-10	0.339641
89241237	chr5:89241237:G:A	3.43301e-24	-7.58227e-10	-0.728376	1.79931e-06	-7.58227e-10	-0.442446
89241253	chr5:89241253:A:T	3.44437e-24	-7.58227e-10	-0.725074	1.80593e-06	-7.58227e-10	-0.438769
89241309	chr5:89241309:C:T	1.67988e-24	-7.58227e-10	-1.44309	6.45288e-07	-7.58227e-10	-1.46791
89241446	chr5:89241446:C:CTTTAT	1.91121e-25	-2.30609	-1.31057	8.14264e-08	-2.50807	-1.02984
89241696	chr5:89241696:T:G	6.26807e-25	-2.42893	-4.83947e-10	2.34459e-07	-2.48032	-4.83947e-10
89242773	chr5:89242773:A:G	9.19484e-25	-2.04576	-4.83947e-10	8.04123e-07	-1.24785	-4.83947e-10
89242859	chr5:89242859:C:T	3.55189e-24	-7.58227e-10	-0.694334	1.87228e-06	-7.58227e-10	-0.402692
89242887	chr5:89242887:T:G	3.46245e-24	-7.58227e-10	-0.719837	1.81749e-06	-7.58227e-10	-0.432391
89242902	chr5:89242902:G:A	1.96682e-24	-7.58227e-10	-1.28539	7.42213e-07	-7.58227e-10	-1.32797
89242907	chr5:89242907:G:C	2.34388e-24	-7.58227e-10	-1.11001	8.46168e-07	-7.58227e-10	-1.19689
89242992	chr5:89242992:C:T	8.90647e-25	-2.07762	-4.83947e-10	7.57606e-07	-1.30744	-4.83947e-10
89243224	chr5:89243224:G:A	1.57843e-24	-7.58227e-10	-1.50539	6.21488e-07	-7.58227e-10	-1.50549
89243286	chr5:89243286:T:C	2.39853e-25	-2.39856	-0.990986	9.73323e-08	-2.49612	-0.863352
89243288	chr5:89243288:A:G	3.59488e-24	-7.58227e-10	-0.682305	1.89852e-06	-7.58227e-10	-0.388774
89243308	chr5:89243308:T:C	1.3617e-23	-7.58227e-10	0.649502	1.73961e-06	-7.58227e-10	-0.476187
89243937	chr5:89243937:A:G	3.77018e-24	-7.58227e-10	-0.63469	2.01427e-06	-7.58227e-10	-0.329591
89244460	chr5:89244460:G:A	3.54961e-24	-7.58227e-10	-0.694976	1.87098e-06	-7.58227e-10	-0.403383
89244527	chr5:89244527:C:T	3.71306e-24	-7.58227e-10	-0.649959	1.54605e-06	-7.58227e-10	-0.594143
89244607	chr5:89244607:A:G	2.21123e-24	-7.58227e-10	-1.16826	8.00856e-07	-7.58227e-10	-1.25192
89244755	chr5:89244755:A:C	3.62025e-24	-7.58227e-10	-0.675271	1.21489e-06	-7.58227e-10	-0.835194
89245258	chr5:89245258:A:G	3.53743e-24	-7.58227e-10	-0.698414	1.86338e-06	-7.58227e-10	-0.407454
89245992	chr5:89245992:T:C	3.48202e-24	-7.58227e-10	-0.714201	1.44668e-06	-7.58227e-10	-0.660577
89246284	chr5:89246284:G:A	4.03043e-24	-0.567942	-4.83947e-10	1.24172e-06	-0.813346	-4.83947e-10
89246385	chr5:89246385:G:A	1.85878e-24	-7.58227e-10	-1.34189	7.91417e-07	-7.58227e-10	-1.26378
89246632	chr5:89246632:G:C	2.05618e-25	-2.25336	-1.29018	8.29472e-08	-2.50381	-1.01559
89246693	chr5:89246693:T:C	3.40595e-24	-7.58227e-10	-0.73629	1.78263e-06	-7.58227e-10	-0.451756
89247034	chr5:89247034:G:T	4.27257e-23	-7.58227e-10	1.79299	1.97047e-05	-7.58227e-10	1.95101
89247075	chr5:89247075:A:G	6.24675e-25	-2.43234	-4.83947e-10	2.68165e-07	-2.346	-4.83947e-10
89247279	chr5:89247279:T:C	3.61577e-24	-7.58227e-10	-0.676509	1.91056e-06	-7.58227e-10	-0.382451
89247631	chr5:89247631:A:G	3.4856e-24	-7.58227e-10	-0.713174	1.83196e-06	-7.58227e-10	-0.424462
89248084	chr5:89248084:C:T	2.21103e-24	-7.58227e-10	-1.16836	9.24516e-07	-7.58227e-10	-1.10833
89248232	chr5:89248232:G:T	2.40562e-24	-7.58227e-10	-1.08401	9.08561e-07	-7.58227e-10	-1.12574
89248544	chr5:89248544:G:A	4.0681e-24	-7.58227e-10	-0.558638	2.17387e-06	-7.58227e-10	-0.253339
89248820	chr5:89248820:T:C	5.93186e-24	-7.58227e-10	-0.181477	1.76358e-06	-7.58227e-10	-0.462499
89249126	chr5:89249126:T:C	2.26338e-24	-7.58227e-10	-1.14495	1.01761e-06	-7.58227e-10	-1.01239
89249222	chr5:89249222:A:T	3.53856e-24	-7.58227e-10	-0.698094	1.86408e-06	-7.58227e-10	-0.407077
89249745	chr5:89249745:T:G	3.54235e-24	-7.58227e-10	-0.697024	1.86641e-06	-7.58227e-10	-0.40583
89249976	chr5:89249976:A:G	2.87264e-24	-7.58227e-10	-0.906584	1.00806e-06	-7.58227e-10	-1.02182
89250423	chr5:89250423:G:A	1.57871e-24	-7.58227e-10	-1.50521	6.21809e-07	-7.58227e-10	-1.50497
89251061	chr5:89251061:C:T	1.6734e-25	-2.33196	-1.41759	7.19711e-08	-2.16752	-1.49382
89251079	chr5:89251079:G:C	1.58466e-24	-7.58227e-10	-1.50145	6.28476e-07	-7.58227e-10	-1.49431
89251101	chr5:89251101:C:G	1.74216e-24	-7.58227e-10	-1.40669	6.65137e-07	-7.58227e-10	-1.43761
89251114	chr5:89251114:C:G	3.29765e-24	-7.58227e-10	-0.768603	1.7158e-06	-7.58227e-10	-0.489969
89251364	chr5:89251364:T:C	2.31968e-24	-7.58227e-10	-1.12039	8.26919e-07	-7.58227e-10	-1.2199
89251428	chr5:89251428:C:A	1.68523e-24	-7.58227e-10	-1.43991	6.46872e-07	-7.58227e-10	-1.46545
89251907	chr5:89251907:G:A	4.88714e-24	-7.58227e-10	-0.375208	1.48604e-06	-7.58227e-10	-0.63373
89251915	chr5:89251915:T:G	7.6272e-25	-2.23268	-4.83947e-10	4.38225e-07	-1.85487	-4.83947e-10
89252765	chr5:89252765:C:T	2.35868e-25	-2.39751	-1.00878	9.53528e-08	-2.49627	-0.883749
89252768	chr5:89252768:T:C	3.40611e-24	-7.58227e-10	-0.736244	1.78176e-06	-7.58227e-10	-0.452246
89253424	chr5:89253424:G:A	3.40316e-24	-7.58227e-10	-0.73711	1.78002e-06	-7.58227e-10	-0.453222
89254213	chr5:89254213:T:C	2.12541e-25	-2.22848	-1.28196	8.42507e-08	-2.49973	-1.00407
89254766	chr5:89254766:G:A	4.03053e-24	-7.58227e-10	-0.567917	1.34559e-06	-7.58227e-10	-0.733011
89256011	chr5:89256011:G:A	1.90151e-24	-7.58227e-10	-1.31917	7.20255e-07	-7.58227e-10	-1.358
89256019	chr5:89256019:A:G	1.73389e-25	-2.23	-1.48403	6.92417e-08	-2.40934	-1.29066
89256597	chr5:89256597:T:C	1.82747e-25	-2.46786	-1.19361	7.12589e-08	-2.46448	-1.2068
89256659	chr5:89256659:G:C	1.82474e-25	-2.46955	-1.19341	7.11215e-08	-2.4666	-1.20661
89256715	chr5:89256715:G:A	4.98604e-25	-1.34312	-1.31464	1.22777e-07	-2.15435	-0.97289
89257365	chr5:89257365:CA:C	1.59458e-24	-7.58227e-10	-1.4952	6.32403e-07	-7.58227e-10	-1.48808
89257871	chr5:89257871:C:T	7.58783e-25	-2.23785	-4.83947e-10	2.87259e-07	-2.27722	-4.83947e-10
89258685	chr5:89258685:C:T	1.6224e-25	-2.38133	-1.39916	8.2588e-08	-2.49947	-1.02426
89258727	chr5:89258727:A:G	2.56871e-24	-7.58227e-10	-1.01841	1.05175e-06	-7.58227e-10	-0.979389
89258916	chr5:89258916:A:G	1.6477e-25	-2.28131	-1.48372	6.09806e-08	-2.50663	-1.32041
89259394	chr5:89259394:T:C	2.29431e-24	-7.58227e-10	-1.13138	8.19099e-07	-7.58227e-10	-1.2294
89259775	chr5:89259775:TA:T	2.18899e-24	-7.58227e-10	-1.17837	8.98716e-07	-7.58227e-10	-1.13664
89260290	chr5:89260290:C:T	1.95159e-25	-2.40465	-1.19111	7.71771e-08	-2.49408	-1.09742
89260352	chr5:89260352:A:G	2.19842e-24	-7.58227e-10	-1.17407	7.85339e-07	-7.58227e-10	-1.27149
89260402	chr5:89260402:A:G	3.33851e-24	-7.58227e-10	-0.75629	1.23765e-06	-7.58227e-10	-0.816637
89261017	chr5:89261017:G:A	1.97383e-24	-7.58227e-10	-1.28184	9.40337e-07	-7.58227e-10	-1.09136
89261354	chr5:89261354:A:G	2.5683e-24	-7.58227e-10	-1.01857	1.05156e-06	-7.58227e-10	-0.979574
89261511	chr5:89261511:T:C	2.39746e-25	-2.20891	-1.18108	9.81145e-08	-2.49367	-0.857793
89261519	chr5:89261519:T:G	1.73476e-24	-7.58227e-10	-1.41095	6.54459e-07	-7.58227e-10	-1.45379
89263419	chr5:89263419:T:A	2.50904e-24	-7.58227e-10	-1.04192	1.03609e-06	-7.58227e-10	-0.994395
89264207	chr5:89264207:A:G	1.57858e-24	-7.58227e-10	-1.50529	6.21522e-07	-7.58227e-10	-1.50543
89265284	chr5:89265284:G:A	4.74838e-24	-7.58227e-10	-0.40401	2.08522e-06	-7.58227e-10	-0.294972
89265865	chr5:89265865:T:C	2.32613e-24	-7.58227e-10	-1.11761	8.28904e-07	-7.58227e-10	-1.2175
89266366	chr5:89266366:C:T	1.68036e-24	-7.58227e-10	-1.4428	6.45426e-07	-7.58227e-10	-1.46769
89266574	chr5:89266574:A:G	5.79904e-25	-2.50671	-4.83947e-10	3.80545e-07	-1.996	-4.83947e-10
89266628	chr5:89266628:G:T	1.44807e-25	-2.50797	-1.3862	6.58454e-08	-2.34673	-1.40356
89266631	chr5:89266631:C:T	1.74913e-25	-2.45885	-1.24643	7.52006e-08	-2.45697	-1.16047
89266774	chr5:89266774:A:G	1.60014e-25	-2.30714	-1.48716	6.02103e-08	-2.50817	-1.33159
89267346	chr5:89267346:G:A	1.66244e-24	-7.58227e-10	-1.45353	6.40146e-07	-7.58227e-10	-1.47591
89267791	chr5:89267791:C:T	1.54636e-25	-2.48698	-1.34151	6.34331e-08	-2.30828	-1.47934
89268462	chr5:89268462:A:G	1.97006e-24	-7.58227e-10	-1.28375	9.37891e-07	-7.58227e-10	-1.09397
89268574	chr5:89268574:T:C	1.68585e-25	-2.31077	-1.43136	5.42966e-08	-2.47319	-1.46995
89268808	chr5:89268808:C:T	1.65777e-24	-7.58227e-10	-1.45634	6.3897e-07	-7.58227e-10	-1.47774
89269082	chr5:89269082:A:T	7.2799e-24	-7.58227e-10	0.0233023	3.16168e-06	-7.58227e-10	0.121257
89269380	chr5:89269380:A:T	1.63653e-25	-2.28681	-1.48502	6.07196e-08	-2.50684	-1.32449
89269775	chr5:89269775:C:T	1.9523e-24	-7.58227e-10	-1.29281	7.13574e-07	-7.58227e-10	-1.36732
89270517	chr5:89270517:G:C	2.21843e-24	-7.58227e-10	-1.16501	7.83234e-07	-7.58227e-10	-1.27417
89270588	chr5:89270588:C:A	1.58479e-24	-7.58227e-10	-1.50136	6.28567e-07	-7.58227e-10	-1.49416
89270655	chr5:89270655:C:A	1.6499e-24	-7.58227e-10	-1.4611	7.03623e-07	-7.58227e-10	-1.38136
89271584	chr5:89271584:G:A	5.798e-25	-2.50689	-4.83947e-10	2.31953e-07	-2.49107	-4.83947e-10
89271694	chr5:89271694:A:G	4.5527e-23	-7.58227e-10	1.85649	2.0946e-05	-7.58227e-10	2.0121
89272961	chr5:89272961:A:G	6.49556e-24	-7.58227e-10	-0.0906959	2.80884e-06	-7.58227e-10	0.0029247
89272972	chr5:89272972:A:G	1.70414e-24	-7.58227e-10	-1.42875	7.78006e-07	-7.58227e-10	-1.28087
89272981	chr5:89272981:T:A	2.1931e-24	-7.58227e-10	-1.1765	7.88467e-07	-7.58227e-10	-1.26751
89273001	chr5:89273001:A:T	1.63001e-24	-7.58227e-10	-1.47323	6.89079e-07	-7.58227e-10	-1.40225
89273086	chr5:89273086:T:C	6.84872e-24	-7.58227e-10	-0.0377532	3.25696e-06	-7.58227e-10	0.150948
89273197	chr5:89273197:C:G	1.53359e-24	-1.53421	-4.83947e-10	5.96354e-07	-1.54677	-4.83947e-10
89274096	chr5:89274096:T:C	1.59623e-24	-7.58227e-10	-1.49417	6.33291e-07	-7.58227e-10	-1.48667
89274224	chr5:89274224:C:T	6.83043e-24	-7.58227e-10	-0.0404263	2.95978e-06	-7.58227e-10	0.0552685
89274257	chr5:89274257:A:C	6.85729e-24	-7.58227e-10	-0.0365019	3.26115e-06	-7.58227e-10	0.152231
89275035	chr5:89275035:C:A	6.27241e-24	-7.58227e-10	-0.125654	2.69119e-06	-7.58227e-10	-0.0398655
89275257	chr5:89275257:C:T	7.14489e-25	-2.298	-4.83947e-10	2.368e-07	-2.47039	-4.83947e-10
89275421	chr5:89275421:A:G	3.77461e-25	-1.61561	-1.3205	1.03917e-07	-2.31537	-0.97864
89275860	chr5:89275860:C:CA	1.87266e-24	-7.58227e-10	-1.33446	8.01389e-07	-7.58227e-10	-1.25126
89276147	chr5:89276147:C:T	7.49321e-24	-7.58227e-10	0.0521831	3.25476e-06	-7.58227e-10	0.150271
89276340	chr5:89276340:A:G	6.54103e-24	-7.58227e-10	-0.0837201	2.82902e-06	-7.58227e-10	0.0100817
89276506	chr5:89276506:G:T	1.74216e-24	-7.58227e-10	-1.40669	6.65137e-07	-7.58227e-10	-1.43761
89277088	chr5:89277088:C:T	6.55697e-24	-7.58227e-10	-0.0812853	2.8362e-06	-7.58227e-10	0.0126192
89277238	chr5:89277238:C:T	5.79951e-25	-2.50663	-4.83947e-10	2.29308e-07	-2.50253	-4.83947e-10
89277400	chr5:89277400:A:T	6.87871e-24	-7.58227e-10	-0.0333825	3.27207e-06	-7.58227e-10	0.155574
89277513	chr5:89277513:A:C	2.36165e-24	-7.58227e-10	-1.10245	8.46764e-07	-7.58227e-10	-1.19618
89277684	chr5:89277684:A:G	1.58376e-24	-7.58227e-10	-1.50201	6.25088e-07	-7.58227e-10	-1.49971
89277897	chr5:89277897:G:A	2.0297e-24	-7.58227e-10	-1.25393	8.38456e-07	-7.58227e-10	-1.20604
89278235	chr5:89278235:G:A	6.69411e-24	-7.58227e-10	-0.060586	2.89816e-06	-7.58227e-10	0.0342279
89279035	chr5:89279035:A:G	1.60943e-24	-7.58227e-10	-1.48594	6.25824e-07	-7.58227e-10	-1.49853
89279341	chr5:89279341:C:A	2.11836e-24	-7.58227e-10	-1.21117	7.66568e-07	-7.58227e-10	-1.29568
89279388	chr5:89279388:T:TGTAACACA	4.84956e-24	-7.58227e-10	-0.382926	2.12828e-06	-7.58227e-10	-0.274533
89279993	chr5:89279993:T:A	3.32039e-24	-7.58227e-10	-0.761731	1.3702e-06	-7.58227e-10	-0.714893
89280254	chr5:89280254:G:A	6.53632e-24	-7.58227e-10	-0.0844398	2.82685e-06	-7.58227e-10	0.00931524
89281085	chr5:89281085:C:A	1.66512e-24	-7.58227e-10	-1.45192	6.43733e-07	-7.58227e-10	-1.47032
89281147	chr5:89281147:CAG:C	2.06785e-24	-7.58227e-10	-1.2353	7.77686e-07	-7.58227e-10	-1.28128
89281543	chr5:89281543:C:T	3.57202e-24	-7.58227e-10	-0.688682	1.18266e-06	-7.58227e-10	-0.862082
89282239	chr5:89282239:G:T	2.30336e-24	-7.58227e-10	-1.12745	8.23211e-07	-7.58227e-10	-1.22439
89282549	chr5:89282549:A:G	3.14467e-24	-7.58227e-10	-0.816106	1.09674e-06	-7.58227e-10	-0.937504
89283366	chr5:89283366:A:G	7.07613e-24	-7.58227e-10	-0.00508703	3.04462e-06	-7.58227e-10	0.0835281
89283895	chr5:89283895:A:T	1.59557e-25	-2.29246	-1.50471	5.25475e-08	-2.48568	-1.49021
89284584	chr5:89284584:A:G	6.19161e-25	-2.4412	-4.83947e-10	2.51661e-07	-2.40952	-4.83947e-10
89284923	chr5:89284923:C:T	4.93103e-23	-7.58227e-10	1.93632	2.26491e-05	-7.58227e-10	2.09027
89285144	chr5:89285144:T:C	1.75399e-24	-7.58227e-10	-1.39992	7.96016e-07	-7.58227e-10	-1.25798
89285165	chr5:89285165:T:G	1.62568e-24	-7.58227e-10	-1.47589	6.29654e-07	-7.58227e-10	-1.49243
89285181	chr5:89285181:G:A	2.41062e-25	-2.28248	-1.10204	8.75205e-08	-2.30115	-1.16458
89286320	chr5:89286320:C:T	1.65107e-24	-7.58227e-10	-1.46039	6.36449e-07	-7.58227e-10	-1.4817
89286871	chr5:89286871:G:A	6.95718e-24	-7.58227e-10	-0.0220404	3.31049e-06	-7.58227e-10	0.16725
89288861	chr5:89288861:C:T	1.70905e-23	-7.58227e-10	0.876709	8.44257e-06	-7.58227e-10	1.10344
89289209	chr5:89289209:G:A	1.59725e-24	-7.58227e-10	-1.49353	6.23258e-07	-7.58227e-10	-1.50264
89289378	chr5:89289378:T:A	1.97205e-24	-7.58227e-10	-1.28274	7.44934e-07	-7.58227e-10	-1.32431
89290098	chr5:89290098:G:T	3.33123e-24	-7.58227e-10	-0.758472	1.6208e-06	-7.58227e-10	-0.546926
89290435	chr5:89290435:G:A	5.27706e-24	-7.58227e-10	-0.298446	2.32592e-06	-7.58227e-10	-0.185733
89290539	chr5:89290539:C:T	2.51082e-24	-7.58227e-10	-1.0412	1.15898e-06	-7.58227e-10	-0.88231
89290562	chr5:89290562:G:T	3.10453e-24	-7.58227e-10	-0.828951	1.35198e-06	-7.58227e-10	-0.728276
89291306	chr5:89291306:A:G	5.91477e-25	-2.48695	-4.83947e-10	2.33744e-07	-2.48338	-4.83947e-10
89292220	chr5:89292220:A:T	6.87871e-24	-7.58227e-10	-0.0333825	3.27207e-06	-7.58227e-10	0.155574
89292485	chr5:89292485:T:C	1.56516e-25	-2.31179	-1.50462	5.53278e-08	-2.49689	-1.42743
89292980	chr5:89292980:A:G	1.59519e-24	-7.58227e-10	-1.49482	6.34143e-07	-7.58227e-10	-1.48533
89293856	chr5:89293856:G:A	9.13641e-25	-2.05213	-4.83947e-10	3.62902e-07	-2.04347	-4.83947e-10
89294543	chr5:89294543:G:A	1.1691e-24	-2.19826	0.392675	2.56065e-07	-2.37531	-0.0168577
89294569	chr5:89294569:C:T	2.69256e-24	-0.971322	-4.83947e-10	1.04057e-06	-0.990075	-4.83947e-10
89294927	chr5:89294927:C:T	1.61917e-24	-7.58227e-10	-1.4799	6.56031e-07	-7.58227e-10	-1.45139
89295130	chr5:89295130:T:G	1.53975e-25	-2.33962	-1.49316	5.19537e-08	-2.50394	-1.48331
89295313	chr5:89295313:T:C	1.76935e-24	-7.58227e-10	-1.3912	6.66933e-07	-7.58227e-10	-1.43491
89295425	chr5:89295425:C:T	2.03521e-24	-7.58227e-10	-1.25121	7.41118e-07	-7.58227e-10	-1.32944
89295433	chr5:89295433:T:C	1.68209e-24	-7.58227e-10	-1.44178	7.16341e-07	-7.58227e-10	-1.36345
89295847	chr5:89295847:G:A	2.57008e-24	-7.58227e-10	-1.01788	9.59864e-07	-7.58227e-10	-1.07081
89295913	chr5:89295913:C:G	1.33104e-25	-2.47996	-1.49848	5.34263e-08	-2.4828	-1.4765
89296024	chr5:89296024:C:T	1.32368e-25	-2.48664	-1.49735	5.23953e-08	-2.47513	-1.50366
89296118	chr5:89296118:C:A	1.44825e-25	-2.50584	-1.3882	7.00816e-08	-2.3867	-1.30124
89296362	chr5:89296362:G:A	1.79283e-24	-7.58227e-10	-1.37802	7.40057e-07	-7.58227e-10	-1.33088
89296579	chr5:89296579:G:A	7.08808e-25	-2.30598	-4.83947e-10	2.7003e-07	-2.33907	-4.83947e-10
89297345	chr5:89297345:TC:T	1.3486e-25	-2.50206	-1.46327	7.97553e-08	-2.05315	-1.50549
89297348	chr5:89297348:C:T	1.66868e-24	-7.58227e-10	-1.44978	7.07745e-07	-7.58227e-10	-1.37552
89297637	chr5:89297637:T:C	2.03519e-24	-7.58227e-10	-1.25123	7.41111e-07	-7.58227e-10	-1.32945
89297750	chr5:89297750:T:A	1.72264e-24	-7.58227e-10	-1.41795	7.54517e-07	-7.58227e-10	-1.31152
89298044	chr5:89298044:T:C	1.31186e-25	-2.50072	-1.49223	5.58979e-08	-2.44964	-1.46443
89298127	chr5:89298127:A:G	2.5398e-24	-7.58227e-10	-1.02973	9.68568e-07	-7.58227e-10	-1.06178
89298428	chr5:89298428:T:C	1.67568e-24	-7.58227e-10	-1.4456	7.12276e-07	-7.58227e-10	-1.36914
89298854	chr5:89298854:T:G	1.82241e-24	-7.58227e-10	-1.36166	6.94278e-07	-7.58227e-10	-1.39473
89298945	chr5:89298945:T:C	1.77379e-24	-7.58227e-10	-1.38869	7.31147e-07	-7.58227e-10	-1.34299
89299032	chr5:89299032:T:C	5.85806e-25	-2.49658	-4.83947e-10	3.76677e-07	-2.00621	-4.83947e-10
89299206	chr5:89299206:T:C	1.5901e-24	-7.58227e-10	-1.49802	6.31336e-07	-7.58227e-10	-1.48976
89299266	chr5:89299266:G:A	1.29938e-25	-2.50075	-1.50176	5.55575e-08	-2.45147	-1.46871
89299993	chr5:89299993:G:A	2.68704e-24	-7.58227e-10	-0.973374	1.02441e-06	-7.58227e-10	-1.00573
89300619	chr5:89300619:A:T	2.68537e-24	-7.58227e-10	-0.973995	1.02383e-06	-7.58227e-10	-1.0063
89301230	chr5:89301230:C:T	5.87197e-25	-2.49421	-4.83947e-10	2.37828e-07	-2.46606	-4.83947e-10
89301390	chr5:89301390:G:A	1.8358e-24	-7.58227e-10	-1.35433	6.94151e-07	-7.58227e-10	-1.39491
89301402	chr5:89301402:G:A	1.44791e-24	-1.5917	-4.83947e-10	2.31003e-07	-2.49517	-4.83947e-10
89301522	chr5:89301522:T:C	1.59524e-24	-7.58227e-10	-1.49479	6.2654e-07	-7.58227e-10	-1.49739
89301601	chr5:89301601:T:C	1.47418e-25	-2.50116	-1.37514	6.10964e-08	-2.44773	-1.37742
89302107	chr5:89302107:A:G	1.3489e-25	-2.48273	-1.48238	5.50587e-08	-2.47997	-1.44923
89303014	chr5:89303014:T:A	1.67401e-24	-7.58227e-10	-1.44659	7.11185e-07	-7.58227e-10	-1.37067
89303030	chr5:89303030:A:G	3.17275e-25	-1.68511	-1.42469	3.22671e-07	-0.837902	-1.32307
89303163	chr5:89303163:A:C	2.68909e-24	-7.58227e-10	-0.972613	1.02515e-06	-7.58227e-10	-1.005
89303395	chr5:89303395:T:C	2.27682e-24	-7.58227e-10	-1.13904	8.20361e-07	-7.58227e-10	-1.22786
89303571	chr5:89303571:A:T	6.59368e-25	-2.37829	-4.83947e-10	2.59769e-07	-2.37781	-4.83947e-10
89303881	chr5:89303881:G:C	6.26555e-25	-2.42933	-4.83947e-10	2.50833e-07	-2.41281	-4.83947e-10
89305219	chr5:89305219:A:G	1.70513e-24	-7.58227e-10	-1.42817	7.43029e-07	-7.58227e-10	-1.32687
89305458	chr5:89305458:T:G	1.40848e-25	-2.48392	-1.43797	6.07164e-08	-2.32626	-1.50513
89305735	chr5:89305735:G:A	2.27826e-24	-1.90466	0.766262	4.39677e-07	-2.16744	0.315882
89305940	chr5:89305940:G:T	3.2967e-24	-7.58227e-10	-0.768894	1.18273e-06	-7.58227e-10	-0.862018
89306806	chr5:89306806:C:T	9.05257e-25	-2.41408	0.352733	3.68173e-07	-2.16575	0.1367
89307410	chr5:89307410:G:C	9.69306e-25	-1.99299	-4.83947e-10	3.65501e-07	-2.03633	-4.83947e-10
89307727	chr5:89307727:G:C	2.15343e-25	-2.29581	-1.20153	1.52547e-07	-1.86562	-1.04452
89308191	chr5:89308191:T:C	2.23039e-24	-7.58227e-10	-1.15964	8.05503e-07	-7.58227e-10	-1.24614
89309333	chr5:89309333:T:A	2.08088e-24	-7.58227e-10	-1.22902	7.75706e-07	-7.58227e-10	-1.28383
89309812	chr5:89309812:A:G	2.37087e-25	-1.95534	-1.4458	2.1867e-07	-1.20123	-1.3488
89309817	chr5:89309817:A:G	1.62744e-24	-7.58227e-10	-1.47481	6.26913e-07	-7.58227e-10	-1.4968
89310208	chr5:89310208:C:T	3.58029e-24	-7.58227e-10	-0.686369	1.51103e-06	-7.58227e-10	-0.617057
89310222	chr5:89310222:G:A	2.59136e-24	-1.00963	-4.83947e-10	9.69999e-07	-1.06031	-4.83947e-10
89310291	chr5:89310291:G:T	1.89639e-25	-2.37476	-1.24969	1.24396e-07	-2.01026	-1.10386
89310294	chr5:89310294:T:A	2.55424e-24	-7.58227e-10	-1.02406	9.18735e-07	-7.58227e-10	-1.1146
89311887	chr5:89311887:A:T	4.4873e-25	-1.31803	-1.44512	2.99575e-07	-0.75585	-1.47939
89312200	chr5:89312200:G:T	1.69771e-24	-7.58227e-10	-1.43253	6.51995e-07	-7.58227e-10	-1.45757
89312217	chr5:89312217:A:G	1.64728e-24	-7.58227e-10	-1.46269	6.93557e-07	-7.58227e-10	-1.39577
89312379	chr5:89312379:T:G	2.13296e-24	-7.58227e-10	-1.20431	7.77783e-07	-7.58227e-10	-1.28115
89312465	chr5:89312465:A:T	1.62443e-25	-2.27516	-1.50408	1.02912e-07	-1.81951	-1.48423
89312673	chr5:89312673:T:C	1.69236e-24	-7.58227e-10	-1.43569	7.03128e-07	-7.58227e-10	-1.38206
89312743	chr5:89312743:T:C	1.57907e-24	-7.58227e-10	-1.50498	6.22162e-07	-7.58227e-10	-1.5044
89313748	chr5:89313748:C:G	4.36964e-24	-7.58227e-10	-0.487135	1.61508e-06	-7.58227e-10	-0.550466
89313836	chr5:89313836:T:A	1.99903e-24	-7.58227e-10	-1.26915	7.48593e-07	-7.58227e-10	-1.31941
89314235	chr5:89314235:T:C	4.27063e-24	-7.58227e-10	-0.510053	1.43678e-06	-7.58227e-10	-0.667442
89315188	chr5:89315188:G:A	2.06982e-24	-7.58227e-10	-1.23435	7.51871e-07	-7.58227e-10	-1.31504
89315222	chr5:89315222:C:A	1.30432e-24	-1.69613	-4.83947e-10	2.97866e-07	-2.24096	-4.83947e-10
89315631	chr5:89315631:A:G	2.81059e-24	-7.58227e-10	-0.92842	9.44626e-07	-7.58227e-10	-1.08681
89316818	chr5:89316818:T:A	7.98068e-25	-2.18738	-4.83947e-10	3.02894e-07	-2.22422	-4.83947e-10
89317081	chr5:89317081:T:G	3.56089e-24	-7.58227e-10	-0.691805	1.53815e-06	-7.58227e-10	-0.599268
89317979	chr5:89317979:ACAGGCGCGCCCGC:A	1.97916e-24	-7.58227e-10	-1.27914	6.96404e-07	-7.58227e-10	-1.39167
89318051	chr5:89318051:T:C	7.03078e-24	-7.58227e-10	-0.0115167	2.40729e-06	-7.58227e-10	-0.151347
89318053	chr5:89318053:A:G	7.06322e-24	-7.58227e-10	-0.00691319	2.41763e-06	-7.58227e-10	-0.147059
89318092	chr5:89318092:T:C	1.6738e-24	-7.58227e-10	-1.44672	7.10887e-07	-7.58227e-10	-1.37109
89319248	chr5:89319248:T:C	1.98236e-24	-7.58227e-10	-1.27753	8.39585e-07	-7.58227e-10	-1.20469
89319734	chr5:89319734:G:T	7.14853e-24	-7.58227e-10	0.00509195	2.42278e-06	-7.58227e-10	-0.14493
89319890	chr5:89319890:A:G	6.89924e-25	-2.42478	0.0917963	3.37057e-07	-1.89174	-0.225606
89320187	chr5:89320187:T:C	1.44184e-25	-2.50804	-1.39044	7.62283e-08	-2.42395	-1.17992
89321111	chr5:89321111:C:G	3.04996e-24	-0.846687	-4.83947e-10	1.09533e-06	-0.938789	-4.83947e-10
89321841	chr5:89321841:C:T	4.27218e-25	-2.43429	-0.377986	1.6681e-07	-2.20494	-0.615814
89322098	chr5:89322098:T:C	1.63298e-25	-2.41562	-1.35837	6.17152e-08	-2.49652	-1.31855
89322196	chr5:89322196:T:A	6.30389e-25	-2.42323	-4.83947e-10	2.48371e-07	-2.42268	-4.83947e-10
89322460	chr5:89322460:C:A	1.43341e-25	-2.48886	-1.41549	6.46483e-08	-2.33292	-1.43572
89322986	chr5:89322986:C:T	4.01636e-24	-0.571438	-4.83947e-10	4.87148e-07	-1.74903	-4.83947e-10
89323322	chr5:89323322:A:G	1.95888e-23	-7.58227e-10	1.01314	8.72285e-06	-7.58227e-10	1.1361
89323904	chr5:89323904:G:C	9.30504e-24	-7.58227e-10	0.268742	3.12028e-06	-7.58227e-10	0.108075
89324206	chr5:89324206:T:G	1.57824e-24	-7.58227e-10	-1.5055	6.22782e-07	-7.58227e-10	-1.50341
89325029	chr5:89325029:A:G	3.43894e-24	-7.58227e-10	-0.726651	1.45339e-06	-7.58227e-10	-0.655948
89325106	chr5:89325106:T:C	3.00485e-24	-7.58227e-10	-0.861587	1.01069e-06	-7.58227e-10	-1.01922
89325586	chr5:89325586:G:A	3.8692e-25	-2.45748	-0.453871	1.48435e-07	-2.25507	-0.682383
89325675	chr5:89325675:T:A	1.47998e-25	-2.4961	-1.37627	6.53545e-08	-2.35674	-1.40104
89326473	chr5:89326473:G:A	2.22622e-24	-7.58227e-10	-1.16151	8.09744e-07	-7.58227e-10	-1.24088
89326727	chr5:89326727:G:C	2.25815e-24	-7.58227e-10	-1.14727	7.66886e-07	-7.58227e-10	-1.29526
89326938	chr5:89326938:T:A	2.57996e-24	-7.58227e-10	-1.01404	1.12846e-06	-7.58227e-10	-0.90899
89327321	chr5:89327321:GTCTA:G	2.26448e-24	-7.58227e-10	-1.14447	8.42425e-07	-7.58227e-10	-1.20132
89327543	chr5:89327543:T:A	2.91929e-24	-7.58227e-10	-0.890473	9.83982e-07	-7.58227e-10	-1.04599
89327555	chr5:89327555:A:G	2.13239e-25	-2.07552	-1.43164	7.61244e-08	-2.38076	-1.22447
89327920	chr5:89327920:C:T	3.40561e-25	-2.49815	-0.540824	1.42535e-07	-2.15685	-0.82117
89328456	chr5:89328456:A:G	2.22445e-25	-2.42637	-1.03852	9.28831e-08	-2.18911	-1.21715
89328987	chr5:89328987:C:G	4.65496e-24	-7.58227e-10	-0.423882	9.2989e-07	-7.58227e-10	-1.10254
89329437	chr5:89329437:A:G	1.72467e-24	-7.58227e-10	-1.41678	6.57975e-07	-7.58227e-10	-1.44844
89330010	chr5:89330010:T:C	2.33939e-24	-7.58227e-10	-1.11192	8.32548e-07	-7.58227e-10	-1.21311
89330269	chr5:89330269:G:T	3.00964e-24	-7.58227e-10	-0.859993	1.01028e-06	-7.58227e-10	-1.01962
89330782	chr5:89330782:C:T	9.17359e-24	-7.58227e-10	0.254514	3.07717e-06	-7.58227e-10	0.0941616
89330956	chr5:89330956:G:T	2.69026e-24	-7.58227e-10	-0.972175	9.86484e-07	-7.58227e-10	-1.04346
89331028	chr5:89331028:G:A	6.48775e-24	-7.58227e-10	-0.091899	2.20749e-06	-7.58227e-10	-0.237992
89331407	chr5:89331407:G:A	2.11492e-24	-7.58227e-10	-1.2128	7.86637e-07	-7.58227e-10	-1.26984
89331607	chr5:89331607:A:C	1.40837e-25	-2.48984	-1.43212	6.1018e-08	-2.33429	-1.49214
89331728	chr5:89331728:C:T	3.69489e-24	-7.58227e-10	-0.654863	1.58685e-06	-7.58227e-10	-0.568095
89332491	chr5:89332491:G:T	2.24436e-24	-7.58227e-10	-1.15339	9.2184e-07	-7.58227e-10	-1.11123
89333602	chr5:89333602:A:G	1.08368e-23	-7.58227e-10	0.421131	5.68124e-06	-7.58227e-10	0.707323
89333976	chr5:89333976:G:A	3.01109e-24	-7.58227e-10	-0.859514	1.01068e-06	-7.58227e-10	-1.01922
89334808	chr5:89334808:T:A	2.01664e-24	-7.58227e-10	-1.26038	9.28353e-07	-7.58227e-10	-1.10419
89334977	chr5:89334977:C:G	2.21968e-24	-7.58227e-10	-1.16445	8.07642e-07	-7.58227e-10	-1.24348
89335421	chr5:89335421:G:A	1.79335e-24	-7.58227e-10	-1.37773	7.83815e-07	-7.58227e-10	-1.27343
89335791	chr5:89335791:G:A	4.02128e-24	-7.58227e-10	-0.570215	1.76685e-06	-7.58227e-10	-0.460651
89336550	chr5:89336550:CA:C	1.21594e-23	0.536288	-4.83947e-10	2.91957e-07	-2.261	-4.83947e-10
89337871	chr5:89337871:A:C	1.50472e-25	-2.41701	-1.43879	7.93504e-08	-2.17044	-1.39328
89337967	chr5:89337967:G:A	2.9155e-24	-7.58227e-10	-0.891772	9.78774e-07	-7.58227e-10	-1.0513
89338279	chr5:89338279:C:T	3.46736e-24	-7.58227e-10	-0.71842	1.4847e-06	-7.58227e-10	-0.634636
89338619	chr5:89338619:T:C	1.58249e-24	-7.58227e-10	-1.50281	6.4545e-07	-7.58227e-10	-1.46766
89339145	chr5:89339145:A:C	2.28088e-25	-2.40811	-1.03173	9.73472e-08	-2.15456	-1.20475
89340351	chr5:89340351:A:G	5.06148e-24	-0.340155	-4.83947e-10	1.39916e-06	-0.693973	-4.83947e-10
89340759	chr5:89340759:A:T	2.41206e-25	-2.41291	-0.97101	1.01201e-07	-2.16469	-1.1558
89341037	chr5:89341037:G:A	2.84751e-25	-2.42638	-0.791577	1.41049e-07	-2.49941	-0.489091
89341100	chr5:89341100:G:A	2.30579e-24	-7.58227e-10	-1.12639	8.23803e-07	-7.58227e-10	-1.22367
89341378	chr5:89341378:A:G	5.80037e-25	-2.50648	-4.83947e-10	2.28154e-07	-2.50758	-4.83947e-10
89341656	chr5:89341656:C:G	4.47889e-24	-7.58227e-10	-0.462439	1.94475e-06	-7.58227e-10	-0.364713
89341813	chr5:89341813:T:C	2.34478e-24	-7.58227e-10	-1.10962	7.89507e-07	-7.58227e-10	-1.26619
89341840	chr5:89341840:C:T	1.62593e-24	-7.58227e-10	-1.47573	6.29963e-07	-7.58227e-10	-1.49194
89342345	chr5:89342345:C:T	6.39739e-24	-7.58227e-10	-0.105925	2.33238e-06	-7.58227e-10	-0.182958
89343044	chr5:89343044:C:A	1.57855e-24	-7.58227e-10	-1.50531	6.30738e-07	-7.58227e-10	-1.49071
89343807	chr5:89343807:C:T	1.59347e-24	-7.58227e-10	-1.4959	6.22966e-07	-7.58227e-10	-1.50311
89344300	chr5:89344300:TGATA:T	2.43786e-24	-7.58227e-10	-1.07069	1.01151e-06	-7.58227e-10	-1.0184
89344313	chr5:89344313:T:C	9.11461e-25	-1.30275	-0.75177	1.07705e-07	-1.9576	-1.3006
89345459	chr5:89345459:A:G	5.39947e-24	-7.58227e-10	-0.275513	1.97773e-06	-7.58227e-10	-0.347896
89345549	chr5:89345549:T:C	2.50115e-25	-1.84246	-1.50518	6.07361e-08	-2.39387	-1.4372
89345853	chr5:89345853:A:G	1.72165e-24	-7.58227e-10	-1.41853	6.54563e-07	-7.58227e-10	-1.45363
89346051	chr5:89346051:G:T	2.37778e-24	-7.58227e-10	-1.09565	8.47465e-07	-7.58227e-10	-1.19535
89346348	chr5:89346348:G:GA	6.94238e-25	-2.32675	-4.83947e-10	2.55704e-07	-2.39358	-4.83947e-10
89346724	chr5:89346724:C:T	2.4693e-25	-2.39564	-0.964822	1.04254e-07	-2.13275	-1.15803
89346880	chr5:89346880:C:T	2.61847e-24	-7.58227e-10	-0.999225	9.21847e-07	-7.58227e-10	-1.11122
89347240	chr5:89347240:C:T	8.95166e-24	-7.58227e-10	0.230024	4.63155e-06	-7.58227e-10	0.503043
89347261	chr5:89347261:G:A	4.65213e-25	-2.45877	-0.268304	1.70725e-07	-2.25695	-0.540596
89347328	chr5:89347328:C:T	2.33717e-24	-7.58227e-10	-1.11287	8.6072e-07	-7.58227e-10	-1.17983
89347582	chr5:89347582:C:G	1.65954e-24	-7.58227e-10	-1.45527	6.41275e-07	-7.58227e-10	-1.47414
89347676	chr5:89347676:T:C	2.59453e-25	-2.39188	-0.919113	1.08916e-07	-2.12486	-1.12216
89347912	chr5:89347912:T:C	2.41551e-25	-1.87732	-1.50517	6.11456e-08	-2.40727	-1.41707
89348196	chr5:89348196:A:G	7.40533e-24	-7.58227e-10	0.0403858	3.33442e-06	-7.58227e-10	0.174451
89348385	chr5:89348385:A:G	1.66272e-24	-7.58227e-10	-1.45336	6.4855e-07	-7.58227e-10	-1.46286
89348415	chr5:89348415:G:A	2.4157e-24	-7.58227e-10	-1.07983	8.58604e-07	-7.58227e-10	-1.18229
89349154	chr5:89349154:A:G	1.449e-25	-2.50454	-1.38899	5.78823e-08	-2.44815	-1.43104
89349188	chr5:89349188:A:G	2.03711e-24	-7.58227e-10	-1.25028	9.42145e-07	-7.58227e-10	-1.08944
89350193	chr5:89350193:A:T	1.66782e-24	-7.58227e-10	-1.4503	7.06896e-07	-7.58227e-10	-1.37672
89350221	chr5:89350221:C:T	1.9631e-24	-7.58227e-10	-1.28729	7.51249e-07	-7.58227e-10	-1.31587
89350781	chr5:89350781:T:C	3.44863e-24	-7.58227e-10	-0.723836	1.14036e-06	-7.58227e-10	-0.898503
89350885	chr5:89350885:A:G	3.02553e-24	-7.58227e-10	-0.854729	1.03574e-06	-7.58227e-10	-0.994729
89350904	chr5:89350904:T:C	1.84593e-24	-7.58227e-10	-1.34883	7.85484e-07	-7.58227e-10	-1.2713
89350935	chr5:89350935:G:A	8.39598e-25	-1.37771	-0.758936	1.01952e-07	-2.00889	-1.30421
89351164	chr5:89351164:C:G	6.35025e-25	-2.41591	-4.83947e-10	2.66284e-07	-2.35304	-4.83947e-10
89351689	chr5:89351689:A:T	1.65861e-24	-7.58227e-10	-1.45583	6.40989e-07	-7.58227e-10	-1.47459
89351739	chr5:89351739:A:G	2.08368e-24	-7.58227e-10	-1.22768	8.77723e-07	-7.58227e-10	-1.16027
89351764	chr5:89351764:A:G	3.98355e-25	-2.48448	-0.397748	1.7961e-07	-2.07159	-0.675225
89351949	chr5:89351949:T:G	2.46637e-25	-2.43274	-0.928908	1.00001e-07	-2.20219	-1.13024
89352025	chr5:89352025:A:G	1.63896e-24	-7.58227e-10	-1.46775	6.30835e-07	-7.58227e-10	-1.49056
89352884	chr5:89352884:T:C	4.1081e-24	-7.58227e-10	-0.548853	1.31952e-06	-7.58227e-10	-0.752577
89354538	chr5:89354538:A:G	3.33399e-24	-7.58227e-10	-0.757645	1.18708e-06	-7.58227e-10	-0.85835
89355673	chr5:89355673:C:G	3.07557e-24	-7.58227e-10	-0.838324	1.113e-06	-7.58227e-10	-0.92279
89356298	chr5:89356298:A:T	4.71062e-25	-2.40414	-0.310437	1.85472e-07	-2.1472	-0.567498
89356545	chr5:89356545:G:A	1.82163e-24	-7.58227e-10	-1.36208	6.80888e-07	-7.58227e-10	-1.4142
89356962	chr5:89356962:G:A	2.58054e-25	-2.40266	-0.913741	1.07196e-07	-2.14466	-1.11828
89357046	chr5:89357046:C:T	3.15186e-25	-2.28769	-0.828721	1.39593e-07	-1.95048	-1.04839
89357128	chr5:89357128:G:A	1.16722e-24	-1.80719	-4.83947e-10	4.45743e-07	-1.83786	-4.83947e-10
89357418	chr5:89357418:A:G	2.12437e-24	-7.58227e-10	-1.20834	7.70853e-07	-7.58227e-10	-1.2901
89357888	chr5:89357888:C:T	3.62155e-24	-7.58227e-10	-0.674912	1.19212e-06	-7.58227e-10	-0.854113
89358948	chr5:89358948:G:A	2.36812e-24	-7.58227e-10	-1.09972	8.71444e-07	-7.58227e-10	-1.16745
89360136	chr5:89360136:T:G	2.55342e-25	-2.42797	-0.898997	1.03381e-07	-2.19315	-1.10603
89360369	chr5:89360369:A:C	1.5813e-24	-7.58227e-10	-1.50357	6.39663e-07	-7.58227e-10	-1.47666
89361263	chr5:89361263:G:GAA	1.99574e-25	-2.42196	-1.15143	9.07764e-08	-2.18046	-1.24874
89361302	chr5:89361302:T:C	4.36708e-24	-7.58227e-10	-0.48772	8.95868e-07	-7.58227e-10	-1.13981
89361494	chr5:89361494:G:A	1.57826e-24	-7.58227e-10	-1.50549	6.22973e-07	-7.58227e-10	-1.5031
89362395	chr5:89362395:C:G	1.58683e-24	-7.58227e-10	-1.50007	6.46668e-07	-7.58227e-10	-1.46577
89362454	chr5:89362454:T:C	3.28184e-24	-7.58227e-10	-0.77341	1.11323e-06	-7.58227e-10	-0.922579
89362487	chr5:89362487:C:T	2.36294e-24	-7.58227e-10	-1.10191	8.69709e-07	-7.58227e-10	-1.16944
89363296	chr5:89363296:A:G	2.45479e-25	-2.46031	-0.906048	1.04177e-07	-2.50769	-0.783824
89363342	chr5:89363342:G:A	3.06548e-24	-7.58227e-10	-0.841611	1.10952e-06	-7.58227e-10	-0.925919
89364672	chr5:89364672:C:T	2.16574e-24	-7.58227e-10	-1.18905	7.82539e-07	-7.58227e-10	-1.27506
89365318	chr5:89365318:A:G	1.26683e-23	-7.58227e-10	0.577286	5.75855e-06	-7.58227e-10	0.720838
89365777	chr5:89365777:C:A	9.69273e-24	-7.58227e-10	0.309561	2.39048e-06	-7.58227e-10	-0.158353
89365865	chr5:89365865:A:G	2.01608e-23	-7.58227e-10	1.04193	8.95795e-06	-7.58227e-10	1.16269
89366450	chr5:89366450:T:A	3.03964e-24	-7.58227e-10	-0.850074	1.10089e-06	-7.58227e-10	-0.933726
89367355	chr5:89367355:A:T	5.13514e-25	-2.42709	-0.201204	1.41627e-07	-2.44824	-0.536171
89367430	chr5:89367430:G:A	9.30327e-25	-1.25248	-0.781552	1.09776e-07	-1.92506	-1.3141
89367502	chr5:89367502:T:C	4.52065e-24	-7.58227e-10	-0.453159	1.4381e-06	-7.58227e-10	-0.666527
89367522	chr5:89367522:T:A	1.71241e-24	-7.58227e-10	-1.42391	7.01203e-07	-7.58227e-10	-1.3848
89368234	chr5:89368234:G:A	2.68587e-25	-2.41256	-0.863835	1.09608e-07	-2.16324	-1.07746
89368795	chr5:89368795:A:G	2.73118e-25	-2.41465	-0.845013	1.10915e-07	-2.16707	-1.06177
89369045	chr5:89369045:T:C	5.92002e-24	-7.58227e-10	-0.183474	1.06512e-06	-7.58227e-10	-0.966763
89369058	chr5:89369058:C:A	2.42973e-24	-7.58227e-10	-1.07403	8.60685e-07	-7.58227e-10	-1.17987
89369515	chr5:89369515:A:T	1.57867e-24	-7.58227e-10	-1.50523	6.24384e-07	-7.58227e-10	-1.50084
89369681	chr5:89369681:T:A	1.66075e-24	-7.58227e-10	-1.45455	6.41674e-07	-7.58227e-10	-1.47352
89369783	chr5:89369783:A:G	8.30356e-24	-7.58227e-10	0.15487	4.24397e-06	-7.58227e-10	0.415651
89370264	chr5:89370264:C:T	6.80103e-25	-2.34733	-4.83947e-10	3.44842e-07	-2.09452	-4.83947e-10
89370811	chr5:89370811:C:T	1.84817e-24	-7.58227e-10	-1.34762	7.63994e-07	-7.58227e-10	-1.29904
89371730	chr5:89371730:G:T	3.32706e-24	-7.58227e-10	-0.759724	1.52364e-06	-7.58227e-10	-0.608743
89371994	chr5:89371994:T:A	7.73413e-25	-2.21876	-4.83947e-10	2.7784e-07	-2.31056	-4.83947e-10
89372263	chr5:89372263:A:G	1.66079e-24	-7.58227e-10	-1.45452	6.41679e-07	-7.58227e-10	-1.47351
89372366	chr5:89372366:T:A	2.36294e-24	-7.58227e-10	-1.10191	8.69709e-07	-7.58227e-10	-1.16944
89372379	chr5:89372379:A:C	2.15518e-25	-2.41055	-1.08598	9.81375e-08	-2.15834	-1.19289
89372488	chr5:89372488:G:A	4.84602e-25	-1.20127	-1.48498	7.89062e-08	-2.08215	-1.48719
89372881	chr5:89372881:C:T	2.03069e-24	-7.58227e-10	-1.25344	8.55224e-07	-7.58227e-10	-1.18624
89373483	chr5:89373483:C:A	3.20067e-24	-7.58227e-10	-0.798454	1.46045e-06	-7.58227e-10	-0.651101
89373930	chr5:89373930:C:T	2.29846e-25	-2.39801	-1.03415	1.05236e-07	-2.1338	-1.1476
89374332	chr5:89374332:T:C	2.40905e-24	-1.08258	-4.83947e-10	2.3733e-07	-2.46815	-4.83947e-10
89374720	chr5:89374720:G:A	4.22915e-25	-2.3453	-0.477099	1.18068e-07	-2.37485	-0.791491
89376104	chr5:89376104:G:A	1.71731e-24	-7.58227e-10	-1.42106	7.52734e-07	-7.58227e-10	-1.31389
89376391	chr5:89376391:T:C	3.24556e-24	-7.58227e-10	-0.784525	1.10191e-06	-7.58227e-10	-0.932806
89376759	chr5:89376759:T:G	9.27418e-25	-2.03717	-4.83947e-10	2.28244e-07	-2.50719	-4.83947e-10
89377089	chr5:89377089:T:C	2.92624e-24	-7.58227e-10	-0.888097	1.02044e-06	-7.58227e-10	-1.00962
89377655	chr5:89377655:T:G	1.5468e-25	-2.48143	-1.34677	7.31657e-08	-2.49882	-1.14606
89377747	chr5:89377747:A:G	3.00402e-24	-7.58227e-10	-0.861864	1.04701e-06	-7.58227e-10	-0.983912
89378950	chr5:89378950:T:A	3.35516e-25	-2.46709	-0.58681	1.37213e-07	-2.2921	-0.723966
89379228	chr5:89379228:GA:G	6.75097e-25	-2.35494	0.000231202	1.59453e-07	-2.48162	-0.384228
89381476	chr5:89381476:G:A	3.12771e-25	-1.69188	-1.43222	9.15803e-08	-2.24377	-1.17661
89381640	chr5:89381640:G:A	3.13244e-24	-7.58227e-10	-0.820003	1.43112e-06	-7.58227e-10	-0.67139
89381674	chr5:89381674:T:A	2.11529e-24	-7.58227e-10	-1.21262	7.87898e-07	-7.58227e-10	-1.26823
89382037	chr5:89382037:A:AT	4.67185e-25	-1.44567	-1.27718	8.51069e-08	-2.09969	-1.394
89382065	chr5:89382065:G:T	1.37469e-25	-2.48794	-1.45823	6.20301e-08	-2.3456	-1.46439
89382112	chr5:89382112:A:G	1.62686e-24	-7.58227e-10	-1.47516	6.49843e-07	-7.58227e-10	-1.46087
89383981	chr5:89383981:A:C	3.40418e-24	-7.58227e-10	-0.73681	1.17197e-06	-7.58227e-10	-0.871162
89384072	chr5:89384072:T:C	1.77282e-24	-7.58227e-10	-1.38924	7.27191e-07	-7.58227e-10	-1.34841
89385041	chr5:89385041:G:A	1.0597e-24	-1.90383	-4.83947e-10	2.31344e-07	-2.4937	-4.83947e-10
89385784	chr5:89385784:G:A	1.37178e-25	-2.48661	-1.46168	6.20398e-08	-2.34245	-1.46738
89386436	chr5:89386436:T:A	1.722e-25	-2.45392	-1.26699	6.66965e-08	-2.29082	-1.44663
89387642	chr5:89387642:A:G	2.80538e-24	-7.58227e-10	-0.930276	9.22333e-07	-7.58227e-10	-1.1107
89387820	chr5:89387820:A:T	1.84282e-24	-7.58227e-10	-1.35052	7.89443e-07	-7.58227e-10	-1.26627
89387972	chr5:89387972:C:A	1.58398e-24	-7.58227e-10	-1.50187	6.33212e-07	-7.58227e-10	-1.4868
89388559	chr5:89388559:A:C	3.47917e-25	-1.70913	-1.30848	7.11135e-08	-2.25841	-1.41492
89388805	chr5:89388805:T:C	3.32329e-24	-7.58227e-10	-0.76086	1.61247e-06	-7.58227e-10	-0.552081
89389271	chr5:89389271:T:C	3.40315e-24	-7.58227e-10	-0.737112	1.38204e-06	-7.58227e-10	-0.706284
89390929	chr5:89390929:T:G	2.60979e-23	-7.58227e-10	1.30004	1.2522e-05	-7.58227e-10	1.49764
89391697	chr5:89391697:G:A	1.59574e-25	-2.36764	-1.42942	6.17518e-08	-2.36076	-1.45372
89391871	chr5:89391871:G:C	1.61014e-24	-7.58227e-10	-1.48549	6.26755e-07	-7.58227e-10	-1.49705
89392114	chr5:89392114:C:A	4.31306e-24	-7.58227e-10	-0.500167	1.44596e-06	-7.58227e-10	-0.661073
89392546	chr5:89392546:C:T	2.03014e-25	-2.42708	-1.12921	8.1329e-08	-2.40884	-1.13026
89392710	chr5:89392710:A:G	3.63681e-24	-7.58227e-10	-0.670707	1.24377e-06	-7.58227e-10	-0.811697
89393549	chr5:89393549:C:G	2.00333e-24	-7.58227e-10	-1.26701	7.61745e-07	-7.58227e-10	-1.30199
89393751	chr5:89393751:A:G	2.33017e-24	-7.58227e-10	-1.11587	9.58666e-07	-7.58227e-10	-1.07206
89393753	chr5:89393753:G:C	3.31983e-25	-1.76041	-1.30408	6.92243e-08	-2.28802	-1.41223
89393817	chr5:89393817:T:C	1.80444e-24	-7.58227e-10	-1.37156	6.84554e-07	-7.58227e-10	-1.40884
89394013	chr5:89394013:T:C	1.93918e-24	-7.58227e-10	-1.29955	8.40384e-07	-7.58227e-10	-1.20374
89394568	chr5:89394568:T:A	1.59165e-24	-7.58227e-10	-1.49704	6.23182e-07	-7.58227e-10	-1.50276
89394668	chr5:89394668:C:T	5.0258e-24	-7.58227e-10	-0.34723	2.37629e-06	-7.58227e-10	-0.164308
89394990	chr5:89394990:T:C	1.59221e-24	-7.58227e-10	-1.49669	6.21621e-07	-7.58227e-10	-1.50527
89395765	chr5:89395765:T:G	1.63185e-24	-7.58227e-10	-1.4721	6.29657e-07	-7.58227e-10	-1.49243
89396073	chr5:89396073:A:G	2.88939e-24	-7.58227e-10	-0.900768	1.09042e-06	-7.58227e-10	-0.943282
89396096	chr5:89396096:T:C	1.68134e-24	-7.58227e-10	-1.44223	7.01551e-07	-7.58227e-10	-1.38431
89396141	chr5:89396141:A:G	4.4603e-24	-7.58227e-10	-0.466599	8.9881e-07	-7.58227e-10	-1.13653
89396545	chr5:89396545:A:C	7.61458e-25	-2.23433	-4.83947e-10	3.29403e-07	-2.14032	-4.83947e-10
89396677	chr5:89396677:C:T	1.58606e-24	-7.58227e-10	-1.50056	6.22196e-07	-7.58227e-10	-1.50435
89396922	chr5:89396922:A:G	1.39627e-25	-2.50192	-1.42867	6.01168e-08	-2.44099	-1.40033
89397039	chr5:89397039:C:T	1.33554e-25	-2.4731	-1.50196	5.78048e-08	-2.37521	-1.50532
89397916	chr5:89397916:C:T	1.70295e-24	-7.58227e-10	-1.42945	6.52552e-07	-7.58227e-10	-1.45671
89398161	chr5:89398161:T:C	2.35535e-25	-1.98748	-1.42023	8.2428e-08	-2.36904	-1.15664
89398167	chr5:89398167:A:G	1.44374e-25	-2.49836	-1.3988	5.83791e-08	-2.45804	-1.41261
89398222	chr5:89398222:G:A	4.36227e-24	-7.58227e-10	-0.488822	1.85069e-06	-7.58227e-10	-0.414291
89398786	chr5:89398786:A:G	7.4247e-24	-7.58227e-10	0.0429973	3.2961e-06	-7.58227e-10	0.162891
89398814	chr5:89398814:C:A	1.41572e-24	-1.61418	-4.83947e-10	5.87506e-07	-1.56172	-4.83947e-10
89399267	chr5:89399267:T:C	1.70061e-24	-7.58227e-10	-1.43083	6.51751e-07	-7.58227e-10	-1.45794
89399452	chr5:89399452:A:G	5.88288e-25	-2.49235	-4.83947e-10	2.99489e-07	-2.23553	-4.83947e-10
89400298	chr5:89400298:A:C	1.70104e-24	-7.58227e-10	-1.43057	6.51882e-07	-7.58227e-10	-1.45774
89400781	chr5:89400781:C:T	2.09845e-24	-7.58227e-10	-1.22062	9.2525e-07	-7.58227e-10	-1.10754
89400809	chr5:89400809:A:AT	3.16713e-25	-1.75826	-1.35331	9.4062e-08	-2.2821	-1.11155
89400851	chr5:89400851:C:A	3.14097e-25	-1.75537	-1.3645	9.25384e-08	-2.28031	-1.12967
89400969	chr5:89400969:G:T	5.21069e-24	-7.58227e-10	-0.311101	2.47114e-06	-7.58227e-10	-0.125169
89401059	chr5:89401059:T:C	1.62059e-25	-2.35388	-1.42772	6.29575e-08	-2.34332	-1.45182
89401434	chr5:89401434:A:G	1.68937e-24	-7.58227e-10	-1.43746	6.4837e-07	-7.58227e-10	-1.46314
89402175	chr5:89402175:G:A	3.18365e-24	-7.58227e-10	-0.803785	1.45339e-06	-7.58227e-10	-0.65595
89402407	chr5:89402407:G:A	1.69145e-24	-7.58227e-10	-1.43623	6.49003e-07	-7.58227e-10	-1.46217
89403010	chr5:89403010:T:C	1.58053e-24	-7.58227e-10	-1.50405	6.29613e-07	-7.58227e-10	-1.4925
89404977	chr5:89404977:T:A	1.48589e-25	-2.47712	-1.39127	6.81496e-08	-2.3133	-1.40259
89405011	chr5:89405011:G:A	3.79138e-25	-1.71051	-1.22116	7.74444e-08	-2.23655	-1.35149
89405553	chr5:89405553:A:G	3.14585e-24	-7.58227e-10	-0.815731	1.01587e-06	-7.58227e-10	-1.01411
89405682	chr5:89405682:A:G	1.64032e-25	-2.34078	-1.42873	6.35342e-08	-2.33334	-1.45269
89406653	chr5:89406653:C:A	1.78303e-24	-7.58227e-10	-1.3835	6.77716e-07	-7.58227e-10	-1.41887
89406761	chr5:89406761:C:T	2.1572e-25	-2.40712	-1.08847	1.29927e-07	-2.26608	-0.804549
89406854	chr5:89406854:A:G	1.69919e-24	-7.58227e-10	-1.43166	7.11795e-07	-7.58227e-10	-1.36981
89406925	chr5:89406925:T:C	3.46691e-25	-2.46717	-0.553972	1.42082e-07	-2.28712	-0.694079
89407028	chr5:89407028:C:T	9.91014e-25	-1.97084	-4.83947e-10	4.03271e-07	-1.93799	-4.83947e-10
89408063	chr5:89408063:C:A	9.3382e-25	-2.03029	-4.83947e-10	3.79284e-07	-1.99932	-4.83947e-10
89408136	chr5:89408136:G:A	4.67262e-24	-7.58227e-10	-0.420095	2.19685e-06	-7.58227e-10	-0.242821
89408422	chr5:89408422:C:T	1.74046e-24	-7.58227e-10	-1.40767	6.64227e-07	-7.58227e-10	-1.43898
89408568	chr5:89408568:G:A	4.42924e-24	-0.473587	-4.83947e-10	1.24696e-06	-0.809138	-4.83947e-10
89409251	chr5:89409251:G:A	1.75686e-24	-7.58227e-10	-1.39829	6.70447e-07	-7.58227e-10	-1.42966
89409384	chr5:89409384:T:C	3.73034e-25	-1.72364	-1.22426	7.68437e-08	-2.24197	-1.35386
89409467	chr5:89409467:A:G	1.7415e-24	-7.58227e-10	-1.40707	6.64544e-07	-7.58227e-10	-1.4385
89409822	chr5:89409822:T:G	5.10129e-25	-1.75583	-0.879077	1.0051e-07	-2.26046	-1.06689
89409915	chr5:89409915:T:G	2.45533e-24	-1.06355	-4.83947e-10	3.63949e-07	-2.04059	-4.83947e-10
89409937	chr5:89409937:C:T	3.564e-25	-1.82835	-1.16517	7.58724e-08	-2.41864	-1.18991
89410085	chr5:89410085:A:G	5.91794e-25	-2.48641	-4.83947e-10	2.32711e-07	-2.4878	-4.83947e-10
89410392	chr5:89410392:T:C	2.38353e-24	-7.58227e-10	-1.09323	8.70103e-07	-7.58227e-10	-1.16899
89410582	chr5:89410582:C:T	1.74113e-24	-7.58227e-10	-1.40728	6.64435e-07	-7.58227e-10	-1.43867
89411010	chr5:89411010:A:G	6.00717e-25	-2.47145	-4.83947e-10	2.49526e-07	-2.41804	-4.83947e-10
89411097	chr5:89411097:T:C	6.85678e-24	-7.58227e-10	-0.0365757	3.16836e-06	-7.58227e-10	0.123367
89412239	chr5:89412239:A:G	7.05063e-25	-2.31128	-4.83947e-10	4.91221e-07	-1.74071	-4.83947e-10
89412615	chr5:89412615:C:T	1.8555e-24	-7.58227e-10	-1.34366	7.97866e-07	-7.58227e-10	-1.25566
89413397	chr5:89413397:C:T	2.6915e-25	-1.83947	-1.43484	8.01843e-08	-2.30627	-1.24701
89414141	chr5:89414141:C:T	7.37238e-25	-2.26666	-4.83947e-10	2.67996e-07	-2.34663	-4.83947e-10
89414295	chr5:89414295:T:G	3.4444e-25	-1.86167	-1.16598	7.49091e-08	-2.43045	-1.19088
89414445	chr5:89414445:T:C	6.94449e-25	-2.32645	-4.83947e-10	2.59193e-07	-2.38003	-4.83947e-10
89414702	chr5:89414702:G:A	3.52977e-25	-1.85429	-1.14888	7.63832e-08	-2.42767	-1.17417
89414779	chr5:89414779:G:A	6.81538e-25	-2.34522	-4.83947e-10	2.62143e-07	-2.36871	-4.83947e-10
89415096	chr5:89415096:A:C	2.23491e-25	-2.37161	-1.08858	1.23814e-07	-2.31412	-0.804705
89415254	chr5:89415254:C:A	3.62501e-25	-1.60344	-1.37311	8.02665e-08	-2.17077	-1.38148
89415591	chr5:89415591:G:A	1.55738e-25	-2.48249	-1.3389	7.06949e-08	-2.32695	-1.35228
89416114	chr5:89416114:T:A	1.73834e-24	-7.58227e-10	-1.40888	6.63626e-07	-7.58227e-10	-1.43988
89416229	chr5:89416229:T:C	5.8805e-25	-2.49276	-4.83947e-10	2.61043e-07	-2.37292	-4.83947e-10
89416958	chr5:89416958:T:A	1.59622e-24	-7.58227e-10	-1.49418	6.2336e-07	-7.58227e-10	-1.50248
89416977	chr5:89416977:A:G	2.62787e-25	-1.86366	-1.43456	7.91163e-08	-2.32001	-1.24668
89417747	chr5:89417747:A:G	3.50502e-25	-1.64586	-1.36434	7.88926e-08	-2.1962	-1.37331
89418086	chr5:89418086:G:A	6.79737e-25	-2.34786	-4.83947e-10	4.55767e-07	-1.81562	-4.83947e-10
89418563	chr5:89418563:T:A	1.37243e-25	-2.49749	-1.45032	5.93876e-08	-2.42778	-1.42574
89418579	chr5:89418579:A:G	6.45218e-25	-1.77865	-0.621334	1.30319e-07	-2.27288	-0.794738
89418751	chr5:89418751:G:A	2.13754e-24	-7.58227e-10	-1.20216	7.41361e-07	-7.58227e-10	-1.32911
89419249	chr5:89419249:G:A	4.07153e-25	-2.44665	-0.413729	1.69404e-07	-2.24279	-0.562521
89419355	chr5:89419355:A:C	2.54804e-25	-1.83157	-1.4975	6.32883e-08	-2.30204	-1.48786
89420303	chr5:89420303:T:A	7.45452e-25	-1.81413	-0.441446	1.4988e-07	-2.29305	-0.634723
89420327	chr5:89420327:A:T	1.46195e-25	-2.48078	-1.40385	6.68118e-08	-2.32235	-1.41337
89420592	chr5:89420592:A:G	1.67585e-24	-7.58227e-10	-1.44549	6.43723e-07	-7.58227e-10	-1.47033
89420897	chr5:89420897:C:T	1.62815e-25	-2.3523	-1.42466	6.31541e-08	-2.34276	-1.44926
89422019	chr5:89422019:G:C	1.20022e-24	-1.77931	-4.83947e-10	4.5737e-07	-1.81211	-4.83947e-10
89422028	chr5:89422028:G:T	4.11119e-24	-0.548103	-4.83947e-10	3.65469e-06	0.266163	-4.83947e-10
89423233	chr5:89423233:C:G	1.81484e-24	-7.58227e-10	-1.36582	6.88121e-07	-7.58227e-10	-1.40364
89423245	chr5:89423245:C:T	2.94499e-24	-7.58227e-10	-0.881707	1.02633e-06	-7.58227e-10	-1.00386
89423530	chr5:89423530:G:T	1.90081e-25	-2.43341	-1.18871	7.26701e-08	-2.24622	-1.40545
89423658	chr5:89423658:C:T	1.76845e-24	-7.58227e-10	-1.39171	6.73231e-07	-7.58227e-10	-1.42551
89423803	chr5:89423803:A:G	1.77255e-24	-7.58227e-10	-1.3894	6.74532e-07	-7.58227e-10	-1.42358
89425772	chr5:89425772:T:C	1.79679e-24	-7.58227e-10	-1.37581	6.82272e-07	-7.58227e-10	-1.41217
89425843	chr5:89425843:G:C	2.00763e-24	-7.58227e-10	-1.26486	7.07446e-07	-7.58227e-10	-1.37594
89426098	chr5:89426098:C:T	1.99693e-24	-7.58227e-10	-1.27021	7.60523e-07	-7.58227e-10	-1.3036
89426099	chr5:89426099:G:A	4.19288e-24	-7.58227e-10	-0.528426	1.79587e-06	-7.58227e-10	-0.444356
89426210	chr5:89426210:A:G	6.34414e-24	-7.58227e-10	-0.114283	1.7764e-06	-7.58227e-10	-0.455257
89426414	chr5:89426414:G:A	3.82433e-24	-7.58227e-10	-0.620432	1.62771e-06	-7.58227e-10	-0.542675
89426500	chr5:89426500:G:T	2.9502e-25	-1.77052	-1.412	9.27452e-08	-2.26525	-1.1425
89427279	chr5:89427279:C:T	1.84811e-24	-7.58227e-10	-1.34765	6.98859e-07	-7.58227e-10	-1.38815
89427589	chr5:89427589:G:T	1.69276e-24	-7.58227e-10	-1.43545	7.0778e-07	-7.58227e-10	-1.37547
89428504	chr5:89428504:A:G	7.01272e-24	-7.58227e-10	-0.0140881	3.52212e-06	-7.58227e-10	0.229215
89428612	chr5:89428612:C:A	2.0862e-24	-7.58227e-10	-1.22647	8.63205e-07	-7.58227e-10	-1.17695
89428631	chr5:89428631:A:C	1.72826e-25	-2.26679	-1.4505	6.79875e-08	-2.45239	-1.26589
89429231	chr5:89429231:G:A	1.15572e-24	-0.953201	-0.863886	1.62563e-07	-1.59981	-1.24672
89429589	chr5:89429589:G:A	1.32886e-25	-2.48078	-1.4993	5.69441e-08	-2.39009	-1.50545
89430090	chr5:89430090:C:T	1.57873e-24	-7.58227e-10	-1.50519	6.24261e-07	-7.58227e-10	-1.50103
89430350	chr5:89430350:T:C	1.90537e-24	-7.58227e-10	-1.31714	6.97806e-07	-7.58227e-10	-1.38966
89430520	chr5:89430520:C:T	1.48813e-25	-2.46701	-1.39987	6.93479e-08	-2.28898	-1.40949
89430575	chr5:89430575:G:A	5.34065e-24	-7.58227e-10	-0.286466	2.6242e-06	-7.58227e-10	-0.0650731
89430906	chr5:89430906:G:C	1.76847e-24	-7.58227e-10	-1.3917	6.78843e-07	-7.58227e-10	-1.41721
89430965	chr5:89430965:T:A	1.91071e-24	-7.58227e-10	-1.31434	7.32139e-07	-7.58227e-10	-1.34163
89431759	chr5:89431759:A:G	3.53176e-24	-7.58227e-10	-0.700019	1.12323e-06	-7.58227e-10	-0.913643
89431789	chr5:89431789:G:A	7.48294e-25	-1.75694	-0.494835	1.46888e-07	-2.25813	-0.689803
89432272	chr5:89432272:C:T	5.86331e-25	-1.80606	-0.689621	1.2367e-07	-2.28682	-0.833168
89432632	chr5:89432632:G:A	3.85645e-24	-7.58227e-10	-0.612067	1.64471e-06	-7.58227e-10	-0.53228
89433230	chr5:89433230:T:C	2.56534e-25	-1.89856	-1.42374	7.96958e-08	-2.33442	-1.22496
89433480	chr5:89433480:T:C	5.30294e-24	-7.58227e-10	-0.293553	2.60276e-06	-7.58227e-10	-0.0732757
89433834	chr5:89433834:A:G	5.8782e-25	-2.49315	-4.83947e-10	2.30862e-07	-2.49578	-4.83947e-10
89434034	chr5:89434034:G:A	2.38772e-25	-1.89022	-1.50384	6.23848e-08	-2.33206	-1.47222
89435197	chr5:89435197:CA:C	4.97758e-24	-7.58227e-10	-0.356872	2.42656e-06	-7.58227e-10	-0.143375
89435259	chr5:89435259:T:A	1.9175e-24	-7.58227e-10	-1.31079	7.16735e-07	-7.58227e-10	-1.3629
89435329	chr5:89435329:T:G	1.46346e-25	-2.37811	-1.50548	6.39663e-08	-2.33345	-1.4458
89435340	chr5:89435340:A:G	3.14745e-24	-7.58227e-10	-0.815222	1.08889e-06	-7.58227e-10	-0.944687
89435975	chr5:89435975:T:C	4.06688e-24	-7.58227e-10	-0.558939	1.37399e-06	-7.58227e-10	-0.712127
89436377	chr5:89436377:G:A	3.86452e-24	-7.58227e-10	-0.609976	1.64834e-06	-7.58227e-10	-0.530077
89436931	chr5:89436931:A:G	1.96315e-24	-7.58227e-10	-1.28727	8.50566e-07	-7.58227e-10	-1.1917
89437035	chr5:89437035:C:T	2.1252e-24	-7.58227e-10	-1.20795	7.93395e-07	-7.58227e-10	-1.26128
89437039	chr5:89437039:T:G	3.85764e-24	-7.58227e-10	-0.611759	1.64519e-06	-7.58227e-10	-0.531993
89438563	chr5:89438563:G:A	2.2531e-25	-1.94746	-1.50463	6.08954e-08	-2.36041	-1.46804
89439247	chr5:89439247:T:G	7.76232e-24	-7.58227e-10	0.0874664	3.41129e-06	-7.58227e-10	0.197245
89439327	chr5:89439327:TAGAG:T	1.70445e-24	-7.58227e-10	-1.42857	6.52921e-07	-7.58227e-10	-1.45615
89440458	chr5:89440458:T:C	1.55914e-24	-1.04792	-0.469757	1.48679e-07	-1.80312	-1.13269
89440476	chr5:89440476:A:G	3.09485e-25	-2.28747	-0.847185	8.669e-08	-2.49805	-0.977214
89442130	chr5:89442130:AC:A	5.51459e-25	-1.92468	-0.632324	1.22324e-07	-2.35028	-0.780651
89442373	chr5:89442373:A:G	3.19973e-24	-0.798749	-4.83947e-10	2.71006e-06	-0.0328758	-4.83947e-10
89443076	chr5:89443076:A:G	3.41729e-24	-7.58227e-10	-0.732966	1.57454e-06	-7.58227e-10	-0.575885
89444506	chr5:89444506:A:C	2.50655e-25	-1.9444	-1.40109	8.27004e-08	-2.34338	-1.179
89445242	chr5:89445242:T:C	3.13332e-25	-2.06457	-1.05773	1.31513e-07	-2.42575	-0.632743
89445260	chr5:89445260:A:G	1.69429e-25	-2.28435	-1.45279	5.40134e-08	-2.48684	-1.46153
89445302	chr5:89445302:C:T	2.26985e-24	-7.58227e-10	-1.1421	9.47885e-07	-7.58227e-10	-1.08337
89445323	chr5:89445323:CT:C	1.79779e-24	-7.58227e-10	-1.37526	7.62225e-07	-7.58227e-10	-1.30136
89446768	chr5:89446768:T:C	7.23254e-24	0.0167764	-4.83947e-10	2.82695e-07	-2.29324	-4.83947e-10
89447402	chr5:89447402:A:G	2.25169e-25	-2.44278	-1.00993	1.21298e-07	-1.90252	-1.23684
89447728	chr5:89447728:G:A	5.66332e-24	-7.58227e-10	-0.227805	1.70015e-06	-7.58227e-10	-0.499133
89447729	chr5:89447729:A:T	5.69541e-24	-7.58227e-10	-0.222154	1.70875e-06	-7.58227e-10	-0.494084
89448145	chr5:89448145:C:T	1.80812e-25	-2.46388	-1.20823	1.02309e-07	-1.92401	-1.38559
89448733	chr5:89448733:G:A	1.77458e-25	-2.39467	-1.29617	5.76384e-08	-2.42709	-1.45632
89449008	chr5:89449008:A:G	2.44425e-24	-7.58227e-10	-1.06808	1.07991e-06	-7.58227e-10	-0.952966
89449077	chr5:89449077:G:A	9.78729e-25	-1.05024	-0.933077	1.69679e-07	-1.59475	-1.20895
89449367	chr5:89449367:T:C	1.6092e-25	-2.38426	-1.4044	5.56772e-08	-2.4179	-1.50014
89449868	chr5:89449868:G:GA	2.35293e-24	-7.58227e-10	-1.10615	8.3915e-07	-7.58227e-10	-1.20521
89449988	chr5:89449988:G:A	6.01145e-25	-2.47073	-4.83947e-10	2.2858e-07	-2.50572	-4.83947e-10
89450065	chr5:89450065:T:C	2.47946e-25	-1.97683	-1.37953	2.7111e-07	-0.917493	-1.41758
89450347	chr5:89450347:T:G	1.62063e-25	-2.38089	-1.40069	5.58685e-08	-2.41537	-1.49923
89450386	chr5:89450386:G:A	1.87464e-25	-2.13803	-1.49796	5.32125e-08	-2.45935	-1.50396
89450514	chr5:89450514:A:G	1.60086e-25	-2.40172	-1.39214	5.50266e-08	-2.43276	-1.49702
89450588	chr5:89450588:T:C	1.93592e-25	-2.10648	-1.49733	5.38529e-08	-2.44717	-1.50417
89450875	chr5:89450875:A:G	2.34182e-24	-7.58227e-10	-1.11088	8.35763e-07	-7.58227e-10	-1.20926
89451048	chr5:89451048:C:T	4.89858e-25	-2.11379	-0.561666	1.05467e-07	-2.3137	-0.965506
89451480	chr5:89451480:C:T	8.22659e-25	-2.48029	0.323264	7.05715e-07	-1.61785	0.239456
89451807	chr5:89451807:G:A	5.38156e-24	-7.58227e-10	-0.278835	2.50533e-06	-7.58227e-10	-0.111427
89451866	chr5:89451866:A:C	5.41786e-25	-2.48536	-0.0893422	4.60602e-07	-1.65273	-0.152335
89452164	chr5:89452164:G:A	1.5143e-25	-2.41427	-1.43518	5.65352e-08	-2.41169	-1.49105
89452498	chr5:89452498:T:C	2.43992e-24	-7.58227e-10	-1.06985	8.68419e-07	-7.58227e-10	-1.17093
89452635	chr5:89452635:T:C	1.94204e-25	-2.24261	-1.35805	7.47463e-08	-2.23019	-1.39331
89452951	chr5:89452951:C:T	1.48129e-25	-2.44137	-1.43012	5.84833e-08	-2.38034	-1.48852
89453265	chr5:89453265:G:A	1.52001e-25	-2.35915	-1.48653	5.33047e-08	-2.45665	-1.50493
89455125	chr5:89455125:G:A	7.2168e-25	-2.28799	-4.83947e-10	2.85563e-07	-2.28314	-4.83947e-10
89455499	chr5:89455499:C:T	4.68484e-25	-1.28781	-1.43226	1.05887e-07	-2.00506	-1.27018
89455770	chr5:89455770:A:G	2.29499e-25	-2.36078	-1.07289	6.29175e-08	-2.48941	-1.30637
89456147	chr5:89456147:A:G	1.31683e-25	-2.49789	-1.49128	5.45206e-08	-2.43845	-1.50057
89456597	chr5:89456597:A:T	1.78515e-25	-2.27939	-1.40551	6.26379e-08	-2.37014	-1.43009
89456714	chr5:89456714:G:A	3.60127e-24	-0.0130204	-0.667508	2.39719e-06	0.439919	-0.59547
89456767	chr5:89456767:G:A	1.62019e-25	-2.29959	-1.48227	5.7755e-08	-2.38545	-1.49594
89456856	chr5:89456856:C:A	6.49741e-25	-2.393	-4.83947e-10	2.39086e-07	-2.46078	-4.83947e-10
89456927	chr5:89456927:C:T	1.70846e-25	-2.24872	-1.48009	5.30071e-08	-2.4942	-1.47297
89456957	chr5:89456957:C:A	2.37026e-25	-1.9239	-1.4775	1.20256e-07	-1.65183	-1.49615
89458093	chr5:89458093:C:A	8.76309e-25	-2.09385	-4.83947e-10	2.95713e-07	-2.24821	-4.83947e-10
89458385	chr5:89458385:C:A	4.04282e-24	-7.58227e-10	-0.564872	1.92479e-06	-7.58227e-10	-0.375028
89458415	chr5:89458415:G:A	2.92232e-24	-7.58227e-10	-0.889435	9.97056e-07	-7.58227e-10	-1.0328
89458555	chr5:89458555:G:A	1.97158e-24	-7.58227e-10	-1.28298	8.20882e-07	-7.58227e-10	-1.22722
89459637	chr5:89459637:A:G	3.70219e-24	-0.0127917	-0.640098	2.47058e-06	0.440017	-0.56541
89460815	chr5:89460815:T:A	1.91455e-25	-2.1227	-1.49221	5.55541e-08	-2.46015	-1.4601
89461138	chr5:89461138:G:A	1.80691e-25	-2.17438	-1.4984	5.56895e-08	-2.47288	-1.44493
89461204	chr5:89461204:C:T	2.34041e-24	-7.58227e-10	-1.11149	8.45486e-07	-7.58227e-10	-1.19769
89461386	chr5:89461386:CAA:C	2.18053e-24	-7.58227e-10	-1.18225	9.12001e-07	-7.58227e-10	-1.12196
89461417	chr5:89461417:A:G	2.96351e-24	-0.192489	-0.682951	1.96541e-06	0.24489	-0.599038
89462162	chr5:89462162:A:T	1.31738e-23	-7.58227e-10	0.616416	3.92476e-06	-7.58227e-10	0.337458
89462250	chr5:89462250:C:T	2.88096e-25	-1.93627	-1.27	9.47674e-08	-2.01178	-1.3744
89462898	chr5:89462898:A:C	2.52325e-24	-7.58227e-10	-1.03627	9.044e-07	-7.58227e-10	-1.13033
89463406	chr5:89463406:G:A	2.45834e-25	-1.86075	-1.50416	2.39664e-07	-0.958373	-1.49999
89464471	chr5:89464471:T:G	2.42482e-25	-1.8746	-1.50404	2.34115e-07	-0.981548	-1.50024
89464666	chr5:89464666:G:A	2.79305e-24	-7.58227e-10	-0.934679	9.5728e-07	-7.58227e-10	-1.07351
89464694	chr5:89464694:A:G	1.77212e-25	-2.50625	-1.18597	7.68442e-08	-2.34936	-1.24646
89464750	chr5:89464750:T:A	3.30073e-25	-1.89658	-1.17368	1.05055e-07	-1.97896	-1.30416
89464789	chr5:89464789:G:A	1.6417e-24	-7.58227e-10	-1.46608	6.58067e-07	-7.58227e-10	-1.4483
89464908	chr5:89464908:A:G	2.76124e-24	-7.58227e-10	-0.946133	1.18409e-06	-7.58227e-10	-0.860871
89464994	chr5:89464994:G:C	2.18835e-24	-7.58227e-10	-1.17867	9.53596e-07	-7.58227e-10	-1.07736
89465092	chr5:89465092:C:T	5.44608e-24	-7.58227e-10	-0.266918	2.39814e-06	-7.58227e-10	-0.155154
89465179	chr5:89465179:G:A	1.72193e-24	-1.41837	-4.83947e-10	3.59737e-06	0.250355	-4.83947e-10
89465277	chr5:89465277:T:G	3.00115e-25	-1.87938	-1.28602	9.84492e-08	-1.96154	-1.38653
89465329	chr5:89465329:C:T	2.42219e-24	-7.58227e-10	-1.07714	8.72117e-07	-7.58227e-10	-1.16668
89465423	chr5:89465423:C:T	2.88035e-25	-1.94089	-1.26559	9.43502e-08	-2.01966	-1.37092
89465489	chr5:89465489:T:C	2.42219e-24	-7.58227e-10	-1.07714	8.72117e-07	-7.58227e-10	-1.16668
89466102	chr5:89466102:T:C	2.35431e-25	-1.90292	-1.50523	1.22563e-07	-1.62639	-1.50259
89466123	chr5:89466123:C:G	2.78341e-25	-1.94245	-1.29828	9.22659e-08	-2.0176	-1.39532
89466172	chr5:89466172:T:G	2.86104e-25	-1.93714	-1.27608	9.4275e-08	-2.01262	-1.37877
89466585	chr5:89466585:T:C	5.0542e-25	-1.86158	-0.782595	3.54596e-07	-0.953857	-1.11277
89467061	chr5:89467061:G:T	1.79168e-24	-7.58227e-10	-1.37866	7.26096e-07	-7.58227e-10	-1.34992
89467063	chr5:89467063:A:T	1.79076e-24	-7.58227e-10	-1.37918	7.25671e-07	-7.58227e-10	-1.35051
89467096	chr5:89467096:T:A	1.97373e-24	-7.58227e-10	-1.28189	7.28989e-07	-7.58227e-10	-1.34594
89467483	chr5:89467483:G:A	1.66839e-24	-7.58227e-10	-1.44995	6.41925e-07	-7.58227e-10	-1.47313
89468144	chr5:89468144:G:A	4.1879e-24	-7.58227e-10	-0.529614	1.58644e-06	-7.58227e-10	-0.568356
89468398	chr5:89468398:G:A	1.80637e-25	-2.23785	-1.43523	5.78139e-08	-2.39626	-1.48411
89468480	chr5:89468480:A:G	2.26929e-24	-0.274972	-0.867376	1.47461e-06	0.149806	-0.791258
89468485	chr5:89468485:G:T	1.79384e-25	-2.26487	-1.41517	5.71227e-08	-2.41893	-1.47347
89469352	chr5:89469352:A:T	2.05553e-25	-2.04711	-1.49676	1.0056e-07	-1.82187	-1.50498
89469555	chr5:89469555:C:T	2.26201e-25	-2.3742	-1.07395	7.66629e-08	-2.34964	-1.24855
89469655	chr5:89469655:T:C	1.96571e-25	-2.08901	-1.49953	9.55243e-08	-1.87276	-1.50546
89470069	chr5:89470069:T:A	1.29248e-25	-2.50233	-1.5055	5.28317e-08	-2.46597	-1.50452
89470262	chr5:89470262:G:A	4.30375e-24	-7.58227e-10	-0.502327	1.87196e-06	-7.58227e-10	-0.402862
89470823	chr5:89470823:A:T	6.02602e-25	-2.46831	-4.83947e-10	2.65614e-07	-2.35556	-4.83947e-10
89471085	chr5:89471085:T:C	9.64841e-24	1.64452	-1.33954	2.24516e-06	1.28089	-1.50196
89471244	chr5:89471244:C:T	4.54665e-24	-7.58227e-10	-0.447424	1.48812e-06	-7.58227e-10	-0.632337
89471423	chr5:89471423:G:A	1.58e-24	-7.58227e-10	-1.50439	6.33982e-07	-7.58227e-10	-1.48558
89472353	chr5:89472353:A:G	1.76248e-24	-7.58227e-10	-1.39509	7.12275e-07	-7.58227e-10	-1.36914
89473136	chr5:89473136:T:C	3.08509e-25	-1.63832	-1.4995	7.29164e-08	-2.21549	-1.4328
89473319	chr5:89473319:C:A	3.58425e-25	-2.235	-0.752845	1.24269e-07	-2.19835	-0.916804
89475252	chr5:89475252:G:A	2.54179e-24	-7.58227e-10	-1.02894	1.08102e-06	-7.58227e-10	-0.951944
89475712	chr5:89475712:G:A	2.15556e-24	-7.58227e-10	-1.19376	9.30487e-07	-7.58227e-10	-1.10189
89476120	chr5:89476120:G:A	2.43183e-24	-7.58227e-10	-1.07317	1.073e-06	-7.58227e-10	-0.959386
89476578	chr5:89476578:T:G	1.06017e-24	-1.90338	-4.83947e-10	4.05355e-07	-1.93284	-4.83947e-10
89476874	chr5:89476874:C:T	2.32652e-25	-1.96584	-1.45418	1.13419e-07	-1.72442	-1.48209
89477296	chr5:89477296:T:C	1.62824e-24	-7.58227e-10	-1.47432	6.60055e-07	-7.58227e-10	-1.44528
89477456	chr5:89477456:A:G	6.50952e-25	-2.19997	-0.191168	2.11774e-07	-2.15929	-0.422789
89477962	chr5:89477962:G:A	2.17103e-24	-7.58227e-10	-1.18661	9.01317e-07	-7.58227e-10	-1.13375
89478105	chr5:89478105:A:T	2.12153e-24	-7.58227e-10	-1.20968	9.11034e-07	-7.58227e-10	-1.12302
89478158	chr5:89478158:ACT:A	1.36406e-24	-0.853281	-0.798066	8.47629e-07	-0.492018	-0.703142
89478431	chr5:89478431:T:A	2.57812e-25	-2.40131	-0.916035	8.22969e-08	-2.37612	-1.15115
89479024	chr5:89479024:A:G	5.8354e-25	-2.50046	-4.83947e-10	2.79222e-07	-2.3056	-4.83947e-10
89479305	chr5:89479305:TG:T	1.68449e-24	-7.58227e-10	-1.44035	6.48565e-07	-7.58227e-10	-1.46284
89479309	chr5:89479309:C:T	4.32888e-24	-7.58227e-10	-0.496505	1.90135e-06	-7.58227e-10	-0.387285
89479393	chr5:89479393:G:A	2.40861e-25	-2.40499	-0.980353	7.80254e-08	-2.38003	-1.20054
89479581	chr5:89479581:T:C	1.41969e-25	-2.4548	-1.45916	5.06908e-08	-2.5064	-1.50546
89479699	chr5:89479699:A:G	2.12015e-24	-7.58227e-10	-1.21033	9.04783e-07	-7.58227e-10	-1.12991
89480205	chr5:89480205:C:A	2.45271e-25	-2.42133	-0.945874	7.86744e-08	-2.39852	-1.17377
89480217	chr5:89480217:T:C	2.46316e-25	-2.40268	-0.960275	7.94406e-08	-2.37743	-1.18516
89481043	chr5:89481043:G:A	1.5713e-24	-0.778937	-0.730976	9.8509e-07	-0.412502	-0.632367
89481223	chr5:89481223:A:G	2.09183e-24	-7.58227e-10	-1.22378	8.91254e-07	-7.58227e-10	-1.14497
89481318	chr5:89481318:T:G	3.21039e-25	-2.21904	-0.878961	1.03594e-07	-2.17719	-1.11994
89481379	chr5:89481379:A:T	6.93343e-25	-2.32804	-4.83947e-10	2.60492e-07	-2.37503	-4.83947e-10
89481392	chr5:89481392:A:T	3.98066e-24	-7.58227e-10	-0.580366	1.31786e-06	-7.58227e-10	-0.753838
89481441	chr5:89481441:A:G	5.89846e-25	-2.48971	-4.83947e-10	3.44511e-07	-2.09548	-4.83947e-10
89481612	chr5:89481612:G:T	2.39965e-25	-2.41565	-0.973426	7.75367e-08	-2.39195	-1.1949
89482654	chr5:89482654:C:G	6.37701e-25	-2.4117	-4.83947e-10	2.42013e-07	-2.44861	-4.83947e-10
89482712	chr5:89482712:C:T	2.42641e-25	-2.37513	-1.00286	1.24576e-07	-2.24857	-0.86412
89482715	chr5:89482715:G:A	6.70938e-25	-1.67119	-0.689703	3.79775e-07	-0.856186	-1.14184
89482783	chr5:89482783:A:G	1.84678e-24	-7.58227e-10	-1.34837	7.04295e-07	-7.58227e-10	-1.38041
89482969	chr5:89482969:T:G	1.58754e-24	-7.58227e-10	-1.49963	6.21608e-07	-7.58227e-10	-1.50529
89483031	chr5:89483031:G:A	7.184e-25	-1.50041	-0.792129	1.60552e-07	-2.39411	-0.464876
89483044	chr5:89483044:T:C	4.01371e-24	-1.4868	0.914697	9.18854e-07	-2.24163	1.12715
89483335	chr5:89483335:C:T	1.48108e-25	-2.37538	-1.49625	5.28482e-08	-2.46702	-1.50316
89483471	chr5:89483471:C:G	1.10597e-24	-1.86109	-4.83947e-10	1.59256e-06	-0.564506	-4.83947e-10
89484221	chr5:89484221:G:T	8.3144e-25	-2.14641	-4.83947e-10	4.90098e-07	-1.743	-4.83947e-10
89484314	chr5:89484314:A:G	3.60498e-24	-7.58227e-10	-0.679498	1.55238e-06	-7.58227e-10	-0.590059
89484420	chr5:89484420:C:T	1.63402e-24	-7.58227e-10	-1.47077	6.6785e-07	-7.58227e-10	-1.43354
89484787	chr5:89484787:G:C	1.05576e-24	-1.90756	-4.83947e-10	4.06839e-07	-1.92918	-4.83947e-10
89484820	chr5:89484820:A:G	1.60074e-25	-2.32138	-1.47256	8.83642e-08	-1.95073	-1.5054
89484828	chr5:89484828:T:C	9.48713e-25	-1.24922	-0.765248	2.63562e-07	-1.38343	-0.979882
89484957	chr5:89484957:A:G	6.16372e-25	-0.945125	-1.50059	1.47263e-07	-1.50828	-1.43711
89485051	chr5:89485051:G:T	1.70755e-24	0.0400194	-1.46677	2.46192e-07	-1.11048	-1.32102
89485096	chr5:89485096:T:A	1.38329e-25	-2.43914	-1.50079	5.31671e-08	-2.49782	-1.46634
89486051	chr5:89486051:C:T	1.78309e-25	-2.19062	-1.49543	6.08335e-08	-2.38393	-1.44553
89486386	chr5:89486386:C:T	1.86215e-24	-7.58227e-10	-1.34008	6.92451e-07	-7.58227e-10	-1.39736
89487604	chr5:89487604:G:T	4.12974e-25	-1.48659	-1.3596	7.79529e-08	-2.20773	-1.37377
89487605	chr5:89487605:G:A	8.70112e-25	-0.871591	-1.22936	1.50482e-07	-1.44193	-1.48183
89488159	chr5:89488159:A:G	1.58592e-24	-7.58227e-10	-1.50065	6.33074e-07	-7.58227e-10	-1.48701
89488774	chr5:89488774:A:G	1.58725e-24	-7.58227e-10	-1.49981	6.21495e-07	-7.58227e-10	-1.50547
89489057	chr5:89489057:G:T	5.53342e-24	-7.58227e-10	-0.251008	1.73375e-06	-7.58227e-10	-0.47956
89489382	chr5:89489382:A:G	5.66382e-24	-7.58227e-10	-0.227715	1.77124e-06	-7.58227e-10	-0.458169
89489464	chr5:89489464:C:T	6.14504e-25	-1.64621	-0.802544	1.21688e-07	-2.29381	-0.842332
89489483	chr5:89489483:G:T	3.29189e-24	-7.58227e-10	-0.770353	1.11025e-06	-7.58227e-10	-0.925259
89489567	chr5:89489567:G:A	3.66853e-25	-2.22052	-0.744089	1.61081e-07	-1.78937	-1.06633
89489710	chr5:89489710:G:A	1.91709e-24	-7.58227e-10	-1.311	7.11207e-07	-7.58227e-10	-1.37064
89489913	chr5:89489913:A:G	1.79319e-24	-7.58227e-10	-1.37782	7.51867e-07	-7.58227e-10	-1.31504
89490053	chr5:89490053:A:G	3.23822e-24	-7.58227e-10	-0.78679	1.18511e-06	-7.58227e-10	-0.860014
89490110	chr5:89490110:C:T	1.58768e-24	-7.58227e-10	-1.49954	6.21478e-07	-7.58227e-10	-1.5055
89490121	chr5:89490121:T:A	7.65779e-25	-2.22868	-4.83947e-10	2.49707e-07	-2.41731	-4.83947e-10
89490153	chr5:89490153:G:A	3.75971e-25	-2.19564	-0.744414	1.67393e-07	-1.75069	-1.06657
89490190	chr5:89490190:A:G	1.58554e-24	-7.58227e-10	-1.50089	6.21516e-07	-7.58227e-10	-1.50544
89490341	chr5:89490341:G:A	2.50409e-24	-7.58227e-10	-1.04389	8.87701e-07	-7.58227e-10	-1.14897
89490795	chr5:89490795:G:A	1.3256e-25	-2.49149	-1.49104	5.38135e-08	-2.5073	-1.44477
89490934	chr5:89490934:T:C	4.99299e-24	-7.58227e-10	-0.353779	1.58028e-06	-7.58227e-10	-0.572247
89490958	chr5:89490958:C:T	1.92888e-24	-7.58227e-10	-1.30488	7.1485e-07	-7.58227e-10	-1.36553
89491118	chr5:89491118:T:C	1.64199e-24	-7.58227e-10	-1.46591	6.7281e-07	-7.58227e-10	-1.42614
89491301	chr5:89491301:T:C	1.02933e-24	-1.93291	-4.83947e-10	4.31648e-07	-1.86999	-4.83947e-10
89491358	chr5:89491358:A:G	1.30391e-25	-2.49466	-1.50437	5.15643e-08	-2.50627	-1.4885
89491382	chr5:89491382:A:G	8.16215e-25	-2.16489	-4.83947e-10	2.58656e-07	-2.3821	-4.83947e-10
89491640	chr5:89491640:A:G	2.40291e-24	-7.58227e-10	-1.08513	1.03907e-06	-7.58227e-10	-0.991517
89491707	chr5:89491707:G:A	5.80686e-25	-2.50536	-4.83947e-10	3.23856e-07	-2.1573	-4.83947e-10
89491846	chr5:89491846:C:T	6.13573e-25	-2.45027	-4.83947e-10	2.39071e-07	-2.46084	-4.83947e-10
89491877	chr5:89491877:G:C	1.09861e-24	-0.769747	-1.09802	1.86687e-07	-1.36961	-1.33855
89492238	chr5:89492238:G:C	5.28918e-24	-7.58227e-10	-0.296151	1.66455e-06	-7.58227e-10	-0.520294
89492668	chr5:89492668:G:C	4.47196e-25	-2.10986	-0.656715	2.07175e-07	-1.60885	-0.995191
89493209	chr5:89493209:A:G	1.57994e-24	-7.58227e-10	-1.50443	6.33131e-07	-7.58227e-10	-1.48693
89493315	chr5:89493315:A:G	4.26717e-25	-2.22944	-0.584005	1.80726e-07	-1.80252	-0.9381
89493613	chr5:89493613:T:C	1.73026e-24	-7.58227e-10	-1.41354	6.53428e-07	-7.58227e-10	-1.45537
89493802	chr5:89493802:T:C	8.11929e-25	-0.981767	-1.18839	1.39393e-07	-1.53258	-1.46772
89494437	chr5:89494437:T:C	1.57834e-24	-7.58227e-10	-1.50544	6.23584e-07	-7.58227e-10	-1.50212
89494457	chr5:89494457:A:T	1.77295e-24	0.0623467	-1.45152	2.58237e-07	-1.09547	-1.28826
89494460	chr5:89494460:T:C	1.76741e-24	-7.58227e-10	-1.3923	6.63959e-07	-7.58227e-10	-1.43938
89494635	chr5:89494635:A:G	4.53163e-25	-2.16894	-0.584376	1.98326e-07	-1.70918	-0.938516
89494793	chr5:89494793:C:T	1.8218e-25	-2.49252	-1.17205	5.95774e-08	-2.50731	-1.34302
89495053	chr5:89495053:A:G	1.79479e-24	-7.58227e-10	-1.37693	7.35572e-07	-7.58227e-10	-1.33695
89495233	chr5:89495233:C:T	3.80532e-24	-7.58227e-10	-0.625415	1.70213e-06	-7.58227e-10	-0.497966
89495373	chr5:89495373:T:C	5.42762e-24	-7.58227e-10	-0.270314	1.70298e-06	-7.58227e-10	-0.49747
89496115	chr5:89496115:G:A	5.24324e-24	-0.304875	-4.83947e-10	1.51782e-06	-0.61257	-4.83947e-10
89496992	chr5:89496992:C:T	2.33878e-24	-7.58227e-10	-1.11219	8.4402e-07	-7.58227e-10	-1.19943
89497180	chr5:89497180:T:G	3.97634e-25	-1.84623	-1.0378	2.36334e-07	-1.23429	-1.23806
89497289	chr5:89497289:A:T	1.68729e-24	-7.58227e-10	-1.43869	6.78173e-07	-7.58227e-10	-1.4182
89497345	chr5:89497345:G:A	3.36718e-25	-2.00507	-1.04526	1.90561e-07	-1.55959	-1.12804
89497352	chr5:89497352:A:G	1.79822e-24	-7.58227e-10	-1.37502	7.37127e-07	-7.58227e-10	-1.33484
89497464	chr5:89497464:G:A	6.2704e-25	-1.62763	-0.800928	1.23127e-07	-2.284	-0.840383
89497746	chr5:89497746:A:G	4.3663e-25	-2.18158	-0.608902	1.92524e-07	-1.7189	-0.958478
89498538	chr5:89498538:A:G	1.01755e-24	-1.23808	-0.706332	2.79615e-07	-1.37403	-0.930162
89498769	chr5:89498769:G:A	1.57852e-24	-7.58227e-10	-1.50533	6.26485e-07	-7.58227e-10	-1.49748
89498833	chr5:89498833:G:A	1.73221e-24	-7.58227e-10	-1.41242	7.06397e-07	-7.58227e-10	-1.37743
89498955	chr5:89498955:G:T	1.78271e-24	-7.58227e-10	-1.38368	6.69819e-07	-7.58227e-10	-1.4306
89498969	chr5:89498969:C:T	1.22016e-24	-1.09609	-0.66674	3.31887e-07	-1.24164	-0.891167
89499003	chr5:89499003:A:C	1.02098e-24	-1.12253	-0.818523	2.85229e-07	-1.26653	-1.01778
89499343	chr5:89499343:T:G	1.58093e-24	-7.58227e-10	-1.5038	6.24385e-07	-7.58227e-10	-1.50084
89500044	chr5:89500044:C:A	5.79719e-25	-2.50703	-4.83947e-10	2.3025e-07	-2.49844	-4.83947e-10
89500047	chr5:89500047:A:G	1.20554e-24	-0.269398	-1.50549	3.97442e-07	-0.459938	-1.49262
89500963	chr5:89500963:C:A	1.12258e-24	-0.3407	-1.50549	3.71785e-07	-0.528394	-1.49089
89501024	chr5:89501024:T:C	1.13106e-24	-0.333171	-1.50549	3.73849e-07	-0.521121	-1.49263
89501087	chr5:89501087:C:A	1.60503e-24	-7.58227e-10	-1.48867	6.42473e-07	-7.58227e-10	-1.47228
89501451	chr5:89501451:G:T	1.60473e-24	-7.58227e-10	-1.48886	6.4231e-07	-7.58227e-10	-1.47253
89501891	chr5:89501891:A:G	2.6507e-24	-0.799486	-0.187503	1.50027e-06	-0.448235	-0.17597
89501897	chr5:89501897:G:A	3.6067e-25	-2.45336	-0.528251	1.64008e-07	-2.4736	-0.364091
89501898	chr5:89501898:C:T	8.72931e-25	-0.593013	-1.5047	2.85286e-07	-0.786432	-1.49768
89501923	chr5:89501923:A:G	6.95298e-25	-0.96918	-1.35605	2.14424e-07	-1.11009	-1.45955
89502099	chr5:89502099:A:C	1.57848e-24	-7.58227e-10	-1.50535	6.21905e-07	-7.58227e-10	-1.50482
89502379	chr5:89502379:T:C	1.89407e-25	-2.43572	-1.18995	8.32109e-08	-2.41266	-1.10356
89502462	chr5:89502462:A:G	5.81753e-25	-2.50352	-4.83947e-10	2.28215e-07	-2.50731	-4.83947e-10
89502556	chr5:89502556:A:G	1.47938e-24	-1.17776	-0.392434	1.98639e-07	-2.06373	-0.582379
89502758	chr5:89502758:A:G	2.9877e-24	-7.58227e-10	-0.867309	1.30025e-06	-7.58227e-10	-0.767289
89502786	chr5:89502786:C:T	3.18994e-24	-7.58227e-10	-0.801812	1.01203e-06	-7.58227e-10	-1.01789
89502884	chr5:89502884:A:G	8.20604e-25	-0.660376	-1.49915	2.90584e-07	-0.798359	-1.46735
89502909	chr5:89502909:A:T	1.04269e-24	-1.15229	-0.767714	1.44735e-07	-2.04906	-0.913634
89503220	chr5:89503220:A:C	1.17617e-24	-0.294075	-1.50548	3.8763e-07	-0.484536	-1.49301
89503326	chr5:89503326:T:G	1.00294e-24	-1.17245	-0.786428	1.40511e-07	-2.06151	-0.930809
89503495	chr5:89503495:A:G	3.45611e-24	-7.58227e-10	-0.721669	1.18586e-06	-7.58227e-10	-0.859381
89503799	chr5:89503799:T:C	8.56771e-25	-0.611339	-1.50506	2.80521e-07	-0.804641	-1.49631
89504118	chr5:89504118:T:C	1.61081e-24	-7.58227e-10	-1.48508	6.53283e-07	-7.58227e-10	-1.45559
89504443	chr5:89504443:C:G	2.29446e-25	-2.44612	-0.987779	1.02556e-07	-2.42398	-0.883211
89504548	chr5:89504548:ATATATATATATG:A	1.59874e-24	-7.58227e-10	-1.4926	6.44125e-07	-7.58227e-10	-1.46971
89504647	chr5:89504647:T:C	1.92064e-24	0.184296	-1.49345	6.95263e-07	0.0266552	-1.41997
89505108	chr5:89505108:C:T	7.03129e-24	-7.58227e-10	-0.0114437	3.25803e-06	-7.58227e-10	0.151276
89505257	chr5:89505257:C:T	1.61416e-25	-2.47906	-1.30653	5.35943e-08	-2.49377	-1.46239
89505310	chr5:89505310:TC:T	3.54863e-24	-7.58227e-10	-0.695253	1.62742e-06	-7.58227e-10	-0.542849
89505838	chr5:89505838:A:G	1.95797e-24	-7.58227e-10	-1.28991	6.94399e-07	-7.58227e-10	-1.39456
89505859	chr5:89505859:T:C	8.36234e-25	-2.14066	-4.83947e-10	2.64238e-07	-2.36075	-4.83947e-10
89506097	chr5:89506097:C:T	1.17288e-24	-0.296912	-1.50544	3.88061e-07	-0.486507	-1.48993
89506342	chr5:89506342:G:A	3.26096e-24	-7.58227e-10	-0.779792	1.2071e-06	-7.58227e-10	-0.841625
89506412	chr5:89506412:T:C	1.99089e-24	-7.58227e-10	-1.27323	8.44967e-07	-7.58227e-10	-1.19831
89506721	chr5:89506721:T:A	2.18506e-24	-7.58227e-10	-1.18017	8.43651e-07	-7.58227e-10	-1.19986
89506894	chr5:89506894:A:G	1.30292e-24	-0.191712	-1.50549	4.30799e-07	-0.37935	-1.49261
89506955	chr5:89506955:A:G	3.6997e-24	-7.58227e-10	-0.653562	1.70268e-06	-7.58227e-10	-0.497645
89507362	chr5:89507362:C:T	1.09247e-24	-1.10559	-0.767787	1.48681e-07	-2.02214	-0.913655
89507715	chr5:89507715:C:A	3.40099e-24	-7.58227e-10	-0.737747	1.06725e-06	-7.58227e-10	-0.964759
89508132	chr5:89508132:G:A	2.095e-24	0.253944	-1.47621	7.50726e-07	0.0847307	-1.40129
89508198	chr5:89508198:G:A	2.35866e-24	-7.58227e-10	-1.10372	9.32021e-07	-7.58227e-10	-1.10025
89508287	chr5:89508287:T:C	1.73935e-24	0.0931115	-1.50141	6.20374e-07	-0.062654	-1.44463
89509139	chr5:89509139:G:A	2.55834e-24	-7.58227e-10	-1.02246	1.07173e-06	-7.58227e-10	-0.960575
89509685	chr5:89509685:A:T	2.3403e-24	-7.58227e-10	-1.11154	8.54506e-07	-7.58227e-10	-1.18708
89509939	chr5:89509939:G:A	3.37306e-24	-7.58227e-10	-0.745995	1.13723e-06	-7.58227e-10	-0.901254
89512394	chr5:89512394:T:A	1.41526e-25	-2.44467	-1.47242	5.29995e-08	-2.47222	-1.49511
89512608	chr5:89512608:A:G	3.79359e-25	-2.50783	-0.423256	1.90893e-07	-2.50467	-0.181219
89512827	chr5:89512827:C:T	3.90359e-24	-7.58227e-10	-0.599917	1.2026e-06	-7.58227e-10	-0.845363
89512882	chr5:89512882:C:T	1.58133e-25	-2.46257	-1.34357	7.68246e-08	-2.46757	-1.1285
89512944	chr5:89512944:T:C	1.61121e-24	-7.58227e-10	-1.48483	6.53549e-07	-7.58227e-10	-1.45518
89513083	chr5:89513083:A:G	3.05262e-25	-2.50812	-0.640279	1.582e-07	-2.5071	-0.366642
89513535	chr5:89513535:G:A	1.88737e-24	-7.58227e-10	-1.32663	7.60468e-07	-7.58227e-10	-1.30367
89513602	chr5:89513602:G:A	2.01216e-24	0.241352	-1.50396	7.08259e-07	0.0813841	-1.45618
89513673	chr5:89513673:T:C	1.81051e-24	0.136187	-1.50439	6.22492e-07	-0.0207976	-1.48307
89514105	chr5:89514105:A:G	2.09568e-24	0.0746934	-1.29663	6.17413e-07	-0.0782641	-1.4338
89514184	chr5:89514184:G:A	1.46463e-25	-2.40403	-1.47877	5.16297e-08	-2.49508	-1.49842
89514279	chr5:89514279:A:G	2.40307e-24	-7.58227e-10	-1.08507	8.75164e-07	-7.58227e-10	-1.16319
89514375	chr5:89514375:T:C	5.82563e-25	-2.50213	-4.83947e-10	2.48987e-07	-2.4202	-4.83947e-10
89514491	chr5:89514491:T:C	5.34532e-24	0.0880663	-0.373659	1.75316e-06	-0.0739487	-0.394479
89514642	chr5:89514642:G:T	2.7269e-25	-2.28808	-0.973155	1.23433e-07	-2.19321	-0.928694
89514759	chr5:89514759:A:G	1.7662e-24	-7.58227e-10	-1.39299	7.06548e-07	-7.58227e-10	-1.37721
89514977	chr5:89514977:GGAAA:G	2.70712e-24	-7.58227e-10	-0.965928	9.60339e-07	-7.58227e-10	-1.07032
89515945	chr5:89515945:TTCC:CTCC	3.55704e-24	-7.58227e-10	-0.692884	1.3164e-06	-7.58227e-10	-0.754949
89516030	chr5:89516030:T:C	5.50957e-24	-7.58227e-10	-0.255328	1.74758e-06	-7.58227e-10	-0.471613
89516095	chr5:89516095:C:T	1.42699e-25	-2.42473	-1.48411	5.20619e-08	-2.48406	-1.50111
89516813	chr5:89516813:G:A	1.49783e-25	-2.38688	-1.4735	5.15101e-08	-2.50001	-1.49581
89517446	chr5:89517446:C:A	1.57852e-24	-7.58227e-10	-1.50533	6.2304e-07	-7.58227e-10	-1.50299
89517723	chr5:89517723:A:G	1.13942e-24	-0.998089	-0.833207	1.49508e-07	-1.95885	-0.971398
89517836	chr5:89517836:A:G	3.65148e-24	-7.58227e-10	-0.666683	1.24613e-06	-7.58227e-10	-0.809804
89517855	chr5:89517855:T:A	3.26004e-25	-2.44132	-0.641335	1.4372e-07	-2.48251	-0.487222
89517906	chr5:89517906:A:G	1.5799e-24	-7.58227e-10	-1.50445	6.22614e-07	-7.58227e-10	-1.50368
89518196	chr5:89518196:C:T	1.43574e-25	-2.42334	-1.47938	5.21394e-08	-2.48481	-1.49887
89518542	chr5:89518542:A:C	1.94401e-24	0.0761222	-1.37319	5.91397e-07	-0.0804278	-1.47469
89518787	chr5:89518787:G:A	2.60091e-25	-2.37265	-0.93589	9.15916e-08	-2.50495	-0.915315
89519580	chr5:89519580:C:T	1.69873e-24	-7.58227e-10	-1.43193	7.00774e-07	-7.58227e-10	-1.38542
89519905	chr5:89519905:G:C	1.07911e-24	-1.03781	-0.847874	1.44084e-07	-1.98284	-0.984368
89520093	chr5:89520093:C:T	1.66112e-24	-7.58227e-10	-1.45432	6.82451e-07	-7.58227e-10	-1.41191
89520109	chr5:89520109:G:A	1.52084e-25	-2.37256	-1.47257	5.1374e-08	-2.5032	-1.49527
89520889	chr5:89520889:A:T	2.64495e-25	-2.50641	-0.78534	1.35195e-07	-2.50115	-0.529735
89520899	chr5:89520899:G:A	1.63514e-24	-0.940507	-0.529581	2.08996e-07	-1.93969	-0.6556
89521149	chr5:89521149:G:A	1.45699e-25	-2.42228	-1.46574	5.2508e-08	-2.48535	-1.49129
89521571	chr5:89521571:C:T	1.45102e-25	-2.41574	-1.47639	5.20237e-08	-2.48856	-1.49735
89521627	chr5:89521627:C:G	6.22323e-25	-2.43611	-4.83947e-10	2.82963e-07	-2.29229	-4.83947e-10
89521901	chr5:89521901:C:T	1.12304e-24	-1.03471	-0.811065	1.48981e-07	-1.98226	-0.951524
89522103	chr5:89522103:T:A	2.01804e-24	0.244526	-1.50421	7.03972e-07	0.0802602	-1.46112
89522511	chr5:89522511:C:A	1.5669e-25	-2.4574	-1.3579	7.4844e-08	-2.47225	-1.14994
89522654	chr5:89522654:T:A	1.41069e-25	-2.45596	-1.46436	5.40846e-08	-2.46536	-1.48169
89522949	chr5:89522949:G:A	1.47381e-25	-2.40094	-1.4756	5.16796e-08	-2.49565	-1.49689
89523314	chr5:89523314:C:A	1.86479e-24	-7.58227e-10	-1.33866	6.92518e-07	-7.58227e-10	-1.39727
89523688	chr5:89523688:C:G	1.9329e-24	-7.58227e-10	-1.30279	7.80721e-07	-7.58227e-10	-1.27738
89523700	chr5:89523700:G:A	2.50484e-25	-2.3752	-0.970978	8.84315e-08	-2.50441	-0.950965
89523779	chr5:89523779:A:G	1.60822e-24	-7.58227e-10	-1.48669	6.41761e-07	-7.58227e-10	-1.47339
89524251	chr5:89524251:C:T	2.70536e-25	-2.50819	-0.760971	1.38382e-07	-2.50622	-0.501358
89524297	chr5:89524297:C:T	1.9391e-24	0.205739	-1.50533	6.71689e-07	0.0423883	-1.4702
89524602	chr5:89524602:AG:A	2.0205e-24	-7.58227e-10	-1.25847	8.19935e-07	-7.58227e-10	-1.22838
89524669	chr5:89524669:G:A	2.84776e-24	-0.791243	-0.124038	1.60637e-06	-0.441937	-0.11393
89525389	chr5:89525389:T:C	1.93236e-24	0.202259	-1.50533	6.69304e-07	0.0388314	-1.4702
89525967	chr5:89525967:G:A	5.72742e-24	-7.58227e-10	-0.21655	1.80845e-06	-7.58227e-10	-0.437378
89526550	chr5:89526550:C:T	1.59513e-24	-7.58227e-10	-1.49486	6.36505e-07	-7.58227e-10	-1.48161
89526773	chr5:89526773:C:T	2.13007e-24	0.0446925	-1.25035	6.13894e-07	-0.110583	-1.4072
89527145	chr5:89527145:T:C	1.22156e-24	-1.76168	-4.83947e-10	1.73156e-06	-0.480827	-4.83947e-10
89527190	chr5:89527190:G:A	1.12703e-24	-1.03304	-0.809182	1.49494e-07	-1.98047	-0.949875
89527197	chr5:89527197:G:A	1.42203e-25	-2.45456	-1.45775	5.42797e-08	-2.4668	-1.47665
89527700	chr5:89527700:A:G	1.67505e-24	-7.58227e-10	-1.44597	6.90132e-07	-7.58227e-10	-1.40072
89527799	chr5:89527799:T:C	8.99626e-25	-2.06759	-4.83947e-10	5.45029e-07	-1.63676	-4.83947e-10
89527971	chr5:89527971:C:T	1.5948e-24	-7.58227e-10	-1.49507	6.46865e-07	-7.58227e-10	-1.46546
89528390	chr5:89528390:C:T	1.06214e-24	-1.03823	-0.863296	1.41974e-07	-1.98338	-0.998576
89528504	chr5:89528504:T:C	5.81145e-25	-2.50457	-4.83947e-10	2.29015e-07	-2.50381	-4.83947e-10
89528526	chr5:89528526:C:T	3.60992e-25	-2.44423	-0.536489	1.61278e-07	-2.48029	-0.374181
89528531	chr5:89528531:T:C	1.43829e-25	-2.45558	-1.44536	5.48801e-08	-2.46566	-1.46679
89528592	chr5:89528592:A:G	2.63055e-25	-2.45478	-0.842425	1.09872e-07	-2.47217	-0.766121
89528841	chr5:89528841:A:G	6.69265e-24	-7.58227e-10	-0.0608049	2.37073e-06	-7.58227e-10	-0.166649
89529067	chr5:89529067:T:TA	1.58662e-24	-7.58227e-10	-1.50021	6.31139e-07	-7.58227e-10	-1.49008
89529085	chr5:89529085:T:G	2.2639e-24	-7.58227e-10	-1.14472	9.42667e-07	-7.58227e-10	-1.08889
89529187	chr5:89529187:C:A	6.9336e-24	-7.58227e-10	-0.0254354	3.20877e-06	-7.58227e-10	0.136042
89529469	chr5:89529469:A:G	1.65187e-24	-1.00442	-0.455486	2.15664e-07	-1.97621	-0.587672
89529615	chr5:89529615:T:C	5.99434e-24	-7.58227e-10	-0.170998	1.8874e-06	-7.58227e-10	-0.394645
89529741	chr5:89529741:T:A	5.35138e-24	0.248176	-0.532636	1.75139e-06	0.0789907	-0.548426
89529974	chr5:89529974:C:T	1.50734e-25	-2.47849	-1.37556	5.65578e-08	-2.48189	-1.42045
89530349	chr5:89530349:A:G	1.58962e-24	-7.58227e-10	-1.49832	6.35207e-07	-7.58227e-10	-1.48365
89530350	chr5:89530350:G:A	2.04997e-24	0.251562	-1.49555	6.82653e-07	0.0879398	-1.49956
89530994	chr5:89530994:T:G	2.32491e-24	0.13231	-1.25045	6.69252e-07	-0.0241639	-1.40728
89531115	chr5:89531115:T:C	5.95351e-25	-2.48042	-4.83947e-10	2.41535e-07	-2.45059	-4.83947e-10
89531273	chr5:89531273:G:T	1.64806e-24	-1.04708	-0.415135	2.18235e-07	-2.00191	-0.55012
89531525	chr5:89531525:A:G	2.61002e-25	-2.50766	-0.797382	1.32992e-07	-2.50396	-0.543356
89531887	chr5:89531887:T:G	5.51443e-24	-7.58227e-10	-0.254447	1.7498e-06	-7.58227e-10	-0.470346
89531912	chr5:89531912:T:A	6.06611e-25	-1.67185	-0.789827	1.49477e-07	-2.44213	-0.488329
89532097	chr5:89532097:T:A	1.39389e-25	-2.48338	-1.44892	5.67875e-08	-2.42852	-1.46977
89532645	chr5:89532645:G:A	1.4299e-25	-2.40311	-1.50369	7.10469e-08	-2.22518	-1.44908
89532777	chr5:89532777:G:A	2.8531e-25	-2.46273	-0.753262	1.21523e-07	-2.46494	-0.672558
89532900	chr5:89532900:A:G	1.38972e-25	-2.48474	-1.45056	5.68494e-08	-2.4261	-1.4711
89533172	chr5:89533172:T:A	3.09615e-24	-7.58227e-10	-0.831656	1.02386e-06	-7.58227e-10	-1.00627
89533366	chr5:89533366:AG:A	1.41646e-25	-2.46292	-1.45332	5.49071e-08	-2.45874	-1.47322
89533865	chr5:89533865:A:G	3.4451e-24	-7.58227e-10	-0.724862	1.58894e-06	-7.58227e-10	-0.566778
89533947	chr5:89533947:T:TAAG	1.4182e-25	-2.4657	-1.44931	5.52429e-08	-2.45578	-1.47009
89533959	chr5:89533959:C:A	2.75742e-25	-2.46153	-0.788577	1.16991e-07	-2.46599	-0.70951
89534349	chr5:89534349:C:T	1.43502e-25	-2.46009	-1.44313	5.51896e-08	-2.46167	-1.46515
89534574	chr5:89534574:G:T	1.57951e-24	-7.58227e-10	-1.5047	6.21488e-07	-7.58227e-10	-1.50549
89534607	chr5:89534607:C:T	1.67685e-24	-7.58227e-10	-1.4449	6.91043e-07	-7.58227e-10	-1.3994
89534754	chr5:89534754:A:G	1.41662e-25	-2.46676	-1.44936	5.53113e-08	-2.45437	-1.47025
89534755	chr5:89534755:G:A	4.82979e-24	-7.58227e-10	-0.387011	2.05839e-06	-7.58227e-10	-0.307925
89534800	chr5:89534800:G:A	2.11338e-24	0.282205	-1.49573	7.04012e-07	0.118607	-1.49941
89535286	chr5:89535286:T:A	1.59696e-24	-7.58227e-10	-1.49371	6.37556e-07	-7.58227e-10	-1.47996
89535360	chr5:89535360:A:T	2.26554e-24	-7.58227e-10	-1.144	9.43447e-07	-7.58227e-10	-1.08806
89535566	chr5:89535566:C:T	1.73053e-24	-7.58227e-10	-1.41339	7.05212e-07	-7.58227e-10	-1.3791
89535582	chr5:89535582:T:C	2.35677e-24	-7.58227e-10	-1.10452	1.02137e-06	-7.58227e-10	-1.0087
89535737	chr5:89535737:T:C	2.60677e-25	-2.50574	-0.800543	1.3304e-07	-2.49995	-0.547005
89536074	chr5:89536074:C:T	1.39334e-25	-2.4305	-1.50219	6.08709e-08	-2.39344	-1.4354
89536673	chr5:89536673:A:T	2.89291e-25	-2.45399	-0.748143	9.48703e-08	-2.46644	-0.918656
89536726	chr5:89536726:C:A	1.67723e-24	-7.58227e-10	-1.44467	6.91255e-07	-7.58227e-10	-1.39909
89536915	chr5:89536915:C:A	3.75635e-24	-7.58227e-10	-0.638367	1.2919e-06	-7.58227e-10	-0.773735
89536993	chr5:89536993:C:T	1.58962e-24	-7.58227e-10	-1.49832	6.35207e-07	-7.58227e-10	-1.48365
89537002	chr5:89537002:C:G	1.72898e-24	-7.58227e-10	-1.41428	6.75955e-07	-7.58227e-10	-1.42148
89537230	chr5:89537230:T:C	1.91677e-24	-7.58227e-10	-1.31117	8.17125e-07	-7.58227e-10	-1.23181
89537234	chr5:89537234:A:G	3.23354e-25	-2.44407	-0.646755	1.43067e-07	-2.48033	-0.493959
89537485	chr5:89537485:A:G	1.98893e-24	0.221769	-1.49599	6.64169e-07	0.0601426	-1.49921
89537705	chr5:89537705:T:C	4.5481e-25	-2.39408	-0.355608	1.30826e-07	-2.49906	-0.564678
89537844	chr5:89537844:G:A	1.65919e-24	-7.58227e-10	-1.45548	6.81371e-07	-7.58227e-10	-1.4135
89537862	chr5:89537862:A:G	1.90778e-24	0.179855	-1.49573	6.38294e-07	0.0205955	-1.4994
89538867	chr5:89538867:A:G	2.60321e-24	-1.14609	0.14102	4.01125e-07	-2.02634	0.083009
89539548	chr5:89539548:T:C	2.42629e-24	-7.58227e-10	-1.07545	8.01801e-07	-7.58227e-10	-1.25074
89540018	chr5:89540018:G:A	2.91363e-24	-7.58227e-10	-0.892414	9.37795e-07	-7.58227e-10	-1.09407
89540334	chr5:89540334:C:T	1.60556e-24	-7.58227e-10	-1.48834	6.23424e-07	-7.58227e-10	-1.50238
89540797	chr5:89540797:C:T	1.53025e-24	-1.53638	-4.83947e-10	2.30541e-07	-2.49717	-4.83947e-10
89540854	chr5:89540854:G:A	3.28324e-24	-7.58227e-10	-0.772982	1.07742e-06	-7.58227e-10	-0.955282
89541186	chr5:89541186:G:A	1.60764e-24	-7.58227e-10	-1.48704	6.37629e-07	-7.58227e-10	-1.47985
89541601	chr5:89541601:T:A	2.37858e-24	-7.58227e-10	-1.09531	7.89417e-07	-7.58227e-10	-1.26631
89541772	chr5:89541772:T:C	2.66438e-24	-7.58227e-10	-0.981844	9.46688e-07	-7.58227e-10	-1.08463
89541806	chr5:89541806:G:T	3.51748e-24	-7.58227e-10	-0.70407	1.16376e-06	-7.58227e-10	-0.878194
89542027	chr5:89542027:G:A	1.59696e-24	-7.58227e-10	-1.49371	6.24649e-07	-7.58227e-10	-1.50041
89542299	chr5:89542299:A:G	4.20449e-24	-7.58227e-10	-0.525661	1.7065e-06	-7.58227e-10	-0.495405
89542326	chr5:89542326:G:A	1.5863e-24	-7.58227e-10	-1.50041	6.21809e-07	-7.58227e-10	-1.50497
89542360	chr5:89542360:C:G	1.96376e-25	-2.4213	-1.16823	8.66189e-08	-2.39625	-1.07984
89542381	chr5:89542381:A:G	1.14789e-24	-1.82389	-4.83947e-10	4.41241e-07	-1.84801	-4.83947e-10
89542479	chr5:89542479:A:G	1.6419e-24	-7.58227e-10	-1.46596	6.50336e-07	-7.58227e-10	-1.46011
89542496	chr5:89542496:T:C	1.86954e-24	-7.58227e-10	-1.33612	6.9371e-07	-7.58227e-10	-1.39555
89542525	chr5:89542525:T:C	1.67099e-24	-7.58227e-10	-1.4484	6.87877e-07	-7.58227e-10	-1.40399
89542569	chr5:89542569:A:C	1.60561e-24	-7.58227e-10	-1.48831	6.54931e-07	-7.58227e-10	-1.45307
89542580	chr5:89542580:C:T	4.07215e-24	-7.58227e-10	-0.557642	1.49746e-06	-7.58227e-10	-0.626077
89542581	chr5:89542581:G:A	1.90781e-24	-7.58227e-10	-1.31586	8.03917e-07	-7.58227e-10	-1.24811
89542638	chr5:89542638:T:C	1.74464e-24	-7.58227e-10	-1.40527	7.26843e-07	-7.58227e-10	-1.34889
89542785	chr5:89542785:A:G	1.84806e-24	-7.58227e-10	-1.34768	6.66677e-07	-7.58227e-10	-1.4353
89542923	chr5:89542923:A:G	2.2667e-24	-7.58227e-10	-1.14349	7.6573e-07	-7.58227e-10	-1.29677
89543019	chr5:89543019:A:G	1.60426e-24	-7.58227e-10	-1.48915	6.23212e-07	-7.58227e-10	-1.50272
89543087	chr5:89543087:T:G	3.05675e-24	-7.58227e-10	-0.844463	9.7779e-07	-7.58227e-10	-1.05231
89543622	chr5:89543622:C:A	1.61529e-24	-7.58227e-10	-1.4823	6.25219e-07	-7.58227e-10	-1.4995
89543871	chr5:89543871:C:T	2.20565e-24	-7.58227e-10	-1.17079	7.50208e-07	-7.58227e-10	-1.31725
89543939	chr5:89543939:T:C	1.61786e-24	-7.58227e-10	-1.48071	6.48631e-07	-7.58227e-10	-1.46274
89544307	chr5:89544307:CCA:C	1.59757e-24	-7.58227e-10	-1.49333	6.2482e-07	-7.58227e-10	-1.50014
89544472	chr5:89544472:C:T	2.32906e-24	-7.58227e-10	-1.11635	7.82006e-07	-7.58227e-10	-1.27574
89544482	chr5:89544482:A:G	9.04708e-25	-2.06196	-4.83947e-10	5.42548e-07	-1.64133	-4.83947e-10
89544748	chr5:89544748:A:G	2.28933e-24	-7.58227e-10	-1.13356	7.66865e-07	-7.58227e-10	-1.29529
89544807	chr5:89544807:G:A	2.2506e-24	-7.58227e-10	-1.15062	7.61709e-07	-7.58227e-10	-1.30204
89545671	chr5:89545671:A:G	1.01317e-24	-1.16488	-0.783851	1.41385e-07	-2.05161	-0.934509
89545901	chr5:89545901:T:C	2.31875e-24	-7.58227e-10	-1.12079	7.74202e-07	-7.58227e-10	-1.28577
89546253	chr5:89546253:A:G	2.36806e-24	-7.58227e-10	-1.09974	7.86473e-07	-7.58227e-10	-1.27004
89546541	chr5:89546541:G:T	1.57834e-24	-7.58227e-10	-1.50544	6.22682e-07	-7.58227e-10	-1.50357
89547069	chr5:89547069:G:A	1.5892e-25	-2.43258	-1.36859	7.25352e-08	-2.49016	-1.16338
89547217	chr5:89547217:C:T	2.04898e-24	-7.58227e-10	-1.24447	7.00796e-07	-7.58227e-10	-1.38539
89547721	chr5:89547721:T:C	2.08912e-24	-7.58227e-10	-1.22507	7.02717e-07	-7.58227e-10	-1.38265
89547858	chr5:89547858:T:C	2.01854e-25	-2.42445	-1.13758	8.92181e-08	-2.39937	-1.04715
89547988	chr5:89547988:G:A	2.12764e-24	-7.58227e-10	-1.2068	7.11273e-07	-7.58227e-10	-1.37055
89548463	chr5:89548463:T:C	1.59501e-24	-7.58227e-10	-1.49494	6.24166e-07	-7.58227e-10	-1.50119
89548509	chr5:89548509:A:C	1.76789e-25	-2.49433	-1.20028	5.80885e-08	-2.50488	-1.37076
89548783	chr5:89548783:A:G	1.22824e-24	-1.75624	-4.83947e-10	1.7467e-06	-0.472122	-4.83947e-10
89549331	chr5:89549331:A:G	2.06244e-24	-7.58227e-10	-1.23792	6.96951e-07	-7.58227e-10	-1.39089
89549766	chr5:89549766:C:A	1.62545e-24	-7.58227e-10	-1.47603	6.53306e-07	-7.58227e-10	-1.45556
89550025	chr5:89550025:A:G	7.71295e-25	-2.2215	-4.83947e-10	3.00157e-07	-2.2333	-4.83947e-10
89550054	chr5:89550054:T:G	1.94381e-25	-2.43178	-1.16797	8.55995e-08	-2.4082	-1.07972
89550134	chr5:89550134:T:C	2.12321e-24	-7.58227e-10	-1.20889	7.10415e-07	-7.58227e-10	-1.37175
89550286	chr5:89550286:T:C	1.58557e-24	-7.58227e-10	-1.50087	6.22088e-07	-7.58227e-10	-1.50452
89550810	chr5:89550810:A:G	2.44983e-24	-7.58227e-10	-1.06579	7.8551e-07	-7.58227e-10	-1.27127
89550882	chr5:89550882:T:A	1.97523e-24	-1.28113	-4.83947e-10	5.8479e-07	-1.56635	-4.83947e-10
89550988	chr5:89550988:T:C	2.44674e-24	-7.58227e-10	-1.06706	8.39958e-07	-7.58227e-10	-1.20425
89551082	chr5:89551082:T:C	2.28595e-24	-7.58227e-10	-1.13503	7.47931e-07	-7.58227e-10	-1.32029
89551194	chr5:89551194:G:A	2.24423e-24	-1.12194	-0.0315175	3.34284e-07	-2.00545	-0.120164
89551370	chr5:89551370:A:G	1.60718e-24	-7.58227e-10	-1.48734	6.50401e-07	-7.58227e-10	-1.46001
89551891	chr5:89551891:G:A	2.11326e-24	-7.58227e-10	-1.21358	7.70193e-07	-7.58227e-10	-1.29096
89552080	chr5:89552080:T:G	4.72666e-25	-1.4691	-1.24208	2.12736e-07	-1.24599	-1.33155
89552321	chr5:89552321:T:A	1.6058e-24	-7.58227e-10	-1.4882	6.4125e-07	-7.58227e-10	-1.47418
89553160	chr5:89553160:G:A	2.10705e-24	-7.58227e-10	-1.21653	9.05211e-07	-7.58227e-10	-1.12943
89553731	chr5:89553731:A:G	1.63967e-24	-7.58227e-10	-1.46732	6.37023e-07	-7.58227e-10	-1.4808
89553759	chr5:89553759:T:C	2.07489e-24	-1.23191	-4.83947e-10	9.50164e-07	-1.08097	-4.83947e-10
89553765	chr5:89553765:G:A	1.99264e-24	-7.58227e-10	-1.27235	7.61802e-07	-7.58227e-10	-1.30192
89554003	chr5:89554003:A:C	5.80615e-25	-2.50548	-4.83947e-10	2.39812e-07	-2.45775	-4.83947e-10
89554800	chr5:89554800:G:T	3.92791e-25	-1.40479	-1.4915	2.12517e-07	-1.15577	-1.42281
89554929	chr5:89554929:C:A	1.67467e-24	-7.58227e-10	-1.4462	6.78802e-07	-7.58227e-10	-1.41727
89555485	chr5:89555485:T:C	2.60747e-25	-2.20898	-1.09704	1.09415e-07	-2.4811	-0.761362
89555684	chr5:89555684:C:T	1.62904e-24	-7.58227e-10	-1.47383	6.63473e-07	-7.58227e-10	-1.44011
89555851	chr5:89555851:T:C	1.61694e-24	-7.58227e-10	-1.48128	6.56325e-07	-7.58227e-10	-1.45095
89556398	chr5:89556398:T:C	1.57857e-24	-7.58227e-10	-1.5053	6.29455e-07	-7.58227e-10	-1.49275
89556916	chr5:89556916:G:C	2.92209e-24	-7.58227e-10	-0.889514	1.03743e-06	-7.58227e-10	-0.993104
89557032	chr5:89557032:A:G	2.12409e-24	-0.223216	-0.985253	3.28659e-07	-1.2994	-0.843181
89557103	chr5:89557103:G:T	1.57832e-24	-7.58227e-10	-1.50545	6.22294e-07	-7.58227e-10	-1.50419
89557104	chr5:89557104:G:T	1.57832e-24	-7.58227e-10	-1.50545	6.22294e-07	-7.58227e-10	-1.50419
89557254	chr5:89557254:C:T	3.67608e-25	-1.46141	-1.50114	1.91552e-07	-1.22103	-1.46141
89557397	chr5:89557397:T:C	1.63484e-24	-7.58227e-10	-1.47027	6.56518e-07	-7.58227e-10	-1.45065
89557634	chr5:89557634:G:C	4.06816e-25	-1.36728	-1.49393	2.27775e-07	-1.08536	-1.42389
89557731	chr5:89557731:C:T	8.67286e-24	-7.58227e-10	0.198384	3.09087e-06	-7.58227e-10	0.0986068
89558044	chr5:89558044:C:T	3.00279e-24	-7.58227e-10	-0.862271	1.22726e-06	-7.58227e-10	-0.825064
89558583	chr5:89558583:A:G	2.21359e-24	-7.58227e-10	-1.1672	9.63824e-07	-7.58227e-10	-1.06669
89558604	chr5:89558604:T:C	7.12823e-25	-1.20219	-1.09815	1.10326e-07	-2.04967	-1.1845
89558722	chr5:89558722:A:G	1.42737e-25	-2.47427	-1.4343	5.41231e-08	-2.47893	-1.46742
89559240	chr5:89559240:T:C	1.8896e-24	-7.58227e-10	-1.32545	7.32975e-07	-7.58227e-10	-1.34049
89559953	chr5:89559953:A:G	6.00402e-25	-2.47197	-4.83947e-10	2.28108e-07	-2.50778	-4.83947e-10
89560000	chr5:89560000:G:T	3.48754e-23	1.58997	-4.83947e-10	6.60081e-07	-1.44524	-4.83947e-10
89560053	chr5:89560053:C:T	2.21599e-24	-7.58227e-10	-1.16611	9.65041e-07	-7.58227e-10	-1.06543
89560306	chr5:89560306:G:A	1.62691e-24	-7.58227e-10	-1.47513	6.6218e-07	-7.58227e-10	-1.44206
89560483	chr5:89560483:A:C	9.1162e-25	-2.05435	-4.83947e-10	5.53783e-07	-1.62083	-4.83947e-10
89560674	chr5:89560674:A:G	2.38559e-24	0.338613	-1.43098	8.02385e-07	0.248529	-1.49854
89561481	chr5:89561481:A:G	1.61577e-24	-7.58227e-10	-1.482	6.23576e-07	-7.58227e-10	-1.50213
89561753	chr5:89561753:A:G	2.20005e-24	-7.58227e-10	-1.17334	9.57094e-07	-7.58227e-10	-1.0737
89561789	chr5:89561789:G:GA	1.63998e-24	-7.58227e-10	-1.46713	6.37122e-07	-7.58227e-10	-1.48064
89562043	chr5:89562043:G:A	6.47797e-24	-0.0934078	-4.83947e-10	1.85313e-06	-0.412969	-4.83947e-10
89562155	chr5:89562155:C:T	5.35996e-25	-1.08142	-1.50402	2.82029e-07	-0.818013	-1.47758
89562391	chr5:89562391:T:A	1.66329e-24	-1.52876	0.075743	2.52775e-07	-2.23572	-0.16939
89562465	chr5:89562465:G:A	2.53754e-24	-7.58227e-10	-1.03062	1.05469e-06	-7.58227e-10	-0.976602
89562915	chr5:89562915:A:C	2.53942e-24	-7.58227e-10	-1.02988	1.07409e-06	-7.58227e-10	-0.958378
89562990	chr5:89562990:C:T	4.79567e-24	-7.58227e-10	-0.3941	2.07855e-06	-7.58227e-10	-0.298177
89562996	chr5:89562996:T:TA	4.00751e-25	-1.37747	-1.49876	2.21987e-07	-1.09761	-1.43737
89563247	chr5:89563247:G:A	2.07364e-24	-7.58227e-10	-1.23251	7.57622e-07	-7.58227e-10	-1.30742
89563582	chr5:89563582:A:G	3.65593e-25	-1.46527	-1.50278	1.89693e-07	-1.22557	-1.46663
89563741	chr5:89563741:C:T	3.76505e-25	-1.43859	-1.50005	2.06143e-07	-1.16742	-1.44161
89563839	chr5:89563839:CTGT:C	2.73849e-24	-7.58227e-10	-0.954407	1.16357e-06	-7.58227e-10	-0.87835
89564316	chr5:89564316:A:T	3.72973e-25	-1.4447	-1.50336	1.93574e-07	-1.203	-1.46895
89564928	chr5:89564928:T:A	1.35723e-23	-7.58227e-10	0.646219	3.90861e-06	-7.58227e-10	0.333336
89564983	chr5:89564983:C:T	1.63244e-24	-7.58227e-10	-1.47174	6.34807e-07	-7.58227e-10	-1.48428
89565094	chr5:89565094:T:A	2.05724e-24	-7.58227e-10	-1.24045	8.49006e-07	-7.58227e-10	-1.19354
89565366	chr5:89565366:G:A	6.25059e-25	-0.93176	-1.49996	2.24795e-07	-1.03477	-1.48764
89565509	chr5:89565509:G:A	1.61853e-24	-7.58227e-10	-1.4803	6.28263e-07	-7.58227e-10	-1.49464
89565625	chr5:89565625:A:G	1.63995e-24	-7.58227e-10	-1.46715	6.37108e-07	-7.58227e-10	-1.48066
89565683	chr5:89565683:A:G	2.68118e-24	-7.58227e-10	-0.975559	1.00551e-06	-7.58227e-10	-1.02435
89565862	chr5:89565862:TG:T	5.30092e-25	-2.38159	-0.21493	4.6565e-07	-2.01299	0.218827
89566064	chr5:89566064:T:C	1.6401e-24	-7.58227e-10	-1.46706	6.37161e-07	-7.58227e-10	-1.48058
89566469	chr5:89566469:G:T	3.8588e-25	-1.43912	-1.47493	2.19265e-07	-1.16695	-1.38037
89566631	chr5:89566631:C:G	2.79135e-24	-7.58227e-10	-0.935287	1.13694e-06	-7.58227e-10	-0.901506
89566854	chr5:89566854:G:A	2.12575e-24	-7.58227e-10	-1.20769	8.65023e-07	-7.58227e-10	-1.17485
89566870	chr5:89566870:T:C	1.58549e-24	-7.58227e-10	-1.50092	6.32646e-07	-7.58227e-10	-1.48769
89567028	chr5:89567028:T:C	2.00747e-24	-7.58227e-10	-1.26494	7.72472e-07	-7.58227e-10	-1.28801
89567442	chr5:89567442:G:A	1.58759e-24	-0.0094882	-1.49011	5.61475e-07	-0.107134	-1.4999
89567975	chr5:89567975:GACTA:G	1.75702e-24	-7.58227e-10	-1.39819	7.14785e-07	-7.58227e-10	-1.36562
89568244	chr5:89568244:C:T	6.47888e-25	-2.39585	-4.83947e-10	2.71601e-07	-2.33327	-4.83947e-10
89568572	chr5:89568572:C:A	1.80092e-23	-7.58227e-10	0.929067	6.32327e-06	-7.58227e-10	0.81439
89568651	chr5:89568651:C:A	5.72434e-24	-0.217086	-4.83947e-10	6.10755e-06	0.779678	-4.83947e-10
89568816	chr5:89568816:C:T	1.57902e-24	-7.58227e-10	-1.50501	6.28992e-07	-7.58227e-10	-1.49348
89568831	chr5:89568831:T:C	3.25461e-25	-1.61301	-1.47132	1.84047e-07	-1.34928	-1.37313
89569528	chr5:89569528:T:C	2.23146e-24	-7.58227e-10	-1.15916	8.84197e-07	-7.58227e-10	-1.15292
89569712	chr5:89569712:A:T	3.58691e-25	-1.48215	-1.50496	1.99108e-07	-1.15089	-1.49286
89569958	chr5:89569958:C:T	1.78284e-24	-7.58227e-10	-1.38361	7.26007e-07	-7.58227e-10	-1.35004
89570489	chr5:89570489:T:G	4.918e-24	-7.58227e-10	-0.368912	2.01539e-06	-7.58227e-10	-0.329033
89570505	chr5:89570505:C:T	3.46729e-24	-7.58227e-10	-0.718442	1.42276e-06	-7.58227e-10	-0.677251
89571043	chr5:89571043:C:G	1.57876e-24	-7.58227e-10	-1.50517	6.21744e-07	-7.58227e-10	-1.50507
89571394	chr5:89571394:AGATGATT:A	3.40774e-25	-1.9329	-1.10545	1.60447e-07	-1.78662	-1.07302
89571457	chr5:89571457:C:T	4.57642e-25	-1.259	-1.48448	2.50088e-07	-0.911028	-1.50476
89571480	chr5:89571480:C:T	1.68001e-24	-7.58227e-10	-1.44302	6.90137e-07	-7.58227e-10	-1.40071
89571675	chr5:89571675:T:C	2.81346e-24	-7.58227e-10	-0.927398	9.92651e-07	-7.58227e-10	-1.03722
89571870	chr5:89571870:C:T	4.67996e-25	-1.22828	-1.49283	2.60823e-07	-0.875288	-1.49847
89571921	chr5:89571921:A:C	1.67788e-24	-7.58227e-10	-1.44428	7.00853e-07	-7.58227e-10	-1.3853
89572201	chr5:89572201:T:C	1.6487e-24	-7.58227e-10	-1.46183	6.39718e-07	-7.58227e-10	-1.47657
89572635	chr5:89572635:CT:C	2.90948e-24	-7.58227e-10	-0.89384	1.24282e-06	-7.58227e-10	-0.812466
89572854	chr5:89572854:C:T	1.80683e-24	-7.58227e-10	-1.37024	6.62363e-07	-7.58227e-10	-1.44179
89572874	chr5:89572874:C:T	5.66628e-24	-7.58227e-10	-0.227282	2.59045e-06	-7.58227e-10	-0.0780174
89573201	chr5:89573201:C:T	1.86329e-24	-7.58227e-10	-1.33947	7.15493e-07	-7.58227e-10	-1.36463
89573280	chr5:89573280:T:C	5.94086e-25	-2.48254	-4.83947e-10	2.57789e-07	-2.38546	-4.83947e-10
89573320	chr5:89573320:A:G	3.56505e-25	-1.6058	-1.38742	8.10788e-08	-2.29276	-1.24942
89573406	chr5:89573406:G:A	1.75514e-24	-7.58227e-10	-1.39927	6.6104e-07	-7.58227e-10	-1.44379
89573868	chr5:89573868:T:C	1.58849e-24	-7.58227e-10	-1.49903	6.34633e-07	-7.58227e-10	-1.48456
89574009	chr5:89574009:A:T	2.37689e-24	-7.58227e-10	-1.09602	8.98901e-07	-7.58227e-10	-1.13643
89574137	chr5:89574137:A:G	1.64839e-24	-7.58227e-10	-1.46201	6.32004e-07	-7.58227e-10	-1.48871
89574526	chr5:89574526:G:T	1.60538e-24	-7.58227e-10	-1.48846	6.45536e-07	-7.58227e-10	-1.46752
89574707	chr5:89574707:G:A	4.57636e-24	-7.58227e-10	-0.440909	1.88092e-06	-7.58227e-10	-0.398089
89574922	chr5:89574922:C:T	1.98525e-24	-7.58227e-10	-1.27607	8.16469e-07	-7.58227e-10	-1.23261
89574987	chr5:89574987:C:A	2.23954e-24	-7.58227e-10	-1.15555	8.16791e-07	-7.58227e-10	-1.23222
89575274	chr5:89575274:A:G	1.4738e-25	-2.49769	-1.37887	5.80226e-08	-2.50514	-1.37163
89575318	chr5:89575318:A:T	1.62099e-24	-7.58227e-10	-1.47877	6.29607e-07	-7.58227e-10	-1.49251
89575355	chr5:89575355:A:G	1.86866e-24	-7.58227e-10	-1.33659	7.66594e-07	-7.58227e-10	-1.29565
89575455	chr5:89575455:T:G	1.96367e-24	-7.58227e-10	-1.287	7.5036e-07	-7.58227e-10	-1.31705
89575546	chr5:89575546:T:G	1.92792e-24	-7.58227e-10	-1.30538	7.8145e-07	-7.58227e-10	-1.27645
89575595	chr5:89575595:T:C	1.96605e-24	-7.58227e-10	-1.28579	7.51192e-07	-7.58227e-10	-1.31594
89575660	chr5:89575660:G:A	4.65351e-25	-1.22447	-1.5023	1.29617e-07	-1.65645	-1.41657
89575928	chr5:89575928:C:T	8.24841e-25	-0.738692	-1.41569	1.49818e-07	-1.44844	-1.47974
89575973	chr5:89575973:G:T	1.58254e-24	-7.58227e-10	-1.50279	6.28021e-07	-7.58227e-10	-1.49503
89576566	chr5:89576566:C:T	1.09068e-24	-0.373805	-1.50121	2.02412e-07	-1.12333	-1.50397
89576689	chr5:89576689:T:C	6.09005e-25	-1.00079	-1.45696	9.75988e-08	-1.9375	-1.41924
89576771	chr5:89576771:G:A	1.63261e-24	-7.58227e-10	-1.47164	6.3268e-07	-7.58227e-10	-1.48764
89577069	chr5:89577069:A:G	1.90412e-24	-7.58227e-10	-1.3178	7.33182e-07	-7.58227e-10	-1.34021
89577109	chr5:89577109:A:G	1.65392e-24	-7.58227e-10	-1.45867	6.63133e-07	-7.58227e-10	-1.44063
89577794	chr5:89577794:C:T	1.57892e-24	-7.58227e-10	-1.50507	6.25351e-07	-7.58227e-10	-1.49929
89578015	chr5:89578015:A:T	4.3672e-25	-1.29953	-1.49075	1.12477e-07	-1.70955	-1.5053
89578256	chr5:89578256:G:A	2.2274e-24	-7.58227e-10	-1.16098	7.88239e-07	-7.58227e-10	-1.2678
89578807	chr5:89578807:A:G	6.67941e-25	-2.36537	-4.83947e-10	2.29156e-07	-2.5032	-4.83947e-10
89578825	chr5:89578825:C:T	1.70397e-24	-7.58227e-10	-1.42885	6.72618e-07	-7.58227e-10	-1.42643
89578976	chr5:89578976:G:A	1.78026e-24	-7.58227e-10	-1.38505	7.67004e-07	-7.58227e-10	-1.29511
89579161	chr5:89579161:G:GT	1.58227e-24	-7.58227e-10	-1.50296	6.25348e-07	-7.58227e-10	-1.49929
89579191	chr5:89579191:G:A	1.62225e-24	-7.58227e-10	-1.478	6.48013e-07	-7.58227e-10	-1.46369
89579609	chr5:89579609:T:G	2.0277e-24	-7.58227e-10	-1.25491	7.50324e-07	-7.58227e-10	-1.3171
89579745	chr5:89579745:T:C	1.89419e-24	-7.58227e-10	-1.32302	7.9625e-07	-7.58227e-10	-1.25769
89579754	chr5:89579754:A:G	8.22403e-25	-0.862411	-1.29493	1.17424e-07	-1.87179	-1.30002
89580486	chr5:89580486:T:C	4.1103e-24	-7.58227e-10	-0.548319	1.60438e-06	-7.58227e-10	-0.557108
89580752	chr5:89580752:A:G	3.64013e-24	-7.58227e-10	-0.669794	1.49241e-06	-7.58227e-10	-0.629458
89580785	chr5:89580785:T:G	5.14396e-24	-7.58227e-10	-0.32399	1.93487e-06	-7.58227e-10	-0.369807
89580987	chr5:89580987:A:G	1.57965e-24	-7.58227e-10	-1.50461	6.21563e-07	-7.58227e-10	-1.50536
89581135	chr5:89581135:A:G	1.65272e-25	-2.41411	-1.34786	5.78361e-08	-2.48302	-1.39697
89581409	chr5:89581409:T:C	6.26777e-25	-2.42898	-4.83947e-10	2.53901e-07	-2.40066	-4.83947e-10
89582329	chr5:89582329:A:G	1.96192e-24	-7.58227e-10	-1.28789	7.21335e-07	-7.58227e-10	-1.3565
89582749	chr5:89582749:A:G	2.0839e-24	-7.58227e-10	-1.22757	8.34301e-07	-7.58227e-10	-1.21101
89582766	chr5:89582766:G:A	1.65803e-24	-7.58227e-10	-1.45618	6.69822e-07	-7.58227e-10	-1.43059
89582979	chr5:89582979:G:A	6.0093e-25	-2.47109	-4.83947e-10	2.28518e-07	-2.50599	-4.83947e-10
89583292	chr5:89583292:C:T	1.81171e-25	-2.36108	-1.30905	7.19912e-08	-2.43743	-1.22362
89583318	chr5:89583318:A:G	2.08655e-24	-7.58227e-10	-1.2263	8.84417e-07	-7.58227e-10	-1.15267
89583831	chr5:89583831:G:A	1.94055e-24	-7.58227e-10	-1.29884	7.42257e-07	-7.58227e-10	-1.32791
89584515	chr5:89584515:G:A	1.67775e-25	-2.44887	-1.29807	6.73075e-08	-2.43497	-1.29336
89585644	chr5:89585644:T:C	1.653e-24	-7.58227e-10	-1.45922	6.34064e-07	-7.58227e-10	-1.48545
89586075	chr5:89586075:G:A	4.27778e-24	-7.58227e-10	-0.508381	1.66648e-06	-7.58227e-10	-0.519133
89586463	chr5:89586463:C:T	4.67856e-24	-7.58227e-10	-0.418824	1.75906e-06	-7.58227e-10	-0.465065
89586641	chr5:89586641:C:G	4.30487e-24	-7.58227e-10	-0.502066	1.67761e-06	-7.58227e-10	-0.512475
89586976	chr5:89586976:G:A	1.59712e-24	-7.58227e-10	-1.49361	6.25077e-07	-7.58227e-10	-1.49973
89587319	chr5:89587319:A:G	1.61409e-24	-7.58227e-10	-1.48304	6.25068e-07	-7.58227e-10	-1.49974
89587831	chr5:89587831:C:T	2.20324e-24	-7.58227e-10	-1.17188	7.82114e-07	-7.58227e-10	-1.2756
89587995	chr5:89587995:C:T	5.4132e-24	-7.58227e-10	-0.272974	2.32215e-06	-7.58227e-10	-0.187354
89588011	chr5:89588011:A:G	1.62518e-24	-7.58227e-10	-1.4762	6.46159e-07	-7.58227e-10	-1.46656
89588189	chr5:89588189:T:C	2.12901e-25	-2.33837	-1.17037	7.11163e-08	-2.43843	-1.23486
89588347	chr5:89588347:AGGCAAGT:A	2.09244e-24	-7.58227e-10	-1.22348	7.83835e-07	-7.58227e-10	-1.2734
89588786	chr5:89588786:G:A	1.60821e-24	-7.58227e-10	-1.4867	6.44732e-07	-7.58227e-10	-1.46877
89588880	chr5:89588880:C:T	1.645e-24	-7.58227e-10	-1.46407	6.31299e-07	-7.58227e-10	-1.48982
89588926	chr5:89588926:T:C	1.5804e-24	-7.58227e-10	-1.50414	6.23761e-07	-7.58227e-10	-1.50183
89588938	chr5:89588938:C:T	1.97157e-24	-7.58227e-10	-1.28298	7.53928e-07	-7.58227e-10	-1.31231
89588976	chr5:89588976:T:C	2.07702e-25	-2.45259	-1.08087	8.94268e-08	-2.44491	-0.999268
89589939	chr5:89589939:T:C	1.8956e-24	-7.58227e-10	-1.32228	7.9729e-07	-7.58227e-10	-1.25638
89590048	chr5:89590048:G:A	1.66733e-24	-7.58227e-10	-1.45059	6.50886e-07	-7.58227e-10	-1.45927
89590174	chr5:89590174:A:C	1.60384e-24	-7.58227e-10	-1.48941	6.32239e-07	-7.58227e-10	-1.48834
89590293	chr5:89590293:TG:T	2.07511e-25	-2.40279	-1.13159	7.00659e-08	-2.47441	-1.21375
89590484	chr5:89590484:C:T	1.57824e-24	-7.58227e-10	-1.5055	6.23028e-07	-7.58227e-10	-1.50301
89590540	chr5:89590540:C:T	7.96783e-24	-7.58227e-10	0.113598	2.83358e-06	-7.58227e-10	0.0116936
89590636	chr5:89590636:C:T	1.78794e-25	-2.32432	-1.35901	6.48469e-08	-2.40925	-1.35632
89590992	chr5:89590992:A:G	1.88806e-24	-7.58227e-10	-1.32626	7.29715e-07	-7.58227e-10	-1.34495
89591262	chr5:89591262:G:A	2.16211e-24	-7.58227e-10	-1.19073	9.04178e-07	-7.58227e-10	-1.13058
89591740	chr5:89591740:T:C	1.83543e-24	-7.58227e-10	-1.35453	7.08581e-07	-7.58227e-10	-1.37434
89591742	chr5:89591742:C:T	1.81677e-24	-7.58227e-10	-1.36475	6.99614e-07	-7.58227e-10	-1.38707
89591861	chr5:89591861:T:G	1.57873e-24	-7.58227e-10	-1.50519	6.24201e-07	-7.58227e-10	-1.50113
89591902	chr5:89591902:G:T	1.75894e-24	-7.58227e-10	-1.3971	6.68076e-07	-7.58227e-10	-1.4332
89592476	chr5:89592476:T:C	2.287e-24	-7.58227e-10	-1.13457	9.50545e-07	-7.58227e-10	-1.08057
89592691	chr5:89592691:A:T	3.33393e-24	-7.58227e-10	-0.757661	1.13484e-06	-7.58227e-10	-0.903359
89592794	chr5:89592794:C:T	2.26892e-24	-7.58227e-10	-1.14251	8.47835e-07	-7.58227e-10	-1.19492
89592828	chr5:89592828:C:T	5.85828e-25	-0.99721	-1.49933	1.02535e-07	-1.8611	-1.44629
89593238	chr5:89593238:T:C	1.59124e-24	-1.4973	-4.83947e-10	5.43574e-07	-1.63944	-4.83947e-10
89594138	chr5:89594138:G:A	4.0037e-25	-1.42239	-1.45479	9.77463e-08	-1.84997	-1.50526
89594246	chr5:89594246:C:T	5.10967e-25	-1.38587	-1.24739	1.22545e-07	-2.0186	-1.11052
89594621	chr5:89594621:T:C	4.34087e-24	-7.58227e-10	-0.49374	2.29081e-06	-7.58227e-10	-0.200942
89594638	chr5:89594638:A:T	8.22918e-25	-2.15671	-4.83947e-10	2.82789e-07	-2.2929	-4.83947e-10
89594716	chr5:89594716:A:T	2.55425e-24	-7.58227e-10	-1.02405	9.35988e-07	-7.58227e-10	-1.096
89594797	chr5:89594797:C:T	1.31724e-25	-2.50321	-1.48565	5.73687e-08	-2.50544	-1.38267
89594809	chr5:89594809:A:G	1.61503e-24	-7.58227e-10	-1.48246	6.27411e-07	-7.58227e-10	-1.496
89594811	chr5:89594811:T:C	4.37726e-25	-2.41315	-0.37483	2.41213e-07	-2.50386	0.0519401
89594813	chr5:89594813:C:T	1.58694e-24	-7.58227e-10	-1.50001	6.21502e-07	-7.58227e-10	-1.50546
89595165	chr5:89595165:A:G	1.32953e-25	-2.50246	-1.47712	5.3911e-08	-2.47868	-1.47159
89595210	chr5:89595210:T:A	1.58334e-24	-7.58227e-10	-1.50228	6.47818e-07	-7.58227e-10	-1.46399
89595282	chr5:89595282:T:C	1.58264e-24	-7.58227e-10	-1.50272	6.27477e-07	-7.58227e-10	-1.4959
89595356	chr5:89595356:T:C	3.35503e-25	-2.29385	-0.760088	3.23907e-07	-2.11382	-0.043325
89595509	chr5:89595509:A:G	1.91816e-24	-7.58227e-10	-1.31045	7.92534e-07	-7.58227e-10	-1.26237
89595713	chr5:89595713:A:G	1.3982e-25	-2.48345	-1.44576	6.23008e-08	-2.47754	-1.32809
89596113	chr5:89596113:G:A	3.63807e-24	-7.58227e-10	-0.670362	1.79647e-06	-7.58227e-10	-0.444022
89596123	chr5:89596123:T:C	3.49132e-25	-2.08562	-0.928499	1.05446e-07	-2.0803	-1.19911
89596163	chr5:89596163:C:T	1.70251e-25	-2.49276	-1.23954	7.85382e-08	-2.48864	-1.08537
89596855	chr5:89596855:A:G	2.36947e-24	-7.58227e-10	-1.09915	9.90121e-07	-7.58227e-10	-1.03978
89596859	chr5:89596859:A:G	1.06143e-24	-1.9022	-4.83947e-10	3.89815e-07	-1.97193	-4.83947e-10
89597176	chr5:89597176:G:A	1.98573e-24	-7.58227e-10	-1.27583	8.4848e-07	-7.58227e-10	-1.19416
89597395	chr5:89597395:G:C	2.83336e-25	-1.73021	-1.49273	9.23407e-08	-1.93619	-1.47593
89597415	chr5:89597415:C:T	2.29366e-25	-2.43313	-1.00112	1.19347e-07	-2.3632	-0.792368
89597638	chr5:89597638:C:T	2.93348e-25	-2.0183	-1.16991	1.17446e-07	-1.93441	-1.23721
89598181	chr5:89598181:T:G	5.86027e-25	-2.4962	-4.83947e-10	2.3882e-07	-2.46189	-4.83947e-10
89598375	chr5:89598375:C:T	2.77435e-25	-1.95975	-1.28423	1.13154e-07	-1.86187	-1.34698
89598422	chr5:89598422:C:G	7.45214e-25	-2.2559	-4.83947e-10	3.20542e-07	-2.16759	-4.83947e-10
89598692	chr5:89598692:CT:C	2.681e-24	-7.58227e-10	-0.975624	9.50322e-07	-7.58227e-10	-1.0808
89599183	chr5:89599183:T:C	2.70105e-25	-2.48096	-0.789799	1.3302e-07	-2.49818	-0.548925
89599528	chr5:89599528:G:A	3.16878e-25	-1.9445	-1.16655	1.26075e-07	-1.8737	-1.22703
89599539	chr5:89599539:A:G	1.91499e-25	-2.40885	-1.20584	7.85916e-08	-2.41105	-1.16229
89599569	chr5:89599569:T:C	3.01563e-25	-1.682	-1.47859	9.78711e-08	-1.89871	-1.45524
89599570	chr5:89599570:C:T	2.33671e-24	-7.58227e-10	-1.11307	8.87733e-07	-7.58227e-10	-1.14893
89599755	chr5:89599755:G:A	1.40041e-25	-2.49563	-1.43201	6.02324e-08	-2.48767	-1.35172
89600478	chr5:89600478:A:C	1.65874e-25	-2.36863	-1.38972	6.29869e-08	-2.34442	-1.45026
89600843	chr5:89600843:G:A	1.83892e-24	-7.58227e-10	-1.35264	6.56147e-07	-7.58227e-10	-1.45122
89601314	chr5:89601314:G:A	1.50844e-25	-2.50779	-1.34553	6.87023e-08	-2.50806	-1.19976
89601410	chr5:89601410:T:TA	1.63622e-25	-2.35218	-1.41983	6.26754e-08	-2.32646	-1.47318
89601787	chr5:89601787:A:G	1.02053e-24	-1.94149	-4.83947e-10	4.75721e-07	-1.77277	-4.83947e-10
89601811	chr5:89601811:T:C	8.77752e-24	0.210379	-4.83947e-10	2.28057e-06	-0.205423	-4.83947e-10
89601830	chr5:89601830:C:T	3.47481e-24	-7.58227e-10	-0.716275	1.56007e-06	-7.58227e-10	-0.585118
89601857	chr5:89601857:T:TC	1.68825e-25	-2.41656	-1.32414	6.2622e-08	-2.39693	-1.40356
89602200	chr5:89602200:C:G	1.65737e-25	-2.26814	-1.49102	6.89411e-08	-2.23366	-1.47069
89602299	chr5:89602299:A:G	1.31252e-25	-2.50411	-1.48834	5.2071e-08	-2.50748	-1.47751
89602346	chr5:89602346:T:G	1.91014e-24	-7.58227e-10	-1.31464	8.12518e-07	-7.58227e-10	-1.23746
89602913	chr5:89602913:G:A	1.01331e-24	-1.94859	-4.83947e-10	3.97971e-07	-1.95122	-4.83947e-10
89603123	chr5:89603123:T:C	2.22241e-24	-1.16322	-4.83947e-10	8.0421e-07	-1.24774	-4.83947e-10
89603264	chr5:89603264:G:C	2.1258e-24	-1.20767	-4.83947e-10	7.6994e-07	-1.29129	-4.83947e-10
89603399	chr5:89603399:T:C	6.38228e-25	-2.41087	-4.83947e-10	2.36971e-07	-2.46967	-4.83947e-10
89603683	chr5:89603683:A:G	2.05594e-25	-2.04551	-1.49815	9.19986e-08	-1.91943	-1.4964
89603936	chr5:89603936:A:G	3.17223e-25	-2.1267	-0.98326	1.59695e-07	-2.09681	-0.767526
89603949	chr5:89603949:A:G	1.57826e-24	-7.58227e-10	-1.50549	6.24378e-07	-7.58227e-10	-1.50085
89604084	chr5:89604084:T:C	4.05819e-24	-7.58227e-10	-0.561077	1.74174e-06	-7.58227e-10	-0.474964
89604226	chr5:89604226:T:A	1.57886e-24	-7.58227e-10	-1.50511	6.26721e-07	-7.58227e-10	-1.4971
89604898	chr5:89604898:T:A	1.84674e-24	-7.58227e-10	-1.34839	7.59939e-07	-7.58227e-10	-1.30437
89605080	chr5:89605080:C:T	1.61802e-25	-2.4643	-1.31889	6.14844e-08	-2.45618	-1.36264
89606377	chr5:89606377:T:C	1.23257e-23	0.549872	-4.83947e-10	3.06761e-06	0.0910515	-4.83947e-10
89606512	chr5:89606512:TC:T	3.93216e-24	-7.58227e-10	-0.592625	1.69171e-06	-7.58227e-10	-0.50411
89606710	chr5:89606710:A:G	1.76441e-24	-7.58227e-10	-1.394	6.75612e-07	-7.58227e-10	-1.42198
89606728	chr5:89606728:A:G	1.57972e-24	-7.58227e-10	-1.50457	6.26518e-07	-7.58227e-10	-1.49743
89606775	chr5:89606775:A:T	4.29957e-24	-7.58227e-10	-0.5033	1.87764e-06	-7.58227e-10	-0.39983
89607008	chr5:89607008:A:G	1.63833e-25	-2.48447	-1.28625	6.86937e-08	-2.48664	-1.22131
89607063	chr5:89607063:TC:T	1.88448e-24	-7.58227e-10	-1.32816	7.87829e-07	-7.58227e-10	-1.26832
89607147	chr5:89607147:T:C	1.67299e-25	-2.44176	-1.30803	5.84527e-08	-2.43187	-1.43752
89607481	chr5:89607481:C:G	1.38162e-25	-2.44131	-1.49983	5.47311e-08	-2.44484	-1.49033
89610539	chr5:89610539:C:G	5.80609e-25	-2.50549	-4.83947e-10	2.29146e-07	-2.50324	-4.83947e-10
89610557	chr5:89610557:C:T	1.62429e-24	-7.58227e-10	-1.47674	6.61618e-07	-7.58227e-10	-1.44291
89610637	chr5:89610637:C:G	3.92628e-24	-7.58227e-10	-0.594121	1.68903e-06	-7.58227e-10	-0.505694
89610827	chr5:89610827:C:G	5.98875e-25	-2.47452	-4.83947e-10	2.35809e-07	-2.47458	-4.83947e-10
89610863	chr5:89610863:C:T	2.43493e-25	-2.41457	-0.959912	1.00345e-07	-2.4166	-0.912387
89610938	chr5:89610938:G:A	1.64052e-23	-7.58227e-10	0.835785	5.08588e-06	-7.58227e-10	0.59662
89610948	chr5:89610948:G:T	2.76077e-24	-7.58227e-10	-0.946304	1.16316e-06	-7.58227e-10	-0.878707
89611471	chr5:89611471:C:T	1.58489e-24	-7.58227e-10	-1.5013	6.50094e-07	-7.58227e-10	-1.46049
89611491	chr5:89611491:C:A	1.87448e-24	-7.58227e-10	-1.33349	7.95163e-07	-7.58227e-10	-1.25906
89611545	chr5:89611545:G:A	3.18408e-25	-2.50691	-0.599328	1.6848e-07	-2.49709	-0.313692
89611548	chr5:89611548:T:C	3.25218e-25	-2.50742	-0.577657	1.72445e-07	-2.4987	-0.288823
89611551	chr5:89611551:T:C	3.16018e-25	-2.5082	-0.60557	1.66222e-07	-2.50329	-0.320983
89611575	chr5:89611575:G:A	2.46256e-24	-7.58227e-10	-1.06061	1.08892e-06	-7.58227e-10	-0.944664
89611749	chr5:89611749:T:A	2.20417e-23	-7.58227e-10	1.13112	6.78689e-06	-7.58227e-10	0.885146
89611916	chr5:89611916:G:A	1.77498e-25	-2.40244	-1.28817	7.41731e-08	-2.40801	-1.22319
89612254	chr5:89612254:A:T	1.93731e-24	-7.58227e-10	-1.30052	8.26694e-07	-7.58227e-10	-1.22017
89612470	chr5:89612470:G:C	1.57957e-24	-7.58227e-10	-1.50466	6.21573e-07	-7.58227e-10	-1.50535
89613086	chr5:89613086:T:G	1.9215e-24	-7.58227e-10	-1.30871	8.18637e-07	-7.58227e-10	-1.22996
89613175	chr5:89613175:A:G	3.986e-24	-7.58227e-10	-0.579026	1.71988e-06	-7.58227e-10	-0.487595
89613353	chr5:89613353:G:C	1.40071e-25	-2.42547	-1.50196	5.53831e-08	-2.42985	-1.49348
89613397	chr5:89613397:A:G	1.68786e-24	-7.58227e-10	-1.43835	6.8454e-07	-7.58227e-10	-1.40886
89613642	chr5:89613642:A:G	2.08214e-24	-7.58227e-10	-1.22842	8.99327e-07	-7.58227e-10	-1.13596
89613811	chr5:89613811:TG:T	1.62473e-24	-7.58227e-10	-1.47647	6.23013e-07	-7.58227e-10	-1.50304
89614240	chr5:89614240:C:T	8.13225e-25	-2.16856	-4.83947e-10	3.29283e-07	-2.14068	-4.83947e-10
89614266	chr5:89614266:T:C	1.80848e-24	-7.58227e-10	-1.36933	6.5949e-07	-7.58227e-10	-1.44614
89614379	chr5:89614379:C:T	1.60815e-24	-7.58227e-10	-1.48673	6.69172e-07	-7.58227e-10	-1.43156
89614617	chr5:89614617:G:A	2.6915e-24	-7.58227e-10	-0.971715	9.03947e-07	-7.58227e-10	-1.13083
89614621	chr5:89614621:G:A	7.13639e-25	-1.24573	-1.05346	1.86601e-07	-1.31593	-1.3927
89614670	chr5:89614670:C:T	3.79655e-25	-1.49893	-1.43137	1.23591e-07	-1.64623	-1.47439
89614748	chr5:89614748:C:T	8.83638e-25	-1.41703	-0.668488	2.87264e-07	-1.71777	-0.559432
89614873	chr5:89614873:C:T	4.42241e-25	-2.29336	-0.484352	1.51345e-07	-2.30762	-0.61042
89615019	chr5:89615019:A:T	2.26741e-24	0.337452	-1.48063	1.11304e-06	0.577005	-1.49976
89615481	chr5:89615481:A:G	1.81769e-24	-7.58227e-10	-1.36425	7.69827e-07	-7.58227e-10	-1.29144
89615908	chr5:89615908:A:T	1.57876e-24	-7.58227e-10	-1.50518	6.30182e-07	-7.58227e-10	-1.49159
89615984	chr5:89615984:C:T	2.634e-24	-7.58227e-10	-0.993309	1.09677e-06	-7.58227e-10	-0.93748
89616278	chr5:89616278:TTGTC:T	2.10843e-24	-7.58227e-10	-1.21587	8.64448e-07	-7.58227e-10	-1.17551
89616350	chr5:89616350:T:TA	1.5521e-24	-2.27994	0.757727	7.48085e-07	-2.28659	0.966504
89616868	chr5:89616868:A:G	1.6565e-24	-0.940069	-0.517037	3.72067e-07	-1.04299	-0.975536
89617530	chr5:89617530:G:T	1.9868e-24	-7.58227e-10	-1.27529	8.48708e-07	-7.58227e-10	-1.19389
89617546	chr5:89617546:C:G	1.40718e-24	-1.62022	-4.83947e-10	4.36094e-07	-1.85975	-4.83947e-10
89617865	chr5:89617865:A:G	4.85757e-25	-2.33477	-0.349089	1.66604e-07	-2.34793	-0.474053
89618582	chr5:89618582:A:G	4.66112e-25	-2.34909	-0.376048	1.6018e-07	-2.36194	-0.499369
89618593	chr5:89618593:A:G	1.61217e-24	-7.58227e-10	-1.48423	6.22026e-07	-7.58227e-10	-1.50462
89618703	chr5:89618703:A:ACAG	2.65935e-24	-7.58227e-10	-0.983734	1.1155e-06	-7.58227e-10	-0.920542
89619008	chr5:89619008:G:A	2.53007e-24	-7.58227e-10	-1.03357	1.05829e-06	-7.58227e-10	-0.973196
89619101	chr5:89619101:G:A	9.18877e-25	-2.04642	-4.83947e-10	4.43262e-07	-1.84344	-4.83947e-10
89619190	chr5:89619190:G:A	2.59084e-24	-7.58227e-10	-1.00983	1.08545e-06	-7.58227e-10	-0.947854
89619256	chr5:89619256:TC:T	1.33154e-24	-1.0297	-0.645776	3.11289e-07	-1.12895	-1.06793
89619880	chr5:89619880:T:C	1.32688e-24	-1.02991	-0.649081	3.10258e-07	-1.12918	-1.07102
89620285	chr5:89620285:C:T	1.34142e-24	-1.01256	-0.655534	3.14536e-07	-1.11173	-1.07477
89620313	chr5:89620313:T:C	1.67532e-24	-7.58227e-10	-1.44581	6.75664e-07	-7.58227e-10	-1.42191
89620429	chr5:89620429:G:A	3.07527e-24	-7.58227e-10	-0.83842	1.00608e-06	-7.58227e-10	-1.02379
89620859	chr5:89620859:G:A	2.98536e-24	-7.58227e-10	-0.868095	9.86437e-07	-7.58227e-10	-1.0435
89621474	chr5:89621474:C:T	1.78025e-25	-2.34247	-1.34518	7.86709e-08	-2.37403	-1.1983
89621578	chr5:89621578:A:G	1.76971e-24	-2.27482	0.88382	8.58268e-07	-2.28158	1.09889
89621587	chr5:89621587:A:C	1.89692e-24	-7.58227e-10	-1.32159	8.08061e-07	-7.58227e-10	-1.24296
89621596	chr5:89621596:G:A	8.09962e-25	-1.11155	-1.06103	2.13696e-07	-1.20906	-1.36398
89621616	chr5:89621616:T:G	9.0149e-25	-1.49069	-0.574829	2.99303e-07	-1.77732	-0.458826
89621782	chr5:89621782:T:C	1.94011e-25	-2.24946	-1.35219	8.07961e-08	-2.28857	-1.2571
89621798	chr5:89621798:G:A	3.14006e-24	-0.817572	-4.83947e-10	1.08156e-06	-0.95144	-4.83947e-10
89621851	chr5:89621851:A:G	3.29157e-24	-7.58227e-10	-0.77045	1.06582e-06	-7.58227e-10	-0.966106
89622214	chr5:89622214:C:T	7.74187e-25	-2.21776	-4.83947e-10	2.88999e-07	-2.27118	-4.83947e-10
89622231	chr5:89622231:C:T	4.35363e-25	-2.01216	-0.781226	1.29871e-07	-2.04714	-1.02392
89622245	chr5:89622245:G:A	3.1154e-24	-7.58227e-10	-0.825455	1.02312e-06	-7.58227e-10	-1.00699
89622446	chr5:89622446:G:C	1.42253e-24	-1.02587	-0.583501	3.2682e-07	-1.12489	-1.02331
89622616	chr5:89622616:T:C	1.46113e-24	-0.986849	-0.595752	3.35871e-07	-1.08853	-1.03234
89622954	chr5:89622954:C:T	8.87143e-25	-2.08156	-4.83947e-10	3.45204e-07	-2.09347	-4.83947e-10
89623014	chr5:89623014:C:G	4.86401e-24	-7.58227e-10	-0.379952	2.19541e-06	-7.58227e-10	-0.243478
89623096	chr5:89623096:C:T	5.04687e-24	-7.58227e-10	-0.343045	1.76904e-06	-7.58227e-10	-0.459408
89623170	chr5:89623170:A:G	1.60081e-24	-7.58227e-10	-1.49131	6.21482e-07	-7.58227e-10	-1.5055
89623210	chr5:89623210:A:G	5.92745e-25	-2.4848	-4.83947e-10	2.39424e-07	-2.45937	-4.83947e-10
89623269	chr5:89623269:G:C	1.67284e-24	-0.988911	-0.45838	3.69576e-07	-1.08923	-0.936015
89623454	chr5:89623454:C:T	5.98825e-25	-2.4746	-4.83947e-10	2.86012e-07	-2.28157	-4.83947e-10
89623587	chr5:89623587:G:A	6.2505e-24	1.37634	-1.50549	3.69449e-06	1.75685	-1.47985
89623654	chr5:89623654:A:G	3.11107e-24	-7.58227e-10	-0.826847	1.02172e-06	-7.58227e-10	-1.00836
89623960	chr5:89623960:C:G	6.4116e-25	-2.40629	-4.83947e-10	2.40513e-07	-2.45483	-4.83947e-10
89624263	chr5:89624263:G:C	8.34266e-25	-2.14302	-4.83947e-10	2.93354e-07	-2.25622	-4.83947e-10
89624989	chr5:89624989:A:C	4.81865e-24	-0.38932	-4.83947e-10	1.15577e-06	-0.885077	-4.83947e-10
89625014	chr5:89625014:T:C	1.59551e-24	-7.58227e-10	-1.49462	6.21564e-07	-7.58227e-10	-1.50536
89625069	chr5:89625069:A:G	2.97701e-24	-7.58227e-10	-0.870895	1.28759e-06	-7.58227e-10	-0.777076
89625502	chr5:89625502:G:A	3.14372e-24	-0.816408	-4.83947e-10	2.05496e-06	-0.309592	-4.83947e-10
89625594	chr5:89625594:C:T	1.62491e-24	-7.58227e-10	-1.47636	6.22221e-07	-7.58227e-10	-1.50431
89625779	chr5:89625779:C:G	1.67286e-24	-7.58227e-10	-1.44728	6.6735e-07	-7.58227e-10	-1.43429
89626054	chr5:89626054:C:G	1.59297e-24	-7.58227e-10	-1.49621	6.21702e-07	-7.58227e-10	-1.50514
89626245	chr5:89626245:G:A	2.52497e-24	-7.58227e-10	-1.03559	1.04937e-06	-7.58227e-10	-0.981656
89626755	chr5:89626755:T:A	9.03827e-25	-2.06293	-4.83947e-10	4.34265e-07	-1.86395	-4.83947e-10
89626926	chr5:89626926:C:T	2.11439e-24	-7.58227e-10	-1.21305	8.07582e-07	-7.58227e-10	-1.24356
89627197	chr5:89627197:T:G	1.74056e-24	-0.799565	-0.608041	4.02655e-07	-0.88988	-1.04964
89627690	chr5:89627690:T:C	9.65855e-25	-1.99656	-4.83947e-10	3.53184e-07	-2.07061	-4.83947e-10
89627777	chr5:89627777:C:T	1.91396e-24	-0.771969	-0.540672	4.35686e-07	-0.863413	-0.997268
89627901	chr5:89627901:G:C	8.78645e-25	-2.09119	-4.83947e-10	4.19484e-07	-1.89858	-4.83947e-10
89627915	chr5:89627915:T:G	1.58387e-24	-7.58227e-10	-1.50194	6.45959e-07	-7.58227e-10	-1.46687
89628238	chr5:89628238:A:G	2.73171e-24	-2.21346	1.25657	1.44204e-06	-2.21057	1.54678
89628253	chr5:89628253:T:C	3.12864e-24	-7.58227e-10	-0.821216	1.36998e-06	-7.58227e-10	-0.715051
89628444	chr5:89628444:G:T	1.1627e-24	-0.886558	-0.924511	2.91668e-07	-0.973751	-1.28823
89628527	chr5:89628527:A:G	1.58284e-24	-7.58227e-10	-1.5026	6.44534e-07	-7.58227e-10	-1.46908
89628564	chr5:89628564:G:A	3.32019e-24	-7.58227e-10	-0.761792	1.07315e-06	-7.58227e-10	-0.959245
89628686	chr5:89628686:T:G	1.96392e-24	-0.817736	-0.469133	4.39941e-07	-0.905413	-0.945549
89628794	chr5:89628794:T:C	2.04819e-24	-0.790405	-0.454453	4.55523e-07	-0.88114	-0.935016
89628940	chr5:89628940:T:C	8.99246e-25	-2.06801	-4.83947e-10	4.31776e-07	-1.8697	-4.83947e-10
89630069	chr5:89630069:T:A	3.29189e-24	-7.58227e-10	-0.770353	1.45192e-06	-7.58227e-10	-0.656959
89630146	chr5:89630146:C:T	2.13757e-24	-1.20215	-4.83947e-10	8.92614e-07	-1.14345	-4.83947e-10
89630358	chr5:89630358:G:A	3.53736e-24	-7.58227e-10	-0.698434	1.1389e-06	-7.58227e-10	-0.899788
89630487	chr5:89630487:T:C	1.99928e-24	-7.58227e-10	-1.26903	8.1741e-07	-7.58227e-10	-1.23146
89630685	chr5:89630685:G:A	1.09382e-24	-0.881719	-0.990418	2.80312e-07	-0.968729	-1.33297
89630758	chr5:89630758:AC:A	4.95034e-25	-2.24756	-0.417383	1.70918e-07	-2.25518	-0.54124
89630841	chr5:89630841:G:A	5.91889e-24	-7.58227e-10	-0.183666	2.54033e-06	-7.58227e-10	-0.0975546
89631079	chr5:89631079:A:C	1.74315e-24	-7.58227e-10	-1.40612	6.69032e-07	-7.58227e-10	-1.43177
89631312	chr5:89631312:C:T	1.91904e-24	-0.869165	-0.440825	4.26208e-07	-0.957323	-0.925351
89631403	chr5:89631403:A:G	2.71529e-24	-7.58227e-10	-0.962917	1.12395e-06	-7.58227e-10	-0.912995
89631517	chr5:89631517:C:T	4.93796e-25	-2.27351	-0.393938	1.70234e-07	-2.28187	-0.518561
89631550	chr5:89631550:T:C	2.40763e-24	-7.58227e-10	-1.08317	1.00352e-06	-7.58227e-10	-1.02633
89631791	chr5:89631791:T:TTGC	2.8303e-24	-7.58227e-10	-0.921432	1.23814e-06	-7.58227e-10	-0.816237
89631902	chr5:89631902:T:C	7.1565e-25	-1.58518	-0.711204	2.37934e-07	-1.85658	-0.609024
89631999	chr5:89631999:T:G	1.69199e-24	-7.58227e-10	-1.43591	6.37574e-07	-7.58227e-10	-1.47993
89632511	chr5:89632511:T:C	8.95842e-25	-2.07181	-4.83947e-10	4.29653e-07	-1.87462	-4.83947e-10
89632836	chr5:89632836:C:T	2.11701e-24	-0.776396	-0.435411	4.69494e-07	-0.86554	-0.920408
89633060	chr5:89633060:C:G	3.58914e-25	-2.27862	-0.707865	1.3701e-07	-2.36169	-0.655856
89633098	chr5:89633098:T:A	2.08243e-24	-7.58227e-10	-1.22828	8.57335e-07	-7.58227e-10	-1.18377
89633145	chr5:89633145:C:G	3.25868e-25	-2.20151	-0.881563	1.55448e-07	-2.24402	-0.647273
89633543	chr5:89633543:G:A	3.27724e-24	-7.58227e-10	-0.774812	1.44019e-06	-7.58227e-10	-0.665073
89633635	chr5:89633635:C:T	3.0791e-25	-1.90342	-1.23634	1.18142e-07	-1.94434	-1.22137
89633928	chr5:89633928:G:T	1.25139e-23	-7.58227e-10	0.565023	5.29759e-06	-7.58227e-10	0.637404
89634432	chr5:89634432:T:A	1.57824e-24	-7.58227e-10	-1.5055	6.33297e-07	-7.58227e-10	-1.48666
89634569	chr5:89634569:G:A	2.6364e-24	-7.58227e-10	-0.992401	1.14097e-06	-7.58227e-10	-0.89797
89634901	chr5:89634901:A:T	1.78272e-24	-0.92561	-0.458066	3.97959e-07	-1.01399	-0.93726
89635096	chr5:89635096:A:G	1.79694e-25	-2.26847	-1.40984	6.38393e-08	-2.33967	-1.44156
89635135	chr5:89635135:C:T	1.99101e-24	-0.862277	-0.410893	4.38608e-07	-0.950998	-0.902999
89635423	chr5:89635423:C:T	2.06847e-24	-7.58227e-10	-1.235	8.51141e-07	-7.58227e-10	-1.19102
89635586	chr5:89635586:C:G	1.60661e-24	-7.58227e-10	-1.48769	6.21657e-07	-7.58227e-10	-1.50521
89635736	chr5:89635736:C:T	1.5956e-24	-7.58227e-10	-1.49456	6.21565e-07	-7.58227e-10	-1.50536
89635739	chr5:89635739:G:T	5.89997e-25	-2.20922	-0.280233	1.99858e-07	-2.21751	-0.422487
89635790	chr5:89635790:C:T	8.73689e-25	-2.09684	-4.83947e-10	4.16824e-07	-1.90494	-4.83947e-10
89636030	chr5:89636030:C:T	5.20706e-25	-1.83518	-0.779201	1.56196e-07	-1.86251	-1.02399
89636165	chr5:89636165:C:T	1.85195e-24	-7.58227e-10	-1.34557	7.50413e-07	-7.58227e-10	-1.31698
89636331	chr5:89636331:G:T	3.60479e-24	-7.58227e-10	-0.679551	1.59797e-06	-7.58227e-10	-0.561114
89636336	chr5:89636336:G:T	3.60368e-24	-7.58227e-10	-0.67986	1.59732e-06	-7.58227e-10	-0.561519
89636868	chr5:89636868:G:T	8.19924e-25	-2.16036	-4.83947e-10	3.85809e-07	-1.98226	-4.83947e-10
89637069	chr5:89637069:G:A	2.64147e-24	-2.24168	1.25121	1.38275e-06	-2.2409	1.53513
89637333	chr5:89637333:TAAC:T	1.57831e-24	-7.58227e-10	-1.50546	6.22821e-07	-7.58227e-10	-1.50334
89637347	chr5:89637347:G:T	8.53615e-25	-2.12009	-4.83947e-10	4.0538e-07	-1.93278	-4.83947e-10
89637370	chr5:89637370:T:C	2.13055e-25	-2.23661	-1.27141	9.07547e-08	-2.27552	-1.15392
89637397	chr5:89637397:G:T	2.9789e-24	-7.58227e-10	-0.870259	9.78571e-07	-7.58227e-10	-1.05151
89637592	chr5:89637592:G:T	1.57826e-24	-7.58227e-10	-1.50549	6.32509e-07	-7.58227e-10	-1.48791
89637854	chr5:89637854:C:A	5.79591e-25	-2.50725	-4.83947e-10	2.29225e-07	-2.5029	-4.83947e-10
89638398	chr5:89638398:AC:A	1.98231e-25	-2.25557	-1.32457	8.35683e-08	-2.29265	-1.21929
89638404	chr5:89638404:C:T	1.96768e-25	-2.26321	-1.32434	8.29846e-08	-2.29995	-1.219
89638501	chr5:89638501:T:C	1.58335e-24	-7.58227e-10	-1.50227	6.45228e-07	-7.58227e-10	-1.468
89638647	chr5:89638647:A:T	3.07442e-24	-7.58227e-10	-0.838698	1.00524e-06	-7.58227e-10	-1.02462
89638800	chr5:89638800:A:G	2.07976e-25	-2.20758	-1.32457	8.73176e-08	-2.24876	-1.21929
89639776	chr5:89639776:C:T	3.06595e-24	-7.58227e-10	-0.841458	1.00265e-06	-7.58227e-10	-1.0272
89640102	chr5:89640102:G:A	2.37463e-25	-2.14777	-1.25178	7.38483e-08	-2.28895	-1.34664
89640103	chr5:89640103:C:T	5.59173e-25	-2.22005	-0.323064	1.91958e-07	-2.22802	-0.452307
89640283	chr5:89640283:G:T	9.03916e-25	-2.06283	-4.83947e-10	4.34341e-07	-1.86377	-4.83947e-10
89640449	chr5:89640449:G:A	1.98422e-24	-0.837896	-0.438693	4.39592e-07	-0.928495	-0.923261
89640488	chr5:89640488:G:A	1.57825e-24	-7.58227e-10	-1.5055	6.32682e-07	-7.58227e-10	-1.48764
89640529	chr5:89640529:G:A	2.50502e-24	-7.58227e-10	-1.04352	1.10463e-06	-7.58227e-10	-0.930339
89640552	chr5:89640552:A:G	1.99281e-25	-2.24596	-1.3289	8.37122e-08	-2.28478	-1.22544
89640698	chr5:89640698:G:A	6.28451e-25	-2.20865	-0.217664	2.15721e-07	-2.21651	-0.347104
89640823	chr5:89640823:C:T	1.58034e-24	-7.58227e-10	-1.50418	6.26657e-07	-7.58227e-10	-1.4972
89640927	chr5:89640927:G:A	5.99835e-25	-2.47292	-4.83947e-10	2.36347e-07	-2.4723	-4.83947e-10
89640981	chr5:89640981:A:G	8.13757e-25	-2.16791	-4.83947e-10	3.00833e-07	-2.23105	-4.83947e-10
89641227	chr5:89641227:CTT:C	2.33424e-24	-2.17277	1.05864	1.14468e-06	-2.17023	1.27551
89641601	chr5:89641601:A:G	2.34168e-24	-7.58227e-10	-1.11094	9.68465e-07	-7.58227e-10	-1.06189
89641679	chr5:89641679:A:G	1.779e-24	-7.58227e-10	-1.38576	6.62161e-07	-7.58227e-10	-1.44209
89641751	chr5:89641751:A:G	8.85783e-25	-0.905265	-1.17783	2.46312e-07	-0.994471	-1.43653
89641781	chr5:89641781:G:A	2.36189e-25	-2.2412	-1.16373	1.07308e-07	-2.27942	-0.982487
89641814	chr5:89641814:G:T	7.98829e-24	-7.58227e-10	0.116162	3.56306e-06	-7.58227e-10	0.240773
89641838	chr5:89641838:A:G	1.54801e-24	-1.52484	-4.83947e-10	6.59687e-07	-1.44584	-4.83947e-10
89641869	chr5:89641869:A:G	1.58082e-24	-7.58227e-10	-1.50387	6.41275e-07	-7.58227e-10	-1.47414
89642014	chr5:89642014:GGTCATTATATGATGATAAATGGATCA:G	2.62685e-24	-7.58227e-10	-0.996029	1.10118e-06	-7.58227e-10	-0.933463
89642043	chr5:89642043:C:T	8.76203e-25	-2.09397	-4.83947e-10	4.18599e-07	-1.90069	-4.83947e-10
89642498	chr5:89642498:G:A	1.57838e-24	-7.58227e-10	-1.50542	6.34676e-07	-7.58227e-10	-1.48449
89642644	chr5:89642644:C:G	1.77681e-24	-7.58227e-10	-1.387	6.8023e-07	-7.58227e-10	-1.41517
89642910	chr5:89642910:A:C	1.85094e-24	-7.58227e-10	-1.34612	7.85129e-07	-7.58227e-10	-1.27175
89643147	chr5:89643147:A:G	1.59075e-24	-7.58227e-10	-1.49761	6.23846e-07	-7.58227e-10	-1.5017
89644414	chr5:89644414:A:G	1.47213e-24	-1.5751	-4.83947e-10	4.53436e-07	-1.82075	-4.83947e-10
89645058	chr5:89645058:G:A	3.90331e-25	-1.41088	-1.4917	1.69939e-07	-1.31489	-1.48727
89645251	chr5:89645251:G:C	2.97317e-25	-1.90031	-1.27446	1.13828e-07	-1.94055	-1.26236
89645581	chr5:89645581:A:T	2.25319e-24	-0.896744	-0.252723	4.77459e-07	-0.986672	-0.782454
89646365	chr5:89646365:C:T	7.93388e-25	-1.44676	-0.746499	2.5858e-07	-1.73901	-0.643384
89647170	chr5:89647170:G:A	2.9696e-24	-7.58227e-10	-0.873389	9.76331e-07	-7.58227e-10	-1.0538
89647371	chr5:89647371:C:T	3.06721e-24	-7.58227e-10	-0.841045	1.00327e-06	-7.58227e-10	-1.02658
89647561	chr5:89647561:G:C	9.08001e-25	-2.05832	-4.83947e-10	4.37388e-07	-1.85678	-4.83947e-10
89648037	chr5:89648037:A:T	7.65108e-25	-1.51505	-0.714498	2.52344e-07	-1.79695	-0.609857
89648113	chr5:89648113:A:G	2.05216e-25	-2.19733	-1.34817	8.55858e-08	-2.2389	-1.24919
89648307	chr5:89648307:T:C	1.95821e-24	-0.899757	-0.390025	4.30045e-07	-0.985292	-0.88842
89648627	chr5:89648627:T:C	2.57969e-25	-2.15157	-1.16517	1.16356e-07	-2.19669	-0.984259
89649120	chr5:89649120:G:A	5.54785e-25	-1.82573	-0.725256	1.6452e-07	-1.85453	-0.980039
89649250	chr5:89649250:T:C	1.71533e-24	-7.58227e-10	-1.42221	6.89215e-07	-7.58227e-10	-1.40205
89649273	chr5:89649273:T:G	1.7542e-24	-7.58227e-10	-1.3998	6.72593e-07	-7.58227e-10	-1.42646
89649602	chr5:89649602:C:T	1.97641e-24	-1.28053	-4.83947e-10	6.53819e-07	-1.45477	-4.83947e-10
89649616	chr5:89649616:C:T	1.62969e-24	-7.58227e-10	-1.47343	6.48177e-07	-7.58227e-10	-1.46344
89649951	chr5:89649951:T:C	9.06913e-25	-2.05952	-4.83947e-10	4.3564e-07	-1.86079	-4.83947e-10
89649984	chr5:89649984:C:A	5.64648e-25	-1.84213	-0.691235	1.66822e-07	-1.86908	-0.951593
89650409	chr5:89650409:A:G	2.71474e-25	-2.29632	-0.969384	1.03079e-07	-2.37742	-0.92469
89650921	chr5:89650921:G:A	7.80198e-25	-1.55043	-0.659587	2.60448e-07	-1.82882	-0.546377
89651420	chr5:89651420:G:C	3.31055e-24	-2.20746	1.44276	1.76016e-06	-2.20497	1.74052
89651429	chr5:89651429:A:G	3.36414e-24	-7.58227e-10	-0.748641	1.48633e-06	-7.58227e-10	-0.633538
89651575	chr5:89651575:C:T	3.70704e-24	-7.58227e-10	-0.651581	1.67013e-06	-7.58227e-10	-0.516945
89651619	chr5:89651619:T:C	7.57775e-25	-2.23918	-4.83947e-10	2.8349e-07	-2.29043	-4.83947e-10
89652011	chr5:89652011:G:A	2.3348e-24	-7.58227e-10	-1.11389	9.72251e-07	-7.58227e-10	-1.05799
89652521	chr5:89652521:G:A	1.33762e-23	-7.58227e-10	0.63166	5.6815e-06	-7.58227e-10	0.707368
89652716	chr5:89652716:T:C	1.5952e-24	-7.58227e-10	-1.49481	6.21585e-07	-7.58227e-10	-1.50533
89652729	chr5:89652729:C:T	8.739e-25	-2.0966	-4.83947e-10	3.88738e-07	-1.9747	-4.83947e-10
89655325	chr5:89655325:A:G	1.57952e-24	-7.58227e-10	-1.50469	6.2862e-07	-7.58227e-10	-1.49408
89655403	chr5:89655403:C:T	2.64362e-24	-7.58227e-10	-0.989666	1.17288e-06	-7.58227e-10	-0.870381
89655435	chr5:89655435:C:T	1.8689e-24	-7.58227e-10	-1.33647	7.67765e-07	-7.58227e-10	-1.29412
89655723	chr5:89655723:G:A	2.37143e-24	-7.58227e-10	-1.09832	9.91338e-07	-7.58227e-10	-1.03855
89656088	chr5:89656088:G:A	1.6022e-24	-0.74657	-0.743865	3.76116e-07	-0.836746	-1.17096
89656338	chr5:89656338:C:T	2.77386e-24	-7.58227e-10	-0.941576	9.26265e-07	-7.58227e-10	-1.10644
89656361	chr5:89656361:G:A	2.21181e-23	-7.58227e-10	1.13458	6.87897e-06	-7.58227e-10	0.898622
89656377	chr5:89656377:T:C	8.62511e-25	-1.49656	-0.613164	2.86339e-07	-1.78239	-0.498035
89656424	chr5:89656424:A:C	1.32994e-24	-0.796596	-0.880082	3.27706e-07	-0.88389	-1.2616
89656482	chr5:89656482:A:G	8.63415e-25	-2.10867	-4.83947e-10	4.10986e-07	-1.91904	-4.83947e-10
89656496	chr5:89656496:C:A	2.12299e-25	-2.22385	-1.28773	8.98986e-08	-2.2656	-1.17332
89656519	chr5:89656519:C:T	3.1746e-24	-7.58227e-10	-0.806633	1.39614e-06	-7.58227e-10	-0.69614
89657426	chr5:89657426:G:A	1.13109e-24	-0.818705	-1.01993	2.91124e-07	-0.908229	-1.35562
89657505	chr5:89657505:C:T	1.58531e-24	-7.58227e-10	-1.50104	6.47605e-07	-7.58227e-10	-1.46432
89657690	chr5:89657690:T:G	1.85284e-24	-7.58227e-10	-1.3451	7.43678e-07	-7.58227e-10	-1.32599
89657798	chr5:89657798:A:G	2.11718e-24	-7.58227e-10	-1.21173	8.01995e-07	-7.58227e-10	-1.2505
89657980	chr5:89657980:A:G	1.86049e-24	-7.58227e-10	-1.34097	7.07646e-07	-7.58227e-10	-1.37566
89658024	chr5:89658024:G:A	5.83012e-25	-2.50136	-4.83947e-10	2.28655e-07	-2.50539	-4.83947e-10
89658388	chr5:89658388:C:T	3.3563e-24	-7.58227e-10	-0.750976	1.48363e-06	-7.58227e-10	-0.635356
89658814	chr5:89658814:A:G	2.19483e-24	-0.748696	-0.427015	4.84764e-07	-0.837174	-0.916767
89659800	chr5:89659800:GA:G	5.80034e-25	-2.50648	-4.83947e-10	2.28365e-07	-2.50666	-4.83947e-10
89660111	chr5:89660111:G:T	5.85255e-25	-2.49752	-4.83947e-10	2.28869e-07	-2.50445	-4.83947e-10
89660210	chr5:89660210:A:C	3.21986e-24	-2.16466	1.37219	1.70602e-06	-2.16138	1.6657
89660377	chr5:89660377:A:T	3.75034e-24	-7.58227e-10	-0.639968	1.6625e-06	-7.58227e-10	-0.521523
89660465	chr5:89660465:A:T	1.57931e-24	-7.58227e-10	-1.50483	6.23741e-07	-7.58227e-10	-1.50187
89660864	chr5:89660864:A:G	2.10175e-24	-7.58227e-10	-1.21904	8.72809e-07	-7.58227e-10	-1.16589
89661040	chr5:89661040:A:T	1.041e-24	-1.88195	-0.0396747	4.05816e-07	-1.79299	-0.138717
89661099	chr5:89661099:T:C	2.58252e-25	-2.21212	-1.10352	9.68965e-08	-2.30791	-1.05605
89661217	chr5:89661217:T:C	5.73157e-24	-7.58227e-10	-0.215825	1.99087e-06	-7.58227e-10	-0.341277
89661306	chr5:89661306:G:C	2.04704e-25	-2.22343	-1.32457	8.59103e-08	-2.26501	-1.21929
89661698	chr5:89661698:G:A	5.0768e-24	-7.58227e-10	-0.337134	1.78017e-06	-7.58227e-10	-0.453139
89662054	chr5:89662054:G:A	2.11672e-25	-2.23177	-1.28276	8.98007e-08	-2.27248	-1.16753
89662301	chr5:89662301:A:T	3.14595e-24	-0.744926	-0.0707727	6.38229e-07	-0.835749	-0.643157
89662323	chr5:89662323:C:A	1.3177e-24	-1.68593	-4.83947e-10	4.10739e-07	-1.91965	-4.83947e-10
89662704	chr5:89662704:G:A	1.51296e-24	-0.845609	-0.702134	3.50668e-07	-0.93282	-1.14494
89663105	chr5:89663105:G:A	3.35802e-24	-7.58227e-10	-0.750462	1.48443e-06	-7.58227e-10	-0.634817
89663332	chr5:89663332:C:T	1.78691e-24	-7.58227e-10	-1.38133	7.51671e-07	-7.58227e-10	-1.3153
89663760	chr5:89663760:A:C	8.05575e-24	-7.58227e-10	0.124572	2.72281e-06	-7.58227e-10	-0.0281843
89664089	chr5:89664089:T:C	1.59355e-24	-7.58227e-10	-1.49585	6.335e-07	-7.58227e-10	-1.48634
89664259	chr5:89664259:C:G	8.18739e-25	-2.1618	-4.83947e-10	3.85537e-07	-1.98296	-4.83947e-10
89664645	chr5:89664645:T:G	3.7054e-25	-2.50655	-0.448054	8.02858e-08	-2.4924	-1.05961
89666246	chr5:89666246:C:T	2.15458e-25	-2.25805	-1.23875	7.78697e-08	-2.33156	-1.25101
89666339	chr5:89666339:G:A	1.30315e-24	-1.85228	0.15525	5.10377e-07	-1.74845	0.0460005
89666524	chr5:89666524:G:A	1.99618e-25	-2.23068	-1.34248	8.34759e-08	-2.2711	-1.24194
89666546	chr5:89666546:T:A	2.33559e-25	-1.93956	-1.47657	9.3339e-08	-1.89892	-1.50244
89667056	chr5:89667056:G:A	1.59264e-24	-7.58227e-10	-1.49642	6.28061e-07	-7.58227e-10	-1.49497
89667577	chr5:89667577:G:A	8.14592e-25	-2.16688	-4.83947e-10	3.33817e-07	-2.12701	-4.83947e-10
89667755	chr5:89667755:A:G	1.60589e-24	-7.58227e-10	-1.48814	6.40126e-07	-7.58227e-10	-1.47594
89668463	chr5:89668463:C:T	7.30565e-25	-2.27575	-4.83947e-10	2.68479e-07	-2.34483	-4.83947e-10
89668491	chr5:89668491:T:G	1.4654e-24	-1.57969	-4.83947e-10	7.48476e-07	-1.31956	-4.83947e-10
89668839	chr5:89668839:G:A	5.65445e-25	-2.15841	-0.373545	1.94535e-07	-2.16681	-0.500183
89669137	chr5:89669137:G:A	3.45616e-24	-0.528773	-0.192884	7.28185e-07	-0.612057	-0.734991
89669422	chr5:89669422:G:A	3.09847e-25	-2.25113	-0.88236	1.48326e-07	-2.28989	-0.648301
89670129	chr5:89670129:G:A	1.27635e-24	-1.71781	-4.83947e-10	5.54544e-07	-1.61946	-4.83947e-10
89670278	chr5:89670278:C:T	3.53937e-24	-0.585425	-0.112442	7.33269e-07	-0.667918	-0.672172
89670457	chr5:89670457:A:T	1.89295e-25	-2.12845	-1.49781	8.37656e-08	-2.0136	-1.49598
89671053	chr5:89671053:T:C	8.52023e-25	-2.12196	-4.83947e-10	4.04386e-07	-1.93523	-4.83947e-10
89671146	chr5:89671146:C:T	1.75877e-24	-7.58227e-10	-1.3972	7.13445e-07	-7.58227e-10	-1.3675
89671500	chr5:89671500:A:T	1.21394e-24	-0.589453	-1.17849	3.40839e-07	-0.669424	-1.43677
89671528	chr5:89671528:G:A	8.23342e-25	-2.1562	-4.83947e-10	3.87433e-07	-1.97806	-4.83947e-10
89671574	chr5:89671574:G:A	8.27999e-25	-1.45231	-0.698247	2.72027e-07	-1.74356	-0.588138
89672116	chr5:89672116:G:T	1.80874e-24	-7.58227e-10	-1.36918	6.97385e-07	-7.58227e-10	-1.39026
89672118	chr5:89672118:C:T	5.84144e-25	-2.49942	-4.83947e-10	2.30899e-07	-2.49562	-4.83947e-10
89672395	chr5:89672395:T:C	8.92674e-25	-1.47476	-0.60059	2.96323e-07	-1.76514	-0.481016
89672842	chr5:89672842:C:T	1.94129e-25	-2.2386	-1.36245	6.99677e-08	-2.31529	-1.37428
89673040	chr5:89673040:A:C	1.59586e-24	-7.58227e-10	-1.4944	6.23695e-07	-7.58227e-10	-1.50194
89673148	chr5:89673148:C:T	1.58033e-24	-7.58227e-10	-1.50418	6.27582e-07	-7.58227e-10	-1.49573
89673284	chr5:89673284:C:T	9.59877e-25	-1.49125	-0.51151	3.21405e-07	-1.7782	-0.386702
89673989	chr5:89673989:C:A	2.92703e-24	-0.463791	-0.424035	6.49006e-07	-0.551092	-0.911069
89675258	chr5:89675258:T:C	1.36328e-24	-0.775903	-0.876018	3.35565e-07	-0.864697	-1.25709
89675306	chr5:89675306:A:G	1.59085e-24	-7.58227e-10	-1.49755	6.21931e-07	-7.58227e-10	-1.50477
89675592	chr5:89675592:A:G	8.58638e-25	-1.45901	-0.655214	2.81546e-07	-1.75401	-0.543292
89675743	chr5:89675743:A:G	9.10956e-25	-2.05507	-4.83947e-10	3.54393e-07	-2.0672	-4.83947e-10
89675838	chr5:89675838:T:C	1.79735e-24	-1.3755	-4.83947e-10	8.45834e-07	-1.19728	-4.83947e-10
89675911	chr5:89675911:G:T	5.50526e-25	-2.1827	-0.376001	1.89807e-07	-2.19039	-0.501201
89675956	chr5:89675956:G:A	1.81424e-24	-7.58227e-10	-1.36615	7.67594e-07	-7.58227e-10	-1.29434
89676132	chr5:89676132:G:A	7.28239e-25	-2.27894	-4.83947e-10	2.85894e-07	-2.28198	-4.83947e-10
89676730	chr5:89676730:T:C	4.35601e-24	-2.01381	1.52355	2.3525e-06	-2.00002	1.82565
89676734	chr5:89676734:C:T	1.85786e-24	-7.58227e-10	-1.34239	7.62437e-07	-7.58227e-10	-1.30108
89676809	chr5:89676809:ACAGTAC:A	1.58171e-24	-7.58227e-10	-1.50331	6.2655e-07	-7.58227e-10	-1.49737
89676969	chr5:89676969:G:A	2.74648e-24	-7.58227e-10	-0.951495	1.2009e-06	-7.58227e-10	-0.84678
89676983	chr5:89676983:C:T	1.11853e-24	-1.8498	-4.83947e-10	3.59986e-07	-2.05154	-4.83947e-10
89677637	chr5:89677637:T:A	1.58365e-24	-7.58227e-10	-1.50208	6.25347e-07	-7.58227e-10	-1.4993
89677643	chr5:89677643:C:A	3.588e-25	-2.11407	-0.872729	1.7083e-07	-2.16072	-0.636215
89677712	chr5:89677712:G:A	1.64186e-24	-7.58227e-10	-1.46598	6.56246e-07	-7.58227e-10	-1.45107
89678174	chr5:89678174:G:GAAGGGA	1.59347e-24	-7.58227e-10	-1.4959	6.34123e-07	-7.58227e-10	-1.48536
89678334	chr5:89678334:G:A	7.93192e-25	-2.1935	-4.83947e-10	3.70838e-07	-2.02184	-4.83947e-10
89678363	chr5:89678363:C:G	7.56829e-25	-2.24043	-4.83947e-10	3.14607e-07	-2.18628	-4.83947e-10
89679344	chr5:89679344:G:A	8.35148e-25	-2.14196	-4.83947e-10	3.94469e-07	-1.96006	-4.83947e-10
89679445	chr5:89679445:C:A	1.08565e-23	0.422949	-4.83947e-10	9.351e-06	1.20564	-4.83947e-10
89679586	chr5:89679586:G:C	1.70121e-24	-7.58227e-10	-1.43048	6.87718e-07	-7.58227e-10	-1.40422
89680355	chr5:89680355:T:C	1.38021e-23	-7.58227e-10	0.663004	5.86588e-06	-7.58227e-10	0.739306
89680426	chr5:89680426:G:A	3.69943e-24	-7.58227e-10	-0.653636	1.6387e-06	-7.58227e-10	-0.535943
89680529	chr5:89680529:A:G	2.036e-25	-2.23806	-1.31535	8.58013e-08	-2.27757	-1.208
89680723	chr5:89680723:T:C	2.02535e-25	-2.24153	-1.31713	8.53404e-08	-2.28075	-1.21021
89680752	chr5:89680752:A:G	3.69901e-24	-7.58227e-10	-0.65375	1.63853e-06	-7.58227e-10	-0.536045
89680999	chr5:89680999:G:T	1.87206e-24	-7.58227e-10	-1.33477	7.58018e-07	-7.58227e-10	-1.3069
89681016	chr5:89681016:C:T	7.13197e-25	-0.988732	-1.31108	2.26668e-07	-1.08081	-1.4333
89681818	chr5:89681818:T:G	1.85447e-24	-7.58227e-10	-1.34422	7.60845e-07	-7.58227e-10	-1.30317
89681941	chr5:89681941:T:C	2.98696e-24	-0.591268	-0.276288	6.44089e-07	-0.67303	-0.796736
89682033	chr5:89682033:C:T	3.23102e-24	-0.538389	-0.250628	6.8856e-07	-0.622294	-0.780707
89682178	chr5:89682178:A:G	6.95617e-25	-2.32477	-4.83947e-10	2.43326e-07	-2.4432	-4.83947e-10
89682633	chr5:89682633:T:C	2.75411e-24	-0.759317	-0.189401	5.78234e-07	-0.848409	-0.729216
89682684	chr5:89682684:G:A	5.39117e-25	-2.1818	-0.397841	1.86436e-07	-2.18864	-0.520874
89682873	chr5:89682873:C:T	1.81095e-24	-7.58227e-10	-1.36796	7.38705e-07	-7.58227e-10	-1.3327
89682928	chr5:89682928:A:T	4.88431e-25	-1.89044	-0.787928	1.4787e-07	-1.91235	-1.02892
89683094	chr5:89683094:C:T	5.07072e-25	-2.23727	-0.40365	1.75505e-07	-2.2441	-0.525838
89683109	chr5:89683109:G:A	7.83267e-25	-2.2061	-4.83947e-10	3.00601e-07	-2.23182	-4.83947e-10
89683557	chr5:89683557:C:T	3.69671e-25	-2.15375	-0.803205	1.78163e-07	-2.19987	-0.555037
89684068	chr5:89684068:A:C	3.40219e-24	-7.58227e-10	-0.737395	1.50789e-06	-7.58227e-10	-0.619136
89684077	chr5:89684077:G:C	1.91411e-24	-7.58227e-10	-1.31256	6.98836e-07	-7.58227e-10	-1.38819
89684310	chr5:89684310:T:C	1.82083e-24	-7.58227e-10	-1.36252	7.69009e-07	-7.58227e-10	-1.2925
89684823	chr5:89684823:T:G	1.67975e-25	-2.29042	-1.45534	7.08255e-08	-2.18722	-1.49016
89684923	chr5:89684923:GAAC:G	4.91103e-25	-2.25337	-0.419541	2.09935e-07	-2.32657	-0.264236
89685430	chr5:89685430:T:C	4.76163e-24	-7.58227e-10	-0.401224	2.1464e-06	-7.58227e-10	-0.266055
89685545	chr5:89685545:G:A	9.26386e-24	0.264306	-4.83947e-10	3.19269e-06	0.131017	-4.83947e-10
89686540	chr5:89686540:G:A	2.11e-24	-7.58227e-10	-1.21512	9.21225e-07	-7.58227e-10	-1.1119
89687272	chr5:89687272:A:C	2.0786e-24	-7.58227e-10	-1.23012	7.9316e-07	-7.58227e-10	-1.26158
89687560	chr5:89687560:A:G	2.93033e-24	-7.58227e-10	-0.886701	1.20057e-06	-7.58227e-10	-0.84705
89688151	chr5:89688151:T:C	1.57834e-24	-7.58227e-10	-1.50544	6.32095e-07	-7.58227e-10	-1.48856
89688344	chr5:89688344:A:G	3.31819e-25	-2.49777	-0.56721	9.53738e-08	-2.46299	-0.916811
89688949	chr5:89688949:G:A	5.99517e-25	-2.47345	-4.83947e-10	2.87581e-07	-2.2761	-4.83947e-10
89688976	chr5:89688976:T:C	7.93933e-25	-2.19257	-4.83947e-10	3.70608e-07	-2.02246	-4.83947e-10
89689522	chr5:89689522:T:C	2.07325e-25	-2.18516	-1.35012	7.41884e-08	-2.26792	-1.36308
89689716	chr5:89689716:A:G	7.87823e-25	-2.2003	-4.83947e-10	3.12834e-07	-2.19193	-4.83947e-10
89690328	chr5:89690328:G:A	1.95471e-24	-0.748688	-0.542886	4.36439e-07	-0.823883	-1.03507
89691651	chr5:89691651:A:G	2.36675e-24	-7.58227e-10	-1.1003	1.0358e-06	-7.58227e-10	-0.994672
89692301	chr5:89692301:CTTGTTGA:C	3.09889e-24	-7.58227e-10	-0.830771	1.01874e-06	-7.58227e-10	-1.01129
89692393	chr5:89692393:C:T	1.81434e-24	-7.58227e-10	-1.36609	7.50685e-07	-7.58227e-10	-1.31662
89692475	chr5:89692475:C:A	3.41117e-24	-7.58227e-10	-0.73476	1.27435e-06	-7.58227e-10	-0.787412
89692908	chr5:89692908:G:A	3.02145e-24	-7.58227e-10	-0.856076	9.93192e-07	-7.58227e-10	-1.03668
89692950	chr5:89692950:C:T	6.04849e-24	-7.58227e-10	-0.162006	2.77736e-06	-7.58227e-10	-0.00834814
89693155	chr5:89693155:A:G	1.82e-24	-7.58227e-10	-1.36298	7.53408e-07	-7.58227e-10	-1.313
89693263	chr5:89693263:T:A	2.05011e-24	-7.58227e-10	-1.24392	8.44296e-07	-7.58227e-10	-1.1991
89694021	chr5:89694021:G:A	8.43164e-25	-2.13241	-4.83947e-10	3.9868e-07	-1.94944	-4.83947e-10
89694094	chr5:89694094:C:T	1.36717e-24	-1.64907	-4.83947e-10	5.72689e-07	-1.58726	-4.83947e-10
89695547	chr5:89695547:T:G	4.76777e-25	-2.20758	-0.494944	2.01068e-07	-2.28705	-0.346909
89695548	chr5:89695548:C:T	7.94502e-25	-1.2775	-0.914351	2.92415e-07	-1.60711	-0.652323
89695830	chr5:89695830:T:G	4.97323e-25	-1.36991	-1.29042	7.5266e-08	-2.19056	-1.42601
89696103	chr5:89696103:A:G	1.92027e-24	-1.98432	0.674968	5.98617e-07	-1.87398	0.330997
89696313	chr5:89696313:G:T	4.88331e-25	-2.18641	-0.492167	2.05882e-07	-2.26818	-0.342113
89696364	chr5:89696364:A:G	6.75663e-25	-2.35388	-4.83947e-10	2.68429e-07	-2.34502	-4.83947e-10
89696988	chr5:89696988:C:A	7.82245e-25	-1.95668	-0.250722	3.05136e-07	-1.74838	-0.468469
89697079	chr5:89697079:A:G	4.26453e-24	-2.12801	1.61653	2.28729e-06	-2.12422	1.92175
89697350	chr5:89697350:T:G	1.5801e-24	-7.58227e-10	-1.50433	6.28221e-07	-7.58227e-10	-1.49471
89697487	chr5:89697487:T:C	1.94279e-25	-2.18523	-1.41504	7.85332e-08	-2.22686	-1.34722
89697573	chr5:89697573:G:T	3.49712e-25	-2.50417	-0.508295	7.61317e-08	-2.50763	-1.0975
89697621	chr5:89697621:CATA:C	1.61675e-24	-1.4814	-4.83947e-10	6.72713e-07	-1.42628	-4.83947e-10
89698366	chr5:89698366:G:A	1.16603e-23	0.494372	-4.83947e-10	1.01392e-05	1.28657	-4.83947e-10
89699138	chr5:89699138:G:A	2.46827e-25	-1.89081	-1.47007	9.58946e-08	-1.94653	-1.42782
89699273	chr5:89699273:A:G	7.80643e-25	-1.9591	-0.250356	3.05265e-07	-1.74886	-0.467559
89699307	chr5:89699307:A:G	1.37286e-23	-7.58227e-10	0.657666	5.83464e-06	-7.58227e-10	0.733964
89699628	chr5:89699628:T:C	3.73457e-24	-0.644181	-4.83947e-10	2.65515e-06	-0.0533455	-4.83947e-10
89699632	chr5:89699632:G:T	3.81923e-24	-0.621765	-4.83947e-10	2.72342e-06	-0.0279593	-4.83947e-10
89699666	chr5:89699666:C:T	1.82163e-24	-7.58227e-10	-1.36208	7.68916e-07	-7.58227e-10	-1.29262
89699820	chr5:89699820:A:G	4.50033e-25	-1.55553	-1.20472	1.46012e-07	-1.8041	-1.14981
89700259	chr5:89700259:A:C	6.97236e-25	-1.90388	-0.418563	2.78661e-07	-1.68601	-0.621599
89700518	chr5:89700518:C:A	2.39538e-25	-1.91834	-1.47251	9.29716e-08	-1.97386	-1.43145
89701633	chr5:89701633:G:A	1.2309e-24	-0.751371	-1.0027	3.14401e-07	-0.841624	-1.34531
89701866	chr5:89701866:G:A	1.79621e-24	-7.58227e-10	-1.37614	7.42002e-07	-7.58227e-10	-1.32825
89702788	chr5:89702788:C:T	1.04317e-24	-1.46149	-0.458059	3.48546e-07	-1.7504	-0.333429
89703001	chr5:89703001:A:G	2.68391e-24	-2.31834	1.3438	1.37164e-06	-2.31833	1.60449
89703071	chr5:89703071:A:AGAT	1.68673e-24	-7.58227e-10	-1.43902	6.73688e-07	-7.58227e-10	-1.42484
89703246	chr5:89703246:G:T	6.9753e-25	-2.05105	-0.270978	2.71353e-07	-1.85952	-0.474659
89703292	chr5:89703292:A:G	1.29705e-25	-2.50658	-1.49773	5.062e-08	-2.50784	-1.50542
89703389	chr5:89703389:A:G	3.58224e-25	-2.47232	-0.516094	7.65818e-08	-2.49763	-1.10161
89703412	chr5:89703412:T:C	7.1415e-25	-2.29848	-4.83947e-10	2.58726e-07	-2.38183	-4.83947e-10
89703917	chr5:89703917:G:A	1.83778e-24	-7.58227e-10	-1.35326	7.01197e-07	-7.58227e-10	-1.38481
89703953	chr5:89703953:G:A	1.61014e-24	-7.58227e-10	-1.48549	6.38618e-07	-7.58227e-10	-1.4783
89704301	chr5:89704301:T:C	4.35369e-24	-7.58227e-10	-0.490791	1.87072e-06	-7.58227e-10	-0.403526
89704334	chr5:89704334:T:C	1.24081e-24	-0.754969	-0.991078	3.17424e-07	-0.831574	-1.34579
89705086	chr5:89705086:C:T	3.11325e-25	-2.46952	-0.659216	7.03335e-08	-2.49586	-1.1885
89705382	chr5:89705382:G:C	3.25609e-24	-7.58227e-10	-0.781288	1.44132e-06	-7.58227e-10	-0.664286
89705426	chr5:89705426:A:G	7.97094e-25	-1.31821	-0.870388	2.5363e-07	-1.63106	-0.770662
89706135	chr5:89706135:G:A	2.09646e-24	-7.58227e-10	-1.22157	8.82294e-07	-7.58227e-10	-1.15508
89706352	chr5:89706352:A:G	4.59839e-24	-7.58227e-10	-0.436108	2.07245e-06	-7.58227e-10	-0.301118
89706596	chr5:89706596:TG:T	3.55988e-24	-7.58227e-10	-0.692088	1.33007e-06	-7.58227e-10	-0.744619
89706645	chr5:89706645:C:T	8.33366e-25	-2.03967	-0.104423	3.17848e-07	-1.84857	-0.32746
89708537	chr5:89708537:G:A	1.87636e-24	-0.526883	-0.805596	7.70581e-07	-0.210573	-1.07989
89708819	chr5:89708819:T:C	3.57572e-24	0.105831	-0.793478	2.37641e-06	0.357463	-0.521719
89708854	chr5:89708854:A:C	3.20198e-24	-7.58227e-10	-0.798045	1.32175e-06	-7.58227e-10	-0.75089
89708871	chr5:89708871:G:A	4.48137e-24	-7.58227e-10	-0.461885	1.99632e-06	-7.58227e-10	-0.338542
89708880	chr5:89708880:T:C	1.88119e-24	-7.58227e-10	-1.32991	7.83296e-07	-7.58227e-10	-1.27409
89709410	chr5:89709410:G:A	1.4092e-24	-0.527472	-1.09132	4.52461e-07	-0.595205	-1.2277
89709634	chr5:89709634:T:C	1.71618e-24	-7.58227e-10	-1.42171	6.62212e-07	-7.58227e-10	-1.44202
89709659	chr5:89709659:T:C	3.83306e-24	-7.58227e-10	-0.618151	1.39676e-06	-7.58227e-10	-0.695691
89709747	chr5:89709747:A:G	3.2465e-25	-2.46926	-0.617559	9.43632e-08	-2.49939	-0.891065
89709817	chr5:89709817:A:G	4.83912e-25	-2.23271	-0.454959	1.86614e-07	-2.25687	-0.451686
89709831	chr5:89709831:C:T	2.51746e-24	-7.58227e-10	-1.03856	9.19162e-07	-7.58227e-10	-1.11414
89710882	chr5:89710882:T:C	1.69504e-24	-7.58227e-10	-1.43411	6.44336e-07	-7.58227e-10	-1.46938
89711022	chr5:89711022:G:A	1.61413e-24	-7.58227e-10	-1.48302	6.27834e-07	-7.58227e-10	-1.49533
89711166	chr5:89711166:G:A	2.07887e-25	-2.15225	-1.38032	8.24128e-08	-2.12316	-1.4027
89711482	chr5:89711482:C:G	1.62461e-24	-7.58227e-10	-1.47655	6.29221e-07	-7.58227e-10	-1.49312
89712147	chr5:89712147:C:A	2.45256e-24	-7.58227e-10	-1.06468	1.09034e-06	-7.58227e-10	-0.943356
89712256	chr5:89712256:T:C	1.59155e-24	-7.58227e-10	-1.4971	6.21864e-07	-7.58227e-10	-1.50488
89712366	chr5:89712366:G:A	1.80694e-24	-7.58227e-10	-1.37018	6.7224e-07	-7.58227e-10	-1.42699
89712464	chr5:89712464:G:C	3.43019e-24	-7.58227e-10	-0.729198	1.46209e-06	-7.58227e-10	-0.649984
89712737	chr5:89712737:C:T	1.63254e-24	-7.58227e-10	-1.47168	6.57604e-07	-7.58227e-10	-1.449
89712963	chr5:89712963:T:C	1.45044e-25	-2.41602	-1.47651	5.51096e-08	-2.42559	-1.50269
89713045	chr5:89713045:T:A	1.58419e-24	-7.58227e-10	-1.50174	6.21671e-07	-7.58227e-10	-1.50519
89713152	chr5:89713152:T:C	4.1164e-24	-7.58227e-10	-0.546836	1.71021e-06	-7.58227e-10	-0.493228
89713898	chr5:89713898:C:T	6.1901e-25	-2.44145	-4.83947e-10	2.38868e-07	-2.46169	-4.83947e-10
89714026	chr5:89714026:GATGAAAAT:G	1.59173e-24	-7.58227e-10	-1.497	6.21593e-07	-7.58227e-10	-1.50532
89714036	chr5:89714036:AACTTTCAT:A	1.5811e-24	-7.58227e-10	-1.5037	6.22283e-07	-7.58227e-10	-1.50421
89714113	chr5:89714113:C:G	3.23045e-25	-1.82151	-1.27026	1.35083e-07	-1.6066	-1.42512
89714515	chr5:89714515:C:T	2.83428e-24	-7.58227e-10	-0.920027	1.04165e-06	-7.58227e-10	-0.989043
89715009	chr5:89715009:A:C	1.77718e-24	-7.58227e-10	-1.38679	7.3349e-07	-7.58227e-10	-1.33979
89715981	chr5:89715981:T:C	1.77217e-25	-2.47829	-1.2139	6.28125e-08	-2.48436	-1.31309
89716003	chr5:89716003:G:A	1.57854e-24	-7.58227e-10	-1.50531	6.26559e-07	-7.58227e-10	-1.49736
89716358	chr5:89716358:A:G	1.67982e-25	-2.50501	-1.2407	5.69379e-08	-2.50026	-1.39539
89716368	chr5:89716368:A:T	1.66031e-24	-7.58227e-10	-1.45481	6.28323e-07	-7.58227e-10	-1.49455
89717904	chr5:89717904:A:G	5.94773e-25	-2.48139	-4.83947e-10	2.36372e-07	-2.4722	-4.83947e-10
89718130	chr5:89718130:A:G	1.58124e-24	-7.58227e-10	-1.50361	6.30436e-07	-7.58227e-10	-1.49119
89719719	chr5:89719719:A:G	1.66484e-24	-7.58227e-10	-1.45209	6.3376e-07	-7.58227e-10	-1.48593
89719977	chr5:89719977:A:G	1.57866e-24	-7.58227e-10	-1.50524	6.23034e-07	-7.58227e-10	-1.503
89720012	chr5:89720012:G:A	9.74304e-25	-1.98785	-4.83947e-10	4.11582e-07	-1.91759	-4.83947e-10
89720150	chr5:89720150:A:T	1.45479e-24	-1.58695	-4.83947e-10	5.33665e-07	-1.65783	-4.83947e-10
89720178	chr5:89720178:A:C	6.6444e-25	-2.37063	-4.83947e-10	2.50386e-07	-2.4146	-4.83947e-10
89720334	chr5:89720334:A:G	1.98331e-24	-7.58227e-10	-1.27705	7.20644e-07	-7.58227e-10	-1.35746
89720846	chr5:89720846:G:A	1.58044e-24	-7.58227e-10	-1.50411	6.22e-07	-7.58227e-10	-1.50466
89721071	chr5:89721071:G:A	1.60113e-24	-7.58227e-10	-1.49111	6.23526e-07	-7.58227e-10	-1.50221
89721521	chr5:89721521:C:T	1.61159e-24	-7.58227e-10	-1.48459	6.24094e-07	-7.58227e-10	-1.5013
89721626	chr5:89721626:A:G	1.6033e-24	-7.58227e-10	-1.48975	6.22763e-07	-7.58227e-10	-1.50344
89721946	chr5:89721946:C:G	1.81493e-24	-7.58227e-10	-1.36577	6.92377e-07	-7.58227e-10	-1.39747
89722785	chr5:89722785:C:T	2.94601e-25	-2.50675	-0.677192	1.10328e-07	-2.36138	-0.872762
89723957	chr5:89723957:C:A	6.85554e-25	-2.33934	-4.83947e-10	2.32398e-07	-2.48915	-4.83947e-10
89725183	chr5:89725183:A:G	6.15432e-25	-2.44725	-4.83947e-10	2.6683e-07	-2.35099	-4.83947e-10
89725438	chr5:89725438:G:A	1.97197e-24	-7.58227e-10	-1.28278	7.53503e-07	-7.58227e-10	-1.31287
89725761	chr5:89725761:A:G	1.40636e-25	-2.42334	-1.50006	5.18863e-08	-2.48307	-1.50548
89725876	chr5:89725876:CTAAACTTTACT:C	1.61446e-24	-7.58227e-10	-1.48281	6.50416e-07	-7.58227e-10	-1.45999
89726344	chr5:89726344:T:C	1.84964e-24	-7.58227e-10	-1.34682	7.33183e-07	-7.58227e-10	-1.34021
89726391	chr5:89726391:A:G	6.80189e-25	-2.3472	-4.83947e-10	2.73846e-07	-2.32504	-4.83947e-10
89726549	chr5:89726549:G:A	1.61648e-24	-7.58227e-10	-1.48157	6.28552e-07	-7.58227e-10	-1.49418
89727069	chr5:89727069:G:A	1.57992e-24	-7.58227e-10	-1.50444	6.258e-07	-7.58227e-10	-1.49857
89727094	chr5:89727094:A:T	2.31946e-24	-7.58227e-10	-1.12048	8.47562e-07	-7.58227e-10	-1.19524
89727331	chr5:89727331:C:T	1.7474e-24	-7.58227e-10	-1.40369	7.18405e-07	-7.58227e-10	-1.36057
89727389	chr5:89727389:T:G	1.581e-24	-7.58227e-10	-1.50376	6.21513e-07	-7.58227e-10	-1.50545
89727408	chr5:89727408:G:A	1.69477e-24	-7.58227e-10	-1.43426	6.33473e-07	-7.58227e-10	-1.48639
89727575	chr5:89727575:C:T	2.29014e-24	-7.58227e-10	-1.1332	8.68545e-07	-7.58227e-10	-1.17078
89727934	chr5:89727934:G:C	1.94546e-24	-7.58227e-10	-1.29632	7.4478e-07	-7.58227e-10	-1.32451
89727938	chr5:89727938:C:G	1.79134e-24	-7.58227e-10	-1.37885	7.24119e-07	-7.58227e-10	-1.35265
89727976	chr5:89727976:A:G	6.04329e-25	-2.46545	-4.83947e-10	2.35098e-07	-2.4776	-4.83947e-10
89728471	chr5:89728471:C:T	1.67522e-24	-7.58227e-10	-1.44587	6.4333e-07	-7.58227e-10	-1.47094
89729475	chr5:89729475:T:C	8.93007e-25	-2.07498	-4.83947e-10	3.5089e-07	-2.07713	-4.83947e-10
89729611	chr5:89729611:T:C	2.01359e-24	-7.58227e-10	-1.26189	8.7103e-07	-7.58227e-10	-1.16793
89729646	chr5:89729646:T:TC	1.7601e-24	-7.58227e-10	-1.39645	7.24971e-07	-7.58227e-10	-1.35147
89729849	chr5:89729849:T:A	1.63365e-24	-7.58227e-10	-1.471	6.23544e-07	-7.58227e-10	-1.50218
89730410	chr5:89730410:A:C	1.581e-24	-7.58227e-10	-1.50376	6.21513e-07	-7.58227e-10	-1.50545
89730521	chr5:89730521:C:T	2.36774e-24	-7.58227e-10	-1.09988	8.9625e-07	-7.58227e-10	-1.13938
89731296	chr5:89731296:C:T	2.35767e-25	-2.4604	-0.94632	8.77582e-08	-2.50253	-0.960488
89731358	chr5:89731358:G:A	1.6291e-24	-7.58227e-10	-1.47379	6.58468e-07	-7.58227e-10	-1.44769
89731392	chr5:89731392:G:A	1.61375e-24	-7.58227e-10	-1.48325	6.49891e-07	-7.58227e-10	-1.4608
89731536	chr5:89731536:A:G	2.87734e-24	-0.904949	-4.83947e-10	7.72461e-07	-1.28802	-4.83947e-10
89731684	chr5:89731684:G:A	1.73808e-24	-7.58227e-10	-1.40904	6.69973e-07	-7.58227e-10	-1.43037
89731785	chr5:89731785:A:G	1.62636e-24	-7.58227e-10	-1.47547	6.57002e-07	-7.58227e-10	-1.44992
89732387	chr5:89732387:T:C	6.62424e-25	-0.942532	-1.43113	2.0927e-07	-1.09579	-1.49818
89733381	chr5:89733381:G:A	1.62457e-24	-7.58227e-10	-1.47657	6.42477e-07	-7.58227e-10	-1.47227
89733994	chr5:89733994:T:C	2.06697e-25	-2.23052	-1.30779	8.12672e-08	-2.20313	-1.33673
89734154	chr5:89734154:G:T	1.61735e-24	-7.58227e-10	-1.48103	6.51755e-07	-7.58227e-10	-1.45793
89734682	chr5:89734682:G:GTA	3.61622e-24	-7.58227e-10	-0.676386	1.54263e-06	-7.58227e-10	-0.596359
89734840	chr5:89734840:T:C	1.86309e-24	-7.58227e-10	-1.33958	7.06424e-07	-7.58227e-10	-1.37739
89735046	chr5:89735046:G:T	1.90776e-24	-7.58227e-10	-1.31588	7.21395e-07	-7.58227e-10	-1.35642
89735503	chr5:89735503:A:G	1.85557e-24	-7.58227e-10	-1.34362	7.71411e-07	-7.58227e-10	-1.28938
89736220	chr5:89736220:C:T	2.16199e-25	-2.50796	-0.98541	7.2746e-08	-2.48877	-1.16186
89736479	chr5:89736479:T:C	1.76902e-24	-7.58227e-10	-1.39139	7.29293e-07	-7.58227e-10	-1.34553
89736657	chr5:89736657:A:G	1.59383e-24	-7.58227e-10	-1.49567	6.2394e-07	-7.58227e-10	-1.50155
89737003	chr5:89737003:C:G	2.90307e-25	-2.5082	-0.690431	9.66019e-08	-2.48524	-0.88176
89737032	chr5:89737032:A:G	1.44067e-25	-2.47594	-1.42335	6.10972e-08	-2.31997	-1.50517
89737571	chr5:89737571:T:C	1.72651e-24	-7.58227e-10	-1.41571	6.4531e-07	-7.58227e-10	-1.46787
89737902	chr5:89737902:T:G	1.59002e-24	-7.58227e-10	-1.49807	6.23033e-07	-7.58227e-10	-1.503
89738003	chr5:89738003:A:G	1.60006e-24	-7.58227e-10	-1.49177	6.41425e-07	-7.58227e-10	-1.47391
89738607	chr5:89738607:C:T	1.45984e-25	-2.50154	-1.38453	5.6715e-08	-2.39613	-1.50344
89738752	chr5:89738752:AT:A	2.48421e-24	-7.58227e-10	-1.05186	9.6766e-07	-7.58227e-10	-1.06272
89738802	chr5:89738802:C:T	1.65263e-24	-7.58227e-10	-1.45944	6.32866e-07	-7.58227e-10	-1.48734
89739074	chr5:89739074:G:A	1.62531e-25	-2.37747	-1.40123	6.20706e-08	-2.38924	-1.42009
89739502	chr5:89739502:A:T	2.79113e-25	-2.4328	-0.80515	1.05173e-07	-2.39477	-0.88723
89740442	chr5:89740442:C:G	1.62215e-24	-7.58227e-10	-1.47806	6.53657e-07	-7.58227e-10	-1.45502
89740845	chr5:89740845:C:T	1.78526e-24	-7.58227e-10	-1.38225	7.28388e-07	-7.58227e-10	-1.34677
89741084	chr5:89741084:G:A	2.44168e-24	-7.58227e-10	-1.06913	9.26447e-07	-7.58227e-10	-1.10625
89741680	chr5:89741680:T:C	1.889e-25	-2.28717	-1.34119	7.41214e-08	-2.26464	-1.36726
89742134	chr5:89742134:T:C	6.27213e-25	-2.42828	-4.83947e-10	2.45268e-07	-2.43525	-4.83947e-10
89742241	chr5:89742241:CT:C	2.62445e-24	-7.58227e-10	-0.996941	9.93604e-07	-7.58227e-10	-1.03626
89742401	chr5:89742401:G:A	1.6504e-24	-7.58227e-10	-1.4608	6.77885e-07	-7.58227e-10	-1.41863
89742705	chr5:89742705:T:C	2.37235e-25	-2.4504	-0.950117	8.96946e-08	-2.41554	-1.02566
89744726	chr5:89744726:A:G	3.88535e-25	-1.40169	-1.5055	1.73606e-07	-1.27554	-1.50527
89744768	chr5:89744768:T:A	1.58875e-24	-7.58227e-10	-1.49887	6.22115e-07	-7.58227e-10	-1.50448
89744779	chr5:89744779:T:A	2.33332e-25	-2.46406	-0.953042	8.67675e-08	-2.50398	-0.970386
89744974	chr5:89744974:T:C	1.59087e-24	-7.58227e-10	-1.49753	6.21526e-07	-7.58227e-10	-1.50542
89744999	chr5:89744999:TG:T	2.14326e-24	-7.58227e-10	-1.19949	7.91947e-07	-7.58227e-10	-1.26311
89745380	chr5:89745380:T:C	1.6064e-24	-7.58227e-10	-1.48782	6.23549e-07	-7.58227e-10	-1.50218
89745474	chr5:89745474:C:A	1.61101e-24	-7.58227e-10	-1.48495	6.48183e-07	-7.58227e-10	-1.46343
89746143	chr5:89746143:G:A	2.06193e-25	-2.38825	-1.15251	7.52655e-08	-2.46669	-1.14989
89746170	chr5:89746170:C:T	2.80529e-24	-7.58227e-10	-0.930307	1.14525e-06	-7.58227e-10	-0.894225
89746330	chr5:89746330:T:G	2.15734e-24	-7.58227e-10	-1.19294	8.19955e-07	-7.58227e-10	-1.22835
89746380	chr5:89746380:C:A	1.75716e-24	-7.58227e-10	-1.39812	7.2341e-07	-7.58227e-10	-1.35363
89746983	chr5:89746983:A:C	3.10677e-25	-2.29685	-0.833962	1.15891e-07	-2.27407	-0.910876
89747768	chr5:89747768:T:C	1.58212e-24	-7.58227e-10	-1.50305	6.26449e-07	-7.58227e-10	-1.49753
89747821	chr5:89747821:A:C	2.5155e-24	-7.58227e-10	-1.03934	9.51143e-07	-7.58227e-10	-1.07994
89748335	chr5:89748335:T:C	2.16919e-24	-7.58227e-10	-1.18746	8.24233e-07	-7.58227e-10	-1.22315
89748625	chr5:89748625:G:GTTAA	1.91879e-25	-2.28499	-1.32771	7.18386e-08	-2.38731	-1.27587
89748654	chr5:89748654:G:A	4.67598e-24	-7.58227e-10	-0.419375	1.95772e-06	-7.58227e-10	-0.358065
89748720	chr5:89748720:A:G	1.76073e-24	-7.58227e-10	-1.39609	7.22135e-07	-7.58227e-10	-1.35539
89749372	chr5:89749372:TTCTC:T	2.07338e-24	-7.58227e-10	-1.23263	8.4515e-07	-7.58227e-10	-1.19809
89749715	chr5:89749715:A:G	1.65395e-24	-7.58227e-10	-1.45865	6.3629e-07	-7.58227e-10	-1.48195
89750405	chr5:89750405:C:T	2.79771e-25	-2.50812	-0.727476	9.35279e-08	-2.48674	-0.912601
89750682	chr5:89750682:T:C	4.27372e-25	-1.41968	-1.39224	1.74855e-07	-1.33465	-1.43899
89751130	chr5:89751130:A:G	1.7065e-24	-7.58227e-10	-1.42737	7.132e-07	-7.58227e-10	-1.36784
89751239	chr5:89751239:T:C	1.64982e-24	-7.58227e-10	-1.46115	6.35074e-07	-7.58227e-10	-1.48386
89751396	chr5:89751396:G:A	1.61962e-24	-7.58227e-10	-1.47962	6.27769e-07	-7.58227e-10	-1.49543
89751423	chr5:89751423:A:T	1.58115e-24	-7.58227e-10	-1.50366	6.21503e-07	-7.58227e-10	-1.50546
89751715	chr5:89751715:C:T	1.65266e-24	-7.58227e-10	-1.45943	6.35599e-07	-7.58227e-10	-1.48303
89752020	chr5:89752020:T:G	1.58569e-24	-7.58227e-10	-1.50079	6.22025e-07	-7.58227e-10	-1.50462
89752675	chr5:89752675:T:G	2.64997e-25	-2.50791	-0.781941	8.67852e-08	-2.47762	-0.996548
89752727	chr5:89752727:C:A	1.58592e-24	-7.58227e-10	-1.50065	6.21505e-07	-7.58227e-10	-1.50546
89753270	chr5:89753270:T:C	1.31214e-25	-2.49987	-1.49287	7.69901e-08	-2.21627	-1.37766
89753560	chr5:89753560:T:C	1.63769e-25	-2.27126	-1.49985	5.89951e-08	-2.37383	-1.48632
89754249	chr5:89754249:C:T	1.67862e-25	-2.50818	-1.23825	5.91145e-08	-2.50571	-1.35242
89754335	chr5:89754335:G:A	2.62616e-24	-7.58227e-10	-0.996291	9.94216e-07	-7.58227e-10	-1.03565
89754855	chr5:89754855:A:G	1.61641e-24	-7.58227e-10	-1.48161	6.27867e-07	-7.58227e-10	-1.49527
89754865	chr5:89754865:G:T	2.61966e-24	-7.58227e-10	-0.998768	9.91903e-07	-7.58227e-10	-1.03798
89755134	chr5:89755134:CAAGAGT:C	2.08744e-25	-2.17215	-1.35631	8.24958e-08	-2.14502	-1.37983
89755342	chr5:89755342:A:G	1.32064e-24	-0.252282	-1.43141	5.73347e-07	-0.187138	-1.39897
89755772	chr5:89755772:T:C	1.7152e-24	-7.58227e-10	-1.42229	7.03012e-07	-7.58227e-10	-1.38223
89756040	chr5:89756040:G:C	1.65287e-25	-2.26087	-1.50102	5.91329e-08	-2.37024	-1.48757
89756605	chr5:89756605:A:G	2.68616e-25	-2.50411	-0.772177	7.43787e-08	-2.49843	-1.13
89756749	chr5:89756749:T:A	1.97446e-25	-2.38533	-1.19878	6.69335e-08	-2.46618	-1.26773
89757788	chr5:89757788:G:T	1.87579e-25	-2.47791	-1.15746	7.25027e-08	-2.4542	-1.19977
89757943	chr5:89757943:A:G	1.58935e-24	-7.58227e-10	-1.49849	6.21506e-07	-7.58227e-10	-1.50546
89758823	chr5:89758823:C:T	5.04813e-25	-1.21231	-1.43307	2.31236e-07	-1.06808	-1.42608
89759389	chr5:89759389:G:T	1.59731e-24	-7.58227e-10	-1.49349	6.40278e-07	-7.58227e-10	-1.4757
89759403	chr5:89759403:T:C	2.06064e-24	-7.58227e-10	-1.2388	8.63445e-07	-7.58227e-10	-1.17667
89759541	chr5:89759541:G:C	3.73958e-24	-7.58227e-10	-0.64284	1.61494e-06	-7.58227e-10	-0.550551
89759622	chr5:89759622:T:C	7.73325e-25	-2.21887	-4.83947e-10	3.15071e-07	-2.1848	-4.83947e-10
89760045	chr5:89760045:G:A	6.16707e-25	-2.44518	-4.83947e-10	2.42267e-07	-2.44756	-4.83947e-10
89760509	chr5:89760509:C:A	2.21135e-24	-7.58227e-10	-1.16821	9.39349e-07	-7.58227e-10	-1.09242
89760525	chr5:89760525:T:C	3.34833e-24	-7.58227e-10	-0.753354	1.39718e-06	-7.58227e-10	-0.695391
89760790	chr5:89760790:T:C	1.82409e-24	-7.58227e-10	-1.36073	7.42827e-07	-7.58227e-10	-1.32714
89760834	chr5:89760834:A:G	4.93635e-25	-2.44551	-0.222262	3.02661e-07	-2.29418	0.0691889
89760875	chr5:89760875:T:C	1.21371e-24	-1.76813	-4.83947e-10	4.8868e-07	-1.74589	-4.83947e-10
89760932	chr5:89760932:A:G	5.31315e-24	-7.58227e-10	-0.291629	2.60458e-06	-7.58227e-10	-0.0725751
89760940	chr5:89760940:G:A	3.22756e-25	-2.47959	-0.613085	2.10312e-07	-2.33412	-0.254888
89761429	chr5:89761429:G:A	1.93491e-24	-7.58227e-10	-1.30175	8.49329e-07	-7.58227e-10	-1.19316
89761561	chr5:89761561:C:T	2.53796e-25	-2.23382	-1.09922	1.18823e-07	-2.00889	-1.15107
89761933	chr5:89761933:C:T	2.97855e-25	-2.36303	-0.809936	1.33431e-07	-2.23676	-0.807254
89761966	chr5:89761966:T:C	1.64331e-24	-7.58227e-10	-1.4651	6.39194e-07	-7.58227e-10	-1.47739
89762072	chr5:89762072:C:T	5.41641e-24	-7.58227e-10	-0.272381	1.84084e-06	-7.58227e-10	-0.419623
89762177	chr5:89762177:C:T	1.70907e-24	-7.58227e-10	-1.42587	6.53488e-07	-7.58227e-10	-1.45528
89762361	chr5:89762361:T:A	2.46049e-23	-7.58227e-10	1.24113	8.84042e-06	-7.58227e-10	1.14949
89762484	chr5:89762484:A:G	1.58811e-24	-7.58227e-10	-1.49927	6.31014e-07	-7.58227e-10	-1.49027
89762595	chr5:89762595:A:G	4.08687e-24	-7.58227e-10	-0.554034	1.41025e-06	-7.58227e-10	-0.686078
89762870	chr5:89762870:G:C	5.20325e-24	-7.58227e-10	-0.312531	1.76547e-06	-7.58227e-10	-0.461431
89762931	chr5:89762931:C:T	3.24577e-23	-7.58227e-10	1.51812	1.12527e-05	-7.58227e-10	1.39076
89763042	chr5:89763042:G:A	1.59125e-24	-7.58227e-10	-1.49729	6.41795e-07	-7.58227e-10	-1.47333
89763332	chr5:89763332:C:T	1.59969e-24	-1.492	-4.83947e-10	5.68981e-07	-1.59376	-4.83947e-10
89763502	chr5:89763502:G:A	1.64266e-24	-7.58227e-10	-1.4655	6.38664e-07	-7.58227e-10	-1.47822
89763580	chr5:89763580:A:G	4.01071e-23	-7.58227e-10	1.72974	1.37676e-05	-7.58227e-10	1.59247
89763611	chr5:89763611:A:C	1.7106e-25	-2.22968	-1.49788	6.37889e-08	-2.29423	-1.4878
89763775	chr5:89763775:T:A	1.58632e-24	-7.58227e-10	-1.5004	6.29877e-07	-7.58227e-10	-1.49208
89763918	chr5:89763918:C:T	5.79725e-25	-2.50702	-4.83947e-10	2.28643e-07	-2.50544	-4.83947e-10
89764314	chr5:89764314:A:G	1.58063e-24	-7.58227e-10	-1.50399	6.21732e-07	-7.58227e-10	-1.50509
89764505	chr5:89764505:G:A	1.63983e-24	-7.58227e-10	-1.46722	6.53027e-07	-7.58227e-10	-1.45598
89765018	chr5:89765018:T:G	1.59897e-24	-7.58227e-10	-1.49246	6.49836e-07	-7.58227e-10	-1.46088
89765399	chr5:89765399:A:T	1.11093e-24	-2.39422	0.537602	4.4983e-07	-2.28101	0.45228
89765981	chr5:89765981:G:A	1.64043e-24	-7.58227e-10	-1.46686	6.50819e-07	-7.58227e-10	-1.45937
89766538	chr5:89766538:A:G	1.71147e-24	-7.58227e-10	-1.42446	6.80995e-07	-7.58227e-10	-1.41405
89766906	chr5:89766906:A:T	2.13448e-24	-7.58227e-10	-1.20359	8.96651e-07	-7.58227e-10	-1.13894
89767050	chr5:89767050:G:A	2.46139e-24	-7.58227e-10	-1.06109	1.16143e-06	-7.58227e-10	-0.880196
89767083	chr5:89767083:T:A	2.25406e-25	-2.37404	-1.07763	6.32309e-08	-2.42964	-1.36117
89767346	chr5:89767346:A:G	4.90702e-23	-7.58227e-10	1.93144	1.67628e-05	-7.58227e-10	1.78932
89767358	chr5:89767358:A:T	2.60271e-25	-2.37948	-0.928363	9.84762e-08	-2.25804	-1.08975
89767395	chr5:89767395:T:A	1.906e-24	-7.58227e-10	-1.31681	7.89421e-07	-7.58227e-10	-1.2663
89768112	chr5:89768112:G:T	5.84833e-25	-2.49824	-4.83947e-10	2.28885e-07	-2.50438	-4.83947e-10
89768202	chr5:89768202:G:T	2.21804e-24	-7.58227e-10	-1.16519	9.33397e-07	-7.58227e-10	-1.09877
89768214	chr5:89768214:T:C	1.80353e-24	-7.58227e-10	-1.37207	7.63439e-07	-7.58227e-10	-1.29977
89768595	chr5:89768595:C:A	1.58012e-24	-7.58227e-10	-1.50431	6.21477e-07	-7.58227e-10	-1.5055
89768745	chr5:89768745:A:G	1.69332e-24	-7.58227e-10	-1.43512	6.52084e-07	-7.58227e-10	-1.45743
89768758	chr5:89768758:A:T	2.0187e-24	-2.3862	1.12684	8.52704e-07	-2.26644	1.07725
89769121	chr5:89769121:T:C	2.79571e-24	-7.58227e-10	-0.933727	1.18637e-06	-7.58227e-10	-0.858946
89769501	chr5:89769501:G:A	2.29147e-25	-2.20558	-1.22962	9.52868e-08	-2.20057	-1.18014
89769548	chr5:89769548:T:C	2.01751e-25	-2.28934	-1.2732	7.61235e-08	-2.4019	-1.20334
89770082	chr5:89770082:T:C	6.29056e-24	-7.58227e-10	-0.122764	2.11693e-06	-7.58227e-10	-0.279882
89770195	chr5:89770195:G:A	5.34957e-24	-7.58227e-10	-0.284798	1.81433e-06	-7.58227e-10	-0.434129
89770198	chr5:89770198:G:T	1.69798e-24	-7.58227e-10	-1.43238	6.81422e-07	-7.58227e-10	-1.41342
89771051	chr5:89771051:G:A	5.55297e-25	-2.50697	-0.0430999	4.01819e-07	-2.44635	0.504747
89771056	chr5:89771056:A:G	6.41419e-25	-1.63249	-0.773394	2.2213e-07	-1.54868	-0.985656
89771730	chr5:89771730:C:T	2.15727e-25	-2.27177	-1.22379	9.00733e-08	-2.38878	-1.0482
89771952	chr5:89771952:G:T	1.6408e-24	-7.58227e-10	-1.46663	6.38431e-07	-7.58227e-10	-1.47859
89772161	chr5:89772161:G:A	6.10243e-24	-7.58227e-10	-0.153128	2.05548e-06	-7.58227e-10	-0.309337
89772450	chr5:89772450:G:T	1.80914e-24	-7.58227e-10	-1.36896	7.0081e-07	-7.58227e-10	-1.38537
89772585	chr5:89772585:T:C	1.70951e-24	-7.58227e-10	-1.42561	6.57264e-07	-7.58227e-10	-1.44952
89772673	chr5:89772673:C:A	6.82778e-25	-2.3434	-4.83947e-10	2.66402e-07	-2.3526	-4.83947e-10
89772689	chr5:89772689:C:A	4.63131e-24	-7.58227e-10	-0.428975	1.68743e-06	-7.58227e-10	-0.506641
89773067	chr5:89773067:G:A	2.71986e-24	-7.58227e-10	-0.961235	1.30642e-06	-7.58227e-10	-0.76256
89773791	chr5:89773791:G:T	4.94446e-24	-7.58227e-10	-0.363546	1.80184e-06	-7.58227e-10	-0.441038
89773889	chr5:89773889:A:T	1.7197e-25	-2.50591	-1.21635	1.12221e-07	-2.43871	-0.77842
89773912	chr5:89773912:G:A	4.61952e-23	-7.58227e-10	1.87106	1.57915e-05	-7.58227e-10	1.72962
89774058	chr5:89774058:A:G	2.43841e-25	-2.1254	-1.24765	9.74823e-08	-2.28041	-1.07753
89774994	chr5:89774994:C:T	8.41569e-25	-2.1343	-4.83947e-10	3.449e-07	-2.09435	-4.83947e-10
89775478	chr5:89775478:G:A	2.6453e-24	-7.58227e-10	-0.989031	1.26461e-06	-7.58227e-10	-0.795085
89775588	chr5:89775588:CAT:C	2.21479e-24	-7.58227e-10	-1.16666	8.86378e-07	-7.58227e-10	-1.15046
89775870	chr5:89775870:C:T	1.08776e-23	-7.58227e-10	0.42489	3.86002e-06	-7.58227e-10	0.320826
89775876	chr5:89775876:G:A	1.4006e-22	-7.58227e-10	2.98026	4.60056e-05	-7.58227e-10	2.79891
89775884	chr5:89775884:T:C	1.16446e-24	-1.80956	-4.83947e-10	4.63226e-07	-1.79939	-4.83947e-10
89775917	chr5:89775917:A:G	2.5636e-25	-2.3879	-0.935086	9.65543e-08	-2.26972	-1.09778
89775992	chr5:89775992:T:C	1.3486e-22	-7.58227e-10	2.94242	4.43243e-05	-7.58227e-10	2.76169
89776802	chr5:89776802:G:A	2.49457e-23	-7.58227e-10	1.25489	8.71014e-06	-7.58227e-10	1.13464
89777523	chr5:89777523:C:T	1.92036e-25	-2.31561	-1.29627	7.77916e-08	-2.17209	-1.41148
89777942	chr5:89777942:A:G	4.56416e-23	-7.58227e-10	1.859	1.56202e-05	-7.58227e-10	1.71872
89777948	chr5:89777948:G:A	8.24237e-23	-7.58227e-10	2.45006	2.91352e-05	-7.58227e-10	2.3421
89778225	chr5:89778225:G:A	2.62512e-24	-7.58227e-10	-0.996688	1.253e-06	-7.58227e-10	-0.804307
89778682	chr5:89778682:A:C	2.61773e-24	-7.58227e-10	-0.999507	1.16198e-06	-7.58227e-10	-0.879723
89778821	chr5:89778821:A:C	1.73582e-24	-7.58227e-10	-1.41033	6.77257e-07	-7.58227e-10	-1.41955
89779036	chr5:89779036:G:A	1.75239e-25	-2.36582	-1.3376	6.96887e-08	-2.40814	-1.28542
89779328	chr5:89779328:G:A	2.71564e-23	-7.58227e-10	1.3398	9.48931e-06	-7.58227e-10	1.22032
89779805	chr5:89779805:G:A	2.74103e-24	-7.58227e-10	-0.95348	1.18818e-06	-7.58227e-10	-0.857428
89779946	chr5:89779946:G:A	3.34758e-24	-7.58227e-10	-0.753577	1.44271e-06	-7.58227e-10	-0.663327
89781205	chr5:89781205:C:T	6.79646e-25	-2.348	-4.83947e-10	2.81063e-07	-2.29903	-4.83947e-10
89781341	chr5:89781341:A:T	2.02333e-24	-7.58227e-10	-1.25707	8.44094e-07	-7.58227e-10	-1.19934
89781591	chr5:89781591:T:C	2.68728e-24	-7.58227e-10	-0.973286	1.28757e-06	-7.58227e-10	-0.777087
89781846	chr5:89781846:C:T	1.72832e-25	-2.47994	-1.23731	6.37881e-08	-2.32338	-1.45866
89782019	chr5:89782019:G:A	4.59379e-24	-7.58227e-10	-0.437109	1.6773e-06	-7.58227e-10	-0.512665
89782405	chr5:89782405:G:A	6.8584e-24	-7.58227e-10	-0.0363396	2.29596e-06	-7.58227e-10	-0.198695
89783494	chr5:89783494:A:T	1.68936e-24	-7.58227e-10	-1.43747	6.72388e-07	-7.58227e-10	-1.42677
89783895	chr5:89783895:C:T	2.60292e-24	-7.58227e-10	-1.00518	1.24081e-06	-7.58227e-10	-0.814081
89783899	chr5:89783899:TAA:T	2.60918e-24	-7.58227e-10	-1.00278	1.24432e-06	-7.58227e-10	-0.811256
89784329	chr5:89784329:G:T	2.10106e-24	-7.58227e-10	-1.21937	8.81376e-07	-7.58227e-10	-1.15612
89784396	chr5:89784396:TGGGGACTACTAGA:T	4.13751e-25	-2.42577	-0.418538	1.8531e-07	-2.3241	-0.391467
89785121	chr5:89785121:G:A	5.1404e-23	-7.58227e-10	1.9779	1.75483e-05	-7.58227e-10	1.83511
89785379	chr5:89785379:G:A	8.38761e-24	-7.58227e-10	0.164941	3.00063e-06	-7.58227e-10	0.0689759
89785823	chr5:89785823:A:G	5.82762e-23	-7.58227e-10	2.10338	1.98363e-05	-7.58227e-10	1.95766
89786085	chr5:89786085:G:A	1.90566e-24	-7.58227e-10	-1.31699	7.39175e-07	-7.58227e-10	-1.33207
89786198	chr5:89786198:A:G	1.6282e-25	-2.37874	-1.39819	6.42867e-08	-2.41887	-1.35538
89786277	chr5:89786277:C:T	2.76483e-24	-7.58227e-10	-0.944837	1.1607e-06	-7.58227e-10	-0.880823
89786666	chr5:89786666:C:T	8.14271e-25	-2.16728	-4.83947e-10	3.17101e-07	-2.17838	-4.83947e-10
89787895	chr5:89787895:C:A	1.67804e-24	-7.58227e-10	-1.44419	6.67749e-07	-7.58227e-10	-1.43369
89788656	chr5:89788656:T:C	1.29177e-25	-2.50812	-1.50026	5.51688e-08	-2.45919	-1.46802
89788721	chr5:89788721:A:G	2.96069e-25	-2.50811	-0.670864	1.4807e-07	-2.45969	-0.480234
89789778	chr5:89789778:G:A	2.55073e-25	-2.38065	-0.947366	9.67406e-08	-2.2582	-1.10737
89789884	chr5:89789884:T:A	2.17554e-24	-7.58227e-10	-1.18454	9.65246e-07	-7.58227e-10	-1.06522
89790096	chr5:89790096:A:C	2.52351e-24	-7.58227e-10	-1.03616	1.0652e-06	-7.58227e-10	-0.966686
89791188	chr5:89791188:T:C	5.57272e-23	-7.58227e-10	2.05865	1.89859e-05	-7.58227e-10	1.91385
89791219	chr5:89791219:T:C	8.44552e-24	-7.58227e-10	0.171822	3.07598e-06	-7.58227e-10	0.0937761
89791383	chr5:89791383:T:C	2.77263e-25	-1.89174	-1.35286	9.01798e-08	-1.98228	-1.45352
89791500	chr5:89791500:G:A	8.17593e-24	-7.58227e-10	0.13938	2.73917e-06	-7.58227e-10	-0.0221913
89791747	chr5:89791747:G:T	8.84406e-24	-7.58227e-10	0.217931	3.21884e-06	-7.58227e-10	0.139174
89792272	chr5:89792272:A:G	3.02744e-25	-2.50365	-0.653036	8.98514e-08	-2.46521	-0.974237
89792283	chr5:89792283:T:C	2.33436e-24	-7.58227e-10	-1.11408	1.0489e-06	-7.58227e-10	-0.982109
89792483	chr5:89792483:G:A	2.07163e-24	-7.58227e-10	-1.23348	8.65949e-07	-7.58227e-10	-1.17378
89792642	chr5:89792642:T:C	6.68851e-25	-2.36401	-4.83947e-10	2.79343e-07	-2.30516	-4.83947e-10
89792763	chr5:89792763:C:G	7.14487e-25	-2.298	-4.83947e-10	2.91483e-07	-2.26262	-4.83947e-10
89792785	chr5:89792785:AATTG:A	3.35839e-25	-2.42536	-0.627573	1.57158e-07	-2.50231	-0.378038
89792972	chr5:89792972:T:C	2.9921e-24	-7.58227e-10	-0.865838	1.26329e-06	-7.58227e-10	-0.796126
89793541	chr5:89793541:G:T	1.76087e-24	-7.58227e-10	-1.39601	6.83689e-07	-7.58227e-10	-1.4101
89794474	chr5:89794474:G:A	1.66148e-24	-7.58227e-10	-1.45411	6.62016e-07	-7.58227e-10	-1.44231
89794715	chr5:89794715:T:C	5.10562e-24	-7.58227e-10	-0.331472	1.73515e-06	-7.58227e-10	-0.478754
89794753	chr5:89794753:T:C	1.82042e-25	-2.34844	-1.3169	7.34762e-08	-2.21636	-1.42429
89795222	chr5:89795222:C:A	1.58288e-24	-7.58227e-10	-1.50257	6.26919e-07	-7.58227e-10	-1.49679
89795268	chr5:89795268:A:G	1.59966e-24	-7.58227e-10	-1.49202	6.29322e-07	-7.58227e-10	-1.49296
89795446	chr5:89795446:T:C	6.08165e-25	-2.45912	-4.83947e-10	2.30804e-07	-2.49603	-4.83947e-10
89795746	chr5:89795746:A:G	4.95791e-23	-7.58227e-10	1.94176	1.6935e-05	-7.58227e-10	1.79954
89796040	chr5:89796040:C:T	9.00727e-23	-7.58227e-10	2.5388	3.15669e-05	-7.58227e-10	2.42226
89796068	chr5:89796068:A:G	1.61162e-25	-2.35502	-1.43214	6.29431e-08	-2.40116	-1.39421
89796163	chr5:89796163:A:G	4.9521e-23	-7.58227e-10	1.94058	1.69161e-05	-7.58227e-10	1.79842
89796416	chr5:89796416:T:C	1.91196e-24	-1.31368	-4.83947e-10	8.5249e-07	-1.18944	-4.83947e-10
89796906	chr5:89796906:G:T	4.55479e-23	-7.58227e-10	1.85695	1.55892e-05	-7.58227e-10	1.71673
89796915	chr5:89796915:C:T	1.68161e-25	-2.50415	-1.2405	6.37729e-08	-2.43248	-1.34979
89797097	chr5:89797097:G:A	1.58388e-25	-2.41842	-1.3861	6.31002e-08	-2.45211	-1.34077
89797366	chr5:89797366:G:A	2.98766e-24	-7.58227e-10	-0.867323	1.26134e-06	-7.58227e-10	-0.797676
89797749	chr5:89797749:T:C	2.01438e-24	-7.58227e-10	-1.2615	8.40276e-07	-7.58227e-10	-1.20387
89798878	chr5:89798878:A:G	2.78446e-24	-7.58227e-10	-0.937761	1.25935e-06	-7.58227e-10	-0.799248
89798908	chr5:89798908:A:G	1.58464e-24	-7.58227e-10	-1.50146	6.26607e-07	-7.58227e-10	-1.49728
89799378	chr5:89799378:A:G	4.68959e-24	-7.58227e-10	-0.41647	1.59777e-06	-7.58227e-10	-0.561239
89799604	chr5:89799604:A:G	1.74847e-25	-2.38479	-1.32087	6.98676e-08	-2.26628	-1.42473
89799737	chr5:89799737:T:G	1.65165e-23	-7.58227e-10	0.842546	9.39889e-06	-7.58227e-10	1.21074
89800037	chr5:89800037:C:T	6.10764e-25	-2.45486	-4.83947e-10	2.2918e-07	-2.5031	-4.83947e-10
89800050	chr5:89800050:T:C	1.70869e-24	-7.58227e-10	-1.42609	6.80751e-07	-7.58227e-10	-1.41441
89800229	chr5:89800229:T:C	1.71932e-23	-7.58227e-10	0.882702	9.82018e-06	-7.58227e-10	1.25459
89800502	chr5:89800502:C:T	1.40076e-25	-2.48141	-1.44597	5.98283e-08	-2.49676	-1.34936
89800559	chr5:89800559:T:G	8.4527e-24	-7.58227e-10	0.172671	3.07831e-06	-7.58227e-10	0.094533
89801191	chr5:89801191:G:A	8.26553e-23	-7.58227e-10	2.45286	2.90283e-05	-7.58227e-10	2.33842
89801500	chr5:89801500:C:T	1.59288e-25	-2.50125	-1.2976	6.19014e-08	-2.42143	-1.39063
89801874	chr5:89801874:T:C	1.58173e-25	-2.40202	-1.40386	6.26109e-08	-2.43876	-1.36191
89801981	chr5:89801981:C:A	1.71355e-24	-1.42325	-4.83947e-10	5.4842e-07	-1.63056	-4.83947e-10
89802006	chr5:89802006:A:G	2.74476e-24	-7.58227e-10	-0.95212	1.00298e-06	-7.58227e-10	-1.02688
89802270	chr5:89802270:T:A	5.18959e-24	-7.58227e-10	-0.315159	1.7597e-06	-7.58227e-10	-0.464702
89802306	chr5:89802306:G:A	8.26506e-25	-2.15236	-4.83947e-10	3.42206e-07	-2.10219	-4.83947e-10
89802390	chr5:89802390:A:G	2.2053e-24	-7.58227e-10	-1.17095	9.23042e-07	-7.58227e-10	-1.10993
89802560	chr5:89802560:T:C	4.56448e-23	-7.58227e-10	1.85908	1.56212e-05	-7.58227e-10	1.71878
89802813	chr5:89802813:A:T	1.99643e-25	-2.35148	-1.22156	7.79979e-08	-2.22146	-1.35946
89802897	chr5:89802897:A:G	1.60958e-24	-7.58227e-10	-1.48584	6.54386e-07	-7.58227e-10	-1.45391
89803046	chr5:89803046:G:A	2.13827e-24	-7.58227e-10	-1.20182	8.9683e-07	-7.58227e-10	-1.13874
89803143	chr5:89803143:T:C	1.97158e-24	-7.58227e-10	-1.28298	7.63163e-07	-7.58227e-10	-1.30013
89803322	chr5:89803322:TA:T	4.1026e-23	-7.58227e-10	1.75239	1.40714e-05	-7.58227e-10	1.6143
89804231	chr5:89804231:C:T	6.22089e-25	-2.43649	-4.83947e-10	2.56622e-07	-2.39	-4.83947e-10
89804549	chr5:89804549:C:G	1.59959e-24	-7.58227e-10	-1.49207	6.29296e-07	-7.58227e-10	-1.493
89804571	chr5:89804571:G:A	1.63329e-25	-2.41122	-1.36259	6.51563e-08	-2.44614	-1.31467
89804629	chr5:89804629:G:A	2.09563e-24	-7.58227e-10	-1.22196	8.77749e-07	-7.58227e-10	-1.16024
89805650	chr5:89805650:T:G	1.13531e-22	-7.58227e-10	2.77026	3.74942e-05	-7.58227e-10	2.59434
89805689	chr5:89805689:C:T	4.6185e-24	-7.58227e-10	-0.431745	1.57352e-06	-7.58227e-10	-0.576532
89806317	chr5:89806317:T:A	9.13274e-24	-7.58227e-10	0.250052	3.32126e-06	-7.58227e-10	0.170497
89806511	chr5:89806511:G:A	4.6185e-24	-7.58227e-10	-0.431745	1.57352e-06	-7.58227e-10	-0.576532
89806626	chr5:89806626:A:T	8.26316e-23	-7.58227e-10	2.45258	2.90008e-05	-7.58227e-10	2.33748
89806999	chr5:89806999:G:A	1.60906e-24	-7.58227e-10	-1.48616	6.53929e-07	-7.58227e-10	-1.4546
89807338	chr5:89807338:T:C	1.30415e-25	-2.50734	-1.4915	5.18329e-08	-2.50657	-1.483
89807683	chr5:89807683:T:G	1.59258e-24	-7.58227e-10	-1.49646	6.26647e-07	-7.58227e-10	-1.49722
89808043	chr5:89808043:A:C	8.34671e-23	-7.58227e-10	2.46264	2.931e-05	-7.58227e-10	2.34808
89808360	chr5:89808360:C:T	1.1822e-24	-1.79444	-4.83947e-10	4.7122e-07	-1.78228	-4.83947e-10
89808612	chr5:89808612:A:G	3.7412e-25	-2.34468	-0.600315	1.37939e-07	-2.29845	-0.712342
89808644	chr5:89808644:T:G	5.6567e-25	-1.78437	-0.747187	1.9355e-07	-1.70656	-0.965503
89809180	chr5:89809180:C:A	2.11475e-24	-7.58227e-10	-1.21288	8.81702e-07	-7.58227e-10	-1.15575
89809442	chr5:89809442:T:C	3.45753e-24	-7.58227e-10	-0.721259	1.62353e-06	-7.58227e-10	-0.545247
89809517	chr5:89809517:T:TGA	4.97447e-23	-7.58227e-10	1.94509	1.6988e-05	-7.58227e-10	1.80266
89810316	chr5:89810316:T:G	8.25021e-23	-7.58227e-10	2.45101	2.89747e-05	-7.58227e-10	2.33658
89810349	chr5:89810349:A:C	1.60609e-24	-1.48801	-4.83947e-10	6.59436e-07	-1.44622	-4.83947e-10
89810806	chr5:89810806:T:C	3.32444e-25	-2.41923	-0.643874	1.80967e-07	-2.37868	-0.360614
89811423	chr5:89811423:G:A	1.10519e-23	-7.58227e-10	0.44079	3.83531e-06	-7.58227e-10	0.314402
89811437	chr5:89811437:G:A	2.04662e-24	-7.58227e-10	-1.24562	8.54736e-07	-7.58227e-10	-1.18681
89811743	chr5:89811743:C:T	1.04779e-24	-1.91513	-4.83947e-10	3.84483e-07	-1.9857	-4.83947e-10
89812294	chr5:89812294:C:G	1.4926e-25	-2.50395	-1.35993	5.86386e-08	-2.43129	-1.43492
89812540	chr5:89812540:T:A	2.12967e-24	-7.58227e-10	-1.20585	8.14905e-07	-7.58227e-10	-1.23453
89812761	chr5:89812761:G:A	2.33452e-25	-2.42898	-0.98761	8.71053e-08	-2.32942	-1.14106
89812886	chr5:89812886:A:AAC	3.86855e-25	-2.47002	-0.441501	1.96203e-07	-2.39133	-0.267119
89813207	chr5:89813207:G:A	8.26553e-23	-7.58227e-10	2.45286	2.90283e-05	-7.58227e-10	2.33842
89813642	chr5:89813642:C:T	1.1327e-23	-7.58227e-10	0.465376	6.24624e-06	-7.58227e-10	0.802132
89813718	chr5:89813718:G:A	1.02028e-22	-7.58227e-10	2.66343	3.58974e-05	-7.58227e-10	2.55082
89814388	chr5:89814388:A:C	1.8728e-24	-7.58227e-10	-1.33438	7.02374e-07	-7.58227e-10	-1.38314
89814498	chr5:89814498:A:G	2.27981e-25	-2.2272	-1.21311	1.01461e-07	-1.87773	-1.44021
89815325	chr5:89815325:G:A	1.60575e-24	-7.58227e-10	-1.48822	6.42415e-07	-7.58227e-10	-1.47237
89815631	chr5:89815631:A:G	1.64212e-24	-7.58227e-10	-1.46583	6.61066e-07	-7.58227e-10	-1.44375
89815674	chr5:89815674:C:T	1.31962e-25	-2.50804	-1.47901	5.4582e-08	-2.49105	-1.44685
89815833	chr5:89815833:C:A	1.30266e-25	-2.50783	-1.49216	5.35728e-08	-2.48915	-1.46741
89815877	chr5:89815877:ACT:A	2.46218e-24	-1.06077	-4.83947e-10	1.09869e-06	-0.935728	-4.83947e-10
89816114	chr5:89816114:C:T	4.11874e-24	-7.58227e-10	-0.546266	1.80417e-06	-7.58227e-10	-0.439745
89816721	chr5:89816721:A:G	2.00067e-25	-2.08556	-1.48535	8.30128e-08	-2.08209	-1.43651
89817243	chr5:89817243:C:T	1.43467e-25	-2.39821	-1.50525	5.45683e-08	-2.48083	-1.45732
89817250	chr5:89817250:GTTATT:G	3.44598e-23	-7.58227e-10	1.57798	1.18389e-05	-7.58227e-10	1.44154
89817498	chr5:89817498:T:C	3.30267e-24	-7.58227e-10	-0.767084	1.22692e-06	-7.58227e-10	-0.825337
89817595	chr5:89817595:A:C	2.49732e-24	-7.58227e-10	-1.0466	1.10458e-06	-7.58227e-10	-0.930379
89817679	chr5:89817679:G:A	2.96391e-24	-7.58227e-10	-0.875305	1.22337e-06	-7.58227e-10	-0.828238
89817830	chr5:89817830:T:G	6.42982e-25	-2.40345	-4.83947e-10	2.53698e-07	-2.40146	-4.83947e-10
89818029	chr5:89818029:G:A	1.57825e-24	-7.58227e-10	-1.5055	6.24048e-07	-7.58227e-10	-1.50138
89818410	chr5:89818410:A:G	1.61298e-24	-7.58227e-10	-1.48373	6.44963e-07	-7.58227e-10	-1.46841
89818688	chr5:89818688:T:C	1.83147e-24	-7.58227e-10	-1.35669	7.52514e-07	-7.58227e-10	-1.31418
89818724	chr5:89818724:C:T	4.03238e-23	-7.58227e-10	1.73513	1.38086e-05	-7.58227e-10	1.59545
89819194	chr5:89819194:G:C	3.71055e-23	-7.58227e-10	1.65195	1.27213e-05	-7.58227e-10	1.51343
89819343	chr5:89819343:A:G	1.74423e-24	-7.58227e-10	-1.4055	7.03891e-07	-7.58227e-10	-1.38098
89819820	chr5:89819820:T:A	3.6203e-25	-1.76544	-1.21241	1.58744e-07	-1.70498	-1.16533
89819874	chr5:89819874:A:G	2.37933e-24	-7.58227e-10	-1.095	1.0462e-06	-7.58227e-10	-0.984682
89820097	chr5:89820097:T:C	2.23317e-24	-7.58227e-10	-1.15839	9.48071e-07	-7.58227e-10	-1.08317
89820115	chr5:89820115:C:A	1.38937e-25	-2.43005	-1.5055	5.34078e-08	-2.49547	-1.46417
89820263	chr5:89820263:C:T	1.67358e-24	-7.58227e-10	-1.44685	6.85183e-07	-7.58227e-10	-1.40792
89820436	chr5:89820436:C:T	3.04041e-23	-7.58227e-10	1.45276	1.04748e-05	-7.58227e-10	1.31913
89820542	chr5:89820542:CT:C	1.85595e-24	-1.34342	-4.83947e-10	7.40158e-07	-1.33074	-4.83947e-10
89820738	chr5:89820738:T:G	1.58011e-24	-7.58227e-10	-1.50432	6.21984e-07	-7.58227e-10	-1.50469
89821350	chr5:89821350:G:C	1.58284e-24	-7.58227e-10	-1.5026	6.21514e-07	-7.58227e-10	-1.50544
89821460	chr5:89821460:T:C	1.58813e-24	-7.58227e-10	-1.49926	6.22778e-07	-7.58227e-10	-1.50341
89822512	chr5:89822512:G:A	2.93611e-24	-7.58227e-10	-0.884728	1.33731e-06	-7.58227e-10	-0.739184
89823294	chr5:89823294:G:A	2.14899e-24	-7.58227e-10	-1.19682	8.67825e-07	-7.58227e-10	-1.17161
89823422	chr5:89823422:G:A	1.9801e-24	-7.58227e-10	-1.27867	8.30325e-07	-7.58227e-10	-1.21579
89823743	chr5:89823743:C:T	1.42263e-25	-2.40653	-1.50536	5.48501e-08	-2.47203	-1.46097
89824056	chr5:89824056:G:A	3.47572e-24	-7.58227e-10	-0.716012	1.2139e-06	-7.58227e-10	-0.836012
89824510	chr5:89824510:C:T	4.52189e-24	-7.58227e-10	-0.452884	1.99858e-06	-7.58227e-10	-0.337411
89825029	chr5:89825029:C:A	1.82069e-24	-7.58227e-10	-1.3626	7.41937e-07	-7.58227e-10	-1.32834
89825223	chr5:89825223:G:A	1.70076e-24	-7.58227e-10	-1.43074	6.63413e-07	-7.58227e-10	-1.4402
89825384	chr5:89825384:C:T	1.73562e-24	-7.58227e-10	-1.41045	6.62408e-07	-7.58227e-10	-1.44172
89825558	chr5:89825558:G:A	1.76273e-24	-7.58227e-10	-1.39495	6.84442e-07	-7.58227e-10	-1.409
89825651	chr5:89825651:T:C	1.34851e-25	-2.50796	-1.45744	5.6153e-08	-2.49492	-1.4146
89825698	chr5:89825698:C:T	1.6434e-25	-2.506	-1.26163	8.07884e-08	-2.50122	-1.04455
89825713	chr5:89825713:G:T	1.78794e-24	-7.58227e-10	-1.38075	6.94874e-07	-7.58227e-10	-1.39387
89826281	chr5:89826281:G:A	4.23463e-24	-7.58227e-10	-0.518519	1.66266e-06	-7.58227e-10	-0.521428
89826342	chr5:89826342:A:C	2.1826e-24	-7.58227e-10	-1.1813	8.12694e-07	-7.58227e-10	-1.23725
89828319	chr5:89828319:A:C	2.51616e-25	-1.99055	-1.35112	9.73475e-08	-2.04788	-1.31143
89828875	chr5:89828875:C:A	3.73193e-24	-7.58227e-10	-0.644888	1.29681e-06	-7.58227e-10	-0.769942
89829059	chr5:89829059:A:G	1.64936e-24	-7.58227e-10	-1.46143	6.29941e-07	-7.58227e-10	-1.49198
89829081	chr5:89829081:T:C	1.58119e-24	-7.58227e-10	-1.50364	6.30302e-07	-7.58227e-10	-1.4914
89829110	chr5:89829110:A:T	5.07957e-24	-7.58227e-10	-0.336588	2.41906e-06	-7.58227e-10	-0.146467
89829454	chr5:89829454:G:A	2.11639e-24	-7.58227e-10	-1.2121	8.67845e-07	-7.58227e-10	-1.17159
89830324	chr5:89830324:G:A	3.72718e-24	-7.58227e-10	-0.646163	1.29526e-06	-7.58227e-10	-0.771137
89830354	chr5:89830354:T:C	1.03543e-24	-1.927	-4.83947e-10	4.10066e-07	-1.92129	-4.83947e-10
89830521	chr5:89830521:G:A	5.86227e-25	-2.49586	-4.83947e-10	2.29296e-07	-2.50259	-4.83947e-10
89830604	chr5:89830604:A:G	1.58375e-24	-7.58227e-10	-1.50202	6.2298e-07	-7.58227e-10	-1.50309
89831007	chr5:89831007:T:C	2.43862e-25	-1.99216	-1.38081	9.39728e-08	-2.04993	-1.34466
89831570	chr5:89831570:G:A	4.69962e-24	-7.58227e-10	-0.414333	1.85515e-06	-7.58227e-10	-0.411884
89831998	chr5:89831998:G:T	1.59652e-25	-2.40309	-1.39349	7.72244e-08	-2.47506	-1.11583
89832387	chr5:89832387:C:T	2.37075e-25	-2.01489	-1.38631	9.14405e-08	-2.07046	-1.35145
89832442	chr5:89832442:C:T	1.58055e-24	-7.58227e-10	-1.50404	6.26175e-07	-7.58227e-10	-1.49797
89832786	chr5:89832786:T:C	2.13284e-24	-7.58227e-10	-1.20436	7.53921e-07	-7.58227e-10	-1.31232
89833085	chr5:89833085:T:A	2.56747e-24	-7.58227e-10	-1.01889	9.84722e-07	-7.58227e-10	-1.04524
89833283	chr5:89833283:T:C	1.36959e-25	-2.49915	-1.45073	5.85905e-08	-2.45956	-1.40747
89833881	chr5:89833881:C:A	1.36229e-25	-2.49712	-1.45811	5.82809e-08	-2.45488	-1.41745
89834388	chr5:89834388:AG:A	3.01468e-24	-7.58227e-10	-0.858322	1.47263e-06	-7.58227e-10	-0.642801
89835522	chr5:89835522:A:T	1.76604e-25	-2.35512	-1.34054	6.12224e-08	-2.44354	-1.37955
89835817	chr5:89835817:T:C	2.35627e-24	-7.58227e-10	-1.10474	1.00203e-06	-7.58227e-10	-1.02782
89835935	chr5:89835935:T:C	4.85393e-24	-7.58227e-10	-0.382025	2.31196e-06	-7.58227e-10	-0.191752
89836157	chr5:89836157:T:A	3.24822e-24	-7.58227e-10	-0.783708	1.14081e-06	-7.58227e-10	-0.898112
89836169	chr5:89836169:G:A	2.40432e-23	-7.58227e-10	1.21804	8.36653e-06	-7.58227e-10	1.09439
89836548	chr5:89836548:C:T	1.78464e-25	-2.39765	-1.28753	9.3188e-08	-2.4711	-0.931881
89836692	chr5:89836692:G:A	4.75182e-24	-7.58227e-10	-0.403287	1.87573e-06	-7.58227e-10	-0.400848
89837428	chr5:89837428:C:T	5.79384e-25	-2.5076	-4.83947e-10	2.29726e-07	-2.50071	-4.83947e-10
89837720	chr5:89837720:A:G	2.39296e-23	-7.58227e-10	1.2133	8.32729e-06	-7.58227e-10	1.08969
89837819	chr5:89837819:GTAATTTTGAGC:G	4.47315e-24	-7.58227e-10	-0.463721	1.80065e-06	-7.58227e-10	-0.441699
89837827	chr5:89837827:G:A	2.09728e-24	-7.58227e-10	-1.22117	8.82461e-07	-7.58227e-10	-1.15489
89838307	chr5:89838307:T:C	2.44941e-24	-7.58227e-10	-1.06597	1.08557e-06	-7.58227e-10	-0.947739
89838398	chr5:89838398:T:G	1.82439e-23	-7.58227e-10	0.942019	6.45597e-06	-7.58227e-10	0.835159
89838468	chr5:89838468:AC:A	1.65987e-24	-7.58227e-10	-1.45507	6.63899e-07	-7.58227e-10	-1.43947
89838870	chr5:89838870:G:A	2.6922e-24	-7.58227e-10	-0.971456	1.16568e-06	-7.58227e-10	-0.876546
89839152	chr5:89839152:G:A	9.17559e-25	-2.04785	-4.83947e-10	4.20141e-07	-1.89701	-4.83947e-10
89839193	chr5:89839193:C:T	1.94008e-24	-7.58227e-10	-1.29909	7.70849e-07	-7.58227e-10	-1.29011
89839497	chr5:89839497:C:T	6.08333e-25	-2.45885	-4.83947e-10	2.47243e-07	-2.42723	-4.83947e-10
89839820	chr5:89839820:C:T	5.31617e-24	-7.58227e-10	-0.291061	2.54252e-06	-7.58227e-10	-0.0966897
89840201	chr5:89840201:A:T	2.35658e-24	-7.58227e-10	-1.1046	1.00228e-06	-7.58227e-10	-1.02757
89840375	chr5:89840375:T:G	1.6288e-24	-7.58227e-10	-1.47397	6.52781e-07	-7.58227e-10	-1.45636
89841427	chr5:89841427:AT:A	7.33831e-24	-7.58227e-10	0.0312941	2.37074e-06	-7.58227e-10	-0.166645
89841984	chr5:89841984:C:T	6.94831e-25	-2.3259	-4.83947e-10	2.74617e-07	-2.32222	-4.83947e-10
89842188	chr5:89842188:T:C	5.39897e-24	-7.58227e-10	-0.275606	2.57171e-06	-7.58227e-10	-0.0852778
89842719	chr5:89842719:C:G	3.35761e-24	-7.58227e-10	-0.750586	1.17739e-06	-7.58227e-10	-0.866548
89843309	chr5:89843309:A:C	1.52396e-25	-2.35498	-1.48811	6.81937e-08	-2.44729	-1.26796
89843590	chr5:89843590:A:C	5.33377e-24	-7.58227e-10	-0.287756	1.99539e-06	-7.58227e-10	-0.339006
89843598	chr5:89843598:T:C	2.33018e-23	-7.58227e-10	1.18672	8.10368e-06	-7.58227e-10	1.06247
89843825	chr5:89843825:A:G	3.68941e-24	-7.58227e-10	-0.656348	1.35627e-06	-7.58227e-10	-0.725112
89844107	chr5:89844107:C:T	1.35154e-25	-2.49822	-1.46493	5.7563e-08	-2.45791	-1.42681
89844329	chr5:89844329:G:A	4.6992e-24	-7.58227e-10	-0.414423	2.23276e-06	-7.58227e-10	-0.226607
89844833	chr5:89844833:G:C	2.87814e-24	-7.58227e-10	-0.904668	1.39268e-06	-7.58227e-10	-0.698614
89844847	chr5:89844847:A:G	1.78251e-24	-7.58227e-10	-1.38379	8.14924e-07	-7.58227e-10	-1.23451
89844896	chr5:89844896:G:A	1.58234e-24	-7.58227e-10	-1.50291	6.42335e-07	-7.58227e-10	-1.47249
89844918	chr5:89844918:T:C	1.5869e-24	-7.58227e-10	-1.50003	6.2927e-07	-7.58227e-10	-1.49304
89845664	chr5:89845664:A:G	2.02836e-24	-7.58227e-10	-1.25458	8.50205e-07	-7.58227e-10	-1.19213
89845770	chr5:89845770:C:CA	3.25771e-24	-7.58227e-10	-0.780789	1.1422e-06	-7.58227e-10	-0.896893
89846341	chr5:89846341:A:G	4.35975e-24	-7.58227e-10	-0.4894	2.0506e-06	-7.58227e-10	-0.311717
89846390	chr5:89846390:A:G	1.72162e-25	-2.50192	-1.21922	7.29316e-08	-2.46565	-1.18243
89846497	chr5:89846497:C:T	4.80098e-24	-7.58227e-10	-0.392994	2.27819e-06	-7.58227e-10	-0.206467
89846842	chr5:89846842:G:A	8.7674e-25	-2.09336	-4.83947e-10	3.43879e-07	-2.09731	-4.83947e-10
89847520	chr5:89847520:G:A	2.64399e-24	-7.58227e-10	-0.989525	1.00595e-06	-7.58227e-10	-1.02392
89847627	chr5:89847627:A:G	2.31422e-24	-7.58227e-10	-1.12274	9.81211e-07	-7.58227e-10	-1.04882
89848103	chr5:89848103:G:A	2.20773e-24	-7.58227e-10	-1.16985	9.31619e-07	-7.58227e-10	-1.10068
89848143	chr5:89848143:G:T	3.35995e-24	-7.58227e-10	-0.749889	1.17814e-06	-7.58227e-10	-0.865907
89848298	chr5:89848298:T:C	2.3236e-24	-7.58227e-10	-1.1187	8.7015e-07	-7.58227e-10	-1.16894
89848474	chr5:89848474:A:G	4.80393e-24	-7.58227e-10	-0.39238	2.2864e-06	-7.58227e-10	-0.202868
89849118	chr5:89849118:C:T	3.31288e-24	-7.58227e-10	-0.763996	1.16408e-06	-7.58227e-10	-0.877919
89849344	chr5:89849344:G:A	1.65218e-24	-7.58227e-10	-1.45972	6.60305e-07	-7.58227e-10	-1.4449
89849362	chr5:89849362:T:G	5.27682e-24	-7.58227e-10	-0.298491	2.53427e-06	-7.58227e-10	-0.09994
89849393	chr5:89849393:A:C	5.40797e-24	-7.58227e-10	-0.273941	2.60217e-06	-7.58227e-10	-0.0735033
89849481	chr5:89849481:A:C	2.25701e-23	-7.58227e-10	1.15481	7.85631e-06	-7.58227e-10	1.03147
89850996	chr5:89850996:T:C	2.3291e-23	-7.58227e-10	1.18625	8.10193e-06	-7.58227e-10	1.06225
89852055	chr5:89852055:G:A	1.57884e-24	-7.58227e-10	-1.50512	6.21601e-07	-7.58227e-10	-1.5053
89852093	chr5:89852093:G:A	2.68368e-24	-7.58227e-10	-0.974625	9.88141e-07	-7.58227e-10	-1.04178
89852847	chr5:89852847:G:A	6.56278e-25	-2.38299	-4.83947e-10	2.55441e-07	-2.39461	-4.83947e-10
89852889	chr5:89852889:G:A	4.27319e-24	-7.58227e-10	-0.509455	1.5859e-06	-7.58227e-10	-0.568697
89853051	chr5:89853051:G:T	1.70291e-24	-7.58227e-10	-1.42947	6.9096e-07	-7.58227e-10	-1.39952
89853058	chr5:89853058:A:T	1.64016e-25	-2.50756	-1.26205	6.83002e-08	-2.48497	-1.22872
89853323	chr5:89853323:A:G	6.71187e-25	-2.36052	-4.83947e-10	2.62925e-07	-2.36573	-4.83947e-10
89853802	chr5:89853802:C:A	5.80858e-25	-2.50506	-4.83947e-10	2.29777e-07	-2.50049	-4.83947e-10
89853803	chr5:89853803:T:C	2.03923e-24	-7.58227e-10	-1.24924	8.5522e-07	-7.58227e-10	-1.18624
89854116	chr5:89854116:A:G	3.38096e-24	-7.58227e-10	-0.743655	1.18472e-06	-7.58227e-10	-0.86034
89854195	chr5:89854195:G:A	2.03808e-25	-2.09736	-1.45503	7.62307e-08	-2.15297	-1.45087
89854211	chr5:89854211:A:T	5.33287e-24	-7.58227e-10	-0.287924	2.54731e-06	-7.58227e-10	-0.0948101
89854615	chr5:89854615:AAAG:A	1.63735e-24	-7.58227e-10	-1.46874	6.55698e-07	-7.58227e-10	-1.4519
89854913	chr5:89854913:A:C	3.35858e-24	-7.58227e-10	-0.750297	1.17771e-06	-7.58227e-10	-0.866279
89855035	chr5:89855035:T:C	2.77443e-24	-0.941368	-4.83947e-10	1.22275e-06	-0.828743	-4.83947e-10
89855227	chr5:89855227:T:C	2.93627e-23	-7.58227e-10	1.41791	1.02454e-05	-7.58227e-10	1.29698
89855973	chr5:89855973:G:A	1.62092e-24	-7.58227e-10	-1.47882	6.45994e-07	-7.58227e-10	-1.46681
89856169	chr5:89856169:G:A	2.23255e-24	-7.58227e-10	-1.15867	9.44129e-07	-7.58227e-10	-1.08734
89856359	chr5:89856359:A:G	2.22775e-24	-7.58227e-10	-1.16082	9.42451e-07	-7.58227e-10	-1.08912
89856493	chr5:89856493:T:G	5.70484e-24	-7.58227e-10	-0.2205	2.10629e-06	-7.58227e-10	-0.284919
89856534	chr5:89856534:C:A	1.57908e-24	-7.58227e-10	-1.50497	6.21546e-07	-7.58227e-10	-1.50539
89856925	chr5:89856925:T:C	3.71081e-24	-7.58227e-10	-0.650565	1.37076e-06	-7.58227e-10	-0.714479
89857302	chr5:89857302:T:C	3.37142e-24	-7.58227e-10	-0.746479	1.18193e-06	-7.58227e-10	-0.862698
89857339	chr5:89857339:G:A	6.428e-25	-2.40374	-4.83947e-10	2.43543e-07	-2.44231	-4.83947e-10
89857510	chr5:89857510:A:G	1.70209e-25	-2.5067	-1.22585	7.12721e-08	-2.48056	-1.19054
89857661	chr5:89857661:T:A	1.58289e-24	-7.58227e-10	-1.50256	6.26265e-07	-7.58227e-10	-1.49783
89858055	chr5:89858055:C:T	1.59144e-24	-7.58227e-10	-1.49717	6.39474e-07	-7.58227e-10	-1.47696
89858861	chr5:89858861:G:C	3.31409e-24	-7.58227e-10	-0.763633	1.16449e-06	-7.58227e-10	-0.877567
89858914	chr5:89858914:G:A	1.02046e-24	-1.94156	-4.83947e-10	4.45961e-07	-1.83737	-4.83947e-10
89859214	chr5:89859214:A:C	2.36541e-25	-2.06431	-1.33913	9.10147e-08	-2.12659	-1.29999
89859339	chr5:89859339:C:T	5.48516e-24	-7.58227e-10	-0.259769	2.1576e-06	-7.58227e-10	-0.260849
89859745	chr5:89859745:T:C	1.84303e-24	-7.58227e-10	-1.35041	7.15227e-07	-7.58227e-10	-1.365
89860018	chr5:89860018:C:T	3.07862e-23	-7.58227e-10	1.46525	1.07363e-05	-7.58227e-10	1.34378
89860491	chr5:89860491:T:C	1.62244e-24	-7.58227e-10	-1.47788	6.46795e-07	-7.58227e-10	-1.46557
89861054	chr5:89861054:C:T	1.58298e-24	-7.58227e-10	-1.5025	6.26326e-07	-7.58227e-10	-1.49773
89861156	chr5:89861156:C:G	5.30584e-24	-7.58227e-10	-0.293007	2.52823e-06	-7.58227e-10	-0.102329
89862192	chr5:89862192:CTCATT:C	5.47432e-24	-7.58227e-10	-0.261746	2.62147e-06	-7.58227e-10	-0.0661128
89862912	chr5:89862912:A:T	1.48887e-25	-2.50808	-1.35831	6.09529e-08	-2.4894	-1.33811
89863002	chr5:89863002:AAAG:A	1.59507e-24	-7.58227e-10	-1.49489	6.35149e-07	-7.58227e-10	-1.48374
89863073	chr5:89863073:T:C	1.35444e-25	-2.5004	-1.46062	5.75755e-08	-2.46305	-1.42145
89864031	chr5:89864031:T:C	1.64453e-25	-2.50749	-1.25946	6.79278e-08	-2.48443	-1.23472
89864565	chr5:89864565:G:A	2.51841e-24	-7.58227e-10	-1.03819	9.32103e-07	-7.58227e-10	-1.10016
89864725	chr5:89864725:C:T	3.12911e-24	-7.58227e-10	-0.821067	1.10411e-06	-7.58227e-10	-0.930812
89865105	chr5:89865105:A:AG	1.53335e-25	-2.37292	-1.46403	7.19905e-08	-2.46165	-1.19942
89865196	chr5:89865196:A:G	4.73689e-24	-7.58227e-10	-0.406434	2.26727e-06	-7.58227e-10	-0.211273
89865366	chr5:89865366:T:C	2.07615e-24	-7.58227e-10	-1.2313	8.94618e-07	-7.58227e-10	-1.14121
89865861	chr5:89865861:T:C	2.32842e-24	-7.58227e-10	-1.11662	9.89088e-07	-7.58227e-10	-1.04082
89866668	chr5:89866668:G:A	1.61745e-24	-7.58227e-10	-1.48096	6.4478e-07	-7.58227e-10	-1.46869
89867142	chr5:89867142:C:T	7.79693e-25	-2.42183	0.211162	4.40366e-07	-2.45012	0.600123
89867729	chr5:89867729:AAAG:A	1.82662e-24	-7.58227e-10	-1.35935	7.53699e-07	-7.58227e-10	-1.31261
89868441	chr5:89868441:A:G	1.94411e-24	-7.58227e-10	-1.29701	9.24182e-07	-7.58227e-10	-1.10869
89868588	chr5:89868588:T:A	2.68941e-24	-7.58227e-10	-0.972492	1.14292e-06	-7.58227e-10	-0.896264
89868811	chr5:89868811:GT:G	9.21196e-24	-7.58227e-10	0.258688	3.50545e-06	-7.58227e-10	0.224472
89869014	chr5:89869014:T:C	1.58512e-25	-2.5019	-1.30184	6.61599e-08	-2.46657	-1.27896
89869211	chr5:89869211:G:C	1.58727e-24	-7.58227e-10	-1.4998	6.28408e-07	-7.58227e-10	-1.49441
89869624	chr5:89869624:C:T	2.31019e-24	-7.58227e-10	-1.12448	8.58978e-07	-7.58227e-10	-1.18186
89869665	chr5:89869665:C:T	2.30703e-24	-7.58227e-10	-1.12585	8.57894e-07	-7.58227e-10	-1.18312
89869835	chr5:89869835:C:G	3.32088e-24	-7.58227e-10	-0.761585	1.57418e-06	-7.58227e-10	-0.576115
89870062	chr5:89870062:T:C	1.4817e-25	-2.50159	-1.36962	6.15917e-08	-2.46635	-1.35073
89870773	chr5:89870773:T:C	3.44103e-24	-7.58227e-10	-0.726044	1.20553e-06	-7.58227e-10	-0.842925
89870812	chr5:89870812:G:A	5.83987e-25	-2.49969	-4.83947e-10	2.28388e-07	-2.50655	-4.83947e-10
89871100	chr5:89871100:G:T	3.70382e-24	-7.58227e-10	-0.652449	1.2878e-06	-7.58227e-10	-0.776912
89871522	chr5:89871522:C:A	1.60666e-24	-7.58227e-10	-1.48766	6.39326e-07	-7.58227e-10	-1.47719
89871529	chr5:89871529:A:G	1.6881e-24	-7.58227e-10	-1.43821	6.93495e-07	-7.58227e-10	-1.39586
89871797	chr5:89871797:G:A	2.32105e-24	-7.58227e-10	-1.1198	1.0167e-06	-7.58227e-10	-1.01329
89872214	chr5:89872214:C:T	3.56199e-24	-7.58227e-10	-0.691494	1.24376e-06	-7.58227e-10	-0.811705
89872479	chr5:89872479:T:C	1.34267e-25	-2.49555	-1.47419	5.70289e-08	-2.4532	-1.44085
89872611	chr5:89872611:T:G	1.61416e-24	-7.58227e-10	-1.483	6.72069e-07	-7.58227e-10	-1.42724
89873471	chr5:89873471:C:T	4.32615e-24	-7.58227e-10	-0.497135	1.99135e-06	-7.58227e-10	-0.341036
89873713	chr5:89873713:T:C	1.61584e-24	-7.58227e-10	-1.48196	6.54196e-07	-7.58227e-10	-1.4542
89873731	chr5:89873731:A:T	4.59964e-24	-7.58227e-10	-0.435836	1.85141e-06	-7.58227e-10	-0.413902
89873899	chr5:89873899:T:C	1.61655e-24	-7.58227e-10	-1.48152	6.4425e-07	-7.58227e-10	-1.46952
89874157	chr5:89874157:A:C	3.77514e-24	-7.58227e-10	-0.633378	1.90289e-06	-7.58227e-10	-0.386472
89874387	chr5:89874387:G:A	1.98901e-25	-2.11116	-1.4656	7.39117e-08	-2.17231	-1.46242
89875014	chr5:89875014:T:C	2.48872e-24	-7.58227e-10	-1.05005	1.05467e-06	-7.58227e-10	-0.976624
89876165	chr5:89876165:T:A	2.35601e-24	-7.58227e-10	-1.10485	9.95852e-07	-7.58227e-10	-1.034
89876186	chr5:89876186:G:A	1.93642e-24	-7.58227e-10	-1.30097	9.10173e-07	-7.58227e-10	-1.12397
89876412	chr5:89876412:T:C	4.87957e-24	-7.58227e-10	-0.376756	1.86784e-06	-7.58227e-10	-0.405066
89876732	chr5:89876732:T:C	1.48812e-25	-2.50637	-1.36051	6.13458e-08	-2.47977	-1.3413
89877145	chr5:89877145:A:T	1.49032e-25	-2.50397	-1.36143	6.175e-08	-2.4717	-1.34281
89877659	chr5:89877659:T:C	1.73818e-24	-7.58227e-10	-1.40898	7.11536e-07	-7.58227e-10	-1.37018
89877801	chr5:89877801:T:C	1.91907e-25	-2.15051	-1.46205	7.14682e-08	-2.20904	-1.45931
89878024	chr5:89878024:A:C	3.49786e-24	-7.58227e-10	-0.709664	1.74357e-06	-7.58227e-10	-0.473913
89878201	chr5:89878201:T:C	1.59462e-24	-7.58227e-10	-1.49518	6.21601e-07	-7.58227e-10	-1.5053
89878630	chr5:89878630:C:T	1.92102e-24	-7.58227e-10	-1.30896	7.29736e-07	-7.58227e-10	-1.34492
89878706	chr5:89878706:T:G	1.82315e-24	-7.58227e-10	-1.36125	7.52658e-07	-7.58227e-10	-1.31399
89879055	chr5:89879055:A:T	1.91531e-25	-2.15197	-1.46255	7.13445e-08	-2.21094	-1.45915
89879062	chr5:89879062:G:T	1.89705e-25	-2.16155	-1.46255	7.07235e-08	-2.21968	-1.45914
89879075	chr5:89879075:T:C	3.39214e-24	-7.58227e-10	-0.740353	1.68333e-06	-7.58227e-10	-0.509071
89879148	chr5:89879148:C:T	4.50303e-24	-7.58227e-10	-0.457064	1.64478e-06	-7.58227e-10	-0.532243
89879274	chr5:89879274:G:T	3.60886e-24	-7.58227e-10	-0.678422	1.25784e-06	-7.58227e-10	-0.800453
89879546	chr5:89879546:T:C	1.76527e-24	-7.58227e-10	-1.39351	7.29828e-07	-7.58227e-10	-1.34479
89879547	chr5:89879547:C:A	1.76328e-24	-7.58227e-10	-1.39464	7.28841e-07	-7.58227e-10	-1.34615
89879705	chr5:89879705:G:A	2.34671e-25	-2.3641	-1.04728	1.36747e-07	-2.45605	-0.563421
89879720	chr5:89879720:G:A	1.03811e-24	-1.92441	-4.83947e-10	4.56577e-07	-1.81385	-4.83947e-10
89880088	chr5:89880088:A:T	1.34327e-25	-2.5046	-1.46469	5.65688e-08	-2.47512	-1.42702
89880400	chr5:89880400:C:T	9.96666e-25	-1.96515	-4.83947e-10	4.36688e-07	-1.85838	-4.83947e-10
89880459	chr5:89880459:G:A	5.88139e-24	-7.58227e-10	-0.190021	2.83174e-06	-7.58227e-10	0.0110453
89880525	chr5:89880525:G:A	1.60242e-24	-7.58227e-10	-1.4903	6.36888e-07	-7.58227e-10	-1.48101
89881863	chr5:89881863:C:T	2.72807e-23	-7.58227e-10	1.34437	9.43993e-06	-7.58227e-10	1.2151
89882280	chr5:89882280:G:A	8.16503e-25	-2.16454	-4.83947e-10	3.88255e-07	-1.97594	-4.83947e-10
89882805	chr5:89882805:C:T	1.91788e-24	-7.58227e-10	-1.31059	7.29649e-07	-7.58227e-10	-1.34504
89883161	chr5:89883161:T:G	3.14361e-23	-7.58227e-10	1.48614	1.08802e-05	-7.58227e-10	1.35709
89883423	chr5:89883423:C:T	1.56143e-25	-2.31358	-1.50522	6.18344e-08	-2.30773	-1.50541
89883885	chr5:89883885:T:C	2.27165e-25	-2.33193	-1.11197	1.34803e-07	-2.43776	-0.596031
89884841	chr5:89884841:C:T	9.1235e-25	-2.05355	-4.83947e-10	3.80868e-07	-1.99515	-4.83947e-10
89885174	chr5:89885174:G:GA	2.02536e-24	-7.58227e-10	-1.25606	7.56393e-07	-7.58227e-10	-1.30904
89885370	chr5:89885370:C:G	1.59571e-24	-7.58227e-10	-1.4945	6.21693e-07	-7.58227e-10	-1.50516
89885470	chr5:89885470:G:C	2.33646e-25	-2.37749	-1.03828	1.46764e-07	-2.46208	-0.486692
89885732	chr5:89885732:A:G	2.2137e-24	-7.58227e-10	-1.16715	8.20021e-07	-7.58227e-10	-1.22827
89885969	chr5:89885969:G:A	7.68853e-25	-2.43523	0.210564	4.37437e-07	-2.46136	0.604689
89886281	chr5:89886281:CA:C	5.96114e-25	-2.47914	-4.83947e-10	2.32044e-07	-2.49067	-4.83947e-10
89886479	chr5:89886479:A:T	1.84601e-25	-2.16971	-1.48166	6.86468e-08	-2.22976	-1.47887
89887018	chr5:89887018:G:A	2.10878e-25	-2.36673	-1.15156	1.18069e-07	-2.4581	-0.708233
89887278	chr5:89887278:T:C	4.78395e-24	-7.58227e-10	-0.396548	2.25363e-06	-7.58227e-10	-0.217307
89887886	chr5:89887886:T:C	1.60762e-24	-7.58227e-10	-1.48706	6.39792e-07	-7.58227e-10	-1.47646
89888229	chr5:89888229:G:A	3.5825e-24	-7.58227e-10	-0.685754	1.24985e-06	-7.58227e-10	-0.806825
89888530	chr5:89888530:C:T	2.40606e-24	-7.58227e-10	-1.08383	1.02619e-06	-7.58227e-10	-1.00399
89888885	chr5:89888885:A:G	1.60821e-24	-7.58227e-10	-1.48669	6.39205e-07	-7.58227e-10	-1.47738
89889418	chr5:89889418:A:AGAG	1.86264e-24	-7.58227e-10	-1.33982	8.79057e-07	-7.58227e-10	-1.15875
89889581	chr5:89889581:T:C	1.5943e-24	-7.58227e-10	-1.49538	6.36051e-07	-7.58227e-10	-1.48232
89890461	chr5:89890461:A:T	1.8907e-24	-7.58227e-10	-1.32487	7.11678e-07	-7.58227e-10	-1.36998
89891172	chr5:89891172:T:C	2.06275e-24	-7.58227e-10	-1.23777	7.69146e-07	-7.58227e-10	-1.29232
89891450	chr5:89891450:C:T	2.57201e-24	-7.58227e-10	-1.01713	1.0945e-06	-7.58227e-10	-0.939545
89891899	chr5:89891899:T:C	4.78011e-24	-7.58227e-10	-0.39735	2.26052e-06	-7.58227e-10	-0.214251
89892667	chr5:89892667:A:G	1.04416e-24	-1.9186	-4.83947e-10	4.32302e-07	-1.86848	-4.83947e-10
89893132	chr5:89893132:C:T	7.7553e-25	-2.21602	-4.83947e-10	2.85171e-07	-2.28452	-4.83947e-10
89893224	chr5:89893224:G:A	4.34146e-25	-1.37761	-1.41858	1.66618e-07	-1.32053	-1.50137
89893253	chr5:89893253:A:T	1.72393e-24	-7.58227e-10	-1.41721	7.09167e-07	-7.58227e-10	-1.37351
89893319	chr5:89893319:G:A	1.51164e-25	-2.50158	-1.34962	6.29396e-08	-2.46535	-1.33008
89894243	chr5:89894243:T:C	5.18563e-24	-7.58227e-10	-0.315924	1.85667e-06	-7.58227e-10	-0.411061
89894640	chr5:89894640:T:C	3.12337e-24	-7.58227e-10	-0.822903	1.52241e-06	-7.58227e-10	-0.609551
89895498	chr5:89895498:A:G	1.59007e-24	-7.58227e-10	-1.49803	6.29875e-07	-7.58227e-10	-1.49208
89895526	chr5:89895526:G:A	1.91771e-24	-7.58227e-10	-1.31068	7.88673e-07	-7.58227e-10	-1.26725
89895582	chr5:89895582:A:G	1.85694e-24	-7.58227e-10	-1.34288	6.98856e-07	-7.58227e-10	-1.38816
89895854	chr5:89895854:T:C	2.72356e-24	-7.58227e-10	-0.959873	1.04245e-06	-7.58227e-10	-0.988272
89895941	chr5:89895941:C:T	1.64318e-24	-7.58227e-10	-1.46518	6.5685e-07	-7.58227e-10	-1.45015
89896205	chr5:89896205:C:T	1.94896e-25	-2.15575	-1.44135	7.37614e-08	-2.21576	-1.421
89897032	chr5:89897032:A:G	1.65331e-24	-7.58227e-10	-1.45903	6.69985e-07	-7.58227e-10	-1.43035
89897189	chr5:89897189:A:G	2.346e-24	-7.58227e-10	-1.1091	1.00076e-06	-7.58227e-10	-1.02909
89897334	chr5:89897334:G:A	1.6188e-24	-7.58227e-10	-1.48013	6.51494e-07	-7.58227e-10	-1.45833
89897412	chr5:89897412:C:T	2.82905e-24	-7.58227e-10	-0.921875	1.08128e-06	-7.58227e-10	-0.951706
89897621	chr5:89897621:C:T	1.73029e-24	-7.58227e-10	-1.41353	6.72494e-07	-7.58227e-10	-1.42661
89898538	chr5:89898538:G:A	4.27092e-24	-7.58227e-10	-0.509986	1.5747e-06	-7.58227e-10	-0.575783
89899101	chr5:89899101:A:G	2.87835e-24	-7.58227e-10	-0.904597	1.38735e-06	-7.58227e-10	-0.702449
89899244	chr5:89899244:T:C	1.52697e-25	-2.49749	-1.34363	8.35349e-08	-2.33062	-1.18172
89899493	chr5:89899493:T:C	2.59456e-23	-7.58227e-10	1.29419	9.08347e-06	-7.58227e-10	1.17661
89899525	chr5:89899525:A:C	5.13114e-24	-7.58227e-10	-0.326487	2.44074e-06	-7.58227e-10	-0.137546
89899623	chr5:89899623:A:G	1.81673e-25	-2.41432	-1.25305	1.02658e-07	-2.47282	-0.833387
89900542	chr5:89900542:T:C	1.97369e-24	-7.58227e-10	-1.28191	7.39363e-07	-7.58227e-10	-1.33181
89900826	chr5:89900826:T:C	1.62138e-24	-7.58227e-10	-1.47854	6.50055e-07	-7.58227e-10	-1.46055
89901002	chr5:89901002:T:C	2.16129e-24	-7.58227e-10	-1.19111	8.01795e-07	-7.58227e-10	-1.25075
89901029	chr5:89901029:C:T	2.18264e-24	-7.58227e-10	-1.18128	8.10787e-07	-7.58227e-10	-1.2396
89901864	chr5:89901864:A:G	1.75378e-25	-2.1994	-1.50322	6.7379e-08	-2.22426	-1.50301
89902122	chr5:89902122:T:C	6.82996e-25	-2.34308	-4.83947e-10	2.66903e-07	-2.35072	-4.83947e-10
89902587	chr5:89902587:ATTTAT:A	1.45645e-25	-2.5067	-1.3817	5.87018e-08	-2.50096	-1.36418
89902884	chr5:89902884:G:A	1.90108e-25	-2.28548	-1.33649	5.97774e-08	-2.35775	-1.48922
89903133	chr5:89903133:T:C	2.30037e-24	-7.58227e-10	-1.12874	8.87586e-07	-7.58227e-10	-1.1491
89903645	chr5:89903645:T:C	6.29829e-25	-2.39973	-0.0243902	3.45888e-07	-2.43315	0.341663
89903653	chr5:89903653:C:T	7.18522e-25	-2.42618	0.133809	4.04098e-07	-2.45455	0.518604
89903861	chr5:89903861:G:A	3.41159e-24	-7.58227e-10	-0.734636	1.27017e-06	-7.58227e-10	-0.790698
89904694	chr5:89904694:G:A	1.6038e-24	-7.58227e-10	-1.48944	6.37619e-07	-7.58227e-10	-1.47986
89904791	chr5:89904791:C:T	3.30251e-24	-7.58227e-10	-0.767133	1.62299e-06	-7.58227e-10	-0.545576
89905136	chr5:89905136:C:T	1.6843e-24	-7.58227e-10	-1.44047	6.85421e-07	-7.58227e-10	-1.40757
89905140	chr5:89905140:C:T	3.33845e-24	-7.58227e-10	-0.756309	1.64385e-06	-7.58227e-10	-0.532807
89905379	chr5:89905379:G:A	1.06894e-24	-1.89515	-4.83947e-10	3.57939e-07	-2.05724	-4.83947e-10
89905889	chr5:89905889:C:T	4.49965e-24	-7.58227e-10	-0.457815	1.64378e-06	-7.58227e-10	-0.53285
89905953	chr5:89905953:TTTTTAA:T	1.57961e-24	-7.58227e-10	-1.50464	6.27011e-07	-7.58227e-10	-1.49664
89906497	chr5:89906497:T:C	1.79258e-24	-7.58227e-10	-1.37816	7.47815e-07	-7.58227e-10	-1.32045
89906569	chr5:89906569:G:A	6.25403e-25	-2.43117	-4.83947e-10	2.41616e-07	-2.45025	-4.83947e-10
89907215	chr5:89907215:T:C	2.38046e-24	-7.58227e-10	-1.09452	8.90192e-07	-7.58227e-10	-1.14616
89907712	chr5:89907712:T:C	1.60241e-24	-7.58227e-10	-1.49031	6.44027e-07	-7.58227e-10	-1.46986
89908494	chr5:89908494:A:G	2.65068e-24	-7.58227e-10	-0.986999	1.35826e-06	-7.58227e-10	-0.72364
89908575	chr5:89908575:T:C	1.79973e-25	-2.17911	-1.49765	6.74002e-08	-2.23058	-1.49637
89908592	chr5:89908592:C:T	2.22046e-25	-2.32786	-1.13883	1.29892e-07	-2.43264	-0.638261
89908717	chr5:89908717:T:C	4.4663e-24	-7.58227e-10	-0.465254	2.12195e-06	-7.58227e-10	-0.277511
89909517	chr5:89909517:C:A	1.60504e-25	-2.50791	-1.28334	6.58925e-08	-2.49687	-1.25271
89909555	chr5:89909555:C:CA	6.89408e-25	-2.33374	-4.83947e-10	2.69174e-07	-2.34224	-4.83947e-10
89909687	chr5:89909687:C:T	2.48631e-25	-2.29595	-1.05765	1.41338e-07	-2.41492	-0.57152
89909775	chr5:89909775:T:C	1.85039e-24	-7.58227e-10	-1.34642	7.91194e-07	-7.58227e-10	-1.26406
89909889	chr5:89909889:A:G	8.37373e-25	-2.1393	-4.83947e-10	3.1823e-07	-2.17483	-4.83947e-10
89910177	chr5:89910177:G:A	1.7773e-24	-7.58227e-10	-1.38672	7.34379e-07	-7.58227e-10	-1.33858
89910182	chr5:89910182:A:T	1.60206e-24	-7.58227e-10	-1.49052	6.40459e-07	-7.58227e-10	-1.47542
89910272	chr5:89910272:C:T	1.82625e-24	-7.58227e-10	-1.35955	6.9107e-07	-7.58227e-10	-1.39936
89910793	chr5:89910793:G:T	1.51888e-25	-2.47386	-1.37256	5.88681e-08	-2.49275	-1.36955
89910848	chr5:89910848:C:T	5.81694e-25	-2.50362	-4.83947e-10	2.29234e-07	-2.50286	-4.83947e-10
89910983	chr5:89910983:G:A	1.34387e-25	-2.50811	-1.46074	5.58433e-08	-2.49074	-1.42431
89911253	chr5:89911253:G:T	6.11872e-24	-7.58227e-10	-0.150461	2.95072e-06	-7.58227e-10	0.0522008
89911589	chr5:89911589:C:T	4.78828e-24	-7.58227e-10	-0.395643	2.25571e-06	-7.58227e-10	-0.216383
89911622	chr5:89911622:G:A	1.57986e-24	-7.58227e-10	-1.50448	6.27209e-07	-7.58227e-10	-1.49632
89912222	chr5:89912222:G:T	5.27092e-24	-7.58227e-10	-0.299609	2.73899e-06	-7.58227e-10	-0.0222574
89912680	chr5:89912680:C:T	1.45007e-25	-2.50818	-1.38461	5.36937e-08	-2.50578	-1.44853
89913044	chr5:89913044:T:C	2.13689e-24	-7.58227e-10	-1.20246	7.99795e-07	-7.58227e-10	-1.25325
89913819	chr5:89913819:A:G	3.8383e-25	-2.29038	-0.628987	1.82094e-07	-2.1181	-0.614981
89914108	chr5:89914108:A:G	1.83897e-24	-7.58227e-10	-1.35261	6.8836e-07	-7.58227e-10	-1.40329
89914162	chr5:89914162:G:A	1.57884e-24	-7.58227e-10	-1.50512	6.23601e-07	-7.58227e-10	-1.50209
89914235	chr5:89914235:C:T	4.22797e-25	-2.28205	-0.540626	2.01103e-07	-2.10778	-0.526009
89914678	chr5:89914678:C:T	1.33894e-25	-2.49462	-1.47791	5.57301e-08	-2.50439	-1.41269
89914739	chr5:89914739:A:T	5.87492e-25	-2.49371	-4.83947e-10	2.31678e-07	-2.49226	-4.83947e-10
89914789	chr5:89914789:G:C	2.01805e-25	-2.34083	-1.22144	7.48022e-08	-2.18441	-1.43834
89916112	chr5:89916112:A:G	2.21127e-24	-7.58227e-10	-1.16825	8.04412e-07	-7.58227e-10	-1.24749
89916335	chr5:89916335:T:C	1.68821e-24	-7.58227e-10	-1.43815	6.82274e-07	-7.58227e-10	-1.41217
89916375	chr5:89916375:G:T	6.55027e-25	-2.38489	-4.83947e-10	2.57346e-07	-2.38718	-4.83947e-10
89916783	chr5:89916783:C:T	2.15419e-24	-7.58227e-10	-1.1944	8.0634e-07	-7.58227e-10	-1.2451
89917070	chr5:89917070:G:C	7.95288e-24	-7.58227e-10	0.111719	3.75348e-06	-7.58227e-10	0.292835
89917211	chr5:89917211:G:T	1.41648e-25	-2.49971	-1.41652	5.45705e-08	-2.50627	-1.43183
89917221	chr5:89917221:C:A	1.31823e-25	-2.50049	-1.48762	5.45589e-08	-2.50705	-1.43128
89917279	chr5:89917279:C:T	2.17949e-24	-7.58227e-10	-1.18273	8.14529e-07	-7.58227e-10	-1.23499
89918019	chr5:89918019:C:T	1.31396e-25	-2.50151	-1.48984	5.4345e-08	-2.50738	-1.43488
89918208	chr5:89918208:C:T	1.0001e-23	-7.58227e-10	0.340868	5.15502e-06	-7.58227e-10	0.610123
89918368	chr5:89918368:T:C	1.29579e-24	-1.70269	-4.83947e-10	4.69323e-07	-1.78631	-4.83947e-10
89918491	chr5:89918491:GAGA:G	1.58037e-24	-7.58227e-10	-1.50416	6.25848e-07	-7.58227e-10	-1.49849
89918584	chr5:89918584:G:T	1.02784e-24	-1.93436	-4.83947e-10	4.3941e-07	-1.85217	-4.83947e-10
89918654	chr5:89918654:G:A	1.68052e-23	-7.58227e-10	0.859874	8.23758e-06	-7.58227e-10	1.07886
89918716	chr5:89918716:T:C	1.59963e-24	-7.58227e-10	-1.49204	6.3066e-07	-7.58227e-10	-1.49084
89918972	chr5:89918972:C:T	1.75116e-24	-7.58227e-10	-1.40154	6.61295e-07	-7.58227e-10	-1.4434
89919107	chr5:89919107:C:T	1.05997e-23	-7.58227e-10	0.399014	5.48172e-06	-7.58227e-10	0.671571
89919286	chr5:89919286:T:C	1.63663e-24	-7.58227e-10	-1.46917	6.66031e-07	-7.58227e-10	-1.43627
89919550	chr5:89919550:GT:G	3.25418e-24	-7.58227e-10	-0.781875	1.41914e-06	-7.58227e-10	-0.6798
89919747	chr5:89919747:A:C	1.2081e-24	-1.77277	-4.83947e-10	4.59877e-07	-1.80664	-4.83947e-10
89919844	chr5:89919844:C:T	1.89251e-25	-2.42794	-1.19856	1.11391e-07	-2.36176	-0.862789
89919882	chr5:89919882:GA:G	1.76803e-24	-7.58227e-10	-1.39195	6.66403e-07	-7.58227e-10	-1.43571
89920569	chr5:89920569:C:G	1.58636e-24	-7.58227e-10	-1.50037	6.25146e-07	-7.58227e-10	-1.49962
89920765	chr5:89920765:G:A	1.61743e-24	-7.58227e-10	-1.48098	6.54961e-07	-7.58227e-10	-1.45303
89920819	chr5:89920819:G:A	6.46686e-25	-2.39771	-4.83947e-10	2.53395e-07	-2.40265	-4.83947e-10
89921498	chr5:89921498:T:C	1.57828e-24	-7.58227e-10	-1.50548	6.21478e-07	-7.58227e-10	-1.5055
89921827	chr5:89921827:T:C	2.08994e-24	-7.58227e-10	-1.22468	7.84575e-07	-7.58227e-10	-1.27246
89922022	chr5:89922022:G:C	1.45806e-25	-2.39582	-1.49148	7.57073e-08	-2.31741	-1.29332
89922058	chr5:89922058:A:G	1.58591e-24	-7.58227e-10	-1.50066	6.27417e-07	-7.58227e-10	-1.49599
89923110	chr5:89923110:G:A	1.61308e-24	-7.58227e-10	-1.48367	6.53056e-07	-7.58227e-10	-1.45594
89924093	chr5:89924093:T:C	1.30415e-24	-1.69627	-4.83947e-10	5.93768e-07	-1.55111	-4.83947e-10
89924663	chr5:89924663:T:C	2.5443e-24	-7.58227e-10	-1.02796	9.03589e-07	-7.58227e-10	-1.13123
89925175	chr5:89925175:A:C	1.87792e-24	-7.58227e-10	-1.33165	7.80439e-07	-7.58227e-10	-1.27775
89925848	chr5:89925848:C:T	1.82187e-24	-7.58227e-10	-1.36195	6.6857e-07	-7.58227e-10	-1.43246
89926393	chr5:89926393:T:C	3.86471e-24	-7.58227e-10	-0.609928	1.44547e-06	-7.58227e-10	-0.661413
89926530	chr5:89926530:A:C	6.27785e-25	-2.42737	-4.83947e-10	2.45324e-07	-2.43502	-4.83947e-10
89926577	chr5:89926577:C:T	1.53899e-25	-2.50767	-1.3256	5.96993e-08	-2.50778	-1.3405
89926877	chr5:89926877:A:C	1.77304e-24	-7.58227e-10	-1.38912	6.67954e-07	-7.58227e-10	-1.43338
89927181	chr5:89927181:A:G	1.87705e-24	-7.58227e-10	-1.33211	6.98969e-07	-7.58227e-10	-1.388
89927248	chr5:89927248:A:C	1.59658e-24	-7.58227e-10	-1.49395	6.29233e-07	-7.58227e-10	-1.4931
89927318	chr5:89927318:T:A	1.90473e-24	-7.58227e-10	-1.31748	7.06305e-07	-7.58227e-10	-1.37756
89927423	chr5:89927423:T:C	1.67568e-25	-2.31605	-1.43213	8.22636e-08	-2.1593	-1.36838
89927958	chr5:89927958:G:T	1.46931e-25	-2.37623	-1.50337	7.25868e-08	-2.28983	-1.36299
89928008	chr5:89928008:G:T	1.31761e-25	-2.48312	-1.50546	5.27546e-08	-2.49133	-1.48062
89928133	chr5:89928133:AC:A	2.81865e-24	-7.58227e-10	-0.925556	1.20347e-06	-7.58227e-10	-0.844637
89928442	chr5:89928442:C:T	1.69277e-25	-2.30651	-1.43152	8.34634e-08	-2.14601	-1.36719
89928463	chr5:89928463:A:G	1.71153e-25	-2.41541	-1.3116	7.8598e-08	-2.34925	-1.22401
89929138	chr5:89929138:A:T	1.58895e-24	-7.58227e-10	-1.49874	6.32554e-07	-7.58227e-10	-1.48784
89929261	chr5:89929261:A:T	1.61987e-25	-2.50501	-1.27705	6.25514e-08	-2.50806	-1.29355
89929838	chr5:89929838:A:T	1.82504e-24	-7.58227e-10	-1.36021	6.83626e-07	-7.58227e-10	-1.41019
89930337	chr5:89930337:A:G	3.474e-24	-7.58227e-10	-0.716508	1.29022e-06	-7.58227e-10	-0.775034
89931088	chr5:89931088:T:C	2.04705e-24	-7.58227e-10	-1.24542	7.69473e-07	-7.58227e-10	-1.2919
89931191	chr5:89931191:T:A	1.832e-24	-7.58227e-10	-1.35641	6.85152e-07	-7.58227e-10	-1.40796
89931401	chr5:89931401:G:C	1.57828e-24	-7.58227e-10	-1.50548	6.22744e-07	-7.58227e-10	-1.50347
89931882	chr5:89931882:C:T	1.36022e-25	-2.48159	-1.47516	5.64407e-08	-2.49629	-1.40812
89932337	chr5:89932337:G:T	4.05591e-24	-7.58227e-10	-0.56164	1.76987e-06	-7.58227e-10	-0.458939
89932836	chr5:89932836:A:G	1.86702e-24	-7.58227e-10	-1.33747	6.95824e-07	-7.58227e-10	-1.39251
89933318	chr5:89933318:C:T	1.43762e-25	-2.41282	-1.48859	7.75157e-08	-2.3364	-1.25072
89933820	chr5:89933820:G:GA	6.07714e-25	-2.45986	-4.83947e-10	2.44814e-07	-2.4371	-4.83947e-10
89934707	chr5:89934707:C:T	1.61531e-24	-7.58227e-10	-1.48229	6.29539e-07	-7.58227e-10	-1.49262
89934825	chr5:89934825:G:A	2.3994e-24	-7.58227e-10	-1.08659	8.9102e-07	-7.58227e-10	-1.14524
89934826	chr5:89934826:C:T	2.04562e-25	-2.34622	-1.20248	7.52256e-08	-2.19006	-1.42705
89934933	chr5:89934933:G:A	2.03703e-25	-2.38496	-1.16795	1.22601e-07	-2.30223	-0.826441
89934954	chr5:89934954:C:T	1.57855e-24	-7.58227e-10	-1.50531	6.23392e-07	-7.58227e-10	-1.50243
89935027	chr5:89935027:C:T	1.3421e-25	-2.48521	-1.48496	5.52525e-08	-2.49873	-1.42696
89935475	chr5:89935475:T:G	1.55902e-25	-2.34811	-1.47223	7.17012e-08	-2.20448	-1.46061
89936102	chr5:89936102:A:T	4.76523e-24	-7.58227e-10	-0.400469	1.64532e-06	-7.58227e-10	-0.531913
89936227	chr5:89936227:T:C	1.60482e-24	-7.58227e-10	-1.48881	6.47841e-07	-7.58227e-10	-1.46396
89936874	chr5:89936874:A:G	1.88833e-24	-1.32612	-4.83947e-10	7.23425e-07	-1.35361	-4.83947e-10
89937058	chr5:89937058:G:A	1.65905e-24	-7.58227e-10	-1.45557	6.69415e-07	-7.58227e-10	-1.4312
89937345	chr5:89937345:C:T	4.69602e-24	-7.58227e-10	-0.415098	1.6225e-06	-7.58227e-10	-0.545877
89938016	chr5:89938016:T:C	1.65976e-25	-2.27937	-1.47836	8.0877e-08	-2.10993	-1.43474
89938405	chr5:89938405:AAGTTATTT:A	1.57827e-24	-7.58227e-10	-1.50548	6.24304e-07	-7.58227e-10	-1.50097
89938563	chr5:89938563:T:C	1.4632e-23	-7.58227e-10	0.721395	7.79723e-06	-7.58227e-10	1.02392
89938610	chr5:89938610:A:G	1.58768e-24	-7.58227e-10	-1.49954	6.35762e-07	-7.58227e-10	-1.48278
89939572	chr5:89939572:G:T	4.64751e-24	-7.58227e-10	-0.425484	1.60677e-06	-7.58227e-10	-0.555618
89939788	chr5:89939788:T:C	4.5444e-24	-7.58227e-10	-0.44792	1.6941e-06	-7.58227e-10	-0.502697
89939836	chr5:89939836:A:G	1.11603e-23	-7.58227e-10	0.450547	5.84103e-06	-7.58227e-10	0.73506
89940199	chr5:89940199:G:C	7.5253e-25	-2.24613	-4.83947e-10	2.5809e-07	-2.38429	-4.83947e-10
89940619	chr5:89940619:T:A	1.77933e-24	-7.58227e-10	-1.38558	6.69766e-07	-7.58227e-10	-1.43067
89940924	chr5:89940924:G:A	8.93277e-25	-2.07467	-4.83947e-10	3.16439e-07	-2.18047	-4.83947e-10
89940997	chr5:89940997:T:C	4.7116e-24	-7.58227e-10	-0.411786	1.62759e-06	-7.58227e-10	-0.542749
89941143	chr5:89941143:T:C	1.79286e-24	-7.58227e-10	-1.378	6.73918e-07	-7.58227e-10	-1.42449
89941558	chr5:89941558:A:G	6.58642e-25	-2.37939	-4.83947e-10	3.08727e-07	-2.20514	-4.83947e-10
89941973	chr5:89941973:C:T	1.57839e-24	-7.58227e-10	-1.50541	6.23704e-07	-7.58227e-10	-1.50193
89942368	chr5:89942368:G:T	2.88361e-24	-7.58227e-10	-0.902771	1.01477e-06	-7.58227e-10	-1.01518
89942542	chr5:89942542:G:A	1.36388e-25	-2.4997	-1.45436	5.30145e-08	-2.50576	-1.46128
89942670	chr5:89942670:T:C	6.08571e-25	-2.45846	-4.83947e-10	2.28301e-07	-2.50694	-4.83947e-10
89942691	chr5:89942691:A:G	2.49127e-25	-1.90385	-1.44776	1.59867e-07	-1.6269	-1.23636
89942815	chr5:89942815:A:G	1.69941e-24	-7.58227e-10	-1.43154	6.72718e-07	-7.58227e-10	-1.42628
89942874	chr5:89942874:C:T	1.48309e-25	-2.44965	-1.42062	7.27509e-08	-2.3529	-1.29766
89943497	chr5:89943497:A:G	1.37477e-25	-2.45502	-1.49109	5.85999e-08	-2.42467	-1.4422
89943617	chr5:89943617:C:T	7.18434e-25	-2.2925	-4.83947e-10	3.53561e-07	-2.06955	-4.83947e-10
89943700	chr5:89943700:A:G	1.65147e-24	-7.58227e-10	-1.46015	6.66452e-07	-7.58227e-10	-1.43564
89943945	chr5:89943945:A:G	2.52295e-24	-7.58227e-10	-1.03639	9.0039e-07	-7.58227e-10	-1.13478
89944031	chr5:89944031:C:T	1.58867e-24	-7.58227e-10	-1.49892	6.30681e-07	-7.58227e-10	-1.4908
89944163	chr5:89944163:T:C	1.37102e-25	-2.50688	-1.44197	5.35036e-08	-2.50816	-1.4497
89944241	chr5:89944241:C:T	1.61012e-25	-2.2827	-1.50539	7.53802e-08	-2.11439	-1.50066
89944248	chr5:89944248:A:G	1.46518e-25	-2.39294	-1.48948	7.92592e-08	-2.30899	-1.25589
89944384	chr5:89944384:T:C	1.83398e-24	-7.58227e-10	-1.35532	7.63511e-07	-7.58227e-10	-1.29967
89944675	chr5:89944675:G:A	1.39911e-25	-2.4388	-1.48976	5.99506e-08	-2.40457	-1.43951
89944798	chr5:89944798:T:C	1.5849e-24	-7.58227e-10	-1.50129	6.27456e-07	-7.58227e-10	-1.49593
89945267	chr5:89945267:A:T	3.22269e-24	-7.58227e-10	-0.791597	1.17493e-06	-7.58227e-10	-0.868641
89946118	chr5:89946118:T:C	5.01268e-24	-7.58227e-10	-0.349843	1.72359e-06	-7.58227e-10	-0.485437
89947328	chr5:89947328:C:T	1.5795e-24	-7.58227e-10	-1.50471	6.2785e-07	-7.58227e-10	-1.4953
89947783	chr5:89947783:C:T	1.6571e-24	-7.58227e-10	-1.45675	6.66459e-07	-7.58227e-10	-1.43562
89948304	chr5:89948304:T:G	1.36421e-25	-2.47652	-1.4773	5.8468e-08	-2.45214	-1.41698
89948826	chr5:89948826:T:G	3.063e-24	-7.58227e-10	-0.84242	1.06663e-06	-7.58227e-10	-0.965343
89948840	chr5:89948840:A:G	1.32838e-25	-2.47572	-1.50471	5.32449e-08	-2.46123	-1.50147
89949520	chr5:89949520:C:T	3.06199e-24	-7.58227e-10	-0.842751	1.0666e-06	-7.58227e-10	-0.965367
89949664	chr5:89949664:G:A	6.02578e-25	-2.46835	-4.83947e-10	2.37605e-07	-2.46699	-4.83947e-10
89949707	chr5:89949707:G:T	1.63566e-25	-2.36903	-1.40332	7.93868e-08	-2.22156	-1.34172
89949751	chr5:89949751:G:A	1.99602e-24	-7.58227e-10	-1.27066	8.09799e-07	-7.58227e-10	-1.24082
89950925	chr5:89950925:T:C	3.31194e-24	-7.58227e-10	-0.76428	1.42778e-06	-7.58227e-10	-0.67373
89951589	chr5:89951589:A:T	1.59029e-24	-7.58227e-10	-1.4979	6.37696e-07	-7.58227e-10	-1.47974
89951893	chr5:89951893:C:T	1.57824e-24	-7.58227e-10	-1.5055	6.22331e-07	-7.58227e-10	-1.50413
89952092	chr5:89952092:A:G	1.36525e-25	-2.50759	-1.44548	5.32302e-08	-2.50405	-1.45893
89952598	chr5:89952598:G:T	1.02682e-24	-1.93535	-4.83947e-10	3.99922e-07	-1.94633	-4.83947e-10
89953103	chr5:89953103:G:A	2.5485e-25	-2.50795	-0.82094	1.44436e-07	-2.50687	-0.45789
89953388	chr5:89953388:A:G	3.83989e-24	-7.58227e-10	-0.616372	1.34497e-06	-7.58227e-10	-0.733476
89953554	chr5:89953554:C:T	2.30462e-24	-7.58227e-10	-1.1269	9.43851e-07	-7.58227e-10	-1.08763
89953745	chr5:89953745:T:G	1.34421e-25	-2.48255	-1.48604	7.11724e-08	-2.43186	-1.24064
89953746	chr5:89953746:T:C	1.3443e-25	-2.48248	-1.48604	7.11569e-08	-2.43208	-1.24064
89953748	chr5:89953748:T:C	1.52793e-25	-2.38205	-1.45844	7.27103e-08	-2.24373	-1.40739
89954017	chr5:89954017:G:C	2.54236e-25	-2.15132	-1.17999	9.95143e-08	-2.10542	-1.23188
89954072	chr5:89954072:A:G	6.36838e-25	-2.41305	-4.83947e-10	2.32867e-07	-2.48713	-4.83947e-10
89954292	chr5:89954292:A:G	1.34121e-25	-2.47976	-1.49107	5.16153e-08	-2.49162	-1.50216
89954358	chr5:89954358:G:GC	1.37993e-25	-2.44427	-1.49809	6.94542e-08	-2.37206	-1.32487
89954370	chr5:89954370:G:A	4.18694e-24	-7.58227e-10	-0.529844	1.42493e-06	-7.58227e-10	-0.675723
89954665	chr5:89954665:T:C	2.06494e-24	-7.58227e-10	-1.23672	8.89748e-07	-7.58227e-10	-1.14666
89954826	chr5:89954826:T:A	1.52691e-25	-2.36214	-1.47901	6.14428e-08	-2.32936	-1.49014
89955125	chr5:89955125:C:T	1.62474e-24	-7.58227e-10	-1.47646	6.47516e-07	-7.58227e-10	-1.46446
89955194	chr5:89955194:A:G	3.27856e-24	-7.58227e-10	-0.774411	1.1383e-06	-7.58227e-10	-0.900314
89956268	chr5:89956268:C:T	1.72386e-24	-7.58227e-10	-1.41725	6.67699e-07	-7.58227e-10	-1.43377
89956529	chr5:89956529:C:A	1.72707e-24	-7.58227e-10	-1.41539	6.68807e-07	-7.58227e-10	-1.43211
89956612	chr5:89956612:T:C	1.7311e-24	-7.58227e-10	-1.41306	6.70216e-07	-7.58227e-10	-1.43
89957067	chr5:89957067:T:C	1.36702e-25	-2.45155	-1.50021	5.33393e-08	-2.46275	-1.49818
89957206	chr5:89957206:C:T	1.65094e-24	-7.58227e-10	-1.46047	6.66557e-07	-7.58227e-10	-1.43548
89957284	chr5:89957284:C:T	1.76077e-24	-7.58227e-10	-1.39607	6.80098e-07	-7.58227e-10	-1.41537
89957485	chr5:89957485:T:C	1.8985e-25	-2.24783	-1.37551	8.27129e-08	-2.26024	-1.26199
89958013	chr5:89958013:T:C	1.59991e-24	-7.58227e-10	-1.49187	6.5355e-07	-7.58227e-10	-1.45518
89958402	chr5:89958402:T:TA	2.61329e-25	-2.03934	-1.26445	9.49288e-08	-2.08243	-1.30204
89958611	chr5:89958611:T:C	1.61133e-25	-2.32343	-1.46391	6.64536e-08	-2.25221	-1.48889
89959216	chr5:89959216:A:G	1.98723e-24	-7.58227e-10	-1.27507	7.64352e-07	-7.58227e-10	-1.29857
89959344	chr5:89959344:T:C	1.57825e-24	-7.58227e-10	-1.5055	6.23781e-07	-7.58227e-10	-1.5018
89959406	chr5:89959406:C:T	2.27795e-24	-7.58227e-10	-1.13854	8.12437e-07	-7.58227e-10	-1.23756
89959447	chr5:89959447:T:TA	1.87869e-25	-2.14849	-1.48534	8.25865e-08	-2.05547	-1.46829
89960157	chr5:89960157:C:T	5.96664e-24	-7.58227e-10	-0.17563	1.98514e-06	-7.58227e-10	-0.344156
89960583	chr5:89960583:C:T	1.72618e-24	-7.58227e-10	-1.41591	6.68456e-07	-7.58227e-10	-1.43263
89960721	chr5:89960721:T:C	4.45194e-24	-7.58227e-10	-0.468475	2.05648e-06	-7.58227e-10	-0.308854
89960817	chr5:89960817:C:A	6.13136e-25	-2.03284	-0.418138	2.86708e-07	-2.0589	-0.22024
89961342	chr5:89961342:A:G	6.64195e-25	-2.37099	-4.83947e-10	2.53158e-07	-2.40359	-4.83947e-10
89962130	chr5:89962130:C:T	4.44083e-24	-7.58227e-10	-0.470974	2.04867e-06	-7.58227e-10	-0.312656
89963124	chr5:89963124:C:T	1.57825e-24	-7.58227e-10	-1.5055	6.28997e-07	-7.58227e-10	-1.49348
89963340	chr5:89963340:A:T	1.94213e-25	-2.11206	-1.48855	8.5814e-08	-2.01483	-1.47059
89963635	chr5:89963635:C:T	1.65451e-24	-7.58227e-10	-1.45831	6.74087e-07	-7.58227e-10	-1.42424
89964398	chr5:89964398:T:C	5.43111e-24	-7.58227e-10	-0.269671	1.81831e-06	-7.58227e-10	-0.431938
89965232	chr5:89965232:G:A	1.92571e-25	-2.11217	-1.49694	8.70468e-08	-2.01645	-1.45471
89965453	chr5:89965453:C:T	2.43932e-25	-2.0174	-1.35528	8.7758e-08	-2.06476	-1.39826
89965583	chr5:89965583:C:A	1.96003e-24	-7.58227e-10	-1.28885	7.44187e-07	-7.58227e-10	-1.32531
89966291	chr5:89966291:T:C	1.5928e-24	-7.58227e-10	-1.49632	6.3819e-07	-7.58227e-10	-1.47897
89967683	chr5:89967683:G:A	1.965e-25	-2.08899	-1.49991	8.94716e-08	-1.99321	-1.45047
89967885	chr5:89967885:T:A	1.95693e-25	-2.2752	-1.31782	7.90143e-08	-2.22272	-1.34525
89968440	chr5:89968440:T:C	1.8156e-24	-7.58227e-10	-1.3654	6.87119e-07	-7.58227e-10	-1.40509
89968875	chr5:89968875:A:G	4.31221e-25	-2.16155	-0.641398	1.45101e-07	-2.10736	-0.852818
89969495	chr5:89969495:A:C	2.38604e-24	-7.58227e-10	-1.09218	9.12664e-07	-7.58227e-10	-1.12124
89969730	chr5:89969730:G:A	1.95254e-24	-7.58227e-10	-1.29268	7.19738e-07	-7.58227e-10	-1.35872
89969737	chr5:89969737:T:C	1.97367e-24	-7.58227e-10	-1.28192	7.26226e-07	-7.58227e-10	-1.34974
89971845	chr5:89971845:C:A	6.83804e-25	-2.3419	-4.83947e-10	2.8092e-07	-2.29953	-4.83947e-10
89971899	chr5:89971899:A:G	1.75698e-24	-7.58227e-10	-1.39822	7.14912e-07	-7.58227e-10	-1.36544
89973866	chr5:89973866:A:AT	2.21819e-24	-7.58227e-10	-1.16512	7.94937e-07	-7.58227e-10	-1.25934
89974012	chr5:89974012:A:G	4.61015e-24	-7.58227e-10	-0.433553	2.23484e-06	-7.58227e-10	-0.225678
89974646	chr5:89974646:A:G	2.48052e-25	-2.2157	-1.14023	9.45858e-08	-2.21319	-1.17491
89974752	chr5:89974752:T:C	1.95676e-24	-7.58227e-10	-1.29052	8.08939e-07	-7.58227e-10	-1.24188
89974922	chr5:89974922:G:C	1.11387e-24	-1.85398	-4.83947e-10	4.76864e-07	-1.77037	-4.83947e-10
89975116	chr5:89975116:A:G	4.60203e-24	-7.58227e-10	-0.435317	1.62538e-06	-7.58227e-10	-0.544105
89975547	chr5:89975547:A:G	4.51146e-24	-7.58227e-10	-0.455192	1.595e-06	-7.58227e-10	-0.562974
89975631	chr5:89975631:T:A	1.36804e-25	-2.45714	-1.49388	5.28678e-08	-2.46685	-1.50295
89975648	chr5:89975648:C:G	5.80958e-25	-2.50489	-4.83947e-10	2.28262e-07	-2.50711	-4.83947e-10
89975961	chr5:89975961:T:C	6.51305e-25	-2.39059	-4.83947e-10	2.66354e-07	-2.35278	-4.83947e-10
89976289	chr5:89976289:G:A	2.48157e-25	-2.18985	-1.16566	9.47102e-08	-2.18779	-1.19899
89976735	chr5:89976735:AT:A	2.54503e-24	-7.58227e-10	-1.02767	1.08595e-06	-7.58227e-10	-0.947393
89976965	chr5:89976965:T:C	3.16186e-24	-7.58227e-10	-0.810653	1.19464e-06	-7.58227e-10	-0.852005
89977169	chr5:89977169:A:G	1.44027e-25	-2.47639	-1.42318	5.31387e-08	-2.48629	-1.47841
89978072	chr5:89978072:T:C	1.72857e-25	-2.49329	-1.22382	5.79361e-08	-2.43813	-1.44013
89978074	chr5:89978074:A:G	7.38473e-25	-2.26499	-4.83947e-10	3.02605e-07	-2.22518	-4.83947e-10
89978527	chr5:89978527:G:C	5.50603e-25	-1.68518	-0.873379	1.83177e-07	-1.73356	-0.993588
89978812	chr5:89978812:C:T	1.65342e-24	-7.58227e-10	-1.45897	6.38027e-07	-7.58227e-10	-1.47922
89979205	chr5:89979205:G:A	4.71328e-24	-7.58227e-10	-0.411429	2.29023e-06	-7.58227e-10	-0.201194
89979254	chr5:89979254:A:T	1.70813e-24	-7.58227e-10	-1.42642	7.02064e-07	-7.58227e-10	-1.38358
89979315	chr5:89979315:C:T	7.28846e-25	-2.27811	-4.83947e-10	3.08412e-07	-2.20617	-4.83947e-10
89979564	chr5:89979564:A:T	1.62561e-24	-7.58227e-10	-1.47593	6.26506e-07	-7.58227e-10	-1.49744
89979673	chr5:89979673:A:G	4.68202e-25	-1.72127	-0.999397	1.58876e-07	-1.76697	-1.10251
89980669	chr5:89980669:G:A	1.50418e-25	-2.48564	-1.37052	5.54851e-08	-2.42307	-1.49842
89981399	chr5:89981399:A:G	1.89702e-24	-7.58227e-10	-1.32153	7.79292e-07	-7.58227e-10	-1.27922
89982342	chr5:89982342:T:C	2.2579e-24	-7.58227e-10	-1.14738	9.4549e-07	-7.58227e-10	-1.0859
89982924	chr5:89982924:C:T	1.6862e-25	-2.25617	-1.48575	7.65922e-08	-2.0976	-1.50151
89983176	chr5:89983176:C:A	1.8058e-24	-7.58227e-10	-1.37081	7.50372e-07	-7.58227e-10	-1.31703
89983185	chr5:89983185:T:C	3.90818e-24	-7.58227e-10	-0.598742	1.39484e-06	-7.58227e-10	-0.697065
89983443	chr5:89983443:C:T	1.82827e-25	-2.49466	-1.16637	5.93912e-08	-2.44237	-1.41108
89983731	chr5:89983731:G:C	2.01008e-25	-2.06339	-1.50283	9.42191e-08	-1.95758	-1.4344
89983795	chr5:89983795:T:C	1.70172e-24	-1.43018	-4.83947e-10	7.65241e-07	-1.29741	-4.83947e-10
89984750	chr5:89984750:C:T	1.5869e-24	-7.58227e-10	-1.50003	6.29861e-07	-7.58227e-10	-1.4921
89984928	chr5:89984928:T:C	2.8789e-24	-7.58227e-10	-0.904407	1.09621e-06	-7.58227e-10	-0.937986
89985145	chr5:89985145:A:G	5.79203e-25	-2.50792	-4.83947e-10	2.3876e-07	-2.46214	-4.83947e-10
89985581	chr5:89985581:T:A	1.84863e-24	-7.58227e-10	-1.34737	6.88855e-07	-7.58227e-10	-1.40257
89985719	chr5:89985719:A:AT	4.35038e-24	-7.58227e-10	-0.49155	1.48559e-06	-7.58227e-10	-0.634036
89985823	chr5:89985823:A:G	4.16568e-24	-7.58227e-10	-0.534935	1.42679e-06	-7.58227e-10	-0.674417
89986025	chr5:89986025:C:T	2.59638e-24	-7.58227e-10	-1.0077	1.09158e-06	-7.58227e-10	-0.942223
89986641	chr5:89986641:C:T	5.80797e-25	-2.50517	-4.83947e-10	2.3051e-07	-2.49731	-4.83947e-10
89987397	chr5:89987397:G:A	4.78726e-24	-7.58227e-10	-0.395857	1.688e-06	-7.58227e-10	-0.506303
89987596	chr5:89987596:A:G	2.24478e-25	-2.26395	-1.19184	8.5884e-08	-2.26124	-1.22337
89987700	chr5:89987700:G:A	1.81261e-24	-7.58227e-10	-1.36704	7.05933e-07	-7.58227e-10	-1.37808
89987986	chr5:89987986:C:T	9.05621e-25	-2.06095	-4.83947e-10	4.59535e-07	-1.80739	-4.83947e-10
89988310	chr5:89988310:G:C	1.73297e-24	-7.58227e-10	-1.41198	6.67946e-07	-7.58227e-10	-1.4334
89988357	chr5:89988357:C:T	1.79269e-24	-7.58227e-10	-1.3781	6.98494e-07	-7.58227e-10	-1.38868
89988621	chr5:89988621:AAT:A	2.69437e-24	-7.58227e-10	-0.97065	1.13572e-06	-7.58227e-10	-0.902583
89989241	chr5:89989241:G:A	1.90569e-24	-7.58227e-10	-1.31697	7.06185e-07	-7.58227e-10	-1.37772
89989354	chr5:89989354:G:A	1.22114e-23	-7.58227e-10	0.540557	4.17739e-06	-7.58227e-10	0.399838
89989968	chr5:89989968:A:C	1.77217e-24	-7.58227e-10	-1.38961	6.50796e-07	-7.58227e-10	-1.45941
89989994	chr5:89989994:A:C	2.32092e-25	-2.22157	-1.20086	8.88331e-08	-2.21891	-1.23193
89990048	chr5:89990048:A:G	3.00427e-24	-7.58227e-10	-0.861778	1.11389e-06	-7.58227e-10	-0.921988
89990582	chr5:89990582:G:A	8.86106e-25	-2.08273	-4.83947e-10	4.44063e-07	-1.84164	-4.83947e-10
89991053	chr5:89991053:A:G	1.67091e-24	-7.58227e-10	-1.44844	6.67592e-07	-7.58227e-10	-1.43393
89991243	chr5:89991243:T:C	1.60758e-24	-7.58227e-10	-1.48709	6.48097e-07	-7.58227e-10	-1.46356
89991333	chr5:89991333:G:A	1.58803e-25	-2.44225	-1.35965	6.34611e-08	-2.36288	-1.42429
89991886	chr5:89991886:T:C	4.67317e-24	-7.58227e-10	-0.419977	1.58741e-06	-7.58227e-10	-0.567743
89992306	chr5:89992306:C:T	1.61213e-24	-7.58227e-10	-1.48426	6.25587e-07	-7.58227e-10	-1.49891
89992317	chr5:89992317:G:C	1.57845e-24	-7.58227e-10	-1.50537	6.23269e-07	-7.58227e-10	-1.50262
89992328	chr5:89992328:T:C	5.25881e-24	-7.58227e-10	-0.30191	2.57204e-06	-7.58227e-10	-0.0851493
89992337	chr5:89992337:C:A	6.60271e-25	-2.37692	-4.83947e-10	2.63901e-07	-2.36203	-4.83947e-10
89992691	chr5:89992691:C:A	1.59571e-24	-7.58227e-10	-1.4945	6.40501e-07	-7.58227e-10	-1.47535
89993056	chr5:89993056:C:T	1.93944e-25	-2.10055	-1.50145	8.74751e-08	-1.9862	-1.48005
89994090	chr5:89994090:G:A	1.6811e-24	-7.58227e-10	-1.44237	6.46352e-07	-7.58227e-10	-1.46626
89994771	chr5:89994771:T:C	1.59942e-24	-7.58227e-10	-1.49218	6.2469e-07	-7.58227e-10	-1.50035
89994787	chr5:89994787:C:A	4.6687e-25	-1.60313	-1.12039	1.67902e-07	-1.63091	-1.18332
89994934	chr5:89994934:T:A	1.82502e-25	-2.48701	-1.1758	6.00996e-08	-2.42552	-1.41607
89995130	chr5:89995130:C:T	5.7949e-25	-2.50742	-4.83947e-10	2.54288e-07	-2.39914	-4.83947e-10
89995607	chr5:89995607:A:C	2.1633e-25	-2.23308	-1.25968	8.30844e-08	-2.23014	-1.2876
89995806	chr5:89995806:C:T	1.15128e-24	-1.82094	-4.83947e-10	8.84248e-07	-1.15287	-4.83947e-10
89995808	chr5:89995808:T:C	5.83598e-25	-2.50036	-4.83947e-10	2.29717e-07	-2.50076	-4.83947e-10
89996668	chr5:89996668:T:A	1.62152e-24	-7.58227e-10	-1.47845	6.25681e-07	-7.58227e-10	-1.49876
89996782	chr5:89996782:C:T	1.60281e-24	-7.58227e-10	-1.49006	6.23413e-07	-7.58227e-10	-1.50239
89997630	chr5:89997630:T:C	1.64704e-24	-7.58227e-10	-1.46283	6.58508e-07	-7.58227e-10	-1.44763
89997916	chr5:89997916:A:G	2.68397e-24	-7.58227e-10	-0.974519	1.18345e-06	-7.58227e-10	-0.861415
89998011	chr5:89998011:C:T	1.79097e-24	-7.58227e-10	-1.37906	6.97971e-07	-7.58227e-10	-1.38943
89998179	chr5:89998179:AT:A	1.5424e-25	-2.33282	-1.49824	6.81054e-08	-2.21104	-1.5055
89998404	chr5:89998404:C:T	4.78962e-24	-7.58227e-10	-0.395364	1.6892e-06	-7.58227e-10	-0.505593
89998615	chr5:89998615:T:C	4.64786e-24	-7.58227e-10	-0.425407	2.24954e-06	-7.58227e-10	-0.219121
90000126	chr5:90000126:G:A	7.0536e-25	-2.31086	-4.83947e-10	2.82974e-07	-2.29225	-4.83947e-10
90001406	chr5:90001406:T:C	1.61496e-24	-7.58227e-10	-1.4825	6.51786e-07	-7.58227e-10	-1.45789
90002786	chr5:90002786:T:C	1.79079e-24	-7.58227e-10	-1.37916	6.97899e-07	-7.58227e-10	-1.38953
90002861	chr5:90002861:A:T	2.69472e-24	-7.58227e-10	-0.970522	1.02357e-06	-7.58227e-10	-1.00655
90003702	chr5:90003702:T:C	2.67656e-24	-7.58227e-10	-0.977283	1.13705e-06	-7.58227e-10	-0.901413
90003830	chr5:90003830:G:A	1.83654e-25	-2.49052	-1.166	5.98719e-08	-2.43458	-1.41081
90004320	chr5:90004320:A:G	1.83718e-25	-2.35019	-1.30597	7.14352e-08	-2.33668	-1.33213
90005019	chr5:90005019:G:A	1.60607e-25	-2.47195	-1.31866	5.75788e-08	-2.40029	-1.48416
90005312	chr5:90005312:T:C	5.93369e-25	-2.48375	-4.83947e-10	2.59026e-07	-2.38067	-4.83947e-10
90005642	chr5:90005642:C:T	2.93563e-25	-1.90807	-1.27941	1.01516e-07	-1.94092	-1.37646
90005708	chr5:90005708:C:T	3.02984e-24	-7.58227e-10	-0.853304	1.14173e-06	-7.58227e-10	-0.897301
90006618	chr5:90006618:G:A	2.70554e-25	-1.93451	-1.33459	9.5384e-08	-1.96315	-1.41654
90006696	chr5:90006696:C:T	1.58957e-24	-7.58227e-10	-1.49835	6.21728e-07	-7.58227e-10	-1.5051
90006801	chr5:90006801:T:C	1.5862e-24	-7.58227e-10	-1.50047	6.21572e-07	-7.58227e-10	-1.50535
90007261	chr5:90007261:T:C	1.76204e-24	-7.58227e-10	-1.39534	7.10045e-07	-7.58227e-10	-1.37227
90007398	chr5:90007398:A:G	9.4406e-24	-7.58227e-10	0.283205	3.2641e-06	-7.58227e-10	0.153136
90008011	chr5:90008011:T:A	1.58191e-24	-7.58227e-10	-1.50318	6.26829e-07	-7.58227e-10	-1.49693
90008553	chr5:90008553:G:A	1.66223e-25	-2.47165	-1.28459	5.72481e-08	-2.48217	-1.40803
90009580	chr5:90009580:TAA:T	1.62963e-24	-7.58227e-10	-1.47346	6.42206e-07	-7.58227e-10	-1.47269
90009899	chr5:90009899:G:A	5.89565e-25	-2.49018	-4.83947e-10	2.53236e-07	-2.40328	-4.83947e-10
90009998	chr5:90009998:C:T	1.80424e-24	-7.58227e-10	-1.37167	6.75991e-07	-7.58227e-10	-1.42142
90010571	chr5:90010571:G:A	4.23332e-25	-2.24085	-0.58056	1.25482e-07	-2.2191	-0.88634
90011025	chr5:90011025:T:G	8.80672e-24	-7.58227e-10	0.2137	3.04232e-06	-7.58227e-10	0.0827716
90011450	chr5:90011450:A:C	1.20006e-24	-1.77944	-4.83947e-10	4.59349e-07	-1.80779	-4.83947e-10
90011608	chr5:90011608:G:T	1.66093e-24	-7.58227e-10	-1.45444	6.49857e-07	-7.58227e-10	-1.46085
90011900	chr5:90011900:C:T	2.09773e-24	-7.58227e-10	-1.22096	8.10114e-07	-7.58227e-10	-1.24043
90011971	chr5:90011971:A:G	2.47408e-24	-7.58227e-10	-1.05595	9.47303e-07	-7.58227e-10	-1.08398
90012183	chr5:90012183:T:C	1.67416e-24	-7.58227e-10	-1.4465	6.54669e-07	-7.58227e-10	-1.45347
90012274	chr5:90012274:T:C	6.77216e-25	-2.35158	-4.83947e-10	2.70915e-07	-2.3358	-4.83947e-10
90012414	chr5:90012414:A:C	2.9936e-25	-2.38097	-0.786955	1.7981e-07	-2.2808	-0.464903
90014960	chr5:90014960:T:A	2.31819e-24	-7.58227e-10	-1.12103	9.72551e-07	-7.58227e-10	-1.05768
90015487	chr5:90015487:T:C	1.10878e-24	-1.85855	-4.83947e-10	4.74209e-07	-1.77596	-4.83947e-10
90015513	chr5:90015513:C:A	5.11334e-25	-2.36034	-0.272207	2.48668e-07	-2.25077	-0.170715
90016158	chr5:90016158:C:T	4.33134e-25	-1.56879	-1.22973	1.57862e-07	-1.5931	-1.28277
90016765	chr5:90016765:C:T	7.05783e-25	-2.31026	-4.83947e-10	2.61394e-07	-2.37157	-4.83947e-10
90017139	chr5:90017139:C:T	1.63741e-25	-2.50593	-1.26535	5.46859e-08	-2.47234	-1.46366
90017226	chr5:90017226:ACT:A	1.59031e-24	-7.58227e-10	-1.49788	6.39563e-07	-7.58227e-10	-1.47682
90017501	chr5:90017501:G:T	9.82713e-24	-7.58227e-10	0.323333	3.39093e-06	-7.58227e-10	0.191256
90017645	chr5:90017645:T:C	3.71688e-25	-1.55822	-1.39329	1.28939e-07	-1.61341	-1.46485
90017659	chr5:90017659:T:C	4.47579e-24	-7.58227e-10	-0.463132	2.1585e-06	-7.58227e-10	-0.260436
90018284	chr5:90018284:G:A	4.23416e-24	-7.58227e-10	-0.51863	2.03178e-06	-7.58227e-10	-0.320935
90018361	chr5:90018361:A:G	1.59791e-24	-7.58227e-10	-1.49312	6.45351e-07	-7.58227e-10	-1.46781
90018487	chr5:90018487:A:G	3.69396e-24	-7.58227e-10	-0.655115	1.36022e-06	-7.58227e-10	-0.722202
90018650	chr5:90018650:A:C	5.81158e-25	-1.32236	-1.18219	1.92485e-07	-1.35569	-1.3219
90019109	chr5:90019109:G:T	1.59658e-24	-7.58227e-10	-1.49395	6.44229e-07	-7.58227e-10	-1.46955
90019191	chr5:90019191:T:C	4.59675e-24	-7.58227e-10	-0.436466	2.22251e-06	-7.58227e-10	-0.231208
90019692	chr5:90019692:AATATT:A	9.23892e-24	-7.58227e-10	0.26161	3.20147e-06	-7.58227e-10	0.133763
90019717	chr5:90019717:C:T	4.75897e-25	-2.34987	-0.354497	2.31487e-07	-2.23672	-0.256359
90019901	chr5:90019901:A:C	1.46442e-25	-2.38616	-1.49678	5.64844e-08	-2.40235	-1.50129
90020513	chr5:90020513:G:A	4.50747e-25	-2.2719	-0.486767	1.93172e-07	-2.13602	-0.538001
90020537	chr5:90020537:C:T	8.35844e-24	-7.58227e-10	0.161457	2.86374e-06	-7.58227e-10	0.0222825
90022661	chr5:90022661:T:C	3.04938e-24	-7.58227e-10	-0.846877	1.15463e-06	-7.58227e-10	-0.886069
90022809	chr5:90022809:G:A	1.32378e-25	-2.50142	-1.48249	5.42415e-08	-2.4584	-1.48576
90023080	chr5:90023080:T:G	1.32534e-25	-2.5016	-1.48112	5.41391e-08	-2.45907	-1.48697
90023210	chr5:90023210:C:T	1.3253e-25	-2.50381	-1.47896	5.3699e-08	-2.46542	-1.48879
90023274	chr5:90023274:G:A	7.11793e-25	-2.30178	-4.83947e-10	2.80182e-07	-2.30216	-4.83947e-10
90023668	chr5:90023668:T:C	1.32645e-25	-2.50447	-1.47742	5.34942e-08	-2.46798	-1.49005
90023816	chr5:90023816:G:A	1.10422e-23	0.43991	-4.83947e-10	5.68038e-06	0.70717	-4.83947e-10
90024881	chr5:90024881:A:G	1.77162e-25	-2.33712	-1.35539	6.9134e-08	-2.32385	-1.37771
90025078	chr5:90025078:G:A	1.65235e-24	-7.58227e-10	-1.45962	6.72627e-07	-7.58227e-10	-1.42641
90025292	chr5:90025292:C:T	1.75617e-24	-7.58227e-10	-1.39868	6.61785e-07	-7.58227e-10	-1.44266
90025663	chr5:90025663:TA:T	1.60165e-24	-7.58227e-10	-1.49078	6.47774e-07	-7.58227e-10	-1.46406
90025943	chr5:90025943:C:T	2.48751e-24	-7.58227e-10	-1.05053	1.04337e-06	-7.58227e-10	-0.987391
90026406	chr5:90026406:A:G	3.97226e-24	-7.58227e-10	-0.58248	1.83444e-06	-7.58227e-10	-0.423108
90026601	chr5:90026601:T:C	2.52128e-24	-7.58227e-10	-1.03705	9.64233e-07	-7.58227e-10	-1.06627
90026612	chr5:90026612:C:T	1.60104e-24	-7.58227e-10	-1.49116	6.47301e-07	-7.58227e-10	-1.46479
90026704	chr5:90026704:C:T	1.60367e-24	-7.58227e-10	-1.48952	6.39832e-07	-7.58227e-10	-1.4764
90026831	chr5:90026831:T:C	1.71197e-24	-7.58227e-10	-1.42417	6.56549e-07	-7.58227e-10	-1.45061
90027883	chr5:90027883:G:T	2.01686e-24	-7.58227e-10	-1.26027	8.29726e-07	-7.58227e-10	-1.21651
90027910	chr5:90027910:C:T	1.49508e-25	-2.36558	-1.49664	6.60328e-08	-2.24498	-1.50247
90028262	chr5:90028262:G:A	2.15232e-25	-2.20223	-1.29563	1.06194e-07	-2.16187	-1.11047
90028419	chr5:90028419:G:A	7.23152e-25	-2.28595	-4.83947e-10	2.57297e-07	-2.38737	-4.83947e-10
90028715	chr5:90028715:G:T	1.54631e-25	-2.34131	-1.48722	6.75744e-08	-2.22123	-1.50314
90028965	chr5:90028965:C:T	1.82402e-25	-2.35571	-1.30765	7.09582e-08	-2.3422	-1.33331
90029567	chr5:90029567:G:A	1.57978e-24	-7.58227e-10	-1.50453	6.22171e-07	-7.58227e-10	-1.50439
90029874	chr5:90029874:G:A	1.58372e-24	-7.58227e-10	-1.50204	6.33907e-07	-7.58227e-10	-1.4857
90029919	chr5:90029919:C:T	2.91521e-24	-7.58227e-10	-0.891873	1.19699e-06	-7.58227e-10	-0.850037
90030023	chr5:90030023:G:T	2.18989e-24	-7.58227e-10	-1.17796	8.3703e-07	-7.58227e-10	-1.20774
90030165	chr5:90030165:A:G	1.67158e-24	-7.58227e-10	-1.44804	6.4405e-07	-7.58227e-10	-1.46983
90031036	chr5:90031036:T:C	1.30787e-25	-2.50522	-1.49078	5.41352e-08	-2.46974	-1.47638
90031199	chr5:90031199:G:A	1.52328e-24	-1.54095	-4.83947e-10	5.07315e-07	-1.70847	-4.83947e-10
90031257	chr5:90031257:A:G	1.54231e-25	-2.36473	-1.46639	6.60151e-08	-2.24309	-1.50463
90031276	chr5:90031276:T:C	4.89693e-24	-7.58227e-10	-0.373206	1.72656e-06	-7.58227e-10	-0.483716
90032315	chr5:90032315:G:A	2.32417e-24	-7.58227e-10	-1.11845	9.72887e-07	-7.58227e-10	-1.05733
90032571	chr5:90032571:G:A	1.3112e-25	-2.50544	-1.48801	5.39059e-08	-2.47063	-1.47973
90032840	chr5:90032840:AAC:A	1.57852e-24	-7.58227e-10	-1.50532	6.23096e-07	-7.58227e-10	-1.5029
90033104	chr5:90033104:CAGG:C	1.61589e-24	-7.58227e-10	-1.48193	6.30767e-07	-7.58227e-10	-1.49067
90033207	chr5:90033207:T:C	1.58032e-24	-7.58227e-10	-1.50419	6.30029e-07	-7.58227e-10	-1.49184
90033342	chr5:90033342:G:T	4.56662e-24	-7.58227e-10	-0.443041	2.20642e-06	-7.58227e-10	-0.238475
90033344	chr5:90033344:G:C	4.19064e-24	-7.58227e-10	-0.528961	2.00848e-06	-7.58227e-10	-0.332469
90033591	chr5:90033591:G:C	4.36795e-24	-7.58227e-10	-0.48752	2.10142e-06	-7.58227e-10	-0.287233
90034233	chr5:90034233:C:A	1.65578e-24	-7.58227e-10	-1.45754	6.465e-07	-7.58227e-10	-1.46603
90034394	chr5:90034394:AC:A	1.90905e-25	-2.35334	-1.26445	7.40876e-08	-2.3397	-1.29265
90034597	chr5:90034597:A:G	2.60688e-24	-7.58227e-10	-1.00366	1.09327e-06	-7.58227e-10	-0.940675
90034838	chr5:90034838:C:T	4.52963e-24	-7.58227e-10	-0.451174	2.18617e-06	-7.58227e-10	-0.247697
90035419	chr5:90035419:GACA:G	3.2768e-24	-7.58227e-10	-0.774947	1.36823e-06	-7.58227e-10	-0.716328
90035679	chr5:90035679:C:T	1.69184e-24	-7.58227e-10	-1.43599	7.17209e-07	-7.58227e-10	-1.36224
90036390	chr5:90036390:G:A	1.58902e-24	-7.58227e-10	-1.4987	6.22369e-07	-7.58227e-10	-1.50407
90036823	chr5:90036823:G:A	1.31871e-25	-2.50341	-1.48433	5.40478e-08	-2.4638	-1.48393
90036951	chr5:90036951:A:T	3.80499e-25	-1.42926	-1.49882	1.4647e-07	-1.4861	-1.46468
90037123	chr5:90037123:T:C	1.31346e-25	-2.50448	-1.48725	5.40311e-08	-2.46738	-1.48067
90037540	chr5:90037540:T:C	4.41328e-24	-7.58227e-10	-0.477196	2.12573e-06	-7.58227e-10	-0.275734
90038371	chr5:90038371:T:G	1.45088e-24	-1.58964	-4.83947e-10	4.85931e-07	-1.75154	-4.83947e-10
90038421	chr5:90038421:T:C	4.63488e-24	-7.58227e-10	-0.428204	2.24413e-06	-7.58227e-10	-0.221529
90038658	chr5:90038658:C:T	2.48826e-25	-2.40676	-0.946051	9.46118e-08	-2.39509	-0.992731
90039174	chr5:90039174:CAGA:C	7.3269e-25	-2.27285	-4.83947e-10	3.07873e-07	-2.20792	-4.83947e-10
90039265	chr5:90039265:T:C	1.64648e-24	-7.58227e-10	-1.46317	6.96063e-07	-7.58227e-10	-1.39216
90039521	chr5:90039521:A:C	9.13215e-25	-2.0526	-4.83947e-10	3.92776e-07	-1.96436	-4.83947e-10
90039656	chr5:90039656:A:C	1.31201e-25	-2.50355	-1.48929	5.43241e-08	-2.46439	-1.47824
90039707	chr5:90039707:C:T	4.35059e-24	-7.58227e-10	-0.491502	2.09103e-06	-7.58227e-10	-0.292191
90039713	chr5:90039713:C:A	1.62667e-25	-2.30594	-1.47192	7.12522e-08	-2.17523	-1.49614
90039820	chr5:90039820:T:C	2.39597e-25	-1.95058	-1.44003	8.22598e-08	-2.03379	-1.49393
90040362	chr5:90040362:G:A	2.01933e-25	-2.30214	-1.2595	7.85797e-08	-2.2865	-1.28699
90040758	chr5:90040758:A:T	1.89545e-24	-7.58227e-10	-1.32236	7.62388e-07	-7.58227e-10	-1.30115
90040825	chr5:90040825:T:C	1.85034e-25	-2.35735	-1.29168	7.18883e-08	-2.34411	-1.31838
90041051	chr5:90041051:T:C	3.47632e-25	-1.51415	-1.50427	1.30733e-07	-1.56936	-1.49508
90041543	chr5:90041543:T:C	1.3201e-25	-2.50099	-1.4857	5.4498e-08	-2.45699	-1.48244
90041665	chr5:90041665:C:G	2.32189e-24	-7.58227e-10	-1.11943	8.55577e-07	-7.58227e-10	-1.18583
90041918	chr5:90041918:G:A	6.10083e-25	-2.45598	-4.83947e-10	2.51019e-07	-2.41207	-4.83947e-10
90042039	chr5:90042039:C:A	7.0257e-25	-2.31482	-4.83947e-10	2.9347e-07	-2.25583	-4.83947e-10
90042455	chr5:90042455:CTTT:C	3.91087e-24	-7.58227e-10	-0.598053	1.39593e-06	-7.58227e-10	-0.696284
90042598	chr5:90042598:T:C	2.92944e-24	-7.58227e-10	-0.887002	1.20632e-06	-7.58227e-10	-0.842277
90042756	chr5:90042756:G:A	4.97684e-25	-2.21463	-0.444971	1.43123e-07	-2.19509	-0.778803
90042833	chr5:90042833:T:G	1.63492e-25	-2.31615	-1.45665	7.09825e-08	-2.18755	-1.48762
90043038	chr5:90043038:G:T	2.37112e-24	-7.58227e-10	-1.09845	9.96901e-07	-7.58227e-10	-1.03295
90043350	chr5:90043350:G:A	1.5803e-24	-7.58227e-10	-1.5042	6.21985e-07	-7.58227e-10	-1.50469
90043590	chr5:90043590:T:G	8.35913e-25	-2.14105	-4.83947e-10	3.49277e-07	-2.08174	-4.83947e-10
90044313	chr5:90044313:GTTGA:G	1.7175e-24	-7.58227e-10	-1.42094	7.32626e-07	-7.58227e-10	-1.34097
90045485	chr5:90045485:C:T	4.19596e-25	-1.32853	-1.50174	1.60911e-07	-1.38428	-1.47246
90045673	chr5:90045673:C:T	2.44519e-24	-7.58227e-10	-1.06769	1.06338e-06	-7.58227e-10	-0.968395
90045994	chr5:90045994:T:C	1.87578e-25	-2.35691	-1.27846	7.28133e-08	-2.34371	-1.306
90046043	chr5:90046043:G:A	2.33901e-24	-1.11209	-4.83947e-10	6.40223e-07	-1.47579	-4.83947e-10
90046081	chr5:90046081:C:T	2.39317e-24	-7.58227e-10	-1.0892	1.00628e-06	-7.58227e-10	-1.02359
90046222	chr5:90046222:A:G	3.82313e-25	-1.4653	-1.45803	1.44332e-07	-1.48985	-1.47564
90046298	chr5:90046298:C:T	2.58463e-25	-2.39302	-0.921799	9.82781e-08	-2.38036	-0.969446
90046322	chr5:90046322:A:T	5.79422e-25	-2.50754	-4.83947e-10	2.28301e-07	-2.50694	-4.83947e-10
90046362	chr5:90046362:A:G	4.77802e-24	-7.58227e-10	-0.397788	1.68628e-06	-7.58227e-10	-0.507321
90046372	chr5:90046372:A:G	7.16198e-25	-2.29561	-4.83947e-10	2.99879e-07	-2.23422	-4.83947e-10
90046791	chr5:90046791:G:C	1.7771e-24	-7.58227e-10	-1.38683	6.67801e-07	-7.58227e-10	-1.43361
90047001	chr5:90047001:G:A	2.22347e-24	-7.58227e-10	-1.16275	9.56613e-07	-7.58227e-10	-1.0742
90047032	chr5:90047032:CTA:C	1.73595e-24	-7.58227e-10	-1.41026	6.63852e-07	-7.58227e-10	-1.43954
90047053	chr5:90047053:A:T	4.06193e-24	-7.58227e-10	-0.560155	1.39966e-06	-7.58227e-10	-0.693618
90047180	chr5:90047180:T:C	4.88756e-25	-2.21693	-0.460776	1.41121e-07	-2.19756	-0.790419
90047357	chr5:90047357:C:T	5.04698e-25	-1.2281	-1.41751	3.23434e-07	-0.991474	-1.16713
90047541	chr5:90047541:A:G	1.39957e-25	-2.50263	-1.4256	5.30028e-08	-2.46181	-1.50545
90047927	chr5:90047927:T:C	3.73244e-25	-1.4474	-1.49994	1.43507e-07	-1.50366	-1.46756
90047932	chr5:90047932:T:C	7.24423e-25	-2.28419	-4.83947e-10	3.03783e-07	-2.22129	-4.83947e-10
90048386	chr5:90048386:T:G	1.61745e-25	-2.27805	-1.5055	6.78353e-08	-2.21567	-1.50485
90048498	chr5:90048498:A:G	1.61717e-24	-7.58227e-10	-1.48114	6.74777e-07	-7.58227e-10	-1.42322
90048999	chr5:90048999:T:C	3.46844e-25	-1.51856	-1.50213	1.29644e-07	-1.57353	-1.49928
90049125	chr5:90049125:T:C	1.30451e-25	-2.49325	-1.50532	6.00153e-08	-2.43877	-1.40424
90049568	chr5:90049568:G:A	1.58091e-24	-7.58227e-10	-1.50382	6.21522e-07	-7.58227e-10	-1.50543
90049931	chr5:90049931:A:G	1.71093e-25	-2.22187	-1.5055	7.22466e-08	-2.15266	-1.50486
90051309	chr5:90051309:A:G	1.92046e-24	-7.58227e-10	-1.30925	7.75098e-07	-7.58227e-10	-1.28461
90051660	chr5:90051660:A:G	1.73782e-24	-7.58227e-10	-1.40918	6.56635e-07	-7.58227e-10	-1.45047
90052061	chr5:90052061:T:C	1.59013e-24	-7.58227e-10	-1.498	6.26649e-07	-7.58227e-10	-1.49722
90052231	chr5:90052231:G:A	1.79501e-24	-7.58227e-10	-1.3768	7.3309e-07	-7.58227e-10	-1.34033
90052898	chr5:90052898:G:A	2.32655e-24	-7.58227e-10	-1.11743	9.39061e-07	-7.58227e-10	-1.09272
90054598	chr5:90054598:T:A	9.02684e-24	-7.58227e-10	0.238388	3.13152e-06	-7.58227e-10	0.11167
90054808	chr5:90054808:A:G	2.4198e-24	-7.58227e-10	-1.07813	1.01774e-06	-7.58227e-10	-1.01227
90054996	chr5:90054996:C:T	1.3283e-25	-2.50307	-1.47743	5.37733e-08	-2.46299	-1.48984
90055150	chr5:90055150:C:G	4.40449e-24	-7.58227e-10	-0.47919	2.11982e-06	-7.58227e-10	-0.278517
90055395	chr5:90055395:A:G	1.59167e-24	-7.58227e-10	-1.49703	6.409e-07	-7.58227e-10	-1.47473
90055408	chr5:90055408:G:A	1.33276e-25	-2.50214	-1.475	5.38224e-08	-2.46032	-1.49159
90055471	chr5:90055471:G:A	1.66477e-24	-7.58227e-10	-1.45213	6.79225e-07	-7.58227e-10	-1.41665
90055543	chr5:90055543:T:C	1.57417e-25	-2.33895	-1.47172	6.8348e-08	-2.20774	-1.50525
90055622	chr5:90055622:A:C	1.67278e-24	-7.58227e-10	-1.44732	6.80551e-07	-7.58227e-10	-1.4147
90056312	chr5:90056312:C:A	1.57927e-24	-7.58227e-10	-1.50485	6.22434e-07	-7.58227e-10	-1.50396
90056457	chr5:90056457:T:C	1.64827e-25	-2.25923	-1.50545	6.92941e-08	-2.19418	-1.50506
90057291	chr5:90057291:T:G	1.64915e-24	-7.58227e-10	-1.46156	6.45471e-07	-7.58227e-10	-1.46762
90057363	chr5:90057363:C:T	3.10954e-24	-7.58227e-10	-0.82734	1.28257e-06	-7.58227e-10	-0.780981
90057944	chr5:90057944:T:C	2.42607e-24	-7.58227e-10	-1.07554	1.01621e-06	-7.58227e-10	-1.01377
90057961	chr5:90057961:A:T	2.49816e-24	-7.58227e-10	-1.04626	1.05381e-06	-7.58227e-10	-0.977431
90058263	chr5:90058263:T:C	3.18622e-25	-1.61441	-1.49115	1.17683e-07	-1.66442	-1.50518
90058493	chr5:90058493:T:C	1.54709e-25	-2.33862	-1.4894	6.84868e-08	-2.2071	-1.50386
90058709	chr5:90058709:G:A	1.23164e-24	-1.75346	-4.83947e-10	4.71477e-07	-1.78173	-4.83947e-10
90058868	chr5:90058868:C:A	2.95842e-25	-1.68585	-1.49389	1.09315e-07	-1.73877	-1.5046
90058908	chr5:90058908:A:G	1.57976e-24	-7.58227e-10	-1.50454	6.38209e-07	-7.58227e-10	-1.47894
90058915	chr5:90058915:C:A	2.76745e-24	-7.58227e-10	-0.943889	9.56263e-07	-7.58227e-10	-1.07457
90059020	chr5:90059020:T:C	1.59762e-24	-7.58227e-10	-1.4933	6.59141e-07	-7.58227e-10	-1.44667
90059057	chr5:90059057:C:T	5.8475e-25	-2.49839	-4.83947e-10	2.37279e-07	-2.46837	-4.83947e-10
90059305	chr5:90059305:T:C	2.97414e-25	-1.68724	-1.4872	1.09623e-07	-1.73506	-1.50549
90059533	chr5:90059533:G:A	3.54657e-25	-2.31622	-0.682198	2.21121e-07	-2.19628	-0.342618
90059625	chr5:90059625:G:T	4.93585e-25	-1.25304	-1.41483	3.17271e-07	-1.01628	-1.16157
90059784	chr5:90059784:T:C	2.4329e-24	-7.58227e-10	-1.07273	9.31357e-07	-7.58227e-10	-1.10096
90059819	chr5:90059819:A:G	3.5991e-25	-1.49859	-1.48512	1.3153e-07	-1.55288	-1.50548
```
