## Supplementary material for "Characterization of shared and ancestry-specific signals driving complex traits using multi-ancestry fine-mapping": susiex_nc2.cs80.summary

```
# chr5:87367336-90059999
CS_ID	CS_LENGTH	CS_PURITY	MAX_PIP_SNP	BP	REF_ALLELE	ALT_ALLELE	REF_FRQ	BETA	SE	-LOG10P	MAX_PIP	POST-HOC_PROB_POP1	POST-HOC_PROB_POP2
1	1	1	chr5:88884379:T:C	88884379	C,NA	T,NA	1,NA	-inf,NA	inf,NA	33.6775,NA	1	1	0.5
2	4	0.588017	chr5:88838102:A:G	88838102	G,G	A,A	1,1	inf,inf	inf,inf	18.655,1.95978	0.26546	0.946836	0.839312
```
