## Supplementary material for "Characterization of shared and ancestry-specific signals driving complex traits using multi-ancestry fine-mapping": susiex_nc3.cs80.cs

```
CS_ID	SNP	BP	REF_ALLELE	ALT_ALLELE	REF_FRQ	BETA	SE	-LOG10P	CS_PIP	OVRL_PIP
1	chr5:88884379:T:C	88884379	C,NA	T,NA	1,NA	-inf,NA	inf,NA	33.6775,NA	1	1
2	chr5:88902184:AATAC:A	88902184	A,A	AATAC,AATAC	1,1	-inf,-inf	inf,inf	14.2225,4.95606	0.264543	0.264603
2	chr5:88838102:A:G	88838102	G,G	A,A	1,1	inf,inf	inf,inf	18.655,1.95978	0.248409	0.248418
2	chr5:88832835:G:T	88832835	T,T	G,G	1,1	inf,inf	inf,inf	18.2053,2.08196	0.181471	0.181479
2	chr5:88832825:A:T	88832825	T,T	A,A	1,1	inf,inf	inf,inf	18.1707,2.10087	0.179518	0.179526
3	chr5:88372022:A:G	88372022	NA,G	NA,A	NA,1	NA,inf	NA,inf	NA,3.47041	0.0236958	0.0238978
3	chr5:89046775:C:T	89046775	T,T	C,C	1,1	-inf,-inf	inf,inf	2.90305,4.35492	0.0205814	0.0206082
3	chr5:89048961:C:G	89048961	G,G	C,C	1,1	-inf,-inf	inf,inf	2.89688,4.32984	0.0194959	0.0195215
3	chr5:89036227:G:A	89036227	A,A	G,G	1,1	-inf,-inf	inf,inf	2.82318,4.34818	0.0193592	0.0193832
3	chr5:89035932:C:A	89035932	A,A	C,C	1,1	-inf,-inf	inf,inf	2.78618,4.27204	0.0160473	0.0160679
3	chr5:89036873:G:A	89036873	A,A	G,G	1,1	-inf,-inf	inf,inf	2.4738,3.81652	0.00997602	0.00998772
3	chr5:89058780:A:G	89058780	G,G	A,A	1,1	-inf,-inf	inf,inf	2.87881,4.10254	0.00978164	0.00980064
3	chr5:89033347:G:A	89033347	A,A	G,G	1,1	-inf,-inf	inf,inf	2.76077,4.1185	0.00933366	0.00935081
3	chr5:89049928:C:T	89049928	T,T	C,C	1,1	-inf,-inf	inf,inf	2.8506,4.00083	0.0081253	0.00814072
3	chr5:89036327:G:T	89036327	T,T	G,G	1,1	-inf,-inf	inf,inf	2.76415,3.96001	0.00709651	0.00710955
3	chr5:89039135:C:T	89039135	T,T	C,C	1,1	-inf,-inf	inf,inf	3.03634,3.88699	0.00690332	0.00691959
3	chr5:89011468:C:T	89011468	T,T	C,C	1,1	-inf,-inf	inf,inf	2.6044,3.89081	0.00664406	0.00665409
3	chr5:89041110:TGATG:T	89041110	T,T	TGATG,TGATG	1,1	-inf,-inf	inf,inf	2.9509,3.6614	0.00646976	0.00647994
3	chr5:89058007:G:A	89058007	A,A	G,G	1,1	inf,-inf	inf,inf	0.995014,3.45914	0.00622281	0.00623364
3	chr5:89036148:G:T	89036148	T,T	G,G	1,1	-inf,-inf	inf,inf	2.78376,3.68701	0.00603003	0.00603891
3	chr5:88955519:G:A	88955519	A,A	G,G	1,1	inf,-inf	inf,inf	1.15327,3.2346	0.00601151	0.00602365
3	chr5:87506299:A:T	87506299	T,NA	A,NA	1,NA	inf,NA	inf,NA	4.04039,NA	0.00590587	0.00601292
3	chr5:89014325:G:A	89014325	A,A	G,G	1,1	-inf,-inf	inf,inf	2.58947,3.81967	0.0056758	0.00568462
3	chr5:88848869:T:C	88848869	C,C	T,T	1,1	inf,inf	inf,inf	5.63367,3.45911	0.00560708	0.0140193
3	chr5:89102910:A:G	89102910	G,G	A,A	1,1	-inf,-inf	inf,inf	2.7984,3.82725	0.00542941	0.0054409
3	chr5:88232774:C:T	88232774	NA,T	NA,C	NA,1	NA,inf	NA,inf	NA,2.73768	0.00525086	0.00530334
3	chr5:89102906:A:G	89102906	G,G	A,A	1,1	-inf,-inf	inf,inf	2.9211,3.75353	0.00517595	0.00518739
3	chr5:89036563:A:G	89036563	G,G	A,A	1,1	-inf,-inf	inf,inf	2.7695,3.59527	0.00493082	0.0049384
3	chr5:89060176:T:C	89060176	C,C	T,T	1,1	-inf,-inf	inf,inf	2.84376,3.77212	0.00491702	0.00492786
3	chr5:88720191:A:G	88720191	G,G	A,A	1,1	-inf,-inf	inf,inf	8.97865,1.49614	0.00489671	0.0341091
3	chr5:89027075:C:T	89027075	T,T	C,C	1,1	-inf,-inf	inf,inf	2.20702,3.52228	0.00449112	0.00449723
3	chr5:89775876:G:A	89775876	NA,A	NA,G	NA,1	NA,-inf	NA,inf	NA,2.58282	0.00441579	0.00445708
3	chr5:89039176:A:G	89039176	G,G	A,A	1,1	-inf,-inf	inf,inf	2.68776,3.33114	0.0043811	0.00438788
3	chr5:89067489:G:A	89067489	A,A	G,G	1,1	inf,-inf	inf,inf	1.02547,3.28359	0.00436065	0.00436902
3	chr5:89775992:T:C	89775992	NA,C	NA,T	NA,1	NA,-inf	NA,inf	NA,2.5642	0.00425162	0.00429147
3	chr5:88848852:T:C	88848852	C,C	T,T	1,1	inf,inf	inf,inf	5.71664,3.23342	0.00403327	0.0101237
3	chr5:89052898:G:A	89052898	A,A	G,G	1,1	-inf,-inf	inf,inf	2.63006,3.29166	0.00383395	0.00384002
3	chr5:88372547:G:C	88372547	NA,C	NA,G	NA,1	NA,inf	NA,inf	NA,2.51547	0.00381797	0.0038511
3	chr5:89041455:T:C	89041455	C,C	T,T	1,1	-inf,-inf	inf,inf	2.67671,3.26428	0.00376091	0.00376693
3	chr5:89036354:C:T	89036354	T,T	C,C	1,1	-inf,-inf	inf,inf	2.57318,3.28244	0.00365177	0.00365732
3	chr5:89805650:T:G	89805650	NA,G	NA,T	NA,1	NA,-inf	NA,inf	NA,2.48036	0.00357919	0.00361325
3	chr5:88306245:C:T	88306245	NA,T	NA,C	NA,1	NA,inf	NA,inf	NA,2.53319	0.00355402	0.00358934
3	chr5:89036345:G:A	89036345	A,A	G,G	1,1	-inf,-inf	inf,inf	2.51183,3.2867	0.0035251	0.00353041
3	chr5:89041293:G:A	89041293	A,A	G,G	1,1	-inf,-inf	inf,inf	2.65998,3.23809	0.00351174	0.00351742
3	chr5:88957344:C:T	88957344	T,T	C,C	1,1	inf,-inf	inf,inf	1.13529,2.99799	0.00347762	0.00348541
3	chr5:89227517:A:G	89227517	NA,G	NA,A	NA,1	NA,-inf	NA,inf	NA,2.41532	0.003228	0.00326628
3	chr5:89813718:G:A	89813718	NA,A	NA,G	NA,1	NA,-inf	NA,inf	NA,2.45852	0.00320054	0.00324085
3	chr5:89038099:C:T	89038099	T,T	C,C	1,1	-inf,-inf	inf,inf	2.96226,3.18563	0.0028708	0.00287637
3	chr5:89796040:C:T	89796040	NA,T	NA,C	NA,1	NA,-inf	NA,inf	NA,2.39387	0.00282635	0.00286181
3	chr5:87439783:A:G	87439783	G,NA	A,NA	1,NA	inf,NA	inf,NA	3.66539,NA	0.00281971	0.00287158
3	chr5:88851375:T:C	88851375	C,C	T,T	1,1	inf,inf	inf,inf	4.62862,3.6209	0.00274805	0.00538405
3	chr5:88236628:T:C	88236628	NA,C	NA,T	NA,1	NA,inf	NA,inf	NA,2.35103	0.00262052	0.00264517
3	chr5:89808043:A:C	89808043	NA,C	NA,A	NA,1	NA,-inf	NA,inf	NA,2.3565	0.00261887	0.00265185
3	chr5:89813207:G:A	89813207	NA,A	NA,G	NA,1	NA,-inf	NA,inf	NA,2.35163	0.00259337	0.00262604
3	chr5:89801191:G:A	89801191	NA,A	NA,G	NA,1	NA,-inf	NA,inf	NA,2.35163	0.00259337	0.00262604
3	chr5:89806626:A:T	89806626	NA,T	NA,A	NA,1	NA,-inf	NA,inf	NA,2.35115	0.00259275	0.00262538
3	chr5:89810316:T:G	89810316	NA,G	NA,T	NA,1	NA,-inf	NA,inf	NA,2.3507	0.00258857	0.00262118
3	chr5:89777948:G:A	89777948	NA,A	NA,G	NA,1	NA,-inf	NA,inf	NA,2.35348	0.00258411	0.00261686
3	chr5:87411662:TAGAC:T	87411662	T,NA	TAGAC,NA	1,NA	inf,NA	inf,NA	3.55653,NA	0.00223076	0.00227223
3	chr5:88901777:T:C	88901777	C,NA	T,NA	1,NA	-inf,NA	inf,NA	2.57081,NA	0.00218617	0.00223559
3	chr5:88972458:AT:A	88972458	A,A	AT,AT	1,1	inf,-inf	inf,inf	1.11351,2.84013	0.00214335	0.00214772
3	chr5:89006513:A:T	89006513	T,T	A,A	1,1	-inf,-inf	inf,inf	2.52974,3.43674	0.0021237	0.00212856
3	chr5:87689843:T:C	87689843	C,NA	T,NA	1,NA	inf,NA	inf,NA	3.45996,NA	0.0020904	0.00212718
3	chr5:87478922:C:T	87478922	T,NA	C,NA	1,NA	inf,NA	inf,NA	3.47905,NA	0.00206543	0.00210348
3	chr5:87397745:T:C	87397745	C,NA	T,NA	1,NA	inf,NA	inf,NA	3.47449,NA	0.00192365	0.00195926
3	chr5:89027679:G:A	89027679	A,A	G,G	1,1	-inf,-inf	inf,inf	2.16592,3.09332	0.00186263	0.00186572
3	chr5:88934059:C:T	88934059	NA,T	NA,C	NA,1	NA,inf	NA,inf	NA,2.41093	0.0018508	0.00187269
3	chr5:89785823:A:G	89785823	NA,G	NA,A	NA,1	NA,-inf	NA,inf	NA,2.15877	0.00183318	0.00185153
3	chr5:89238200:G:A	89238200	NA,A	NA,G	NA,1	NA,inf	NA,inf	NA,2.31151	0.00180588	0.00183049
3	chr5:89013907:G:A	89013907	A,A	G,G	1,1	-inf,-inf	inf,inf	2.57724,3.3546	0.00179335	0.00179785
3	chr5:87736117:C:T	87736117	T,NA	C,NA	1,NA	inf,NA	inf,NA	3.3671,NA	0.00179101	0.00182239
3	chr5:87467885:A:G	87467885	G,NA	A,NA	1,NA	inf,NA	inf,NA	3.39939,NA	0.00178462	0.00181748
3	chr5:89791188:T:C	89791188	NA,C	NA,T	NA,1	NA,-inf	NA,inf	NA,2.13647	0.00175293	0.00177053
3	chr5:89212761:G:A	89212761	NA,A	NA,G	NA,1	NA,inf	NA,inf	NA,2.26548	0.00165581	0.00167849
3	chr5:89785121:G:A	89785121	NA,A	NA,G	NA,1	NA,-inf	NA,inf	NA,2.09632	0.0016168	0.00163314
3	chr5:89809517:T:TGA	89809517	NA,TGA	NA,T	NA,1	NA,-inf	NA,inf	NA,2.07975	0.00156459	0.00158044
3	chr5:89795746:A:G	89795746	NA,G	NA,A	NA,1	NA,-inf	NA,inf	NA,2.07815	0.00155936	0.00157516
3	chr5:89796163:A:G	89796163	NA,G	NA,A	NA,1	NA,-inf	NA,inf	NA,2.07758	0.00155758	0.00157336
3	chr5:89767346:A:G	89767346	NA,G	NA,A	NA,1	NA,-inf	NA,inf	NA,2.07293	0.00154332	0.00155896
3	chr5:89284923:C:T	89284923	NA,T	NA,C	NA,1	NA,inf	NA,inf	NA,2.22613	0.00154197	0.00156314
3	chr5:87385851:A:T	87385851	T,NA	A,NA	1,NA	inf,NA	inf,NA	3.34937,NA	0.00152992	0.00155838
3	chr5:89063920:ATAACT:A	89063920	NA,A	NA,ATAACT	NA,1	NA,-inf	NA,inf	NA,2.03288	0.00149747	0.00151004
3	chr5:89116649:C:T	89116649	NA,T	NA,C	NA,1	NA,-inf	NA,inf	NA,2.02807	0.00149134	0.00150384
3	chr5:89024090:T:C	89024090	C,C	T,T	1,1	-inf,-inf	inf,inf	2.17705,2.98472	0.00147565	0.00147825
3	chr5:89773912:G:A	89773912	NA,A	NA,G	NA,1	NA,-inf	NA,inf	NA,2.0424	0.00145285	0.00146764
3	chr5:89127475:G:A	89127475	NA,A	NA,G	NA,1	NA,inf	NA,inf	NA,1.21387	0.00144265	0.00144629
3	chr5:89802560:T:C	89802560	NA,C	NA,T	NA,1	NA,-inf	NA,inf	NA,2.03685	0.0014355	0.00145014
3	chr5:89777942:A:G	89777942	NA,G	NA,A	NA,1	NA,-inf	NA,inf	NA,2.03681	0.0014354	0.00145004
3	chr5:89796906:G:T	89796906	NA,T	NA,G	NA,1	NA,-inf	NA,inf	NA,2.0358	0.00143245	0.00144706
3	chr5:88925469:G:A	88925469	NA,A	NA,G	NA,1	NA,-inf	NA,inf	NA,1.95922	0.00143015	0.00144515
3	chr5:89271694:A:G	89271694	NA,G	NA,A	NA,1	NA,inf	NA,inf	NA,2.18645	0.00142369	0.00144318
3	chr5:89007185:C:T	89007185	T,T	C,C	1,1	inf,-inf	inf,inf	1.27909,2.63625	0.00138539	0.00138917
3	chr5:89247034:G:T	89247034	NA,T	NA,G	NA,1	NA,inf	NA,inf	NA,2.15538	0.00133593	0.00135431
3	chr5:89237446:T:C	89237446	NA,C	NA,T	NA,1	NA,inf	NA,inf	NA,2.14942	0.00132066	0.00133884
3	chr5:89803322:TA:T	89803322	NA,T	NA,TA	NA,1	NA,-inf	NA,inf	NA,1.98326	0.00129013	0.00130339
3	chr5:89818724:C:T	89818724	NA,T	NA,C	NA,1	NA,-inf	NA,inf	NA,1.97358	0.00126821	0.00128124
3	chr5:89763580:A:G	89763580	NA,G	NA,A	NA,1	NA,-inf	NA,inf	NA,1.97205	0.00126163	0.00127461
3	chr5:89239216:T:C	89239216	NA,C	NA,T	NA,1	NA,-inf	NA,inf	NA,1.73832	0.00123736	0.001244
3	chr5:87443048:T:G	87443048	NA,G	NA,T	NA,1	NA,inf	NA,inf	NA,2.11182	0.00121324	0.00123843
3	chr5:89005137:G:A	89005137	A,A	G,G	1,1	-inf,-inf	inf,inf	2.3006,2.81033	0.00119852	0.00120072
3	chr5:88044663:C:T	88044663	T,T	C,C	1,1	-inf,-inf	inf,inf	3.55024,1.36906	0.00119535	0.0012459
3	chr5:88047516:T:C	88047516	C,C	T,T	1,1	-inf,-inf	inf,inf	3.57298,1.33817	0.00118716	0.0012371
3	chr5:87847093:C:T	87847093	NA,T	NA,C	NA,1	NA,-inf	NA,inf	NA,1.91732	0.00117931	0.00119211
3	chr5:88067356:G:A	88067356	A,A	G,G	1,1	-inf,-inf	inf,inf	3.46682,1.41724	0.0011675	0.0012163
3	chr5:89819194:G:C	89819194	NA,C	NA,G	NA,1	NA,-inf	NA,inf	NA,1.93138	0.00116694	0.001179
3	chr5:89001975:A:C	89001975	C,C	A,A	1,1	-inf,-inf	inf,inf	2.5622,3.13048	0.00113115	0.00113433
3	chr5:89134684:A:G	89134684	NA,G	NA,A	NA,1	NA,inf	NA,inf	NA,1.31588	0.0011209	0.00112504
3	chr5:88055520:T:G	88055520	G,G	T,T	1,1	-inf,-inf	inf,inf	3.56265,1.31147	0.00111242	0.00115866
3	chr5:88038607:T:C	88038607	C,C	T,T	1,1	-inf,-inf	inf,inf	3.50152,1.37678	0.00111109	0.00115793
3	chr5:87647598:C:T	87647598	T,NA	C,NA	1,NA	inf,NA	inf,NA	3.12771,NA	0.00111018	0.00113007
3	chr5:89817250:GTTATT:G	89817250	NA,G	NA,GTTATT	NA,1	NA,-inf	NA,inf	NA,1.8943	0.00108363	0.0010949
3	chr5:88854129:A:G	88854129	G,G	A,A	1,1	inf,inf	inf,inf	3.66967,2.15581	0.00106433	0.00118541
3	chr5:88037375:C:T	88037375	T,T	C,C	1,1	-inf,-inf	inf,inf	3.5072,1.3333	0.00105196	0.00109587
3	chr5:88108142:G:A	88108142	NA,A	NA,G	NA,1	NA,inf	NA,inf	NA,2.04546	0.00105155	0.00107106
3	chr5:88073828:A:T	88073828	T,T	A,A	1,1	-inf,-inf	inf,inf	3.39895,1.41433	0.00103884	0.00108159
3	chr5:88043765:T:C	88043765	C,C	T,T	1,1	-inf,-inf	inf,inf	3.53601,1.28622	0.00103511	0.00107783
3	chr5:88052809:C:T	88052809	T,T	C,C	1,1	-inf,-inf	inf,inf	3.56081,1.2217	0.00102772	0.00106649
3	chr5:88056112:A:C	88056112	C,C	A,A	1,1	-inf,-inf	inf,inf	3.51968,1.30455	0.00102733	0.00106984
3	chr5:88050183:A:G	88050183	G,G	A,A	1,1	-inf,-inf	inf,inf	3.56401,1.24436	0.0010252	0.00106714
3	chr5:89762931:C:T	89762931	NA,T	NA,C	NA,1	NA,-inf	NA,inf	NA,1.86805	0.00102047	0.00103124
3	chr5:88068399:C:T	88068399	T,T	C,C	1,1	-inf,-inf	inf,inf	3.57198,1.22722	0.00101166	0.00105296
3	chr5:88946948:T:G	88946948	NA,G	NA,T	NA,1	NA,inf	NA,inf	NA,2.11613	0.00100987	0.00102236
3	chr5:88036032:C:T	88036032	T,T	C,C	1,1	-inf,-inf	inf,inf	3.37922,1.42351	0.00100866	0.0010506
3	chr5:88963038:T:C	88963038	C,C	T,T	1,1	inf,-inf	inf,inf	1.24848,2.4978	0.00100445	0.00100756
3	chr5:89018068:A:C	89018068	C,C	A,A	1,1	-inf,-inf	inf,inf	2.16139,2.76127	0.000999353	0.0010012
3	chr5:88061074:C:G	88061074	G,G	C,C	1,1	-inf,-inf	inf,inf	3.47369,1.33254	0.000990408	0.00103149
3	chr5:89883161:T:G	89883161	NA,G	NA,T	NA,1	NA,-inf	NA,inf	NA,1.85062	0.000987571	0.000998244
3	chr5:89860018:C:T	89860018	NA,T	NA,C	NA,1	NA,-inf	NA,inf	NA,1.84373	0.000967554	0.000977996
3	chr5:88992761:G:A	88992761	A,A	G,G	1,1	-inf,-inf	inf,inf	2.50402,3.07662	0.000967377	0.000970158
3	chr5:89190360:C:G	89190360	NA,G	NA,C	NA,1	NA,inf	NA,inf	NA,2.01568	0.000966691	0.000980876
3	chr5:88055581:C:T	88055581	T,T	C,C	1,1	-inf,-inf	inf,inf	3.35003,1.40952	0.0009639	0.00100361
3	chr5:89820436:C:T	89820436	NA,T	NA,C	NA,1	NA,-inf	NA,inf	NA,1.83095	0.000955985	0.000966027
3	chr5:88062114:A:G	88062114	G,G	A,A	1,1	-inf,-inf	inf,inf	3.32746,1.4243	0.000947798	0.000986865
3	chr5:89146429:A:G	89146429	NA,G	NA,A	NA,1	NA,inf	NA,inf	NA,2.00351	0.000941375	0.000955252
3	chr5:88071627:T:C	88071627	C,C	T,T	1,1	-inf,-inf	inf,inf	3.39078,1.36152	0.000938874	0.000977304
3	chr5:89855227:T:C	89855227	NA,C	NA,T	NA,1	NA,-inf	NA,inf	NA,1.81946	0.000922819	0.000932798
3	chr5:88948226:A:G	88948226	NA,G	NA,A	NA,1	NA,inf	NA,inf	NA,2.06574	0.000908711	0.000920197
3	chr5:88990641:A:G	88990641	NA,G	NA,A	NA,1	NA,inf	NA,inf	NA,1.99218	0.00090188	0.00091495
3	chr5:88060507:T:C	88060507	C,C	T,T	1,1	-inf,-inf	inf,inf	3.45793,1.28728	0.000900504	0.000937409
3	chr5:88052452:A:G	88052452	G,G	A,A	1,1	-inf,-inf	inf,inf	3.49224,1.24484	0.00089977	0.000936347
3	chr5:88064680:CT:C	88064680	C,C	CT,CT	1,1	-inf,-inf	inf,inf	3.46517,1.27515	0.00089789	0.00093459
3	chr5:88035800:G:A	88035800	A,A	G,G	1,1	-inf,-inf	inf,inf	3.45833,1.28336	0.000896766	0.000933549
3	chr5:88073860:G:A	88073860	A,A	G,G	1,1	-inf,-inf	inf,inf	3.35675,1.36184	0.00089029	0.000926376
3	chr5:88014287:C:T	88014287	NA,T	NA,C	NA,1	NA,-inf	NA,inf	NA,1.78593	0.000885984	0.000896053
3	chr5:88147094:G:A	88147094	A,A	G,G	1,1	-inf,-inf	inf,inf	4.30247,0.385772	0.000881872	0.00091165
3	chr5:88079153:T:A	88079153	A,A	T,T	1,1	-inf,-inf	inf,inf	3.3378,1.37894	0.000877719	0.000913626
3	chr5:88064682:T:A	88064682	A,A	T,T	1,1	-inf,-inf	inf,inf	3.4417,1.28223	0.000871021	0.000906602
3	chr5:89162740:G:A	89162740	NA,A	NA,G	NA,1	NA,inf	NA,inf	NA,1.962	0.000870681	0.000883534
3	chr5:89698366:G:A	89698366	A,NA	G,NA	1,NA	inf,NA	inf,NA	1.81917,NA	0.000865443	0.000878377
3	chr5:89174445:C:T	89174445	NA,T	NA,C	NA,1	NA,inf	NA,inf	NA,1.95503	0.000859371	0.000872061
3	chr5:88063008:T:G	88063008	G,G	T,T	1,1	-inf,-inf	inf,inf	3.42889,1.28806	0.000858585	0.000893652
3	chr5:89881863:C:T	89881863	NA,T	NA,C	NA,1	NA,-inf	NA,inf	NA,1.7769	0.000856767	0.000866159
3	chr5:89779328:G:A	89779328	NA,A	NA,G	NA,1	NA,-inf	NA,inf	NA,1.77962	0.000853319	0.000863243
3	chr5:89051912:A:C	89051912	C,C	A,A	1,1	-inf,-inf	inf,inf	2.91904,2.58768	0.000851449	0.000853676
3	chr5:88050305:A:T	88050305	T,T	A,A	1,1	-inf,-inf	inf,inf	3.45292,1.25666	0.000850594	0.000885703
3	chr5:88149376:G:A	88149376	A,A	G,G	1,1	-inf,-inf	inf,inf	4.26682,0.395588	0.000840836	0.000869111
3	chr5:88987919:T:A	88987919	A,A	T,T	1,1	-inf,-inf	inf,inf	2.34488,2.66675	0.000839163	0.000840947
3	chr5:89102785:T:A	89102785	A,A	T,T	1,1	-inf,-inf	inf,inf	2.68603,2.64612	0.000836052	0.00083828
3	chr5:89017341:T:A	89017341	A,A	T,T	1,1	-inf,-inf	inf,inf	2.33156,2.76328	0.00083145	0.000833199
3	chr5:89084499:C:T	89084499	T,T	C,C	1,1	-inf,-inf	inf,inf	2.64441,2.66129	0.000830821	0.000833014
3	chr5:89027642:A:G	89027642	NA,G	NA,A	NA,1	NA,inf	NA,inf	NA,1.94583	0.000827228	0.000839239
3	chr5:89006268:G:A	89006268	NA,A	NA,G	NA,1	NA,inf	NA,inf	NA,1.9449	0.00082593	0.000837921
3	chr5:88046879:T:G	88046879	G,G	T,T	1,1	-inf,-inf	inf,inf	3.38375,1.32012	0.000824463	0.000858899
3	chr5:89025394:A:G	89025394	NA,G	NA,A	NA,1	NA,inf	NA,inf	NA,1.94374	0.000824053	0.000836019
3	chr5:89390929:T:G	89390929	NA,G	NA,T	NA,1	NA,inf	NA,inf	NA,1.92324	0.000818514	0.000832835
3	chr5:89068548:T:G	89068548	NA,G	NA,T	NA,1	NA,inf	NA,inf	NA,1.92039	0.000815846	0.00082781
3	chr5:89899493:T:C	89899493	NA,C	NA,T	NA,1	NA,-inf	NA,inf	NA,1.75685	0.000814115	0.000823101
3	chr5:89055213:A:G	89055213	NA,G	NA,A	NA,1	NA,inf	NA,inf	NA,1.91878	0.000813462	0.00082539
3	chr5:89036357:GT:G	89036357	NA,G	NA,GT	NA,1	NA,inf	NA,inf	NA,1.91618	0.000809432	0.000821304
3	chr5:88996694:A:T	88996694	NA,T	NA,A	NA,1	NA,inf	NA,inf	NA,1.93238	0.000807884	0.000819607
3	chr5:87634626:T:A	87634626	A,NA	T,NA	1,NA	inf,NA	inf,NA	2.94558,NA	0.000797944	0.000812199
3	chr5:88066574:A:T	88066574	T,T	A,A	1,1	-inf,-inf	inf,inf	3.40899,1.26061	0.00079703	0.000829304
3	chr5:89679445:C:A	89679445	A,NA	C,NA	1,NA	inf,NA	inf,NA	1.78462,NA	0.000796705	0.000808639
3	chr5:89002969:T:C	89002969	C,C	T,T	1,1	-inf,-inf	inf,inf	2.35988,2.60231	0.000794077	0.000795758
3	chr5:88063740:C:A	88063740	A,A	C,C	1,1	-inf,-inf	inf,inf	3.3882,1.28798	0.000793046	0.00082585
3	chr5:89465179:G:A	89465179	A,NA	G,NA	1,NA	inf,NA	inf,NA	0.546396,NA	0.000786162	0.000790958
3	chr5:89049101:T:G	89049101	G,G	T,T	1,1	-inf,-inf	inf,inf	2.87272,2.569	0.000786125	0.00078819
3	chr5:89776802:G:A	89776802	NA,A	NA,G	NA,1	NA,-inf	NA,inf	NA,1.73496	0.000783651	0.000792792
3	chr5:88066218:C:T	88066218	T,T	C,C	1,1	-inf,-inf	inf,inf	3.387,1.27456	0.000775241	0.000807238
3	chr5:89039542:T:C	89039542	NA,C	NA,T	NA,1	NA,inf	NA,inf	NA,1.89086	0.000772469	0.000783799
3	chr5:89762361:T:A	89762361	NA,A	NA,T	NA,1	NA,-inf	NA,inf	NA,1.74271	0.000771462	0.000781631
3	chr5:88087090:T:C	88087090	C,C	T,T	1,1	-inf,-inf	inf,inf	3.35498,1.27638	0.000766249	0.000798038
3	chr5:89097307:C:T	89097307	T,T	C,C	1,1	-inf,-inf	inf,inf	2.71286,2.59454	0.000763671	0.00076577
3	chr5:89055250:T:C	89055250	C,C	T,T	1,1	-inf,-inf	inf,inf	2.85319,2.56182	0.000763433	0.000765445
3	chr5:89836169:G:A	89836169	NA,A	NA,G	NA,1	NA,-inf	NA,inf	NA,1.71392	0.000755237	0.000763449
3	chr5:89837720:A:G	89837720	NA,G	NA,A	NA,1	NA,-inf	NA,inf	NA,1.71146	0.000751669	0.000759846
3	chr5:88060241:T:A	88060241	A,A	T,T	1,1	-inf,-inf	inf,inf	3.33414,1.31309	0.000747308	0.000778248
3	chr5:89179787:G:A	89179787	NA,A	NA,G	NA,1	NA,inf	NA,inf	NA,1.87902	0.000747049	0.000758077
3	chr5:88634504:A:G	88634504	NA,G	NA,A	NA,1	NA,inf	NA,inf	NA,1.90443	0.000745473	0.000762071
3	chr5:89098852:G:A	89098852	A,A	G,G	1,1	-inf,-inf	inf,inf	2.53871,2.40468	0.000732969	0.000734769
3	chr5:89843598:T:C	89843598	NA,C	NA,T	NA,1	NA,-inf	NA,inf	NA,1.69722	0.000731967	0.000739931
3	chr5:89850996:T:C	89850996	NA,C	NA,T	NA,1	NA,-inf	NA,inf	NA,1.6971	0.000731623	0.000739587
3	chr5:89176496:T:G	89176496	NA,G	NA,T	NA,1	NA,-inf	NA,inf	NA,1.50523	0.000729727	0.000734108
3	chr5:88052367:G:A	88052367	A,A	G,G	1,1	-inf,-inf	inf,inf	3.39476,1.21478	0.000729143	0.000758031
3	chr5:88074610:G:A	88074610	A,A	G,G	1,1	-inf,-inf	inf,inf	3.60547,1.06959	0.000728795	0.000760314
3	chr5:88623278:G:T	88623278	NA,T	NA,G	NA,1	NA,inf	NA,inf	NA,1.89076	0.000726969	0.000743129
3	chr5:88611585:G:T	88611585	NA,T	NA,G	NA,1	NA,inf	NA,inf	NA,1.88609	0.000720517	0.000736529
3	chr5:88011077:A:G	88011077	G,G	A,A	1,1	-inf,-inf	inf,inf	3.58221,0.997248	0.000713323	0.000742231
3	chr5:89849481:A:C	89849481	NA,C	NA,A	NA,1	NA,-inf	NA,inf	NA,1.68097	0.00070896	0.000716696
3	chr5:87849125:CCA:C	87849125	NA,C	NA,CCA	NA,1	NA,inf	NA,inf	NA,1.71285	0.0007064	0.000715056
3	chr5:89153205:T:TC	89153205	NA,TC	NA,T	NA,1	NA,-inf	NA,inf	NA,1.48761	0.000703678	0.000707934
3	chr5:89008273:G:A	89008273	NA,A	NA,G	NA,1	NA,inf	NA,inf	NA,1.85782	0.000700869	0.000711109
3	chr5:88154621:T:C	88154621	C,C	T,T	1,1	-inf,-inf	inf,inf	4.18044,0.359014	0.000700765	0.000723998
3	chr5:87563289:A:T	87563289	NA,T	NA,A	NA,1	NA,-inf	NA,inf	NA,1.52728	0.000700198	0.000707207
3	chr5:89656361:G:A	89656361	NA,A	NA,G	NA,1	NA,-inf	NA,inf	NA,1.61111	0.000697587	0.000706065
3	chr5:89611749:T:A	89611749	NA,A	NA,T	NA,1	NA,-inf	NA,inf	NA,1.604	0.000695312	0.000703532
3	chr5:88058448:T:G	88058448	G,G	T,T	1,1	-inf,-inf	inf,inf	3.32326,1.27276	0.00069256	0.000720915
3	chr5:88168876:C:T	88168876	NA,T	NA,C	NA,1	NA,inf	NA,inf	NA,1.84222	0.000691009	0.000703937
3	chr5:89045356:A:G	89045356	G,G	A,A	1,1	-inf,-inf	inf,inf	2.90713,2.48989	0.000689173	0.000691071
3	chr5:89023755:G:A	89023755	A,A	G,G	1,1	-inf,-inf	inf,inf	2.32692,2.76836	0.000689122	0.00069074
3	chr5:89022241:G:A	89022241	A,A	G,G	1,1	-inf,-inf	inf,inf	2.37103,2.75225	0.000685702	0.000687336
3	chr5:89081827:G:A	89081827	A,A	G,G	1,1	-inf,-inf	inf,inf	2.70675,2.65949	0.000684716	0.000687147
3	chr5:88986731:A:C	88986731	NA,C	NA,A	NA,1	NA,inf	NA,inf	NA,1.84777	0.000681439	0.000691448
3	chr5:88053341:G:A	88053341	A,A	G,G	1,1	-inf,-inf	inf,inf	3.56032,1.08769	0.000681332	0.000711539
3	chr5:87872035:C:T	87872035	NA,T	NA,C	NA,1	NA,inf	NA,inf	NA,1.6907	0.000681165	0.000689481
3	chr5:87890491:A:G	87890491	NA,G	NA,A	NA,1	NA,inf	NA,inf	NA,1.6907	0.000681165	0.000689481
3	chr5:88619764:A:G	88619764	G,G	A,A	1,1	-inf,-inf	inf,inf	1.18514,2.75301	0.000679226	0.000696139
3	chr5:88019328:T:C	88019328	C,C	T,T	1,1	-inf,-inf	inf,inf	2.69628,1.81531	0.000672606	0.000701119
3	chr5:88081285:C:T	88081285	T,T	C,C	1,1	-inf,-inf	inf,inf	3.68512,0.808351	0.000662477	0.000688008
3	chr5:88971531:C:T	88971531	NA,T	NA,C	NA,1	NA,inf	NA,inf	NA,0.904899	0.000661202	0.000663381
3	chr5:88447511:A:T	88447511	NA,T	NA,A	NA,1	NA,-inf	NA,inf	NA,1.64235	0.000653484	0.000660896
3	chr5:88948986:C:A	88948986	NA,A	NA,C	NA,1	NA,-inf	NA,inf	NA,1.56406	0.00064948	0.000656631
3	chr5:87876397:G:T	87876397	NA,T	NA,G	NA,1	NA,inf	NA,inf	NA,1.66345	0.000645811	0.00065373
3	chr5:88566634:C:T	88566634	NA,T	NA,C	NA,1	NA,inf	NA,inf	NA,1.82155	0.000641758	0.000655878
3	chr5:88956717:C:T	88956717	NA,T	NA,C	NA,1	NA,inf	NA,inf	NA,1.84801	0.000637895	0.000650017
3	chr5:88106457:G:A	88106457	NA,A	NA,G	NA,1	NA,inf	NA,inf	NA,1.77577	0.000636385	0.000647994
3	chr5:89365865:A:G	89365865	NA,G	NA,A	NA,1	NA,inf	NA,inf	NA,1.7496	0.000630728	0.000640105
3	chr5:88039848:C:T	88039848	NA,T	NA,C	NA,1	NA,-inf	NA,inf	NA,1.59458	0.000623053	0.000631489
3	chr5:88982128:G:A	88982128	A,A	G,G	1,1	-inf,-inf	inf,inf	2.3228,2.54687	0.00062042	0.000621927
3	chr5:87887955:C:T	87887955	NA,T	NA,C	NA,1	NA,inf	NA,inf	NA,1.63567	0.00061284	0.000620365
3	chr5:89323322:A:G	89323322	NA,G	NA,A	NA,1	NA,inf	NA,inf	NA,1.73572	0.000612768	0.000621897
3	chr5:88568084:G:A	88568084	NA,A	NA,G	NA,1	NA,inf	NA,inf	NA,1.78823	0.000611395	0.00062465
3	chr5:89086077:G:A	89086077	A,A	G,G	1,1	-inf,-inf	inf,inf	2.62943,2.62029	0.000603598	0.000605738
3	chr5:87885802:A:T	87885802	NA,T	NA,A	NA,1	NA,inf	NA,inf	NA,1.62449	0.000602003	0.000609351
3	chr5:88022959:A:G	88022959	G,G	A,A	1,1	-inf,-inf	inf,inf	2.60676,1.84075	0.000600035	0.000625427
3	chr5:87885801:T:C	87885801	NA,C	NA,T	NA,1	NA,inf	NA,inf	NA,1.62259	0.000599825	0.000607148
3	chr5:87862974:C:A	87862974	NA,A	NA,C	NA,1	NA,inf	NA,inf	NA,1.62259	0.000599825	0.000607148
3	chr5:88701462:A:G	88701462	G,G	A,A	1,1	-inf,-inf	inf,inf	7.71589,0.863138	0.000592423	0.00155482
3	chr5:88022734:C:T	88022734	T,T	C,C	1,1	-inf,-inf	inf,inf	2.6038,1.83573	0.000591947	0.000616962
3	chr5:88981209:A:G	88981209	NA,G	NA,A	NA,1	NA,inf	NA,inf	NA,1.7439	0.000588616	0.00059731
3	chr5:88170541:G:A	88170541	NA,A	NA,G	NA,1	NA,inf	NA,inf	NA,1.75216	0.000586541	0.00059744
3	chr5:88151127:T:C	88151127	NA,C	NA,T	NA,1	NA,inf	NA,inf	NA,1.75184	0.000586065	0.000596957
3	chr5:88577413:G:T	88577413	NA,T	NA,G	NA,1	NA,inf	NA,inf	NA,1.76534	0.000579825	0.000592494
3	chr5:88116647:T:C	88116647	NA,C	NA,T	NA,1	NA,inf	NA,inf	NA,1.72348	0.000578814	0.000589326
3	chr5:88075365:C:A	88075365	A,A	C,C	1,1	-inf,-inf	inf,inf	3.31503,1.15262	0.000577926	0.000600751
3	chr5:89838398:T:G	89838398	NA,G	NA,T	NA,1	NA,-inf	NA,inf	NA,1.57759	0.000572846	0.000579791
3	chr5:88120338:T:A	88120338	NA,A	NA,T	NA,1	NA,inf	NA,inf	NA,1.71613	0.000570859	0.000581225
3	chr5:89568572:C:A	89568572	NA,A	NA,C	NA,1	NA,-inf	NA,inf	NA,1.5666	0.000565823	0.00057464
3	chr5:87629632:A:T	87629632	NA,T	NA,A	NA,1	NA,-inf	NA,inf	NA,1.53386	0.000565156	0.000572649
3	chr5:88124183:G:A	88124183	NA,A	NA,G	NA,1	NA,inf	NA,inf	NA,1.71033	0.000563789	0.000574049
3	chr5:87625443:T:A	87625443	NA,A	NA,T	NA,1	NA,-inf	NA,inf	NA,1.53202	0.00056314	0.000570606
3	chr5:89025526:A:T	89025526	NA,T	NA,A	NA,1	NA,inf	NA,inf	NA,1.64542	0.000559651	0.000564325
3	chr5:87632416:G:T	87632416	NA,T	NA,G	NA,1	NA,-inf	NA,inf	NA,1.52737	0.00055798	0.000565382
3	chr5:87630086:A:C	87630086	NA,C	NA,A	NA,1	NA,-inf	NA,inf	NA,1.52704	0.000557644	0.000565043
3	chr5:87622668:CTA:C	87622668	NA,C	NA,CTA	NA,1	NA,-inf	NA,inf	NA,1.5265	0.000556715	0.00056411
3	chr5:88588747:C:A	88588747	NA,A	NA,C	NA,1	NA,inf	NA,inf	NA,1.73303	0.000544261	0.000556166
3	chr5:89800229:T:C	89800229	NA,C	NA,T	NA,1	NA,inf	NA,inf	NA,1.79744	0.000536498	0.000548248
3	chr5:89288861:C:T	89288861	NA,T	NA,C	NA,1	NA,inf	NA,inf	NA,1.71865	0.000535242	0.000543192
3	chr5:88012531:C:A	88012531	NA,A	NA,C	NA,1	NA,inf	NA,inf	NA,1.72231	0.000530686	0.000540651
3	chr5:88180845:T:C	88180845	NA,C	NA,T	NA,1	NA,inf	NA,inf	NA,1.69439	0.000527023	0.000536811
3	chr5:87469559:CAAACAA:C	87469559	NA,C	NA,CAAACAA	NA,1	NA,inf	NA,inf	NA,1.62552	0.000523591	0.000533394
3	chr5:89918654:G:A	89918654	NA,A	NA,G	NA,1	NA,inf	NA,inf	NA,1.7058	0.000523352	0.000533864
3	chr5:88109438:G:A	88109438	NA,A	NA,G	NA,1	NA,inf	NA,inf	NA,1.66858	0.000523182	0.000532654
3	chr5:88943634:T:C	88943634	NA,C	NA,T	NA,1	NA,inf	NA,inf	NA,1.72594	0.000522818	0.000532036
3	chr5:87483552:TTA:T	87483552	NA,T	NA,TTA	NA,1	NA,inf	NA,inf	NA,1.62223	0.000519268	0.000528974
3	chr5:88017225:C:T	88017225	NA,T	NA,C	NA,1	NA,inf	NA,inf	NA,1.70899	0.000517773	0.000527495
3	chr5:89610938:G:A	89610938	NA,A	NA,G	NA,1	NA,-inf	NA,inf	NA,1.45064	0.000516929	0.000523132
3	chr5:89799737:T:G	89799737	NA,G	NA,T	NA,1	NA,inf	NA,inf	NA,1.77463	0.000515412	0.000526661
3	chr5:87848417:T:A	87848417	A,A	T,T	1,1	inf,inf	inf,inf	2.70503,1.68476	0.000515156	0.000537124
3	chr5:88014482:T:C	88014482	NA,C	NA,T	NA,1	NA,inf	NA,inf	NA,1.70554	0.000514843	0.000524501
3	chr5:88019054:AT:A	88019054	NA,A	NA,AT	NA,1	NA,inf	NA,inf	NA,1.70539	0.000514565	0.00052422
3	chr5:88016196:T:C	88016196	NA,C	NA,T	NA,1	NA,inf	NA,inf	NA,1.70471	0.000514022	0.000523665
3	chr5:88007265:T:C	88007265	NA,C	NA,T	NA,1	NA,inf	NA,inf	NA,1.70084	0.000510299	0.000519872
3	chr5:87547406:G:A	87547406	NA,A	NA,G	NA,1	NA,-inf	NA,inf	NA,1.37614	0.000509788	0.000515079
3	chr5:88969095:G:C	88969095	C,C	G,G	1,1	inf,-inf	inf,inf	1.10489,2.26043	0.000508924	0.000510712
3	chr5:89009996:G:A	89009996	A,A	G,G	1,1	-inf,-inf	inf,inf	2.47142,2.53819	0.000508786	0.000510096
3	chr5:89105953:T:C	89105953	C,C	T,T	1,1	-inf,-inf	inf,inf	2.65931,2.49035	0.000508416	0.000510209
3	chr5:87823489:T:C	87823489	NA,C	NA,T	NA,1	NA,inf	NA,inf	NA,1.54139	0.00050316	0.000509535
3	chr5:88976670:T:C	88976670	NA,C	NA,T	NA,1	NA,inf	NA,inf	NA,1.62456	0.000500619	0.000508452
3	chr5:88293740:G:A	88293740	NA,A	NA,G	NA,1	NA,inf	NA,inf	NA,1.43891	0.000496469	0.000502786
3	chr5:88492868:A:G	88492868	NA,G	NA,A	NA,1	NA,inf	NA,inf	NA,1.49839	0.000495982	0.000502391
3	chr5:87545303:G:A	87545303	A,A	G,G	1,1	-inf,-inf	inf,inf	2.58869,0.0530962	0.000495929	0.000502114
3	chr5:88984608:G:A	88984608	A,A	G,G	1,1	-inf,-inf	inf,inf	2.26514,2.46894	0.000490304	0.00049161
3	chr5:89008228:A:G	89008228	NA,G	NA,A	NA,1	NA,inf	NA,inf	NA,1.578	0.000490235	0.000494454
3	chr5:87545843:T:G	87545843	G,G	T,T	1,1	-inf,-inf	inf,inf	2.5781,0.0673183	0.000489149	0.000495231
3	chr5:88203260:A:G	88203260	NA,G	NA,A	NA,1	NA,inf	NA,inf	NA,1.6495	0.000485578	0.000494575
3	chr5:87540088:A:G	87540088	G,G	A,A	1,1	-inf,-inf	inf,inf	2.57427,0.0666252	0.000484702	0.000490731
3	chr5:88198963:G:T	88198963	NA,T	NA,G	NA,1	NA,inf	NA,inf	NA,1.64853	0.000484671	0.000493652
3	chr5:88194640:A:G	88194640	NA,G	NA,A	NA,1	NA,inf	NA,inf	NA,1.64709	0.000483434	0.00049239
3	chr5:88986409:G:A	88986409	A,A	G,G	1,1	-inf,-inf	inf,inf	2.30525,2.43188	0.000482056	0.000483289
3	chr5:88923156:G:A	88923156	NA,A	NA,G	NA,1	NA,-inf	NA,inf	NA,1.42939	0.000478882	0.000484608
3	chr5:89124270:C:G	89124270	NA,G	NA,C	NA,1	NA,inf	NA,inf	NA,1.12905	0.000478621	0.000481417
3	chr5:88188400:G:A	88188400	NA,A	NA,G	NA,1	NA,inf	NA,inf	NA,1.63844	0.000475892	0.000484704
3	chr5:88004733:A:G	88004733	NA,G	NA,A	NA,1	NA,inf	NA,inf	NA,1.66159	0.000474546	0.000483435
3	chr5:89129567:T:A	89129567	NA,A	NA,T	NA,1	NA,inf	NA,inf	NA,1.12257	0.000471607	0.000474373
3	chr5:87913659:G:A	87913659	NA,A	NA,G	NA,1	NA,-inf	NA,inf	NA,1.57221	0.000467243	0.00047465
3	chr5:88491515:T:C	88491515	NA,C	NA,T	NA,1	NA,inf	NA,inf	NA,1.46185	0.000462027	0.000468019
3	chr5:88211635:C:T	88211635	NA,T	NA,C	NA,1	NA,inf	NA,inf	NA,1.61544	0.000456867	0.00046527
3	chr5:89938563:T:C	89938563	NA,C	NA,T	NA,1	NA,inf	NA,inf	NA,1.67701	0.000454984	0.000464748
3	chr5:87823677:C:A	87823677	NA,A	NA,C	NA,1	NA,inf	NA,inf	NA,1.48324	0.000450558	0.000456303
3	chr5:88928907:T:C	88928907	NA,C	NA,T	NA,1	NA,inf	NA,inf	NA,1.66251	0.000449531	0.000458172
3	chr5:89243308:T:C	89243308	NA,C	NA,T	NA,1	NA,inf	NA,inf	NA,0.850613	0.000448396	0.000450457
3	chr5:90023816:G:A	90023816	A,NA	G,NA	1,NA	inf,NA	inf,NA	1.83169,NA	0.000448248	0.000455553
3	chr5:88654914:A:G	88654914	NA,G	NA,A	NA,1	NA,inf	NA,inf	NA,1.60303	0.000448047	0.000457146
3	chr5:88975743:AC:A	88975743	A,A	AC,AC	1,1	-inf,-inf	inf,inf	2.31474,2.4117	0.000447466	0.000448706
3	chr5:88935800:AT:A	88935800	NA,A	NA,AT	NA,1	NA,-inf	NA,inf	NA,1.37583	0.000445504	0.000450603
3	chr5:88044666:T:C	88044666	C,C	T,T	1,1	-inf,-inf	inf,inf	3.45106,0.807063	0.000444609	0.000461154
3	chr5:87888385:C:T	87888385	NA,T	NA,C	NA,1	NA,inf	NA,inf	NA,1.42295	0.000444503	0.000449491
3	chr5:88054223:G:C	88054223	C,C	G,G	1,1	-inf,-inf	inf,inf	2.9828,1.33132	0.000442708	0.000460006
3	chr5:87613660:C:T	87613660	NA,T	NA,C	NA,1	NA,-inf	NA,inf	NA,1.40786	0.000440698	0.000446655
3	chr5:88935466:G:A	88935466	NA,A	NA,G	NA,1	NA,-inf	NA,inf	NA,1.36326	0.000434815	0.000439801
3	chr5:89680355:T:C	89680355	NA,C	NA,T	NA,1	NA,inf	NA,inf	NA,1.52677	0.00043244	0.000439859
3	chr5:88930397:G:A	88930397	NA,A	NA,G	NA,1	NA,-inf	NA,inf	NA,1.35914	0.000431331	0.00043628
3	chr5:88982732:A:T	88982732	NA,T	NA,A	NA,1	NA,inf	NA,inf	NA,1.61631	0.000430642	0.000438096
3	chr5:89699307:A:G	89699307	NA,G	NA,A	NA,1	NA,inf	NA,inf	NA,1.52393	0.000430135	0.000437515
3	chr5:87842106:T:C	87842106	NA,C	NA,T	NA,1	NA,inf	NA,inf	NA,1.45857	0.000428706	0.000434204
3	chr5:87832408:A:C	87832408	NA,C	NA,A	NA,1	NA,inf	NA,inf	NA,1.45778	0.000428032	0.000433522
3	chr5:87989580:T:C	87989580	NA,C	NA,T	NA,1	NA,inf	NA,inf	NA,1.60554	0.000427787	0.000435778
3	chr5:89564928:T:A	89564928	NA,A	NA,T	NA,1	NA,-inf	NA,inf	NA,1.30848	0.000426731	0.000431799
3	chr5:87995825:C:T	87995825	NA,T	NA,C	NA,1	NA,inf	NA,inf	NA,1.60368	0.000426426	0.000434401
3	chr5:88401265:G:A	88401265	NA,A	NA,G	NA,1	NA,-inf	NA,inf	NA,1.3944	0.000426125	0.000430911
3	chr5:88200773:G:A	88200773	NA,A	NA,G	NA,1	NA,inf	NA,inf	NA,1.57069	0.000419296	0.000427061
3	chr5:89652521:G:A	89652521	NA,A	NA,G	NA,1	NA,inf	NA,inf	NA,1.50978	0.000419205	0.000426385
3	chr5:88902740:G:A	88902740	A,A	G,G	1,1	inf,inf	inf,inf	4.54153,2.49928	0.000418956	0.000736669
3	chr5:88147884:C:T	88147884	NA,T	NA,C	NA,1	NA,-inf	NA,inf	NA,1.7018	0.000418134	0.00042957
3	chr5:88354161:A:G	88354161	NA,G	NA,A	NA,1	NA,inf	NA,inf	NA,1.35018	0.000417652	0.000423028
3	chr5:89215513:T:A	89215513	NA,A	NA,T	NA,1	NA,-inf	NA,inf	NA,1.35902	0.0004171	0.000422894
3	chr5:87878343:C:T	87878343	T,T	C,C	1,1	inf,inf	inf,inf	2.51941,1.73672	0.000416918	0.000434792
3	chr5:88977286:G:A	88977286	NA,A	NA,G	NA,1	NA,inf	NA,inf	NA,1.52599	0.000415886	0.00042245
3	chr5:89028275:G:A	89028275	NA,A	NA,G	NA,1	NA,inf	NA,inf	NA,1.60461	0.000415879	0.000422151
3	chr5:87895964:T:C	87895964	C,C	T,T	1,1	inf,inf	inf,inf	2.56331,1.69016	0.000413673	0.000430891
3	chr5:89462162:A:T	89462162	NA,T	NA,A	NA,1	NA,-inf	NA,inf	NA,1.31072	0.00041328	0.000418673
3	chr5:87880000:C:T	87880000	T,T	C,C	1,1	inf,inf	inf,inf	2.57487,1.67535	0.000411296	0.000428414
3	chr5:88924147:A:G	88924147	G,G	A,A	1,1	-inf,inf	inf,inf	1.5285,0.423251	0.000411217	0.000419264
3	chr5:87987725:C:T	87987725	NA,T	NA,C	NA,1	NA,inf	NA,inf	NA,1.58214	0.000409911	0.000417565
3	chr5:88329616:A:T	88329616	NA,T	NA,A	NA,1	NA,inf	NA,inf	NA,1.33952	0.0004085	0.000413773
3	chr5:88498855:A:T	88498855	NA,T	NA,A	NA,1	NA,inf	NA,inf	NA,1.4013	0.000408172	0.000413546
3	chr5:88973952:T:C	88973952	NA,C	NA,T	NA,1	NA,inf	NA,inf	NA,1.58347	0.00040458	0.000411599
3	chr5:89085178:G:A	89085178	NA,A	NA,G	NA,1	NA,inf	NA,inf	NA,1.0534	0.000404267	0.000406741
3	chr5:87552435:T:C	87552435	C,C	T,T	1,1	-inf,-inf	inf,inf	2.49043,0.062305	0.000403891	0.000408945
3	chr5:87995056:C:A	87995056	NA,A	NA,C	NA,1	NA,inf	NA,inf	NA,1.57274	0.000403199	0.00041072
3	chr5:89037602:T:A	89037602	NA,A	NA,T	NA,1	NA,inf	NA,inf	NA,1.45133	0.000403167	0.000406669
3	chr5:87991727:A:C	87991727	NA,C	NA,A	NA,1	NA,inf	NA,inf	NA,1.57252	0.000403073	0.000410591
3	chr5:88941125:G:T	88941125	T,T	G,G	1,1	inf,-inf	inf,inf	1.43547,1.96144	0.000402853	0.00040502
3	chr5:87861662:G:A	87861662	NA,A	NA,G	NA,1	NA,inf	NA,inf	NA,1.40866	0.000401224	0.000406227
3	chr5:88764494:G:T	88764494	T,T	G,G	1,1	-inf,-inf	inf,inf	6.62696,1.59727	0.000400514	0.00135419
3	chr5:87887236:G:C	87887236	C,C	G,G	1,1	inf,inf	inf,inf	2.54366,1.69132	0.000400309	0.000416978
3	chr5:87885591:T:C	87885591	C,C	T,T	1,1	inf,inf	inf,inf	2.53003,1.70117	0.000397504	0.000414068
3	chr5:87477521:C:T	87477521	NA,T	NA,C	NA,1	NA,inf	NA,inf	NA,1.52148	0.000397226	0.000405418
3	chr5:89365318:A:G	89365318	NA,G	NA,A	NA,1	NA,inf	NA,inf	NA,1.51694	0.000396138	0.000402129
3	chr5:88421362:A:C	88421362	NA,C	NA,A	NA,1	NA,inf	NA,inf	NA,1.37195	0.000395655	0.000401323
3	chr5:87525962:T:A	87525962	A,A	T,T	1,1	-inf,-inf	inf,inf	2.47159,0.101578	0.000395533	0.000400464
3	chr5:87532172:T:C	87532172	C,C	T,T	1,1	-inf,-inf	inf,inf	2.48352,0.0744845	0.000395399	0.00040037
3	chr5:87815656:G:A	87815656	NA,A	NA,G	NA,1	NA,inf	NA,inf	NA,1.41882	0.000395173	0.000400314
3	chr5:87525963:C:G	87525963	G,G	C,C	1,1	-inf,-inf	inf,inf	2.47058,0.101578	0.000394559	0.000399478
3	chr5:88939541:C:T	88939541	NA,T	NA,C	NA,1	NA,inf	NA,inf	NA,0.689508	0.000392976	0.000394544
3	chr5:89633928:G:T	89633928	NA,T	NA,G	NA,1	NA,inf	NA,inf	NA,1.47246	0.000392227	0.000398915
3	chr5:88866057:G:A	88866057	NA,A	NA,G	NA,1	NA,-inf	NA,inf	NA,1.35562	0.00039064	0.000395595
3	chr5:87870468:T:C	87870468	NA,C	NA,T	NA,1	NA,inf	NA,inf	NA,1.35409	0.000390194	0.000394613
3	chr5:87874320:C:G	87874320	G,G	C,C	1,1	inf,inf	inf,inf	2.55252,1.66486	0.000389636	0.00040579
3	chr5:87998064:G:T	87998064	NA,T	NA,G	NA,1	NA,inf	NA,inf	NA,1.55279	0.000389022	0.000396271
3	chr5:88417416:A:T	88417416	NA,T	NA,A	NA,1	NA,inf	NA,inf	NA,1.35704	0.000385676	0.000391186
3	chr5:89989354:G:A	89989354	NA,A	NA,G	NA,1	NA,-inf	NA,inf	NA,1.34461	0.000383802	0.000389104
3	chr5:87882820:C:T	87882820	T,T	C,C	1,1	inf,inf	inf,inf	2.50944,1.69839	0.000383071	0.000398971
3	chr5:88966402:A:G	88966402	NA,G	NA,A	NA,1	NA,inf	NA,inf	NA,1.54962	0.000381199	0.0003878
3	chr5:88759664:T:C	88759664	C,C	T,T	1,1	-inf,-inf	inf,inf	6.52707,1.62997	0.000380359	0.00124449
3	chr5:87450761:T:C	87450761	NA,C	NA,T	NA,1	NA,inf	NA,inf	NA,1.45651	0.000380259	0.000387337
3	chr5:89125877:T:C	89125877	NA,C	NA,T	NA,1	NA,inf	NA,inf	NA,1.54788	0.0003767	0.0003824
3	chr5:89128185:G:A	89128185	NA,A	NA,G	NA,1	NA,inf	NA,inf	NA,1.54621	0.000375552	0.000381236
3	chr5:88355283:G:A	88355283	NA,A	NA,G	NA,1	NA,inf	NA,inf	NA,1.29309	0.000374469	0.000379313
3	chr5:88464997:C:T	88464997	NA,T	NA,C	NA,1	NA,inf	NA,inf	NA,1.3388	0.000372217	0.000377549
3	chr5:89203554:C:T	89203554	NA,T	NA,C	NA,1	NA,inf	NA,inf	NA,0.767985	0.000369356	0.000371165
3	chr5:87507677:C:T	87507677	NA,T	NA,C	NA,1	NA,inf	NA,inf	NA,1.48104	0.000369029	0.000376639
3	chr5:88382633:G:T	88382633	NA,T	NA,G	NA,1	NA,inf	NA,inf	NA,1.28772	0.000368991	0.000373788
3	chr5:88381015:C:A	88381015	NA,A	NA,C	NA,1	NA,inf	NA,inf	NA,1.28772	0.000368991	0.000373788
3	chr5:89096628:C:T	89096628	NA,T	NA,C	NA,1	NA,inf	NA,inf	NA,1.01115	0.000367323	0.000369637
3	chr5:88803854:T:C	88803854	C,C	T,T	1,1	inf,inf	inf,inf	5.58539,1.99694	0.000365295	0.000916674
3	chr5:88977836:G:T	88977836	T,T	G,G	1,1	-inf,-inf	inf,inf	2.45429,2.39827	0.000364094	0.000365227
3	chr5:89116122:T:C	89116122	NA,C	NA,T	NA,1	NA,inf	NA,inf	NA,0.998308	0.000361094	0.000363366
3	chr5:89120103:T:C	89120103	NA,C	NA,T	NA,1	NA,inf	NA,inf	NA,0.997419	0.000360339	0.000362608
3	chr5:88206400:G:C	88206400	C,NA	G,NA	1,NA	inf,NA	inf,NA	2.47006,NA	0.000359057	0.000365271
3	chr5:89049898:A:T	89049898	NA,T	NA,A	NA,1	NA,inf	NA,inf	NA,1.32462	0.000359001	0.000362047
3	chr5:89120537:C:T	89120537	T,T	C,C	1,1	-inf,-inf	inf,inf	2.38031,2.38627	0.000358728	0.000359999
3	chr5:89046185:C:T	89046185	NA,T	NA,C	NA,1	NA,inf	NA,inf	NA,1.51931	0.000357846	0.000363255
3	chr5:88744204:C:CA	88744204	CA,CA	C,C	1,1	-inf,-inf	inf,inf	6.48488,1.80783	0.000355937	0.00159271
3	chr5:87798304:C:T	87798304	NA,T	NA,C	NA,1	NA,inf	NA,inf	NA,1.6542	0.000354934	0.000363749
3	chr5:89813642:C:T	89813642	NA,T	NA,C	NA,1	NA,inf	NA,inf	NA,1.56011	0.000353526	0.000361051
3	chr5:89063056:A:G	89063056	NA,G	NA,A	NA,1	NA,inf	NA,inf	NA,1.51226	0.000353344	0.000358688
3	chr5:89113729:A:G	89113729	NA,G	NA,A	NA,1	NA,inf	NA,inf	NA,0.98173	0.000348801	0.000351014
3	chr5:89939836:A:G	89939836	NA,G	NA,A	NA,1	NA,inf	NA,inf	NA,1.52451	0.000347136	0.000354451
3	chr5:89811423:G:A	89811423	NA,A	NA,G	NA,1	NA,-inf	NA,inf	NA,1.29816	0.000346708	0.000350874
3	chr5:87930329:G:A	87930329	NA,A	NA,G	NA,1	NA,inf	NA,inf	NA,1.29061	0.000346103	0.000350066
3	chr5:88874759:T:C	88874759	NA,C	NA,T	NA,1	NA,-inf	NA,inf	NA,1.29151	0.000345425	0.000349846
3	chr5:88783193:G:T	88783193	T,T	G,G	1,1	-inf,-inf	inf,inf	5.81612,1.85158	0.000345314	0.000960477
3	chr5:89116587:A:T	89116587	NA,T	NA,A	NA,1	NA,inf	NA,inf	NA,1.49773	0.000344913	0.000350137
3	chr5:88864905:T:C	88864905	NA,C	NA,T	NA,1	NA,-inf	NA,inf	NA,1.28766	0.000344021	0.000348416
3	chr5:89049680:A:T	89049680	NA,T	NA,A	NA,1	NA,inf	NA,inf	NA,1.30177	0.000343801	0.000346741
3	chr5:89150761:A:G	89150761	NA,G	NA,A	NA,1	NA,inf	NA,inf	NA,1.47602	0.000343068	0.000348475
3	chr5:89775870:C:T	89775870	NA,T	NA,C	NA,1	NA,-inf	NA,inf	NA,1.30166	0.000340767	0.000345828
3	chr5:87534141:T:A	87534141	NA,A	NA,T	NA,1	NA,inf	NA,inf	NA,1.43559	0.000339801	0.000346776
3	chr5:89333602:A:G	89333602	NA,G	NA,A	NA,1	NA,inf	NA,inf	NA,1.50975	0.000339519	0.000344677
3	chr5:89145829:C:T	89145829	NA,T	NA,C	NA,1	NA,inf	NA,inf	NA,1.46612	0.000337159	0.000342472
3	chr5:88563316:C:G	88563316	NA,G	NA,C	NA,1	NA,inf	NA,inf	NA,1.4444	0.000336912	0.000343721
3	chr5:88933230:A:G	88933230	NA,G	NA,A	NA,1	NA,inf	NA,inf	NA,1.2839	0.000335232	0.000339111
3	chr5:88995929:TG:T	88995929	T,T	TG,TG	1,1	-inf,-inf	inf,inf	2.47183,2.35158	0.00033444	0.000335465
3	chr5:88995607:G:A	88995607	A,A	G,G	1,1	-inf,-inf	inf,inf	2.49556,2.34277	0.000333552	0.000334582
3	chr5:89123799:A:G	89123799	NA,G	NA,A	NA,1	NA,inf	NA,inf	NA,1.47552	0.000333392	0.000338419
3	chr5:87520018:G:C	87520018	NA,C	NA,G	NA,1	NA,inf	NA,inf	NA,1.42113	0.000332654	0.000339453
3	chr5:88157327:A:G	88157327	G,NA	A,NA	1,NA	inf,NA	inf,NA	2.6531,NA	0.00033191	0.000340494
3	chr5:89102841:C:T	89102841	NA,T	NA,C	NA,1	NA,inf	NA,inf	NA,0.961817	0.000330927	0.00033307
3	chr5:87840075:T:C	87840075	NA,C	NA,T	NA,1	NA,inf	NA,inf	NA,1.5842	0.000329844	0.000336845
3	chr5:88213110:CCT:C	88213110	NA,C	NA,CCT	NA,1	NA,inf	NA,inf	NA,1.43488	0.000329706	0.000335723
3	chr5:88918260:C:T	88918260	NA,T	NA,C	NA,1	NA,-inf	NA,inf	NA,1.27365	0.000329366	0.000333727
3	chr5:89919107:C:T	89919107	NA,T	NA,C	NA,1	NA,inf	NA,inf	NA,1.4907	0.000329355	0.000336398
3	chr5:88026751:T:C	88026751	C,C	T,T	1,1	-inf,-inf	inf,inf	2.60443,2.61722	0.000328273	0.000375133
3	chr5:88613634:G:A	88613634	NA,A	NA,G	NA,1	NA,inf	NA,inf	NA,1.42998	0.000325133	0.000331506
3	chr5:88950905:G:A	88950905	NA,A	NA,G	NA,1	NA,inf	NA,inf	NA,1.49386	0.000324735	0.000331006
3	chr5:88947094:G:T	88947094	T,T	G,G	1,1	inf,-inf	inf,inf	1.46384,1.84839	0.000324386	0.000326267
3	chr5:89151179:G:A	89151179	NA,A	NA,G	NA,1	NA,inf	NA,inf	NA,1.44384	0.000323825	0.00032894
3	chr5:88636794:T:C	88636794	NA,C	NA,T	NA,1	NA,inf	NA,inf	NA,1.42452	0.000321935	0.000328243
3	chr5:89055484:G:A	89055484	NA,A	NA,G	NA,1	NA,inf	NA,inf	NA,1.26525	0.000320976	0.000323758
3	chr5:88012585:C:T	88012585	T,T	C,C	1,1	-inf,-inf	inf,inf	2.60832,1.44919	0.000318353	0.000330699
3	chr5:89165227:A:G	89165227	NA,G	NA,A	NA,1	NA,inf	NA,inf	NA,1.43148	0.00031664	0.000321644
3	chr5:89103045:G:A	89103045	NA,A	NA,G	NA,1	NA,inf	NA,inf	NA,0.94129	0.000316318	0.000318395
3	chr5:89063887:T:G	89063887	G,G	T,T	1,1	-inf,-inf	inf,inf	2.62635,2.14612	0.000315177	0.000316186
3	chr5:88958427:C:G	88958427	NA,G	NA,C	NA,1	NA,inf	NA,inf	NA,1.19524	0.000315173	0.000318489
3	chr5:88697056:G:A	88697056	A,A	G,G	1,1	-inf,-inf	inf,inf	6.98354,0.646371	0.000314601	0.000553539
3	chr5:87812854:C:A	87812854	NA,A	NA,C	NA,1	NA,inf	NA,inf	NA,1.296	0.000313975	0.000318109
3	chr5:89003698:G:T	89003698	NA,T	NA,G	NA,1	NA,inf	NA,inf	NA,1.37469	0.000311346	0.000316333
3	chr5:89003727:G:A	89003727	NA,A	NA,G	NA,1	NA,inf	NA,inf	NA,1.37445	0.000311205	0.00031619
3	chr5:89918208:C:T	89918208	NA,T	NA,C	NA,1	NA,inf	NA,inf	NA,1.45787	0.000310748	0.000317372
3	chr5:89365777:C:A	89365777	NA,A	NA,C	NA,1	NA,-inf	NA,inf	NA,1.03522	0.000310696	0.000312924
3	chr5:88600800:C:T	88600800	NA,T	NA,C	NA,1	NA,inf	NA,inf	NA,1.40136	0.000309146	0.000315192
3	chr5:90017501:G:T	90017501	NA,T	NA,G	NA,1	NA,-inf	NA,inf	NA,1.2307	0.000308835	0.000313135
3	chr5:88010496:G:T	88010496	T,T	G,G	1,1	-inf,-inf	inf,inf	2.60173,1.44007	0.000308586	0.000320536
3	chr5:89199440:C:T	89199440	NA,T	NA,C	NA,1	NA,inf	NA,inf	NA,1.41635	0.000308161	0.000313029
3	chr5:88739050:T:C	88739050	C,C	T,T	1,1	-inf,-inf	inf,inf	6.4676,1.71565	0.000305898	0.00130805
3	chr5:89091310:C:T	89091310	T,T	C,C	1,1	-inf,-inf	inf,inf	2.6991,2.09165	0.00030536	0.000306427
3	chr5:87909411:C:A	87909411	A,A	C,C	1,1	inf,inf	inf,inf	2.21871,1.73342	0.00030337	0.000314557
3	chr5:88439032:G:A	88439032	NA,A	NA,G	NA,1	NA,inf	NA,inf	NA,1.23178	0.000302553	0.000306946
3	chr5:88016072:T:A	88016072	A,A	T,T	1,1	-inf,-inf	inf,inf	2.56972,1.4588	0.000301344	0.000313028
3	chr5:87845250:A:G	87845250	G,G	A,A	1,1	inf,inf	inf,inf	1.87168,1.89669	0.000300952	0.000311113
3	chr5:88197708:C:T	88197708	T,NA	C,NA	1,NA	inf,NA	inf,NA	2.59239,NA	0.000299737	0.000307415
3	chr5:89105815:G:A	89105815	NA,A	NA,G	NA,1	NA,inf	NA,inf	NA,1.41759	0.000298781	0.000303327
3	chr5:87950355:A:T	87950355	T,T	A,A	1,1	-inf,-inf	inf,inf	2.21981,1.71183	0.000298527	0.000309607
3	chr5:89096824:A:G	89096824	G,G	A,A	1,1	-inf,-inf	inf,inf	2.68129,2.08599	0.000297352	0.000298394
3	chr5:88049394:T:C	88049394	C,C	T,T	1,1	-inf,-inf	inf,inf	3.06409,1.0501	0.00029722	0.000307373
3	chr5:90007398:A:G	90007398	NA,G	NA,A	NA,1	NA,-inf	NA,inf	NA,1.20968	0.000296675	0.000300815
3	chr5:89548783:A:G	89548783	G,NA	A,NA	1,NA	inf,NA	inf,NA	0.417246,NA	0.000296138	0.000298473
3	chr5:89193362:TATGCTTTTGA:T	89193362	NA,T	NA,TATGCTTTTGA	NA,1	NA,inf	NA,inf	NA,0.671181	0.000294263	0.000295822
3	chr5:89185759:C:G	89185759	NA,G	NA,C	NA,1	NA,inf	NA,inf	NA,0.67048	0.000293737	0.000295295
3	chr5:89483471:C:G	89483471	G,NA	C,NA	1,NA	inf,NA	inf,NA	0.338214,NA	0.000293555	0.000295671
3	chr5:89527145:T:C	89527145	C,NA	T,NA	1,NA	inf,NA	inf,NA	0.414416,NA	0.000293204	0.000295519
3	chr5:88580952:A:G	88580952	NA,G	NA,A	NA,1	NA,inf	NA,inf	NA,1.36875	0.00029178	0.000297448
3	chr5:87394674:A:G	87394674	G,NA	A,NA	1,NA	inf,NA	inf,NA	1.80132,NA	0.000291542	0.000297805
3	chr5:87992149:C:G	87992149	G,G	C,C	1,1	-inf,-inf	inf,inf	2.43728,1.5619	0.000291202	0.000302821
3	chr5:89323904:G:C	89323904	NA,C	NA,G	NA,1	NA,-inf	NA,inf	NA,1.18475	0.000291193	0.000295213
3	chr5:89623587:G:A	89623587	A,A	G,G	1,1	-inf,-inf	inf,inf	2.27581,0.0881681	0.000291027	0.000295664
3	chr5:89103272:C:T	89103272	NA,T	NA,C	NA,1	NA,inf	NA,inf	NA,1.39898	0.000290472	0.000294885
3	chr5:88058741:C:A	88058741	A,NA	C,NA	1,NA	inf,NA	inf,NA	2.04258,NA	0.000290321	0.00029791
3	chr5:90019692:AATATT:A	90019692	NA,A	NA,AATATT	NA,1	NA,-inf	NA,inf	NA,1.19898	0.000290298	0.000294363
3	chr5:88911072:C:T	88911072	T,T	C,C	1,1	inf,inf	inf,inf	4.10112,2.48985	0.000290254	0.0004452
3	chr5:87943914:G:C	87943914	C,C	G,G	1,1	-inf,-inf	inf,inf	2.30327,1.62206	0.000289501	0.000300005
3	chr5:88013551:A:T	88013551	T,T	A,A	1,1	-inf,-inf	inf,inf	2.58666,1.40935	0.000289418	0.000300472
3	chr5:88901689:C:G	88901689	G,G	C,C	1,1	inf,inf	inf,inf	4.37869,2.37045	0.000289103	0.000480716
3	chr5:89868811:GT:G	89868811	NA,G	NA,GT	NA,1	NA,-inf	NA,inf	NA,1.24896	0.00028885	0.000293335
3	chr5:88509024:T:C	88509024	NA,C	NA,T	NA,1	NA,inf	NA,inf	NA,1.32259	0.00028869	0.000293063
3	chr5:88508123:A:T	88508123	NA,T	NA,A	NA,1	NA,inf	NA,inf	NA,1.32255	0.000288509	0.000292882
3	chr5:88884199:A:G	88884199	NA,G	NA,A	NA,1	NA,-inf	NA,inf	NA,1.19722	0.000287632	0.000291378
3	chr5:89330782:C:T	89330782	NA,T	NA,C	NA,1	NA,-inf	NA,inf	NA,1.17704	0.000287078	0.000291046
3	chr5:88990854:A:G	88990854	NA,G	NA,A	NA,1	NA,inf	NA,inf	NA,1.32734	0.000286362	0.000290942
3	chr5:89806317:T:A	89806317	NA,A	NA,T	NA,1	NA,-inf	NA,inf	NA,1.21926	0.000286348	0.00029075
3	chr5:87871055:G:A	87871055	A,A	G,G	1,1	inf,inf	inf,inf	2.39141,1.63929	0.000286033	0.000297616
3	chr5:88938338:C:T	88938338	NA,T	NA,C	NA,1	NA,inf	NA,inf	NA,1.46632	0.000284407	0.000288966
3	chr5:88131029:A:G	88131029	NA,G	NA,A	NA,1	NA,inf	NA,inf	NA,1.35898	0.000284014	0.00028924
3	chr5:90054598:T:A	90054598	NA,A	NA,T	NA,1	NA,-inf	NA,inf	NA,1.18675	0.000283618	0.000287597
3	chr5:88535762:T:C	88535762	NA,C	NA,T	NA,1	NA,inf	NA,inf	NA,1.31908	0.000281713	0.000286093
3	chr5:89031390:A:C	89031390	C,C	A,A	1,1	-inf,-inf	inf,inf	2.51108,2.06622	0.000280756	0.000281624
3	chr5:88131425:G:GA	88131425	NA,GA	NA,G	NA,1	NA,inf	NA,inf	NA,1.35214	0.000280643	0.000285804
3	chr5:89347240:C:T	89347240	NA,T	NA,C	NA,1	NA,inf	NA,inf	NA,1.40038	0.000280256	0.000284566
3	chr5:87395644:G:A	87395644	NA,A	NA,G	NA,1	NA,inf	NA,inf	NA,1.28764	0.000279991	0.000284115
3	chr5:88141412:G:A	88141412	A,NA	G,NA	1,NA	inf,NA	inf,NA	2.55851,NA	0.000279897	0.000286976
3	chr5:88918328:G:C	88918328	NA,C	NA,G	NA,1	NA,inf	NA,inf	NA,0.490814	0.000279601	0.000280806
3	chr5:88024402:G:A	88024402	A,A	G,G	1,1	-inf,-inf	inf,inf	2.57055,2.53847	0.00027841	0.000316474
3	chr5:88006328:G:C	88006328	C,C	G,G	1,1	-inf,-inf	inf,inf	2.4916,1.49163	0.000277595	0.000288384
3	chr5:89791747:G:T	89791747	NA,T	NA,G	NA,1	NA,-inf	NA,inf	NA,1.20197	0.000277289	0.000281555
3	chr5:90011025:T:G	90011025	NA,G	NA,T	NA,1	NA,-inf	NA,inf	NA,1.17072	0.000276783	0.000280637
3	chr5:88883601:T:C	88883601	NA,C	NA,T	NA,1	NA,-inf	NA,inf	NA,1.17715	0.000276508	0.000280124
3	chr5:88591533:C:T	88591533	NA,T	NA,C	NA,1	NA,inf	NA,inf	NA,1.33754	0.000276023	0.000281375
3	chr5:88053946:A:G	88053946	NA,G	NA,A	NA,1	NA,-inf	NA,inf	NA,1.4699	0.000275216	0.000282568
3	chr5:88015126:C:T	88015126	T,T	C,C	1,1	-inf,-inf	inf,inf	2.52348,1.44555	0.000274412	0.000284968
3	chr5:88910811:A:C	88910811	C,C	A,A	1,1	inf,inf	inf,inf	4.1287,2.44091	0.000273748	0.00042039
3	chr5:88698885:T:G	88698885	G,G	T,T	1,1	-inf,-inf	inf,inf	6.79054,0.696371	0.00027274	0.000470382
3	chr5:88945600:T:C	88945600	NA,C	NA,T	NA,1	NA,inf	NA,inf	NA,1.43606	0.000271592	0.000275926
3	chr5:88711076:G:C	88711076	C,C	G,G	1,1	-inf,-inf	inf,inf	5.81468,1.27942	0.000271345	0.000387495
3	chr5:89557731:C:T	89557731	NA,T	NA,C	NA,1	NA,-inf	NA,inf	NA,1.1795	0.000271129	0.000275429
3	chr5:87815363:T:G	87815363	G,G	T,T	1,1	inf,inf	inf,inf	0.957611,2.31388	0.000270612	0.000278006
3	chr5:88523143:T:C	88523143	NA,C	NA,T	NA,1	NA,inf	NA,inf	NA,1.29202	0.000268477	0.000272655
3	chr5:89800559:T:G	89800559	NA,G	NA,T	NA,1	NA,-inf	NA,inf	NA,1.17724	0.000265013	0.000269094
3	chr5:89791219:T:C	89791219	NA,C	NA,T	NA,1	NA,-inf	NA,inf	NA,1.17682	0.000264788	0.000268865
3	chr5:87998241:C:CA	87998241	CA,NA	C,NA	1,NA	inf,NA	inf,NA	2.50597,NA	0.000263869	0.000270423
3	chr5:88945683:A:G	88945683	NA,G	NA,A	NA,1	NA,inf	NA,inf	NA,1.42169	0.000263705	0.000267933
3	chr5:89785379:G:A	89785379	NA,A	NA,G	NA,1	NA,-inf	NA,inf	NA,1.16305	0.000263123	0.00026711
3	chr5:88511185:G:C	88511185	NA,C	NA,G	NA,1	NA,inf	NA,inf	NA,1.26943	0.000262581	0.000266567
3	chr5:90020537:C:T	90020537	NA,T	NA,C	NA,1	NA,-inf	NA,inf	NA,1.13702	0.000262494	0.00026626
3	chr5:88136797:T:C	88136797	NA,C	NA,T	NA,1	NA,-inf	NA,inf	NA,1.13488	0.000262466	0.00026616
3	chr5:89212053:C:A	89212053	NA,A	NA,C	NA,1	NA,inf	NA,inf	NA,1.32659	0.000262009	0.000266182
3	chr5:89212052:A:T	89212052	NA,T	NA,A	NA,1	NA,inf	NA,inf	NA,1.32659	0.000262009	0.000266182
3	chr5:89216201:C:A	89216201	NA,A	NA,C	NA,1	NA,inf	NA,inf	NA,1.32659	0.000262009	0.000266182
3	chr5:87953372:T:C	87953372	NA,C	NA,T	NA,1	NA,-inf	NA,inf	NA,1.3873	0.000261822	0.000267939
3	chr5:87896847:TA:T	87896847	T,NA	TA,NA	1,NA	inf,NA	inf,NA	2.46756,NA	0.000260794	0.000267151
3	chr5:88126833:G:C	88126833	NA,C	NA,G	NA,1	NA,inf	NA,inf	NA,1.30819	0.000260442	0.000265217
3	chr5:89107156:A:G	89107156	G,G	A,A	1,1	-inf,-inf	inf,inf	2.67127,2.02114	0.000260118	0.000261057
3	chr5:89369783:A:G	89369783	NA,G	NA,A	NA,1	NA,inf	NA,inf	NA,1.35318	0.000260058	0.00026405
3	chr5:88923126:A:G	88923126	NA,G	NA,A	NA,1	NA,inf	NA,inf	NA,0.457124	0.000259988	0.000261142
3	chr5:87977968:T:C	87977968	NA,C	NA,T	NA,1	NA,inf	NA,inf	NA,1.32422	0.000259173	0.000263949
3	chr5:88520163:C:T	88520163	NA,T	NA,C	NA,1	NA,inf	NA,inf	NA,1.27181	0.000259031	0.000263065
3	chr5:87966712:ATGTT:A	87966712	NA,A	NA,ATGTT	NA,1	NA,inf	NA,inf	NA,1.32053	0.000258569	0.000263323
3	chr5:87926860:A:G	87926860	G,G	A,A	1,1	-inf,-inf	inf,inf	2.16238,1.69186	0.000258375	0.00026777
3	chr5:88534727:A:G	88534727	NA,G	NA,A	NA,1	NA,inf	NA,inf	NA,1.26907	0.000257791	0.000261804
3	chr5:88108298:A:G	88108298	NA,G	NA,A	NA,1	NA,inf	NA,inf	NA,1.30015	0.000257667	0.000262364
3	chr5:88106843:A:G	88106843	NA,G	NA,A	NA,1	NA,inf	NA,inf	NA,1.29833	0.000256857	0.000261538
3	chr5:87973880:C:T	87973880	NA,T	NA,C	NA,1	NA,inf	NA,inf	NA,1.31853	0.00025663	0.000261358
3	chr5:89791500:G:A	89791500	NA,A	NA,G	NA,1	NA,-inf	NA,inf	NA,1.11213	0.00025657	0.000260257
3	chr5:88029385:T:C	88029385	C,C	T,T	1,1	-inf,-inf	inf,inf	2.53528,2.47598	0.0002565	0.000289395
3	chr5:88760158:C:A	88760158	A,A	C,C	1,1	-inf,-inf	inf,inf	6.63744,1.47781	0.000256019	0.0010928
3	chr5:89240864:C:T	89240864	NA,T	NA,C	NA,1	NA,inf	NA,inf	NA,1.31191	0.000254935	0.000259009
3	chr5:88945916:G:A	88945916	NA,A	NA,G	NA,1	NA,inf	NA,inf	NA,1.39905	0.000253774	0.000257845
3	chr5:88096680:C:T	88096680	NA,T	NA,C	NA,1	NA,-inf	NA,inf	NA,1.14033	0.00025359	0.000257268
3	chr5:89663760:A:C	89663760	NA,C	NA,A	NA,1	NA,-inf	NA,inf	NA,1.10877	0.000253121	0.000256775
3	chr5:87963862:A:G	87963862	NA,G	NA,A	NA,1	NA,inf	NA,inf	NA,1.3017	0.000250295	0.000254892
3	chr5:87964763:A:G	87964763	NA,G	NA,A	NA,1	NA,inf	NA,inf	NA,1.30021	0.000249632	0.000254217
3	chr5:89641814:G:T	89641814	NA,T	NA,G	NA,1	NA,inf	NA,inf	NA,1.2579	0.000249389	0.000253735
3	chr5:89590540:C:T	89590540	NA,T	NA,C	NA,1	NA,-inf	NA,inf	NA,1.13111	0.000249139	0.00025306
3	chr5:88643836:C:T	88643836	T,T	C,C	1,1	-inf,-inf	inf,inf	3.60323,0.290629	0.000248999	0.000321389
3	chr5:88191109:C:T	88191109	NA,T	NA,C	NA,1	NA,inf	NA,inf	NA,1.17986	0.00024815	0.00025214
3	chr5:88764504:G:A	88764504	A,A	G,G	1,1	-inf,-inf	inf,inf	6.63273,1.45637	0.000247946	0.00104739
3	chr5:89917070:G:C	89917070	NA,C	NA,G	NA,1	NA,inf	NA,inf	NA,1.28639	0.000247838	0.00025264
3	chr5:87964316:T:C	87964316	NA,C	NA,T	NA,1	NA,inf	NA,inf	NA,1.2957	0.000247702	0.00025225
3	chr5:88974032:C:T	88974032	T,T	C,C	1,1	inf,inf	inf,inf	2.05267,2.13898	0.00024749	0.000248387
3	chr5:89234502:ATTAAC:A	89234502	NA,A	NA,ATTAAC	NA,1	NA,inf	NA,inf	NA,1.29319	0.000247065	0.00025101
3	chr5:88879794:G:T	88879794	NA,T	NA,G	NA,1	NA,-inf	NA,inf	NA,1.11146	0.000246036	0.000249246
3	chr5:89091094:G:A	89091094	NA,A	NA,G	NA,1	NA,inf	NA,inf	NA,1.25285	0.000245601	0.00024934
3	chr5:88909036:G:A	88909036	A,A	G,G	1,1	inf,inf	inf,inf	4.09419,2.39331	0.000244369	0.000370853
3	chr5:87943897:G:C	87943897	C,C	G,G	1,1	-inf,-inf	inf,inf	2.25409,1.56515	0.000243664	0.000252354
3	chr5:87955279:TCTC:T	87955279	NA,T	NA,TCTC	NA,1	NA,inf	NA,inf	NA,1.28557	0.000243239	0.000247704
3	chr5:87991979:A:G	87991979	G,NA	A,NA	1,NA	inf,NA	inf,NA	2.45417,NA	0.000243172	0.000249173
3	chr5:89439247:T:G	89439247	NA,G	NA,T	NA,1	NA,inf	NA,inf	NA,1.23399	0.000242816	0.000246468
3	chr5:87866954:C:T	87866954	NA,T	NA,C	NA,1	NA,inf	NA,inf	NA,1.39915	0.000241406	0.000246413
3	chr5:87962786:C:T	87962786	T,NA	C,NA	1,NA	inf,NA	inf,NA	2.43904,NA	0.000238772	0.000244639
3	chr5:87472363:C:T	87472363	NA,T	NA,C	NA,1	NA,inf	NA,inf	NA,1.19467	0.000236137	0.000239674
3	chr5:87810133:C:T	87810133	T,T	C,C	1,1	inf,inf	inf,inf	0.882579,2.30301	0.000236035	0.000242412
3	chr5:89276147:C:T	89276147	NA,T	NA,C	NA,1	NA,inf	NA,inf	NA,1.2081	0.000234656	0.000238051
3	chr5:89398786:A:G	89398786	NA,G	NA,A	NA,1	NA,inf	NA,inf	NA,1.21507	0.000232028	0.000235523
3	chr5:89348196:A:G	89348196	NA,G	NA,A	NA,1	NA,inf	NA,inf	NA,1.22144	0.000231274	0.000234785
3	chr5:89841427:AT:A	89841427	NA,A	NA,AT	NA,1	NA,-inf	NA,inf	NA,1.0305	0.000230303	0.000233442
3	chr5:89685545:G:A	89685545	A,NA	G,NA	1,NA	-inf,NA	inf,NA	1.7916,NA	0.000229889	0.000234039
3	chr5:87637047:G:C	87637047	NA,C	NA,G	NA,1	NA,-inf	NA,inf	NA,1.10062	0.000229457	0.000232945
3	chr5:88977408:TA:T	88977408	NA,T	NA,TA	NA,1	NA,inf	NA,inf	NA,1.17382	0.000228878	0.000231151
3	chr5:88073961:G:T	88073961	NA,T	NA,G	NA,1	NA,-inf	NA,inf	NA,1.31292	0.000228828	0.000234188
3	chr5:89074743:C:T	89074743	T,T	C,C	1,1	-inf,-inf	inf,inf	2.62338,2.09804	0.00022775	0.00022871
3	chr5:89044206:A:T	89044206	NA,T	NA,A	NA,1	NA,inf	NA,inf	NA,1.20343	0.000227667	0.000231306
3	chr5:89269082:A:T	89269082	NA,T	NA,A	NA,1	NA,inf	NA,inf	NA,1.19206	0.000227631	0.000231067
3	chr5:87810918:C:T	87810918	T,T	C,C	1,1	inf,inf	inf,inf	0.883253,2.28082	0.000227029	0.000233147
3	chr5:88941770:C:T	88941770	NA,T	NA,C	NA,1	NA,-inf	NA,inf	NA,1.00478	0.000226748	0.000229399
3	chr5:88837101:A:G	88837101	NA,G	NA,A	NA,1	NA,-inf	NA,inf	NA,1.02271	0.000226624	0.000229372
3	chr5:89699632:G:T	89699632	T,NA	G,NA	1,NA	inf,NA	inf,NA	1.26745,NA	0.000226515	0.000230004
3	chr5:88205006:T:C	88205006	NA,C	NA,T	NA,1	NA,inf	NA,inf	NA,1.21371	0.000226473	0.000230536
3	chr5:88918194:A:G	88918194	NA,G	NA,A	NA,1	NA,inf	NA,inf	NA,0.458388	0.000225977	0.000227132
3	chr5:89078758:C:G	89078758	NA,G	NA,C	NA,1	NA,-inf	NA,inf	NA,1.09649	0.000225086	0.000228939
3	chr5:88577915:T:C	88577915	NA,C	NA,T	NA,1	NA,inf	NA,inf	NA,1.09351	0.000224457	0.000227315
3	chr5:88932561:T:G	88932561	G,G	T,T	1,1	inf,-inf	inf,inf	1.14029,1.86053	0.000224227	0.000225349
3	chr5:89319734:G:T	89319734	NA,T	NA,G	NA,1	NA,-inf	NA,inf	NA,1.04285	0.000223691	0.000226811
3	chr5:89318053:A:G	89318053	NA,G	NA,A	NA,1	NA,-inf	NA,inf	NA,1.04164	0.000222001	0.000225332
3	chr5:89318051:T:C	89318051	NA,C	NA,T	NA,1	NA,-inf	NA,inf	NA,1.03921	0.00022098	0.000224297
3	chr5:89699628:T:C	89699628	C,NA	T,NA	1,NA	inf,NA	inf,NA	1.25584,NA	0.00022079	0.000224192
3	chr5:89505108:C:T	89505108	NA,T	NA,C	NA,1	NA,inf	NA,inf	NA,1.20865	0.000220491	0.000224354
3	chr5:87832672:A:T	87832672	NA,T	NA,A	NA,1	NA,inf	NA,inf	NA,1.06104	0.000220354	0.000223052
3	chr5:89283366:A:G	89283366	NA,G	NA,A	NA,1	NA,inf	NA,inf	NA,1.17114	0.000219953	0.00022447
3	chr5:89428504:A:G	89428504	NA,G	NA,A	NA,1	NA,inf	NA,inf	NA,1.25156	0.000219758	0.00022323
3	chr5:87789571:A:G	87789571	NA,G	NA,A	NA,1	NA,inf	NA,inf	NA,1.33064	0.000219263	0.000224111
3	chr5:88851102:G:A	88851102	NA,A	NA,G	NA,1	NA,-inf	NA,inf	NA,1.04873	0.000218978	0.000221869
3	chr5:89568651:C:A	89568651	A,NA	C,NA	1,NA	-inf,NA	inf,NA	1.91244,NA	0.000218355	0.000225626
3	chr5:89411097:T:C	89411097	NA,C	NA,T	NA,1	NA,inf	NA,inf	NA,1.19322	0.000217607	0.000220839
3	chr5:88068527:A:G	88068527	NA,G	NA,A	NA,1	NA,-inf	NA,inf	NA,1.72051	0.00021755	0.000227005
3	chr5:89529187:C:A	89529187	NA,A	NA,C	NA,1	NA,inf	NA,inf	NA,1.20024	0.000217424	0.000221233
3	chr5:89286871:G:A	89286871	NA,A	NA,G	NA,1	NA,inf	NA,inf	NA,1.21747	0.000216994	0.000220466
3	chr5:87786564:C:T	87786564	NA,T	NA,C	NA,1	NA,inf	NA,inf	NA,1.32045	0.000216418	0.000221173
3	chr5:89782405:G:A	89782405	NA,A	NA,G	NA,1	NA,-inf	NA,inf	NA,1.01222	0.000215167	0.000218264
3	chr5:89089491:G:GAA	89089491	GAA,GAA	G,G	1,1	-inf,-inf	inf,inf	2.59672,1.89546	0.000214815	0.000215568
3	chr5:89277400:A:T	89277400	NA,T	NA,A	NA,1	NA,inf	NA,inf	NA,1.21103	0.000214547	0.00021798
3	chr5:89292220:A:T	89292220	NA,T	NA,A	NA,1	NA,inf	NA,inf	NA,1.21103	0.000214547	0.00021798
3	chr5:89274224:C:T	89274224	NA,T	NA,C	NA,1	NA,inf	NA,inf	NA,1.15542	0.000213887	0.000216996
3	chr5:89274257:A:C	89274257	NA,C	NA,A	NA,1	NA,inf	NA,inf	NA,1.20918	0.000213881	0.000217303
3	chr5:89273086:T:C	89273086	NA,C	NA,T	NA,1	NA,inf	NA,inf	NA,1.20847	0.000213612	0.00021703
3	chr5:87795490:A:T	87795490	NA,T	NA,A	NA,1	NA,inf	NA,inf	NA,1.31368	0.000213559	0.000218258
3	chr5:88936633:A:C	88936633	NA,C	NA,A	NA,1	NA,-inf	NA,inf	NA,0.971291	0.000212808	0.000215316
3	chr5:88942371:T:C	88942371	NA,C	NA,T	NA,1	NA,-inf	NA,inf	NA,0.969703	0.000212215	0.000214716
3	chr5:89528841:A:G	89528841	NA,G	NA,A	NA,1	NA,-inf	NA,inf	NA,1.0305	0.000211366	0.000214022
3	chr5:88861467:T:C	88861467	NA,C	NA,T	NA,1	NA,-inf	NA,inf	NA,1.02836	0.000211092	0.000213885
3	chr5:89092222:A:G	89092222	NA,G	NA,A	NA,1	NA,inf	NA,inf	NA,1.16567	0.000210922	0.000214147
3	chr5:88935253:G:T	88935253	NA,T	NA,G	NA,1	NA,-inf	NA,inf	NA,0.966188	0.000210771	0.000213257
3	chr5:88746115:C:G	88746115	G,G	C,C	1,1	-inf,-inf	inf,inf	6.41127,1.48299	0.000210743	0.000785711
3	chr5:89278235:G:A	89278235	NA,A	NA,G	NA,1	NA,inf	NA,inf	NA,1.14369	0.000209617	0.000212666
3	chr5:88574011:C:T	88574011	NA,T	NA,C	NA,1	NA,-inf	NA,inf	NA,1.02269	0.000209428	0.000212534
3	chr5:88566902:G:A	88566902	NA,A	NA,G	NA,1	NA,-inf	NA,inf	NA,1.02269	0.000209428	0.000212534
3	chr5:88936854:T:G	88936854	NA,G	NA,T	NA,1	NA,-inf	NA,inf	NA,0.96251	0.000209348	0.000211819
3	chr5:88093858:A:G	88093858	NA,G	NA,A	NA,1	NA,inf	NA,inf	NA,1.14873	0.000209323	0.00021311
3	chr5:88094405:T:C	88094405	NA,C	NA,T	NA,1	NA,inf	NA,inf	NA,1.14627	0.000208419	0.000212189
3	chr5:88101726:G:T	88101726	NA,T	NA,G	NA,1	NA,-inf	NA,inf	NA,1.00025	0.000207517	0.000210384
3	chr5:87787372:A:T	87787372	NA,T	NA,A	NA,1	NA,inf	NA,inf	NA,1.29342	0.000207064	0.000211594
3	chr5:88923968:T:C	88923968	NA,C	NA,T	NA,1	NA,inf	NA,inf	NA,0.376489	0.000206802	0.000207847
3	chr5:87680623:T:C	87680623	NA,C	NA,T	NA,1	NA,inf	NA,inf	NA,1.11566	0.000206708	0.000210351
3	chr5:88708284:G:A	88708284	A,A	G,G	1,1	-inf,-inf	inf,inf	5.7193,0.986213	0.000206373	0.000267049
3	chr5:87776241:T:C	87776241	C,C	T,T	1,1	inf,inf	inf,inf	1.2787,2.49424	0.000206359	0.000216156
3	chr5:89277088:C:T	89277088	NA,T	NA,C	NA,1	NA,inf	NA,inf	NA,1.13163	0.000205326	0.000208313
3	chr5:89276340:A:G	89276340	NA,G	NA,A	NA,1	NA,inf	NA,inf	NA,1.13021	0.000204826	0.000207807
3	chr5:89280254:G:A	89280254	NA,A	NA,G	NA,1	NA,inf	NA,inf	NA,1.12978	0.000204679	0.000207657
3	chr5:88137055:T:C	88137055	NA,C	NA,T	NA,1	NA,-inf	NA,inf	NA,1.00166	0.000204575	0.000207488
3	chr5:87989740:G:A	87989740	A,A	G,G	1,1	-inf,-inf	inf,inf	2.21148,1.57886	0.000204459	0.000212458
3	chr5:88682435:T:C	88682435	C,C	T,T	1,1	-inf,-inf	inf,inf	3.14903,0.656804	0.000204035	0.000241291
3	chr5:88057198:G:T	88057198	NA,T	NA,G	NA,1	NA,-inf	NA,inf	NA,1.25867	0.000203561	0.000208453
3	chr5:87780145:T:C	87780145	C,NA	T,NA	1,NA	inf,NA	inf,NA	1.62045,NA	0.000203419	0.000208047
3	chr5:89272961:A:G	89272961	NA,G	NA,A	NA,1	NA,inf	NA,inf	NA,1.1262	0.000203402	0.000206362
3	chr5:87654963:G:A	87654963	NA,A	NA,G	NA,1	NA,inf	NA,inf	NA,1.11487	0.000203379	0.000206978
3	chr5:89331028:G:A	89331028	NA,A	NA,G	NA,1	NA,-inf	NA,inf	NA,0.989696	0.000203016	0.000205861
3	chr5:87388549:G:A	87388549	NA,A	NA,G	NA,1	NA,inf	NA,inf	NA,1.14968	0.00020295	0.000206719
3	chr5:89426210:A:G	89426210	NA,G	NA,A	NA,1	NA,-inf	NA,inf	NA,0.863035	0.000201114	0.000202811
3	chr5:88895152:G:C	88895152	NA,C	NA,G	NA,1	NA,-inf	NA,inf	NA,1.00022	0.000200478	0.000203152
3	chr5:88892331:A:T	88892331	NA,T	NA,A	NA,1	NA,-inf	NA,inf	NA,0.999117	0.000200079	0.000202748
3	chr5:89342345:C:T	89342345	NA,T	NA,C	NA,1	NA,-inf	NA,inf	NA,1.0212	0.000199307	0.00020212
3	chr5:88903233:C:T	88903233	NA,T	NA,C	NA,1	NA,-inf	NA,inf	NA,0.915575	0.000199047	0.00020141
3	chr5:87681438:G:GA	87681438	NA,GA	NA,G	NA,1	NA,inf	NA,inf	NA,1.10064	0.000198327	0.000201845
3	chr5:88088701:G:GTAAA	88088701	NA,GTAAA	NA,G	NA,1	NA,inf	NA,inf	NA,1.07277	0.000198032	0.000201391
3	chr5:87840813:C:G	87840813	G,G	C,C	1,1	inf,inf	inf,inf	0.87131,2.2607	0.000197589	0.000202927
3	chr5:89770082:T:C	89770082	NA,C	NA,T	NA,1	NA,-inf	NA,inf	NA,0.965571	0.00019736	0.00020021
3	chr5:88561180:T:C	88561180	NA,C	NA,T	NA,1	NA,inf	NA,inf	NA,1.00967	0.000197341	0.000200213
3	chr5:87914344:A:G	87914344	NA,G	NA,A	NA,1	NA,inf	NA,inf	NA,1.00372	0.000196899	0.000199341
3	chr5:89042228:G:A	89042228	NA,A	NA,G	NA,1	NA,inf	NA,inf	NA,1.1036	0.000196613	0.000199594
3	chr5:88207793:G:A	88207793	NA,A	NA,G	NA,1	NA,inf	NA,inf	NA,1.07741	0.000196362	0.000199696
3	chr5:89275035:C:A	89275035	NA,A	NA,C	NA,1	NA,inf	NA,inf	NA,1.10221	0.000196149	0.000199037
3	chr5:87923778:G:A	87923778	NA,A	NA,G	NA,1	NA,-inf	NA,inf	NA,0.983909	0.000194752	0.000197287
3	chr5:88974240:A:C	88974240	C,C	A,A	1,1	inf,inf	inf,inf	2.07617,2.02678	0.000194354	0.000195142
3	chr5:87986678:C:T	87986678	T,T	C,C	1,1	-inf,-inf	inf,inf	2.17943,1.57715	0.000193372	0.000200912
3	chr5:88274377:C:A	88274377	NA,A	NA,C	NA,1	NA,inf	NA,inf	NA,1.06774	0.000192319	0.000194941
3	chr5:88559585:T:C	88559585	NA,C	NA,T	NA,1	NA,inf	NA,inf	NA,0.994352	0.000192252	0.000195051
3	chr5:89013457:C:T	89013457	NA,T	NA,C	NA,1	NA,inf	NA,inf	NA,1.1041	0.000192066	0.000195162
3	chr5:89012366:C:G	89012366	NA,G	NA,C	NA,1	NA,inf	NA,inf	NA,1.1041	0.000192066	0.000195162
3	chr5:89025290:T:G	89025290	NA,G	NA,T	NA,1	NA,inf	NA,inf	NA,1.10402	0.00019204	0.000195136
3	chr5:87989383:C:A	87989383	A,A	C,C	1,1	-inf,-inf	inf,inf	2.16988,1.58013	0.000191865	0.000199344
3	chr5:88004993:A:T	88004993	NA,T	NA,A	NA,1	NA,inf	NA,inf	NA,1.05684	0.000191649	0.000194912
3	chr5:89772161:G:A	89772161	NA,A	NA,G	NA,1	NA,-inf	NA,inf	NA,0.948528	0.000191476	0.000194242
3	chr5:89369045:T:C	89369045	NA,C	NA,T	NA,1	NA,inf	NA,inf	NA,0.5422	0.000191451	0.00019274
3	chr5:89911253:G:T	89911253	NA,T	NA,G	NA,1	NA,inf	NA,inf	NA,1.15371	0.000190929	0.0001946
3	chr5:88839970:C:A	88839970	NA,A	NA,C	NA,1	NA,-inf	NA,inf	NA,0.972236	0.000190904	0.00019345
3	chr5:88820502:C:T	88820502	T,T	C,C	1,1	inf,inf	inf,inf	6.10984,1.23225	0.000189158	0.000463232
3	chr5:89692950:C:T	89692950	NA,T	NA,C	NA,1	NA,inf	NA,inf	NA,1.11989	0.000189144	0.000192601
3	chr5:89529615:T:C	89529615	NA,C	NA,T	NA,1	NA,-inf	NA,inf	NA,0.898774	0.000188938	0.000191178
3	chr5:88060293:C:T	88060293	NA,T	NA,C	NA,1	NA,inf	NA,inf	NA,1.09192	0.000188841	0.000192351
3	chr5:88974162:A:G	88974162	G,G	A,A	1,1	inf,inf	inf,inf	2.05205,2.02126	0.000188697	0.000189463
3	chr5:88827733:T:A	88827733	A,A	T,T	1,1	inf,inf	inf,inf	5.9703,1.27406	0.000188496	0.000458352
3	chr5:88872580:C:T	88872580	NA,T	NA,C	NA,1	NA,inf	NA,inf	NA,0.932613	0.000188037	0.000190782
3	chr5:87371158:T:C	87371158	NA,C	NA,T	NA,1	NA,-inf	NA,inf	NA,0.950137	0.000187946	0.000190675
3	chr5:88054273:T:G	88054273	G,G	T,T	1,1	-inf,-inf	inf,inf	2.56626,1.24936	0.000187644	0.000194645
3	chr5:89960157:C:T	89960157	NA,T	NA,C	NA,1	NA,-inf	NA,inf	NA,0.928294	0.000187504	0.000190035
3	chr5:89248820:T:C	89248820	NA,C	NA,T	NA,1	NA,-inf	NA,inf	NA,0.858741	0.000187389	0.000189612
3	chr5:87845667:C:T	87845667	T,T	C,C	1,1	inf,inf	inf,inf	1.58995,2.67834	0.000187281	0.000201573
3	chr5:87620703:A:G	87620703	NA,G	NA,A	NA,1	NA,inf	NA,inf	NA,1.06445	0.000185815	0.000189134
3	chr5:89010906:G:T	89010906	NA,T	NA,G	NA,1	NA,inf	NA,inf	NA,0.879089	0.000185705	0.000187436
3	chr5:89630841:G:A	89630841	NA,A	NA,G	NA,1	NA,-inf	NA,inf	NA,1.0697	0.000185408	0.000188566
3	chr5:87637703:A:G	87637703	NA,G	NA,A	NA,1	NA,inf	NA,inf	NA,1.06031	0.000185192	0.000188465
3	chr5:89010442:A:AAGC	89010442	NA,AAGC	NA,A	NA,1	NA,inf	NA,inf	NA,1.08227	0.000185029	0.000188013
3	chr5:88018086:T:C	88018086	NA,C	NA,T	NA,1	NA,inf	NA,inf	NA,1.03296	0.000184871	0.00018758
3	chr5:89132538:G:A	89132538	NA,A	NA,G	NA,1	NA,inf	NA,inf	NA,1.13392	0.000184585	0.000187552
3	chr5:89606377:T:C	89606377	C,NA	T,NA	1,NA	inf,NA	inf,NA	2.03893,NA	0.000184579	0.000188558
3	chr5:88589794:A:C	88589794	NA,C	NA,A	NA,1	NA,inf	NA,inf	NA,1.04513	0.000184213	0.000187233
3	chr5:87989137:T:A	87989137	A,A	T,T	1,1	-inf,-inf	inf,inf	2.15798,1.56752	0.000183958	0.000191099
3	chr5:87821842:T:G	87821842	G,NA	T,NA	1,NA	-inf,NA	inf,NA	1.19289,NA	0.000183757	0.000185883
3	chr5:87829433:G:A	87829433	A,A	G,G	1,1	inf,inf	inf,inf	0.843508,2.24313	0.00018369	0.000188618
3	chr5:89880459:G:A	89880459	NA,A	NA,G	NA,1	NA,inf	NA,inf	NA,1.13075	0.000183642	0.000187168
3	chr5:87900709:T:C	87900709	NA,C	NA,T	NA,1	NA,inf	NA,inf	NA,0.963776	0.000183231	0.000185521
3	chr5:89123678:G:A	89123678	NA,A	NA,G	NA,1	NA,inf	NA,inf	NA,1.17629	0.00018238	0.000185175
3	chr5:88385492:G:A	88385492	NA,A	NA,G	NA,1	NA,inf	NA,inf	NA,1.08005	0.000181322	0.000184428
3	chr5:89126444:C:A	89126444	NA,A	NA,C	NA,1	NA,-inf	NA,inf	NA,0.941965	0.000180745	0.000183756
3	chr5:88227819:C:T	88227819	NA,T	NA,C	NA,1	NA,inf	NA,inf	NA,1.08903	0.000180537	0.000183802
3	chr5:89525967:G:A	89525967	NA,A	NA,G	NA,1	NA,-inf	NA,inf	NA,0.873613	0.000180511	0.000182655
3	chr5:87419022:C:T	87419022	NA,T	NA,C	NA,1	NA,-inf	NA,inf	NA,0.895764	0.000180432	0.000182876
3	chr5:89661217:T:C	89661217	NA,C	NA,T	NA,1	NA,-inf	NA,inf	NA,0.929971	0.000180284	0.000182704
3	chr5:87948535:A:C	87948535	NA,C	NA,A	NA,1	NA,inf	NA,inf	NA,1.01892	0.000180279	0.000183333
3	chr5:87965764:CA:C	87965764	C,C	CA,CA	1,1	-inf,-inf	inf,inf	2.07534,1.51577	0.000179699	0.000185692
3	chr5:89447729:A:T	89447729	NA,T	NA,A	NA,1	NA,-inf	NA,inf	NA,0.839956	0.000179221	0.000181664
3	chr5:88425857:T:A	88425857	NA,A	NA,T	NA,1	NA,-inf	NA,inf	NA,0.942854	0.000178902	0.000181609
3	chr5:89856493:T:G	89856493	NA,G	NA,T	NA,1	NA,-inf	NA,inf	NA,0.962662	0.000178642	0.000181451
3	chr5:89489382:A:G	89489382	NA,G	NA,A	NA,1	NA,-inf	NA,inf	NA,0.861309	0.000178502	0.00018061
3	chr5:89447728:G:A	89447728	NA,A	NA,G	NA,1	NA,-inf	NA,inf	NA,0.836943	0.000178209	0.000180639
3	chr5:89572874:C:T	89572874	NA,T	NA,C	NA,1	NA,inf	NA,inf	NA,1.08073	0.000177671	0.00018079
3	chr5:89110431:C:A	89110431	NA,A	NA,C	NA,1	NA,-inf	NA,inf	NA,0.9309	0.0001776	0.000180546
3	chr5:87624010:G:T	87624010	NA,T	NA,G	NA,1	NA,-inf	NA,inf	NA,0.940485	0.000176736	0.000179219
3	chr5:89046381:A:G	89046381	NA,G	NA,A	NA,1	NA,inf	NA,inf	NA,1.06408	0.000176504	0.000179214
3	chr5:87951369:C:T	87951369	NA,T	NA,C	NA,1	NA,-inf	NA,inf	NA,1.15329	0.000176063	0.000180076
3	chr5:87896184:C:T	87896184	T,T	C,C	1,1	inf,inf	inf,inf	2.76928,2.45216	0.000176049	0.000206364
3	chr5:88567015:C:T	88567015	NA,T	NA,C	NA,1	NA,inf	NA,inf	NA,0.898039	0.00017577	0.000178184
3	chr5:88477914:T:C	88477914	NA,C	NA,T	NA,1	NA,-inf	NA,inf	NA,1.27168	0.00017572	0.000180809
3	chr5:89211857:G:A	89211857	NA,A	NA,G	NA,1	NA,inf	NA,inf	NA,1.05939	0.000175655	0.000178369
3	chr5:87965953:ATAT:A	87965953	NA,A	NA,ATAT	NA,1	NA,inf	NA,inf	NA,1.03821	0.000175269	0.000178321
3	chr5:89489057:G:T	89489057	NA,T	NA,G	NA,1	NA,-inf	NA,inf	NA,0.848607	0.000174397	0.000176462
3	chr5:87984993:C:T	87984993	NA,T	NA,C	NA,1	NA,inf	NA,inf	NA,0.999178	0.000174037	0.000176987
3	chr5:87863186:G:C	87863186	C,C	G,G	1,1	inf,inf	inf,inf	2.42909,1.26231	0.000174027	0.000180466
3	chr5:88013293:T:C	88013293	C,C	T,T	1,1	-inf,-inf	inf,inf	2.65951,0.878374	0.00017386	0.000179352
3	chr5:89531887:T:G	89531887	NA,G	NA,T	NA,1	NA,-inf	NA,inf	NA,0.854084	0.000173771	0.000175854
3	chr5:89113788:T:C	89113788	NA,C	NA,T	NA,1	NA,inf	NA,inf	NA,1.05357	0.000173659	0.000176339
3	chr5:89516030:T:C	89516030	NA,C	NA,T	NA,1	NA,-inf	NA,inf	NA,0.853331	0.000173618	0.000175698
3	chr5:89459637:A:G	89459637	G,G	A,A	1,1	-inf,inf	inf,inf	1.62485,0.797144	0.000173533	0.000176135
3	chr5:88733810:C:T	88733810	T,T	C,C	1,1	-inf,-inf	inf,inf	6.47699,1.28708	0.000173424	0.00061109
3	chr5:89038259:TTATC:T	89038259	NA,T	NA,TTATC	NA,1	NA,inf	NA,inf	NA,1.04069	0.000172832	0.0001756
3	chr5:89031664:A:G	89031664	NA,G	NA,A	NA,1	NA,inf	NA,inf	NA,1.04006	0.000172645	0.00017541
3	chr5:88207943:T:C	88207943	NA,C	NA,T	NA,1	NA,inf	NA,inf	NA,0.890325	0.000172432	0.000174816
3	chr5:89041720:C:T	89041720	NA,T	NA,C	NA,1	NA,inf	NA,inf	NA,1.03878	0.000172283	0.000175042
3	chr5:88257928:T:C	88257928	NA,C	NA,T	NA,1	NA,inf	NA,inf	NA,0.887276	0.000172275	0.000174659
3	chr5:89034353:C:T	89034353	NA,T	NA,C	NA,1	NA,inf	NA,inf	NA,1.03771	0.000171969	0.000174723
3	chr5:89032270:A:G	89032270	NA,G	NA,A	NA,1	NA,inf	NA,inf	NA,1.03762	0.000171942	0.000174696
3	chr5:88534562:A:T	88534562	NA,T	NA,A	NA,1	NA,inf	NA,inf	NA,1.03845	0.000171632	0.000174355
3	chr5:89859339:C:T	89859339	NA,T	NA,C	NA,1	NA,-inf	NA,inf	NA,0.976549	0.000171517	0.000174325
3	chr5:89495373:T:C	89495373	NA,C	NA,T	NA,1	NA,-inf	NA,inf	NA,0.837936	0.000171043	0.000173073
3	chr5:88932891:A:G	88932891	NA,G	NA,A	NA,1	NA,-inf	NA,inf	NA,0.831707	0.000170969	0.000173133
3	chr5:89862192:CTCATT:C	89862192	NA,C	NA,CTCATT	NA,1	NA,inf	NA,inf	NA,1.08744	0.000170916	0.000174185
3	chr5:87846178:T:G	87846178	G,NA	T,NA	1,NA	-inf,NA	inf,NA	1.16894,NA	0.000170684	0.000172869
3	chr5:89964398:T:C	89964398	NA,C	NA,T	NA,1	NA,-inf	NA,inf	NA,0.876825	0.000170633	0.000172954
3	chr5:88734479:C:T	88734479	NA,T	NA,C	NA,1	NA,-inf	NA,inf	NA,0.925653	0.000170589	0.000172827
3	chr5:87482028:A:G	87482028	NA,G	NA,A	NA,1	NA,-inf	NA,inf	NA,0.878241	0.000170516	0.000172847
3	chr5:89465092:C:T	89465092	NA,T	NA,C	NA,1	NA,inf	NA,inf	NA,1.03704	0.000170186	0.00017284
3	chr5:88674534:G:C	88674534	C,C	G,G	1,1	-inf,-inf	inf,inf	3.30609,0.306621	0.000170181	0.000204667
3	chr5:89762072:C:T	89762072	NA,T	NA,C	NA,1	NA,-inf	NA,inf	NA,0.884088	0.000169837	0.000172299
3	chr5:87878110:A:C	87878110	C,C	A,A	1,1	inf,inf	inf,inf	1.92282,2.79533	0.000169624	0.000193987
3	chr5:89110301:T:G	89110301	NA,G	NA,T	NA,1	NA,inf	NA,inf	NA,0.55442	0.000169346	0.000170592
3	chr5:89587995:C:T	89587995	NA,T	NA,C	NA,1	NA,inf	NA,inf	NA,1.01869	0.000169224	0.000171947
3	chr5:87828144:A:G	87828144	G,NA	A,NA	1,NA	-inf,NA	inf,NA	1.15256,NA	0.000168975	0.000170944
3	chr5:89849393:A:C	89849393	NA,C	NA,A	NA,1	NA,inf	NA,inf	NA,1.08328	0.000168833	0.000172077
3	chr5:88529606:A:T	88529606	NA,T	NA,A	NA,1	NA,inf	NA,inf	NA,1.02964	0.000168748	0.000171433
3	chr5:89456714:G:A	89456714	A,A	G,G	1,1	-inf,inf	inf,inf	1.62517,0.778927	0.000168686	0.000171218
3	chr5:89345459:A:G	89345459	NA,G	NA,A	NA,1	NA,-inf	NA,inf	NA,0.926115	0.000168266	0.000170662
3	chr5:89842188:T:C	89842188	NA,C	NA,T	NA,1	NA,inf	NA,inf	NA,1.07664	0.000168197	0.000171702
3	chr5:89451807:G:A	89451807	NA,A	NA,G	NA,1	NA,inf	NA,inf	NA,1.06185	0.000168074	0.00017077
3	chr5:89093419:T:C	89093419	NA,C	NA,T	NA,1	NA,-inf	NA,inf	NA,0.889102	0.00016805	0.000170079
3	chr5:89770195:G:A	89770195	NA,A	NA,G	NA,1	NA,-inf	NA,inf	NA,0.875532	0.000167569	0.000169991
3	chr5:88523025:A:T	88523025	NA,T	NA,A	NA,1	NA,inf	NA,inf	NA,1.02564	0.00016756	0.000170228
3	chr5:89430575:G:A	89430575	NA,A	NA,G	NA,1	NA,inf	NA,inf	NA,1.08803	0.000167319	0.000169976
3	chr5:89110960:T:C	89110960	NA,C	NA,T	NA,1	NA,inf	NA,inf	NA,1.12258	0.000167167	0.000169735
3	chr5:88017720:G:A	88017720	A,A	G,G	1,1	-inf,-inf	inf,inf	2.53314,1.00005	0.000166873	0.000172227
3	chr5:89843590:A:C	89843590	NA,C	NA,A	NA,1	NA,-inf	NA,inf	NA,0.931293	0.000166761	0.000169334
3	chr5:89492238:G:C	89492238	NA,C	NA,G	NA,1	NA,-inf	NA,inf	NA,0.824288	0.000166664	0.000168651
3	chr5:89854211:A:T	89854211	NA,T	NA,A	NA,1	NA,inf	NA,inf	NA,1.07125	0.000166507	0.000169688
3	chr5:89433480:T:C	89433480	NA,C	NA,T	NA,1	NA,inf	NA,inf	NA,1.08341	0.000166137	0.000168775
3	chr5:89839820:C:T	89839820	NA,T	NA,C	NA,1	NA,inf	NA,inf	NA,1.07019	0.000165977	0.00016915
3	chr5:89760932:A:G	89760932	NA,G	NA,A	NA,1	NA,inf	NA,inf	NA,1.0838	0.000165793	0.000169088
3	chr5:89861156:C:G	89861156	NA,G	NA,C	NA,1	NA,inf	NA,inf	NA,1.067	0.000165699	0.000168854
3	chr5:87434574:A:T	87434574	T,NA	A,NA	1,NA	-inf,NA	inf,NA	1.69124,NA	0.000165419	0.000169155
3	chr5:89112017:C:T	89112017	NA,T	NA,C	NA,1	NA,inf	NA,inf	NA,1.02496	0.00016538	0.000167941
3	chr5:87972312:G:A	87972312	A,A	G,G	1,1	-inf,-inf	inf,inf	2.82944,2.06352	0.000164827	0.000186854
3	chr5:89849362:T:G	89849362	NA,G	NA,T	NA,1	NA,inf	NA,inf	NA,1.06835	0.000164742	0.000167903
3	chr5:89290435:G:A	89290435	NA,A	NA,G	NA,1	NA,inf	NA,inf	NA,1.01962	0.000164733	0.000167294
3	chr5:87913666:A:C	87913666	C,C	A,A	1,1	-inf,-inf	inf,inf	2.82857,2.36887	0.000164326	0.000192158
3	chr5:89912222:G:T	89912222	NA,T	NA,G	NA,1	NA,inf	NA,inf	NA,1.1121	0.000164313	0.000167977
3	chr5:87887017:C:T	87887017	T,T	C,C	1,1	inf,inf	inf,inf	2.77807,2.39916	0.000164108	0.000191717
3	chr5:88242072:T:C	88242072	NA,C	NA,T	NA,1	NA,inf	NA,inf	NA,0.869515	0.000163803	0.000166096
3	chr5:89992328:T:C	89992328	NA,C	NA,T	NA,1	NA,-inf	NA,inf	NA,1.07671	0.000163745	0.000167114
3	chr5:88728382:A:G	88728382	NA,G	NA,A	NA,1	NA,-inf	NA,inf	NA,0.887647	0.000163318	0.000165376
3	chr5:89762870:G:C	89762870	NA,C	NA,G	NA,1	NA,-inf	NA,inf	NA,0.859375	0.000162884	0.000165229
3	chr5:89802270:T:A	89802270	NA,A	NA,T	NA,1	NA,-inf	NA,inf	NA,0.857434	0.000162825	0.000165185
3	chr5:89400969:G:T	89400969	NA,T	NA,G	NA,1	NA,inf	NA,inf	NA,1.05407	0.000162737	0.000165624
3	chr5:89894243:T:C	89894243	NA,C	NA,T	NA,1	NA,-inf	NA,inf	NA,0.889128	0.000162446	0.000164842
3	chr5:87746526:T:A	87746526	NA,A	NA,T	NA,1	NA,inf	NA,inf	NA,1.09967	0.000161952	0.00016533
3	chr5:88474626:A:G	88474626	G,NA	A,NA	1,NA	inf,NA	inf,NA	2.19179,NA	0.000161744	0.000166432
3	chr5:89032549:A:C	89032549	NA,C	NA,A	NA,1	NA,inf	NA,inf	NA,0.999257	0.000161591	0.000164172
3	chr5:87966468:G:A	87966468	A,A	G,G	1,1	-inf,-inf	inf,inf	2.05438,1.46985	0.000161562	0.000166881
3	chr5:87909674:A:C	87909674	C,C	A,A	1,1	inf,inf	inf,inf	2.76284,2.40602	0.000161378	0.000188571
3	chr5:88594239:G:T	88594239	NA,T	NA,G	NA,1	NA,-inf	NA,inf	NA,0.876815	0.000161333	0.000163744
3	chr5:88556253:T:C	88556253	NA,C	NA,T	NA,1	NA,-inf	NA,inf	NA,0.869317	0.000160739	0.000163066
3	chr5:87899556:C:T	87899556	T,T	C,C	1,1	inf,inf	inf,inf	2.78099,2.38283	0.000160632	0.000187552
3	chr5:88865020:C:T	88865020	NA,T	NA,C	NA,1	NA,-inf	NA,inf	NA,0.843509	0.000160473	0.000162827
3	chr5:87747894:G:A	87747894	NA,A	NA,G	NA,1	NA,inf	NA,inf	NA,1.09352	0.000160388	0.00016373
3	chr5:87704283:A:G	87704283	NA,G	NA,A	NA,1	NA,inf	NA,inf	NA,0.962604	0.000160324	0.000163123
3	chr5:89899525:A:C	89899525	NA,C	NA,A	NA,1	NA,inf	NA,inf	NA,1.04705	0.000160271	0.000163313
3	chr5:88107763:C:T	88107763	NA,T	NA,C	NA,1	NA,inf	NA,inf	NA,0.992358	0.00016015	0.000163026
3	chr5:89794715:T:C	89794715	NA,C	NA,T	NA,1	NA,-inf	NA,inf	NA,0.849086	0.00016015	0.000162476
3	chr5:89661698:G:A	89661698	NA,A	NA,G	NA,1	NA,-inf	NA,inf	NA,0.86429	0.000159632	0.000161808
3	chr5:88602657:C:T	88602657	NA,T	NA,C	NA,1	NA,inf	NA,inf	NA,1.00818	0.000159468	0.000161957
3	chr5:89121323:G:A	89121323	NA,A	NA,G	NA,1	NA,inf	NA,inf	NA,1.00284	0.000159422	0.000161891
3	chr5:87560756:G:A	87560756	A,A	G,G	1,1	-inf,inf	inf,inf	2.10517,0.0432765	0.000159389	0.000161554
3	chr5:88028539:G:A	88028539	NA,A	NA,G	NA,1	NA,inf	NA,inf	NA,1.05501	0.000159196	0.000162147
3	chr5:89580785:T:G	89580785	NA,G	NA,T	NA,1	NA,-inf	NA,inf	NA,0.913323	0.000159076	0.000161422
3	chr5:89625502:G:A	89625502	A,NA	G,NA	1,NA	inf,NA	inf,NA	1.19662,NA	0.000159053	0.00016168
3	chr5:89623096:C:T	89623096	NA,T	NA,C	NA,1	NA,-inf	NA,inf	NA,0.860575	0.000158699	0.000160857
3	chr5:89829110:A:T	89829110	NA,T	NA,A	NA,1	NA,inf	NA,inf	NA,1.04198	0.000158578	0.0001616
3	chr5:87839151:G:A	87839151	A,NA	G,NA	1,NA	-inf,NA	inf,NA	2.1544,NA	0.000158407	0.000162212
3	chr5:87594742:C:A	87594742	A,A	C,C	1,1	-inf,inf	inf,inf	2.09951,0.0495545	0.000158288	0.00016044
3	chr5:88830522:T:C	88830522	NA,C	NA,T	NA,1	NA,-inf	NA,inf	NA,0.77436	0.000158243	0.000159962
3	chr5:89514491:T:C	89514491	C,C	T,T	1,1	inf,-inf	inf,inf	1.59074,0.898872	0.000158239	0.000160265
3	chr5:88895132:C:T	88895132	NA,T	NA,C	NA,1	NA,-inf	NA,inf	NA,0.834535	0.000158168	0.000160493
3	chr5:89529741:T:A	89529741	A,A	T,T	1,1	inf,-inf	inf,inf	1.66939,0.807389	0.000157624	0.000159671
3	chr5:89946118:T:C	89946118	NA,C	NA,T	NA,1	NA,-inf	NA,inf	NA,0.845108	0.000157408	0.000159508
3	chr5:89490934:T:C	89490934	NA,C	NA,T	NA,1	NA,-inf	NA,inf	NA,0.79301	0.000157303	0.000159194
3	chr5:88543983:G:A	88543983	NA,A	NA,G	NA,1	NA,inf	NA,inf	NA,0.975319	0.000157118	0.000159453
3	chr5:89394668:C:T	89394668	NA,T	NA,C	NA,1	NA,inf	NA,inf	NA,1.03183	0.000156968	0.000159749
3	chr5:87850510:T:G	87850510	G,G	T,T	1,1	inf,inf	inf,inf	1.94377,2.73382	0.000156496	0.000178677
3	chr5:89109044:A:T	89109044	NA,T	NA,A	NA,1	NA,inf	NA,inf	NA,1.08035	0.000156276	0.000158681
3	chr5:89435197:CA:C	89435197	NA,C	NA,CA	NA,1	NA,inf	NA,inf	NA,1.04374	0.000155938	0.000158414
3	chr5:88605013:C:T	88605013	NA,T	NA,C	NA,1	NA,-inf	NA,inf	NA,0.854925	0.000155128	0.00015745
3	chr5:89773791:G:T	89773791	NA,T	NA,G	NA,1	NA,-inf	NA,inf	NA,0.87145	0.000155035	0.000157424
3	chr5:89251907:G:A	89251907	NA,A	NA,G	NA,1	NA,-inf	NA,inf	NA,0.75558	0.000154221	0.000156108
3	chr5:87873643:A:T	87873643	NA,T	NA,A	NA,1	NA,-inf	NA,inf	NA,1.05578	0.000153913	0.000157257
3	chr5:90031276:T:C	90031276	NA,C	NA,T	NA,1	NA,-inf	NA,inf	NA,0.846134	0.00015376	0.000155952
3	chr5:87553806:A:G	87553806	G,G	A,A	1,1	-inf,inf	inf,inf	2.08883,0.00489863	0.000153529	0.000155597
3	chr5:87950750:A:T	87950750	T,T	A,A	1,1	-inf,-inf	inf,inf	2.03986,1.46848	0.000153523	0.000158664
3	chr5:88973852:G:A	88973852	NA,A	NA,G	NA,1	NA,inf	NA,inf	NA,1.15127	0.000153459	0.000155796
3	chr5:89050039:C:T	89050039	NA,T	NA,C	NA,1	NA,inf	NA,inf	NA,0.968291	0.000152796	0.000155252
3	chr5:89876412:T:C	89876412	NA,C	NA,T	NA,1	NA,-inf	NA,inf	NA,0.892654	0.000152498	0.000154944
3	chr5:89623014:C:G	89623014	NA,G	NA,C	NA,1	NA,inf	NA,inf	NA,0.986544	0.000152127	0.000154867
3	chr5:87554999:C:T	87554999	T,T	C,C	1,1	-inf,inf	inf,inf	2.08616,0.0339307	0.00015204	0.000154104
3	chr5:87960517:T:C	87960517	NA,C	NA,T	NA,1	NA,-inf	NA,inf	NA,0.82427	0.000151811	0.000154002
3	chr5:89835935:T:C	89835935	NA,C	NA,T	NA,1	NA,inf	NA,inf	NA,1.01618	0.000151555	0.000154444
3	chr5:89279388:T:TGTAACACA	89279388	NA,TGTAACACA	NA,T	NA,1	NA,inf	NA,inf	NA,0.968659	0.000151514	0.00015386
3	chr5:87422961:A:G	87422961	NA,G	NA,A	NA,1	NA,inf	NA,inf	NA,0.929744	0.000151378	0.0001541
3	chr5:88992134:A:G	88992134	NA,G	NA,A	NA,1	NA,inf	NA,inf	NA,1.0629	0.000151373	0.000153712
3	chr5:89570489:T:G	89570489	NA,G	NA,T	NA,1	NA,-inf	NA,inf	NA,0.937094	0.000151321	0.000153748
3	chr5:89051238:G:C	89051238	NA,C	NA,G	NA,1	NA,inf	NA,inf	NA,0.962011	0.000151283	0.000153714
3	chr5:89534755:G:A	89534755	NA,A	NA,G	NA,1	NA,inf	NA,inf	NA,0.949347	0.000150975	0.000153378
3	chr5:89998404:C:T	89998404	NA,T	NA,C	NA,1	NA,-inf	NA,inf	NA,0.833085	0.000150392	0.000152537
3	chr5:89987397:G:A	89987397	NA,A	NA,G	NA,1	NA,-inf	NA,inf	NA,0.832661	0.000150315	0.00015246
3	chr5:90046362:A:G	90046362	NA,G	NA,A	NA,1	NA,-inf	NA,inf	NA,0.832052	0.000150024	0.000152164
3	chr5:88468306:T:A	88468306	A,NA	T,NA	1,NA	-inf,NA	inf,NA	1.11619,NA	0.000149997	0.00015291
3	chr5:89848474:A:G	89848474	NA,G	NA,A	NA,1	NA,inf	NA,inf	NA,1.00983	0.000149994	0.000152852
3	chr5:88557228:T:C	88557228	NA,C	NA,T	NA,1	NA,inf	NA,inf	NA,0.962241	0.000149938	0.000152285
3	chr5:89846497:C:T	89846497	NA,T	NA,C	NA,1	NA,inf	NA,inf	NA,1.00777	0.000149903	0.000152751
3	chr5:89562990:C:T	89562990	NA,T	NA,C	NA,1	NA,inf	NA,inf	NA,0.954993	0.000149878	0.000152299
3	chr5:88667782:G:A	88667782	A,A	G,G	1,1	-inf,-inf	inf,inf	3.21366,0.335763	0.000149799	0.000178455
3	chr5:89328987:C:G	89328987	NA,G	NA,C	NA,1	NA,inf	NA,inf	NA,0.447233	0.000149736	0.000150875
3	chr5:89936102:A:T	89936102	NA,T	NA,A	NA,1	NA,-inf	NA,inf	NA,0.817319	0.000149619	0.000151626
3	chr5:89911589:C:T	89911589	NA,T	NA,C	NA,1	NA,inf	NA,inf	NA,1.00209	0.00014949	0.000152324
3	chr5:89887278:T:C	89887278	NA,C	NA,T	NA,1	NA,inf	NA,inf	NA,1.00156	0.000149417	0.000152231
3	chr5:89891899:T:C	89891899	NA,C	NA,T	NA,1	NA,inf	NA,inf	NA,1.00331	0.000149325	0.000152149
3	chr5:87828632:C:T	87828632	T,NA	C,NA	1,NA	-inf,NA	inf,NA	1.09484,NA	0.000149107	0.000150862
3	chr5:87941657:G:A	87941657	NA,A	NA,G	NA,1	NA,inf	NA,inf	NA,0.95022	0.000149092	0.000151708
3	chr5:87421697:G:A	87421697	NA,A	NA,G	NA,1	NA,inf	NA,inf	NA,0.921264	0.000149045	0.000151724
3	chr5:87919001:A:T	87919001	NA,T	NA,A	NA,1	NA,-inf	NA,inf	NA,0.834888	0.000149	0.000150995
3	chr5:87964005:C:T	87964005	T,T	C,C	1,1	-inf,-inf	inf,inf	2.76896,2.04202	0.000148786	0.000168017
3	chr5:89836692:G:A	89836692	NA,A	NA,G	NA,1	NA,-inf	NA,inf	NA,0.895132	0.000148727	0.000151164
3	chr5:89685430:T:C	89685430	NA,C	NA,T	NA,1	NA,inf	NA,inf	NA,0.973549	0.000148512	0.000151209
3	chr5:87696667:T:C	87696667	NA,C	NA,T	NA,1	NA,inf	NA,inf	NA,0.910634	0.000148448	0.000150635
3	chr5:89265284:G:A	89265284	NA,A	NA,G	NA,1	NA,inf	NA,inf	NA,0.956848	0.000148351	0.00015065
3	chr5:89865196:A:G	89865196	NA,G	NA,A	NA,1	NA,inf	NA,inf	NA,1.00502	0.000147963	0.000150777
3	chr5:89940997:T:C	89940997	NA,C	NA,T	NA,1	NA,-inf	NA,inf	NA,0.810806	0.000147934	0.000149921
3	chr5:87586734:C:T	87586734	T,T	C,C	1,1	-inf,inf	inf,inf	2.06689,0.0341582	0.000147911	0.000149916
3	chr5:88497190:G:A	88497190	NA,A	NA,G	NA,1	NA,-inf	NA,inf	NA,0.805669	0.000147525	0.000149606
3	chr5:89937345:C:T	89937345	NA,T	NA,C	NA,1	NA,-inf	NA,inf	NA,0.808924	0.000147444	0.000149425
3	chr5:88118830:C:T	88118830	NA,T	NA,C	NA,1	NA,inf	NA,inf	NA,0.858708	0.000147216	0.000149472
3	chr5:89831570:G:A	89831570	NA,A	NA,G	NA,1	NA,-inf	NA,inf	NA,0.888644	0.000147092	0.000149502
3	chr5:89133531:G:A	89133531	NA,A	NA,G	NA,1	NA,inf	NA,inf	NA,0.954693	0.000146969	0.000149249
3	chr5:89799378:A:G	89799378	NA,G	NA,A	NA,1	NA,-inf	NA,inf	NA,0.799663	0.000146873	0.000149002
3	chr5:89979205:G:A	89979205	NA,A	NA,G	NA,1	NA,inf	NA,inf	NA,1.01079	0.00014677	0.000149767
3	chr5:89991886:T:C	89991886	NA,C	NA,T	NA,1	NA,-inf	NA,inf	NA,0.795734	0.000146769	0.00014885
3	chr5:89844329:G:A	89844329	NA,A	NA,G	NA,1	NA,inf	NA,inf	NA,0.996231	0.000146729	0.00014952
3	chr5:88899935:A:G	88899935	NA,G	NA,A	NA,1	NA,inf	NA,inf	NA,0.926672	0.000146163	0.000149063
3	chr5:87523711:T:C	87523711	NA,C	NA,T	NA,1	NA,-inf	NA,inf	NA,0.792319	0.000146124	0.000148146
3	chr5:89748654:G:A	89748654	NA,A	NA,G	NA,1	NA,inf	NA,inf	NA,0.920183	0.000146111	0.000148579
3	chr5:87543195:A:G	87543195	G,G	A,A	1,1	-inf,inf	inf,inf	2.07009,0.00125562	0.00014602	0.000147996
3	chr5:87621469:C:T	87621469	NA,T	NA,C	NA,1	NA,inf	NA,inf	NA,0.909664	0.000145992	0.000148178
3	chr5:88666480:C:A	88666480	A,A	C,C	1,1	-inf,-inf	inf,inf	2.95397,0.419451	0.000145959	0.000176464
3	chr5:89408136:G:A	89408136	NA,A	NA,G	NA,1	NA,inf	NA,inf	NA,0.986922	0.000145944	0.000148523
3	chr5:89939572:G:T	89939572	NA,T	NA,G	NA,1	NA,-inf	NA,inf	NA,0.803055	0.000145919	0.000147881
3	chr5:87729198:T:G	87729198	NA,G	NA,T	NA,1	NA,inf	NA,inf	NA,0.907842	0.000145915	0.000148441
3	chr5:88963206:ATAGAGT:A	88963206	NA,A	NA,ATAGAGT	NA,1	NA,-inf	NA,inf	NA,0.80117	0.000145269	0.000147588
3	chr5:88667943:A:G	88667943	G,G	A,A	1,1	-inf,-inf	inf,inf	3.2082,0.315523	0.000145269	0.000173013
3	chr5:89772689:C:A	89772689	NA,A	NA,C	NA,1	NA,-inf	NA,inf	NA,0.832459	0.000145218	0.000147454
3	chr5:87870899:A:T	87870899	T,NA	A,NA	1,NA	-inf,NA	inf,NA	1.08736,NA	0.000145148	0.000147013
3	chr5:88647527:C:T	88647527	T,T	C,C	1,1	-inf,-inf	inf,inf	3.07562,0.26889	0.000145083	0.000170579
3	chr5:87860977:A:C	87860977	C,NA	A,NA	1,NA	-inf,NA	inf,NA	1.08683,NA	0.000145012	0.000146876
3	chr5:89586463:C:T	89586463	NA,T	NA,C	NA,1	NA,-inf	NA,inf	NA,0.857219	0.000144771	0.000146914
3	chr5:89998615:T:C	89998615	NA,C	NA,T	NA,1	NA,inf	NA,inf	NA,1.00052	0.000144743	0.00014769
3	chr5:89806511:G:A	89806511	NA,A	NA,G	NA,1	NA,-inf	NA,inf	NA,0.790416	0.00014468	0.000146778
3	chr5:89805689:C:T	89805689	NA,T	NA,C	NA,1	NA,-inf	NA,inf	NA,0.790416	0.00014468	0.000146778
3	chr5:89975116:A:G	89975116	NA,G	NA,A	NA,1	NA,-inf	NA,inf	NA,0.809991	0.000144497	0.00014656
3	chr5:88190775:C:T	88190775	T,T	C,C	1,1	-inf,inf	inf,inf	0.0826492,2.15077	0.000144488	0.000146617
3	chr5:87420818:T:A	87420818	NA,A	NA,T	NA,1	NA,inf	NA,inf	NA,0.906679	0.000144407	0.000146957
3	chr5:88492114:A:T	88492114	NA,T	NA,A	NA,1	NA,-inf	NA,inf	NA,0.79346	0.000144368	0.000146406
3	chr5:90038421:T:C	90038421	NA,C	NA,T	NA,1	NA,inf	NA,inf	NA,0.999143	0.000144344	0.000147283
3	chr5:87612071:A:AG	87612071	NA,AG	NA,A	NA,1	NA,inf	NA,inf	NA,0.933035	0.000144169	0.000147003
3	chr5:89782019:G:A	89782019	NA,A	NA,G	NA,1	NA,-inf	NA,inf	NA,0.828856	0.000144037	0.000146257
3	chr5:88493991:GA:G	88493991	NA,G	NA,GA	NA,1	NA,-inf	NA,inf	NA,0.791928	0.000143973	0.000146006
3	chr5:88553883:T:C	88553883	NA,C	NA,T	NA,1	NA,inf	NA,inf	NA,0.937371	0.000143928	0.000146164
3	chr5:89873731:A:T	89873731	NA,T	NA,A	NA,1	NA,-inf	NA,inf	NA,0.887456	0.000143849	0.000146275
3	chr5:87543673:A:G	87543673	G,G	A,A	1,1	-inf,inf	inf,inf	2.06452,0.0345008	0.000143823	0.000145785
3	chr5:87926977:C:T	87926977	T,T	C,C	1,1	-inf,-inf	inf,inf	1.9899,2.65608	0.000143726	0.000163937
3	chr5:89396141:A:G	89396141	NA,G	NA,A	NA,1	NA,inf	NA,inf	NA,0.422292	0.000143668	0.00014477
3	chr5:89471244:C:T	89471244	NA,T	NA,C	NA,1	NA,-inf	NA,inf	NA,0.756434	0.00014361	0.000145323
3	chr5:89974012:A:G	89974012	NA,G	NA,A	NA,1	NA,inf	NA,inf	NA,0.996765	0.000143565	0.000146489
3	chr5:88512390:A:G	88512390	NA,G	NA,A	NA,1	NA,inf	NA,inf	NA,0.92707	0.000143543	0.00014581
3	chr5:89706352:A:G	89706352	NA,G	NA,A	NA,1	NA,inf	NA,inf	NA,0.953291	0.000143414	0.000146022
3	chr5:90019191:T:C	90019191	NA,C	NA,T	NA,1	NA,inf	NA,inf	NA,0.993592	0.000143162	0.000146075
3	chr5:87748747:C:T	87748747	NA,T	NA,C	NA,1	NA,-inf	NA,inf	NA,0.829006	0.000142794	0.00014482
3	chr5:87545472:G:T	87545472	T,T	G,G	1,1	-inf,inf	inf,inf	2.05983,0.0116584	0.000142699	0.000144636
3	chr5:89939788:T:C	89939788	NA,C	NA,T	NA,1	NA,-inf	NA,inf	NA,0.834815	0.000142641	0.000144728
3	chr5:87988360:C:A	87988360	NA,A	NA,C	NA,1	NA,-inf	NA,inf	NA,0.797462	0.000142485	0.000144629
3	chr5:87996616:C:A	87996616	NA,A	NA,C	NA,1	NA,-inf	NA,inf	NA,0.797462	0.000142485	0.000144629
3	chr5:90033342:G:T	90033342	NA,T	NA,G	NA,1	NA,inf	NA,inf	NA,0.989419	0.000142227	0.000145118
3	chr5:87576937:A:G	87576937	G,G	A,A	1,1	-inf,inf	inf,inf	2.0454,0.0534982	0.000141909	0.000143841
3	chr5:87591295:G:A	87591295	A,A	G,G	1,1	-inf,inf	inf,inf	2.01236,0.0237641	0.00014172	0.000143619
3	chr5:89975547:A:G	89975547	NA,G	NA,A	NA,1	NA,-inf	NA,inf	NA,0.798616	0.000141649	0.000143675
3	chr5:87958370:C:T	87958370	T,T	C,C	1,1	-inf,-inf	inf,inf	2.7425,2.03382	0.000141641	0.000159846
3	chr5:89824510:C:T	89824510	NA,T	NA,C	NA,1	NA,inf	NA,inf	NA,0.932221	0.000141565	0.000144076
3	chr5:87727575:G:T	87727575	NA,T	NA,G	NA,1	NA,inf	NA,inf	NA,0.99848	0.000141564	0.000144375
3	chr5:88461565:GC:G	88461565	NA,G	NA,GC	NA,1	NA,inf	NA,inf	NA,1.01594	0.000141451	0.000144258
3	chr5:90034838:C:T	90034838	NA,T	NA,C	NA,1	NA,inf	NA,inf	NA,0.984118	0.00014108	0.000143943
3	chr5:89574707:G:A	89574707	NA,A	NA,G	NA,1	NA,-inf	NA,inf	NA,0.896753	0.000140878	0.000143165
3	chr5:89879148:C:T	89879148	NA,T	NA,C	NA,1	NA,-inf	NA,inf	NA,0.817121	0.000140783	0.000143027
3	chr5:89905889:C:T	89905889	NA,T	NA,C	NA,1	NA,-inf	NA,inf	NA,0.816757	0.000140681	0.000142922
3	chr5:89601811:T:C	89601811	C,NA	T,NA	1,NA	inf,NA	inf,NA	1.85866,NA	0.00014053	0.000143485
3	chr5:88812610:TC:T	88812610	T,T	TC,TC	1,1	inf,inf	inf,inf	5.68117,1.29567	0.000140378	0.000312307
3	chr5:89361302:T:C	89361302	NA,C	NA,T	NA,1	NA,inf	NA,inf	NA,0.419856	0.000140344	0.000141445
3	chr5:89122576:A:C	89122576	NA,C	NA,A	NA,1	NA,inf	NA,inf	NA,0.74077	0.00014022	0.00014183
3	chr5:87991193:C:T	87991193	T,T	C,C	1,1	-inf,-inf	inf,inf	2.77721,1.99842	0.000140145	0.00015807
3	chr5:89367502:T:C	89367502	NA,C	NA,T	NA,1	NA,-inf	NA,inf	NA,0.735414	0.000140112	0.000142174
3	chr5:89341656:C:G	89341656	NA,G	NA,C	NA,1	NA,inf	NA,inf	NA,0.916301	0.000139968	0.00014214
3	chr5:89837819:GTAATTTTGAGC:G	89837819	NA,G	NA,GTAATTTTGAGC	NA,1	NA,-inf	NA,inf	NA,0.871059	0.000139869	0.000142232
3	chr5:89708871:G:A	89708871	NA,A	NA,G	NA,1	NA,inf	NA,inf	NA,0.931563	0.000139859	0.000142343
3	chr5:87820086:T:G	87820086	NA,G	NA,T	NA,1	NA,-inf	NA,inf	NA,0.807391	0.000139669	0.000141825
3	chr5:89908717:T:C	89908717	NA,C	NA,T	NA,1	NA,inf	NA,inf	NA,0.96694	0.000139566	0.000142202
3	chr5:90017659:T:C	90017659	NA,C	NA,T	NA,1	NA,inf	NA,inf	NA,0.976787	0.000139402	0.000142231
3	chr5:87973577:G:C	87973577	NA,C	NA,G	NA,1	NA,inf	NA,inf	NA,0.902253	0.000139183	0.000141601
3	chr5:87973561:T:G	87973561	NA,G	NA,T	NA,1	NA,inf	NA,inf	NA,0.902253	0.000139183	0.000141601
3	chr5:89960721:T:C	89960721	NA,C	NA,T	NA,1	NA,inf	NA,inf	NA,0.948809	0.000139001	0.000141669
3	chr5:89962130:C:T	89962130	NA,T	NA,C	NA,1	NA,inf	NA,inf	NA,0.946604	0.000138662	0.00014132
3	chr5:87980566:G:A	87980566	NA,A	NA,G	NA,1	NA,-inf	NA,inf	NA,0.781327	0.000138608	0.000140694
3	chr5:89239577:G:A	89239577	NA,A	NA,G	NA,1	NA,inf	NA,inf	NA,0.916	0.000138601	0.000140755
3	chr5:89203612:C:G	89203612	NA,G	NA,C	NA,1	NA,-inf	NA,inf	NA,0.695275	0.00013845	0.000140161
3	chr5:87917730:T:C	87917730	C,C	T,T	1,1	-inf,-inf	inf,inf	1.96967,2.64407	0.000138095	0.000157311
3	chr5:87490962:C:A	87490962	A,A	C,C	1,1	-inf,-inf	inf,inf	1.76009,0.647448	0.000137862	0.000139801
3	chr5:88802749:A:G	88802749	NA,G	NA,A	NA,1	NA,-inf	NA,inf	NA,0.699854	0.000137851	0.000139398
3	chr5:89313748:C:G	89313748	NA,G	NA,C	NA,1	NA,-inf	NA,inf	NA,0.806161	0.000137746	0.000139585
3	chr5:90037540:T:C	90037540	NA,C	NA,T	NA,1	NA,inf	NA,inf	NA,0.967966	0.00013746	0.000140245
3	chr5:90055150:C:G	90055150	NA,G	NA,C	NA,1	NA,inf	NA,inf	NA,0.966359	0.00013719	0.000139967
3	chr5:89084755:A:G	89084755	NA,G	NA,A	NA,1	NA,inf	NA,inf	NA,0.721897	0.000136807	0.000138371
3	chr5:88013171:A:G	88013171	G,G	A,A	1,1	-inf,-inf	inf,inf	2.74288,2.00275	0.00013676	0.000154144
3	chr5:89985719:A:AT	89985719	NA,AT	NA,A	NA,1	NA,-inf	NA,inf	NA,0.755393	0.000136606	0.000138552
3	chr5:87604432:T:A	87604432	NA,A	NA,T	NA,1	NA,-inf	NA,inf	NA,0.788923	0.000136597	0.000138621
3	chr5:89461417:A:G	89461417	G,G	A,A	1,1	-inf,inf	inf,inf	1.53448,0.776758	0.000136549	0.000138628
3	chr5:89398222:G:A	89398222	NA,A	NA,G	NA,1	NA,inf	NA,inf	NA,0.887227	0.000136405	0.000138491
3	chr5:89392114:C:A	89392114	NA,A	NA,C	NA,1	NA,-inf	NA,inf	NA,0.738778	0.00013628	0.000137921
3	chr5:89846341:A:G	89846341	NA,G	NA,A	NA,1	NA,inf	NA,inf	NA,0.947148	0.000136124	0.000138693
3	chr5:89704301:T:C	89704301	NA,C	NA,T	NA,1	NA,inf	NA,inf	NA,0.893558	0.000136106	0.000138606
3	chr5:90033591:G:C	90033591	NA,C	NA,G	NA,1	NA,inf	NA,inf	NA,0.961324	0.000136052	0.000138805
3	chr5:89479309:C:T	89479309	NA,T	NA,C	NA,1	NA,inf	NA,inf	NA,0.903091	0.000135686	0.000138032
3	chr5:88004098:A:G	88004098	G,G	A,A	1,1	-inf,-inf	inf,inf	2.66923,2.04189	0.000135657	0.000152492
3	chr5:90039707:C:T	90039707	NA,T	NA,C	NA,1	NA,inf	NA,inf	NA,0.958457	0.000135516	0.000138255
3	chr5:89594621:T:C	89594621	NA,C	NA,T	NA,1	NA,inf	NA,inf	NA,1.01093	0.000135394	0.000137906
3	chr5:88642739:T:A	88642739	A,A	T,T	1,1	-inf,-inf	inf,inf	3.02703,0.304786	0.000135193	0.000158606
3	chr5:89873471:C:T	89873471	NA,T	NA,C	NA,1	NA,inf	NA,inf	NA,0.930111	0.000135099	0.000137569
3	chr5:88227885:T:C	88227885	NA,C	NA,T	NA,1	NA,inf	NA,inf	NA,0.756497	0.000135062	0.000136968
3	chr5:87424479:T:C	87424479	NA,C	NA,T	NA,1	NA,-inf	NA,inf	NA,0.750487	0.000134924	0.000136819
3	chr5:89314235:T:C	89314235	NA,C	NA,T	NA,1	NA,-inf	NA,inf	NA,0.734849	0.000134907	0.000136471
3	chr5:88013267:G:C	88013267	C,C	G,G	1,1	-inf,-inf	inf,inf	2.61667,0.758814	0.000134904	0.000139018
3	chr5:87989155:C:T	87989155	T,T	C,C	1,1	-inf,-inf	inf,inf	2.74978,1.99206	0.000134843	0.000151868
3	chr5:87535220:T:A	87535220	A,A	T,T	1,1	-inf,-inf	inf,inf	2.03449,0.0123487	0.000134666	0.000136496
3	chr5:88856067:G:C	88856067	NA,C	NA,G	NA,1	NA,-inf	NA,inf	NA,0.74518	0.000134658	0.000136652
3	chr5:89470262:G:A	89470262	NA,A	NA,G	NA,1	NA,inf	NA,inf	NA,0.893949	0.000134501	0.00013661
3	chr5:88412987:A:G	88412987	NA,G	NA,A	NA,1	NA,inf	NA,inf	NA,0.906435	0.000134452	0.000136834
3	chr5:88858920:T:C	88858920	NA,C	NA,T	NA,1	NA,-inf	NA,inf	NA,0.744042	0.000134391	0.000136381
3	chr5:88224456:G:A	88224456	NA,A	NA,G	NA,1	NA,inf	NA,inf	NA,0.909558	0.000134308	0.000136702
3	chr5:89606775:A:T	89606775	NA,T	NA,A	NA,1	NA,inf	NA,inf	NA,0.89573	0.0001343	0.000136822
3	chr5:88171463:A:G	88171463	G,NA	A,NA	1,NA	inf,NA	inf,NA	2.09878,NA	0.000134173	0.000137973
3	chr5:87985637:A:C	87985637	C,C	A,A	1,1	-inf,-inf	inf,inf	2.17325,1.23612	0.000134141	0.000138576
3	chr5:89852889:G:A	89852889	NA,A	NA,G	NA,1	NA,-inf	NA,inf	NA,0.795157	0.000133908	0.000136016
3	chr5:89898538:G:A	89898538	NA,A	NA,G	NA,1	NA,-inf	NA,inf	NA,0.79087	0.000133871	0.000135966
3	chr5:88378548:G:C	88378548	NA,C	NA,G	NA,1	NA,inf	NA,inf	NA,0.895887	0.000133854	0.000136131
3	chr5:87725025:T:C	87725025	NA,C	NA,T	NA,1	NA,inf	NA,inf	NA,0.859172	0.000133482	0.000135788
3	chr5:88956096:AAGG:A	88956096	NA,A	NA,AAGG	NA,1	NA,inf	NA,inf	NA,1.01495	0.000133429	0.000135644
3	chr5:87894532:C:A	87894532	A,NA	C,NA	1,NA	-inf,NA	inf,NA	1.05327,NA	0.000133369	0.000135092
3	chr5:88110206:G:A	88110206	NA,A	NA,G	NA,1	NA,inf	NA,inf	NA,0.84742	0.00013327	0.000135535
3	chr5:89586641:C:G	89586641	NA,G	NA,C	NA,1	NA,-inf	NA,inf	NA,0.82897	0.000133079	0.000135033
3	chr5:87652617:C:T	87652617	NA,T	NA,C	NA,1	NA,-inf	NA,inf	NA,0.777987	0.000132819	0.000134899
3	chr5:88601828:G:A	88601828	NA,A	NA,G	NA,1	NA,inf	NA,inf	NA,0.896183	0.000132694	0.000134788
3	chr5:87544982:T:C	87544982	C,C	T,T	1,1	-inf,inf	inf,inf	2.02415,0.00786591	0.000132663	0.000134464
3	chr5:89826281:G:A	89826281	NA,A	NA,G	NA,1	NA,-inf	NA,inf	NA,0.823609	0.000132655	0.000134806
3	chr5:89095690:T:C	89095690	C,C	T,T	1,1	-inf,-inf	inf,inf	2.72099,1.64658	0.000132597	0.000133191
3	chr5:88649559:A:G	88649559	G,G	A,A	1,1	-inf,-inf	inf,inf	3.09751,0.085952	0.000132498	0.000156305
3	chr5:88012881:C:T	88012881	T,T	C,C	1,1	-inf,-inf	inf,inf	2.45379,0.906167	0.000132372	0.000136447
3	chr5:88536193:T:C	88536193	NA,C	NA,T	NA,1	NA,-inf	NA,inf	NA,0.744609	0.000132289	0.000133933
3	chr5:89586075:G:A	89586075	NA,A	NA,G	NA,1	NA,-inf	NA,inf	NA,0.824984	0.000132249	0.00013419
3	chr5:87584984:CTTCTTTGTGTTCATAAA:C	87584984	C,C	CTTCTTTGTGTTCATAAA,CTTCTTTGTGTTCATAAA	1,1	-inf,inf	inf,inf	2.01257,0.0353503	0.000132189	0.000133985
3	chr5:90018284:G:A	90018284	NA,A	NA,G	NA,1	NA,inf	NA,inf	NA,0.941799	0.000131891	0.000134554
3	chr5:89676730:T:C	89676730	C,C	T,T	1,1	inf,-inf	inf,inf	0.522225,2.09149	0.000131625	0.000134806
3	chr5:89954370:G:A	89954370	NA,A	NA,G	NA,1	NA,-inf	NA,inf	NA,0.729732	0.000131598	0.000133339
3	chr5:89426099:G:A	89426099	NA,A	NA,G	NA,1	NA,inf	NA,inf	NA,0.869488	0.000131478	0.000133743
3	chr5:88372285:A:G	88372285	NA,G	NA,A	NA,1	NA,-inf	NA,inf	NA,1.0776	0.000131399	0.000134949
3	chr5:88232070:A:G	88232070	NA,G	NA,A	NA,1	NA,inf	NA,inf	NA,0.857042	0.000131279	0.000133447
3	chr5:87914751:A:C	87914751	C,C	A,A	1,1	-inf,-inf	inf,inf	1.9098,2.64589	0.000131097	0.000148942
3	chr5:87578720:C:A	87578720	A,A	C,C	1,1	-inf,inf	inf,inf	2.00612,0.0741593	0.000131066	0.000132865
3	chr5:88255818:C:T	88255818	NA,T	NA,C	NA,1	NA,inf	NA,inf	NA,0.839275	0.000131013	0.000133141
3	chr5:89468144:G:A	89468144	NA,A	NA,G	NA,1	NA,-inf	NA,inf	NA,0.795363	0.000130875	0.000132705
3	chr5:89985823:A:G	89985823	NA,G	NA,A	NA,1	NA,-inf	NA,inf	NA,0.73054	0.000130795	0.000132664
3	chr5:88745064:T:A	88745064	NA,A	NA,T	NA,1	NA,-inf	NA,inf	NA,0.761637	0.000130673	0.000132506
3	chr5:90033344:G:C	90033344	NA,C	NA,G	NA,1	NA,inf	NA,inf	NA,0.935096	0.000130541	0.000133172
3	chr5:87578721:C:G	87578721	G,G	C,C	1,1	-inf,inf	inf,inf	2.00354,0.0739872	0.000130293	0.000132081
3	chr5:89542299:A:G	89542299	NA,G	NA,A	NA,1	NA,-inf	NA,inf	NA,0.839168	0.000129561	0.00013163
3	chr5:89060686:C:T	89060686	NA,T	NA,C	NA,1	NA,inf	NA,inf	NA,0.879374	0.000129546	0.000131564
3	chr5:89080643:A:G	89080643	NA,G	NA,A	NA,1	NA,inf	NA,inf	NA,0.86809	0.000129388	0.000131464
3	chr5:88961856:T:C	88961856	NA,C	NA,T	NA,1	NA,inf	NA,inf	NA,1.00499	0.000129179	0.000131358
3	chr5:88734037:C:A	88734037	NA,A	NA,C	NA,1	NA,-inf	NA,inf	NA,0.754799	0.000129164	0.000130977
3	chr5:89025623:G:A	89025623	NA,A	NA,G	NA,1	NA,inf	NA,inf	NA,0.875298	0.000129094	0.000131093
3	chr5:88318472:G:C	88318472	NA,C	NA,G	NA,1	NA,inf	NA,inf	NA,0.877749	0.000128999	0.000131249
3	chr5:88227237:G:A	88227237	NA,A	NA,G	NA,1	NA,inf	NA,inf	NA,0.846263	0.000128865	0.000130991
3	chr5:87982171:C:T	87982171	T,T	C,C	1,1	-inf,-inf	inf,inf	2.18035,1.1998	0.000128864	0.000133083
3	chr5:89816114:C:T	89816114	NA,T	NA,C	NA,1	NA,inf	NA,inf	NA,0.872214	0.000128864	0.000131174
3	chr5:89697079:A:G	89697079	G,G	A,A	1,1	inf,-inf	inf,inf	0.438647,2.14049	0.000128746	0.000131841
3	chr5:89713152:T:C	89713152	NA,C	NA,T	NA,1	NA,inf	NA,inf	NA,0.840466	0.00012857	0.000130727
3	chr5:88459346:A:C	88459346	NA,C	NA,A	NA,1	NA,inf	NA,inf	NA,0.955057	0.000128487	0.000131019
3	chr5:89435975:T:C	89435975	NA,C	NA,T	NA,1	NA,-inf	NA,inf	NA,0.707121	0.00012847	0.000130036
3	chr5:88420801:G:T	88420801	NA,T	NA,G	NA,1	NA,inf	NA,inf	NA,0.879901	0.000128446	0.000130722
3	chr5:88958440:C:T	88958440	NA,T	NA,C	NA,1	NA,-inf	NA,inf	NA,0.731192	0.000128403	0.000130425
3	chr5:87925067:G:A	87925067	A,A	G,G	1,1	-inf,-inf	inf,inf	1.9774,2.59469	0.000128326	0.000145927
3	chr5:88144285:C:T	88144285	NA,T	NA,C	NA,1	NA,inf	NA,inf	NA,0.805149	0.000127923	0.00013003
3	chr5:89762595:A:G	89762595	NA,G	NA,A	NA,1	NA,-inf	NA,inf	NA,0.72332	0.000127852	0.000129733
3	chr5:90047053:A:T	90047053	NA,T	NA,A	NA,1	NA,-inf	NA,inf	NA,0.718642	0.000127587	0.000129364
3	chr5:89542580:C:T	89542580	NA,T	NA,C	NA,1	NA,-inf	NA,inf	NA,0.760265	0.000127559	0.000129494
3	chr5:87873019:G:A	87873019	A,NA	G,NA	1,NA	-inf,NA	inf,NA	1.02771,NA	0.000127501	0.000129147
3	chr5:89352884:T:C	89352884	NA,C	NA,T	NA,1	NA,-inf	NA,inf	NA,0.681758	0.000127403	0.000129291
3	chr5:88476933:T:C	88476933	NA,C	NA,T	NA,1	NA,inf	NA,inf	NA,0.877	0.000127396	0.000129672
3	chr5:89125988:A:G	89125988	NA,G	NA,A	NA,1	NA,-inf	NA,inf	NA,0.693943	0.000127374	0.000129398
3	chr5:87921721:T:A	87921721	NA,A	NA,T	NA,1	NA,-inf	NA,inf	NA,0.748818	0.000127334	0.000129284
3	chr5:89254766:G:A	89254766	NA,A	NA,G	NA,1	NA,-inf	NA,inf	NA,0.694059	0.000127088	0.000128616
3	chr5:89580486:T:C	89580486	NA,C	NA,T	NA,1	NA,-inf	NA,inf	NA,0.802156	0.00012708	0.000128952
3	chr5:89604084:T:C	89604084	NA,C	NA,T	NA,1	NA,inf	NA,inf	NA,0.85134	0.000126792	0.000129131
3	chr5:89248544:G:A	89248544	NA,A	NA,G	NA,1	NA,inf	NA,inf	NA,0.980873	0.000126698	0.000128948
3	chr5:89422028:G:T	89422028	T,NA	G,NA	1,NA	-inf,NA	inf,NA	1.78516,NA	0.000126594	0.000130969
3	chr5:87550102:G:A	87550102	A,A	G,G	1,1	-inf,-inf	inf,inf	1.81541,0.519845	0.000126466	0.000128222
3	chr5:89932337:G:T	89932337	NA,T	NA,G	NA,1	NA,inf	NA,inf	NA,0.860853	0.000126445	0.000128728
3	chr5:88992358:C:T	88992358	NA,T	NA,C	NA,1	NA,inf	NA,inf	NA,0.866037	0.000126355	0.000128332
3	chr5:88913828:A:T	88913828	T,NA	A,NA	1,NA	-inf,NA	inf,NA	1.88458,NA	0.000126343	0.000138436
3	chr5:89335791:G:A	89335791	NA,A	NA,G	NA,1	NA,inf	NA,inf	NA,0.859838	0.000126211	0.000128144
3	chr5:89458385:C:A	89458385	NA,A	NA,C	NA,1	NA,inf	NA,inf	NA,0.910269	0.000126091	0.000128665
3	chr5:88640561:T:C	88640561	C,C	T,T	1,1	-inf,-inf	inf,inf	2.95969,0.332217	0.000126025	0.000146801
3	chr5:87607087:A:C	87607087	NA,C	NA,A	NA,1	NA,-inf	NA,inf	NA,0.741112	0.000125993	0.000127866
3	chr5:87983564:C:G	87983564	G,G	C,C	1,1	-inf,-inf	inf,inf	2.17538,1.18982	0.000125948	0.000130059
3	chr5:89481392:A:T	89481392	NA,T	NA,A	NA,1	NA,-inf	NA,inf	NA,0.680963	0.000125679	0.00012721
3	chr5:88638386:G:A	88638386	NA,A	NA,G	NA,1	NA,-inf	NA,inf	NA,0.746118	0.000125402	0.000127146
3	chr5:87984071:A:C	87984071	C,C	A,A	1,1	-inf,-inf	inf,inf	2.17656,1.18475	0.00012535	0.000129435
3	chr5:89220001:G:T	89220001	NA,T	NA,G	NA,1	NA,-inf	NA,inf	NA,0.652232	0.000124974	0.000126497
3	chr5:88482180:T:C	88482180	NA,C	NA,T	NA,1	NA,inf	NA,inf	NA,0.863593	0.000124761	0.000126987
3	chr5:89471085:T:C	89471085	C,C	T,T	1,1	-inf,-inf	inf,inf	2.71781,0.030961	0.000124714	0.000127506
3	chr5:87933607:G:A	87933607	A,A	G,G	1,1	-inf,-inf	inf,inf	1.9841,2.57256	0.00012458	0.000141543
3	chr5:89613175:A:G	89613175	NA,G	NA,A	NA,1	NA,inf	NA,inf	NA,0.843823	0.000124513	0.000126824
3	chr5:87375640:T:C	87375640	NA,C	NA,T	NA,1	NA,inf	NA,inf	NA,0.814532	0.00012444	0.00012666
3	chr5:88095363:T:G	88095363	NA,G	NA,T	NA,1	NA,inf	NA,inf	NA,0.850271	0.000124317	0.000126482
3	chr5:88763642:A:C	88763642	NA,C	NA,A	NA,1	NA,-inf	NA,inf	NA,0.733435	0.00012429	0.00012604
3	chr5:88953118:G:A	88953118	NA,A	NA,G	NA,1	NA,-inf	NA,inf	NA,0.733376	0.000124274	0.000125926
3	chr5:89562043:G:A	89562043	A,NA	G,NA	1,NA	-inf,NA	inf,NA	1.62902,NA	0.000124236	0.000126723
3	chr5:90026406:A:G	90026406	NA,G	NA,A	NA,1	NA,inf	NA,inf	NA,0.882034	0.000123995	0.000126367
3	chr5:87702793:G:C	87702793	NA,C	NA,G	NA,1	NA,-inf	NA,inf	NA,0.72876	0.000123815	0.000125645
3	chr5:87716404:A:C	87716404	NA,C	NA,A	NA,1	NA,-inf	NA,inf	NA,0.728609	0.000123811	0.000125641
3	chr5:87708807:T:C	87708807	NA,C	NA,T	NA,1	NA,-inf	NA,inf	NA,0.72837	0.000123756	0.000125586
3	chr5:88559370:T:G	88559370	NA,G	NA,T	NA,1	NA,inf	NA,inf	NA,0.830643	0.000123491	0.000125344
3	chr5:88548968:CAAAT:C	88548968	NA,C	NA,CAAAT	NA,1	NA,inf	NA,inf	NA,0.828588	0.000123418	0.000125275
3	chr5:89708819:T:C	89708819	C,C	T,T	1,1	inf,-inf	inf,inf	1.73233,0.823434	0.000123324	0.000126401
3	chr5:87382203:C:T	87382203	NA,T	NA,C	NA,1	NA,-inf	NA,inf	NA,0.752142	0.000123195	0.000125115
3	chr5:88668460:A:C	88668460	NA,C	NA,A	NA,1	NA,inf	NA,inf	NA,0.864359	0.000123077	0.000125442
3	chr5:89512827:C:T	89512827	NA,T	NA,C	NA,1	NA,-inf	NA,inf	NA,0.622502	0.000123067	0.000124474
3	chr5:89606512:TC:T	89606512	NA,T	NA,TC	NA,1	NA,inf	NA,inf	NA,0.833971	0.000122834	0.000125106
3	chr5:90042455:CTTT:C	90042455	NA,C	NA,CTTT	NA,1	NA,-inf	NA,inf	NA,0.716986	0.000122745	0.000124524
3	chr5:89983185:T:C	89983185	NA,C	NA,T	NA,1	NA,-inf	NA,inf	NA,0.7165	0.000122665	0.000124439
3	chr5:89610637:C:G	89610637	NA,G	NA,C	NA,1	NA,inf	NA,inf	NA,0.833025	0.00012265	0.000124919
3	chr5:88647892:C:A	88647892	A,A	C,C	1,1	-inf,-inf	inf,inf	2.76411,0.296049	0.000122588	0.000144574
3	chr5:87858544:G:C	87858544	C,C	G,G	1,1	inf,inf	inf,inf	2.44486,2.36458	0.000122579	0.000137153
3	chr5:88091474:A:G	88091474	G,G	A,A	1,1	-inf,-inf	inf,inf	2.01053,2.65664	0.000122223	0.000136513
3	chr5:88172354:C:T	88172354	NA,T	NA,C	NA,1	NA,inf	NA,inf	NA,0.841289	0.000122083	0.000124211
3	chr5:88559167:G:A	88559167	NA,A	NA,G	NA,1	NA,inf	NA,inf	NA,0.692943	0.000122033	0.000123741
3	chr5:88219585:A:G	88219585	NA,G	NA,A	NA,1	NA,-inf	NA,inf	NA,0.696617	0.000121955	0.000123765
3	chr5:87668722:G:A	87668722	NA,A	NA,G	NA,1	NA,inf	NA,inf	NA,0.850545	0.000121809	0.000123961
3	chr5:88596465:T:C	88596465	NA,C	NA,T	NA,1	NA,inf	NA,inf	NA,0.846909	0.00012159	0.000123715
3	chr5:88180543:TTTTTTAA:T	88180543	NA,T	NA,TTTTTTAA	NA,1	NA,inf	NA,inf	NA,0.836447	0.00012126	0.000123371
3	chr5:89130672:A:G	89130672	NA,G	NA,A	NA,1	NA,inf	NA,inf	NA,0.822751	0.000121212	0.000123159
3	chr5:89436377:G:A	89436377	NA,A	NA,G	NA,1	NA,inf	NA,inf	NA,0.818421	0.000121174	0.000123256
3	chr5:89926393:T:C	89926393	NA,C	NA,T	NA,1	NA,-inf	NA,inf	NA,0.738568	0.000121026	0.000122876
3	chr5:89437039:T:G	89437039	NA,G	NA,T	NA,1	NA,inf	NA,inf	NA,0.817271	0.000120958	0.000123036
3	chr5:88092047:C:T	88092047	NA,T	NA,C	NA,1	NA,inf	NA,inf	NA,0.84511	0.000120946	0.000123091
3	chr5:89432632:G:A	89432632	NA,A	NA,G	NA,1	NA,inf	NA,inf	NA,0.817099	0.00012092	0.000122998
3	chr5:87586165:C:T	87586165	T,T	C,C	1,1	-inf,-inf	inf,inf	1.94927,0.272008	0.000120877	0.000122572
3	chr5:87981587:C:T	87981587	T,T	C,C	1,1	-inf,-inf	inf,inf	2.753,1.95724	0.000120787	0.000137281
3	chr5:88661564:T:C	88661564	C,NA	T,NA	1,NA	-inf,NA	inf,NA	1.08727,NA	0.000120782	0.000123231
3	chr5:89953388:A:G	89953388	NA,G	NA,A	NA,1	NA,-inf	NA,inf	NA,0.693767	0.000120517	0.000122171
3	chr5:88783338:CAG:C	88783338	NA,C	NA,CAG	NA,1	NA,inf	NA,inf	NA,0.789983	0.000120429	0.000122617
3	chr5:89121794:A:C	89121794	NA,C	NA,A	NA,1	NA,-inf	NA,inf	NA,0.660577	0.000120103	0.000122014
3	chr5:89709659:T:C	89709659	NA,C	NA,T	NA,1	NA,-inf	NA,inf	NA,0.717354	0.000120008	0.000121876
3	chr5:89426414:G:A	89426414	NA,A	NA,G	NA,1	NA,inf	NA,inf	NA,0.810851	0.00011989	0.000121948
3	chr5:88015296:G:A	88015296	A,A	G,G	1,1	-inf,-inf	inf,inf	2.61449,2.05544	0.000119731	0.000136038
3	chr5:89117237:AC:A	89117237	A,A	AC,AC	1,1	-inf,-inf	inf,inf	2.45125,1.76503	0.000119474	0.000120062
3	chr5:87953975:T:C	87953975	C,C	T,T	1,1	-inf,-inf	inf,inf	2.20691,2.37021	0.000119398	0.000134035
3	chr5:88160678:G:A	88160678	NA,A	NA,G	NA,1	NA,inf	NA,inf	NA,0.78834	0.000119289	0.000121298
3	chr5:87585039:A:G	87585039	G,G	A,A	1,1	-inf,inf	inf,inf	1.92118,0.0332366	0.000119201	0.000120824
3	chr5:88511559:AT:A	88511559	NA,A	NA,AT	NA,1	NA,inf	NA,inf	NA,0.829859	0.000119174	0.000121308
3	chr5:88962173:A:G	88962173	NA,G	NA,A	NA,1	NA,-inf	NA,inf	NA,0.701329	0.000119136	0.000120682
3	chr5:88508741:G:A	88508741	NA,A	NA,G	NA,1	NA,inf	NA,inf	NA,0.829035	0.000119006	0.000121137
3	chr5:88122326:C:T	88122326	NA,T	NA,C	NA,1	NA,-inf	NA,inf	NA,0.695809	0.000118955	0.000120715
3	chr5:88763104:T:C	88763104	NA,C	NA,T	NA,1	NA,-inf	NA,inf	NA,0.707444	0.000118928	0.00012061
3	chr5:88217983:G:A	88217983	NA,A	NA,G	NA,1	NA,-inf	NA,inf	NA,0.682403	0.000118926	0.000120709
3	chr5:88506345:A:C	88506345	NA,C	NA,A	NA,1	NA,inf	NA,inf	NA,0.828448	0.000118901	0.000121029
3	chr5:89118874:G:A	89118874	NA,A	NA,G	NA,1	NA,-inf	NA,inf	NA,0.654624	0.000118894	0.000120786
3	chr5:89495233:C:T	89495233	NA,T	NA,C	NA,1	NA,inf	NA,inf	NA,0.837639	0.000118794	0.000120728
3	chr5:88014348:G:A	88014348	A,A	G,G	1,1	-inf,-inf	inf,inf	2.60622,2.02061	0.000118775	0.000133395
3	chr5:88511138:G:T	88511138	NA,T	NA,G	NA,1	NA,inf	NA,inf	NA,0.827769	0.000118771	0.000120897
3	chr5:87946181:A:G	87946181	NA,G	NA,A	NA,1	NA,inf	NA,inf	NA,0.83947	0.000118581	0.000120704
3	chr5:88925233:AT:A	88925233	NA,A	NA,AT	NA,1	NA,-inf	NA,inf	NA,1.08336	0.00011854	0.000121678
3	chr5:87793883:C:T	87793883	NA,T	NA,C	NA,1	NA,-inf	NA,inf	NA,0.585524	0.000118484	0.000119872
3	chr5:88602544:A:C	88602544	NA,C	NA,A	NA,1	NA,inf	NA,inf	NA,0.790779	0.000118222	0.000119993
3	chr5:88564798:C:A	88564798	NA,A	NA,C	NA,1	NA,inf	NA,inf	NA,0.790093	0.000118175	0.000119938
3	chr5:87734347:C:T	87734347	NA,T	NA,C	NA,1	NA,inf	NA,inf	NA,0.764224	0.000118115	0.000119838
3	chr5:87483295:A:G	87483295	NA,G	NA,A	NA,1	NA,inf	NA,inf	NA,0.87168	0.000118021	0.000120498
3	chr5:89536915:C:A	89536915	NA,A	NA,C	NA,1	NA,-inf	NA,inf	NA,0.668383	0.000118004	0.000119655
3	chr5:88311792:T:G	88311792	NA,G	NA,T	NA,1	NA,inf	NA,inf	NA,0.813137	0.000117639	0.000119784
3	chr5:89142407:A:G	89142407	NA,G	NA,A	NA,1	NA,-inf	NA,inf	NA,0.647397	0.000117546	0.000118981
3	chr5:89874157:A:C	89874157	NA,C	NA,A	NA,1	NA,inf	NA,inf	NA,0.903568	0.000117503	0.000119999
3	chr5:89034929:A:G	89034929	NA,G	NA,A	NA,1	NA,inf	NA,inf	NA,0.914728	0.000117437	0.000119252
3	chr5:89243937:A:G	89243937	NA,G	NA,A	NA,1	NA,inf	NA,inf	NA,0.93677	0.000117401	0.000119496
3	chr5:88355500:C:T	88355500	NA,T	NA,C	NA,1	NA,inf	NA,inf	NA,0.89389	0.000117398	0.000119705
3	chr5:87778155:G:C	87778155	NA,C	NA,G	NA,1	NA,-inf	NA,inf	NA,0.572207	0.000117261	0.000118672
3	chr5:87604079:T:C	87604079	NA,C	NA,T	NA,1	NA,inf	NA,inf	NA,0.804603	0.000117198	0.00011946
3	chr5:87631898:T:C	87631898	NA,C	NA,T	NA,1	NA,-inf	NA,inf	NA,0.692375	0.000117148	0.000118763
3	chr5:89007087:C:T	89007087	NA,T	NA,C	NA,1	NA,inf	NA,inf	NA,0.817738	0.000117127	0.000118963
3	chr5:89660377:A:T	89660377	NA,T	NA,A	NA,1	NA,inf	NA,inf	NA,0.823551	0.000117099	0.00011917
3	chr5:87694991:G:A	87694991	NA,A	NA,G	NA,1	NA,-inf	NA,inf	NA,0.695189	0.000116896	0.000118631
3	chr5:89828875:C:A	89828875	NA,A	NA,C	NA,1	NA,-inf	NA,inf	NA,0.670786	0.00011689	0.000118618
3	chr5:89759541:G:C	89759541	NA,C	NA,G	NA,1	NA,inf	NA,inf	NA,0.806109	0.000116777	0.000118947
3	chr5:89830324:G:A	89830324	NA,A	NA,G	NA,1	NA,-inf	NA,inf	NA,0.67003	0.000116741	0.000118467
3	chr5:88457158:G:A	88457158	NA,A	NA,G	NA,1	NA,inf	NA,inf	NA,0.82036	0.000116641	0.000119094
3	chr5:89244527:C:T	89244527	NA,T	NA,C	NA,1	NA,inf	NA,inf	NA,0.779734	0.000116487	0.000118393
3	chr5:88015743:C:T	88015743	T,T	C,C	1,1	-inf,-inf	inf,inf	2.61851,1.9969	0.00011645	0.00013069
3	chr5:87695020:C:A	87695020	NA,A	NA,C	NA,1	NA,-inf	NA,inf	NA,0.692489	0.000116371	0.000118098
3	chr5:89856925:T:C	89856925	NA,C	NA,T	NA,1	NA,-inf	NA,inf	NA,0.705653	0.000116346	0.000118146
3	chr5:87754384:C:T	87754384	T,T	C,C	1,1	inf,inf	inf,inf	1.71675,1.55883	0.000116325	0.000119001
3	chr5:88653065:G:A	88653065	A,A	G,G	1,1	-inf,-inf	inf,inf	2.84667,0.275223	0.000116321	0.000137928
3	chr5:87629116:T:C	87629116	NA,C	NA,T	NA,1	NA,-inf	NA,inf	NA,0.687734	0.000116242	0.000117845
3	chr5:87753211:G:T	87753211	NA,T	NA,G	NA,1	NA,inf	NA,inf	NA,0.874726	0.000116186	0.000118345
3	chr5:89651575:C:T	89651575	NA,T	NA,C	NA,1	NA,inf	NA,inf	NA,0.826294	0.000116093	0.000118077
3	chr5:89871100:G:T	89871100	NA,T	NA,G	NA,1	NA,-inf	NA,inf	NA,0.666368	0.000116007	0.000117722
3	chr5:89083929:A:G	89083929	NA,G	NA,A	NA,1	NA,inf	NA,inf	NA,0.7849	0.000115854	0.00011764
3	chr5:88188645:A:G	88188645	NA,G	NA,A	NA,1	NA,inf	NA,inf	NA,0.806735	0.000115744	0.000117755
3	chr5:88030356:T:C	88030356	NA,C	NA,T	NA,1	NA,inf	NA,inf	NA,0.824544	0.000115567	0.000117645
3	chr5:89680426:G:A	89680426	NA,A	NA,G	NA,1	NA,inf	NA,inf	NA,0.814898	0.000115521	0.000117565
3	chr5:89680752:A:G	89680752	NA,G	NA,A	NA,1	NA,inf	NA,inf	NA,0.814837	0.000115508	0.000117551
3	chr5:89331728:C:T	89331728	NA,T	NA,C	NA,1	NA,inf	NA,inf	NA,0.795521	0.000115392	0.000117264
3	chr5:89843825:A:G	89843825	NA,G	NA,A	NA,1	NA,-inf	NA,inf	NA,0.699007	0.000115354	0.000117196
3	chr5:90018487:A:G	90018487	NA,G	NA,A	NA,1	NA,-inf	NA,inf	NA,0.700828	0.000115353	0.000117178
3	chr5:89506955:A:G	89506955	NA,G	NA,A	NA,1	NA,inf	NA,inf	NA,0.837831	0.000115293	0.000117387
3	chr5:88109426:G:A	88109426	NA,A	NA,G	NA,1	NA,inf	NA,inf	NA,0.804685	0.00011519	0.000117195
3	chr5:88462905:T:C	88462905	NA,C	NA,T	NA,1	NA,-inf	NA,inf	NA,0.655034	0.000115184	0.000116895
3	chr5:89517836:A:G	89517836	NA,G	NA,A	NA,1	NA,-inf	NA,inf	NA,0.645401	0.000115122	0.000116556
3	chr5:87989333:T:G	87989333	G,G	T,T	1,1	-inf,-inf	inf,inf	2.14027,1.16748	0.000115047	0.000118769
3	chr5:88081774:T:A	88081774	NA,A	NA,T	NA,1	NA,-inf	NA,inf	NA,0.667817	0.000114937	0.000116614
3	chr5:89392710:A:G	89392710	NA,G	NA,A	NA,1	NA,-inf	NA,inf	NA,0.644188	0.000114882	0.000116285
3	chr5:88026589:T:C	88026589	C,C	T,T	1,1	-inf,-inf	inf,inf	2.4817,0.767689	0.000114799	0.000118213
3	chr5:88818885:A:C	88818885	NA,C	NA,A	NA,1	NA,inf	NA,inf	NA,0.776132	0.000114639	0.000116778
3	chr5:87788669:C:A	87788669	NA,A	NA,C	NA,1	NA,inf	NA,inf	NA,0.802702	0.000114379	0.000116439
3	chr5:88623018:C:T	88623018	NA,T	NA,C	NA,1	NA,inf	NA,inf	NA,0.782989	0.000114005	0.000115911
3	chr5:87525325:A:T	87525325	NA,T	NA,A	NA,1	NA,inf	NA,inf	NA,0.781831	0.000113811	0.000115852
3	chr5:88311050:G:C	88311050	NA,C	NA,G	NA,1	NA,inf	NA,inf	NA,0.800056	0.000113729	0.000115729
3	chr5:89239115:G:C	89239115	NA,C	NA,G	NA,1	NA,inf	NA,inf	NA,0.912597	0.000113677	0.000115697
3	chr5:89596113:G:A	89596113	NA,A	NA,G	NA,1	NA,inf	NA,inf	NA,0.869686	0.000113579	0.000115658
3	chr5:89198825:C:T	89198825	NA,T	NA,C	NA,1	NA,-inf	NA,inf	NA,0.687691	0.00011353	0.000115039
3	chr5:89226792:G:A	89226792	NA,A	NA,G	NA,1	NA,-inf	NA,inf	NA,0.629964	0.000113463	0.000114863
3	chr5:89244755:A:C	89244755	NA,C	NA,A	NA,1	NA,-inf	NA,inf	NA,0.629076	0.000113442	0.000115192
3	chr5:88014657:C:T	88014657	T,T	C,C	1,1	-inf,-inf	inf,inf	2.3999,0.855268	0.000113293	0.000116707
3	chr5:87796583:T:C	87796583	C,C	T,T	1,1	inf,inf	inf,inf	0.498531,1.97549	0.000113247	0.000115312
3	chr5:89734682:G:GTA	89734682	NA,GTA	NA,G	NA,1	NA,inf	NA,inf	NA,0.778387	0.000113043	0.000115121
3	chr5:87553006:A:C	87553006	NA,C	NA,A	NA,1	NA,-inf	NA,inf	NA,0.632095	0.000113035	0.000114624
3	chr5:89879274:G:T	89879274	NA,T	NA,G	NA,1	NA,-inf	NA,inf	NA,0.651382	0.000113028	0.000114703
3	chr5:88594408:C:T	88594408	NA,T	NA,C	NA,1	NA,inf	NA,inf	NA,0.760968	0.000112915	0.000114608
3	chr5:89484314:A:G	89484314	NA,G	NA,A	NA,1	NA,inf	NA,inf	NA,0.782215	0.000112676	0.000114462
3	chr5:89247279:T:C	89247279	NA,C	NA,T	NA,1	NA,inf	NA,inf	NA,0.905923	0.000112625	0.000114626
3	chr5:89636331:G:T	89636331	NA,T	NA,G	NA,1	NA,inf	NA,inf	NA,0.799738	0.000112534	0.000114527
3	chr5:89636336:G:T	89636336	NA,T	NA,G	NA,1	NA,inf	NA,inf	NA,0.799494	0.000112499	0.000114491
3	chr5:87830879:T:C	87830879	C,NA	T,NA	1,NA	-inf,NA	inf,NA	0.945506,NA	0.000112485	0.000113825
3	chr5:88368093:A:T	88368093	T,NA	A,NA	1,NA	inf,NA	inf,NA	1.33494,NA	0.000112473	0.000114905
3	chr5:87902766:C:T	87902766	T,T	C,C	1,1	inf,inf	inf,inf	2.0472,1.26671	0.000112468	0.000116126
3	chr5:89357888:C:T	89357888	NA,T	NA,C	NA,1	NA,-inf	NA,inf	NA,0.616828	0.000112414	0.000114102
3	chr5:88586203:T:A	88586203	NA,A	NA,T	NA,1	NA,inf	NA,inf	NA,0.799091	0.000112384	0.000114338
3	chr5:88989553:G:A	88989553	NA,A	NA,G	NA,1	NA,-inf	NA,inf	NA,0.632466	0.000112365	0.000113801
3	chr5:88357491:C:T	88357491	NA,T	NA,C	NA,1	NA,-inf	NA,inf	NA,0.807429	0.00011231	0.000114433
3	chr5:89580752:A:G	89580752	NA,G	NA,A	NA,1	NA,-inf	NA,inf	NA,0.758197	0.000112269	0.000114094
3	chr5:87418196:G:A	87418196	NA,A	NA,G	NA,1	NA,inf	NA,inf	NA,0.748503	0.000112223	0.000114177
3	chr5:89888229:G:A	89888229	NA,A	NA,G	NA,1	NA,-inf	NA,inf	NA,0.647309	0.000112199	0.000113864
3	chr5:88890078:C:G	88890078	NA,G	NA,C	NA,1	NA,-inf	NA,inf	NA,0.665282	0.000112133	0.000113632
3	chr5:88831611:T:C	88831611	NA,C	NA,T	NA,1	NA,-inf	NA,inf	NA,0.592092	0.000112029	0.000113566
3	chr5:88783366:C:T	88783366	NA,T	NA,C	NA,1	NA,inf	NA,inf	NA,0.734928	0.000112022	0.000114112
3	chr5:89243288:A:G	89243288	NA,G	NA,A	NA,1	NA,inf	NA,inf	NA,0.902218	0.000111975	0.000113963
3	chr5:89310208:C:T	89310208	NA,T	NA,C	NA,1	NA,inf	NA,inf	NA,0.765778	0.000111967	0.000113674
3	chr5:87994542:G:C	87994542	C,C	G,G	1,1	-inf,-inf	inf,inf	2.67555,1.9103	0.00011192	0.000125148
3	chr5:88921065:A:G	88921065	NA,G	NA,A	NA,1	NA,inf	NA,inf	NA,0.829045	0.000111843	0.000113988
3	chr5:89515945:TTCC:CTCC	89515945	NA,CTCC	NA,TTCC	NA,1	NA,-inf	NA,inf	NA,0.680262	0.00011183	0.000113348
3	chr5:88020449:A:G	88020449	G,G	A,A	1,1	-inf,-inf	inf,inf	2.43635,0.808114	0.000111766	0.00011512
3	chr5:88203488:A:G	88203488	G,G	A,A	1,1	-inf,inf	inf,inf	0.0798205,2.01873	0.000111725	0.000113365
3	chr5:88216656:G:T	88216656	T,NA	G,NA	1,NA	inf,NA	inf,NA	1.98301,NA	0.00011161	0.000114689
3	chr5:89001722:T:G	89001722	NA,G	NA,T	NA,1	NA,-inf	NA,inf	NA,0.678083	0.000111571	0.000113326
3	chr5:89872214:C:T	89872214	NA,T	NA,C	NA,1	NA,-inf	NA,inf	NA,0.644183	0.000111552	0.000113209
3	chr5:89706596:TG:T	89706596	NA,T	NA,TG	NA,1	NA,-inf	NA,inf	NA,0.686768	0.000111457	0.000113248
3	chr5:88970965:A:G	88970965	NA,G	NA,A	NA,1	NA,inf	NA,inf	NA,0.837674	0.000111382	0.000113154
3	chr5:89317081:T:G	89317081	NA,G	NA,T	NA,1	NA,inf	NA,inf	NA,0.776618	0.000111223	0.000112969
3	chr5:89630358:G:A	89630358	NA,A	NA,G	NA,1	NA,-inf	NA,inf	NA,0.58694	0.000111192	0.000112618
3	chr5:88012256:A:G	88012256	G,G	A,A	1,1	-inf,-inf	inf,inf	2.635,1.95088	0.000111164	0.00012452
3	chr5:87429327:G:A	87429327	NA,A	NA,G	NA,1	NA,inf	NA,inf	NA,0.744998	0.000111147	0.000113123
3	chr5:87894234:C:T	87894234	NA,T	NA,C	NA,1	NA,inf	NA,inf	NA,0.772717	0.000111136	0.000113168
3	chr5:88977898:T:C	88977898	NA,C	NA,T	NA,1	NA,-inf	NA,inf	NA,0.626384	0.00011111	0.000112534
3	chr5:88569502:G:A	88569502	NA,A	NA,G	NA,1	NA,-inf	NA,inf	NA,0.589669	0.000110933	0.00011227
3	chr5:89541806:G:T	89541806	NA,T	NA,G	NA,1	NA,-inf	NA,inf	NA,0.601128	0.000110882	0.000112266
3	chr5:87888625:G:A	87888625	A,A	G,G	1,1	-inf,inf	inf,inf	1.11617,1.00212	0.000110816	0.000112372
3	chr5:89431759:A:G	89431759	NA,G	NA,A	NA,1	NA,-inf	NA,inf	NA,0.577778	0.000110704	0.000112323
3	chr5:87996159:A:T	87996159	T,T	A,A	1,1	-inf,-inf	inf,inf	2.63724,1.93521	0.000110702	0.00012377
3	chr5:89281543:C:T	89281543	NA,T	NA,C	NA,1	NA,-inf	NA,inf	NA,0.611646	0.000110652	0.00011243
3	chr5:89242859:C:T	89242859	NA,T	NA,C	NA,1	NA,inf	NA,inf	NA,0.894048	0.000110641	0.000112604
3	chr5:89505310:TC:T	89505310	NA,T	NA,TC	NA,1	NA,inf	NA,inf	NA,0.810746	0.000110597	0.000112601
3	chr5:88343927:T:C	88343927	NA,C	NA,T	NA,1	NA,inf	NA,inf	NA,0.853035	0.000110572	0.00011273
3	chr5:89244460:G:A	89244460	NA,A	NA,G	NA,1	NA,inf	NA,inf	NA,0.893643	0.000110569	0.000112532
3	chr5:87993810:T:A	87993810	NA,A	NA,T	NA,1	NA,-inf	NA,inf	NA,0.669469	0.000110394	0.000111927
3	chr5:89249745:T:G	89249745	NA,G	NA,T	NA,1	NA,inf	NA,inf	NA,0.892204	0.000110344	0.000112302
3	chr5:89249222:A:T	89249222	NA,T	NA,A	NA,1	NA,inf	NA,inf	NA,0.891471	0.000110227	0.000112182
3	chr5:89245258:A:G	89245258	NA,G	NA,A	NA,1	NA,inf	NA,inf	NA,0.89125	0.000110193	0.000112148
3	chr5:88153338:C:T	88153338	T,T	C,C	1,1	-inf,inf	inf,inf	0.140043,1.95541	0.000109886	0.000111454
3	chr5:88153143:A:G	88153143	G,G	A,A	1,1	-inf,inf	inf,inf	0.140213,1.95471	0.000109771	0.000111338
3	chr5:88632925:T:G	88632925	NA,G	NA,T	NA,1	NA,inf	NA,inf	NA,0.755091	0.000109734	0.00011176
3	chr5:87839907:T:A	87839907	A,NA	T,NA	1,NA	-inf,NA	inf,NA	0.933983,NA	0.000109706	0.000111016
3	chr5:88911158:ACT:A	88911158	NA,A	NA,ACT	NA,1	NA,inf	NA,inf	NA,0.741789	0.000109462	0.000111574
3	chr5:88965152:A:AT	88965152	NA,AT	NA,A	NA,1	NA,-inf	NA,inf	NA,0.660159	0.000109445	0.00011127
3	chr5:89228249:T:G	89228249	NA,G	NA,T	NA,1	NA,-inf	NA,inf	NA,0.608658	0.000109376	0.000110735
3	chr5:89245992:T:C	89245992	NA,C	NA,T	NA,1	NA,inf	NA,inf	NA,0.739083	0.000109227	0.000111014
3	chr5:89212992:T:C	89212992	NA,C	NA,T	NA,1	NA,-inf	NA,inf	NA,0.606743	0.00010903	0.000110386
3	chr5:89503495:A:G	89503495	NA,G	NA,A	NA,1	NA,-inf	NA,inf	NA,0.613404	0.000108946	0.000110316
3	chr5:89878024:A:C	89878024	NA,C	NA,A	NA,1	NA,inf	NA,inf	NA,0.851964	0.0001089	0.000111186
3	chr5:88290344:A:G	88290344	NA,G	NA,A	NA,1	NA,inf	NA,inf	NA,0.771634	0.000108879	0.000110789
3	chr5:88821677:C:T	88821677	NA,T	NA,C	NA,1	NA,-inf	NA,inf	NA,0.576663	0.000108874	0.000110374
3	chr5:89601830:C:T	89601830	NA,T	NA,C	NA,1	NA,inf	NA,inf	NA,0.785213	0.000108849	0.000110703
3	chr5:89824056:G:A	89824056	NA,A	NA,G	NA,1	NA,-inf	NA,inf	NA,0.628548	0.000108849	0.000110463
3	chr5:89102849:C:T	89102849	NA,T	NA,C	NA,1	NA,-inf	NA,inf	NA,0.604292	0.000108837	0.000110571
3	chr5:89930337:A:G	89930337	NA,G	NA,A	NA,1	NA,-inf	NA,inf	NA,0.66756	0.000108811	0.000110432
3	chr5:88493599:C:T	88493599	NA,T	NA,C	NA,1	NA,-inf	NA,inf	NA,0.629781	0.000108798	0.000110274
3	chr5:87686871:A:G	87686871	NA,G	NA,A	NA,1	NA,-inf	NA,inf	NA,0.651959	0.000108677	0.000110299
3	chr5:89236125:C:T	89236125	NA,T	NA,C	NA,1	NA,inf	NA,inf	NA,0.881161	0.000108605	0.00011053
3	chr5:89247631:A:G	89247631	NA,G	NA,A	NA,1	NA,inf	NA,inf	NA,0.881236	0.000108581	0.000110506
3	chr5:89338279:C:T	89338279	NA,T	NA,C	NA,1	NA,inf	NA,inf	NA,0.755025	0.000108292	0.00011005
3	chr5:88027500:A:G	88027500	G,G	A,A	1,1	-inf,-inf	inf,inf	2.45986,0.749603	0.000108279	0.000111473
3	chr5:88354112:AT:A	88354112	NA,A	NA,AT	NA,1	NA,inf	NA,inf	NA,0.838904	0.000108238	0.000110348
3	chr5:89239952:T:C	89239952	NA,C	NA,T	NA,1	NA,inf	NA,inf	NA,0.878619	0.000108186	0.000110104
3	chr5:89389271:T:C	89389271	NA,C	NA,T	NA,1	NA,inf	NA,inf	NA,0.710764	0.000108099	0.000109715
3	chr5:89809442:T:C	89809442	NA,C	NA,T	NA,1	NA,inf	NA,inf	NA,0.809303	0.00010798	0.000110046
3	chr5:89242887:T:G	89242887	NA,G	NA,T	NA,1	NA,inf	NA,inf	NA,0.876558	0.000107862	0.000109774
3	chr5:89238911:T:G	89238911	NA,G	NA,T	NA,1	NA,inf	NA,inf	NA,0.876491	0.000107857	0.000109768
3	chr5:89870773:T:C	89870773	NA,C	NA,T	NA,1	NA,-inf	NA,inf	NA,0.62408	0.000107759	0.000109363
3	chr5:89325029:A:G	89325029	NA,G	NA,A	NA,1	NA,inf	NA,inf	NA,0.741935	0.000107614	0.000109417
3	chr5:89383981:A:C	89383981	NA,C	NA,A	NA,1	NA,-inf	NA,inf	NA,0.605726	0.000107436	0.000108787
3	chr5:87756009:C:T	87756009	T,T	C,C	1,1	inf,inf	inf,inf	1.73881,1.499	0.000107423	0.000109908
3	chr5:89181894:A:G	89181894	NA,G	NA,A	NA,1	NA,-inf	NA,inf	NA,0.595438	0.000107411	0.000108745
3	chr5:88161612:T:A	88161612	A,A	T,T	1,1	-inf,inf	inf,inf	0.132772,1.94958	0.000107361	0.000108897
3	chr5:89241253:A:T	89241253	NA,T	NA,A	NA,1	NA,inf	NA,inf	NA,0.872791	0.000107299	0.000109201
3	chr5:89533865:A:G	89533865	NA,G	NA,A	NA,1	NA,inf	NA,inf	NA,0.796317	0.00010727	0.000109233
3	chr5:88375724:T:C	88375724	NA,C	NA,T	NA,1	NA,inf	NA,inf	NA,0.729179	0.000107261	0.000108823
3	chr5:89712464:G:C	89712464	NA,C	NA,G	NA,1	NA,inf	NA,inf	NA,0.745604	0.000107225	0.00010919
3	chr5:88116005:G:A	88116005	NA,A	NA,G	NA,1	NA,-inf	NA,inf	NA,0.635471	0.000107151	0.000108736
3	chr5:89507715:C:A	89507715	NA,A	NA,C	NA,1	NA,-inf	NA,inf	NA,0.543556	0.000107143	0.000108408
3	chr5:89350781:T:C	89350781	NA,C	NA,T	NA,1	NA,-inf	NA,inf	NA,0.587787	0.000107088	0.000108703
3	chr5:88192820:A:C	88192820	NA,C	NA,A	NA,1	NA,inf	NA,inf	NA,0.756122	0.000106995	0.000108849
3	chr5:89241237:G:A	89241237	NA,A	NA,G	NA,1	NA,inf	NA,inf	NA,0.870618	0.000106947	0.000108842
3	chr5:89903861:G:A	89903861	NA,A	NA,G	NA,1	NA,-inf	NA,inf	NA,0.657604	0.000106867	0.000108556
3	chr5:89570505:C:T	89570505	NA,T	NA,C	NA,1	NA,-inf	NA,inf	NA,0.728787	0.000106814	0.000108522
3	chr5:88757948:AGG:A	88757948	NA,A	NA,AGG	NA,1	NA,-inf	NA,inf	NA,0.635535	0.000106812	0.00010844
3	chr5:89692475:C:A	89692475	NA,A	NA,C	NA,1	NA,-inf	NA,inf	NA,0.659697	0.000106805	0.000108518
3	chr5:88144008:T:C	88144008	NA,C	NA,T	NA,1	NA,inf	NA,inf	NA,0.756107	0.000106785	0.000108634
3	chr5:89443076:A:G	89443076	NA,G	NA,A	NA,1	NA,inf	NA,inf	NA,0.790808	0.000106758	0.000108512
3	chr5:87958787:T:C	87958787	NA,C	NA,T	NA,1	NA,-inf	NA,inf	NA,0.647642	0.000106524	0.00010801
3	chr5:87385716:T:C	87385716	NA,C	NA,T	NA,1	NA,-inf	NA,inf	NA,0.613078	0.000106462	0.000108095
3	chr5:88258952:C:T	88258952	NA,T	NA,C	NA,1	NA,inf	NA,inf	NA,0.745832	0.000106366	0.000108202
3	chr5:88862065:T:C	88862065	C,NA	T,NA	1,NA	-inf,NA	inf,NA	1.87644,NA	0.00010634	0.000119471
3	chr5:89509939:G:A	89509939	NA,A	NA,G	NA,1	NA,-inf	NA,inf	NA,0.585972	0.00010625	0.000107593
3	chr5:89684068:A:C	89684068	NA,C	NA,A	NA,1	NA,inf	NA,inf	NA,0.764508	0.000106224	0.000108104
3	chr5:89252768:T:C	89252768	NA,C	NA,T	NA,1	NA,inf	NA,inf	NA,0.864819	0.000106117	0.000107997
3	chr5:89246693:T:C	89246693	NA,C	NA,T	NA,1	NA,inf	NA,inf	NA,0.865109	0.000106107	0.000107986
3	chr5:89115397:C:T	89115397	T,T	C,C	1,1	-inf,-inf	inf,inf	2.44494,1.70632	0.000106072	0.00010661
3	chr5:89253424:G:A	89253424	NA,A	NA,G	NA,1	NA,inf	NA,inf	NA,0.864241	0.000106026	0.000107903
3	chr5:89238638:A:G	89238638	NA,G	NA,A	NA,1	NA,inf	NA,inf	NA,0.863972	0.000105928	0.000107803
3	chr5:89854116:A:G	89854116	NA,G	NA,A	NA,1	NA,-inf	NA,inf	NA,0.61278	0.000105887	0.000107464
3	chr5:87658524:T:G	87658524	NA,G	NA,T	NA,1	NA,-inf	NA,inf	NA,0.63517	0.00010586	0.000107443
3	chr5:88005440:C:G	88005440	G,G	C,C	1,1	-inf,-inf	inf,inf	2.48694,0.715359	0.000105855	0.000108961
3	chr5:88757951:T:C	88757951	NA,C	NA,T	NA,1	NA,-inf	NA,inf	NA,0.629928	0.00010583	0.000107444
3	chr5:87825782:G:A	87825782	A,NA	G,NA	1,NA	-inf,NA	inf,NA	0.915614,NA	0.000105646	0.000106906
3	chr5:88010918:C:G	88010918	G,G	C,C	1,1	-inf,-inf	inf,inf	2.48962,0.710429	0.000105641	0.000108742
3	chr5:89879075:T:C	89879075	NA,C	NA,T	NA,1	NA,inf	NA,inf	NA,0.831006	0.000105624	0.000107831
3	chr5:89857302:T:C	89857302	NA,C	NA,T	NA,1	NA,-inf	NA,inf	NA,0.611246	0.000105588	0.000107161
3	chr5:87885271:C:G	87885271	NA,G	NA,C	NA,1	NA,inf	NA,inf	NA,0.758889	0.000105353	0.00010722
3	chr5:88170424:T:A	88170424	A,A	T,T	1,1	-inf,inf	inf,inf	0.118101,1.95242	0.000105246	0.000106762
3	chr5:89848143:G:T	89848143	NA,T	NA,G	NA,1	NA,-inf	NA,inf	NA,0.609155	0.000105228	0.000106796
3	chr5:89854913:A:C	89854913	NA,C	NA,A	NA,1	NA,-inf	NA,inf	NA,0.608912	0.000105186	0.000106753
3	chr5:89842719:C:G	89842719	NA,G	NA,C	NA,1	NA,-inf	NA,inf	NA,0.608737	0.000105155	0.000106722
3	chr5:89260402:A:G	89260402	NA,G	NA,A	NA,1	NA,-inf	NA,inf	NA,0.64102	0.000105147	0.00010656
3	chr5:88321659:C:T	88321659	NA,T	NA,C	NA,1	NA,inf	NA,inf	NA,0.749008	0.000105124	0.000106966
3	chr5:89651429:A:G	89651429	NA,G	NA,A	NA,1	NA,inf	NA,inf	NA,0.755698	0.000105032	0.000106886
3	chr5:88127578:T:G	88127578	NA,G	NA,T	NA,1	NA,-inf	NA,inf	NA,0.621047	0.000105029	0.000106595
3	chr5:88915745:C:T	88915745	NA,T	NA,C	NA,1	NA,inf	NA,inf	NA,0.715754	0.000105015	0.000107037
3	chr5:89354538:A:G	89354538	NA,G	NA,A	NA,1	NA,-inf	NA,inf	NA,0.614075	0.000104967	0.000106368
3	chr5:87668941:T:A	87668941	NA,A	NA,T	NA,1	NA,-inf	NA,inf	NA,0.634513	0.000104958	0.000106617
3	chr5:89078751:A:G	89078751	NA,G	NA,A	NA,1	NA,inf	NA,inf	NA,0.748197	0.000104918	0.000106652
3	chr5:87778253:C:T	87778253	NA,T	NA,C	NA,1	NA,-inf	NA,inf	NA,0.80075	0.00010484	0.000107014
3	chr5:89663105:G:A	89663105	NA,A	NA,G	NA,1	NA,inf	NA,inf	NA,0.754914	0.000104837	0.00010669
3	chr5:88359964:G:A	88359964	NA,A	NA,G	NA,1	NA,inf	NA,inf	NA,0.747118	0.000104816	0.000106653
3	chr5:87779319:A:T	87779319	T,NA	A,NA	1,NA	-inf,NA	inf,NA	0.968728,NA	0.000104798	0.000106112
3	chr5:89658388:C:T	89658388	NA,T	NA,C	NA,1	NA,inf	NA,inf	NA,0.754584	0.000104783	0.000106635
3	chr5:89388805:T:C	89388805	NA,C	NA,T	NA,1	NA,inf	NA,inf	NA,0.805187	0.000104757	0.00010654
3	chr5:88983439:G:A	88983439	NA,A	NA,G	NA,1	NA,inf	NA,inf	NA,0.795446	0.000104716	0.000106374
3	chr5:88303907:G:T	88303907	NA,T	NA,G	NA,1	NA,inf	NA,inf	NA,0.746284	0.000104687	0.000106521
3	chr5:87671882:A:C	87671882	NA,C	NA,A	NA,1	NA,-inf	NA,inf	NA,0.632953	0.000104683	0.000106338
3	chr5:89760525:T:C	89760525	NA,C	NA,T	NA,1	NA,inf	NA,inf	NA,0.717541	0.000104606	0.000106361
3	chr5:88287514:GA:G	88287514	NA,G	NA,GA	NA,1	NA,inf	NA,inf	NA,0.74535	0.000104582	0.000106413
3	chr5:89779946:G:A	89779946	NA,A	NA,G	NA,1	NA,inf	NA,inf	NA,0.737387	0.000104559	0.00010649
3	chr5:87610624:A:G	87610624	G,G	A,A	1,1	-inf,inf	inf,inf	1.91753,0.0947559	0.000104538	0.000105998
3	chr5:89628564:G:A	89628564	NA,A	NA,G	NA,1	NA,-inf	NA,inf	NA,0.547282	0.000104386	0.000105734
3	chr5:89044952:A:G	89044952	G,G	A,A	1,1	-inf,-inf	inf,inf	2.73813,1.56265	0.000104287	0.000104775
3	chr5:89468480:A:G	89468480	G,G	A,A	1,1	-inf,inf	inf,inf	1.48818,0.657248	0.000104226	0.000105823
3	chr5:89279993:T:A	89279993	NA,A	NA,T	NA,1	NA,inf	NA,inf	NA,0.705395	0.000104179	0.000105873
3	chr5:89080596:A:G	89080596	NA,G	NA,A	NA,1	NA,inf	NA,inf	NA,0.729142	0.00010415	0.000105829
3	chr5:89117812:T:C	89117812	NA,C	NA,T	NA,1	NA,inf	NA,inf	NA,0.725066	0.000104047	0.00010572
3	chr5:89592691:A:T	89592691	NA,T	NA,A	NA,1	NA,-inf	NA,inf	NA,0.584583	0.00010404	0.000105374
3	chr5:89112097:C:T	89112097	NA,T	NA,C	NA,1	NA,inf	NA,inf	NA,0.724866	0.000104015	0.000105688
3	chr5:88332329:T:C	88332329	NA,C	NA,T	NA,1	NA,inf	NA,inf	NA,0.796455	0.000104004	0.000105946
3	chr5:89107418:T:C	89107418	NA,C	NA,T	NA,1	NA,inf	NA,inf	NA,0.724566	0.000103967	0.000105639
3	chr5:89113460:G:A	89113460	NA,A	NA,G	NA,1	NA,inf	NA,inf	NA,0.724335	0.000103942	0.000105614
3	chr5:89905140:C:T	89905140	NA,T	NA,C	NA,1	NA,inf	NA,inf	NA,0.816783	0.000103926	0.000106081
3	chr5:89106269:C:A	89106269	NA,A	NA,C	NA,1	NA,inf	NA,inf	NA,0.724266	0.00010392	0.000105592
3	chr5:89104855:T:C	89104855	NA,C	NA,T	NA,1	NA,inf	NA,inf	NA,0.724266	0.00010392	0.000105592
3	chr5:89119486:C:A	89119486	NA,A	NA,C	NA,1	NA,inf	NA,inf	NA,0.724266	0.00010392	0.000105592
3	chr5:89371730:G:T	89371730	NA,T	NA,G	NA,1	NA,inf	NA,inf	NA,0.770849	0.000103906	0.000105604
3	chr5:89127233:A:G	89127233	NA,G	NA,A	NA,1	NA,inf	NA,inf	NA,0.724175	0.000103905	0.000105576
3	chr5:89858861:G:C	89858861	NA,C	NA,G	NA,1	NA,-inf	NA,inf	NA,0.601539	0.000103784	0.000105333
3	chr5:88131181:C:T	88131181	NA,T	NA,C	NA,1	NA,-inf	NA,inf	NA,0.615289	0.000103775	0.000105326
3	chr5:89290098:G:T	89290098	NA,T	NA,G	NA,1	NA,inf	NA,inf	NA,0.808292	0.000103772	0.000105739
3	chr5:89849118:C:T	89849118	NA,T	NA,C	NA,1	NA,-inf	NA,inf	NA,0.601309	0.000103745	0.000105293
3	chr5:89112731:C:T	89112731	NA,T	NA,C	NA,1	NA,inf	NA,inf	NA,0.723093	0.000103732	0.000105401
3	chr5:89489483:G:T	89489483	NA,T	NA,G	NA,1	NA,-inf	NA,inf	NA,0.570061	0.000103701	0.000105015
3	chr5:88809458:A:G	88809458	NA,G	NA,A	NA,1	NA,inf	NA,inf	NA,0.733431	0.00010368	0.000105321
3	chr5:88462114:G:T	88462114	NA,T	NA,G	NA,1	NA,inf	NA,inf	NA,0.733791	0.00010365	0.000105455
3	chr5:89817498:T:C	89817498	NA,C	NA,T	NA,1	NA,-inf	NA,inf	NA,0.635429	0.000103546	0.000105156
3	chr5:89092771:A:G	89092771	NA,G	NA,A	NA,1	NA,-inf	NA,inf	NA,0.563974	0.000103533	0.000105198
3	chr5:89621851:A:G	89621851	NA,G	NA,A	NA,1	NA,-inf	NA,inf	NA,0.542644	0.000103488	0.000104827
3	chr5:89869835:C:G	89869835	NA,G	NA,C	NA,1	NA,inf	NA,inf	NA,0.790669	0.000103473	0.000105552
3	chr5:88102789:A:G	88102789	NA,G	NA,A	NA,1	NA,-inf	NA,inf	NA,0.614292	0.000103466	0.000104999
3	chr5:88890931:T:C	88890931	NA,C	NA,T	NA,1	NA,-inf	NA,inf	NA,0.598121	0.000103428	0.000104743
3	chr5:89540854:G:A	89540854	NA,A	NA,G	NA,1	NA,-inf	NA,inf	NA,0.549953	0.000103388	0.000104764
3	chr5:88244131:A:T	88244131	NA,T	NA,A	NA,1	NA,inf	NA,inf	NA,0.738508	0.000103305	0.000105117
3	chr5:89950925:T:C	89950925	NA,C	NA,T	NA,1	NA,inf	NA,inf	NA,0.730964	0.000103282	0.000105126
3	chr5:88461011:C:T	88461011	NA,T	NA,C	NA,1	NA,inf	NA,inf	NA,0.730899	0.000103281	0.000105077
3	chr5:88461673:C:T	88461673	NA,T	NA,C	NA,1	NA,inf	NA,inf	NA,0.73089	0.000103281	0.000105076
3	chr5:88464668:A:G	88464668	NA,G	NA,A	NA,1	NA,inf	NA,inf	NA,0.73089	0.000103281	0.000105076
3	chr5:88468503:A:G	88468503	NA,G	NA,A	NA,1	NA,inf	NA,inf	NA,0.730448	0.000103212	0.000105006
3	chr5:88952601:A:T	88952601	NA,T	NA,A	NA,1	NA,inf	NA,inf	NA,0.73277	0.00010318	0.00010487
3	chr5:89955194:A:G	89955194	NA,G	NA,A	NA,1	NA,-inf	NA,inf	NA,0.586592	0.00010314	0.000104593
3	chr5:89305940:G:T	89305940	NA,T	NA,G	NA,1	NA,-inf	NA,inf	NA,0.611688	0.00010309	0.000104605
3	chr5:89362454:T:C	89362454	NA,C	NA,T	NA,1	NA,-inf	NA,inf	NA,0.571844	0.000103007	0.000104413
3	chr5:89904791:C:T	89904791	NA,T	NA,C	NA,1	NA,inf	NA,inf	NA,0.809105	0.000102811	0.000104939
3	chr5:87556604:C:T	87556604	T,NA	C,NA	1,NA	-inf,NA	inf,NA	1.36128,NA	0.000102792	0.000104377
3	chr5:89630069:T:A	89630069	NA,A	NA,T	NA,1	NA,inf	NA,inf	NA,0.741312	0.00010278	0.000104592
3	chr5:88008223:T:C	88008223	C,C	T,T	1,1	-inf,-inf	inf,inf	2.48261,0.694259	0.000102749	0.000105738
3	chr5:89251114:C:G	89251114	NA,G	NA,C	NA,1	NA,inf	NA,inf	NA,0.842409	0.000102747	0.000104564
3	chr5:87566530:A:G	87566530	NA,G	NA,A	NA,1	NA,inf	NA,inf	NA,0.690637	0.000102639	0.000104415
3	chr5:87611497:T:C	87611497	NA,C	NA,T	NA,1	NA,inf	NA,inf	NA,0.713496	0.000102531	0.000104482
3	chr5:88229272:T:C	88229272	NA,C	NA,T	NA,1	NA,inf	NA,inf	NA,0.732727	0.000102498	0.000104294
3	chr5:88501393:A:C	88501393	NA,C	NA,A	NA,1	NA,inf	NA,inf	NA,0.730994	0.00010247	0.000104291
3	chr5:87902785:C:T	87902785	NA,T	NA,C	NA,1	NA,inf	NA,inf	NA,0.71882	0.00010246	0.00010432
3	chr5:87830341:A:G	87830341	G,NA	A,NA	1,NA	-inf,NA	inf,NA	0.901784,NA	0.000102441	0.000103666
3	chr5:90035419:GACA:G	90035419	NA,G	NA,GACA	NA,1	NA,inf	NA,inf	NA,0.704499	0.00010241	0.000104245
3	chr5:88241390:A:G	88241390	NA,G	NA,A	NA,1	NA,inf	NA,inf	NA,0.731728	0.000102347	0.00010414
3	chr5:87420734:T:C	87420734	NA,C	NA,T	NA,1	NA,inf	NA,inf	NA,0.709329	0.000102345	0.00010414
3	chr5:89633543:G:A	89633543	NA,A	NA,G	NA,1	NA,inf	NA,inf	NA,0.73631	0.000102342	0.000104145
3	chr5:88498146:A:G	88498146	NA,G	NA,A	NA,1	NA,inf	NA,inf	NA,0.729945	0.000102307	0.000104124
3	chr5:87602305:A:G	87602305	G,G	A,A	1,1	-inf,inf	inf,inf	1.90709,0.0936515	0.000102299	0.000103729
3	chr5:88164667:T:C	88164667	C,C	T,T	1,1	-inf,inf	inf,inf	0.103834,1.94981	0.000102255	0.000103737
3	chr5:89496115:G:A	89496115	A,NA	G,NA	1,NA	-inf,NA	inf,NA	1.52029,NA	0.000102207	0.000104242
3	chr5:88561875:T:C	88561875	NA,C	NA,T	NA,1	NA,inf	NA,inf	NA,0.696554	0.000102121	0.000103645
3	chr5:89845770:C:CA	89845770	NA,CA	NA,C	NA,1	NA,-inf	NA,inf	NA,0.588848	0.000102036	0.000103555
3	chr5:89506342:G:A	89506342	NA,A	NA,G	NA,1	NA,-inf	NA,inf	NA,0.624921	0.000102018	0.000103607
3	chr5:89524669:G:A	89524669	A,A	G,G	1,1	-inf,inf	inf,inf	1.31312,1.06044	0.00010201	0.000103808
3	chr5:88168125:G:A	88168125	A,A	G,G	1,1	-inf,inf	inf,inf	0.106609,1.9447	0.000101995	0.000103469
3	chr5:87569203:T:C	87569203	C,C	T,T	1,1	-inf,inf	inf,inf	1.8474,0.0411358	0.000101883	0.000103278
3	chr5:89376391:T:C	89376391	NA,C	NA,T	NA,1	NA,-inf	NA,inf	NA,0.565029	0.000101865	0.000103257
3	chr5:88364941:ATCACAGAATAT:A	88364941	NA,A	NA,ATCACAGAATAT	NA,1	NA,inf	NA,inf	NA,0.724063	0.000101734	0.000103486
3	chr5:89836157:T:A	89836157	NA,A	NA,T	NA,1	NA,-inf	NA,inf	NA,0.588044	0.000101729	0.000103245
3	chr5:89705382:G:C	89705382	NA,C	NA,G	NA,1	NA,inf	NA,inf	NA,0.736796	0.000101639	0.000103439
3	chr5:87585056:G:T	87585056	NA,T	NA,G	NA,1	NA,-inf	NA,inf	NA,0.571087	0.00010156	0.000103007
3	chr5:88235104:C:T	88235104	NA,T	NA,C	NA,1	NA,inf	NA,inf	NA,0.66261	0.000101558	0.000103231
3	chr5:89919550:GT:G	89919550	NA,G	NA,GT	NA,1	NA,inf	NA,inf	NA,0.72721	0.000101552	0.000103374
3	chr5:88860897:T:C	88860897	NA,C	NA,T	NA,1	NA,-inf	NA,inf	NA,0.57842	0.000101501	0.000102954
3	chr5:88092722:T:G	88092722	NA,G	NA,T	NA,1	NA,inf	NA,inf	NA,0.733351	0.000101501	0.000103293
3	chr5:89490053:A:G	89490053	NA,G	NA,A	NA,1	NA,-inf	NA,inf	NA,0.612992	0.000101332	0.000102896
3	chr5:88011377:A:G	88011377	G,G	A,A	1,1	-inf,-inf	inf,inf	2.466,0.704567	0.000101277	0.000104238
3	chr5:88476549:G:C	88476549	NA,C	NA,G	NA,1	NA,inf	NA,inf	NA,0.716764	0.000101151	0.000102906
3	chr5:88164287:C:T	88164287	NA,T	NA,C	NA,1	NA,inf	NA,inf	NA,0.715065	0.000101047	0.000102788
3	chr5:87600771:A:G	87600771	G,G	A,A	1,1	-inf,inf	inf,inf	1.89777,0.107945	0.000100964	0.000102379
3	chr5:89945267:A:T	89945267	NA,T	NA,A	NA,1	NA,-inf	NA,inf	NA,0.607372	0.000100904	0.00010238
3	chr5:88148106:T:C	88148106	C,C	T,T	1,1	-inf,inf	inf,inf	0.130869,1.91881	0.000100795	0.00010224
3	chr5:88501042:C:T	88501042	NA,T	NA,C	NA,1	NA,inf	NA,inf	NA,0.720497	0.000100735	0.000102525
3	chr5:88164194:T:G	88164194	G,G	T,T	1,1	-inf,inf	inf,inf	0.121926,1.92596	0.000100727	0.000102175
3	chr5:87604188:G:A	87604188	A,A	G,G	1,1	-inf,inf	inf,inf	1.89688,0.105453	0.000100687	0.000102097
3	chr5:88895818:C:T	88895818	T,T	C,C	1,1	inf,inf	inf,inf	3.86843,2.28129	0.000100641	0.000155436
3	chr5:89502786:C:T	89502786	NA,T	NA,C	NA,1	NA,-inf	NA,inf	NA,0.507197	0.000100467	0.000101673
3	chr5:88307429:T:C	88307429	NA,C	NA,T	NA,1	NA,inf	NA,inf	NA,0.719273	0.000100461	0.000102221
3	chr5:87588380:C:G	87588380	NA,G	NA,C	NA,1	NA,-inf	NA,inf	NA,0.576272	0.000100461	0.000101904
3	chr5:87939726:C:T	87939726	T,NA	C,NA	1,NA	-inf,NA	inf,NA	0.916637,NA	0.000100353	0.000101672
3	chr5:89060066:T:C	89060066	NA,C	NA,T	NA,1	NA,inf	NA,inf	NA,0.7036	0.000100338	0.000101954
3	chr5:88489577:A:T	88489577	NA,T	NA,A	NA,1	NA,inf	NA,inf	NA,0.719131	0.000100257	0.000102052
3	chr5:88012024:A:G	88012024	G,G	A,A	1,1	-inf,-inf	inf,inf	2.46518,0.699289	0.000100239	0.000103155
3	chr5:89651420:G:C	89651420	C,C	G,G	1,1	inf,-inf	inf,inf	0.379192,2.04798	0.000100184	0.000102562
3	chr5:89061401:A:T	89061401	NA,T	NA,A	NA,1	NA,inf	NA,inf	NA,0.702165	0.000100117	0.000101729
3	chr5:88009252:A:C	88009252	C,C	A,A	1,1	-inf,-inf	inf,inf	2.49192,0.653974	0.000100112	0.000102977
3	chr5:89708854:A:C	89708854	NA,C	NA,A	NA,1	NA,inf	NA,inf	NA,0.682821	0.00010011	0.000101762
3	chr5:89060888:A:G	89060888	NA,G	NA,A	NA,1	NA,inf	NA,inf	NA,0.701767	0.000100056	0.000101668
3	chr5:89214113:A:G	89214113	NA,G	NA,A	NA,1	NA,-inf	NA,inf	NA,0.553149	0.000100009	0.000101557
3	chr5:89373483:C:A	89373483	NA,A	NA,C	NA,1	NA,inf	NA,inf	NA,0.744917	9.99621e-05	0.000101597
3	chr5:88258416:G:A	88258416	NA,A	NA,G	NA,1	NA,inf	NA,inf	NA,0.686706	9.96727e-05	0.000101143
3	chr5:88861006:C:T	88861006	NA,T	NA,C	NA,1	NA,inf	NA,inf	NA,0.705691	9.96506e-05	0.000101225
3	chr5:87603338:A:G	87603338	NA,G	NA,A	NA,1	NA,inf	NA,inf	NA,0.693554	9.95165e-05	0.000101405
3	chr5:89089598:C:T	89089598	NA,T	NA,C	NA,1	NA,inf	NA,inf	NA,0.696574	9.94908e-05	0.000101093
3	chr5:89402175:G:A	89402175	NA,A	NA,G	NA,1	NA,inf	NA,inf	NA,0.741933	9.94721e-05	0.0001011
3	chr5:89435340:A:G	89435340	NA,G	NA,A	NA,1	NA,-inf	NA,inf	NA,0.557077	9.9341e-05	0.000100589
3	chr5:89062666:A:G	89062666	NA,G	NA,A	NA,1	NA,inf	NA,inf	NA,0.697177	9.92725e-05	0.000100874
3	chr5:87607789:T:A	87607789	A,A	T,T	1,1	-inf,inf	inf,inf	1.89219,0.0977841	9.92411e-05	0.000100631
3	chr5:89656519:C:T	89656519	NA,T	NA,C	NA,1	NA,inf	NA,inf	NA,0.717075	9.9135e-05	0.000100879
3	chr5:89976965:T:C	89976965	NA,C	NA,T	NA,1	NA,-inf	NA,inf	NA,0.618196	9.90981e-05	0.000100615
3	chr5:87601963:C:T	87601963	NA,T	NA,C	NA,1	NA,inf	NA,inf	NA,0.689366	9.89621e-05	0.000100838
3	chr5:89008355:G:A	89008355	NA,A	NA,G	NA,1	NA,inf	NA,inf	NA,0.810667	9.88843e-05	0.000100506
3	chr5:88946790:A:C	88946790	C,C	A,A	1,1	inf,-inf	inf,inf	2.18709,1.38975	9.88726e-05	0.000100434
3	chr5:87797691:A:G	87797691	NA,G	NA,A	NA,1	NA,-inf	NA,inf	NA,0.487942	9.88686e-05	0.000100081
3	chr5:88103490:C:G	88103490	NA,G	NA,C	NA,1	NA,-inf	NA,inf	NA,0.586389	9.88267e-05	0.000100298
3	chr5:88147648:ATTG:A	88147648	A,A	ATTG,ATTG	1,1	-inf,inf	inf,inf	0.153796,1.88746	9.88093e-05	0.000100213
3	chr5:89100418:T:C	89100418	NA,C	NA,T	NA,1	NA,-inf	NA,inf	NA,0.546147	9.8785e-05	0.00010036
3	chr5:87914071:T:C	87914071	C,C	T,T	1,1	-inf,-inf	inf,inf	2.29487,2.3575	9.87684e-05	0.000110364
3	chr5:88206254:A:G	88206254	G,NA	A,NA	1,NA	-inf,NA	inf,NA	0.86053,NA	9.87542e-05	9.99019e-05
3	chr5:89442373:A:G	89442373	G,NA	A,NA	1,NA	-inf,NA	inf,NA	1.63261,NA	9.87445e-05	0.000102005
3	chr5:88995632:A:G	88995632	NA,G	NA,A	NA,1	NA,inf	NA,inf	NA,0.441668	9.8741e-05	9.98449e-05
3	chr5:87893706:C:T	87893706	T,T	C,C	1,1	-inf,inf	inf,inf	1.10104,0.950077	9.87242e-05	0.000100113
3	chr5:88340664:T:C	88340664	NA,C	NA,T	NA,1	NA,-inf	NA,inf	NA,0.593591	9.87105e-05	0.000100071
3	chr5:89091423:A:G	89091423	NA,G	NA,A	NA,1	NA,inf	NA,inf	NA,0.691975	9.87069e-05	0.000100299
3	chr5:89091339:C:CAT	89091339	NA,CAT	NA,C	NA,1	NA,inf	NA,inf	NA,0.691975	9.87069e-05	0.000100299
3	chr5:88997093:G:T	88997093	NA,T	NA,G	NA,1	NA,inf	NA,inf	NA,0.769157	9.86236e-05	0.000100327
3	chr5:89405553:A:G	89405553	NA,G	NA,A	NA,1	NA,-inf	NA,inf	NA,0.509813	9.86166e-05	0.000100069
3	chr5:88107457:A:C	88107457	NA,C	NA,A	NA,1	NA,-inf	NA,inf	NA,0.585039	9.86166e-05	0.000100085
3	chr5:89282549:A:G	89282549	NA,G	NA,A	NA,1	NA,-inf	NA,inf	NA,0.561889	9.86079e-05	0.000100109
3	chr5:89091424:C:T	89091424	NA,T	NA,C	NA,1	NA,inf	NA,inf	NA,0.691031	9.85707e-05	0.000100161
3	chr5:88670282:A:G	88670282	NA,G	NA,A	NA,1	NA,inf	NA,inf	NA,0.756348	9.85641e-05	0.000100522
3	chr5:89091340:C:A	89091340	NA,A	NA,C	NA,1	NA,inf	NA,inf	NA,0.690556	9.84924e-05	0.000100081
3	chr5:89044090:G:A	89044090	NA,A	NA,G	NA,1	NA,inf	NA,inf	NA,0.343358	9.84753e-05	9.9439e-05
3	chr5:87523567:T:C	87523567	NA,C	NA,T	NA,1	NA,inf	NA,inf	NA,0.666986	9.8414e-05	0.000100122
3	chr5:87651952:A:G	87651952	NA,G	NA,A	NA,1	NA,-inf	NA,inf	NA,0.591394	9.84094e-05	9.98024e-05
3	chr5:88611389:G:T	88611389	NA,T	NA,G	NA,1	NA,-inf	NA,inf	NA,0.843234	9.83952e-05	0.000100581
3	chr5:87992433:A:G	87992433	G,G	A,A	1,1	-inf,-inf	inf,inf	2.04574,1.16196	9.83541e-05	0.000101512
3	chr5:88822837:C:T	88822837	NA,T	NA,C	NA,1	NA,-inf	NA,inf	NA,0.589727	9.80988e-05	9.94995e-05
3	chr5:87556659:G:A	87556659	NA,A	NA,G	NA,1	NA,inf	NA,inf	NA,0.77618	9.8042e-05	9.98861e-05
3	chr5:89864725:C:T	89864725	NA,T	NA,C	NA,1	NA,-inf	NA,inf	NA,0.56636	9.79858e-05	9.94537e-05
3	chr5:89381640:G:A	89381640	NA,A	NA,G	NA,1	NA,inf	NA,inf	NA,0.732411	9.78768e-05	9.94838e-05
3	chr5:89622245:G:A	89622245	NA,A	NA,G	NA,1	NA,-inf	NA,inf	NA,0.514723	9.78765e-05	9.91648e-05
3	chr5:89060506:G:T	89060506	NA,T	NA,G	NA,1	NA,inf	NA,inf	NA,0.68817	9.77587e-05	9.93364e-05
3	chr5:89623654:A:G	89623654	NA,G	NA,A	NA,1	NA,-inf	NA,inf	NA,0.51378	9.774e-05	9.90268e-05
3	chr5:89628253:T:C	89628253	NA,C	NA,T	NA,1	NA,inf	NA,inf	NA,0.705297	9.7709e-05	9.94251e-05
3	chr5:87756657:A:G	87756657	G,G	A,A	1,1	inf,inf	inf,inf	1.76928,1.42199	9.75804e-05	9.9842e-05
3	chr5:89533172:T:A	89533172	NA,A	NA,T	NA,1	NA,-inf	NA,inf	NA,0.515223	9.74658e-05	9.87749e-05
3	chr5:88867917:C:T	88867917	NA,T	NA,C	NA,1	NA,inf	NA,inf	NA,0.713334	9.74145e-05	9.91764e-05
3	chr5:88769255:G:T	88769255	NA,T	NA,G	NA,1	NA,-inf	NA,inf	NA,0.597178	9.73885e-05	9.88001e-05
3	chr5:89692301:CTTGTTGA:C	89692301	NA,C	NA,CTTGTTGA	NA,1	NA,inf	NA,inf	NA,0.511763	9.73866e-05	9.86711e-05
3	chr5:89660210:A:C	89660210	C,C	A,A	1,1	inf,-inf	inf,inf	0.411774,2.00964	9.73321e-05	9.96372e-05
3	chr5:87640084:T:C	87640084	C,NA	T,NA	1,NA	inf,NA	inf,NA	1.31687,NA	9.72571e-05	9.92751e-05
3	chr5:88875013:G:A	88875013	NA,A	NA,G	NA,1	NA,inf	NA,inf	NA,0.712247	9.72562e-05	9.9015e-05
3	chr5:89894640:T:C	89894640	NA,C	NA,T	NA,1	NA,inf	NA,inf	NA,0.770356	9.72562e-05	9.92545e-05
3	chr5:90057363:C:T	90057363	NA,T	NA,C	NA,1	NA,inf	NA,inf	NA,0.663785	9.71341e-05	9.88365e-05
3	chr5:88704300:T:A	88704300	NA,A	NA,T	NA,1	NA,inf	NA,inf	NA,0.681236	9.70737e-05	9.8596e-05
3	chr5:87613938:A:G	87613938	G,G	A,A	1,1	-inf,inf	inf,inf	1.89429,0.0803135	9.70601e-05	9.84249e-05
3	chr5:89178627:A:G	89178627	NA,G	NA,A	NA,1	NA,-inf	NA,inf	NA,0.534167	9.70478e-05	9.85481e-05
3	chr5:88818432:A:AT	88818432	NA,AT	NA,A	NA,1	NA,-inf	NA,inf	NA,0.582978	9.70473e-05	9.84345e-05
3	chr5:89290562:G:T	89290562	NA,T	NA,G	NA,1	NA,inf	NA,inf	NA,0.697026	9.69588e-05	9.85151e-05
3	chr5:87556184:A:G	87556184	NA,G	NA,A	NA,1	NA,inf	NA,inf	NA,0.679019	9.68243e-05	9.86379e-05
3	chr5:87864002:A:T	87864002	NA,T	NA,A	NA,1	NA,inf	NA,inf	NA,0.586901	9.66853e-05	9.79854e-05
3	chr5:89620429:G:A	89620429	NA,A	NA,G	NA,1	NA,-inf	NA,inf	NA,0.503104	9.66487e-05	9.79158e-05
3	chr5:89638647:A:T	89638647	NA,T	NA,A	NA,1	NA,-inf	NA,inf	NA,0.502527	9.66338e-05	9.78997e-05
3	chr5:88733023:C:T	88733023	NA,T	NA,C	NA,1	NA,inf	NA,inf	NA,0.643257	9.65977e-05	9.83657e-05
3	chr5:88010189:G:A	88010189	A,A	G,G	1,1	-inf,-inf	inf,inf	2.44963,0.687478	9.6592e-05	9.93867e-05
3	chr5:87794078:A:G	87794078	G,G	A,A	1,1	inf,inf	inf,inf	0.498194,2.36522	9.65743e-05	0.000100506
3	chr5:89355673:C:G	89355673	NA,G	NA,C	NA,1	NA,-inf	NA,inf	NA,0.571704	9.65399e-05	9.80591e-05
3	chr5:88348267:A:G	88348267	NA,G	NA,A	NA,1	NA,inf	NA,inf	NA,0.690762	9.65108e-05	9.81934e-05
3	chr5:87991970:G:C	87991970	NA,C	NA,G	NA,1	NA,inf	NA,inf	NA,0.706684	9.64898e-05	9.82026e-05
3	chr5:87996953:A:G	87996953	NA,G	NA,A	NA,1	NA,inf	NA,inf	NA,0.706508	9.6459e-05	9.81713e-05
3	chr5:89647371:C:T	89647371	NA,T	NA,C	NA,1	NA,-inf	NA,inf	NA,0.501161	9.64033e-05	9.76673e-05
3	chr5:89639776:C:T	89639776	NA,T	NA,C	NA,1	NA,-inf	NA,inf	NA,0.500727	9.63662e-05	9.7629e-05
3	chr5:87926278:C:G	87926278	G,NA	C,NA	1,NA	-inf,NA	inf,NA	0.898606,NA	9.63634e-05	9.7635e-05
3	chr5:88504977:G:C	88504977	NA,C	NA,G	NA,1	NA,-inf	NA,inf	NA,0.875843	9.63475e-05	9.88772e-05
3	chr5:89948826:T:G	89948826	NA,G	NA,T	NA,1	NA,-inf	NA,inf	NA,0.543161	9.62821e-05	9.76429e-05
3	chr5:89543087:T:G	89543087	NA,G	NA,T	NA,1	NA,-inf	NA,inf	NA,0.483145	9.62745e-05	9.74428e-05
3	chr5:88504975:T:G	88504975	NA,G	NA,T	NA,1	NA,-inf	NA,inf	NA,0.875274	9.62733e-05	9.88006e-05
3	chr5:89949520:C:T	89949520	NA,T	NA,C	NA,1	NA,-inf	NA,inf	NA,0.543144	9.62501e-05	9.7611e-05
3	chr5:89363342:G:A	89363342	NA,A	NA,G	NA,1	NA,-inf	NA,inf	NA,0.569621	9.6222e-05	9.77363e-05
3	chr5:88572312:A:G	88572312	NA,G	NA,A	NA,1	NA,inf	NA,inf	NA,0.650079	9.61907e-05	9.76215e-05
3	chr5:89101937:A:T	89101937	NA,T	NA,A	NA,1	NA,-inf	NA,inf	NA,0.529777	9.61283e-05	9.76614e-05
3	chr5:88700908:G:T	88700908	NA,T	NA,G	NA,1	NA,inf	NA,inf	NA,0.673297	9.60468e-05	9.76583e-05
3	chr5:88649831:C:T	88649831	NA,T	NA,C	NA,1	NA,-inf	NA,inf	NA,0.473055	9.59005e-05	9.70002e-05
3	chr5:89246284:G:A	89246284	A,NA	G,NA	1,NA	inf,NA	inf,NA	1.33538,NA	9.57536e-05	9.73661e-05
3	chr5:87918009:C:T	87918009	T,NA	C,NA	1,NA	-inf,NA	inf,NA	0.902985,NA	9.57291e-05	9.70133e-05
3	chr5:88771628:A:G	88771628	NA,G	NA,A	NA,1	NA,inf	NA,inf	NA,0.642926	9.56871e-05	9.74347e-05
3	chr5:88013031:T:C	88013031	NA,C	NA,T	NA,1	NA,inf	NA,inf	NA,0.696174	9.56194e-05	9.72733e-05
3	chr5:88009714:A:G	88009714	NA,G	NA,A	NA,1	NA,inf	NA,inf	NA,0.71316	9.55844e-05	9.72916e-05
3	chr5:88563640:A:G	88563640	NA,G	NA,A	NA,1	NA,inf	NA,inf	NA,0.512138	9.55796e-05	9.69239e-05
3	chr5:90022661:T:C	90022661	NA,C	NA,T	NA,1	NA,-inf	NA,inf	NA,0.595966	9.55513e-05	9.70182e-05
3	chr5:89366450:T:A	89366450	NA,A	NA,T	NA,1	NA,-inf	NA,inf	NA,0.564414	9.54092e-05	9.69112e-05
3	chr5:89046702:G:A	89046702	NA,A	NA,G	NA,1	NA,inf	NA,inf	NA,0.327859	9.53532e-05	9.63027e-05
3	chr5:89501891:A:G	89501891	G,G	A,A	1,1	-inf,inf	inf,inf	1.30778,1.02519	9.53206e-05	9.70053e-05
3	chr5:88328546:T:C	88328546	NA,C	NA,T	NA,1	NA,inf	NA,inf	NA,0.681612	9.52086e-05	9.68675e-05
3	chr5:87827439:G:A	87827439	NA,A	NA,G	NA,1	NA,-inf	NA,inf	NA,0.579217	9.50881e-05	9.64486e-05
3	chr5:89692908:G:A	89692908	NA,A	NA,G	NA,1	NA,inf	NA,inf	NA,0.494118	9.49725e-05	9.62233e-05
3	chr5:89350885:A:G	89350885	NA,G	NA,A	NA,1	NA,-inf	NA,inf	NA,0.523153	9.49421e-05	9.62531e-05
3	chr5:88107028:T:C	88107028	NA,C	NA,T	NA,1	NA,-inf	NA,inf	NA,0.56016	9.48899e-05	9.63165e-05
3	chr5:90005708:C:T	90005708	NA,T	NA,C	NA,1	NA,-inf	NA,inf	NA,0.588579	9.48796e-05	9.63248e-05
3	chr5:89042366:CA:C	89042366	NA,C	NA,CA	NA,1	NA,inf	NA,inf	NA,0.716771	9.48603e-05	9.63686e-05
3	chr5:87717158:T:C	87717158	NA,C	NA,T	NA,1	NA,-inf	NA,inf	NA,0.572621	9.48414e-05	9.6344e-05
3	chr5:89377747:A:G	89377747	NA,G	NA,A	NA,1	NA,-inf	NA,inf	NA,0.530547	9.4789e-05	9.59946e-05
3	chr5:88116683:T:G	88116683	NA,G	NA,T	NA,1	NA,-inf	NA,inf	NA,0.559069	9.47343e-05	9.61586e-05
3	chr5:88114629:C:A	88114629	NA,A	NA,C	NA,1	NA,-inf	NA,inf	NA,0.55899	9.47212e-05	9.61454e-05
3	chr5:88111273:A:G	88111273	NA,G	NA,A	NA,1	NA,-inf	NA,inf	NA,0.55899	9.47212e-05	9.61454e-05
3	chr5:87589653:A:T	87589653	NA,T	NA,A	NA,1	NA,inf	NA,inf	NA,0.752167	9.47063e-05	9.64813e-05
3	chr5:87589091:T:C	87589091	C,C	T,T	1,1	-inf,inf	inf,inf	1.85911,0.0489549	9.46757e-05	9.59969e-05
3	chr5:88008451:G:A	88008451	A,A	G,G	1,1	-inf,-inf	inf,inf	2.43967,0.687235	9.46703e-05	9.74079e-05
3	chr5:87907292:T:C	87907292	C,NA	T,NA	1,NA	-inf,NA	inf,NA	0.888101,NA	9.46094e-05	9.58584e-05
3	chr5:89095831:G:A	89095831	NA,A	NA,G	NA,1	NA,inf	NA,inf	NA,0.522696	9.45814e-05	9.57697e-05
3	chr5:88509798:C:A	88509798	NA,A	NA,C	NA,1	NA,-inf	NA,inf	NA,0.563389	9.44531e-05	9.5918e-05
3	chr5:88243090:T:C	88243090	NA,C	NA,T	NA,1	NA,-inf	NA,inf	NA,0.573369	9.44049e-05	9.58255e-05
3	chr5:88014942:C:T	88014942	NA,T	NA,C	NA,1	NA,inf	NA,inf	NA,0.729594	9.43644e-05	9.6154e-05
3	chr5:87583383:C:T	87583383	NA,T	NA,C	NA,1	NA,inf	NA,inf	NA,0.621928	9.43172e-05	9.59205e-05
3	chr5:89109209:G:A	89109209	NA,A	NA,G	NA,1	NA,inf	NA,inf	NA,0.66061	9.43151e-05	9.58345e-05
3	chr5:87794457:G:A	87794457	A,A	G,G	1,1	inf,inf	inf,inf	0.570106,2.32817	9.42426e-05	9.81319e-05
3	chr5:88355831:A:G	88355831	NA,G	NA,A	NA,1	NA,inf	NA,inf	NA,0.621404	9.40376e-05	9.55967e-05
3	chr5:89990048:A:G	89990048	NA,G	NA,A	NA,1	NA,-inf	NA,inf	NA,0.572237	9.39581e-05	9.5454e-05
3	chr5:89558044:C:T	89558044	NA,T	NA,C	NA,1	NA,inf	NA,inf	NA,0.635604	9.39217e-05	9.53771e-05
3	chr5:87908919:A:G	87908919	NA,G	NA,A	NA,1	NA,inf	NA,inf	NA,0.682487	9.38987e-05	9.55562e-05
3	chr5:89834388:AG:A	89834388	NA,A	NA,AG	NA,1	NA,inf	NA,inf	NA,0.750017	9.3887e-05	9.58139e-05
3	chr5:87772360:A:G	87772360	G,G	A,A	1,1	inf,inf	inf,inf	0.221924,1.93151	9.37865e-05	9.52459e-05
3	chr5:89620859:G:A	89620859	NA,A	NA,G	NA,1	NA,-inf	NA,inf	NA,0.489338	9.37779e-05	9.50219e-05
3	chr5:88279698:A:G	88279698	NA,G	NA,A	NA,1	NA,-inf	NA,inf	NA,0.557767	9.36972e-05	9.49929e-05
3	chr5:88354034:G:A	88354034	NA,A	NA,G	NA,1	NA,-inf	NA,inf	NA,0.557473	9.36971e-05	9.49905e-05
3	chr5:89637397:G:T	89637397	NA,T	NA,G	NA,1	NA,-inf	NA,inf	NA,0.483708	9.36199e-05	9.48537e-05
3	chr5:89502758:A:G	89502758	NA,G	NA,A	NA,1	NA,inf	NA,inf	NA,0.672466	9.36084e-05	9.52214e-05
3	chr5:89792972:T:C	89792972	NA,C	NA,T	NA,1	NA,inf	NA,inf	NA,0.654144	9.35832e-05	9.52252e-05
3	chr5:89333976:G:A	89333976	NA,A	NA,G	NA,1	NA,-inf	NA,inf	NA,0.50627	9.35818e-05	9.50054e-05
3	chr5:88767174:T:C	88767174	NA,C	NA,T	NA,1	NA,inf	NA,inf	NA,0.695614	9.35597e-05	9.51885e-05
3	chr5:89330269:G:T	89330269	NA,T	NA,G	NA,1	NA,-inf	NA,inf	NA,0.505996	9.3536e-05	9.49591e-05
3	chr5:88276085:G:A	88276085	NA,A	NA,G	NA,1	NA,inf	NA,inf	NA,0.670548	9.35259e-05	9.51548e-05
3	chr5:87754599:A:G	87754599	G,G	A,A	1,1	inf,inf	inf,inf	1.37582,1.65838	9.34692e-05	9.55936e-05
3	chr5:88768396:T:A	88768396	NA,A	NA,T	NA,1	NA,-inf	NA,inf	NA,0.551415	9.34509e-05	9.47753e-05
3	chr5:89797366:G:A	89797366	NA,A	NA,G	NA,1	NA,inf	NA,inf	NA,0.653155	9.34444e-05	9.50839e-05
3	chr5:88579363:C:T	88579363	NA,T	NA,C	NA,1	NA,inf	NA,inf	NA,0.630859	9.34286e-05	9.48213e-05
3	chr5:89325106:T:C	89325106	NA,C	NA,T	NA,1	NA,-inf	NA,inf	NA,0.506276	9.3383e-05	9.48066e-05
3	chr5:89647170:G:A	89647170	NA,A	NA,G	NA,1	NA,-inf	NA,inf	NA,0.482092	9.33232e-05	9.45548e-05
3	chr5:87852379:T:G	87852379	NA,G	NA,T	NA,1	NA,inf	NA,inf	NA,0.676394	9.32391e-05	9.48774e-05
3	chr5:89855035:T:C	89855035	C,NA	T,NA	1,NA	-inf,NA	inf,NA	1.14303,NA	9.32358e-05	9.48268e-05
3	chr5:88777008:T:A	88777008	NA,A	NA,T	NA,1	NA,inf	NA,inf	NA,0.627145	9.322e-05	9.48833e-05
3	chr5:87860534:T:C	87860534	NA,C	NA,T	NA,1	NA,inf	NA,inf	NA,0.675471	9.31145e-05	9.47505e-05
3	chr5:88232198:C:T	88232198	NA,T	NA,C	NA,1	NA,inf	NA,inf	NA,0.668439	9.30275e-05	9.46525e-05
3	chr5:89625069:A:G	89625069	NA,G	NA,A	NA,1	NA,inf	NA,inf	NA,0.666265	9.2974e-05	9.45911e-05
3	chr5:89423245:C:T	89423245	NA,T	NA,C	NA,1	NA,-inf	NA,inf	NA,0.516884	9.29085e-05	9.40941e-05
3	chr5:88599416:T:C	88599416	NA,C	NA,T	NA,1	NA,inf	NA,inf	NA,0.628105	9.28802e-05	9.42679e-05
3	chr5:89225104:A:G	89225104	G,NA	A,NA	1,NA	inf,NA	inf,NA	0.412999,NA	9.28408e-05	9.39073e-05
3	chr5:88495923:C:A	88495923	NA,A	NA,C	NA,1	NA,-inf	NA,inf	NA,0.546634	9.28116e-05	9.42079e-05
3	chr5:87809376:A:G	87809376	NA,G	NA,A	NA,1	NA,-inf	NA,inf	NA,0.563422	9.27998e-05	9.41295e-05
3	chr5:89817679:G:A	89817679	NA,A	NA,G	NA,1	NA,inf	NA,inf	NA,0.633562	9.26829e-05	9.42014e-05
3	chr5:87646832:T:C	87646832	NA,C	NA,T	NA,1	NA,-inf	NA,inf	NA,0.553331	9.26571e-05	9.40557e-05
3	chr5:87568921:C:A	87568921	A,A	C,C	1,1	-inf,inf	inf,inf	1.80101,0.0708842	9.26384e-05	9.39218e-05
3	chr5:89044065:A:G	89044065	NA,G	NA,A	NA,1	NA,inf	NA,inf	NA,0.311927	9.25573e-05	9.34923e-05
3	chr5:89039610:T:C	89039610	NA,C	NA,T	NA,1	NA,inf	NA,inf	NA,0.700038	9.25308e-05	9.40064e-05
3	chr5:88074546:G:C	88074546	NA,C	NA,G	NA,1	NA,-inf	NA,inf	NA,0.553987	9.25202e-05	9.38463e-05
3	chr5:87431811:C:A	87431811	NA,A	NA,C	NA,1	NA,inf	NA,inf	NA,0.649991	9.23842e-05	9.40576e-05
3	chr5:88412285:C:T	88412285	NA,T	NA,C	NA,1	NA,inf	NA,inf	NA,0.656067	9.23291e-05	9.39314e-05
3	chr5:89377089:T:C	89377089	NA,C	NA,T	NA,1	NA,-inf	NA,inf	NA,0.512915	9.23184e-05	9.34982e-05
3	chr5:87437033:C:G	87437033	NA,G	NA,C	NA,1	NA,inf	NA,inf	NA,0.649456	9.2312e-05	9.39839e-05
3	chr5:87796447:G:A	87796447	A,A	G,G	1,1	inf,inf	inf,inf	0.548475,2.31773	9.22574e-05	9.60426e-05
3	chr5:88705627:C:T	88705627	NA,T	NA,C	NA,1	NA,-inf	NA,inf	NA,0.555008	9.2243e-05	9.35823e-05
3	chr5:89458415:G:A	89458415	NA,A	NA,G	NA,1	NA,-inf	NA,inf	NA,0.496831	9.21035e-05	9.32996e-05
3	chr5:87638646:A:G	87638646	NA,G	NA,A	NA,1	NA,-inf	NA,inf	NA,0.548992	9.20463e-05	9.34357e-05
3	chr5:88599256:A:G	88599256	NA,G	NA,A	NA,1	NA,-inf	NA,inf	NA,0.562871	9.20362e-05	9.35793e-05
3	chr5:88620651:T:G	88620651	G,NA	T,NA	1,NA	-inf,NA	inf,NA	1.75794,NA	9.20042e-05	9.39373e-05
3	chr5:87654883:T:G	87654883	NA,G	NA,T	NA,1	NA,-inf	NA,inf	NA,0.547925	9.18624e-05	9.325e-05
3	chr5:87984118:G:A	87984118	NA,A	NA,G	NA,1	NA,inf	NA,inf	NA,0.671226	9.18272e-05	9.34521e-05
3	chr5:87392239:A:G	87392239	NA,G	NA,A	NA,1	NA,inf	NA,inf	NA,0.656241	9.18138e-05	9.34604e-05
3	chr5:89556916:G:C	89556916	NA,C	NA,G	NA,1	NA,-inf	NA,inf	NA,0.524266	9.17924e-05	9.3152e-05
3	chr5:89540018:G:A	89540018	NA,A	NA,G	NA,1	NA,-inf	NA,inf	NA,0.453359	9.17522e-05	9.28784e-05
3	chr5:89822512:G:A	89822512	NA,A	NA,G	NA,1	NA,inf	NA,inf	NA,0.690185	9.17336e-05	9.34348e-05
3	chr5:87651362:A:C	87651362	NA,C	NA,A	NA,1	NA,-inf	NA,inf	NA,0.546956	9.17226e-05	9.31083e-05
3	chr5:88796590:A:G	88796590	NA,G	NA,A	NA,1	NA,-inf	NA,inf	NA,0.488243	9.1646e-05	9.30011e-05
3	chr5:89687560:A:G	89687560	NA,G	NA,A	NA,1	NA,inf	NA,inf	NA,0.621409	9.1633e-05	9.3135e-05
3	chr5:88123674:C:T	88123674	NA,T	NA,C	NA,1	NA,-inf	NA,inf	NA,0.538551	9.16239e-05	9.29935e-05
3	chr5:89100364:G:A	89100364	NA,A	NA,G	NA,1	NA,-inf	NA,inf	NA,0.486016	9.16226e-05	9.27006e-05
3	chr5:88257495:T:G	88257495	NA,G	NA,T	NA,1	NA,inf	NA,inf	NA,0.656543	9.15441e-05	9.31386e-05
3	chr5:90042598:T:C	90042598	NA,C	NA,T	NA,1	NA,inf	NA,inf	NA,0.624499	9.15117e-05	9.31125e-05
3	chr5:88105958:A:G	88105958	NA,G	NA,A	NA,1	NA,-inf	NA,inf	NA,0.537696	9.14899e-05	9.28679e-05
3	chr5:88111937:G:A	88111937	NA,A	NA,G	NA,1	NA,-inf	NA,inf	NA,0.537511	9.14637e-05	9.28414e-05
3	chr5:87927648:ACTGATAC:A	87927648	A,NA	ACTGATAC,NA	1,NA	-inf,NA	inf,NA	0.87382,NA	9.13958e-05	9.26062e-05
3	chr5:88412203:G:A	88412203	NA,A	NA,G	NA,1	NA,inf	NA,inf	NA,0.649397	9.13866e-05	9.29724e-05
3	chr5:88940573:C:T	88940573	NA,T	NA,C	NA,1	NA,-inf	NA,inf	NA,0.484341	9.12323e-05	9.23279e-05
3	chr5:88063298:A:G	88063298	NA,G	NA,A	NA,1	NA,-inf	NA,inf	NA,0.552175	9.11264e-05	9.25154e-05
3	chr5:90029919:C:T	90029919	NA,T	NA,C	NA,1	NA,inf	NA,inf	NA,0.619473	9.10816e-05	9.26678e-05
3	chr5:88263714:T:C	88263714	NA,C	NA,T	NA,1	NA,inf	NA,inf	NA,0.652016	9.10212e-05	9.26046e-05
3	chr5:88369786:G:T	88369786	T,NA	G,NA	1,NA	-inf,NA	inf,NA	0.940019,NA	9.1016e-05	9.2887e-05
3	chr5:88119347:A:G	88119347	NA,G	NA,A	NA,1	NA,-inf	NA,inf	NA,0.533957	9.09498e-05	9.23204e-05
3	chr5:89572635:CT:C	89572635	NA,C	NA,CT	NA,1	NA,inf	NA,inf	NA,0.643695	9.09233e-05	9.23826e-05
3	chr5:87681617:T:A	87681617	NA,A	NA,T	NA,1	NA,-inf	NA,inf	NA,0.541269	9.08887e-05	9.22639e-05
3	chr5:88490164:G:A	88490164	NA,A	NA,G	NA,1	NA,-inf	NA,inf	NA,0.547408	9.08693e-05	9.23021e-05
3	chr5:87991579:T:C	87991579	C,C	T,T	1,1	-inf,-inf	inf,inf	1.96112,1.21761	9.0862e-05	9.38198e-05
3	chr5:88562190:C:G	88562190	NA,G	NA,C	NA,1	NA,inf	NA,inf	NA,0.662483	9.08234e-05	9.25388e-05
3	chr5:88884944:C:T	88884944	NA,T	NA,C	NA,1	NA,-inf	NA,inf	NA,0.503526	9.07552e-05	9.20053e-05
3	chr5:89327543:T:A	89327543	NA,A	NA,T	NA,1	NA,-inf	NA,inf	NA,0.487588	9.07431e-05	9.21263e-05
3	chr5:88256533:T:C	88256533	NA,C	NA,T	NA,1	NA,inf	NA,inf	NA,0.649523	9.06923e-05	9.22697e-05
3	chr5:88306215:G:T	88306215	NA,T	NA,G	NA,1	NA,inf	NA,inf	NA,0.62042	9.0634e-05	9.19746e-05
3	chr5:88257940:C:T	88257940	NA,T	NA,C	NA,1	NA,inf	NA,inf	NA,0.648864	9.0606e-05	9.21817e-05
3	chr5:89337967:G:A	89337967	NA,A	NA,G	NA,1	NA,-inf	NA,inf	NA,0.483854	9.05945e-05	9.19892e-05
3	chr5:88260574:C:T	88260574	NA,T	NA,C	NA,1	NA,inf	NA,inf	NA,0.648461	9.05509e-05	9.21257e-05
3	chr5:88984128:GCTTGT:G	88984128	NA,G	NA,GCTTGT	NA,1	NA,-inf	NA,inf	NA,0.482525	9.05128e-05	9.15988e-05
3	chr5:87688741:C:T	87688741	NA,T	NA,C	NA,1	NA,-inf	NA,inf	NA,0.541909	9.04481e-05	9.18812e-05
3	chr5:87587220:T:C	87587220	NA,C	NA,T	NA,1	NA,inf	NA,inf	NA,0.593582	9.03374e-05	9.18715e-05
3	chr5:89396073:A:G	89396073	NA,G	NA,A	NA,1	NA,-inf	NA,inf	NA,0.558019	9.03352e-05	9.16186e-05
3	chr5:89942368:G:T	89942368	NA,T	NA,G	NA,1	NA,-inf	NA,inf	NA,0.50907	9.0331e-05	9.16824e-05
3	chr5:89078410:G:C	89078410	C,C	G,G	1,1	-inf,-inf	inf,inf	2.66956,1.48564	9.02362e-05	9.0689e-05
3	chr5:89984928:T:C	89984928	NA,C	NA,T	NA,1	NA,-inf	NA,inf	NA,0.561566	9.01912e-05	9.15832e-05
3	chr5:87940797:A:G	87940797	NA,G	NA,A	NA,1	NA,inf	NA,inf	NA,0.655208	9.01108e-05	9.17033e-05
3	chr5:89249976:A:G	89249976	NA,G	NA,A	NA,1	NA,-inf	NA,inf	NA,0.504468	9.00856e-05	9.14535e-05
3	chr5:87631286:C:T	87631286	NA,T	NA,C	NA,1	NA,inf	NA,inf	NA,0.591134	9.00314e-05	9.15635e-05
3	chr5:88025435:G:A	88025435	NA,A	NA,G	NA,1	NA,inf	NA,inf	NA,0.647113	8.9992e-05	9.15338e-05
3	chr5:87854294:C:T	87854294	NA,T	NA,C	NA,1	NA,inf	NA,inf	NA,0.651377	8.99305e-05	9.15077e-05
3	chr5:87860139:G:C	87860139	NA,C	NA,G	NA,1	NA,inf	NA,inf	NA,0.650661	8.98351e-05	9.14106e-05
3	chr5:87957283:T:C	87957283	NA,C	NA,T	NA,1	NA,inf	NA,inf	NA,0.65676	8.97939e-05	9.1383e-05
3	chr5:88376474:A:T	88376474	NA,T	NA,A	NA,1	NA,-inf	NA,inf	NA,0.51888	8.97893e-05	9.12119e-05
3	chr5:87393086:A:C	87393086	NA,C	NA,A	NA,1	NA,inf	NA,inf	NA,0.636955	8.97692e-05	9.13724e-05
3	chr5:89995806:C:T	89995806	T,NA	C,NA	1,NA	inf,NA	inf,NA	0.51706,NA	8.96856e-05	9.08489e-05
3	chr5:87906612:T:C	87906612	C,NA	T,NA	1,NA	-inf,NA	inf,NA	0.862409,NA	8.96539e-05	9.08382e-05
3	chr5:89844833:G:C	89844833	NA,C	NA,G	NA,1	NA,inf	NA,inf	NA,0.715537	8.9651e-05	9.14769e-05
3	chr5:89899101:A:G	89899101	NA,G	NA,A	NA,1	NA,inf	NA,inf	NA,0.713151	8.96497e-05	9.14696e-05
3	chr5:87658818:T:A	87658818	NA,A	NA,T	NA,1	NA,-inf	NA,inf	NA,0.531433	8.96217e-05	9.0976e-05
3	chr5:87701401:T:C	87701401	NA,C	NA,T	NA,1	NA,inf	NA,inf	NA,0.627021	8.95817e-05	9.11735e-05
3	chr5:89234332:A:G	89234332	NA,G	NA,A	NA,1	NA,inf	NA,inf	NA,0.740664	8.95377e-05	9.11036e-05
3	chr5:88796908:T:C	88796908	NA,C	NA,T	NA,1	NA,-inf	NA,inf	NA,0.5344	8.95079e-05	9.08069e-05
3	chr5:87829477:G:A	87829477	A,A	G,G	1,1	-inf,-inf	inf,inf	2.23851,2.11019	8.93425e-05	9.86322e-05
3	chr5:87593183:T:C	87593183	NA,C	NA,T	NA,1	NA,inf	NA,inf	NA,0.584116	8.92772e-05	9.07892e-05
3	chr5:88190404:T:C	88190404	NA,C	NA,T	NA,1	NA,-inf	NA,inf	NA,0.525344	8.91765e-05	9.0594e-05
3	chr5:88630647:C:G	88630647	NA,G	NA,C	NA,1	NA,-inf	NA,inf	NA,0.542453	8.90964e-05	9.0591e-05
3	chr5:88080781:G:A	88080781	NA,A	NA,G	NA,1	NA,-inf	NA,inf	NA,0.53716	8.90298e-05	9.04306e-05
3	chr5:87597589:T:C	87597589	NA,C	NA,T	NA,1	NA,inf	NA,inf	NA,0.585252	8.90236e-05	9.05365e-05
3	chr5:87743818:A:T	87743818	NA,T	NA,A	NA,1	NA,inf	NA,inf	NA,0.595184	8.89624e-05	9.04731e-05
3	chr5:88358087:T:C	88358087	NA,C	NA,T	NA,1	NA,inf	NA,inf	NA,0.634846	8.89082e-05	9.04525e-05
3	chr5:89195750:A:G	89195750	NA,G	NA,A	NA,1	NA,inf	NA,inf	NA,0.534564	8.88599e-05	9.00401e-05
3	chr5:89714515:C:T	89714515	NA,T	NA,C	NA,1	NA,-inf	NA,inf	NA,0.527044	8.87775e-05	9.01047e-05
3	chr5:89897412:C:T	89897412	NA,T	NA,C	NA,1	NA,-inf	NA,inf	NA,0.552361	8.86893e-05	9.00394e-05
3	chr5:88413054:A:T	88413054	NA,T	NA,A	NA,1	NA,inf	NA,inf	NA,0.628347	8.86662e-05	9.02022e-05
3	chr5:88395410:T:C	88395410	NA,C	NA,T	NA,1	NA,-inf	NA,inf	NA,0.499089	8.86237e-05	9.00428e-05
3	chr5:89571675:T:C	89571675	NA,C	NA,T	NA,1	NA,-inf	NA,inf	NA,0.493737	8.85887e-05	8.97789e-05
3	chr5:89005974:G:C	89005974	NA,C	NA,G	NA,1	NA,inf	NA,inf	NA,0.394293	8.84906e-05	8.95312e-05
3	chr5:89631791:T:TTGC	89631791	NA,TTGC	NA,T	NA,1	NA,inf	NA,inf	NA,0.641277	8.83823e-05	8.99352e-05
3	chr5:88478324:C:T	88478324	NA,T	NA,C	NA,1	NA,inf	NA,inf	NA,0.624121	8.83484e-05	9.00768e-05
3	chr5:87590890:T:A	87590890	NA,A	NA,T	NA,1	NA,inf	NA,inf	NA,0.59252	8.82862e-05	8.98473e-05
3	chr5:88494633:G:A	88494633	NA,A	NA,G	NA,1	NA,-inf	NA,inf	NA,0.529406	8.82681e-05	8.96644e-05
3	chr5:87963993:T:A	87963993	NA,A	NA,T	NA,1	NA,inf	NA,inf	NA,0.644083	8.81742e-05	8.97329e-05
3	chr5:87927216:A:G	87927216	NA,G	NA,A	NA,1	NA,inf	NA,inf	NA,0.627205	8.81688e-05	8.96376e-05
3	chr5:87932711:C:T	87932711	T,NA	C,NA	1,NA	-inf,NA	inf,NA	0.856695,NA	8.81619e-05	8.93321e-05
3	chr5:87515691:T:C	87515691	NA,C	NA,T	NA,1	NA,inf	NA,inf	NA,0.622018	8.81562e-05	8.97676e-05
3	chr5:87865432:A:G	87865432	NA,G	NA,A	NA,1	NA,inf	NA,inf	NA,0.638054	8.80601e-05	8.96041e-05
3	chr5:89464666:G:A	89464666	NA,A	NA,G	NA,1	NA,-inf	NA,inf	NA,0.468114	8.79992e-05	8.91516e-05
3	chr5:89074733:GA:G	89074733	NA,G	NA,GA	NA,1	NA,inf	NA,inf	NA,0.616165	8.79875e-05	8.94117e-05
3	chr5:88368102:C:A	88368102	A,NA	C,NA	1,NA	inf,NA	inf,NA	1.73928,NA	8.79789e-05	9.00506e-05
3	chr5:89928133:AC:A	89928133	NA,A	NA,AC	NA,1	NA,inf	NA,inf	NA,0.622972	8.79583e-05	8.95149e-05
3	chr5:89387642:A:G	89387642	NA,G	NA,A	NA,1	NA,-inf	NA,inf	NA,0.441296	8.79244e-05	8.92292e-05
3	chr5:88313950:G:A	88313950	NA,A	NA,G	NA,1	NA,inf	NA,inf	NA,0.621095	8.77526e-05	8.9293e-05
3	chr5:89746170:C:T	89746170	NA,T	NA,C	NA,1	NA,inf	NA,inf	NA,0.590605	8.77182e-05	8.91529e-05
3	chr5:87956007:G:A	87956007	NA,A	NA,G	NA,1	NA,inf	NA,inf	NA,0.640283	8.77097e-05	8.92595e-05
3	chr5:89180918:C:T	89180918	NA,T	NA,C	NA,1	NA,-inf	NA,inf	NA,0.471542	8.7698e-05	8.90582e-05
3	chr5:88779332:T:C	88779332	NA,C	NA,T	NA,1	NA,-inf	NA,inf	NA,0.459974	8.76027e-05	8.89049e-05
3	chr5:87953210:A:G	87953210	NA,G	NA,A	NA,1	NA,inf	NA,inf	NA,0.63876	8.75136e-05	8.90598e-05
3	chr5:87862463:C:T	87862463	NA,T	NA,C	NA,1	NA,-inf	NA,inf	NA,0.514854	8.74582e-05	8.88591e-05
3	chr5:88768460:G:A	88768460	NA,A	NA,G	NA,1	NA,-inf	NA,inf	NA,0.517995	8.74179e-05	8.86884e-05
3	chr5:89769121:T:C	89769121	NA,C	NA,T	NA,1	NA,inf	NA,inf	NA,0.613687	8.74122e-05	8.89803e-05
3	chr5:87564375:G:A	87564375	A,A	G,G	1,1	-inf,inf	inf,inf	1.77371,0.032577	8.73871e-05	8.85856e-05
3	chr5:87625650:G:A	87625650	NA,A	NA,G	NA,1	NA,inf	NA,inf	NA,0.571871	8.73785e-05	8.88652e-05
3	chr5:89315631:A:G	89315631	NA,G	NA,A	NA,1	NA,-inf	NA,inf	NA,0.458587	8.73381e-05	8.86799e-05
3	chr5:87963761:C:T	87963761	NA,T	NA,C	NA,1	NA,inf	NA,inf	NA,0.637067	8.73012e-05	8.88434e-05
3	chr5:88497237:C:T	88497237	NA,T	NA,C	NA,1	NA,inf	NA,inf	NA,0.620881	8.72723e-05	8.88066e-05
3	chr5:88311800:C:G	88311800	NA,G	NA,C	NA,1	NA,inf	NA,inf	NA,0.615434	8.72489e-05	8.88103e-05
3	chr5:87927172:A:G	87927172	NA,G	NA,A	NA,1	NA,-inf	NA,inf	NA,0.49799	8.72244e-05	8.84792e-05
3	chr5:88327712:T:TG	88327712	NA,TG	NA,T	NA,1	NA,inf	NA,inf	NA,0.488187	8.71486e-05	8.84204e-05
3	chr5:89656338:C:T	89656338	NA,T	NA,C	NA,1	NA,inf	NA,inf	NA,0.444395	8.71194e-05	8.82911e-05
3	chr5:87884654:G:A	87884654	NA,A	NA,G	NA,1	NA,-inf	NA,inf	NA,0.688225	8.7087e-05	8.88814e-05
3	chr5:89798878:A:G	89798878	NA,G	NA,A	NA,1	NA,inf	NA,inf	NA,0.652152	8.698e-05	8.85781e-05
3	chr5:87957667:C:G	87957667	NA,G	NA,C	NA,1	NA,inf	NA,inf	NA,0.634435	8.69762e-05	8.85124e-05
3	chr5:87800205:C:T	87800205	NA,T	NA,C	NA,1	NA,-inf	NA,inf	NA,0.413355	8.69542e-05	8.8056e-05
3	chr5:88455838:G:T	88455838	NA,T	NA,G	NA,1	NA,inf	NA,inf	NA,0.61654	8.69393e-05	8.84446e-05
3	chr5:88171415:G:A	88171415	NA,A	NA,G	NA,1	NA,inf	NA,inf	NA,0.61978	8.68797e-05	8.85315e-05
3	chr5:88679947:T:C	88679947	C,NA	T,NA	1,NA	-inf,NA	inf,NA	0.933206,NA	8.67179e-05	8.77309e-05
3	chr5:90058915:C:A	90058915	NA,A	NA,C	NA,1	NA,-inf	NA,inf	NA,0.467356	8.67164e-05	8.79953e-05
3	chr5:89147600:A:C	89147600	NA,C	NA,A	NA,1	NA,-inf	NA,inf	NA,0.449742	8.65797e-05	8.76321e-05
3	chr5:87499762:A:T	87499762	NA,T	NA,A	NA,1	NA,inf	NA,inf	NA,0.608546	8.65162e-05	8.80937e-05
3	chr5:87496644:T:C	87496644	NA,C	NA,T	NA,1	NA,inf	NA,inf	NA,0.608765	8.64827e-05	8.80614e-05
3	chr5:89786277:C:T	89786277	NA,T	NA,C	NA,1	NA,inf	NA,inf	NA,0.599406	8.64701e-05	8.79789e-05
3	chr5:87799970:G:T	87799970	T,NA	G,NA	1,NA	-inf,NA	inf,NA	1.19919,NA	8.64152e-05	8.84705e-05
3	chr5:88690497:C:A	88690497	A,A	C,C	1,1	-inf,-inf	inf,inf	2.70842,0.735091	8.63512e-05	0.000100712
3	chr5:89464908:A:G	89464908	NA,G	NA,A	NA,1	NA,inf	NA,inf	NA,0.612435	8.62148e-05	8.77145e-05
3	chr5:89566631:C:G	89566631	NA,G	NA,C	NA,1	NA,-inf	NA,inf	NA,0.585806	8.61929e-05	8.75755e-05
3	chr5:87792096:G:A	87792096	A,A	G,G	1,1	inf,inf	inf,inf	0.610474,2.25961	8.61855e-05	8.97273e-05
3	chr5:89610948:G:T	89610948	NA,T	NA,G	NA,1	NA,inf	NA,inf	NA,0.600793	8.6174e-05	8.77318e-05
3	chr5:89006218:C:T	89006218	T,NA	C,NA	1,NA	inf,NA	inf,NA	1.69582,NA	8.61296e-05	8.81833e-05
3	chr5:89802006:A:G	89802006	NA,G	NA,A	NA,1	NA,-inf	NA,inf	NA,0.500955	8.60776e-05	8.74028e-05
3	chr5:88443378:A:G	88443378	NA,G	NA,A	NA,1	NA,inf	NA,inf	NA,0.664347	8.60546e-05	8.76613e-05
3	chr5:87598731:C:T	87598731	NA,T	NA,C	NA,1	NA,inf	NA,inf	NA,0.559374	8.60105e-05	8.74664e-05
3	chr5:87633280:A:C	87633280	C,C	A,A	1,1	-inf,inf	inf,inf	1.83833,0.0679037	8.60002e-05	8.7212e-05
3	chr5:88479842:T:C	88479842	NA,C	NA,T	NA,1	NA,inf	NA,inf	NA,0.607689	8.59981e-05	8.74859e-05
3	chr5:88100417:G:A	88100417	NA,A	NA,G	NA,1	NA,-inf	NA,inf	NA,0.498796	8.59696e-05	8.72629e-05
3	chr5:89676969:G:A	89676969	NA,A	NA,G	NA,1	NA,inf	NA,inf	NA,0.621584	8.57173e-05	8.72897e-05
3	chr5:88125766:G:A	88125766	NA,A	NA,G	NA,1	NA,-inf	NA,inf	NA,0.495368	8.56726e-05	8.6959e-05
3	chr5:88069571:C:G	88069571	NA,G	NA,C	NA,1	NA,-inf	NA,inf	NA,0.50494	8.56229e-05	8.69558e-05
3	chr5:89779805:G:A	89779805	NA,A	NA,G	NA,1	NA,inf	NA,inf	NA,0.614675	8.56122e-05	8.71932e-05
3	chr5:89563839:CTGT:C	89563839	NA,C	NA,CTGT	NA,1	NA,inf	NA,inf	NA,0.601026	8.55852e-05	8.69591e-05
3	chr5:87918388:T:A	87918388	NA,A	NA,T	NA,1	NA,inf	NA,inf	NA,0.61685	8.55649e-05	8.70657e-05
3	chr5:89101826:AT:A	89101826	NA,A	NA,AT	NA,1	NA,inf	NA,inf	NA,0.622475	8.54746e-05	8.6857e-05
3	chr5:89236804:G:C	89236804	NA,C	NA,G	NA,1	NA,-inf	NA,inf	NA,0.471711	8.5386e-05	8.66889e-05
3	chr5:89895854:T:C	89895854	NA,C	NA,T	NA,1	NA,-inf	NA,inf	NA,0.527571	8.53739e-05	8.66782e-05
3	chr5:89166884:C:T	89166884	NA,T	NA,C	NA,1	NA,-inf	NA,inf	NA,0.455325	8.53464e-05	8.66748e-05
3	chr5:89514977:GGAAA:G	89514977	NA,G	NA,GGAAA	NA,1	NA,-inf	NA,inf	NA,0.470388	8.52481e-05	8.63998e-05
3	chr5:88026956:G:A	88026956	NA,A	NA,G	NA,1	NA,-inf	NA,inf	NA,0.500447	8.52413e-05	8.64747e-05
3	chr5:87508249:A:C	87508249	NA,C	NA,A	NA,1	NA,inf	NA,inf	NA,0.597782	8.5123e-05	8.66749e-05
3	chr5:88019500:CA:C	88019500	NA,C	NA,CA	NA,1	NA,inf	NA,inf	NA,0.607575	8.50475e-05	8.65892e-05
3	chr5:87931777:A:C	87931777	NA,C	NA,A	NA,1	NA,-inf	NA,inf	NA,0.480826	8.49671e-05	8.61944e-05
3	chr5:89069961:G:A	89069961	A,A	G,G	1,1	-inf,-inf	inf,inf	2.64261,1.46614	8.49424e-05	8.53733e-05
3	chr5:89631403:A:G	89631403	NA,G	NA,A	NA,1	NA,inf	NA,inf	NA,0.578208	8.49102e-05	8.64154e-05
3	chr5:89615019:A:T	89615019	T,T	A,A	1,1	-inf,-inf	inf,inf	1.8064,0.0397969	8.4887e-05	8.63074e-05
3	chr5:88816126:A:G	88816126	NA,G	NA,A	NA,1	NA,inf	NA,inf	NA,0.598015	8.48211e-05	8.61728e-05
3	chr5:88535883:T:G	88535883	NA,G	NA,T	NA,1	NA,inf	NA,inf	NA,0.603062	8.47873e-05	8.64668e-05
3	chr5:88553921:G:A	88553921	NA,A	NA,G	NA,1	NA,-inf	NA,inf	NA,0.505267	8.4762e-05	8.59947e-05
3	chr5:88106448:G:A	88106448	NA,A	NA,G	NA,1	NA,inf	NA,inf	NA,0.603706	8.47573e-05	8.62217e-05
3	chr5:88758748:G:A	88758748	NA,A	NA,G	NA,1	NA,-inf	NA,inf	NA,0.449664	8.47282e-05	8.58986e-05
3	chr5:89773067:G:A	89773067	NA,A	NA,G	NA,1	NA,-inf	NA,inf	NA,0.675457	8.46604e-05	8.63455e-05
3	chr5:89614617:G:A	89614617	NA,A	NA,G	NA,1	NA,-inf	NA,inf	NA,0.426512	8.45161e-05	8.5658e-05
3	chr5:88168013:T:C	88168013	NA,C	NA,T	NA,1	NA,inf	NA,inf	NA,0.539807	8.4513e-05	8.58919e-05
3	chr5:90002861:A:T	90002861	NA,T	NA,A	NA,1	NA,-inf	NA,inf	NA,0.515031	8.44313e-05	8.57332e-05
3	chr5:88369020:C:T	88369020	NA,T	NA,C	NA,1	NA,inf	NA,inf	NA,0.648449	8.44172e-05	8.59852e-05
3	chr5:88308635:A:C	88308635	NA,C	NA,A	NA,1	NA,inf	NA,inf	NA,0.594155	8.42919e-05	8.57708e-05
3	chr5:87606517:C:A	87606517	NA,A	NA,C	NA,1	NA,inf	NA,inf	NA,0.560688	8.4255e-05	8.55511e-05
3	chr5:89988621:AAT:A	89988621	NA,A	NA,AAT	NA,1	NA,inf	NA,inf	NA,0.585095	8.41878e-05	8.56628e-05
3	chr5:87436747:T:C	87436747	NA,C	NA,T	NA,1	NA,-inf	NA,inf	NA,0.502006	8.41672e-05	8.54757e-05
3	chr5:89852093:G:A	89852093	NA,A	NA,G	NA,1	NA,-inf	NA,inf	NA,0.490548	8.41357e-05	8.5418e-05
3	chr5:89330956:G:T	89330956	NA,T	NA,G	NA,1	NA,-inf	NA,inf	NA,0.489371	8.41188e-05	8.54739e-05
3	chr5:88050493:C:T	88050493	NA,T	NA,C	NA,1	NA,inf	NA,inf	NA,0.607809	8.41061e-05	8.55867e-05
3	chr5:89838870:G:A	89838870	NA,A	NA,G	NA,1	NA,inf	NA,inf	NA,0.602207	8.40913e-05	8.56459e-05
3	chr5:89868588:T:A	89868588	NA,A	NA,T	NA,1	NA,inf	NA,inf	NA,0.589262	8.40351e-05	8.55271e-05
3	chr5:88774173:T:TTAAC	88774173	NA,TTAAC	NA,T	NA,1	NA,-inf	NA,inf	NA,0.433063	8.39674e-05	8.52175e-05
3	chr5:89048257:G:C	89048257	NA,C	NA,G	NA,1	NA,-inf	NA,inf	NA,0.434882	8.39425e-05	8.49606e-05
3	chr5:88188636:G:A	88188636	NA,A	NA,G	NA,1	NA,-inf	NA,inf	NA,0.471594	8.38904e-05	8.50323e-05
3	chr5:89184384:A:G	89184384	NA,G	NA,A	NA,1	NA,inf	NA,inf	NA,0.608241	8.38738e-05	8.52303e-05
3	chr5:89541772:T:C	89541772	NA,C	NA,T	NA,1	NA,-inf	NA,inf	NA,0.460153	8.38733e-05	8.50114e-05
3	chr5:89598692:CT:C	89598692	NA,C	NA,CT	NA,1	NA,-inf	NA,inf	NA,0.4629	8.38567e-05	8.51291e-05
3	chr5:89565683:A:G	89565683	NA,G	NA,A	NA,1	NA,-inf	NA,inf	NA,0.502711	8.38553e-05	8.51763e-05
3	chr5:87684703:C:T	87684703	NA,T	NA,C	NA,1	NA,inf	NA,inf	NA,0.573233	8.38308e-05	8.52951e-05
3	chr5:89303163:A:C	89303163	NA,C	NA,A	NA,1	NA,-inf	NA,inf	NA,0.516094	8.38165e-05	8.50651e-05
3	chr5:88731243:A:C	88731243	NA,C	NA,A	NA,1	NA,inf	NA,inf	NA,0.597082	8.3792e-05	8.51461e-05
3	chr5:89299993:G:A	89299993	NA,A	NA,G	NA,1	NA,-inf	NA,inf	NA,0.515594	8.3753e-05	8.50008e-05
3	chr5:88354544:G:A	88354544	NA,A	NA,G	NA,1	NA,inf	NA,inf	NA,0.642008	8.37239e-05	8.52768e-05
3	chr5:89300619:A:T	89300619	NA,T	NA,A	NA,1	NA,-inf	NA,inf	NA,0.515204	8.37013e-05	8.49485e-05
3	chr5:87691919:G:T	87691919	NA,T	NA,G	NA,1	NA,-inf	NA,inf	NA,0.489702	8.36916e-05	8.49683e-05
3	chr5:89781591:T:C	89781591	NA,C	NA,T	NA,1	NA,-inf	NA,inf	NA,0.666257	8.36674e-05	8.53287e-05
3	chr5:89997916:A:G	89997916	NA,G	NA,A	NA,1	NA,inf	NA,inf	NA,0.612081	8.3662e-05	8.52098e-05
3	chr5:89052445:C:T	89052445	NA,T	NA,C	NA,1	NA,-inf	NA,inf	NA,0.459844	8.36385e-05	8.47067e-05
3	chr5:90003702:T:C	90003702	NA,C	NA,T	NA,1	NA,inf	NA,inf	NA,0.585868	8.36105e-05	8.51236e-05
3	chr5:88635826:A:T	88635826	NA,T	NA,A	NA,1	NA,-inf	NA,inf	NA,0.462273	8.35796e-05	8.48646e-05
3	chr5:87942573:G:A	87942573	NA,A	NA,G	NA,1	NA,inf	NA,inf	NA,0.601632	8.34339e-05	8.4901e-05
3	chr5:87570335:A:G	87570335	NA,G	NA,A	NA,1	NA,-inf	NA,inf	NA,0.472811	8.33238e-05	8.46106e-05
3	chr5:88361654:C:A	88361654	NA,A	NA,C	NA,1	NA,inf	NA,inf	NA,0.638721	8.32663e-05	8.48114e-05
3	chr5:89618703:A:ACAG	89618703	NA,ACAG	NA,A	NA,1	NA,inf	NA,inf	NA,0.573199	8.32153e-05	8.4703e-05
3	chr5:87989270:A:G	87989270	G,G	A,A	1,1	-inf,-inf	inf,inf	1.95729,1.14991	8.31893e-05	8.58312e-05
3	chr5:89222978:C:T	89222978	NA,T	NA,C	NA,1	NA,inf	NA,inf	NA,0.682168	8.31478e-05	8.45878e-05
3	chr5:89071104:C:CTA	89071104	NA,CTA	NA,C	NA,1	NA,inf	NA,inf	NA,0.441725	8.31455e-05	8.42225e-05
3	chr5:87982024:A:G	87982024	G,NA	A,NA	1,NA	-inf,NA	inf,NA	1.33022,NA	8.31332e-05	8.54623e-05
3	chr5:87942840:C:T	87942840	NA,T	NA,C	NA,1	NA,inf	NA,inf	NA,0.598494	8.30693e-05	8.45296e-05
3	chr5:87983685:A:G	87983685	NA,G	NA,A	NA,1	NA,-inf	NA,inf	NA,0.484526	8.3064e-05	8.43569e-05
3	chr5:89670278:C:T	89670278	T,T	C,C	1,1	-inf,inf	inf,inf	1.43505,0.731927	8.2987e-05	8.39074e-05
3	chr5:89164611:A:G	89164611	NA,G	NA,A	NA,1	NA,inf	NA,inf	NA,0.562007	8.29691e-05	8.42699e-05
3	chr5:88458100:A:T	88458100	NA,T	NA,A	NA,1	NA,inf	NA,inf	NA,0.583818	8.29275e-05	8.43614e-05
3	chr5:87508427:C:A	87508427	A,NA	C,NA	1,NA	-inf,NA	inf,NA	1.25622,NA	8.29269e-05	8.42251e-05
3	chr5:88080986:C:T	88080986	NA,T	NA,C	NA,1	NA,inf	NA,inf	NA,0.596591	8.28788e-05	8.43341e-05
3	chr5:88045513:C:T	88045513	NA,T	NA,C	NA,1	NA,inf	NA,inf	NA,0.597796	8.28438e-05	8.43038e-05
3	chr5:87631688:C:T	87631688	NA,T	NA,C	NA,1	NA,-inf	NA,inf	NA,0.453742	8.27889e-05	8.3998e-05
3	chr5:89847520:G:A	89847520	NA,A	NA,G	NA,1	NA,-inf	NA,inf	NA,0.503013	8.27878e-05	8.41265e-05
3	chr5:88300128:A:G	88300128	NA,G	NA,A	NA,1	NA,inf	NA,inf	NA,0.634139	8.27532e-05	8.42881e-05
3	chr5:88331873:ACTC:A	88331873	NA,A	NA,ACTC	NA,1	NA,inf	NA,inf	NA,0.634212	8.27449e-05	8.42796e-05
3	chr5:89628238:A:G	89628238	G,G	A,A	1,1	inf,-inf	inf,inf	0.374759,1.94855	8.27191e-05	8.46675e-05
3	chr5:88164626:G:A	88164626	NA,A	NA,G	NA,1	NA,-inf	NA,inf	NA,0.584248	8.27138e-05	8.41796e-05
3	chr5:87867263:G:A	87867263	A,A	G,G	1,1	-inf,inf	inf,inf	1.02134,0.950484	8.27115e-05	8.38956e-05
3	chr5:87670814:G:C	87670814	NA,C	NA,G	NA,1	NA,-inf	NA,inf	NA,0.479682	8.26941e-05	8.3953e-05
3	chr5:88293368:G:A	88293368	NA,A	NA,G	NA,1	NA,inf	NA,inf	NA,0.579639	8.25913e-05	8.40389e-05
3	chr5:89655403:C:T	89655403	NA,T	NA,C	NA,1	NA,inf	NA,inf	NA,0.606236	8.25869e-05	8.4111e-05
3	chr5:88342345:C:CA	88342345	NA,CA	NA,C	NA,1	NA,-inf	NA,inf	NA,0.503588	8.25754e-05	8.38987e-05
3	chr5:89908494:A:G	89908494	NA,G	NA,A	NA,1	NA,inf	NA,inf	NA,0.699929	8.25735e-05	8.44034e-05
3	chr5:88401855:C:T	88401855	NA,T	NA,C	NA,1	NA,inf	NA,inf	NA,0.583523	8.25116e-05	8.39423e-05
3	chr5:89346880:C:T	89346880	NA,T	NA,C	NA,1	NA,-inf	NA,inf	NA,0.440911	8.25038e-05	8.35973e-05
3	chr5:87992441:G:C	87992441	NA,C	NA,G	NA,1	NA,-inf	NA,inf	NA,0.489579	8.2478e-05	8.3768e-05
3	chr5:87387813:A:C	87387813	NA,C	NA,A	NA,1	NA,-inf	NA,inf	NA,0.480072	8.24688e-05	8.37508e-05
3	chr5:88547702:T:C	88547702	NA,C	NA,T	NA,1	NA,-inf	NA,inf	NA,0.482465	8.24611e-05	8.37646e-05
3	chr5:89615984:C:T	89615984	NA,T	NA,C	NA,1	NA,inf	NA,inf	NA,0.561905	8.24494e-05	8.39163e-05
3	chr5:88441669:TTAAA:T	88441669	NA,T	NA,TTAAA	NA,1	NA,inf	NA,inf	NA,0.632021	8.23662e-05	8.3896e-05
3	chr5:89775478:G:A	89775478	NA,A	NA,G	NA,1	NA,-inf	NA,inf	NA,0.654808	8.23658e-05	8.39979e-05
3	chr5:89634569:G:A	89634569	NA,A	NA,G	NA,1	NA,inf	NA,inf	NA,0.588138	8.23442e-05	8.37798e-05
3	chr5:88641200:T:A	88641200	NA,A	NA,T	NA,1	NA,-inf	NA,inf	NA,0.485542	8.22641e-05	8.36271e-05
3	chr5:89220195:A:G	89220195	NA,G	NA,A	NA,1	NA,inf	NA,inf	NA,0.673631	8.22268e-05	8.36497e-05
3	chr5:89642014:GGTCATTATATGATGATAAATGGATCA:G	89642014	NA,G	NA,GGTCATTATATGATGATAAATGGATCA	NA,1	NA,inf	NA,inf	NA,0.56459	8.2198e-05	8.36663e-05
3	chr5:89754335:G:A	89754335	NA,A	NA,G	NA,1	NA,-inf	NA,inf	NA,0.494839	8.2108e-05	8.34442e-05
3	chr5:89742241:CT:C	89742241	NA,C	NA,CT	NA,1	NA,-inf	NA,inf	NA,0.494408	8.20547e-05	8.339e-05
3	chr5:89211887:C:T	89211887	NA,T	NA,C	NA,1	NA,inf	NA,inf	NA,0.672125	8.20514e-05	8.34714e-05
3	chr5:88410843:T:C	88410843	NA,C	NA,T	NA,1	NA,inf	NA,inf	NA,0.627244	8.20446e-05	8.35619e-05
3	chr5:87456190:A:G	87456190	NA,G	NA,A	NA,1	NA,inf	NA,inf	NA,0.623108	8.19948e-05	8.36161e-05
3	chr5:88877362:T:C	88877362	NA,C	NA,T	NA,1	NA,-inf	NA,inf	NA,0.67782	8.19336e-05	8.35523e-05
3	chr5:89754865:G:T	89754865	NA,T	NA,G	NA,1	NA,-inf	NA,inf	NA,0.493209	8.19049e-05	8.32378e-05
3	chr5:87604230:T:C	87604230	C,NA	T,NA	1,NA	-inf,NA	inf,NA	2.57335,NA	8.19019e-05	8.43345e-05
3	chr5:89815877:ACT:A	89815877	A,NA	ACT,NA	1,NA	-inf,NA	inf,NA	1.09173,NA	8.1847e-05	8.32812e-05
3	chr5:88464474:G:C	88464474	NA,C	NA,G	NA,1	NA,inf	NA,inf	NA,0.626781	8.1772e-05	8.32898e-05
3	chr5:89778225:G:A	89778225	NA,A	NA,G	NA,1	NA,-inf	NA,inf	NA,0.648919	8.17411e-05	8.33582e-05
3	chr5:89161491:T:C	89161491	NA,C	NA,T	NA,1	NA,inf	NA,inf	NA,0.550227	8.17231e-05	8.32637e-05
3	chr5:88879742:T:C	88879742	NA,C	NA,T	NA,1	NA,-inf	NA,inf	NA,0.675679	8.17071e-05	8.33204e-05
3	chr5:89778682:A:C	89778682	NA,C	NA,A	NA,1	NA,inf	NA,inf	NA,0.600127	8.16875e-05	8.32427e-05
3	chr5:89703001:A:G	89703001	G,G	A,A	1,1	inf,-inf	inf,inf	0.287707,1.97823	8.16269e-05	8.34713e-05
3	chr5:88731051:A:C	88731051	NA,C	NA,A	NA,1	NA,-inf	NA,inf	NA,0.426123	8.16246e-05	8.276e-05
3	chr5:88902184:AATAC:A	88902184	A,A	AATAC,AATAC	1,1	-inf,-inf	inf,inf	14.2225,4.95606	8.16132e-05	0.264603
3	chr5:87374463:T:A	87374463	NA,A	NA,T	NA,1	NA,inf	NA,inf	NA,0.528395	8.15806e-05	8.29375e-05
3	chr5:88473828:AATATT:A	88473828	NA,A	NA,AATATT	NA,1	NA,inf	NA,inf	NA,0.62454	8.15302e-05	8.30428e-05
3	chr5:87848209:C:G	87848209	G,G	C,C	1,1	inf,inf	inf,inf	2.44141,1.812	8.15035e-05	9.00618e-05
3	chr5:87465452:C:T	87465452	NA,T	NA,C	NA,1	NA,inf	NA,inf	NA,0.565794	8.13444e-05	8.28143e-05
3	chr5:90034597:A:G	90034597	NA,G	NA,A	NA,1	NA,inf	NA,inf	NA,0.559766	8.13157e-05	8.27649e-05
3	chr5:89783899:TAA:T	89783899	NA,T	NA,TAA	NA,1	NA,-inf	NA,inf	NA,0.644471	8.12462e-05	8.28523e-05
3	chr5:89560674:A:G	89560674	G,G	A,A	1,1	inf,inf	inf,inf	1.68346,0.0439976	8.12225e-05	8.22446e-05
3	chr5:89986025:C:T	89986025	NA,T	NA,C	NA,1	NA,inf	NA,inf	NA,0.558729	8.11299e-05	8.25482e-05
3	chr5:88733890:A:G	88733890	NA,G	NA,A	NA,1	NA,inf	NA,inf	NA,0.524769	8.11162e-05	8.25773e-05
3	chr5:89619190:G:A	89619190	NA,A	NA,G	NA,1	NA,inf	NA,inf	NA,0.55495	8.10711e-05	8.25179e-05
3	chr5:89783895:C:T	89783895	NA,T	NA,C	NA,1	NA,-inf	NA,inf	NA,0.64266	8.10521e-05	8.26538e-05
3	chr5:88381968:T:G	88381968	NA,G	NA,T	NA,1	NA,inf	NA,inf	NA,0.617305	8.10263e-05	8.25229e-05
3	chr5:89708537:G:A	89708537	A,A	G,G	1,1	-inf,inf	inf,inf	1.33916,0.463556	8.09881e-05	8.19664e-05
3	chr5:88228138:G:A	88228138	NA,A	NA,G	NA,1	NA,inf	NA,inf	NA,0.609468	8.09846e-05	8.2575e-05
3	chr5:88346766:G:C	88346766	NA,C	NA,G	NA,1	NA,inf	NA,inf	NA,0.617524	8.0942e-05	8.24387e-05
3	chr5:89669137:G:A	89669137	A,A	G,G	1,1	-inf,inf	inf,inf	1.46487,0.692817	8.08436e-05	8.17591e-05
3	chr5:87616235:C:A	87616235	NA,A	NA,C	NA,1	NA,inf	NA,inf	NA,0.548917	8.08392e-05	8.23142e-05
3	chr5:89207342:TA:T	89207342	NA,T	NA,TA	NA,1	NA,-inf	NA,inf	NA,0.42437	8.08102e-05	8.18665e-05
3	chr5:87943219:T:C	87943219	NA,C	NA,T	NA,1	NA,inf	NA,inf	NA,0.577466	8.08023e-05	8.22184e-05
3	chr5:88341790:A:G	88341790	NA,G	NA,A	NA,1	NA,inf	NA,inf	NA,0.615088	8.07403e-05	8.22334e-05
3	chr5:87450239:A:G	87450239	NA,G	NA,A	NA,1	NA,inf	NA,inf	NA,0.558244	8.07e-05	8.21219e-05
3	chr5:89295847:G:A	89295847	NA,A	NA,G	NA,1	NA,inf	NA,inf	NA,0.470035	8.06965e-05	8.17963e-05
3	chr5:88716904:G:A	88716904	NA,A	NA,G	NA,1	NA,inf	NA,inf	NA,0.522023	8.06751e-05	8.2106e-05
3	chr5:89326938:T:A	89326938	NA,A	NA,T	NA,1	NA,inf	NA,inf	NA,0.58086	8.05645e-05	8.18804e-05
3	chr5:89258727:A:G	89258727	NA,G	NA,A	NA,1	NA,inf	NA,inf	NA,0.533629	8.05591e-05	8.18704e-05
3	chr5:89310294:T:A	89310294	NA,A	NA,T	NA,1	NA,-inf	NA,inf	NA,0.438442	8.05548e-05	8.1631e-05
3	chr5:88387178:A:T	88387178	NA,T	NA,A	NA,1	NA,inf	NA,inf	NA,0.612984	8.05525e-05	8.20395e-05
3	chr5:89630146:C:T	89630146	T,NA	C,NA	1,NA	-inf,NA	inf,NA	0.911086,NA	8.05489e-05	8.17033e-05
3	chr5:89261354:A:G	89261354	NA,G	NA,A	NA,1	NA,inf	NA,inf	NA,0.533503	8.05464e-05	8.18574e-05
3	chr5:89833085:T:A	89833085	NA,A	NA,T	NA,1	NA,-inf	NA,inf	NA,0.488116	8.04741e-05	8.17083e-05
3	chr5:89891450:C:T	89891450	NA,T	NA,C	NA,1	NA,inf	NA,inf	NA,0.560523	8.0349e-05	8.17556e-05
3	chr5:89147850:G:T	89147850	NA,T	NA,G	NA,1	NA,-inf	NA,inf	NA,0.414928	8.01874e-05	8.14383e-05
3	chr5:88937166:T:C	88937166	NA,C	NA,T	NA,1	NA,inf	NA,inf	NA,0.554913	8.01154e-05	8.13818e-05
3	chr5:89621798:G:A	89621798	A,NA	G,NA	1,NA	-inf,NA	inf,NA	1.22596,NA	8.00979e-05	8.15073e-05
3	chr5:87981152:G:A	87981152	NA,A	NA,G	NA,1	NA,inf	NA,inf	NA,0.577704	8.00955e-05	8.15056e-05
3	chr5:88361021:A:G	88361021	NA,G	NA,A	NA,1	NA,inf	NA,inf	NA,0.608609	8.00694e-05	8.15469e-05
3	chr5:87840478:C:T	87840478	NA,T	NA,C	NA,1	NA,-inf	NA,inf	NA,0.466819	8.00615e-05	8.1229e-05
3	chr5:89637069:G:A	89637069	A,A	G,G	1,1	inf,-inf	inf,inf	0.351271,1.94255	8.00568e-05	8.19262e-05
3	chr5:88260939:G:A	88260939	NA,A	NA,G	NA,1	NA,inf	NA,inf	NA,0.557721	8.0038e-05	8.15944e-05
3	chr5:89143811:A:G	89143811	NA,G	NA,A	NA,1	NA,inf	NA,inf	NA,0.534868	8.00091e-05	8.15121e-05
3	chr5:87940506:T:C	87940506	NA,C	NA,T	NA,1	NA,inf	NA,inf	NA,0.569567	7.99261e-05	8.13256e-05
3	chr5:89924663:T:C	89924663	NA,C	NA,T	NA,1	NA,-inf	NA,inf	NA,0.42622	7.98971e-05	8.10569e-05
3	chr5:88156260:G:A	88156260	A,NA	G,NA	1,NA	-inf,NA	inf,NA	1.62304,NA	7.98698e-05	8.1699e-05
3	chr5:89594716:A:T	89594716	NA,T	NA,A	NA,1	NA,-inf	NA,inf	NA,0.451966	7.98581e-05	8.11468e-05
3	chr5:89509139:G:A	89509139	NA,A	NA,G	NA,1	NA,inf	NA,inf	NA,0.546384	7.97336e-05	8.12294e-05
3	chr5:88299701:A:G	88299701	NA,G	NA,A	NA,1	NA,inf	NA,inf	NA,0.606381	7.97238e-05	8.11962e-05
3	chr5:88077015:C:T	88077015	NA,T	NA,C	NA,1	NA,inf	NA,inf	NA,0.568266	7.9691e-05	8.10872e-05
3	chr5:88075248:A:C	88075248	NA,C	NA,A	NA,1	NA,inf	NA,inf	NA,0.568266	7.9691e-05	8.10872e-05
3	chr5:89475252:G:A	89475252	NA,A	NA,G	NA,1	NA,inf	NA,inf	NA,0.552201	7.96003e-05	8.09545e-05
3	chr5:89976735:AT:A	89976735	NA,A	NA,AT	NA,1	NA,inf	NA,inf	NA,0.55526	7.95679e-05	8.09402e-05
3	chr5:88305243:G:A	88305243	NA,A	NA,G	NA,1	NA,inf	NA,inf	NA,0.604139	7.94869e-05	8.09544e-05
3	chr5:87623284:C:G	87623284	G,G	C,C	1,1	-inf,inf	inf,inf	1.79226,0.107715	7.94629e-05	8.05924e-05
3	chr5:88962009:T:A	88962009	NA,A	NA,T	NA,1	NA,inf	NA,inf	NA,0.599086	7.94499e-05	8.07561e-05
3	chr5:88078260:A:AT	88078260	NA,AT	NA,A	NA,1	NA,inf	NA,inf	NA,0.565728	7.94124e-05	8.08034e-05
3	chr5:89562915:A:C	89562915	NA,C	NA,A	NA,1	NA,inf	NA,inf	NA,0.547866	7.93672e-05	8.06444e-05
3	chr5:88080577:A:G	88080577	NA,G	NA,A	NA,1	NA,inf	NA,inf	NA,0.565241	7.93602e-05	8.07502e-05
3	chr5:88066863:T:G	88066863	NA,G	NA,T	NA,1	NA,inf	NA,inf	NA,0.564896	7.9337e-05	8.07261e-05
3	chr5:88616866:TAA:T	88616866	NA,T	NA,TAA	NA,1	NA,-inf	NA,inf	NA,0.430129	7.92907e-05	8.04962e-05
3	chr5:87594680:A:C	87594680	NA,C	NA,A	NA,1	NA,-inf	NA,inf	NA,0.440337	7.92711e-05	8.05e-05
3	chr5:89060293:A:G	89060293	NA,G	NA,A	NA,1	NA,inf	NA,inf	NA,0.570461	7.92698e-05	8.05545e-05
3	chr5:88725535:T:C	88725535	NA,C	NA,T	NA,1	NA,inf	NA,inf	NA,0.558543	7.92205e-05	8.05038e-05
3	chr5:89562465:G:A	89562465	NA,A	NA,G	NA,1	NA,inf	NA,inf	NA,0.535525	7.92188e-05	8.07184e-05
3	chr5:88171997:G:A	88171997	A,NA	G,NA	1,NA	-inf,NA	inf,NA	0.756627,NA	7.91876e-05	8.01382e-05
3	chr5:89298127:A:G	89298127	NA,G	NA,A	NA,1	NA,-inf	NA,inf	NA,0.476448	7.91814e-05	8.03651e-05
3	chr5:88978122:G:A	88978122	NA,A	NA,G	NA,1	NA,inf	NA,inf	NA,0.228013	7.91775e-05	8.00497e-05
3	chr5:89619008:G:A	89619008	NA,A	NA,G	NA,1	NA,inf	NA,inf	NA,0.537839	7.91682e-05	8.05786e-05
3	chr5:88377810:A:G	88377810	NA,G	NA,A	NA,1	NA,inf	NA,inf	NA,0.599409	7.91088e-05	8.05662e-05
3	chr5:88331756:A:G	88331756	NA,G	NA,A	NA,1	NA,inf	NA,inf	NA,0.599837	7.91084e-05	8.05669e-05
3	chr5:88981194:A:G	88981194	NA,G	NA,A	NA,1	NA,-inf	NA,inf	NA,0.421888	7.90476e-05	8.01301e-05
3	chr5:89626245:G:A	89626245	NA,A	NA,G	NA,1	NA,inf	NA,inf	NA,0.532085	7.90421e-05	8.04425e-05
3	chr5:87928984:A:G	87928984	G,G	A,A	1,1	inf,inf	inf,inf	1.04756,1.39308	7.90295e-05	8.0268e-05
3	chr5:87727169:T:C	87727169	C,C	T,T	1,1	inf,inf	inf,inf	1.45651,1.31717	7.90203e-05	8.03423e-05
3	chr5:89943945:A:G	89943945	NA,G	NA,A	NA,1	NA,-inf	NA,inf	NA,0.423594	7.90196e-05	8.02164e-05
3	chr5:88879134:C:T	88879134	NA,T	NA,C	NA,1	NA,-inf	NA,inf	NA,0.431452	7.90129e-05	8.0124e-05
3	chr5:87396865:T:TA	87396865	NA,TA	NA,T	NA,1	NA,-inf	NA,inf	NA,0.461438	7.89775e-05	8.01764e-05
3	chr5:90026601:T:C	90026601	NA,C	NA,T	NA,1	NA,-inf	NA,inf	NA,0.473265	7.89733e-05	8.02016e-05
3	chr5:88329973:T:C	88329973	NA,C	NA,T	NA,1	NA,-inf	NA,inf	NA,0.441084	7.89568e-05	8.02229e-05
3	chr5:87575943:T:G	87575943	NA,G	NA,T	NA,1	NA,inf	NA,inf	NA,0.502911	7.89507e-05	8.02868e-05
3	chr5:89462898:A:C	89462898	NA,C	NA,A	NA,1	NA,-inf	NA,inf	NA,0.426882	7.89427e-05	8.01275e-05
3	chr5:89864565:G:A	89864565	NA,A	NA,G	NA,1	NA,-inf	NA,inf	NA,0.448956	7.89398e-05	8.01532e-05
3	chr5:89790096:A:C	89790096	NA,C	NA,A	NA,1	NA,inf	NA,inf	NA,0.542252	7.89121e-05	8.03195e-05
3	chr5:88521925:A:G	88521925	G,NA	A,NA	1,NA	-inf,NA	inf,NA	0.952107,NA	7.88818e-05	8.03786e-05
3	chr5:89709831:C:T	89709831	NA,T	NA,C	NA,1	NA,inf	NA,inf	NA,0.438782	7.88399e-05	8.00789e-05
3	chr5:88982950:C:A	88982950	NA,A	NA,C	NA,1	NA,-inf	NA,inf	NA,0.448055	7.87627e-05	8.00648e-05
3	chr5:89747821:A:C	89747821	NA,C	NA,A	NA,1	NA,-inf	NA,inf	NA,0.463519	7.86477e-05	7.99231e-05
3	chr5:89490341:G:A	89490341	NA,A	NA,G	NA,1	NA,-inf	NA,inf	NA,0.413022	7.86378e-05	7.98137e-05
3	chr5:88949172:G:A	88949172	NA,A	NA,G	NA,1	NA,-inf	NA,inf	NA,0.452617	7.86217e-05	7.97273e-05
3	chr5:87789941:G:A	87789941	NA,A	NA,G	NA,1	NA,inf	NA,inf	NA,0.566673	7.85819e-05	8.01667e-05
3	chr5:89157835:CT:C	89157835	NA,C	NA,CT	NA,1	NA,inf	NA,inf	NA,0.628009	7.8574e-05	7.99196e-05
3	chr5:88330062:A:G	88330062	NA,G	NA,A	NA,1	NA,inf	NA,inf	NA,0.59352	7.84853e-05	7.99302e-05
3	chr5:89263419:T:A	89263419	NA,A	NA,T	NA,1	NA,inf	NA,inf	NA,0.523381	7.84829e-05	7.97768e-05
3	chr5:88299269:G:A	88299269	NA,A	NA,G	NA,1	NA,inf	NA,inf	NA,0.594319	7.84742e-05	7.99206e-05
3	chr5:87843868:G:A	87843868	NA,A	NA,G	NA,1	NA,-inf	NA,inf	NA,0.457707	7.84511e-05	7.9607e-05
3	chr5:87914129:A:G	87914129	NA,G	NA,A	NA,1	NA,-inf	NA,inf	NA,0.428874	7.84446e-05	7.95887e-05
3	chr5:87954400:T:G	87954400	NA,G	NA,T	NA,1	NA,inf	NA,inf	NA,0.559035	7.84065e-05	7.97798e-05
3	chr5:88344484:G:A	88344484	NA,A	NA,G	NA,1	NA,inf	NA,inf	NA,0.592686	7.84003e-05	7.98435e-05
3	chr5:89140533:A:G	89140533	NA,G	NA,A	NA,1	NA,inf	NA,inf	NA,0.625292	7.82947e-05	7.96355e-05
3	chr5:89290539:C:T	89290539	NA,T	NA,C	NA,1	NA,inf	NA,inf	NA,0.598432	7.82749e-05	7.97124e-05
3	chr5:89640529:G:A	89640529	NA,A	NA,G	NA,1	NA,inf	NA,inf	NA,0.566675	7.8262e-05	7.96999e-05
3	chr5:89738752:AT:A	89738752	NA,A	NA,AT	NA,1	NA,inf	NA,inf	NA,0.475783	7.81727e-05	7.94213e-05
3	chr5:88079568:TAC:T	88079568	T,T	TAC,TAC	1,1	-inf,-inf	inf,inf	2.11522,1.06099	7.81574e-05	8.08368e-05
3	chr5:88478869:G:C	88478869	NA,C	NA,G	NA,1	NA,inf	NA,inf	NA,0.538882	7.81431e-05	7.94875e-05
3	chr5:87645862:G:T	87645862	NA,T	NA,G	NA,1	NA,-inf	NA,inf	NA,0.437654	7.81383e-05	7.93264e-05
3	chr5:90057961:A:T	90057961	NA,T	NA,A	NA,1	NA,inf	NA,inf	NA,0.534961	7.80874e-05	7.94598e-05
3	chr5:89817595:A:C	89817595	NA,C	NA,A	NA,1	NA,inf	NA,inf	NA,0.566649	7.80387e-05	7.9443e-05
3	chr5:88321056:A:G	88321056	NA,G	NA,A	NA,1	NA,inf	NA,inf	NA,0.589334	7.79816e-05	7.94174e-05
3	chr5:88100548:C:T	88100548	NA,T	NA,C	NA,1	NA,inf	NA,inf	NA,0.541589	7.79121e-05	7.92509e-05
3	chr5:88723179:G:A	88723179	NA,A	NA,G	NA,1	NA,inf	NA,inf	NA,0.0393969	7.78405e-05	7.86543e-05
3	chr5:87464809:G:T	87464809	NA,T	NA,G	NA,1	NA,inf	NA,inf	NA,0.525813	7.78044e-05	7.91965e-05
3	chr5:89875014:T:C	89875014	NA,C	NA,T	NA,1	NA,inf	NA,inf	NA,0.53551	7.77541e-05	7.91141e-05
3	chr5:88944295:T:C	88944295	NA,C	NA,T	NA,1	NA,-inf	NA,inf	NA,0.411002	7.77471e-05	7.87709e-05
3	chr5:89159134:C:T	89159134	NA,T	NA,C	NA,1	NA,-inf	NA,inf	NA,0.39588	7.77282e-05	7.89449e-05
3	chr5:87636101:A:G	87636101	NA,G	NA,A	NA,1	NA,inf	NA,inf	NA,0.489529	7.77241e-05	7.90388e-05
3	chr5:90025943:C:T	90025943	NA,T	NA,C	NA,1	NA,inf	NA,inf	NA,0.528173	7.77234e-05	7.90803e-05
3	chr5:88013930:A:G	88013930	NA,G	NA,A	NA,1	NA,inf	NA,inf	NA,0.5476	7.76656e-05	7.90235e-05
3	chr5:89161673:C:T	89161673	NA,T	NA,C	NA,1	NA,-inf	NA,inf	NA,0.387344	7.76233e-05	7.86784e-05
3	chr5:89137425:A:G	89137425	NA,G	NA,A	NA,1	NA,inf	NA,inf	NA,0.618065	7.7577e-05	7.89053e-05
3	chr5:88061371:T:C	88061371	NA,C	NA,T	NA,1	NA,inf	NA,inf	NA,0.548111	7.75526e-05	7.89083e-05
3	chr5:90011971:A:G	90011971	NA,G	NA,A	NA,1	NA,-inf	NA,inf	NA,0.460619	7.74917e-05	7.86993e-05
3	chr5:88298593:A:G	88298593	NA,G	NA,A	NA,1	NA,inf	NA,inf	NA,0.584485	7.74858e-05	7.89114e-05
3	chr5:87394413:A:ATTAG	87394413	NA,ATTAG	NA,A	NA,1	NA,-inf	NA,inf	NA,0.448159	7.74651e-05	7.8643e-05
3	chr5:88441755:A:C	88441755	NA,C	NA,A	NA,1	NA,-inf	NA,inf	NA,0.410025	7.74634e-05	7.87066e-05
3	chr5:88065120:T:C	88065120	NA,C	NA,T	NA,1	NA,inf	NA,inf	NA,0.546963	7.74376e-05	7.87911e-05
3	chr5:88212366:T:C	88212366	NA,C	NA,T	NA,1	NA,-inf	NA,inf	NA,0.410165	7.74082e-05	7.85883e-05
3	chr5:89165833:C:T	89165833	NA,T	NA,C	NA,1	NA,-inf	NA,inf	NA,0.392087	7.74024e-05	7.86117e-05
3	chr5:88343064:A:G	88343064	NA,G	NA,A	NA,1	NA,inf	NA,inf	NA,0.536248	7.73382e-05	7.87212e-05
3	chr5:88539389:A:G	88539389	G,G	A,A	1,1	inf,inf	inf,inf	0.89038,1.74125	7.72854e-05	7.92676e-05
3	chr5:89076485:C:G	89076485	NA,G	NA,C	NA,1	NA,inf	NA,inf	NA,0.524001	7.72759e-05	7.85432e-05
3	chr5:88305477:A:G	88305477	NA,G	NA,A	NA,1	NA,inf	NA,inf	NA,0.582173	7.72549e-05	7.86757e-05
3	chr5:89550810:A:G	89550810	NA,G	NA,A	NA,1	NA,-inf	NA,inf	NA,0.316419	7.72266e-05	7.82078e-05
3	chr5:87923431:C:T	87923431	NA,T	NA,C	NA,1	NA,inf	NA,inf	NA,0.577754	7.71078e-05	7.84592e-05
3	chr5:88218194:T:A	88218194	NA,A	NA,T	NA,1	NA,inf	NA,inf	NA,0.529656	7.70888e-05	7.85752e-05
3	chr5:88383554:C:T	88383554	NA,T	NA,C	NA,1	NA,inf	NA,inf	NA,0.533646	7.70675e-05	7.84452e-05
3	chr5:88378934:G:A	88378934	NA,A	NA,G	NA,1	NA,inf	NA,inf	NA,0.533646	7.70675e-05	7.84452e-05
3	chr5:89168744:C:A	89168744	NA,A	NA,C	NA,1	NA,-inf	NA,inf	NA,0.388901	7.70339e-05	7.82378e-05
3	chr5:89611575:G:A	89611575	NA,A	NA,G	NA,1	NA,inf	NA,inf	NA,0.557092	7.70202e-05	7.83969e-05
3	chr5:88273323:A:G	88273323	NA,G	NA,A	NA,1	NA,-inf	NA,inf	NA,0.418679	7.69788e-05	7.81651e-05
3	chr5:89550988:T:C	89550988	NA,C	NA,T	NA,1	NA,-inf	NA,inf	NA,0.37072	7.69706e-05	7.8e-05
3	chr5:89153103:A:C	89153103	NA,C	NA,A	NA,1	NA,inf	NA,inf	NA,0.611552	7.69279e-05	7.82443e-05
3	chr5:89211067:A:G	89211067	NA,G	NA,A	NA,1	NA,-inf	NA,inf	NA,0.405418	7.68828e-05	7.79453e-05
3	chr5:89452498:T:C	89452498	NA,C	NA,T	NA,1	NA,-inf	NA,inf	NA,0.396443	7.68483e-05	7.78831e-05
3	chr5:89712147:C:A	89712147	NA,A	NA,C	NA,1	NA,inf	NA,inf	NA,0.557969	7.66749e-05	7.8084e-05
3	chr5:89767050:G:A	89767050	NA,A	NA,G	NA,1	NA,-inf	NA,inf	NA,0.599817	7.66519e-05	7.81521e-05
3	chr5:87753733:A:G	87753733	G,G	A,A	1,1	inf,inf	inf,inf	1.95664,1.11926	7.6636e-05	7.83363e-05
3	chr5:89153798:A:G	89153798	NA,G	NA,A	NA,1	NA,inf	NA,inf	NA,0.608533	7.66293e-05	7.79403e-05
3	chr5:89838307:T:C	89838307	NA,C	NA,T	NA,1	NA,inf	NA,inf	NA,0.555028	7.66209e-05	7.80623e-05
3	chr5:89449008:A:G	89449008	NA,G	NA,A	NA,1	NA,inf	NA,inf	NA,0.551513	7.661e-05	7.78161e-05
3	chr5:89181292:A:G	89181292	NA,G	NA,A	NA,1	NA,-inf	NA,inf	NA,0.398712	7.65726e-05	7.77469e-05
3	chr5:89369058:C:A	89369058	NA,A	NA,C	NA,1	NA,-inf	NA,inf	NA,0.389608	7.65138e-05	7.75462e-05
3	chr5:89169475:T:G	89169475	NA,G	NA,T	NA,1	NA,inf	NA,inf	NA,0.607251	7.64806e-05	7.77892e-05
3	chr5:89118573:G:A	89118573	NA,A	NA,G	NA,1	NA,inf	NA,inf	NA,0.521357	7.64409e-05	7.7651e-05
3	chr5:88284297:G:A	88284297	NA,A	NA,G	NA,1	NA,inf	NA,inf	NA,0.574131	7.64281e-05	7.7833e-05
3	chr5:89027117:G:A	89027117	A,NA	G,NA	1,NA	-inf,NA	inf,NA	0.875806,NA	7.63463e-05	7.79149e-05
3	chr5:89741084:G:A	89741084	NA,A	NA,G	NA,1	NA,-inf	NA,inf	NA,0.444538	7.63453e-05	7.75883e-05
3	chr5:88331881:T:C	88331881	NA,C	NA,T	NA,1	NA,inf	NA,inf	NA,0.521259	7.62846e-05	7.76122e-05
3	chr5:89172113:A:G	89172113	NA,G	NA,A	NA,1	NA,inf	NA,inf	NA,0.605236	7.62634e-05	7.75685e-05
3	chr5:88985619:T:C	88985619	NA,C	NA,T	NA,1	NA,inf	NA,inf	NA,0.600124	7.62615e-05	7.74681e-05
3	chr5:89539548:T:C	89539548	NA,C	NA,T	NA,1	NA,-inf	NA,inf	NA,0.333471	7.62587e-05	7.73035e-05
3	chr5:90045673:C:T	90045673	NA,T	NA,C	NA,1	NA,inf	NA,inf	NA,0.541094	7.62536e-05	7.7647e-05
3	chr5:89116061:A:G	89116061	NA,G	NA,A	NA,1	NA,inf	NA,inf	NA,0.513773	7.62358e-05	7.74921e-05
3	chr5:89344300:TGATA:T	89344300	NA,T	NA,TGATA	NA,1	NA,inf	NA,inf	NA,0.506841	7.62206e-05	7.74176e-05
3	chr5:88960846:A:G	88960846	NA,G	NA,A	NA,1	NA,-inf	NA,inf	NA,0.401864	7.62121e-05	7.72705e-05
3	chr5:90059784:T:C	90059784	NA,C	NA,T	NA,1	NA,-inf	NA,inf	NA,0.448376	7.62019e-05	7.73897e-05
3	chr5:89147762:CTAAT:C	89147762	NA,C	NA,CTAAT	NA,1	NA,-inf	NA,inf	NA,0.381809	7.6168e-05	7.73599e-05
3	chr5:89164963:A:G	89164963	NA,G	NA,A	NA,1	NA,inf	NA,inf	NA,0.603566	7.61363e-05	7.74389e-05
3	chr5:88433728:T:G	88433728	NA,G	NA,T	NA,1	NA,inf	NA,inf	NA,0.571515	7.60968e-05	7.74928e-05
3	chr5:89348415:G:A	89348415	NA,A	NA,G	NA,1	NA,-inf	NA,inf	NA,0.38775	7.60719e-05	7.70997e-05
3	chr5:88041669:A:C	88041669	NA,C	NA,A	NA,1	NA,inf	NA,inf	NA,0.535896	7.60587e-05	7.73929e-05
3	chr5:88309983:G:A	88309983	NA,A	NA,G	NA,1	NA,inf	NA,inf	NA,0.527719	7.60304e-05	7.73515e-05
3	chr5:89476120:G:A	89476120	NA,A	NA,G	NA,1	NA,inf	NA,inf	NA,0.547186	7.59802e-05	7.72403e-05
3	chr5:88829413:T:G	88829413	NA,G	NA,T	NA,1	NA,-inf	NA,inf	NA,0.428401	7.59314e-05	7.71017e-05
3	chr5:88268821:G:C	88268821	NA,C	NA,G	NA,1	NA,inf	NA,inf	NA,0.519202	7.58487e-05	7.71972e-05
3	chr5:90057944:T:C	90057944	NA,C	NA,T	NA,1	NA,inf	NA,inf	NA,0.510047	7.58115e-05	7.71338e-05
3	chr5:87872241:A:C	87872241	NA,C	NA,A	NA,1	NA,-inf	NA,inf	NA,0.404952	7.57906e-05	7.69001e-05
3	chr5:89340351:A:G	89340351	G,NA	A,NA	1,NA	inf,NA	inf,NA	1.67217,NA	7.57818e-05	7.7581e-05
3	chr5:89465489:T:C	89465489	NA,C	NA,T	NA,1	NA,-inf	NA,inf	NA,0.399673	7.5781e-05	7.69233e-05
3	chr5:89465329:C:T	89465329	NA,T	NA,C	NA,1	NA,-inf	NA,inf	NA,0.399673	7.5781e-05	7.69233e-05
3	chr5:88311690:T:C	88311690	NA,C	NA,T	NA,1	NA,inf	NA,inf	NA,0.521219	7.57716e-05	7.71238e-05
3	chr5:89004204:T:C	89004204	NA,C	NA,T	NA,1	NA,inf	NA,inf	NA,0.55819	7.57522e-05	7.69825e-05
3	chr5:88331649:T:C	88331649	NA,C	NA,T	NA,1	NA,inf	NA,inf	NA,0.566118	7.57249e-05	7.7113e-05
3	chr5:87540648:G:C	87540648	NA,C	NA,G	NA,1	NA,-inf	NA,inf	NA,0.408256	7.57105e-05	7.68852e-05
3	chr5:89682033:C:T	89682033	T,T	C,C	1,1	-inf,inf	inf,inf	1.45926,0.66396	7.56643e-05	7.65314e-05
3	chr5:88283556:T:C	88283556	NA,C	NA,T	NA,1	NA,inf	NA,inf	NA,0.566261	7.5662e-05	7.70508e-05
3	chr5:90054808:A:G	90054808	NA,G	NA,A	NA,1	NA,inf	NA,inf	NA,0.511085	7.56416e-05	7.69662e-05
3	chr5:87379165:G:A	87379165	NA,A	NA,G	NA,1	NA,inf	NA,inf	NA,0.490792	7.56389e-05	7.69761e-05
3	chr5:87791539:G:A	87791539	A,A	G,G	1,1	inf,inf	inf,inf	0.572862,1.75069	7.55847e-05	7.70295e-05
3	chr5:89248232:G:T	89248232	NA,T	NA,G	NA,1	NA,inf	NA,inf	NA,0.430269	7.55384e-05	7.65824e-05
3	chr5:89209877:T:TC	89209877	NA,TC	NA,T	NA,1	NA,-inf	NA,inf	NA,0.393286	7.55115e-05	7.65062e-05
3	chr5:89514279:A:G	89514279	NA,G	NA,A	NA,1	NA,inf	NA,inf	NA,0.402316	7.54542e-05	7.65256e-05
3	chr5:87644547:G:C	87644547	NA,C	NA,G	NA,1	NA,inf	NA,inf	NA,0.583909	7.5424e-05	7.67932e-05
3	chr5:87658520:T:G	87658520	NA,G	NA,T	NA,1	NA,-inf	NA,inf	NA,0.41125	7.53632e-05	7.65092e-05
3	chr5:89631550:T:C	89631550	NA,C	NA,T	NA,1	NA,inf	NA,inf	NA,0.501332	7.53373e-05	7.66726e-05
3	chr5:88723923:GA:G	88723923	NA,G	NA,GA	NA,1	NA,inf	NA,inf	NA,0.475857	7.53068e-05	7.66434e-05
3	chr5:88306456:C:T	88306456	NA,T	NA,C	NA,1	NA,inf	NA,inf	NA,0.512214	7.52766e-05	7.67243e-05
3	chr5:89934825:G:A	89934825	NA,A	NA,G	NA,1	NA,-inf	NA,inf	NA,0.415812	7.52021e-05	7.6356e-05
3	chr5:87471826:C:T	87471826	NA,T	NA,C	NA,1	NA,inf	NA,inf	NA,0.518035	7.5169e-05	7.65582e-05
3	chr5:89888530:C:T	89888530	NA,T	NA,C	NA,1	NA,inf	NA,inf	NA,0.516789	7.51539e-05	7.6472e-05
3	chr5:89142139:A:C	89142139	NA,C	NA,A	NA,1	NA,inf	NA,inf	NA,0.53017	7.51161e-05	7.63845e-05
3	chr5:87756856:G:A	87756856	A,A	G,G	1,1	-inf,-inf	inf,inf	1.39749,1.16935	7.5101e-05	7.68811e-05
3	chr5:89491640:A:G	89491640	NA,G	NA,A	NA,1	NA,inf	NA,inf	NA,0.525352	7.50863e-05	7.63206e-05
3	chr5:89171804:A:G	89171804	NA,G	NA,A	NA,1	NA,inf	NA,inf	NA,0.592456	7.50698e-05	7.6353e-05
3	chr5:88925091:C:T	88925091	NA,T	NA,C	NA,1	NA,inf	NA,inf	NA,0.712182	7.50676e-05	7.66809e-05
3	chr5:87963179:C:T	87963179	T,T	C,C	1,1	-inf,-inf	inf,inf	2.46395,2.0577	7.50525e-05	8.28455e-05
3	chr5:89346051:G:T	89346051	NA,T	NA,G	NA,1	NA,-inf	NA,inf	NA,0.377661	7.48663e-05	7.58819e-05
3	chr5:88280449:T:A	88280449	NA,A	NA,T	NA,1	NA,-inf	NA,inf	NA,0.404733	7.48625e-05	7.6063e-05
3	chr5:89053357:A:T	89053357	NA,T	NA,A	NA,1	NA,-inf	NA,inf	NA,0.416782	7.48563e-05	7.61366e-05
3	chr5:89082360:A:G	89082360	NA,G	NA,A	NA,1	NA,-inf	NA,inf	NA,0.378088	7.47868e-05	7.57613e-05
3	chr5:90046081:C:T	90046081	NA,T	NA,C	NA,1	NA,inf	NA,inf	NA,0.503243	7.47776e-05	7.61131e-05
3	chr5:88276064:A:G	88276064	NA,G	NA,A	NA,1	NA,-inf	NA,inf	NA,0.398771	7.47572e-05	7.59118e-05
3	chr5:89541601:T:A	89541601	NA,A	NA,T	NA,1	NA,-inf	NA,inf	NA,0.320578	7.475e-05	7.5779e-05
3	chr5:88753572:G:C	88753572	NA,C	NA,G	NA,1	NA,inf	NA,inf	NA,0.532215	7.47061e-05	7.59899e-05
3	chr5:89969495:A:C	89969495	NA,C	NA,A	NA,1	NA,-inf	NA,inf	NA,0.433583	7.46907e-05	7.58723e-05
3	chr5:88269571:C:T	88269571	NA,T	NA,C	NA,1	NA,-inf	NA,inf	NA,0.397803	7.46365e-05	7.57892e-05
3	chr5:89016830:C:T	89016830	NA,T	NA,C	NA,1	NA,inf	NA,inf	NA,0.305901	7.46252e-05	7.55724e-05
3	chr5:88280797:G:A	88280797	NA,A	NA,G	NA,1	NA,-inf	NA,inf	NA,0.397389	7.46033e-05	7.57557e-05
3	chr5:89907215:T:C	89907215	NA,C	NA,T	NA,1	NA,-inf	NA,inf	NA,0.415118	7.45935e-05	7.57649e-05
3	chr5:89410392:T:C	89410392	NA,C	NA,T	NA,1	NA,-inf	NA,inf	NA,0.397917	7.45409e-05	7.56672e-05
3	chr5:87834807:T:C	87834807	NA,C	NA,T	NA,1	NA,inf	NA,inf	NA,0.500608	7.45391e-05	7.579e-05
3	chr5:89034955:G:C	89034955	NA,C	NA,G	NA,1	NA,-inf	NA,inf	NA,0.364863	7.45263e-05	7.57271e-05
3	chr5:89983795:T:C	89983795	C,NA	T,NA	1,NA	inf,NA	inf,NA	0.746722,NA	7.45166e-05	7.5521e-05
3	chr5:88364300:C:T	88364300	NA,T	NA,C	NA,1	NA,inf	NA,inf	NA,0.502897	7.45101e-05	7.58075e-05
3	chr5:88992387:T:A	88992387	NA,A	NA,T	NA,1	NA,-inf	NA,inf	NA,0.360061	7.45089e-05	7.54614e-05
3	chr5:88267181:C:T	88267181	NA,T	NA,C	NA,1	NA,inf	NA,inf	NA,0.505326	7.44495e-05	7.57709e-05
3	chr5:89223702:A:T	89223702	NA,T	NA,A	NA,1	NA,-inf	NA,inf	NA,0.371003	7.44426e-05	7.5441e-05
3	chr5:89662301:A:T	89662301	T,T	A,A	1,1	-inf,inf	inf,inf	1.3435,0.749798	7.44265e-05	7.52279e-05
3	chr5:88526377:A:T	88526377	NA,T	NA,A	NA,1	NA,inf	NA,inf	NA,0.508422	7.44264e-05	7.58806e-05
3	chr5:88526378:AG:A	88526378	NA,A	NA,AG	NA,1	NA,inf	NA,inf	NA,0.508422	7.44264e-05	7.58806e-05
3	chr5:89546253:A:G	89546253	NA,G	NA,A	NA,1	NA,-inf	NA,inf	NA,0.317449	7.44184e-05	7.54435e-05
3	chr5:87684393:T:C	87684393	NA,C	NA,T	NA,1	NA,-inf	NA,inf	NA,0.368951	7.44051e-05	7.54985e-05
3	chr5:89819874:A:G	89819874	NA,G	NA,A	NA,1	NA,inf	NA,inf	NA,0.530022	7.4356e-05	7.56877e-05
3	chr5:87860126:GT:G	87860126	NA,G	NA,GT	NA,1	NA,inf	NA,inf	NA,0.531123	7.43194e-05	7.5668e-05
3	chr5:88029862:T:C	88029862	NA,C	NA,T	NA,1	NA,inf	NA,inf	NA,0.508785	7.42861e-05	7.55478e-05
3	chr5:89358948:G:A	89358948	NA,A	NA,G	NA,1	NA,-inf	NA,inf	NA,0.399087	7.42827e-05	7.546e-05
3	chr5:89574009:A:T	89574009	NA,T	NA,A	NA,1	NA,-inf	NA,inf	NA,0.422366	7.42805e-05	7.53924e-05
3	chr5:89220769:T:C	89220769	NA,C	NA,T	NA,1	NA,-inf	NA,inf	NA,0.369248	7.4254e-05	7.52506e-05
3	chr5:87896840:C:T	87896840	NA,T	NA,C	NA,1	NA,-inf	NA,inf	NA,0.38922	7.41321e-05	7.52198e-05
3	chr5:87849644:G:A	87849644	NA,A	NA,G	NA,1	NA,-inf	NA,inf	NA,0.398277	7.41284e-05	7.53161e-05
3	chr5:89362487:C:T	89362487	NA,T	NA,C	NA,1	NA,-inf	NA,inf	NA,0.397573	7.41198e-05	7.52946e-05
3	chr5:89372366:T:A	89372366	NA,A	NA,T	NA,1	NA,-inf	NA,inf	NA,0.397573	7.41198e-05	7.52946e-05
3	chr5:90043038:G:T	90043038	NA,T	NA,G	NA,1	NA,inf	NA,inf	NA,0.496722	7.4119e-05	7.54172e-05
3	chr5:88850956:T:G	88850956	NA,G	NA,T	NA,1	NA,-inf	NA,inf	NA,0.400916	7.41155e-05	7.51861e-05
3	chr5:89530994:T:G	89530994	G,G	T,T	1,1	inf,inf	inf,inf	1.5775,0.187529	7.41132e-05	7.49673e-05
3	chr5:89449868:G:GA	89449868	NA,GA	NA,G	NA,1	NA,-inf	NA,inf	NA,0.369966	7.40942e-05	7.51003e-05
3	chr5:89034181:G:A	89034181	NA,A	NA,G	NA,1	NA,inf	NA,inf	NA,0.366115	7.40408e-05	7.50317e-05
3	chr5:89655723:G:A	89655723	NA,A	NA,G	NA,1	NA,inf	NA,inf	NA,0.492811	7.40391e-05	7.53607e-05
3	chr5:89730521:C:T	89730521	NA,T	NA,C	NA,1	NA,-inf	NA,inf	NA,0.420173	7.40342e-05	7.52346e-05
3	chr5:89230152:G:T	89230152	NA,T	NA,G	NA,1	NA,-inf	NA,inf	NA,0.36714	7.40224e-05	7.50168e-05
3	chr5:89277513:A:C	89277513	NA,C	NA,A	NA,1	NA,-inf	NA,inf	NA,0.377017	7.402e-05	7.51648e-05
3	chr5:89624989:A:C	89624989	C,NA	A,NA	1,NA	inf,NA	inf,NA	1.54042,NA	7.40144e-05	7.54905e-05
3	chr5:89231613:G:A	89231613	NA,A	NA,G	NA,1	NA,-inf	NA,inf	NA,0.366998	7.39956e-05	7.49898e-05
3	chr5:88042342:T:A	88042342	NA,A	NA,T	NA,1	NA,inf	NA,inf	NA,0.514897	7.39873e-05	7.52824e-05
3	chr5:89240606:A:G	89240606	NA,G	NA,A	NA,1	NA,-inf	NA,inf	NA,0.366757	7.39862e-05	7.49777e-05
3	chr5:89596855:A:G	89596855	NA,G	NA,A	NA,1	NA,inf	NA,inf	NA,0.491951	7.39692e-05	7.52904e-05
3	chr5:89691651:A:G	89691651	NA,G	NA,A	NA,1	NA,inf	NA,inf	NA,0.523191	7.39466e-05	7.52947e-05
3	chr5:88552216:C:A	88552216	NA,A	NA,C	NA,1	NA,-inf	NA,inf	NA,0.409888	7.39463e-05	7.51208e-05
3	chr5:88893689:C:T	88893689	NA,T	NA,C	NA,1	NA,-inf	NA,inf	NA,0.405156	7.39382e-05	7.50981e-05
3	chr5:89160076:G:A	89160076	NA,A	NA,G	NA,1	NA,-inf	NA,inf	NA,0.361249	7.38863e-05	7.50438e-05
3	chr5:88796197:T:C	88796197	NA,C	NA,T	NA,1	NA,-inf	NA,inf	NA,0.403776	7.38686e-05	7.50399e-05
3	chr5:89840201:A:T	89840201	NA,T	NA,A	NA,1	NA,inf	NA,inf	NA,0.500472	7.37963e-05	7.50816e-05
```
