## Supplementary material for "Characterization of shared and ancestry-specific signals driving complex traits using multi-ancestry fine-mapping": susiex_nc3.cs80.snp

```
BP	SNP	PIP(CS1)	LogBF(CS1,Pop1)	LogBF(CS1,Pop2)	PIP(CS2)	LogBF(CS2,Pop1)	LogBF(CS2,Pop2)	PIP(CS3)	LogBF(CS3,Pop1)	LogBF(CS3,Pop2)
87368059	chr5:87368059:G:C	2.31688e-24	-7.58227e-10	-1.49965	8.30251e-07	-7.58227e-10	-1.48209	4.96163e-05	-7.58227e-10	-1.50082
87368797	chr5:87368797:T:C	2.7662e-24	-1.32239	-4.83947e-10	6.68852e-07	-1.69825	-4.83947e-10	3.40089e-05	-1.87852	-4.83947e-10
87369278	chr5:87369278:G:A	1.25996e-24	-2.10878	-4.83947e-10	4.01421e-07	-2.20881	-4.83947e-10	2.50208e-05	-2.18543	-4.83947e-10
87369281	chr5:87369281:G:T	2.10775e-25	-2.45515	-1.44169	7.6692e-08	-2.42217	-1.44185	4.71341e-06	-2.4188	-1.43593
87369466	chr5:87369466:C:G	2.38907e-24	-1.46896	-4.83947e-10	9.97297e-07	-1.29877	-4.83947e-10	7.11847e-05	-1.13986	-4.83947e-10
87370494	chr5:87370494:C:G	2.31207e-24	-7.58227e-10	-1.50172	8.2666e-07	-7.58227e-10	-1.48642	4.95335e-05	-7.58227e-10	-1.50249
87370597	chr5:87370597:G:A	2.50128e-24	-7.58227e-10	-1.42306	8.70426e-07	-7.58227e-10	-1.43483	5.36832e-05	-7.58227e-10	-1.42204
87371084	chr5:87371084:A:G	2.82335e-24	-7.58227e-10	-1.30194	1.03489e-06	-7.58227e-10	-1.26176	5.99081e-05	-7.58227e-10	-1.31233
87371158	chr5:87371158:T:C	8.9003e-24	-7.58227e-10	-0.15378	2.72951e-06	-7.58227e-10	-0.29194	0.000187946	-7.58227e-10	-0.168984
87371168	chr5:87371168:A:G	2.30368e-24	-7.58227e-10	-1.50536	8.14131e-07	-7.58227e-10	-1.5017	4.94048e-05	-7.58227e-10	-1.50509
87371986	chr5:87371986:T:C	2.90741e-24	-7.58227e-10	-1.2726	9.29588e-07	-7.58227e-10	-1.36908	6.44891e-05	-7.58227e-10	-1.23864
87373197	chr5:87373197:A:G	9.92791e-25	-1.06388	-1.28322	3.80719e-07	-1.07069	-1.19106	2.47543e-05	-0.903881	-1.29226
87373690	chr5:87373690:T:A	2.78006e-24	-7.58227e-10	-1.31739	1.03616e-06	-7.58227e-10	-1.26054	5.90957e-05	-7.58227e-10	-1.32598
87374463	chr5:87374463:T:A	3.79135e-24	-7.58227e-10	-1.00714	1.35708e-06	-7.58227e-10	-0.99073	8.15806e-05	-7.58227e-10	-1.00355
87374972	chr5:87374972:A:G	3.17428e-24	-7.58227e-10	-1.18479	1.01932e-06	-7.58227e-10	-1.27693	6.8812e-05	-7.58227e-10	-1.17376
87375065	chr5:87375065:T:C	3.47059e-24	-7.58227e-10	-1.09554	1.27147e-06	-7.58227e-10	-1.05589	7.34185e-05	-7.58227e-10	-1.10896
87375153	chr5:87375153:T:C	2.77324e-25	-2.22825	-1.39419	7.56718e-08	-2.49527	-1.38214	4.73236e-06	-2.47085	-1.37987
87375303	chr5:87375303:C:G	8.87903e-25	-2.45876	-4.83947e-10	3.14398e-07	-2.45316	-4.83947e-10	1.81294e-05	-2.5076	-4.83947e-10
87375640	chr5:87375640:T:C	6.02533e-24	-7.58227e-10	-0.543893	2.22093e-06	-7.58227e-10	-0.498137	0.00012444	-7.58227e-10	-0.581317
87375750	chr5:87375750:A:G	2.50084e-24	-7.58227e-10	-1.42324	8.70266e-07	-7.58227e-10	-1.43502	5.36739e-05	-7.58227e-10	-1.42221
87376674	chr5:87376674:A:C	2.30528e-24	-7.58227e-10	-1.50467	8.12786e-07	-7.58227e-10	-1.50335	4.94493e-05	-7.58227e-10	-1.50419
87376726	chr5:87376726:A:G	1.0881e-24	-1.06519	-1.19025	4.20895e-07	-1.0747	-1.08674	2.69473e-05	-0.914316	-1.19694
87377588	chr5:87377588:C:T	2.72792e-24	-7.58227e-10	-1.33633	9.19123e-07	-7.58227e-10	-1.3804	5.84212e-05	-7.58227e-10	-1.33746
87378285	chr5:87378285:C:T	2.30485e-24	-7.58227e-10	-1.50485	8.19666e-07	-7.58227e-10	-1.49492	4.9397e-05	-7.58227e-10	-1.50525
87378327	chr5:87378327:T:G	8.86293e-25	-2.46057	-4.83947e-10	3.01342e-07	-2.49557	-4.83947e-10	1.8675e-05	-2.47795	-4.83947e-10
87378936	chr5:87378936:T:C	2.31327e-24	-7.58227e-10	-1.5012	8.24892e-07	-7.58227e-10	-1.48856	4.95773e-05	-7.58227e-10	-1.50161
87379165	chr5:87379165:G:A	3.65199e-24	-7.58227e-10	-1.04459	1.33726e-06	-7.58227e-10	-1.00544	7.56389e-05	-7.58227e-10	-1.07917
87379694	chr5:87379694:A:C	3.44678e-24	-1.10243	-4.83947e-10	9.03077e-07	-1.39801	-4.83947e-10	6.72069e-05	-1.19736	-4.83947e-10
87381403	chr5:87381403:G:A	2.18301e-25	-2.50181	-1.35994	9.30933e-08	-2.31265	-1.35757	5.4947e-06	-2.35598	-1.34537
87381887	chr5:87381887:T:C	2.31639e-24	-7.58227e-10	-1.49986	8.29528e-07	-7.58227e-10	-1.48296	4.96124e-05	-7.58227e-10	-1.5009
87381915	chr5:87381915:C:A	2.33129e-24	-7.58227e-10	-1.49344	8.14204e-07	-7.58227e-10	-1.50161	4.98068e-05	-7.58227e-10	-1.49699
87382125	chr5:87382125:T:C	1.46156e-24	-0.487436	-1.47293	4.56904e-07	-0.630831	-1.44851	2.97e-05	-0.539802	-1.47419
87382203	chr5:87382203:C:T	5.72063e-24	-7.58227e-10	-0.595786	1.92038e-06	-7.58227e-10	-0.643541	0.000123195	-7.58227e-10	-0.591373
87382253	chr5:87382253:T:C	1.52525e-24	-0.425855	-1.49185	4.72609e-07	-0.571274	-1.47427	3.1003e-05	-0.478274	-1.49278
87382417	chr5:87382417:C:T	2.76651e-24	-7.58227e-10	-1.32228	1.01216e-06	-7.58227e-10	-1.28398	5.8721e-05	-7.58227e-10	-1.33234
87382548	chr5:87382548:A:G	1.25801e-24	-0.604862	-1.50547	3.89149e-07	-0.739839	-1.50002	2.60055e-05	-0.641367	-1.50546
87383015	chr5:87383015:C:T	2.68085e-24	-7.58227e-10	-1.35373	9.04234e-07	-7.58227e-10	-1.39673	5.98344e-05	-7.58227e-10	-1.31356
87383095	chr5:87383095:A:G	2.80586e-24	-1.30816	-4.83947e-10	6.77057e-07	-1.68606	-4.83947e-10	3.43874e-05	-1.86745	-4.83947e-10
87383631	chr5:87383631:C:T	2.83894e-24	-7.58227e-10	-1.29644	1.06197e-06	-7.58227e-10	-1.23594	6.03485e-05	-7.58227e-10	-1.305
87383649	chr5:87383649:T:C	1.12686e-24	-0.808925	-1.4115	3.0744e-07	-1.1003	-1.37524	1.97877e-05	-1.00644	-1.41363
87383823	chr5:87383823:T:A	2.32472e-24	-7.58227e-10	-1.49627	8.35127e-07	-7.58227e-10	-1.47623	4.9774e-05	-7.58227e-10	-1.49765
87384245	chr5:87384245:C:G	2.5099e-24	-7.58227e-10	-1.41962	9.31527e-07	-7.58227e-10	-1.36699	5.3804e-05	-7.58227e-10	-1.41979
87384265	chr5:87384265:T:C	2.50826e-24	-7.58227e-10	-1.42028	9.30718e-07	-7.58227e-10	-1.36786	5.3769e-05	-7.58227e-10	-1.42044
87385716	chr5:87385716:T:C	5.26825e-24	-7.58227e-10	-0.678167	1.6332e-06	-7.58227e-10	-0.805517	0.000106462	-7.58227e-10	-0.737352
87385851	chr5:87385851:A:T	2.07266e-22	2.99414	-4.83947e-10	2.85054e-05	2.05403	-4.83947e-10	0.00152992	1.92783	-4.83947e-10
87386256	chr5:87386256:T:C	2.30389e-24	-7.58227e-10	-1.50527	8.13865e-07	-7.58227e-10	-1.50202	4.94111e-05	-7.58227e-10	-1.50496
87386800	chr5:87386800:T:C	2.30377e-24	-7.58227e-10	-1.50532	8.14e-07	-7.58227e-10	-1.50186	4.94076e-05	-7.58227e-10	-1.50504
87386805	chr5:87386805:C:T	2.30458e-24	-7.58227e-10	-1.50497	8.19583e-07	-7.58227e-10	-1.49502	4.9396e-05	-7.58227e-10	-1.50527
87387808	chr5:87387808:G:T	2.31465e-24	-7.58227e-10	-1.50061	8.28535e-07	-7.58227e-10	-1.48416	4.9573e-05	-7.58227e-10	-1.50169
87387813	chr5:87387813:A:C	3.88422e-24	-7.58227e-10	-0.982943	1.2821e-06	-7.58227e-10	-1.04756	8.24688e-05	-7.58227e-10	-0.992718
87388549	chr5:87388549:G:A	9.33914e-24	-7.58227e-10	-0.105651	3.77027e-06	-7.58227e-10	0.0310849	0.00020295	-7.58227e-10	-0.0921799
87388709	chr5:87388709:AT:A	2.56506e-24	-7.58227e-10	-1.39789	9.31961e-07	-7.58227e-10	-1.36653	5.45851e-05	-7.58227e-10	-1.40538
87388714	chr5:87388714:A:AATGAG	2.56359e-24	-7.58227e-10	-1.39846	9.31361e-07	-7.58227e-10	-1.36717	5.45568e-05	-7.58227e-10	-1.4059
87388721	chr5:87388721:A:T	2.75922e-24	-7.58227e-10	-1.32492	1.01127e-06	-7.58227e-10	-1.28485	5.85869e-05	-7.58227e-10	-1.33463
87388735	chr5:87388735:C:CA	2.82775e-24	-7.58227e-10	-1.30038	1.03898e-06	-7.58227e-10	-1.25782	6.0003e-05	-7.58227e-10	-1.31075
87389269	chr5:87389269:T:A	2.83111e-24	-7.58227e-10	-1.2992	1.05711e-06	-7.58227e-10	-1.24052	6.01453e-05	-7.58227e-10	-1.30838
87389932	chr5:87389932:T:C	2.99188e-24	-7.58227e-10	-1.24396	9.71645e-07	-7.58227e-10	-1.32483	6.49663e-05	-7.58227e-10	-1.23127
87390980	chr5:87390980:A:G	1.53051e-24	-1.91426	-4.83947e-10	5.26259e-07	-1.93802	-4.83947e-10	2.79386e-05	-2.07513	-4.83947e-10
87391614	chr5:87391614:ATAT:A	2.32472e-24	-7.58227e-10	-1.49627	8.35123e-07	-7.58227e-10	-1.47624	4.97744e-05	-7.58227e-10	-1.49764
87392239	chr5:87392239:A:G	4.26439e-24	-7.58227e-10	-0.889566	1.64675e-06	-7.58227e-10	-0.797259	9.18138e-05	-7.58227e-10	-0.885376
87392306	chr5:87392306:G:A	1.05691e-24	-0.901022	-1.3835	3.90226e-07	-0.909646	-1.32744	2.61353e-05	-0.753166	-1.38869
87392645	chr5:87392645:T:C	3.16071e-24	-7.58227e-10	-1.18907	1.30821e-06	-7.58227e-10	-1.02741	6.75572e-05	-7.58227e-10	-1.19216
87392950	chr5:87392950:C:G	2.46612e-24	-7.58227e-10	-1.43722	8.52673e-07	-7.58227e-10	-1.45544	5.28208e-05	-7.58227e-10	-1.43823
87393073	chr5:87393073:A:AG	2.30422e-24	-7.58227e-10	-1.50512	8.12245e-07	-7.58227e-10	-1.50401	4.94125e-05	-7.58227e-10	-1.50494
87393086	chr5:87393086:A:C	4.18285e-24	-7.58227e-10	-0.908872	1.60338e-06	-7.58227e-10	-0.823945	8.97692e-05	-7.58227e-10	-0.907897
87393116	chr5:87393116:AATT:A	2.33684e-24	-7.58227e-10	-1.49106	8.42383e-07	-7.58227e-10	-1.46758	5.0014e-05	-7.58227e-10	-1.49284
87393814	chr5:87393814:C:CACA	1.19758e-24	-2.15957	-4.83947e-10	4.65881e-07	-2.05989	-4.83947e-10	3.16627e-05	-1.95	-4.83947e-10
87394041	chr5:87394041:A:G	1.07628e-24	-2.26636	-4.83947e-10	3.27468e-07	-2.41243	-4.83947e-10	1.9949e-05	-2.41196	-4.83947e-10
87394043	chr5:87394043:A:ATATC	2.79754e-24	-7.58227e-10	-1.31112	1.02636e-06	-7.58227e-10	-1.27005	5.90906e-05	-7.58227e-10	-1.32607
87394413	chr5:87394413:A:ATTAG	3.49652e-24	-7.58227e-10	-1.0881	1.17801e-06	-7.58227e-10	-1.13224	7.74651e-05	-7.58227e-10	-1.05531
87394674	chr5:87394674:A:G	1.2253e-23	0.165909	-4.83947e-10	6.26403e-06	0.538762	-4.83947e-10	0.000291542	0.270046	-4.83947e-10
87394684	chr5:87394684:T:C	1.065e-24	-0.786209	-1.49068	3.62736e-07	-0.852378	-1.45776	2.40116e-05	-0.734036	-1.49256
87394835	chr5:87394835:C:A	2.85184e-24	-7.58227e-10	-1.2919	1.06568e-06	-7.58227e-10	-1.23244	6.06069e-05	-7.58227e-10	-1.30073
87395184	chr5:87395184:T:C	1.60845e-24	-0.404557	-1.46004	5.02905e-07	-0.55226	-1.43116	3.26141e-05	-0.458599	-1.46179
87395644	chr5:87395644:G:A	1.1005e-23	-7.58227e-10	0.0584865	4.12509e-06	-7.58227e-10	0.121026	0.000279991	-7.58227e-10	0.229619
87395962	chr5:87395962:T:C	8.81477e-25	-2.46602	-4.83947e-10	2.99392e-07	-2.50206	-4.83947e-10	1.84483e-05	-2.49017	-4.83947e-10
87395995	chr5:87395995:T:C	1.6488e-24	-0.387991	-1.45183	5.16157e-07	-0.5365	-1.42091	3.34108e-05	-0.442649	-1.45361
87396865	chr5:87396865:T:TA	3.5622e-24	-7.58227e-10	-1.06949	1.19903e-06	-7.58227e-10	-1.11455	7.89775e-05	-7.58227e-10	-1.03598
87397031	chr5:87397031:A:C	2.56146e-24	-7.58227e-10	-1.39929	9.42569e-07	-7.58227e-10	-1.35521	5.46477e-05	-7.58227e-10	-1.40423
87397745	chr5:87397745:T:C	2.68956e-22	3.25468	-4.83947e-10	3.56844e-05	2.27865	-4.83947e-10	0.00192365	2.15684	-4.83947e-10
87398768	chr5:87398768:T:C	2.30415e-24	-7.58227e-10	-1.50515	8.16887e-07	-7.58227e-10	-1.49832	4.93886e-05	-7.58227e-10	-1.50542
87399361	chr5:87399361:T:C	2.31859e-24	-7.58227e-10	-1.49891	8.31486e-07	-7.58227e-10	-1.4806	4.96614e-05	-7.58227e-10	-1.49991
87399457	chr5:87399457:A:G	9.82286e-25	-2.49691	0.139169	5.37443e-07	-2.47453	0.557532	2.08134e-05	-2.50777	0.138223
87400184	chr5:87400184:C:G	1.04009e-24	-0.893671	-1.40689	2.86014e-07	-1.17748	-1.3703	1.83439e-05	-1.08694	-1.4089
87400617	chr5:87400617:G:A	1.13301e-24	-0.740054	-1.47493	3.88428e-07	-0.81013	-1.43158	2.53943e-05	-0.693161	-1.47745
87401332	chr5:87401332:A:T	3.00251e-24	-7.58227e-10	-1.24042	1.0964e-06	-7.58227e-10	-1.20403	6.27115e-05	-7.58227e-10	-1.26659
87401570	chr5:87401570:A:G	6.2048e-25	-2.16226	-0.654868	1.87413e-07	-2.47638	-0.494119	1.0356e-05	-2.43903	-0.628539
87401609	chr5:87401609:T:C	2.31227e-24	-7.58227e-10	-1.50163	8.26801e-07	-7.58227e-10	-1.48625	4.95372e-05	-7.58227e-10	-1.50242
87402051	chr5:87402051:T:C	1.42423e-24	-1.98623	-4.83947e-10	5.80103e-07	-1.84061	-4.83947e-10	3.39844e-05	-1.87924	-4.83947e-10
87402825	chr5:87402825:T:C	3.30222e-24	-7.58227e-10	-1.14527	1.38021e-06	-7.58227e-10	-0.973825	7.05799e-05	-7.58227e-10	-1.14839
87403724	chr5:87403724:A:G	2.64327e-25	-2.50479	-1.16564	7.74098e-08	-2.4966	-1.3581	5.65156e-06	-2.49884	-1.17437
87405395	chr5:87405395:C:T	1.7048e-24	-0.347507	-1.45891	5.32065e-07	-0.497325	-1.42973	3.45508e-05	-0.40215	-1.46056
87406154	chr5:87406154:C:T	2.31284e-24	-7.58227e-10	-1.50139	8.27273e-07	-7.58227e-10	-1.48568	4.95485e-05	-7.58227e-10	-1.50219
87406704	chr5:87406704:C:A	2.32279e-24	-7.58227e-10	-1.4971	8.34295e-07	-7.58227e-10	-1.47723	4.97439e-05	-7.58227e-10	-1.49825
87406730	chr5:87406730:T:C	2.84162e-24	-7.58227e-10	-1.29549	1.04152e-06	-7.58227e-10	-1.25538	6.08302e-05	-7.58227e-10	-1.29705
87406873	chr5:87406873:CT:C	2.3211e-24	-7.58227e-10	-1.49782	8.26981e-07	-7.58227e-10	-1.48604	4.98563e-05	-7.58227e-10	-1.49599
87407012	chr5:87407012:C:T	3.14603e-24	-7.58227e-10	-1.19372	1.16234e-06	-7.58227e-10	-1.14563	6.73231e-05	-7.58227e-10	-1.19564
87407475	chr5:87407475:A:C	9.30489e-25	-2.41191	-4.83947e-10	3.09828e-07	-2.4678	-4.83947e-10	1.87322e-05	-2.4749	-4.83947e-10
87408088	chr5:87408088:T:C	3.29385e-24	-7.58227e-10	-1.14781	1.05022e-06	-7.58227e-10	-1.24706	7.14501e-05	-7.58227e-10	-1.13614
87408919	chr5:87408919:T:C	1.04207e-24	-0.900688	-1.39797	2.88641e-07	-1.1791	-1.35954	1.84348e-05	-1.09071	-1.40019
87408948	chr5:87408948:G:C	2.459e-24	-7.58227e-10	-1.44011	8.95819e-07	-7.58227e-10	-1.40608	5.24326e-05	-7.58227e-10	-1.44561
87409060	chr5:87409060:G:A	2.3342e-24	-7.58227e-10	-1.4922	8.41343e-07	-7.58227e-10	-1.46882	4.9975e-05	-7.58227e-10	-1.49362
87409083	chr5:87409083:C:G	1.36558e-24	-0.591383	-1.4369	4.52905e-07	-0.685429	-1.4027	2.85457e-05	-0.61482	-1.43881
87409917	chr5:87409917:G:A	1.56988e-24	-0.440583	-1.44828	4.94739e-07	-0.583362	-1.41642	3.19068e-05	-0.492078	-1.45024
87411304	chr5:87411304:T:C	2.31058e-24	-7.58227e-10	-1.50237	8.25438e-07	-7.58227e-10	-1.4879	4.95052e-05	-7.58227e-10	-1.50306
87411662	chr5:87411662:TAGAC:T	3.17063e-22	3.41923	-4.83947e-10	4.1561e-05	2.4311	-4.83947e-10	0.00223076	2.30496	-4.83947e-10
87412823	chr5:87412823:C:A	8.07684e-25	-1.05847	-1.49498	2.56605e-07	-1.16579	-1.49049	1.70554e-05	-1.07418	-1.49449
87412856	chr5:87412856:G:A	2.37054e-24	-7.58227e-10	-1.47675	8.25718e-07	-7.58227e-10	-1.48756	5.08098e-05	-7.58227e-10	-1.47705
87413692	chr5:87413692:C:G	9.02536e-25	-0.953253	-1.48916	2.86028e-07	-1.064	-1.48372	1.90702e-05	-0.968398	-1.48861
87414301	chr5:87414301:C:A	7.44118e-25	-1.14322	-1.4922	2.46023e-07	-1.21161	-1.48678	1.60599e-05	-1.137	-1.49181
87414554	chr5:87414554:C:T	7.67881e-25	-1.1188	-1.48518	2.44933e-07	-1.2239	-1.47894	1.62154e-05	-1.13456	-1.48461
87414562	chr5:87414562:T:G	2.54299e-24	-7.58227e-10	-1.40652	9.2138e-07	-7.58227e-10	-1.37794	5.44254e-05	-7.58227e-10	-1.40831
87414597	chr5:87414597:A:G	1.12643e-24	-0.8886	-1.33221	3.13542e-07	-1.17386	-1.28203	1.97244e-05	-1.08812	-1.33517
87414958	chr5:87414958:C:T	2.78965e-24	-7.58227e-10	-1.31395	9.50688e-07	-7.58227e-10	-1.34663	5.97012e-05	-7.58227e-10	-1.31579
87416869	chr5:87416869:T:C	2.41442e-24	-7.58227e-10	-1.45841	8.76144e-07	-7.58227e-10	-1.42829	5.15362e-05	-7.58227e-10	-1.46286
87417021	chr5:87417021:A:G	2.38438e-24	-7.58227e-10	-1.47093	8.49748e-07	-7.58227e-10	-1.45888	5.13338e-05	-7.58227e-10	-1.46679
87417671	chr5:87417671:T:C	1.16874e-24	-0.860776	-1.32316	3.25126e-07	-1.14787	-1.27173	2.04462e-05	-1.06063	-1.32671
87418043	chr5:87418043:C:T	2.38515e-24	-7.58227e-10	-1.4706	8.62107e-07	-7.58227e-10	-1.44444	5.09415e-05	-7.58227e-10	-1.47446
87418196	chr5:87418196:G:A	5.33435e-24	-7.58227e-10	-0.665698	1.95477e-06	-7.58227e-10	-0.62579	0.000112223	-7.58227e-10	-0.684655
87418749	chr5:87418749:C:T	2.42822e-24	-7.58227e-10	-1.45271	8.41849e-07	-7.58227e-10	-1.46822	5.20262e-05	-7.58227e-10	-1.45339
87419022	chr5:87419022:C:T	8.39039e-24	-7.58227e-10	-0.212779	2.44389e-06	-7.58227e-10	-0.40247	0.000180432	-7.58227e-10	-0.209783
87419023	chr5:87419023:G:A	2.56465e-25	-2.38402	-1.31661	7.66836e-08	-2.50465	-1.35948	4.90149e-06	-2.50779	-1.30781
87419437	chr5:87419437:C:G	2.39916e-24	-7.58227e-10	-1.46475	8.33478e-07	-7.58227e-10	-1.47821	5.14078e-05	-7.58227e-10	-1.46535
87419635	chr5:87419635:C:T	1.06901e-24	-2.27313	-4.83947e-10	3.61218e-07	-2.31433	-4.83947e-10	2.01808e-05	-2.40041	-4.83947e-10
87419701	chr5:87419701:C:A	2.43007e-24	-7.58227e-10	-1.45195	8.4239e-07	-7.58227e-10	-1.46757	5.20653e-05	-7.58227e-10	-1.45264
87419886	chr5:87419886:A:C	2.31238e-24	-7.58227e-10	-1.50159	8.23296e-07	-7.58227e-10	-1.4905	4.95179e-05	-7.58227e-10	-1.50281
87420242	chr5:87420242:T:C	2.70758e-24	-7.58227e-10	-1.34381	9.13062e-07	-7.58227e-10	-1.38701	6.0472e-05	-7.58227e-10	-1.30296
87420684	chr5:87420684:C:G	9.72748e-25	-2.3675	-4.83947e-10	4.15388e-07	-2.1746	-4.83947e-10	2.48881e-05	-2.19075	-4.83947e-10
87420734	chr5:87420734:T:C	4.76113e-24	-7.58227e-10	-0.779381	1.79463e-06	-7.58227e-10	-0.711262	0.000102345	-7.58227e-10	-0.776785
87420818	chr5:87420818:T:A	6.87583e-24	-7.58227e-10	-0.411853	2.55016e-06	-7.58227e-10	-0.359905	0.000144407	-7.58227e-10	-0.432503
87420875	chr5:87420875:C:A	3.31469e-24	-7.58227e-10	-1.1415	1.05676e-06	-7.58227e-10	-1.24086	7.1986e-05	-7.58227e-10	-1.12867
87421009	chr5:87421009:G:A	1.08424e-24	-0.944858	-1.31413	2.76305e-07	-1.2676	-1.31471	1.80663e-05	-1.21693	-1.29416
87421697	chr5:87421697:G:A	7.269e-24	-7.58227e-10	-0.356246	2.67921e-06	-7.58227e-10	-0.310538	0.000149045	-7.58227e-10	-0.400888
87422137	chr5:87422137:A:C	9.13697e-25	-0.937802	-1.49232	2.90303e-07	-1.04515	-1.48774	1.93522e-05	-0.950494	-1.49184
87422202	chr5:87422202:G:A	2.30345e-24	-7.58227e-10	-1.50546	8.14414e-07	-7.58227e-10	-1.50135	4.94022e-05	-7.58227e-10	-1.50514
87422506	chr5:87422506:G:C	1.32525e-24	-0.62247	-1.43579	3.53378e-07	-0.931057	-1.40522	2.27691e-05	-0.840832	-1.4389
87422961	chr5:87422961:A:G	7.39305e-24	-7.58227e-10	-0.339325	2.72226e-06	-7.58227e-10	-0.294598	0.000151378	-7.58227e-10	-0.385357
87423394	chr5:87423394:G:A	8.58592e-25	-2.49233	-4.83947e-10	3.13173e-07	-2.45706	-4.83947e-10	1.95874e-05	-2.43025	-4.83947e-10
87423800	chr5:87423800:A:G	2.45371e-24	-7.58227e-10	-1.44226	8.49289e-07	-7.58227e-10	-1.45942	5.25773e-05	-7.58227e-10	-1.44285
87424479	chr5:87424479:T:C	6.19275e-24	-7.58227e-10	-0.516487	1.89498e-06	-7.58227e-10	-0.656855	0.000134924	-7.58227e-10	-0.500425
87424556	chr5:87424556:C:G	2.3127e-24	-7.58227e-10	-1.50145	8.11161e-07	-7.58227e-10	-1.50535	4.94925e-05	-7.58227e-10	-1.50332
87424692	chr5:87424692:T:C	2.31264e-24	-7.58227e-10	-1.50148	8.11218e-07	-7.58227e-10	-1.50528	4.96101e-05	-7.58227e-10	-1.50095
87425111	chr5:87425111:T:C	8.66193e-25	-2.48351	-4.83947e-10	2.97961e-07	-2.50685	-4.83947e-10	1.81673e-05	-2.50552	-4.83947e-10
87425244	chr5:87425244:G:T	9.32046e-25	-1.20027	-1.20997	3.65994e-07	-1.20298	-1.09822	2.2965e-05	-1.05203	-1.21913
87425989	chr5:87425989:C:T	2.71242e-24	-7.58227e-10	-1.34203	1.02949e-06	-7.58227e-10	-1.267	5.75649e-05	-7.58227e-10	-1.35223
87426126	chr5:87426126:G:T	9.51896e-25	-1.20759	-1.18158	3.75313e-07	-1.21016	-1.06589	2.34308e-05	-1.05988	-1.19121
87426564	chr5:87426564:A:G	1.13746e-24	-0.859284	-1.35178	3.14548e-07	-1.1466	-1.30608	1.9905e-05	-1.05929	-1.35488
87426623	chr5:87426623:C:G	2.34953e-24	-7.58227e-10	-1.48565	8.19109e-07	-7.58227e-10	-1.4956	5.04818e-05	-7.58227e-10	-1.48353
87426989	chr5:87426989:A:G	2.71815e-24	-7.58227e-10	-1.33991	9.9275e-07	-7.58227e-10	-1.30334	5.74776e-05	-7.58227e-10	-1.35374
87427531	chr5:87427531:T:C	1.00413e-24	-2.33575	-4.83947e-10	3.51125e-07	-2.34267	-4.83947e-10	2.00845e-05	-2.40519	-4.83947e-10
87427820	chr5:87427820:C:G	9.26716e-25	-2.41597	-4.83947e-10	3.21275e-07	-2.43152	-4.83947e-10	2.08932e-05	-2.36571	-4.83947e-10
87427951	chr5:87427951:A:G	1.31729e-24	-0.562273	-1.50202	4.45781e-07	-0.604726	-1.49926	3.18649e-05	-0.441493	-1.50214
87428865	chr5:87428865:A:G	1.53449e-24	-1.91167	-4.83947e-10	6.77159e-07	-1.68591	-4.83947e-10	3.11034e-05	-1.96782	-4.83947e-10
87429327	chr5:87429327:G:A	5.36814e-24	-7.58227e-10	-0.659384	1.97581e-06	-7.58227e-10	-0.615084	0.000111147	-7.58227e-10	-0.694281
87431210	chr5:87431210:C:T	4.85897e-25	-2.45194	-0.609681	1.16699e-07	-2.49413	-0.950087	9.75543e-06	-2.49261	-0.634704
87431348	chr5:87431348:A:G	5.84945e-25	-1.89578	-0.980324	1.47294e-07	-2.36606	-0.845327	8.67965e-06	-2.28748	-0.956681
87431749	chr5:87431749:T:C	1.50235e-24	-0.459955	-1.47288	5.09741e-07	-0.508862	-1.46105	3.65336e-05	-0.334336	-1.47257
87431811	chr5:87431811:C:A	4.39687e-24	-7.58227e-10	-0.858972	1.67349e-06	-7.58227e-10	-0.78115	9.23842e-05	-7.58227e-10	-0.879183
87431829	chr5:87431829:G:T	1.17849e-24	-2.17563	-4.83947e-10	5.01286e-07	-1.98664	-4.83947e-10	2.55531e-05	-2.16438	-4.83947e-10
87431873	chr5:87431873:G:T	1.44258e-24	-0.756919	-1.21651	4.15364e-07	-0.955181	-1.21948	2.93511e-05	-0.834091	-1.19172
87432137	chr5:87432137:C:T	3.37311e-24	-7.58227e-10	-1.12403	1.12523e-06	-7.58227e-10	-1.17807	7.14455e-05	-7.58227e-10	-1.1362
87432183	chr5:87432183:C:T	2.71104e-24	-7.58227e-10	-1.34253	1.0287e-06	-7.58227e-10	-1.26777	5.75076e-05	-7.58227e-10	-1.35322
87432224	chr5:87432224:G:T	2.766e-24	-1.32246	-4.83947e-10	8.88929e-07	-1.4138	-4.83947e-10	4.53073e-05	-1.59167	-4.83947e-10
87432242	chr5:87432242:G:A	2.32101e-24	-7.58227e-10	-1.49786	8.22852e-07	-7.58227e-10	-1.49104	4.95311e-05	-7.58227e-10	-1.50254
87432301	chr5:87432301:T:G	2.31123e-24	-7.58227e-10	-1.50208	8.26129e-07	-7.58227e-10	-1.48707	4.95159e-05	-7.58227e-10	-1.50285
87433403	chr5:87433403:G:A	2.32641e-24	-7.58227e-10	-1.49554	8.13225e-07	-7.58227e-10	-1.50281	4.97243e-05	-7.58227e-10	-1.49864
87433410	chr5:87433410:T:A	2.34529e-24	-7.58227e-10	-1.48746	8.42415e-07	-7.58227e-10	-1.46754	5.01452e-05	-7.58227e-10	-1.49022
87434574	chr5:87434574:A:T	8.21098e-24	-0.234393	-4.83947e-10	3.73623e-06	0.0220142	-4.83947e-10	0.000165419	-0.296657	-4.83947e-10
87434678	chr5:87434678:A:G	3.14865e-24	-7.58227e-10	-1.19289	9.89108e-07	-7.58227e-10	-1.30701	6.85524e-05	-7.58227e-10	-1.17754
87434710	chr5:87434710:C:T	2.32512e-24	-7.58227e-10	-1.49609	8.11178e-07	-7.58227e-10	-1.50533	4.98886e-05	-7.58227e-10	-1.49535
87436076	chr5:87436076:CT:C	3.07153e-24	-7.58227e-10	-1.21769	1.19505e-06	-7.58227e-10	-1.11787	6.4905e-05	-7.58227e-10	-1.23221
87436747	chr5:87436747:T:C	3.9184e-24	-7.58227e-10	-0.974181	1.3086e-06	-7.58227e-10	-1.0271	8.41672e-05	-7.58227e-10	-0.972333
87436808	chr5:87436808:C:G	2.4627e-24	-7.58227e-10	-1.43861	8.49467e-07	-7.58227e-10	-1.45921	5.27644e-05	-7.58227e-10	-1.4393
87437033	chr5:87437033:C:G	4.39338e-24	-7.58227e-10	-0.859765	1.67207e-06	-7.58227e-10	-0.782	9.2312e-05	-7.58227e-10	-0.879965
87437561	chr5:87437561:A:G	8.58052e-25	-2.49296	-4.83947e-10	3.01138e-07	-2.49625	-4.83947e-10	1.85318e-05	-2.48565	-4.83947e-10
87437655	chr5:87437655:A:C	8.58477e-25	-2.49246	-4.83947e-10	3.80222e-07	-2.26306	-4.83947e-10	2.29107e-05	-2.27353	-4.83947e-10
87439004	chr5:87439004:G:A	2.65705e-24	-7.58227e-10	-1.36265	9.07955e-07	-7.58227e-10	-1.39262	5.6869e-05	-7.58227e-10	-1.36439
87439551	chr5:87439551:G:A	8.99293e-25	-2.48971	0.0437012	5.45067e-07	-2.37288	0.46997	1.94908e-05	-2.47836	0.0431694
87439783	chr5:87439783:A:G	3.98857e-22	3.64874	-4.83947e-10	5.20104e-05	2.65538	-4.83947e-10	0.00281971	2.53925	-4.83947e-10
87440153	chr5:87440153:T:G	3.0438e-24	-7.58227e-10	-1.22676	1.02826e-06	-7.58227e-10	-1.26819	6.52525e-05	-7.58227e-10	-1.22688
87440266	chr5:87440266:T:A	1.86169e-24	-0.716194	-1.00219	8.01039e-07	-0.674225	-0.843682	5.13733e-05	-0.450223	-1.0158
87440517	chr5:87440517:C:G	2.98071e-24	-7.58227e-10	-1.24771	1.00786e-06	-7.58227e-10	-1.28823	6.37421e-05	-7.58227e-10	-1.25029
87440932	chr5:87440932:A:G	2.84573e-24	-7.58227e-10	-1.29404	9.69905e-07	-7.58227e-10	-1.32662	6.11005e-05	-7.58227e-10	-1.29262
87441113	chr5:87441113:T:C	2.40685e-25	-2.48002	-1.28411	8.56388e-08	-2.45397	-1.2997	5.03932e-06	-2.47954	-1.30833
87441331	chr5:87441331:C:T	2.6395e-24	-7.58227e-10	-1.36928	9.54693e-07	-7.58227e-10	-1.34243	5.63486e-05	-7.58227e-10	-1.37358
87441740	chr5:87441740:CA:C	1.97181e-25	-2.50675	-1.45675	8.20684e-08	-2.40871	-1.38756	4.45884e-06	-2.46297	-1.44728
87442527	chr5:87442527:A:G	8.45067e-25	-2.39836	-0.109841	1.82925e-07	-2.46489	-0.529852	1.63543e-05	-2.46255	-0.148092
87443048	chr5:87443048:T:G	6.03035e-23	-7.58227e-10	1.75952	2.52168e-05	-7.58227e-10	1.93145	0.00121324	-7.58227e-10	1.69591
87443398	chr5:87443398:G:C	5.6944e-25	-2.47286	-0.430107	3.26526e-07	-2.33486	-0.0804438	1.23573e-05	-2.45998	-0.430919
87443706	chr5:87443706:A:G	3.12164e-24	-7.58227e-10	-1.20151	1.14545e-06	-7.58227e-10	-1.16027	6.62609e-05	-7.58227e-10	-1.21154
87444295	chr5:87444295:A:G	1.95659e-25	-2.49982	-1.47143	7.77677e-08	-2.43867	-1.41142	4.30366e-06	-2.48289	-1.46278
87444838	chr5:87444838:A:G	3.06691e-24	-7.58227e-10	-1.21919	1.26363e-06	-7.58227e-10	-1.06207	6.55723e-05	-7.58227e-10	-1.22199
87445271	chr5:87445271:A:C	3.31609e-25	-2.44279	-1.00088	1.08991e-07	-2.4848	-1.02775	6.44635e-06	-2.50035	-1.04127
87445428	chr5:87445428:G:A	1.58717e-24	-1.87791	-4.83947e-10	5.89847e-07	-1.82395	-4.83947e-10	4.18405e-05	-1.67127	-4.83947e-10
87445663	chr5:87445663:C:T	1.12042e-24	-2.22617	-4.83947e-10	4.71116e-07	-2.04871	-4.83947e-10	2.43224e-05	-2.21374	-4.83947e-10
87446171	chr5:87446171:G:A	2.37176e-24	-7.58227e-10	-1.47623	8.25126e-07	-7.58227e-10	-1.48828	5.08277e-05	-7.58227e-10	-1.4767
87446311	chr5:87446311:A:T	2.50694e-24	-7.58227e-10	-1.4208	8.72261e-07	-7.58227e-10	-1.43273	5.37478e-05	-7.58227e-10	-1.42084
87446737	chr5:87446737:A:C	2.69882e-24	-7.58227e-10	-1.34705	1.0025e-06	-7.58227e-10	-1.29357	5.69332e-05	-7.58227e-10	-1.36326
87448342	chr5:87448342:C:T	2.30577e-24	-7.58227e-10	-1.50445	8.17028e-07	-7.58227e-10	-1.49814	4.93868e-05	-7.58227e-10	-1.50546
87448718	chr5:87448718:C:T	2.37345e-24	-7.58227e-10	-1.47552	8.51189e-07	-7.58227e-10	-1.45718	5.11612e-05	-7.58227e-10	-1.47016
87450239	chr5:87450239:A:G	3.7604e-24	-7.58227e-10	-1.01534	1.422e-06	-7.58227e-10	-0.943998	8.07e-05	-7.58227e-10	-1.0144
87450761	chr5:87450761:T:C	1.86891e-23	-7.58227e-10	0.588074	7.0802e-06	-7.58227e-10	0.661241	0.000380259	-7.58227e-10	0.535714
87451107	chr5:87451107:G:C	2.48822e-24	-7.58227e-10	-1.4283	9.07326e-07	-7.58227e-10	-1.39332	5.30306e-05	-7.58227e-10	-1.43427
87451303	chr5:87451303:G:A	3.11436e-25	-2.46914	-1.03729	1.07418e-07	-2.46409	-1.06299	6.3097e-06	-2.4871	-1.07595
87451897	chr5:87451897:T:C	1.89439e-24	-0.779492	-0.921476	5.52545e-07	-0.974414	-0.914868	3.92154e-05	-0.84152	-0.894549
87453841	chr5:87453841:A:G	5.70039e-25	-2.505	-0.396912	3.10129e-07	-2.42477	-0.0420565	1.22965e-05	-2.4999	-0.395928
87455030	chr5:87455030:C:T	6.3769e-25	-2.14923	-0.640535	1.47069e-07	-2.34387	-0.869048	1.05506e-05	-2.38169	-0.66727
87456190	chr5:87456190:A:G	3.9324e-24	-7.58227e-10	-0.970616	1.6215e-06	-7.58227e-10	-0.812712	8.19948e-05	-7.58227e-10	-0.998484
87456257	chr5:87456257:C:T	2.31629e-24	-7.58227e-10	-1.4999	8.10981e-07	-7.58227e-10	-1.50557	4.96996e-05	-7.58227e-10	-1.49914
87456721	chr5:87456721:A:G	2.51917e-24	-7.58227e-10	-1.41593	8.77679e-07	-7.58227e-10	-1.42654	5.40095e-05	-7.58227e-10	-1.41598
87456799	chr5:87456799:A:C	3.09214e-25	-2.49169	-1.0219	1.33312e-07	-2.44245	-0.868676	7.24229e-06	-2.38177	-1.04343
87458880	chr5:87458880:T:C	2.37381e-24	-7.58227e-10	-1.47537	8.24169e-07	-7.58227e-10	-1.48944	5.0939e-05	-7.58227e-10	-1.47451
87459018	chr5:87459018:C:G	3.84057e-25	-2.45881	-0.838017	1.32353e-07	-2.47372	-0.844624	7.5476e-06	-2.49293	-0.890985
87461932	chr5:87461932:A:G	2.85508e-24	-7.58227e-10	-1.29077	1.04331e-06	-7.58227e-10	-1.25366	6.10023e-05	-7.58227e-10	-1.29423
87462376	chr5:87462376:A:G	2.53598e-24	-7.58227e-10	-1.40929	8.70831e-07	-7.58227e-10	-1.43437	5.44619e-05	-7.58227e-10	-1.40764
87463005	chr5:87463005:T:A	2.45824e-24	-7.58227e-10	-1.44042	8.47096e-07	-7.58227e-10	-1.462	5.28186e-05	-7.58227e-10	-1.43828
87463134	chr5:87463134:G:A	2.45472e-24	-7.58227e-10	-1.44185	8.47902e-07	-7.58227e-10	-1.46105	5.26879e-05	-7.58227e-10	-1.44075
87463896	chr5:87463896:A:T	1.94774e-25	-2.48291	-1.49286	6.65038e-08	-2.50518	-1.50138	4.07811e-06	-2.50775	-1.49176
87464529	chr5:87464529:A:G	1.72113e-24	-1.79688	-4.83947e-10	6.86351e-07	-1.67243	-4.83947e-10	4.48329e-05	-1.6022	-4.83947e-10
87464581	chr5:87464581:T:A	2.84382e-24	-7.58227e-10	-1.29472	1.04615e-06	-7.58227e-10	-1.25095	6.00361e-05	-7.58227e-10	-1.31019
87464809	chr5:87464809:G:T	3.71755e-24	-7.58227e-10	-1.0268	1.39219e-06	-7.58227e-10	-0.965186	7.78044e-05	-7.58227e-10	-1.05094
87465452	chr5:87465452:C:T	3.86889e-24	-7.58227e-10	-0.986898	1.47009e-06	-7.58227e-10	-0.910736	8.13444e-05	-7.58227e-10	-1.00645
87465730	chr5:87465730:G:A	2.3141e-24	-7.58227e-10	-1.50084	8.11087e-07	-7.58227e-10	-1.50544	4.96919e-05	-7.58227e-10	-1.4993
87466801	chr5:87466801:A:G	2.5007e-24	-7.58227e-10	-1.4233	8.61175e-07	-7.58227e-10	-1.44552	5.36925e-05	-7.58227e-10	-1.42187
87467560	chr5:87467560:C:T	4.96647e-25	-1.55093	-1.48881	7.90185e-08	-2.35177	-1.48236	4.51289e-06	-2.41115	-1.48705
87467711	chr5:87467711:C:T	2.99295e-24	-7.58227e-10	-1.2436	1.22487e-06	-7.58227e-10	-1.09323	6.39902e-05	-7.58227e-10	-1.24641
87467885	chr5:87467885:A:G	2.27289e-22	3.08636	-4.83947e-10	3.29111e-05	2.19775	-4.83947e-10	0.00178462	2.08182	-4.83947e-10
87468444	chr5:87468444:TA:T	2.83882e-25	-2.48062	-1.11844	1.2106e-07	-2.42412	-0.983415	6.76544e-06	-2.3563	-1.13701
87469495	chr5:87469495:T:A	1.50551e-24	-1.93074	-4.83947e-10	5.61366e-07	-1.87344	-4.83947e-10	3.97073e-05	-1.7236	-4.83947e-10
87469559	chr5:87469559:CAAACAA:C	2.5927e-23	-7.58227e-10	0.91542	9.80784e-06	-7.58227e-10	0.98712	0.000523591	-7.58227e-10	0.855573
87471197	chr5:87471197:A:G	2.67304e-24	-7.58227e-10	-1.35665	9.71234e-07	-7.58227e-10	-1.32525	5.71482e-05	-7.58227e-10	-1.35949
87471514	chr5:87471514:T:C	2.36552e-24	-7.58227e-10	-1.47887	8.4853e-07	-7.58227e-10	-1.46031	5.03936e-05	-7.58227e-10	-1.48527
87471813	chr5:87471813:G:A	7.10408e-25	-2.31191	-0.369875	2.05795e-07	-2.44597	-0.430962	1.22763e-05	-2.47433	-0.423137
87471826	chr5:87471826:C:T	3.62001e-24	-7.58227e-10	-1.05339	1.38933e-06	-7.58227e-10	-0.967239	7.5169e-05	-7.58227e-10	-1.0854
87472088	chr5:87472088:C:T	2.66724e-24	-7.58227e-10	-1.35882	9.10868e-07	-7.58227e-10	-1.38942	5.72706e-05	-7.58227e-10	-1.35735
87472363	chr5:87472363:C:T	9.427e-24	-7.58227e-10	-0.0962873	3.53733e-06	-7.58227e-10	-0.0326899	0.000236137	-7.58227e-10	0.0592744
87473176	chr5:87473176:C:T	9.77344e-25	-2.36278	-4.83947e-10	3.17384e-07	-2.44371	-4.83947e-10	1.95193e-05	-2.43373	-4.83947e-10
87473198	chr5:87473198:A:T	1.99176e-25	-2.45956	-1.49387	6.86975e-08	-2.49486	-1.47924	4.07865e-06	-2.50478	-1.4946
87473362	chr5:87473362:G:A	5.39215e-25	-2.50558	-0.451925	2.82893e-07	-2.43459	-0.124154	1.16733e-05	-2.49832	-0.44951
87474663	chr5:87474663:A:C	1.21104e-24	-2.14838	-4.83947e-10	4.38622e-07	-2.12018	-4.83947e-10	2.85888e-05	-2.05212	-4.83947e-10
87474874	chr5:87474874:G:A	9.91628e-25	-2.34827	-4.83947e-10	3.55475e-07	-2.33036	-4.83947e-10	2.15474e-05	-2.33489	-4.83947e-10
87475160	chr5:87475160:A:C	2.45004e-24	-7.58227e-10	-1.44376	8.46565e-07	-7.58227e-10	-1.46263	5.2586e-05	-7.58227e-10	-1.44269
87475222	chr5:87475222:A:C	2.45305e-24	-7.58227e-10	-1.44253	8.4742e-07	-7.58227e-10	-1.46162	5.26515e-05	-7.58227e-10	-1.44145
87475757	chr5:87475757:G:A	1.02978e-24	-2.31052	-4.83947e-10	3.88288e-07	-2.24207	-4.83947e-10	2.60344e-05	-2.14572	-4.83947e-10
87476295	chr5:87476295:A:G	2.35311e-24	-7.58227e-10	-1.48413	8.48876e-07	-7.58227e-10	-1.4599	5.02955e-05	-7.58227e-10	-1.48722
87476341	chr5:87476341:AG:A	2.96947e-24	-7.58227e-10	-1.25148	1.21815e-06	-7.58227e-10	-1.09873	6.35168e-05	-7.58227e-10	-1.25383
87476441	chr5:87476441:T:C	2.33834e-24	-7.58227e-10	-1.49043	8.12234e-07	-7.58227e-10	-1.50403	5.02035e-05	-7.58227e-10	-1.48906
87477364	chr5:87477364:G:A	1.66461e-24	-1.83028	-4.83947e-10	7.25889e-07	-1.61642	-4.83947e-10	3.28991e-05	-1.91169	-4.83947e-10
87477521	chr5:87477521:C:T	1.99723e-23	-7.58227e-10	0.654483	8.19494e-06	-7.58227e-10	0.807455	0.000397226	-7.58227e-10	0.579367
87477631	chr5:87477631:T:C	2.54141e-24	-7.58227e-10	-1.40715	8.73397e-07	-7.58227e-10	-1.43143	5.45628e-05	-7.58227e-10	-1.40579
87478922	chr5:87478922:C:T	2.67269e-22	3.24839	-4.83947e-10	3.81359e-05	2.34509	-4.83947e-10	0.00206543	2.22795	-4.83947e-10
87479114	chr5:87479114:T:G	4.81251e-25	-2.38348	-0.687755	1.45612e-07	-2.48295	-0.739919	8.76946e-06	-2.49934	-0.734526
87479507	chr5:87479507:T:C	8.50584e-25	-2.5017	-4.83947e-10	3.08271e-07	-2.47284	-4.83947e-10	1.93682e-05	-2.44151	-4.83947e-10
87481254	chr5:87481254:T:C	2.4069e-24	-7.58227e-10	-1.46153	8.34264e-07	-7.58227e-10	-1.47727	5.16484e-05	-7.58227e-10	-1.46068
87482028	chr5:87482028:A:G	7.78262e-24	-7.58227e-10	-0.287973	2.33134e-06	-7.58227e-10	-0.449617	0.000170516	-7.58227e-10	-0.266312
87482476	chr5:87482476:T:C	3.72462e-25	-2.40222	-0.925262	1.15656e-07	-2.50366	-0.949541	6.88593e-06	-2.50712	-0.968537
87483205	chr5:87483205:G:A	2.30519e-24	-7.58227e-10	-1.5047	8.1226e-07	-7.58227e-10	-1.504	4.94541e-05	-7.58227e-10	-1.50409
87483295	chr5:87483295:A:G	5.76715e-24	-7.58227e-10	-0.587687	2.47655e-06	-7.58227e-10	-0.389195	0.000118021	-7.58227e-10	-0.634273
87483304	chr5:87483304:G:A	2.51442e-25	-2.50423	-1.21618	7.50251e-08	-2.49141	-1.39458	5.32431e-06	-2.50777	-1.22509
87483552	chr5:87483552:TTA:T	2.56191e-23	-7.58227e-10	0.903472	9.711e-06	-7.58227e-10	0.977197	0.000519268	-7.58227e-10	0.847282
87483731	chr5:87483731:C:T	3.41361e-25	-2.23143	-1.18324	2.26096e-07	-2.0244	-0.758459	6.93289e-06	-2.28718	-1.18168
87483987	chr5:87483987:A:G	1.90632e-25	-2.50106	-1.49622	7.59432e-08	-2.41582	-1.45801	4.19033e-06	-2.47906	-1.4933
87484001	chr5:87484001:G:A	2.07849e-25	-2.41775	-1.49306	6.92171e-08	-2.47294	-1.49363	4.14655e-06	-2.49047	-1.49239
87484638	chr5:87484638:C:G	2.21677e-24	-1.54382	-4.83947e-10	6.00383e-07	-1.80625	-4.83947e-10	3.68116e-05	-1.79933	-4.83947e-10
87485157	chr5:87485157:C:A	1.9896e-25	-2.45448	-1.50004	6.79771e-08	-2.49399	-1.49065	4.05805e-06	-2.50329	-1.50115
87486456	chr5:87486456:G:A	1.97005e-25	-2.46021	-1.50418	6.6806e-08	-2.49655	-1.50548	4.04355e-06	-2.50469	-1.50333
87486706	chr5:87486706:T:C	2.93946e-24	-7.58227e-10	-1.26164	1.02986e-06	-7.58227e-10	-1.26664	6.21872e-05	-7.58227e-10	-1.27499
87487230	chr5:87487230:C:T	2.01732e-25	-2.43554	-1.50514	6.75759e-08	-2.48569	-1.50488	4.06793e-06	-2.49739	-1.50462
87487972	chr5:87487972:T:C	2.58116e-24	-7.58227e-10	-1.39163	8.97076e-07	-7.58227e-10	-1.40468	5.60452e-05	-7.58227e-10	-1.37898
87489581	chr5:87489581:AAAGTGATATG:A	2.0404e-23	0.675865	-4.83947e-10	7.30085e-07	-1.61066	-4.83947e-10	2.86294e-05	-2.0507	-4.83947e-10
87489761	chr5:87489761:C:T	3.59565e-25	-1.85724	-1.50548	8.46464e-08	-2.37431	-1.39102	4.62912e-06	-2.36774	-1.50503
87490962	chr5:87490962:C:A	6.38551e-24	0.363803	-0.849638	1.93859e-06	0.206006	-0.840106	0.000137862	0.33738	-0.816262
87491041	chr5:87491041:TC:T	8.64199e-25	-2.48582	-4.83947e-10	3.01869e-07	-2.49382	-4.83947e-10	1.86542e-05	-2.47907	-4.83947e-10
87491233	chr5:87491233:T:A	2.17703e-25	-2.38154	-1.48295	7.28537e-08	-2.45242	-1.46294	4.25162e-06	-2.47263	-1.48521
87491322	chr5:87491322:A:G	2.4391e-24	-7.58227e-10	-1.44824	8.99366e-07	-7.58227e-10	-1.40213	5.2128e-05	-7.58227e-10	-1.45144
87491588	chr5:87491588:G:A	2.02174e-25	-2.43315	-1.50534	6.76713e-08	-2.486	-1.50315	4.06154e-06	-2.49855	-1.50503
87491944	chr5:87491944:A:G	2.9665e-24	-7.58227e-10	-1.25248	1.09886e-06	-7.58227e-10	-1.20178	6.22946e-05	-7.58227e-10	-1.27326
87492672	chr5:87492672:A:G	2.59408e-24	-7.58227e-10	-1.38663	8.93472e-07	-7.58227e-10	-1.4087	5.56913e-05	-7.58227e-10	-1.38531
87493681	chr5:87493681:CTT:C	2.74977e-24	-7.58227e-10	-1.32835	9.36312e-07	-7.58227e-10	-1.36187	5.90489e-05	-7.58227e-10	-1.32677
87494013	chr5:87494013:A:C	3.59648e-25	-2.50076	-0.861736	1.57218e-07	-2.46148	-0.684703	8.20669e-06	-2.41209	-0.888102
87494402	chr5:87494402:AG:A	2.02753e-25	-2.43004	-1.50559	6.79214e-08	-2.48263	-1.50283	4.07275e-06	-2.49525	-1.50558
87496644	chr5:87496644:T:C	4.13748e-24	-7.58227e-10	-0.91978	1.57881e-06	-7.58227e-10	-0.839389	8.64827e-05	-7.58227e-10	-0.945194
87497569	chr5:87497569:G:A	2.24578e-25	-2.37767	-1.45572	7.56524e-08	-2.45041	-1.42726	4.37032e-06	-2.4713	-1.45901
87498600	chr5:87498600:A:G	2.25613e-25	-2.32489	-1.50391	7.30427e-08	-2.40857	-1.5042	4.18767e-06	-2.47198	-1.50101
87499762	chr5:87499762:A:T	4.13737e-24	-7.58227e-10	-0.919805	1.57756e-06	-7.58227e-10	-0.84018	8.65162e-05	-7.58227e-10	-0.944807
87500106	chr5:87500106:A:C	2.44678e-24	-7.58227e-10	-1.44509	9.03154e-07	-7.58227e-10	-1.39792	5.22879e-05	-7.58227e-10	-1.44837
87500533	chr5:87500533:A:G	2.14346e-25	-2.42138	-1.45865	7.31283e-08	-2.47504	-1.43656	4.27502e-06	-2.49082	-1.46153
87500779	chr5:87500779:A:T	2.80812e-24	-7.58227e-10	-1.30735	9.59779e-07	-7.58227e-10	-1.33711	6.03666e-05	-7.58227e-10	-1.3047
87500819	chr5:87500819:G:A	2.02477e-25	-2.43246	-1.50454	6.80816e-08	-2.48393	-1.49918	4.07097e-06	-2.49621	-1.50505
87500858	chr5:87500858:T:C	2.04748e-25	-2.44826	-1.47758	6.77704e-08	-2.4938	-1.49389	4.16897e-06	-2.50322	-1.47425
87501138	chr5:87501138:T:C	2.38452e-24	-7.58227e-10	-1.47087	8.58226e-07	-7.58227e-10	-1.44895	5.11691e-05	-7.58227e-10	-1.47
87501682	chr5:87501682:T:C	2.68735e-25	-2.50763	-1.14627	1.1137e-07	-2.32606	-1.1649	6.25604e-06	-2.39505	-1.17654
87502377	chr5:87502377:G:A	2.00165e-25	-2.44658	-1.5019	6.80891e-08	-2.48922	-1.49378	4.0624e-06	-2.50043	-1.50293
87502942	chr5:87502942:A:G	2.0811e-25	-2.43536	-1.47419	7.11468e-08	-2.48344	-1.45563	4.18613e-06	-2.49671	-1.47665
87503066	chr5:87503066:ACT:A	2.67562e-24	-7.58227e-10	-1.35569	9.73787e-07	-7.58227e-10	-1.32262	5.72683e-05	-7.58227e-10	-1.35739
87504104	chr5:87504104:G:A	1.9895e-25	-2.44985	-1.50471	6.71826e-08	-2.49115	-1.50525	4.05297e-06	-2.50166	-1.50403
87504935	chr5:87504935:A:C	2.21679e-25	-2.37548	-1.47091	7.43566e-08	-2.44803	-1.44691	4.31585e-06	-2.46921	-1.47363
87505105	chr5:87505105:G:A	2.00632e-25	-2.44067	-1.50548	6.75921e-08	-2.48613	-1.50419	4.0611e-06	-2.49853	-1.50516
87505335	chr5:87505335:T:C	1.98624e-25	-2.45169	-1.50451	6.71107e-08	-2.49212	-1.50536	4.05163e-06	-2.50225	-1.50377
87505896	chr5:87505896:G:GA	2.02008e-25	-2.43374	-1.50557	6.77229e-08	-2.48461	-1.50378	4.0677e-06	-2.4967	-1.50536
87506299	chr5:87506299:A:T	8.6532e-22	4.42323	-4.83947e-10	0.000107693	3.38322	-4.83947e-10	0.00590587	3.27856	-4.83947e-10
87506552	chr5:87506552:A:G	2.30344e-24	-7.58227e-10	-1.50546	8.12609e-07	-7.58227e-10	-1.50357	4.93928e-05	-7.58227e-10	-1.50533
87506841	chr5:87506841:T:G	3.73704e-25	-2.20995	-1.1142	2.5737e-07	-1.9966	-0.656708	7.57695e-06	-2.26717	-1.11286
87507317	chr5:87507317:A:G	2.60601e-24	-7.58227e-10	-1.38204	8.92279e-07	-7.58227e-10	-1.41004	5.5877e-05	-7.58227e-10	-1.38199
87507677	chr5:87507677:C:T	1.85929e-23	-7.58227e-10	0.582916	7.61271e-06	-7.58227e-10	0.733757	0.000369029	-7.58227e-10	0.505736
87507877	chr5:87507877:A:G	2.61734e-24	-7.58227e-10	-1.37771	8.95762e-07	-7.58227e-10	-1.40614	5.61171e-05	-7.58227e-10	-1.3777
87507895	chr5:87507895:T:G	2.31605e-24	-7.58227e-10	-1.5	8.1134e-07	-7.58227e-10	-1.50513	4.95924e-05	-7.58227e-10	-1.5013
87507995	chr5:87507995:C:T	3.0152e-25	-2.50017	-1.03861	1.04167e-07	-2.48029	-1.07753	6.51018e-06	-2.46963	-1.06214
87508096	chr5:87508096:G:A	2.51014e-24	-7.58227e-10	-1.41953	8.67841e-07	-7.58227e-10	-1.43781	5.38751e-05	-7.58227e-10	-1.41847
87508249	chr5:87508249:A:C	4.07132e-24	-7.58227e-10	-0.935899	1.5521e-06	-7.58227e-10	-0.856452	8.5123e-05	-7.58227e-10	-0.961042
87508272	chr5:87508272:C:T	2.05245e-25	-2.43009	-1.49332	6.96195e-08	-2.48026	-1.48051	4.11923e-06	-2.4945	-1.49497
87508427	chr5:87508427:C:A	5.44759e-24	-0.644692	-4.83947e-10	1.29832e-06	-1.03499	-4.83947e-10	8.29269e-05	-0.987179	-4.83947e-10
87509986	chr5:87509986:A:G	1.99326e-25	-2.44713	-1.50555	6.72382e-08	-2.49164	-1.50393	4.04885e-06	-2.5014	-1.5053
87510158	chr5:87510158:C:T	2.00607e-25	-2.45111	-1.49516	6.862e-08	-2.49203	-1.4832	4.08057e-06	-2.50223	-1.49667
87510965	chr5:87510965:G:A	1.89125e-25	-2.49965	-1.50556	7.30346e-08	-2.42191	-1.49097	4.12854e-06	-2.48197	-1.50524
87510970	chr5:87510970:C:T	2.44088e-24	-7.58227e-10	-1.44751	8.99881e-07	-7.58227e-10	-1.40155	5.2161e-05	-7.58227e-10	-1.4508
87511026	chr5:87511026:G:A	1.95579e-25	-2.46693	-1.50473	6.66215e-08	-2.49955	-1.50524	4.03455e-06	-2.5062	-1.50405
87511067	chr5:87511067:G:A	2.02498e-25	-2.4397	-1.49719	6.88342e-08	-2.48587	-1.48625	4.0887e-06	-2.49837	-1.49855
87511232	chr5:87511232:T:C	2.41331e-24	-7.58227e-10	-1.45887	8.8645e-07	-7.58227e-10	-1.41659	5.15929e-05	-7.58227e-10	-1.46175
87511887	chr5:87511887:A:G	1.986e-25	-2.45074	-1.50559	6.71269e-08	-2.49356	-1.50367	4.04364e-06	-2.50259	-1.50541
87511902	chr5:87511902:G:T	2.37427e-24	-7.58227e-10	-1.47518	8.53639e-07	-7.58227e-10	-1.45431	5.09466e-05	-7.58227e-10	-1.47436
87511998	chr5:87511998:G:A	1.85986e-24	-1.71936	-4.83947e-10	6.99323e-07	-1.6537	-4.83947e-10	4.31754e-05	-1.63987	-4.83947e-10
87512138	chr5:87512138:A:G	2.67732e-25	-2.50777	-1.14986	1.1138e-07	-2.32208	-1.1688	6.26055e-06	-2.39123	-1.17964
87512387	chr5:87512387:C:T	1.89105e-25	-2.49977	-1.50555	7.27917e-08	-2.42206	-1.49416	4.12655e-06	-2.48211	-1.50559
87512399	chr5:87512399:T:A	2.52452e-24	-7.58227e-10	-1.41382	8.68395e-07	-7.58227e-10	-1.43717	5.41926e-05	-7.58227e-10	-1.41259
87512483	chr5:87512483:G:A	2.58244e-24	-7.58227e-10	-1.39113	8.9023e-07	-7.58227e-10	-1.41234	5.54349e-05	-7.58227e-10	-1.38993
87513086	chr5:87513086:T:C	2.4637e-24	-7.58227e-10	-1.4382	8.76489e-07	-7.58227e-10	-1.42789	5.31355e-05	-7.58227e-10	-1.43229
87513323	chr5:87513323:T:C	1.89745e-25	-2.49646	-1.50548	7.24028e-08	-2.43177	-1.4898	4.10753e-06	-2.48727	-1.50505
87513468	chr5:87513468:C:T	1.98544e-25	-2.45142	-1.50518	6.71645e-08	-2.49187	-1.5048	4.04862e-06	-2.50208	-1.50468
87513971	chr5:87513971:T:C	2.00657e-25	-2.45527	-1.49076	6.89013e-08	-2.49419	-1.47696	4.0923e-06	-2.50348	-1.49255
87514307	chr5:87514307:G:T	1.93235e-25	-2.47911	-1.5046	7.07405e-08	-2.44157	-1.50322	4.10887e-06	-2.48661	-1.50538
87514686	chr5:87514686:T:A	8.5341e-25	-2.49838	-4.83947e-10	2.97711e-07	-2.50769	-4.83947e-10	1.81308e-05	-2.50752	-4.83947e-10
87515234	chr5:87515234:A:G	2.55647e-25	-2.50754	-1.19628	1.05603e-07	-2.33169	-1.21244	5.94459e-06	-2.39895	-1.22371
87515350	chr5:87515350:C:A	2.31338e-24	-7.58227e-10	-1.50116	8.22278e-07	-7.58227e-10	-1.49174	4.9548e-05	-7.58227e-10	-1.5022
87515443	chr5:87515443:G:A	2.91931e-24	-7.58227e-10	-1.26852	9.94911e-07	-7.58227e-10	-1.30116	6.27833e-05	-7.58227e-10	-1.26545
87515691	chr5:87515691:T:C	4.21806e-24	-7.58227e-10	-0.90049	1.61151e-06	-7.58227e-10	-0.818887	8.81562e-05	-7.58227e-10	-0.926028
87515775	chr5:87515775:G:A	1.07816e-24	-2.26461	-4.83947e-10	3.45675e-07	-2.35832	-4.83947e-10	2.22604e-05	-2.30233	-4.83947e-10
87516055	chr5:87516055:T:C	2.01201e-25	-2.45224	-1.49108	6.89719e-08	-2.49265	-1.47747	4.09469e-06	-2.50259	-1.49286
87516107	chr5:87516107:A:G	8.51224e-25	-2.50095	-4.83947e-10	2.97686e-07	-2.50778	-4.83947e-10	1.81428e-05	-2.50686	-4.83947e-10
87516641	chr5:87516641:A:G	2.31377e-24	-7.58227e-10	-1.50099	8.11111e-07	-7.58227e-10	-1.50541	4.9662e-05	-7.58227e-10	-1.4999
87516730	chr5:87516730:C:T	2.56883e-24	-7.58227e-10	-1.39641	8.86065e-07	-7.58227e-10	-1.41703	5.51474e-05	-7.58227e-10	-1.39513
87517280	chr5:87517280:A:G	2.33809e-24	-7.58227e-10	-1.49053	8.41017e-07	-7.58227e-10	-1.46921	5.00034e-05	-7.58227e-10	-1.49305
87518093	chr5:87518093:T:G	1.9818e-25	-2.45415	-1.50429	6.68937e-08	-2.49527	-1.50544	4.04739e-06	-2.50355	-1.50352
87518498	chr5:87518498:A:G	2.36403e-24	-1.4795	-4.83947e-10	6.0288e-07	-1.8021	-4.83947e-10	3.08021e-05	-1.97756	-4.83947e-10
87518990	chr5:87518990:G:T	1.99073e-25	-2.44918	-1.50478	6.72223e-08	-2.4906	-1.50521	4.05407e-06	-2.50131	-1.50411
87519087	chr5:87519087:T:A	2.01898e-25	-2.43486	-1.505	6.76153e-08	-2.48494	-1.50504	4.07073e-06	-2.49689	-1.50443
87519398	chr5:87519398:T:G	8.71882e-25	-2.47697	-4.83947e-10	3.10176e-07	-2.46668	-4.83947e-10	1.8636e-05	-2.48004	-4.83947e-10
87520018	chr5:87520018:G:C	1.67455e-23	-7.58227e-10	0.478263	6.80068e-06	-7.58227e-10	0.620961	0.000332654	-7.58227e-10	0.401965
87520217	chr5:87520217:T:G	2.56251e-24	-7.58227e-10	-1.39888	8.77302e-07	-7.58227e-10	-1.42697	5.50547e-05	-7.58227e-10	-1.39681
87520910	chr5:87520910:G:C	1.89636e-25	-2.50485	-1.49766	7.68843e-08	-2.39947	-1.46205	4.22366e-06	-2.46939	-1.49505
87521099	chr5:87521099:C:T	2.53294e-24	-1.41048	-4.83947e-10	8.97091e-07	-1.40466	-4.83947e-10	5.10415e-05	-1.4725	-4.83947e-10
87521277	chr5:87521277:C:T	2.07928e-25	-2.44182	-1.46861	7.14124e-08	-2.48713	-1.44822	4.19807e-06	-2.49907	-1.47145
87521631	chr5:87521631:C:T	1.99951e-25	-2.44396	-1.50559	6.73762e-08	-2.4899	-1.50362	4.05306e-06	-2.50024	-1.50542
87522495	chr5:87522495:T:C	1.8977e-25	-2.4966	-1.50521	7.26372e-08	-2.43089	-1.48745	4.11144e-06	-2.4868	-1.50456
87522529	chr5:87522529:A:T	1.9084e-25	-2.49525	-1.50093	7.29247e-08	-2.40883	-1.50556	4.208e-06	-2.46536	-1.50279
87523567	chr5:87523567:T:C	4.65798e-24	-7.58227e-10	-0.801284	1.70785e-06	-7.58227e-10	-0.760829	9.8414e-05	-7.58227e-10	-0.815956
87523711	chr5:87523711:T:C	6.68326e-24	-7.58227e-10	-0.440259	2.02305e-06	-7.58227e-10	-0.591455	0.000146124	-7.58227e-10	-0.420686
87524276	chr5:87524276:G:A	2.76732e-25	-2.50576	-1.11881	1.10793e-07	-2.35789	-1.13826	6.261e-06	-2.42175	-1.14905
87524627	chr5:87524627:T:C	2.30458e-24	-7.58227e-10	-1.50497	8.18037e-07	-7.58227e-10	-1.49691	4.93896e-05	-7.58227e-10	-1.5054
87525067	chr5:87525067:C:T	2.3743e-24	-7.58227e-10	-1.47516	8.53567e-07	-7.58227e-10	-1.45439	5.07539e-05	-7.58227e-10	-1.47815
87525325	chr5:87525325:A:T	5.35067e-24	-7.58227e-10	-0.662644	2.04168e-06	-7.58227e-10	-0.58229	0.000113811	-7.58227e-10	-0.670602
87525962	chr5:87525962:T:A	1.68426e-23	1.92966	-1.44562	4.93271e-06	1.77415	-1.47433	0.000395533	2.018	-1.44291
87525963	chr5:87525963:C:G	1.68055e-23	1.92746	-1.44562	4.92112e-06	1.7718	-1.47433	0.000394559	2.01553	-1.44291
87526717	chr5:87526717:A:C	2.66209e-24	-7.58227e-10	-1.36075	9.14621e-07	-7.58227e-10	-1.38531	5.71457e-05	-7.58227e-10	-1.35954
87527970	chr5:87527970:C:T	2.49743e-24	-7.58227e-10	-1.4246	8.57509e-07	-7.58227e-10	-1.44979	5.36437e-05	-7.58227e-10	-1.42278
87528619	chr5:87528619:T:A	3.07968e-25	-2.50563	-1.01199	1.25841e-07	-2.39602	-0.972777	7.48383e-06	-2.35904	-1.03336
87528778	chr5:87528778:T:C	2.7861e-24	-7.58227e-10	-1.31522	9.47537e-07	-7.58227e-10	-1.34995	5.9676e-05	-7.58227e-10	-1.31621
87528895	chr5:87528895:T:C	3.4253e-24	-7.58227e-10	-1.10868	1.14695e-06	-7.58227e-10	-1.15896	7.32956e-05	-7.58227e-10	-1.11064
87529159	chr5:87529159:T:G	9.86532e-25	-2.35342	-4.83947e-10	3.19313e-07	-2.43765	-4.83947e-10	1.96514e-05	-2.42699	-4.83947e-10
87529731	chr5:87529731:C:G	2.32067e-25	-2.50768	-1.29292	9.77275e-08	-2.31338	-1.30825	5.48633e-06	-2.3872	-1.31568
87529770	chr5:87529770:C:A	5.65793e-25	-2.04634	-0.863052	1.36259e-07	-2.37304	-0.916221	8.34921e-06	-2.39531	-0.887662
87531285	chr5:87531285:A:G	2.51711e-25	-2.50665	-1.21269	1.08233e-07	-2.29093	-1.2286	6.02928e-06	-2.36915	-1.23936
87531397	chr5:87531397:C:T	2.42311e-24	-1.45481	-4.83947e-10	8.83208e-07	-1.42026	-4.83947e-10	5.45843e-05	-1.40539	-4.83947e-10
87532172	chr5:87532172:T:C	1.68913e-23	1.95268	-1.46575	4.972e-06	1.79605	-1.48829	0.000395399	2.03827	-1.46351
87532660	chr5:87532660:C:T	2.75388e-25	-2.5044	-1.12504	1.2072e-07	-2.26644	-1.14391	6.68304e-06	-2.35058	-1.15498
87532835	chr5:87532835:T:C	2.30311e-24	-7.58227e-10	-1.50561	8.11264e-07	-7.58227e-10	-1.50522	4.93882e-05	-7.58227e-10	-1.50543
87532944	chr5:87532944:T:C	2.73673e-25	-2.48361	-1.15208	1.20397e-07	-2.30651	-1.10651	7.22399e-06	-2.2574	-1.17033
87533115	chr5:87533115:G:A	2.71976e-25	-2.4923	-1.14961	1.17482e-07	-2.33338	-1.10415	7.02662e-06	-2.28745	-1.16799
87533780	chr5:87533780:A:G	2.31067e-24	-7.58227e-10	-1.50233	8.11447e-07	-7.58227e-10	-1.505	4.95875e-05	-7.58227e-10	-1.5014
87533899	chr5:87533899:G:A	5.03062e-25	-2.09231	-0.934593	1.23845e-07	-2.39917	-0.985618	7.60596e-06	-2.41824	-0.957963
87534019	chr5:87534019:C:T	2.77871e-25	-2.4875	-1.13296	1.21551e-07	-2.31786	-1.08563	7.2671e-06	-2.26978	-1.152
87534141	chr5:87534141:T:A	1.70831e-23	-7.58227e-10	0.498224	6.97749e-06	-7.58227e-10	0.646628	0.000339801	-7.58227e-10	0.42322
87535076	chr5:87535076:C:T	2.78886e-24	-7.58227e-10	-1.31423	1.02674e-06	-7.58227e-10	-1.26967	5.98718e-05	-7.58227e-10	-1.31293
87535220	chr5:87535220:T:A	6.14351e-24	0.976059	-1.50053	1.83031e-06	0.813703	-1.50528	0.000134666	0.997275	-1.49961
87535407	chr5:87535407:G:T	2.46165e-24	-7.58227e-10	-1.43903	8.91787e-07	-7.58227e-10	-1.41059	5.27663e-05	-7.58227e-10	-1.43927
87538822	chr5:87538822:C:T	2.54551e-24	-7.58227e-10	-1.40554	8.75027e-07	-7.58227e-10	-1.42956	5.45547e-05	-7.58227e-10	-1.40594
87538966	chr5:87538966:T:G	2.68314e-24	-7.58227e-10	-1.35288	9.1788e-07	-7.58227e-10	-1.38175	5.76288e-05	-7.58227e-10	-1.35112
87539019	chr5:87539019:C:T	2.71667e-24	-7.58227e-10	-1.34046	9.09909e-07	-7.58227e-10	-1.39047	5.76225e-05	-7.58227e-10	-1.35123
87539599	chr5:87539599:C:T	7.62562e-25	-2.09259	-0.518351	1.89808e-07	-2.41098	-0.546822	1.10677e-05	-2.42971	-0.571401
87540088	chr5:87540088:A:G	2.05572e-23	2.15337	-1.47003	6.03252e-06	1.99245	-1.49135	0.000484702	2.24684	-1.46844
87540298	chr5:87540298:A:G	3.26785e-24	-7.58227e-10	-1.15573	1.0564e-06	-7.58227e-10	-1.2412	6.93414e-05	-7.58227e-10	-1.1661
87540648	chr5:87540648:G:C	3.61165e-24	-7.58227e-10	-1.0557	1.17481e-06	-7.58227e-10	-1.13496	7.57105e-05	-7.58227e-10	-1.07822
87541403	chr5:87541403:T:G	4.2865e-25	-2.48331	-0.703668	1.89139e-07	-2.28997	-0.671368	1.11726e-05	-2.24074	-0.750932
87541409	chr5:87541409:C:T	3.17423e-24	-7.58227e-10	-1.1848	1.03078e-06	-7.58227e-10	-1.26575	6.73817e-05	-7.58227e-10	-1.19477
87541624	chr5:87541624:T:C	3.19343e-24	-7.58227e-10	-1.17877	1.03616e-06	-7.58227e-10	-1.26054	6.77829e-05	-7.58227e-10	-1.18883
87541659	chr5:87541659:G:GT	2.55437e-24	-7.58227e-10	-1.40206	8.66183e-07	-7.58227e-10	-1.43972	5.41326e-05	-7.58227e-10	-1.4137
87541745	chr5:87541745:T:C	2.72942e-24	-7.58227e-10	-1.33578	9.32721e-07	-7.58227e-10	-1.36571	5.86368e-05	-7.58227e-10	-1.33378
87542024	chr5:87542024:TGG:T	1.09128e-24	-2.25252	-4.83947e-10	4.55252e-07	-2.08297	-4.83947e-10	2.34732e-05	-2.24928	-4.83947e-10
87542156	chr5:87542156:A:G	2.73585e-24	-7.58227e-10	-1.33342	9.34733e-07	-7.58227e-10	-1.36356	5.87836e-05	-7.58227e-10	-1.33128
87542272	chr5:87542272:G:T	2.54551e-24	-7.58227e-10	-1.40554	8.75027e-07	-7.58227e-10	-1.42956	5.45547e-05	-7.58227e-10	-1.40594
87542509	chr5:87542509:T:C	2.5987e-24	-7.58227e-10	-1.38485	8.91032e-07	-7.58227e-10	-1.41144	5.56872e-05	-7.58227e-10	-1.38539
87542605	chr5:87542605:G:A	3.00604e-24	-7.58227e-10	-1.23924	9.83513e-07	-7.58227e-10	-1.31269	6.38796e-05	-7.58227e-10	-1.24814
87543057	chr5:87543057:A:G	9.02549e-25	-2.4424	-4.83947e-10	3.49851e-07	-2.34631	-4.83947e-10	2.04683e-05	-2.38626	-4.83947e-10
87543195	chr5:87543195:A:G	6.63482e-24	1.05565	-1.50318	1.97626e-06	0.890698	-1.50556	0.00014602	1.0813	-1.50269
87543621	chr5:87543621:C:A	7.40396e-25	-2.09919	-0.541241	1.84972e-07	-2.41438	-0.569233	1.07773e-05	-2.43269	-0.595006
87543673	chr5:87543673:A:G	6.54078e-24	1.0436	-1.50541	1.96279e-06	0.878944	-1.50064	0.000143823	1.06896	-1.50551
87544982	chr5:87544982:T:C	6.02776e-24	0.960804	-1.50429	1.80129e-06	0.797641	-1.5052	0.000132663	0.986599	-1.50393
87545303	chr5:87545303:G:A	2.10243e-23	2.1842	-1.47838	6.18808e-06	2.023	-1.49644	0.000495929	2.27831	-1.47702
87545472	chr5:87545472:G:T	6.48449e-24	1.03432	-1.50478	1.93719e-06	0.870022	-1.50485	0.000142699	1.06008	-1.50448
87545843	chr5:87545843:T:G	2.07358e-23	2.16155	-1.46955	6.08532e-06	2.00085	-1.49104	0.000489149	2.25552	-1.46799
87546923	chr5:87546923:TTAAAA:T	3.09001e-24	-7.58227e-10	-1.21169	1.28284e-06	-7.58227e-10	-1.04698	6.61393e-05	-7.58227e-10	-1.21338
87546974	chr5:87546974:A:G	7.47435e-25	-2.05666	-0.57431	1.82837e-07	-2.39395	-0.601269	1.06321e-05	-2.41424	-0.627022
87547406	chr5:87547406:G:A	2.15921e-23	-7.58227e-10	0.732463	5.29312e-06	-7.58227e-10	0.370347	0.000509788	-7.58227e-10	0.828857
87547409	chr5:87547409:A:T	2.61835e-24	-7.58227e-10	-1.37732	9.0366e-07	-7.58227e-10	-1.39736	5.5908e-05	-7.58227e-10	-1.38143
87547627	chr5:87547627:AAC:A	2.60962e-24	-7.58227e-10	-1.38066	8.95772e-07	-7.58227e-10	-1.40613	5.60471e-05	-7.58227e-10	-1.37895
87547773	chr5:87547773:C:G	4.81345e-25	-2.50779	-0.563246	2.41386e-07	-2.46501	-0.252412	1.0385e-05	-2.50756	-0.557213
87548237	chr5:87548237:G:A	1.82592e-24	-1.73778	-4.83947e-10	5.14939e-07	-1.95977	-4.83947e-10	3.04483e-05	-1.98911	-4.83947e-10
87549118	chr5:87549118:C:T	8.01496e-25	-1.97141	-0.589732	1.87165e-07	-2.35654	-0.615286	1.08281e-05	-2.38151	-0.641489
87549151	chr5:87549151:C:T	1.00576e-24	-2.33412	-4.83947e-10	3.86058e-07	-2.24783	-4.83947e-10	2.45636e-05	-2.20387	-4.83947e-10
87549496	chr5:87549496:G:A	2.18048e-25	-2.37262	-1.49029	7.32046e-08	-2.44324	-1.46732	4.13044e-06	-2.49059	-1.49617
87549725	chr5:87549725:C:G	2.32347e-24	-7.58227e-10	-1.4968	8.27233e-07	-7.58227e-10	-1.48573	4.97808e-05	-7.58227e-10	-1.49751
87550102	chr5:87550102:G:A	6.07372e-24	0.486833	-1.02273	1.75658e-06	0.290482	-1.02317	0.000126466	0.433869	-0.999037
87550286	chr5:87550286:A:G	2.67983e-24	-7.58227e-10	-1.35411	9.16145e-07	-7.58227e-10	-1.38364	5.74684e-05	-7.58227e-10	-1.3539
87550841	chr5:87550841:T:C	2.84104e-24	-7.58227e-10	-1.29569	9.97168e-07	-7.58227e-10	-1.2989	6.01186e-05	-7.58227e-10	-1.30882
87550993	chr5:87550993:A:G	1.98327e-25	-2.50768	-1.45003	8.3572e-08	-2.31925	-1.45885	4.6974e-06	-2.3959	-1.46223
87551237	chr5:87551237:G:T	2.48994e-24	-7.58227e-10	-1.42761	9.21896e-07	-7.58227e-10	-1.37738	5.3039e-05	-7.58227e-10	-1.43411
87551884	chr5:87551884:T:C	2.6862e-24	-7.58227e-10	-1.35174	9.18191e-07	-7.58227e-10	-1.38141	5.76063e-05	-7.58227e-10	-1.35151
87552109	chr5:87552109:G:A	2.30539e-24	-7.58227e-10	-1.50461	8.15965e-07	-7.58227e-10	-1.49945	4.9415e-05	-7.58227e-10	-1.50488
87552292	chr5:87552292:C:A	2.66937e-24	-7.58227e-10	-1.35802	9.13008e-07	-7.58227e-10	-1.38707	5.72457e-05	-7.58227e-10	-1.35779
87552396	chr5:87552396:C:T	8.78772e-25	-1.94078	-0.528314	2.02094e-07	-2.33994	-0.555142	1.1674e-05	-2.36611	-0.581663
87552435	chr5:87552435:T:C	1.71557e-23	1.97524	-1.47278	5.05522e-06	1.81743	-1.49307	0.000403891	2.06729	-1.47128
87552974	chr5:87552974:G:A	8.42542e-25	-1.94565	-0.565548	1.94119e-07	-2.34325	-0.59209	1.12309e-05	-2.36896	-0.617504
87552996	chr5:87552996:TTATC:T	2.30315e-24	-7.58227e-10	-1.50559	8.13096e-07	-7.58227e-10	-1.50297	4.93793e-05	-7.58227e-10	-1.50561
87553006	chr5:87553006:A:C	5.25924e-24	-7.58227e-10	-0.679879	1.58936e-06	-7.58227e-10	-0.832728	0.000113035	-7.58227e-10	-0.677444
87553806	chr5:87553806:A:G	6.92682e-24	1.09931	-1.50377	2.06795e-06	0.935909	-1.50541	0.000153529	1.13213	-1.50338
87554657	chr5:87554657:C:A	2.65055e-24	-7.58227e-10	-1.3651	9.08344e-07	-7.58227e-10	-1.39219	5.69322e-05	-7.58227e-10	-1.36328
87554665	chr5:87554665:C:T	1.11302e-24	-2.23278	-4.83947e-10	3.869e-07	-2.24565	-4.83947e-10	2.14639e-05	-2.33877	-4.83947e-10
87554999	chr5:87554999:C:T	6.87037e-24	1.09281	-1.50546	2.06355e-06	0.929209	-1.50084	0.00015204	1.12455	-1.50554
87555137	chr5:87555137:T:C	2.61747e-24	-7.58227e-10	-1.37766	9.03388e-07	-7.58227e-10	-1.39766	5.58897e-05	-7.58227e-10	-1.38176
87555147	chr5:87555147:T:C	2.6148e-24	-7.58227e-10	-1.37868	9.03411e-07	-7.58227e-10	-1.39764	5.58361e-05	-7.58227e-10	-1.38272
87555264	chr5:87555264:T:C	2.28779e-24	-1.51228	-4.83947e-10	8.31146e-07	-1.48101	-4.83947e-10	5.15186e-05	-1.4632	-4.83947e-10
87556107	chr5:87556107:T:C	2.31541e-24	-7.58227e-10	-1.50028	8.11794e-07	-7.58227e-10	-1.50457	4.96655e-05	-7.58227e-10	-1.49983
87556184	chr5:87556184:A:G	4.76369e-24	-7.58227e-10	-0.778844	1.81386e-06	-7.58227e-10	-0.700605	9.68243e-05	-7.58227e-10	-0.832241
87556336	chr5:87556336:C:T	2.38105e-24	-7.58227e-10	-1.47232	8.57407e-07	-7.58227e-10	-1.4499	5.08932e-05	-7.58227e-10	-1.47541
87556377	chr5:87556377:T:A	4.25451e-25	-2.49081	-0.703661	1.73745e-07	-2.50132	-0.544909	9.11774e-06	-2.49808	-0.696837
87556411	chr5:87556411:T:G	2.66271e-24	-7.58227e-10	-1.36052	9.1209e-07	-7.58227e-10	-1.38808	5.7195e-05	-7.58227e-10	-1.35867
87556604	chr5:87556604:C:T	6.77705e-24	-0.426324	-4.83947e-10	1.58466e-06	-0.835693	-4.83947e-10	0.000102792	-0.77243	-4.83947e-10
87556659	chr5:87556659:G:A	4.25103e-24	-7.58227e-10	-0.892704	1.84422e-06	-7.58227e-10	-0.684006	9.8042e-05	-7.58227e-10	-0.819743
87556955	chr5:87556955:A:G	4.26711e-25	-2.47363	-0.717883	1.69213e-07	-2.50719	-0.565464	9.15882e-06	-2.48352	-0.706901
87557457	chr5:87557457:G:A	3.07357e-24	-7.58227e-10	-1.21702	1.1277e-06	-7.58227e-10	-1.17588	6.56482e-05	-7.58227e-10	-1.22083
87557937	chr5:87557937:A:C	2.37446e-24	-7.58227e-10	-1.4751	8.64386e-07	-7.58227e-10	-1.4418	5.07815e-05	-7.58227e-10	-1.47761
87558058	chr5:87558058:G:T	1.10249e-24	-1.88526	-0.357033	2.47096e-07	-2.3082	-0.385846	1.41771e-05	-2.33747	-0.41604
87558258	chr5:87558258:A:G	2.30377e-24	-7.58227e-10	-1.50532	8.14394e-07	-7.58227e-10	-1.50137	4.93868e-05	-7.58227e-10	-1.50546
87558319	chr5:87558319:C:G	2.63797e-24	-7.58227e-10	-1.36986	9.04056e-07	-7.58227e-10	-1.39693	5.6678e-05	-7.58227e-10	-1.36775
87558549	chr5:87558549:G:C	8.67315e-25	-2.48222	-4.83947e-10	3.0324e-07	-2.48929	-4.83947e-10	1.82421e-05	-2.50141	-4.83947e-10
87558787	chr5:87558787:C:T	2.75756e-24	-7.58227e-10	-1.32552	1.01968e-06	-7.58227e-10	-1.27658	5.88285e-05	-7.58227e-10	-1.33051
87558826	chr5:87558826:G:T	9.74361e-25	-1.92874	-0.437097	2.22741e-07	-2.33319	-0.464614	1.28207e-05	-2.36023	-0.493849
87559250	chr5:87559250:T:C	9.03144e-25	-2.44174	-4.83947e-10	3.02595e-07	-2.49142	-4.83947e-10	1.85411e-05	-2.48515	-4.83947e-10
87559547	chr5:87559547:C:T	2.98915e-24	-7.58227e-10	-1.24488	1.09087e-06	-7.58227e-10	-1.20909	6.38339e-05	-7.58227e-10	-1.24886
87559612	chr5:87559612:C:A	2.44082e-24	-7.58227e-10	-1.44753	8.5085e-07	-7.58227e-10	-1.45758	5.28452e-05	-7.58227e-10	-1.43777
87560674	chr5:87560674:G:A	2.42155e-24	-7.58227e-10	-1.45546	8.83023e-07	-7.58227e-10	-1.42047	5.1669e-05	-7.58227e-10	-1.46028
87560756	chr5:87560756:G:A	7.15384e-24	1.13252	-1.50474	2.16499e-06	0.974544	-1.49819	0.000159389	1.17117	-1.50496
87560798	chr5:87560798:G:T	1.02524e-24	-1.92655	-0.388391	2.33938e-07	-2.3318	-0.416957	1.3459e-05	-2.359	-0.446484
87561051	chr5:87561051:C:G	2.62908e-24	-7.58227e-10	-1.37323	9.11157e-07	-7.58227e-10	-1.3891	5.72167e-05	-7.58227e-10	-1.35829
87561320	chr5:87561320:C:A	8.43662e-25	-1.76575	-0.744118	1.7536e-07	-2.23462	-0.802353	1.06644e-05	-2.26403	-0.774195
87561381	chr5:87561381:G:A	2.31381e-24	-7.58227e-10	-1.50097	8.22026e-07	-7.58227e-10	-1.49205	4.95773e-05	-7.58227e-10	-1.50161
87562244	chr5:87562244:TATTAAAAATATTTAAACTATTAAAATTTTAATATTAAAATTTTAAACTATTAAAAATATTTAAACTATTAAAAA:T	4.17391e-25	-2.48916	-0.724436	1.98084e-07	-2.30126	-0.61386	1.08969e-05	-2.24455	-0.772116
87562360	chr5:87562360:G:C	2.68651e-24	-7.58227e-10	-1.35162	9.19353e-07	-7.58227e-10	-1.38015	5.77283e-05	-7.58227e-10	-1.34939
87562436	chr5:87562436:A:G	2.47855e-24	-7.58227e-10	-1.43219	9.07037e-07	-7.58227e-10	-1.39363	5.27865e-05	-7.58227e-10	-1.43888
87563051	chr5:87563051:AT:A	2.63566e-25	-2.50116	-1.17216	1.07285e-07	-2.37626	-1.15206	5.79784e-06	-2.43808	-1.20957
87563289	chr5:87563289:A:T	2.96383e-23	-7.58227e-10	1.0492	7.01307e-06	-7.58227e-10	0.651715	0.000700198	-7.58227e-10	1.14622
87563783	chr5:87563783:A:G	2.3267e-24	-7.58227e-10	-1.49541	8.13908e-07	-7.58227e-10	-1.50197	4.99133e-05	-7.58227e-10	-1.49485
87563913	chr5:87563913:G:A	2.30465e-24	-7.58227e-10	-1.50494	8.1135e-07	-7.58227e-10	-1.50512	4.94258e-05	-7.58227e-10	-1.50467
87563949	chr5:87563949:T:C	2.30465e-24	-7.58227e-10	-1.50494	8.11351e-07	-7.58227e-10	-1.50512	4.94256e-05	-7.58227e-10	-1.50467
87564375	chr5:87564375:G:A	3.64728e-24	0.459679	-1.50556	1.19857e-06	0.385972	-1.5009	8.73871e-05	0.570654	-1.50545
87564822	chr5:87564822:TTGAG:T	1.00104e-24	-1.86466	-0.474158	2.22561e-07	-2.29799	-0.500631	1.27794e-05	-2.3276	-0.529708
87565637	chr5:87565637:T:G	1.32957e-24	-2.05501	-4.83947e-10	5.31772e-07	-1.9276	-4.83947e-10	2.92424e-05	-2.02952	-4.83947e-10
87565737	chr5:87565737:A:T	4.16656e-25	-2.50071	-0.714655	1.64796e-07	-2.45157	-0.647531	9.18292e-06	-2.42427	-0.763521
87565960	chr5:87565960:C:T	2.50353e-24	-7.58227e-10	-1.42216	8.63414e-07	-7.58227e-10	-1.44292	5.37619e-05	-7.58227e-10	-1.42057
87566244	chr5:87566244:A:G	2.53611e-24	-7.58227e-10	-1.40923	8.73105e-07	-7.58227e-10	-1.43176	5.44708e-05	-7.58227e-10	-1.40747
87566530	chr5:87566530:A:G	4.86675e-24	-7.58227e-10	-0.75744	1.77625e-06	-7.58227e-10	-0.721557	0.000102639	-7.58227e-10	-0.773922
87566804	chr5:87566804:G:A	2.30861e-24	-7.58227e-10	-1.50322	8.18605e-07	-7.58227e-10	-1.49622	4.94755e-05	-7.58227e-10	-1.50366
87567001	chr5:87567001:G:A	2.55365e-24	-7.58227e-10	-1.40234	8.74329e-07	-7.58227e-10	-1.43036	5.48478e-05	-7.58227e-10	-1.40058
87567468	chr5:87567468:G:T	2.86507e-25	-2.50677	-1.08309	8.52284e-08	-2.47815	-1.28033	6.26679e-06	-2.48653	-1.08335
87567481	chr5:87567481:G:A	2.77709e-24	-7.58227e-10	-1.31846	9.48785e-07	-7.58227e-10	-1.34863	5.96523e-05	-7.58227e-10	-1.31661
87567522	chr5:87567522:C:T	9.28204e-25	-2.41437	-4.83947e-10	3.29747e-07	-2.40549	-4.83947e-10	1.93385e-05	-2.44304	-4.83947e-10
87567788	chr5:87567788:A:G	4.71546e-25	-2.48676	-0.604844	2.05923e-07	-2.50703	-0.369286	1.0287e-05	-2.48473	-0.589522
87568368	chr5:87568368:T:G	2.52408e-24	-7.58227e-10	-1.41399	9.21559e-07	-7.58227e-10	-1.37775	5.39028e-05	-7.58227e-10	-1.41796
87568921	chr5:87568921:C:A	3.86883e-24	0.514852	-1.50177	1.2835e-06	0.440429	-1.4869	9.26384e-05	0.626033	-1.50247
87569120	chr5:87569120:C:T	2.46628e-24	-7.58227e-10	-1.43715	8.49471e-07	-7.58227e-10	-1.4592	5.29965e-05	-7.58227e-10	-1.43491
87569148	chr5:87569148:C:T	8.49468e-25	-2.50301	-4.83947e-10	3.02335e-07	-2.49228	-4.83947e-10	1.90702e-05	-2.45701	-4.83947e-10
87569203	chr5:87569203:T:C	4.24292e-24	0.610904	-1.50552	1.39516e-06	0.535435	-1.49849	0.000101883	0.72428	-1.5056
87569277	chr5:87569277:G:A	2.28571e-25	-2.50282	-1.31295	9.28724e-08	-2.36885	-1.30374	5.11537e-06	-2.43346	-1.33943
87570335	chr5:87570335:A:G	3.98539e-24	-7.58227e-10	-0.957229	1.28685e-06	-7.58227e-10	-1.04387	8.33238e-05	-7.58227e-10	-0.982404
87570503	chr5:87570503:C:T	2.35702e-24	-7.58227e-10	-1.48247	8.34108e-07	-7.58227e-10	-1.47745	5.07419e-05	-7.58227e-10	-1.47839
87571099	chr5:87571099:T:A	9.17024e-25	-2.42649	-4.83947e-10	3.41516e-07	-2.37042	-4.83947e-10	2.17166e-05	-2.32706	-4.83947e-10
87571213	chr5:87571213:G:T	2.5179e-24	-1.41644	-4.83947e-10	9.40284e-07	-1.35764	-4.83947e-10	5.87773e-05	-1.33138	-4.83947e-10
87571746	chr5:87571746:A:T	2.38127e-24	-7.58227e-10	-1.47223	8.61429e-07	-7.58227e-10	-1.44522	5.10269e-05	-7.58227e-10	-1.47279
87571968	chr5:87571968:A:T	2.60402e-24	-7.58227e-10	-1.38281	8.92122e-07	-7.58227e-10	-1.41021	5.59592e-05	-7.58227e-10	-1.38052
87572960	chr5:87572960:T:C	2.3279e-24	-7.58227e-10	-1.4949	8.11475e-07	-7.58227e-10	-1.50496	4.99997e-05	-7.58227e-10	-1.49312
87573648	chr5:87573648:T:C	2.33357e-24	-7.58227e-10	-1.49246	8.13971e-07	-7.58227e-10	-1.50189	5.01153e-05	-7.58227e-10	-1.49081
87574089	chr5:87574089:T:G	1.12491e-24	-2.22216	-4.83947e-10	4.25113e-07	-2.15146	-4.83947e-10	2.83148e-05	-2.06175	-4.83947e-10
87574346	chr5:87574346:C:T	2.7746e-24	-7.58227e-10	-1.31936	9.47025e-07	-7.58227e-10	-1.35049	5.96471e-05	-7.58227e-10	-1.31669
87575713	chr5:87575713:A:T	2.87611e-24	-7.58227e-10	-1.28343	1.05475e-06	-7.58227e-10	-1.24276	6.09095e-05	-7.58227e-10	-1.29575
87575865	chr5:87575865:T:C	8.03104e-25	-1.83002	-0.729111	1.44804e-07	-2.26286	-0.965576	1.09476e-05	-2.28331	-0.72871
87575943	chr5:87575943:T:G	3.74809e-24	-7.58227e-10	-1.01862	1.33619e-06	-7.58227e-10	-1.00624	7.89507e-05	-7.58227e-10	-1.03631
87576111	chr5:87576111:C:A	8.92006e-25	-2.06181	-0.392342	2.20489e-07	-2.39181	-0.416164	1.27029e-05	-2.41529	-0.448017
87576937	chr5:87576937:A:G	6.35258e-24	1.01162	-1.50262	1.93308e-06	0.857308	-1.49425	0.000141909	1.0533	-1.50325
87577047	chr5:87577047:G:A	2.34659e-24	-7.58227e-10	-1.4869	8.16663e-07	-7.58227e-10	-1.49859	5.03883e-05	-7.58227e-10	-1.48538
87577073	chr5:87577073:G:A	2.85621e-24	-7.58227e-10	-1.29037	9.67657e-07	-7.58227e-10	-1.32894	6.15029e-05	-7.58227e-10	-1.28605
87577245	chr5:87577245:T:C	2.32565e-24	-7.58227e-10	-1.49586	8.11304e-07	-7.58227e-10	-1.50517	4.99438e-05	-7.58227e-10	-1.49424
87578720	chr5:87578720:C:A	5.87684e-24	0.928584	-1.49743	1.79861e-06	0.776358	-1.48541	0.000131066	0.968987	-1.49842
87578721	chr5:87578721:C:G	5.84482e-24	0.923179	-1.49749	1.78831e-06	0.770702	-1.48549	0.000130293	0.963121	-1.49847
87578793	chr5:87578793:A:G	2.30873e-24	-7.58227e-10	-1.50317	8.10956e-07	-7.58227e-10	-1.5056	4.95064e-05	-7.58227e-10	-1.50304
87579215	chr5:87579215:T:C	2.93349e-24	-7.58227e-10	-1.26367	9.91268e-07	-7.58227e-10	-1.30483	6.31724e-05	-7.58227e-10	-1.25927
87579528	chr5:87579528:G:A	2.32531e-24	-7.58227e-10	-1.49601	8.12582e-07	-7.58227e-10	-1.5036	4.99124e-05	-7.58227e-10	-1.49487
87579987	chr5:87579987:G:A	3.04237e-24	-7.58227e-10	-1.22723	1.13066e-06	-7.58227e-10	-1.17326	6.38241e-05	-7.58227e-10	-1.24901
87580169	chr5:87580169:T:C	2.35714e-24	-7.58227e-10	-1.48242	8.18961e-07	-7.58227e-10	-1.49578	5.06212e-05	-7.58227e-10	-1.48077
87580543	chr5:87580543:A:G	2.37758e-24	-7.58227e-10	-1.47378	8.23772e-07	-7.58227e-10	-1.48992	5.10705e-05	-7.58227e-10	-1.47193
87580642	chr5:87580642:C:T	5.69134e-25	-2.18743	-0.716071	4.05566e-07	-1.97154	-0.226994	1.1704e-05	-2.24962	-0.695592
87581094	chr5:87581094:G:A	4.31987e-25	-2.50766	-0.671567	1.13152e-07	-2.456	-1.01909	9.3294e-06	-2.48551	-0.686456
87581130	chr5:87581130:T:C	1.18101e-24	-2.17349	-4.83947e-10	3.63344e-07	-2.30847	-4.83947e-10	1.99363e-05	-2.4126	-4.83947e-10
87581408	chr5:87581408:AAAAT:A	2.37523e-24	-7.58227e-10	-1.47477	8.5782e-07	-7.58227e-10	-1.44942	5.05493e-05	-7.58227e-10	-1.48219
87581754	chr5:87581754:C:A	3.05132e-24	-7.58227e-10	-1.22429	1.03412e-06	-7.58227e-10	-1.26251	6.56475e-05	-7.58227e-10	-1.22084
87582346	chr5:87582346:A:G	2.30377e-24	-7.58227e-10	-1.50532	8.12367e-07	-7.58227e-10	-1.50387	4.93881e-05	-7.58227e-10	-1.50543
87583001	chr5:87583001:C:G	2.30522e-24	-7.58227e-10	-1.50469	8.16286e-07	-7.58227e-10	-1.49905	4.94929e-05	-7.58227e-10	-1.50331
87583331	chr5:87583331:C:A	1.25459e-24	-2.11306	-4.83947e-10	3.81487e-07	-2.25974	-4.83947e-10	2.06462e-05	-2.37761	-4.83947e-10
87583383	chr5:87583383:C:T	4.49793e-24	-7.58227e-10	-0.836249	1.60348e-06	-7.58227e-10	-0.823886	9.43172e-05	-7.58227e-10	-0.858476
87583695	chr5:87583695:G:A	2.32091e-24	-7.58227e-10	-1.4979	8.26883e-07	-7.58227e-10	-1.48615	4.99291e-05	-7.58227e-10	-1.49454
87584480	chr5:87584480:G:GGA	2.80118e-24	-7.58227e-10	-1.30982	9.5102e-07	-7.58227e-10	-1.34628	6.02699e-05	-7.58227e-10	-1.30631
87584984	chr5:87584984:CTTCTTTGTGTTCATAAA:C	5.91939e-24	0.943498	-1.50513	1.79682e-06	0.79013	-1.50017	0.000132189	0.984451	-1.50536
87585039	chr5:87585039:A:G	4.93793e-24	0.762687	-1.50561	1.62296e-06	0.688684	-1.5005	0.000119201	0.881197	-1.50552
87585056	chr5:87585056:G:T	4.72465e-24	-7.58227e-10	-0.787072	1.44773e-06	-7.58227e-10	-0.926066	0.00010156	-7.58227e-10	-0.784494
87585134	chr5:87585134:T:G	2.31548e-24	-7.58227e-10	-1.50025	8.11297e-07	-7.58227e-10	-1.50518	4.96822e-05	-7.58227e-10	-1.49949
87585242	chr5:87585242:G:C	2.31839e-24	-7.58227e-10	-1.49899	8.25848e-07	-7.58227e-10	-1.48741	4.96359e-05	-7.58227e-10	-1.50042
87585741	chr5:87585741:A:C	1.9437e-24	-1.67527	-4.83947e-10	6.921e-07	-1.66409	-4.83947e-10	3.99061e-05	-1.71861	-4.83947e-10
87585910	chr5:87585910:C:T	8.9068e-25	-2.45564	-4.83947e-10	2.99164e-07	-2.50283	-4.83947e-10	1.81319e-05	-2.50747	-4.83947e-10
87586096	chr5:87586096:A:G	1.03492e-24	-1.97895	-0.326587	2.45062e-07	-2.3511	-0.351204	1.4087e-05	-2.37475	-0.385143
87586165	chr5:87586165:C:T	5.80294e-24	0.76554	-1.34704	1.69525e-06	0.568476	-1.33671	0.000120877	0.722683	-1.33305
87586697	chr5:87586697:A:T	2.39742e-24	-7.58227e-10	-1.46547	8.49296e-07	-7.58227e-10	-1.45941	5.16879e-05	-7.58227e-10	-1.45992
87586734	chr5:87586734:C:T	6.62163e-24	1.0557	-1.50523	2.00548e-06	0.900317	-1.5005	0.000147911	1.0969	-1.50543
87586902	chr5:87586902:T:C	2.71899e-24	-7.58227e-10	-1.33961	9.29757e-07	-7.58227e-10	-1.36889	5.84422e-05	-7.58227e-10	-1.3371
87587220	chr5:87587220:T:C	4.30518e-24	-7.58227e-10	-0.880047	1.53424e-06	-7.58227e-10	-0.868027	9.03374e-05	-7.58227e-10	-0.901587
87588380	chr5:87588380:C:G	4.61916e-24	-7.58227e-10	-0.809654	1.44361e-06	-7.58227e-10	-0.928916	0.000100461	-7.58227e-10	-0.795374
87588497	chr5:87588497:G:A	1.05743e-24	-1.94204	-0.341985	2.46416e-07	-2.33055	-0.366247	1.41451e-05	-2.35571	-0.400062
87589013	chr5:87589013:C:T	2.98117e-24	-7.58227e-10	-1.24755	1.00668e-06	-7.58227e-10	-1.28941	6.41706e-05	-7.58227e-10	-1.24359
87589070	chr5:87589070:A:G	1.21652e-24	-2.14387	-4.83947e-10	4.46245e-07	-2.10295	-4.83947e-10	2.89952e-05	-2.03801	-4.83947e-10
87589091	chr5:87589091:T:C	4.24871e-24	0.610086	-1.50334	1.3213e-06	0.478451	-1.4959	9.46757e-05	0.649207	-1.50389
87589128	chr5:87589128:G:T	2.58723e-24	-7.58227e-10	-1.38928	8.94066e-07	-7.58227e-10	-1.40804	5.70006e-05	-7.58227e-10	-1.36208
87589653	chr5:87589653:A:T	4.1118e-24	-7.58227e-10	-0.926004	1.77522e-06	-7.58227e-10	-0.722137	9.47063e-05	-7.58227e-10	-0.854359
87590228	chr5:87590228:T:A	8.71826e-25	-2.47703	-4.83947e-10	3.02622e-07	-2.49133	-4.83947e-10	1.82613e-05	-2.50035	-4.83947e-10
87590562	chr5:87590562:C:T	2.96094e-24	-7.58227e-10	-1.25436	1.00029e-06	-7.58227e-10	-1.29577	6.37136e-05	-7.58227e-10	-1.25074
87590744	chr5:87590744:A:AG	8.66047e-25	-2.50603	0.0223498	3.90872e-07	-2.38107	0.145632	2.02823e-05	-2.33776	-0.0576351
87590890	chr5:87590890:T:A	4.28437e-24	-7.58227e-10	-0.884891	1.56122e-06	-7.58227e-10	-0.850592	8.82862e-05	-7.58227e-10	-0.924555
87591295	chr5:87591295:G:A	6.00758e-24	0.958454	-1.5053	1.89973e-06	0.84833	-1.50268	0.00014172	1.05366	-1.50494
87591550	chr5:87591550:G:A	2.34194e-24	-7.58227e-10	-1.48889	8.16717e-07	-7.58227e-10	-1.49852	5.02771e-05	-7.58227e-10	-1.48759
87593183	chr5:87593183:T:C	4.25413e-24	-7.58227e-10	-0.891976	1.51212e-06	-7.58227e-10	-0.882552	8.92772e-05	-7.58227e-10	-0.913393
87593380	chr5:87593380:G:A	2.8431e-24	-7.58227e-10	-1.29497	9.68668e-07	-7.58227e-10	-1.3279	6.11111e-05	-7.58227e-10	-1.29245
87593876	chr5:87593876:C:T	2.77325e-24	-7.58227e-10	-1.31984	9.46719e-07	-7.58227e-10	-1.35081	5.96148e-05	-7.58227e-10	-1.31724
87594565	chr5:87594565:T:C	8.62515e-25	-2.50391	0.0161369	3.94249e-07	-2.3661	0.139268	2.05239e-05	-2.32022	-0.063326
87594680	chr5:87594680:A:C	3.78804e-24	-7.58227e-10	-1.00802	1.22893e-06	-7.58227e-10	-1.08992	7.92711e-05	-7.58227e-10	-1.03226
87594742	chr5:87594742:C:A	7.08685e-24	1.12169	-1.50331	2.15255e-06	0.966266	-1.49567	0.000158288	1.16315	-1.50387
87594840	chr5:87594840:T:A	3.40034e-24	-7.58227e-10	-1.11599	1.12744e-06	-7.58227e-10	-1.17611	7.3196e-05	-7.58227e-10	-1.112
87595217	chr5:87595217:G:A	1.69305e-24	-1.08757	-0.725768	3.75576e-07	-2.02031	-0.255051	1.17793e-05	-2.2016	-0.737196
87595485	chr5:87595485:G:A	1.89788e-24	-1.69913	-4.83947e-10	5.08596e-07	-1.97216	-4.83947e-10	2.65795e-05	-2.125	-4.83947e-10
87595569	chr5:87595569:G:A	2.19314e-25	-2.49905	-1.35806	8.58309e-08	-2.39514	-1.35629	4.79909e-06	-2.45095	-1.38576
87596622	chr5:87596622:T:C	2.30455e-24	-7.58227e-10	-1.50498	8.11461e-07	-7.58227e-10	-1.50498	4.93821e-05	-7.58227e-10	-1.50555
87597589	chr5:87597589:T:C	4.23711e-24	-7.58227e-10	-0.895984	1.51304e-06	-7.58227e-10	-0.881943	8.90236e-05	-7.58227e-10	-0.916237
87597944	chr5:87597944:T:G	2.30477e-24	-7.58227e-10	-1.50488	8.16255e-07	-7.58227e-10	-1.49909	4.93956e-05	-7.58227e-10	-1.50528
87598003	chr5:87598003:A:G	2.7898e-25	-2.46628	-1.1502	1.1891e-07	-2.37233	-1.05312	7.13607e-06	-2.2701	-1.16988
87598017	chr5:87598017:G:A	1.00879e-24	-2.33111	-4.83947e-10	3.46141e-07	-2.35697	-4.83947e-10	2.29737e-05	-2.27079	-4.83947e-10
87598527	chr5:87598527:G:A	3.08784e-24	-7.58227e-10	-1.21239	1.03832e-06	-7.58227e-10	-1.25845	6.65145e-05	-7.58227e-10	-1.20772
87598558	chr5:87598558:C:T	5.23745e-25	-1.48997	-1.49664	9.99725e-08	-2.22072	-1.37821	4.82136e-06	-2.33435	-1.49773
87598731	chr5:87598731:C:T	4.09598e-24	-7.58227e-10	-0.929859	1.45601e-06	-7.58227e-10	-0.920361	8.60105e-05	-7.58227e-10	-0.950669
87599136	chr5:87599136:G:A	2.50685e-24	-7.58227e-10	-1.42084	8.65021e-07	-7.58227e-10	-1.44106	5.38792e-05	-7.58227e-10	-1.4184
87599570	chr5:87599570:G:T	2.09612e-24	-0.270897	-1.32888	4.23377e-07	-0.869328	-1.28623	1.91335e-05	-1.12499	-1.32871
87599849	chr5:87599849:A:G	1.75165e-24	-1.77931	-4.83947e-10	5.40545e-07	-1.91124	-4.83947e-10	2.84959e-05	-2.05538	-4.83947e-10
87599858	chr5:87599858:A:C	2.04238e-25	-2.42288	-1.50546	7.70766e-08	-2.35343	-1.50559	4.34579e-06	-2.43152	-1.50441
87600359	chr5:87600359:C:T	2.36576e-24	-7.58227e-10	-1.47877	8.24704e-07	-7.58227e-10	-1.48879	5.0742e-05	-7.58227e-10	-1.47838
87600523	chr5:87600523:T:C	3.47929e-24	-7.58227e-10	-1.09304	1.28552e-06	-7.58227e-10	-1.0449	7.13576e-05	-7.58227e-10	-1.13744
87600771	chr5:87600771:A:G	4.70155e-24	0.691061	-1.48303	1.4149e-06	0.518938	-1.46794	0.000100964	0.69311	-1.48348
87601963	chr5:87601963:C:T	4.95119e-24	-7.58227e-10	-0.740238	1.87597e-06	-7.58227e-10	-0.666936	9.89621e-05	-7.58227e-10	-0.810402
87602305	chr5:87602305:A:G	4.76198e-24	0.710333	-1.48953	1.42971e-06	0.537882	-1.47647	0.000102299	0.712659	-1.4899
87602394	chr5:87602394:T:C	1.39851e-24	-0.609594	-1.39487	2.94533e-07	-1.146	-1.37243	1.42952e-05	-1.35988	-1.38533
87602483	chr5:87602483:G:A	2.3445e-24	-7.58227e-10	-1.48779	8.44997e-07	-7.58227e-10	-1.46448	5.01699e-05	-7.58227e-10	-1.48972
87602950	chr5:87602950:GTGT:G	3.01343e-24	-7.58227e-10	-1.23679	1.08866e-06	-7.58227e-10	-1.21112	6.37213e-05	-7.58227e-10	-1.25062
87603060	chr5:87603060:C:T	2.40925e-24	-7.58227e-10	-1.46055	8.67063e-07	-7.58227e-10	-1.43871	5.11589e-05	-7.58227e-10	-1.4702
87603106	chr5:87603106:T:C	2.40305e-24	-7.58227e-10	-1.46313	8.36256e-07	-7.58227e-10	-1.47488	5.15864e-05	-7.58227e-10	-1.46188
87603338	chr5:87603338:A:G	4.97817e-24	-7.58227e-10	-0.734803	1.88827e-06	-7.58227e-10	-0.660399	9.95165e-05	-7.58227e-10	-0.804816
87603345	chr5:87603345:G:T	2.31273e-24	-7.58227e-10	-1.50144	8.11033e-07	-7.58227e-10	-1.50551	4.96661e-05	-7.58227e-10	-1.49982
87603972	chr5:87603972:C:A	3.6687e-25	-2.48492	-0.85769	1.47734e-07	-2.50727	-0.701132	7.5984e-06	-2.48639	-0.890813
87604079	chr5:87604079:T:C	5.86331e-24	-7.58227e-10	-0.571151	2.26265e-06	-7.58227e-10	-0.479524	0.000117198	-7.58227e-10	-0.641278
87604188	chr5:87604188:G:A	4.68725e-24	0.689246	-1.48427	1.4105e-06	0.5174	-1.46951	0.000100687	0.691556	-1.48468
87604230	chr5:87604230:T:C	2.92357e-23	1.03553	-4.83947e-10	2.4328e-06	-0.407017	-4.83947e-10	8.19019e-05	-0.999617	-4.83947e-10
87604422	chr5:87604422:G:A	1.47983e-24	-0.55673	-1.39121	3.09344e-07	-1.10091	-1.36845	1.49538e-05	-1.31864	-1.38153
87604432	chr5:87604432:T:A	6.2915e-24	-7.58227e-10	-0.500666	2.02449e-06	-7.58227e-10	-0.590744	0.000136597	-7.58227e-10	-0.488106
87605252	chr5:87605252:C:T	8.70459e-25	-2.4786	-4.83947e-10	3.04409e-07	-2.48545	-4.83947e-10	1.87708e-05	-2.47284	-4.83947e-10
87606117	chr5:87606117:C:T	1.48009e-24	-0.520782	-1.42698	3.0669e-07	-1.07107	-1.40691	1.48144e-05	-1.29154	-1.418
87606220	chr5:87606220:T:C	2.33457e-24	-7.58227e-10	-1.49204	8.26038e-07	-7.58227e-10	-1.48718	5.02331e-05	-7.58227e-10	-1.48847
87606517	chr5:87606517:C:A	3.57577e-24	-7.58227e-10	-1.06569	1.29626e-06	-7.58227e-10	-1.03658	8.4255e-05	-7.58227e-10	-0.971292
87606825	chr5:87606825:G:A	1.46138e-24	-0.80198	-1.1585	3.32003e-07	-1.33088	-1.0678	1.42433e-05	-1.56485	-1.18401
87607087	chr5:87607087:A:C	5.80616e-24	-7.58227e-10	-0.580947	1.873e-06	-7.58227e-10	-0.668521	0.000125993	-7.58227e-10	-0.56891
87607789	chr5:87607789:T:A	4.62383e-24	0.679148	-1.48779	1.38983e-06	0.507215	-1.47409	9.92411e-05	0.680595	-1.48818
87608203	chr5:87608203:T:C	2.42468e-24	-7.58227e-10	-1.45416	8.77894e-07	-7.58227e-10	-1.42629	5.21723e-05	-7.58227e-10	-1.45059
87608619	chr5:87608619:C:T	3.16815e-25	-2.50584	-0.983459	9.00176e-08	-2.507	-1.19681	6.78338e-06	-2.50779	-0.982875
87608853	chr5:87608853:T:G	6.42193e-25	-2.2153	-0.567433	3.35193e-07	-2.21283	-0.176279	1.13834e-05	-2.41177	-0.561215
87609246	chr5:87609246:A:G	2.13846e-25	-2.37677	-1.5056	8.27898e-08	-2.28192	-1.50559	4.54093e-06	-2.3871	-1.50491
87609426	chr5:87609426:A:G	2.9321e-24	-7.58227e-10	-1.26414	1.05825e-06	-7.58227e-10	-1.23944	6.20662e-05	-7.58227e-10	-1.27694
87609860	chr5:87609860:T:G	2.71125e-25	-2.48526	-1.15977	1.04517e-07	-2.50739	-1.04707	5.67034e-06	-2.48658	-1.18331
87610036	chr5:87610036:T:C	1.3405e-24	-0.901856	-1.14497	3.10956e-07	-1.4124	-1.05176	1.34189e-05	-1.63791	-1.17057
87610624	chr5:87610624:A:G	4.86664e-24	0.731685	-1.48915	1.46075e-06	0.558759	-1.47587	0.000104538	0.733905	-1.4895
87611362	chr5:87611362:T:C	2.51543e-24	-7.58227e-10	-1.41742	8.6463e-07	-7.58227e-10	-1.44151	5.34651e-05	-7.58227e-10	-1.42611
87611497	chr5:87611497:T:C	5.1331e-24	-7.58227e-10	-0.704155	1.9511e-06	-7.58227e-10	-0.62767	0.000102531	-7.58227e-10	-0.774971
87612071	chr5:87612071:A:AG	7.27296e-24	-7.58227e-10	-0.355702	2.83477e-06	-7.58227e-10	-0.254101	0.000144169	-7.58227e-10	-0.434153
87613013	chr5:87613013:A:G	2.47153e-24	-7.58227e-10	-1.43503	8.55674e-07	-7.58227e-10	-1.45193	5.40323e-05	-7.58227e-10	-1.41556
87613103	chr5:87613103:C:T	4.24757e-25	-2.48589	-0.710215	1.06399e-07	-2.50314	-1.03348	8.83329e-06	-2.50779	-0.718818
87613660	chr5:87613660:C:T	1.99541e-23	-7.58227e-10	0.653568	5.95973e-06	-7.58227e-10	0.488964	0.000440698	-7.58227e-10	0.683221
87613709	chr5:87613709:G:A	2.80181e-24	-7.58227e-10	-1.3096	1.05391e-06	-7.58227e-10	-1.24355	5.90164e-05	-7.58227e-10	-1.32732
87613938	chr5:87613938:A:G	4.58106e-24	0.676003	-1.49394	1.36492e-06	0.498328	-1.4833	9.70601e-05	0.664646	-1.49445
87614404	chr5:87614404:T:C	1.53886e-24	-0.544921	-1.3639	3.29275e-07	-1.06873	-1.3382	1.57091e-05	-1.29805	-1.35285
87614622	chr5:87614622:T:C	4.25307e-25	-2.48113	-0.713676	1.05965e-07	-2.50499	-1.03571	8.80772e-06	-2.50759	-0.72192
87614972	chr5:87614972:G:A	1.47204e-24	-0.667704	-1.28551	3.1994e-07	-1.17208	-1.26361	1.54427e-05	-1.39053	-1.27748
87615259	chr5:87615259:G:T	3.00889e-24	-7.58227e-10	-1.23829	1.08764e-06	-7.58227e-10	-1.21205	6.35293e-05	-7.58227e-10	-1.25364
87616154	chr5:87616154:A:AT	2.32804e-24	-7.58227e-10	-1.49484	8.11216e-07	-7.58227e-10	-1.50528	4.99791e-05	-7.58227e-10	-1.49353
87616235	chr5:87616235:C:A	3.95176e-24	-7.58227e-10	-0.965704	1.47515e-06	-7.58227e-10	-0.9073	8.08392e-05	-7.58227e-10	-1.01268
87616308	chr5:87616308:A:T	1.76167e-24	-1.7736	-4.83947e-10	5.12646e-07	-1.96423	-4.83947e-10	2.88203e-05	-2.04406	-4.83947e-10
87616323	chr5:87616323:A:G	3.92106e-25	-2.50778	-0.768306	1.4447e-07	-2.50284	-0.727904	8.40307e-06	-2.45698	-0.819563
87616391	chr5:87616391:G:A	2.38124e-24	-7.58227e-10	-1.47224	8.20754e-07	-7.58227e-10	-1.49359	5.06536e-05	-7.58227e-10	-1.48013
87616666	chr5:87616666:C:A	3.36706e-24	0.302187	-1.42801	9.8157e-07	0.107274	-1.42194	6.84133e-05	0.239572	-1.41914
87616773	chr5:87616773:T:C	2.34868e-24	-7.58227e-10	-1.48601	8.20529e-07	-7.58227e-10	-1.49387	5.04167e-05	-7.58227e-10	-1.48482
87616924	chr5:87616924:C:T	1.60022e-24	-0.578489	-1.29123	3.4759e-07	-1.0974	-1.25539	1.64891e-05	-1.32438	-1.27805
87617140	chr5:87617140:G:A	3.04982e-25	-2.47226	-1.0551	1.18055e-07	-2.50768	-0.924983	6.35417e-06	-2.47414	-1.08189
87617249	chr5:87617249:A:G	3.05752e-25	-2.47121	-1.05363	1.18295e-07	-2.50761	-0.923019	6.35651e-06	-2.47522	-1.08044
87617644	chr5:87617644:T:C	2.94575e-24	-7.58227e-10	-1.2595	1.0641e-06	-7.58227e-10	-1.23394	6.22425e-05	-7.58227e-10	-1.2741
87617753	chr5:87617753:A:G	1.21553e-24	-2.14469	-4.83947e-10	3.74099e-07	-2.2793	-4.83947e-10	2.46472e-05	-2.20047	-4.83947e-10
87617813	chr5:87617813:A:C	2.95233e-24	-7.58227e-10	-1.25727	1.06647e-06	-7.58227e-10	-1.23171	6.23761e-05	-7.58227e-10	-1.27196
87618115	chr5:87618115:T:A	2.6184e-24	-7.58227e-10	-1.3773	8.90224e-07	-7.58227e-10	-1.41234	5.47704e-05	-7.58227e-10	-1.40199
87618127	chr5:87618127:C:T	2.99945e-25	-2.46357	-1.08045	1.14764e-07	-2.50678	-0.954161	6.15489e-06	-2.48137	-1.10652
87618622	chr5:87618622:T:C	2.44238e-25	-2.47153	-1.27795	9.08289e-08	-2.50752	-1.18732	5.11814e-06	-2.4756	-1.29674
87618874	chr5:87618874:AC:A	4.50268e-25	-2.50779	-0.629983	1.66274e-07	-2.50233	-0.587848	9.63794e-06	-2.45547	-0.683961
87618925	chr5:87618925:A:C	2.34897e-24	-7.58227e-10	-1.48589	8.1339e-07	-7.58227e-10	-1.50261	5.04511e-05	-7.58227e-10	-1.48414
87619494	chr5:87619494:T:C	4.3419e-25	-2.50771	-0.666433	1.60746e-07	-2.50084	-0.623151	9.32736e-06	-2.45108	-0.721109
87619788	chr5:87619788:T:C	1.68197e-24	-0.470905	-1.34899	3.58273e-07	-1.00444	-1.31808	1.69256e-05	-1.23885	-1.33746
87619952	chr5:87619952:G:A	2.48068e-24	-7.58227e-10	-1.43133	8.57331e-07	-7.58227e-10	-1.44999	5.33448e-05	-7.58227e-10	-1.42836
87620055	chr5:87620055:G:A	2.38652e-24	-7.58227e-10	-1.47003	8.31429e-07	-7.58227e-10	-1.48067	5.10555e-05	-7.58227e-10	-1.47223
87620703	chr5:87620703:A:G	8.75734e-24	-7.58227e-10	-0.169973	3.32035e-06	-7.58227e-10	-0.0959912	0.000185815	-7.58227e-10	-0.180389
87621042	chr5:87621042:C:T	4.45486e-25	-2.50777	-0.640684	1.64645e-07	-2.50158	-0.598443	9.56105e-06	-2.45317	-0.69427
87621307	chr5:87621307:C:T	2.40591e-25	-2.48704	-1.27748	9.08947e-08	-2.50662	-1.18749	5.22396e-06	-2.4558	-1.29608
87621469	chr5:87621469:C:T	5.9489e-24	-7.58227e-10	-0.556658	2.18623e-06	-7.58227e-10	-0.513884	0.000145992	-7.58227e-10	-0.421586
87621817	chr5:87621817:T:A	5.74645e-25	-2.5067	-0.387165	2.20341e-07	-2.49481	-0.313827	1.24453e-05	-2.43064	-0.453158
87622668	chr5:87622668:CTA:C	2.50628e-23	-7.58227e-10	0.88152	7.39935e-06	-7.58227e-10	0.70533	0.000556715	-7.58227e-10	0.916914
87622808	chr5:87622808:G:A	1.09068e-24	-2.25306	-4.83947e-10	3.03308e-07	-2.48907	-4.83947e-10	1.90225e-05	-2.45952	-4.83947e-10
87623110	chr5:87623110:TTA:T	3.1802e-24	-7.58227e-10	-1.18292	1.15212e-06	-7.58227e-10	-1.15446	6.7055e-05	-7.58227e-10	-1.19963
87623284	chr5:87623284:C:G	3.75439e-24	0.464979	-1.48192	1.12963e-06	0.293603	-1.46778	7.94629e-05	0.45277	-1.48262
87624010	chr5:87624010:G:T	7.71595e-24	-7.58227e-10	-0.296576	2.48319e-06	-7.58227e-10	-0.386518	0.000176736	-7.58227e-10	-0.230482
87624456	chr5:87624456:C:A	8.45509e-25	-2.50768	-4.83947e-10	3.06012e-07	-2.48019	-4.83947e-10	1.93438e-05	-2.44277	-4.83947e-10
87624477	chr5:87624477:G:A	4.55795e-25	-2.50471	-0.620869	1.67034e-07	-2.50738	-0.57824	9.52473e-06	-2.47617	-0.675075
87625443	chr5:87625443:T:A	2.53301e-23	-7.58227e-10	0.892128	7.47038e-06	-7.58227e-10	0.714884	0.00056314	-7.58227e-10	0.928389
87625650	chr5:87625650:G:A	4.17001e-24	-7.58227e-10	-0.911947	1.4868e-06	-7.58227e-10	-0.899435	8.73785e-05	-7.58227e-10	-0.934889
87626849	chr5:87626849:C:T	2.34087e-25	-2.50527	-1.28665	8.92817e-08	-2.48851	-1.22351	5.32707e-06	-2.41282	-1.31952
87626941	chr5:87626941:G:A	1.92479e-24	-0.313694	-1.37135	3.93268e-07	-0.88519	-1.34414	1.86247e-05	-1.11986	-1.36079
87627077	chr5:87627077:G:T	9.20388e-25	-2.42283	-4.83947e-10	3.08147e-07	-2.47324	-4.83947e-10	1.82817e-05	-2.49924	-4.83947e-10
87627416	chr5:87627416:G:A	8.98565e-25	-2.44682	-4.83947e-10	2.99896e-07	-2.50038	-4.83947e-10	1.85933e-05	-2.48234	-4.83947e-10
87629013	chr5:87629013:C:G	2.49662e-24	-7.58227e-10	-1.42493	9.30142e-07	-7.58227e-10	-1.36848	5.33794e-05	-7.58227e-10	-1.42771
87629022	chr5:87629022:A:C	2.82261e-24	-7.58227e-10	-1.3022	1.0552e-06	-7.58227e-10	-1.24233	6.11226e-05	-7.58227e-10	-1.29226
87629116	chr5:87629116:T:C	4.97582e-24	-7.58227e-10	-0.735275	1.60374e-06	-7.58227e-10	-0.823721	0.000116242	-7.58227e-10	-0.649469
87629367	chr5:87629367:A:AG	2.76194e-25	-2.46658	-1.15994	1.04553e-07	-2.50724	-1.04688	5.70556e-06	-2.4783	-1.1854
87629567	chr5:87629567:CT:C	3.53114e-25	-1.95897	-1.42186	1.05609e-07	-2.13786	-1.40622	5.6936e-06	-2.25069	-1.4151
87629572	chr5:87629572:G:A	2.0351e-25	-2.44224	-1.48966	7.17275e-08	-2.47205	-1.4589	4.38356e-06	-2.43835	-1.48893
87629632	chr5:87629632:A:T	2.54237e-23	-7.58227e-10	0.895815	7.49719e-06	-7.58227e-10	0.718466	0.000565156	-7.58227e-10	0.931963
87630078	chr5:87630078:ATG:A	5.77151e-25	-1.39832	-1.4912	2.36481e-07	-1.26249	-1.47546	1.56808e-05	-1.16161	-1.49109
87630086	chr5:87630086:A:C	2.5088e-23	-7.58227e-10	0.882525	7.40227e-06	-7.58227e-10	0.705725	0.000557644	-7.58227e-10	0.918582
87630118	chr5:87630118:G:A	3.52073e-25	-1.9629	-1.42089	1.05388e-07	-2.14101	-1.40516	5.68354e-06	-2.25348	-1.41408
87631282	chr5:87631282:A:G	4.65063e-24	-0.802863	-4.83947e-10	1.1273e-06	-1.17624	-4.83947e-10	7.2322e-05	-1.12401	-4.83947e-10
87631286	chr5:87631286:C:T	4.30099e-24	-7.58227e-10	-0.881019	1.53227e-06	-7.58227e-10	-0.869314	9.00314e-05	-7.58227e-10	-0.904981
87631325	chr5:87631325:G:T	1.0232e-24	-2.31693	-4.83947e-10	3.49819e-07	-2.3464	-4.83947e-10	2.22637e-05	-2.30218	-4.83947e-10
87631688	chr5:87631688:C:T	3.8072e-24	-7.58227e-10	-1.00297	1.20911e-06	-7.58227e-10	-1.10618	8.27889e-05	-7.58227e-10	-0.988844
87631898	chr5:87631898:T:C	5.01247e-24	-7.58227e-10	-0.727937	1.61494e-06	-7.58227e-10	-0.816764	0.000117148	-7.58227e-10	-0.641699
87632000	chr5:87632000:T:C	3.46836e-25	-2.45854	-0.940234	1.35136e-07	-2.50596	-0.791578	7.00795e-06	-2.48456	-0.973537
87632414	chr5:87632414:T:G	4.87749e-25	-2.50595	-0.551865	1.79812e-07	-2.50668	-0.505224	1.0225e-05	-2.47143	-0.60887
87632416	chr5:87632416:G:T	2.51027e-23	-7.58227e-10	0.883109	7.40673e-06	-7.58227e-10	0.706327	0.00055798	-7.58227e-10	0.919183
87632725	chr5:87632725:G:A	2.6538e-25	-2.45098	-1.21548	9.83375e-08	-2.50387	-1.11155	5.34698e-06	-2.4896	-1.23901
87632788	chr5:87632788:A:G	2.48253e-25	-2.42911	-1.30407	8.80402e-08	-2.49715	-1.22887	4.8707e-06	-2.49913	-1.32277
87633280	chr5:87633280:A:C	4.06329e-24	0.560303	-1.49818	1.2119e-06	0.385338	-1.48921	8.60002e-05	0.547784	-1.49857
87633469	chr5:87633469:A:G	1.09908e-24	-2.24539	-4.83947e-10	3.03594e-07	-2.48813	-4.83947e-10	1.84691e-05	-2.48904	-4.83947e-10
87634626	chr5:87634626:T:A	9.46899e-23	2.21074	-4.83947e-10	1.42668e-05	1.36188	-4.83947e-10	0.000797944	1.2769	-4.83947e-10
87634706	chr5:87634706:TTGAG:T	2.42592e-24	-7.58227e-10	-1.45365	8.80079e-07	-7.58227e-10	-1.42381	5.14817e-05	-7.58227e-10	-1.46391
87635273	chr5:87635273:A:G	1.6267e-24	-0.638302	-1.21501	5.30975e-07	-0.754824	-1.17428	3.5748e-05	-0.600866	-1.22778
87635310	chr5:87635310:C:T	2.3529e-24	-7.58227e-10	-1.48422	8.15116e-07	-7.58227e-10	-1.50049	5.01365e-05	-7.58227e-10	-1.49039
87635533	chr5:87635533:A:ACTT	2.75448e-25	-2.45516	-1.17406	1.03027e-07	-2.50531	-1.06352	5.58037e-06	-2.48662	-1.19926
87635776	chr5:87635776:G:A	5.84119e-25	-1.37958	-1.49794	2.38598e-07	-1.24332	-1.48572	1.58899e-05	-1.14158	-1.49787
87636101	chr5:87636101:A:G	3.70119e-24	-7.58227e-10	-1.03121	1.31482e-06	-7.58227e-10	-1.02236	7.77241e-05	-7.58227e-10	-1.05197
87636415	chr5:87636415:A:G	2.75798e-25	-2.40874	-1.21921	8.43087e-08	-2.50659	-1.26274	5.56285e-06	-2.4988	-1.19022
87637047	chr5:87637047:G:C	1.06573e-23	-7.58227e-10	0.0263821	3.48882e-06	-7.58227e-10	-0.0464984	0.000229457	-7.58227e-10	0.0305785
87637703	chr5:87637703:A:G	8.67139e-24	-7.58227e-10	-0.179836	3.27421e-06	-7.58227e-10	-0.109986	0.000185192	-7.58227e-10	-0.183747
87637748	chr5:87637748:T:C	2.4312e-24	-7.58227e-10	-1.45148	8.38804e-07	-7.58227e-10	-1.47184	5.24869e-05	-7.58227e-10	-1.44458
87637786	chr5:87637786:A:T	2.67805e-25	-2.43162	-1.22574	1.02705e-07	-2.49846	-1.0735	5.27038e-06	-2.49641	-1.24663
87637951	chr5:87637951:TTA:T	4.96831e-25	-2.44393	-0.595443	2.04393e-07	-2.50182	-0.38195	9.82307e-06	-2.4927	-0.627707
87638050	chr5:87638050:G:A	2.42917e-24	-7.58227e-10	-1.45231	8.38255e-07	-7.58227e-10	-1.47249	5.24405e-05	-7.58227e-10	-1.44546
87638646	chr5:87638646:A:G	4.24509e-24	-7.58227e-10	-0.894103	1.38947e-06	-7.58227e-10	-0.967141	9.20463e-05	-7.58227e-10	-0.882847
87638699	chr5:87638699:C:T	1.07958e-24	-2.2633	-4.83947e-10	3.41068e-07	-2.37174	-4.83947e-10	1.90792e-05	-2.45654	-4.83947e-10
87638940	chr5:87638940:T:C	2.79591e-24	-7.58227e-10	-1.31171	1.01969e-06	-7.58227e-10	-1.27657	5.8885e-05	-7.58227e-10	-1.32955
87639431	chr5:87639431:A:G	4.07669e-25	-2.45128	-0.785887	1.70308e-07	-2.50439	-0.561817	8.15212e-06	-2.48737	-0.81949
87639939	chr5:87639939:C:T	2.40095e-24	-1.464	-4.83947e-10	7.64446e-07	-1.56467	-4.83947e-10	4.92255e-05	-1.50873	-4.83947e-10
87640084	chr5:87640084:T:C	5.01464e-24	-0.727503	-4.83947e-10	2.0182e-06	-0.593854	-4.83947e-10	9.72571e-05	-0.827781	-4.83947e-10
87640247	chr5:87640247:A:C	3.20373e-25	-2.43227	-1.04587	1.2603e-07	-2.49795	-0.869354	6.27248e-06	-2.49697	-1.072
87640295	chr5:87640295:A:G	9.54311e-25	-2.38663	-4.83947e-10	3.33693e-07	-2.3936	-4.83947e-10	2.14331e-05	-2.3402	-4.83947e-10
87640369	chr5:87640369:A:G	3.14944e-25	-2.4466	-1.04863	1.25027e-07	-2.50261	-0.87268	6.29558e-06	-2.49059	-1.0747
87640440	chr5:87640440:A:G	2.48853e-24	-0.0235952	-1.40458	8.21777e-07	-0.153182	-1.33917	5.64387e-05	0.0352137	-1.4072
87640974	chr5:87640974:T:C	1.10146e-24	-2.24323	-4.83947e-10	3.49932e-07	-2.34608	-4.83947e-10	2.0779e-05	-2.3712	-4.83947e-10
87641057	chr5:87641057:C:T	2.38658e-24	-7.58227e-10	-1.47	8.66597e-07	-7.58227e-10	-1.43924	5.10222e-05	-7.58227e-10	-1.47288
87641058	chr5:87641058:T:C	2.96762e-24	-7.58227e-10	-1.25211	1.11821e-06	-7.58227e-10	-1.18433	6.43603e-05	-7.58227e-10	-1.24064
87641623	chr5:87641623:G:A	3.09978e-25	-2.45037	-1.06075	1.23035e-07	-2.50367	-0.887677	6.23549e-06	-2.48841	-1.08647
87641637	chr5:87641637:C:T	3.40024e-25	-2.50731	-0.911299	1.34587e-07	-2.42581	-0.875794	7.63904e-06	-2.46733	-0.904536
87644273	chr5:87644273:CTTT:C	4.14211e-25	-1.85095	-1.37029	1.77722e-07	-1.73637	-1.28722	1.11191e-05	-1.62467	-1.37181
87644465	chr5:87644465:A:G	8.48519e-25	-2.50413	-4.83947e-10	3.0076e-07	-2.4975	-4.83947e-10	1.8162e-05	-2.50581	-4.83947e-10
87644491	chr5:87644491:C:T	2.57368e-24	-7.58227e-10	-1.39453	8.8762e-07	-7.58227e-10	-1.41527	5.52657e-05	-7.58227e-10	-1.39299
87644547	chr5:87644547:G:C	3.29793e-24	-7.58227e-10	-1.14657	1.36929e-06	-7.58227e-10	-0.981766	7.5424e-05	-7.58227e-10	-1.08201
87644551	chr5:87644551:G:C	2.36277e-24	-0.0828153	-1.39722	7.8205e-07	-0.21224	-1.32966	5.34641e-05	-0.0262879	-1.39984
87644949	chr5:87644949:C:T	1.89323e-24	-0.222345	-1.47924	3.83225e-07	-0.789625	-1.46557	1.8023e-05	-1.03914	-1.47436
87645836	chr5:87645836:T:C	2.36167e-24	-7.58227e-10	-1.4805	8.20818e-07	-7.58227e-10	-1.49351	5.0852e-05	-7.58227e-10	-1.47622
87645862	chr5:87645862:G:T	3.61259e-24	-7.58227e-10	-1.05544	1.18813e-06	-7.58227e-10	-1.12369	7.81383e-05	-7.58227e-10	-1.04666
87646355	chr5:87646355:C:T	2.93696e-25	-2.46297	-1.1021	1.17073e-07	-2.50668	-0.93434	6.05322e-06	-2.47927	-1.12528
87646494	chr5:87646494:A:G	2.70684e-25	-2.39891	-1.24776	8.11461e-08	-2.50751	-1.30005	5.36104e-06	-2.50153	-1.22445
87646832	chr5:87646832:T:C	4.27421e-24	-7.58227e-10	-0.887266	1.39874e-06	-7.58227e-10	-0.960489	9.26571e-05	-7.58227e-10	-0.876233
87647461	chr5:87647461:G:T	1.64535e-24	-0.373297	-1.46861	3.41093e-07	-0.919223	-1.45244	1.61738e-05	-1.15888	-1.46286
87647598	chr5:87647598:C:T	1.368e-22	2.57865	-4.83947e-10	1.99032e-05	1.69482	-4.83947e-10	0.00111018	1.60714	-4.83947e-10
87647935	chr5:87647935:A:C	2.20884e-24	-0.128915	-1.41848	7.25077e-07	-0.259658	-1.35788	4.98062e-05	-0.0760356	-1.42096
87648006	chr5:87648006:A:T	2.50677e-25	-2.46995	-1.25351	9.83316e-08	-2.50733	-1.10814	5.25294e-06	-2.4734	-1.27295
87648368	chr5:87648368:C:T	1.46289e-24	-2.46529	0.505832	7.16671e-07	-2.50571	0.876514	3.05047e-05	-2.50446	0.517201
87648600	chr5:87648600:A:G	2.60709e-25	-2.4573	-1.22692	1.01806e-07	-2.50555	-1.0752	5.3372e-06	-2.4831	-1.24734
87649102	chr5:87649102:G:A	4.32731e-25	-2.49968	-0.677825	1.59863e-07	-2.48043	-0.649076	9.83113e-06	-2.40305	-0.716538
87649702	chr5:87649702:T:C	2.36976e-24	-7.58227e-10	-1.47708	8.52285e-07	-7.58227e-10	-1.4559	5.02738e-05	-7.58227e-10	-1.48765
87650386	chr5:87650386:T:C	2.99062e-24	-1.24438	-4.83947e-10	1.25594e-06	-1.06818	-4.83947e-10	6.17538e-05	-1.28198	-4.83947e-10
87650578	chr5:87650578:A:C	2.39544e-24	-7.58227e-10	-1.4663	8.29653e-07	-7.58227e-10	-1.48281	5.16634e-05	-7.58227e-10	-1.46039
87650634	chr5:87650634:GA:G	2.55356e-24	-7.58227e-10	-1.40238	9.56121e-07	-7.58227e-10	-1.34093	5.40946e-05	-7.58227e-10	-1.41441
87650683	chr5:87650683:T:G	3.82935e-25	-2.49698	-0.802779	1.41937e-07	-2.47576	-0.772672	8.77475e-06	-2.39425	-0.839014
87651061	chr5:87651061:T:C	3.01862e-25	-2.4614	-1.07625	1.2298e-07	-2.50628	-0.885514	6.18798e-06	-2.48034	-1.10219
87651264	chr5:87651264:G:A	2.36268e-24	-7.58227e-10	-1.48007	8.48849e-07	-7.58227e-10	-1.45994	5.03275e-05	-7.58227e-10	-1.48659
87651362	chr5:87651362:A:C	4.23173e-24	-7.58227e-10	-0.897254	1.38576e-06	-7.58227e-10	-0.969812	9.17226e-05	-7.58227e-10	-0.88637
87651774	chr5:87651774:C:A	2.54245e-24	-7.58227e-10	-1.40674	9.5085e-07	-7.58227e-10	-1.34646	5.38716e-05	-7.58227e-10	-1.41854
87651952	chr5:87651952:A:G	4.25333e-24	-7.58227e-10	-0.892162	1.39312e-06	-7.58227e-10	-0.964518	9.84094e-05	-7.58227e-10	-0.816003
87652240	chr5:87652240:T:G	2.37507e-24	-7.58227e-10	-1.47484	8.54609e-07	-7.58227e-10	-1.45317	5.05713e-05	-7.58227e-10	-1.48175
87652531	chr5:87652531:C:G	9.00682e-25	-2.44447	-4.83947e-10	3.00139e-07	-2.49957	-4.83947e-10	1.8621e-05	-2.48085	-4.83947e-10
87652617	chr5:87652617:C:T	6.4141e-24	-7.58227e-10	-0.481367	2.08036e-06	-7.58227e-10	-0.563522	0.000132819	-7.58227e-10	-0.516152
87653312	chr5:87653312:G:T	2.36813e-24	-7.58227e-10	-1.47776	8.51245e-07	-7.58227e-10	-1.45712	5.04392e-05	-7.58227e-10	-1.48437
87653430	chr5:87653430:G:A	2.75717e-25	-2.50565	-1.1226	1.0575e-07	-2.49187	-1.05087	6.21203e-06	-2.41896	-1.15969
87653529	chr5:87653529:C:T	2.38589e-24	-0.0500376	-1.42025	7.8115e-07	-0.182827	-1.36022	5.38532e-05	0.00389289	-1.42277
87653583	chr5:87653583:T:C	1.80593e-24	-0.265675	-1.48312	5.59768e-07	-0.415632	-1.46066	3.89292e-05	-0.256784	-1.48661
87654223	chr5:87654223:G:A	2.42486e-24	-7.58227e-10	-1.45409	8.37196e-07	-7.58227e-10	-1.47376	5.23401e-05	-7.58227e-10	-1.44738
87654296	chr5:87654296:G:C	2.59665e-24	-7.58227e-10	-1.38564	8.83034e-07	-7.58227e-10	-1.42045	5.61886e-05	-7.58227e-10	-1.37643
87654883	chr5:87654883:T:G	4.23815e-24	-7.58227e-10	-0.895738	1.38774e-06	-7.58227e-10	-0.968382	9.18624e-05	-7.58227e-10	-0.884847
87654963	chr5:87654963:G:A	9.50383e-24	-7.58227e-10	-0.0881703	3.59982e-06	-7.58227e-10	-0.0151767	0.000203379	-7.58227e-10	-0.0900697
87655480	chr5:87655480:A:G	3.68947e-25	-2.4971	-0.839866	1.36639e-07	-2.47597	-0.810503	8.46021e-06	-2.39466	-0.875106
87655691	chr5:87655691:T:C	2.69942e-25	-2.48072	-1.16869	1.09961e-07	-2.50765	-0.996039	5.76899e-06	-2.4608	-1.19185
87656035	chr5:87656035:A:G	2.56659e-24	-7.58227e-10	-1.39729	9.23765e-07	-7.58227e-10	-1.37536	5.44762e-05	-7.58227e-10	-1.40737
87656358	chr5:87656358:T:G	3.30089e-24	-7.58227e-10	-1.14567	1.09806e-06	-7.58227e-10	-1.20252	7.13526e-05	-7.58227e-10	-1.1375
87657721	chr5:87657721:A:G	2.7667e-25	-2.4978	-1.12699	1.07054e-07	-2.47524	-1.05524	6.40766e-06	-2.38361	-1.16404
87657982	chr5:87657982:G:C	2.28597e-25	-2.45215	-1.36351	8.55874e-08	-2.50486	-1.24942	4.67718e-06	-2.4843	-1.37814
87658361	chr5:87658361:G:GTTA	2.4625e-24	-7.58227e-10	-1.43869	8.81602e-07	-7.58227e-10	-1.42208	5.24104e-05	-7.58227e-10	-1.44603
87658520	chr5:87658520:T:G	3.48288e-24	-7.58227e-10	-1.092	1.14613e-06	-7.58227e-10	-1.15967	7.53632e-05	-7.58227e-10	-1.08282
87658524	chr5:87658524:T:G	4.87942e-24	-7.58227e-10	-0.754839	1.58303e-06	-7.58227e-10	-0.836722	0.00010586	-7.58227e-10	-0.743017
87658818	chr5:87658818:T:A	4.13493e-24	-7.58227e-10	-0.920395	1.35447e-06	-7.58227e-10	-0.992649	8.96217e-05	-7.58227e-10	-0.909542
87659509	chr5:87659509:A:G	2.95054e-24	-7.58227e-10	-1.25788	1.0678e-06	-7.58227e-10	-1.23046	6.18041e-05	-7.58227e-10	-1.28117
87659921	chr5:87659921:CTAA:C	1.06123e-24	-2.28043	-4.83947e-10	3.00087e-07	-2.49974	-4.83947e-10	1.83844e-05	-2.49364	-4.83947e-10
87660028	chr5:87660028:A:G	2.89035e-25	-2.40733	-1.17375	1.02263e-07	-2.45677	-1.11951	5.45197e-06	-2.50182	-1.20734
87660073	chr5:87660073:C:A	2.62011e-24	-7.58227e-10	-1.37665	9.05112e-07	-7.58227e-10	-1.39576	5.66846e-05	-7.58227e-10	-1.36764
87660272	chr5:87660272:T:C	2.44534e-24	-7.58227e-10	-1.44568	8.98943e-07	-7.58227e-10	-1.4026	5.19703e-05	-7.58227e-10	-1.45447
87660521	chr5:87660521:C:T	3.08495e-24	-7.58227e-10	-1.21333	1.1837e-06	-7.58227e-10	-1.12742	6.52286e-05	-7.58227e-10	-1.22724
87660889	chr5:87660889:T:C	2.60814e-24	-7.58227e-10	-1.38123	9.39059e-07	-7.58227e-10	-1.35894	5.53451e-05	-7.58227e-10	-1.39155
87660891	chr5:87660891:T:G	2.44736e-24	-7.58227e-10	-1.44486	8.96198e-07	-7.58227e-10	-1.40566	5.22781e-05	-7.58227e-10	-1.44856
87660978	chr5:87660978:T:C	2.31278e-24	-7.58227e-10	-1.50141	8.11917e-07	-7.58227e-10	-1.50442	4.96371e-05	-7.58227e-10	-1.5004
87662061	chr5:87662061:C:T	2.52737e-24	-7.58227e-10	-1.41269	8.75364e-07	-7.58227e-10	-1.42918	5.46064e-05	-7.58227e-10	-1.40499
87662121	chr5:87662121:T:C	2.87475e-24	-7.58227e-10	-1.2839	1.07946e-06	-7.58227e-10	-1.2196	6.23204e-05	-7.58227e-10	-1.27285
87662156	chr5:87662156:A:G	1.78808e-24	-0.256323	-1.5024	3.6185e-07	-0.81574	-1.49685	1.70244e-05	-1.06995	-1.50054
87662357	chr5:87662357:C:T	3.35575e-24	-7.58227e-10	-1.12919	1.17738e-06	-7.58227e-10	-1.13277	7.0639e-05	-7.58227e-10	-1.14756
87662997	chr5:87662997:T:C	2.39811e-24	-7.58227e-10	-1.46518	8.75841e-07	-7.58227e-10	-1.42863	5.10499e-05	-7.58227e-10	-1.47234
87664048	chr5:87664048:C:G	1.0026e-24	-1.42359	-0.91368	3.25427e-07	-1.75838	-0.660299	1.38974e-05	-1.84695	-0.926486
87664284	chr5:87664284:AAT:A	2.3333e-24	-7.58227e-10	-1.49258	8.34278e-07	-7.58227e-10	-1.47725	5.01258e-05	-7.58227e-10	-1.4906
87664636	chr5:87664636:A:C	9.10373e-25	-2.43377	-4.83947e-10	3.05625e-07	-2.48146	-4.83947e-10	1.81329e-05	-2.50741	-4.83947e-10
87664851	chr5:87664851:T:C	3.70927e-25	-2.49927	-0.832343	1.37254e-07	-2.47976	-0.802226	8.45763e-06	-2.4017	-0.868373
87665141	chr5:87665141:T:C	2.8665e-25	-2.42284	-1.16652	1.01982e-07	-2.46768	-1.11134	5.47187e-06	-2.50513	-1.20039
87665235	chr5:87665235:A:G	2.33431e-24	-7.58227e-10	-1.49215	8.39994e-07	-7.58227e-10	-1.47042	5.00089e-05	-7.58227e-10	-1.49294
87665884	chr5:87665884:CAT:C	1.07838e-24	-2.26441	-4.83947e-10	4.13113e-07	-2.18009	-4.83947e-10	2.79019e-05	-2.07644	-4.83947e-10
87667007	chr5:87667007:T:C	4.92791e-24	0.0304978	-0.775449	2.2917e-06	-0.0557937	-0.410975	5.9208e-05	-0.549702	-0.774379
87667207	chr5:87667207:A:C	2.40837e-24	-7.58227e-10	-1.46092	8.80926e-07	-7.58227e-10	-1.42284	5.1257e-05	-7.58227e-10	-1.46829
87668110	chr5:87668110:C:T	3.74307e-25	-2.49922	-0.823322	1.38608e-07	-2.47974	-0.792431	8.53222e-06	-2.40162	-0.859668
87668134	chr5:87668134:T:C	1.76494e-24	-0.424366	-1.34738	3.46404e-07	-0.965449	-1.39076	1.70087e-05	-1.2172	-1.35422
87668722	chr5:87668722:G:A	5.40381e-24	-7.58227e-10	-0.652761	2.15207e-06	-7.58227e-10	-0.52963	0.000121809	-7.58227e-10	-0.602684
87668797	chr5:87668797:C:T	1.38212e-24	-0.527644	-1.48861	4.32465e-07	-0.667011	-1.4673	2.97923e-05	-0.519249	-1.49164
87668941	chr5:87668941:T:A	5.08982e-24	-7.58227e-10	-0.712623	1.65927e-06	-7.58227e-10	-0.789685	0.000104958	-7.58227e-10	-0.751579
87669111	chr5:87669111:C:T	1.76709e-24	-0.365894	-1.40464	5.88361e-07	-0.487419	-1.33906	3.97753e-05	-0.314518	-1.40737
87669177	chr5:87669177:G:A	8.47576e-25	-2.50524	-4.83947e-10	3.12516e-07	-2.45916	-4.83947e-10	2.05881e-05	-2.38043	-4.83947e-10
87669740	chr5:87669740:G:A	2.55982e-24	-7.58227e-10	-1.39993	9.1744e-07	-7.58227e-10	-1.38223	5.46197e-05	-7.58227e-10	-1.40474
87670814	chr5:87670814:G:C	3.82148e-24	-7.58227e-10	-0.999228	1.25903e-06	-7.58227e-10	-1.06572	8.26941e-05	-7.58227e-10	-0.989991
87671882	chr5:87671882:A:C	5.07639e-24	-7.58227e-10	-0.715266	1.65522e-06	-7.58227e-10	-0.79213	0.000104683	-7.58227e-10	-0.754199
87673493	chr5:87673493:T:C	2.08852e-24	-0.114052	-1.48936	6.44477e-07	-0.230331	-1.50505	4.90687e-05	-0.0244713	-1.48745
87673700	chr5:87673700:A:G	2.59309e-24	-7.58227e-10	-1.38702	8.95281e-07	-7.58227e-10	-1.40668	5.60847e-05	-7.58227e-10	-1.37828
87674445	chr5:87674445:C:A	1.93785e-24	-0.182711	-1.49557	6.01387e-07	-0.298984	-1.5056	4.52331e-05	-0.0991838	-1.49413
87674601	chr5:87674601:C:T	2.35082e-24	0.00245422	-1.48755	7.61845e-07	-0.0634107	-1.50466	5.66836e-05	0.117342	-1.485
87674781	chr5:87674781:C:G	2.30929e-24	-7.58227e-10	-1.50293	8.18118e-07	-7.58227e-10	-1.49681	4.94278e-05	-7.58227e-10	-1.50463
87676039	chr5:87676039:T:A	2.22512e-25	-2.33926	-1.50338	7.07188e-08	-2.44338	-1.50172	4.10181e-06	-2.49004	-1.50367
87676045	chr5:87676045:C:T	1.0535e-24	-2.28775	-4.83947e-10	3.3635e-07	-2.38566	-4.83947e-10	2.02696e-05	-2.39602	-4.83947e-10
87677022	chr5:87677022:G:A	2.26664e-24	-0.024688	-1.49688	7.06211e-07	-0.138404	-1.5055	5.35176e-05	0.0703995	-1.49553
87677467	chr5:87677467:T:C	3.07166e-24	-7.58227e-10	-1.21765	1.16148e-06	-7.58227e-10	-1.14637	6.66517e-05	-7.58227e-10	-1.20566
87677491	chr5:87677491:C:CT	2.11868e-25	-2.38728	-1.50437	6.88733e-08	-2.47155	-1.5	4.04533e-06	-2.50299	-1.50458
87678311	chr5:87678311:A:T	2.07795e-24	-0.115377	-1.49311	6.43291e-07	-0.231672	-1.50555	4.88068e-05	-0.0257867	-1.49148
87678625	chr5:87678625:A:G	4.45856e-25	-2.50006	-0.647565	1.65199e-07	-2.48123	-0.615435	1.01016e-05	-2.4045	-0.687953
87678797	chr5:87678797:T:A	8.82374e-25	-2.46501	-4.83947e-10	3.16341e-07	-2.44699	-4.83947e-10	1.90572e-05	-2.4577	-4.83947e-10
87678920	chr5:87678920:AC:A	1.7055e-24	-0.301729	-1.50428	3.46638e-07	-0.85536	-1.50017	1.63804e-05	-1.10605	-1.50301
87679245	chr5:87679245:G:A	2.1851e-25	-2.35782	-1.50298	6.98933e-08	-2.45468	-1.50217	4.07958e-06	-2.49586	-1.50329
87680623	chr5:87680623:T:C	9.76092e-24	-7.58227e-10	-0.061479	3.64363e-06	-7.58227e-10	-0.00308111	0.000206708	-7.58227e-10	-0.0738307
87680913	chr5:87680913:A:G	3.3128e-25	-2.25393	-1.19073	1.17506e-07	-2.40481	-1.03251	5.47976e-06	-2.49142	-1.21266
87680947	chr5:87680947:G:A	3.25071e-25	-2.27017	-1.1934	1.15909e-07	-2.41513	-1.03589	5.44448e-06	-2.49536	-1.21518
87681438	chr5:87681438:G:GA	9.29021e-24	-7.58227e-10	-0.110905	3.51838e-06	-7.58227e-10	-0.0380614	0.000198327	-7.58227e-10	-0.11522
87681608	chr5:87681608:GTGT:G	2.19428e-25	-2.35135	-1.50524	7.0506e-08	-2.45081	-1.49731	4.07887e-06	-2.49397	-1.50535
87681617	chr5:87681617:T:A	4.19706e-24	-7.58227e-10	-0.905482	1.37533e-06	-7.58227e-10	-0.977371	9.08887e-05	-7.58227e-10	-0.895504
87682447	chr5:87682447:C:T	8.70288e-25	-2.4788	-4.83947e-10	3.02057e-07	-2.4932	-4.83947e-10	1.81535e-05	-2.50627	-4.83947e-10
87683639	chr5:87683639:G:T	2.18678e-25	-2.35534	-1.50468	7.02003e-08	-2.4532	-1.49926	4.07609e-06	-2.49514	-1.50486
87683673	chr5:87683673:A:G	2.52743e-24	-7.58227e-10	-1.41266	8.74752e-07	-7.58227e-10	-1.42988	5.46132e-05	-7.58227e-10	-1.40486
87683725	chr5:87683725:A:C	1.77711e-24	-0.361528	-1.40335	5.90302e-07	-0.485519	-1.33766	3.99398e-05	-0.311745	-1.40602
87684393	chr5:87684393:T:C	3.46966e-24	-7.58227e-10	-1.09581	1.09343e-06	-7.58227e-10	-1.20674	7.44051e-05	-7.58227e-10	-1.09561
87684703	chr5:87684703:C:T	3.9319e-24	-7.58227e-10	-0.970742	1.46443e-06	-7.58227e-10	-0.914596	8.38308e-05	-7.58227e-10	-0.976339
87685242	chr5:87685242:T:C	3.44173e-25	-2.25611	-1.15037	1.23066e-07	-2.40756	-0.983536	5.69618e-06	-2.49203	-1.17332
87685442	chr5:87685442:A:T	1.97932e-24	-1.65711	-4.83947e-10	5.6648e-07	-1.86438	-4.83947e-10	3.16168e-05	-1.95145	-4.83947e-10
87685840	chr5:87685840:C:T	1.27065e-24	-2.10033	-4.83947e-10	4.19436e-07	-2.1649	-4.83947e-10	2.60974e-05	-2.1433	-4.83947e-10
87686551	chr5:87686551:CTGTT:C	3.23156e-24	0.170863	-1.33776	6.28403e-07	-0.461579	-1.29906	2.85104e-05	-0.728135	-1.32673
87686871	chr5:87686871:A:G	4.99948e-24	-7.58227e-10	-0.730531	1.622e-06	-7.58227e-10	-0.8124	0.000108677	-7.58227e-10	-0.716757
87686987	chr5:87686987:T:A	3.33801e-25	-2.25321	-1.18387	1.18353e-07	-2.40542	-1.02472	5.51905e-06	-2.4912	-1.20573
87687197	chr5:87687197:T:C	4.70334e-25	-2.49399	-0.60019	1.75234e-07	-2.47124	-0.566453	1.07845e-05	-2.38573	-0.641295
87687531	chr5:87687531:T:G	2.07449e-24	-0.123877	-1.48627	6.38794e-07	-0.239886	-1.50435	4.87435e-05	-0.0342923	-1.48428
87688053	chr5:87688053:A:C	2.30806e-24	-7.58227e-10	-1.50346	8.17302e-07	-7.58227e-10	-1.49781	4.94124e-05	-7.58227e-10	-1.50494
87688180	chr5:87688180:T:C	2.27044e-25	-2.34109	-1.48139	7.56027e-08	-2.44535	-1.43297	4.19422e-06	-2.4908	-1.48063
87688669	chr5:87688669:C:T	2.54204e-24	-0.0773836	-1.32951	5.08037e-07	-0.682543	-1.29072	2.34199e-05	-0.933072	-1.31848
87688741	chr5:87688741:C:T	4.35933e-24	-7.58227e-10	-0.867548	1.43318e-06	-7.58227e-10	-0.936167	9.04481e-05	-7.58227e-10	-0.900362
87689005	chr5:87689005:G:A	2.30542e-24	-7.58227e-10	-1.5046	8.15189e-07	-7.58227e-10	-1.5004	4.93859e-05	-7.58227e-10	-1.50547
87689843	chr5:87689843:T:C	2.74693e-22	3.27579	-4.83947e-10	3.68578e-05	2.31101	-4.83947e-10	0.0020904	2.23997	-4.83947e-10
87690008	chr5:87690008:C:CTT	2.26411e-25	-2.36481	-1.46046	7.72228e-08	-2.45961	-1.39751	4.25416e-06	-2.49785	-1.45939
87690113	chr5:87690113:A:C	1.80821e-24	-0.343322	-1.4042	5.93393e-07	-0.47914	-1.33882	4.0201e-05	-0.305041	-1.40621
87690491	chr5:87690491:C:T	2.30214e-25	-2.34122	-1.46739	7.74465e-08	-2.44593	-1.4083	4.25349e-06	-2.49105	-1.46635
87690542	chr5:87690542:C:T	2.06336e-24	-0.110808	-1.50472	4.05605e-07	-0.697731	-1.50071	1.90204e-05	-0.955959	-1.50367
87690845	chr5:87690845:C:T	2.43041e-24	0.0412852	-1.49309	4.71992e-07	-0.564413	-1.48244	2.18464e-05	-0.831542	-1.48956
87690851	chr5:87690851:C:T	2.27164e-24	-0.027279	-1.49209	4.45385e-07	-0.623805	-1.48107	2.06996e-05	-0.886598	-1.48843
87691064	chr5:87691064:T:C	2.02132e-24	-0.132203	-1.50391	6.36331e-07	-0.246534	-1.50156	4.75118e-05	-0.040867	-1.50329
87691121	chr5:87691121:G:A	4.6308e-25	-2.48815	-0.621569	1.72985e-07	-2.46184	-0.588771	1.07482e-05	-2.36851	-0.661896
87691636	chr5:87691636:C:T	2.28861e-25	-2.33748	-1.47703	7.63309e-08	-2.44317	-1.42557	4.21773e-06	-2.48965	-1.47619
87691871	chr5:87691871:C:T	3.31807e-24	-7.58227e-10	-1.14048	1.1317e-06	-7.58227e-10	-1.17234	6.94762e-05	-7.58227e-10	-1.16415
87691919	chr5:87691919:G:T	3.86678e-24	-7.58227e-10	-0.987444	1.27677e-06	-7.58227e-10	-1.05173	8.36916e-05	-7.58227e-10	-0.978
87691979	chr5:87691979:T:C	2.58046e-24	-7.58227e-10	-1.3919	9.38523e-07	-7.58227e-10	-1.35951	5.45105e-05	-7.58227e-10	-1.40675
87692077	chr5:87692077:T:C	2.09437e-24	-0.228908	-1.37171	8.06569e-07	-0.212466	-1.29856	5.59492e-05	-0.00640745	-1.37429
87692168	chr5:87692168:G:A	1.96548e-24	-0.161834	-1.50229	3.9004e-07	-0.741061	-1.49651	1.83572e-05	-0.99474	-1.50038
87692225	chr5:87692225:C:T	3.30591e-25	-2.25042	-1.19632	1.16663e-07	-2.40359	-1.04094	5.45774e-06	-2.49037	-1.21773
87692320	chr5:87692320:C:T	2.25554e-25	-2.34419	-1.48487	7.4998e-08	-2.44727	-1.43909	4.17518e-06	-2.49183	-1.48415
87692545	chr5:87692545:AG:A	2.07918e-24	-0.114839	-1.49305	6.43707e-07	-0.231038	-1.50554	4.88432e-05	-0.0250782	-1.49144
87692934	chr5:87692934:C:A	2.13689e-24	-0.0804888	-1.50003	4.20236e-07	-0.670119	-1.49288	1.96571e-05	-0.929092	-1.49761
87693256	chr5:87693256:A:C	9.88884e-25	-2.35104	-4.83947e-10	3.97061e-07	-2.21973	-4.83947e-10	2.1182e-05	-2.35199	-4.83947e-10
87693490	chr5:87693490:C:T	3.22518e-24	-7.58227e-10	-1.16888	1.10096e-06	-7.58227e-10	-1.19988	6.90462e-05	-7.58227e-10	-1.17036
87693991	chr5:87693991:A:G	1.83716e-24	-0.367532	-1.36411	6.16378e-07	-0.491293	-1.28866	4.12905e-05	-0.317845	-1.36666
87694443	chr5:87694443:A:G	2.26161e-25	-2.34791	-1.47847	7.56547e-08	-2.44971	-1.42792	4.19718e-06	-2.49308	-1.47764
87694733	chr5:87694733:T:C	2.45053e-24	-7.58227e-10	-1.44356	8.48802e-07	-7.58227e-10	-1.45999	5.26991e-05	-7.58227e-10	-1.44054
87694991	chr5:87694991:G:A	5.37318e-24	-7.58227e-10	-0.658446	1.73538e-06	-7.58227e-10	-0.744834	0.000116896	-7.58227e-10	-0.643858
87695020	chr5:87695020:C:A	5.34919e-24	-7.58227e-10	-0.662921	1.72797e-06	-7.58227e-10	-0.749113	0.000116371	-7.58227e-10	-0.64836
87695063	chr5:87695063:C:T	2.3259e-24	-7.58227e-10	-1.49576	8.3029e-07	-7.58227e-10	-1.48204	4.95812e-05	-7.58227e-10	-1.50153
87695819	chr5:87695819:T:C	2.79773e-25	-2.21926	-1.39439	7.78445e-08	-2.45453	-1.39457	4.93333e-06	-2.41975	-1.38937
87696159	chr5:87696159:C:T	4.82988e-25	-2.49298	-0.574652	1.8041e-07	-2.46918	-0.539406	1.10887e-05	-2.38253	-0.616685
87696667	chr5:87696667:T:C	6.03783e-24	-7.58227e-10	-0.54182	2.18792e-06	-7.58227e-10	-0.513112	0.000148448	-7.58227e-10	-0.404905
87696711	chr5:87696711:G:C	2.2818e-25	-2.33776	-1.47973	7.59626e-08	-2.44339	-1.43019	4.2057e-06	-2.48977	-1.47893
87697319	chr5:87697319:A:G	2.34062e-24	-7.58227e-10	-1.48945	8.27189e-07	-7.58227e-10	-1.48578	5.03688e-05	-7.58227e-10	-1.48577
87698405	chr5:87698405:C:T	3.39267e-25	-2.22946	-1.19137	1.19077e-07	-2.39013	-1.03391	5.51699e-06	-2.48442	-1.21288
87698485	chr5:87698485:T:C	4.95724e-25	-2.49847	-0.543133	1.8453e-07	-2.4788	-0.507207	1.12345e-05	-2.40033	-0.585818
87698566	chr5:87698566:G:A	1.88451e-24	-0.249542	-1.45666	3.89401e-07	-0.811153	-1.42805	1.77766e-05	-1.0744	-1.45286
87698593	chr5:87698593:A:G	9.91815e-25	-2.34808	-4.83947e-10	3.98646e-07	-2.21574	-4.83947e-10	2.12469e-05	-2.34893	-4.83947e-10
87698830	chr5:87698830:T:A	2.3253e-24	-0.178548	-1.31747	4.72848e-07	-0.768451	-1.27659	2.18937e-05	-1.01279	-1.30615
87698912	chr5:87698912:T:C	2.30628e-24	-7.58227e-10	-1.50423	8.17905e-07	-7.58227e-10	-1.49707	4.93795e-05	-7.58227e-10	-1.5056
87698970	chr5:87698970:C:T	2.48382e-24	-7.58227e-10	-1.43007	8.61668e-07	-7.58227e-10	-1.44495	5.36313e-05	-7.58227e-10	-1.42301
87699918	chr5:87699918:C:T	2.6519e-24	-7.58227e-10	-1.36459	1.00946e-06	-7.58227e-10	-1.28665	5.66887e-05	-7.58227e-10	-1.36756
87700575	chr5:87700575:T:C	2.50629e-24	-7.58227e-10	-1.42106	8.68668e-07	-7.58227e-10	-1.43686	5.41378e-05	-7.58227e-10	-1.41361
87701232	chr5:87701232:C:T	8.91391e-25	-2.45484	-4.83947e-10	2.99169e-07	-2.50281	-4.83947e-10	1.8505e-05	-2.4871	-4.83947e-10
87701401	chr5:87701401:T:C	4.20684e-24	-7.58227e-10	-0.903154	1.59193e-06	-7.58227e-10	-0.831114	8.95817e-05	-7.58227e-10	-0.909988
87701670	chr5:87701670:G:A	4.60143e-24	0.0824205	-0.895918	2.05858e-06	-0.00835344	-0.565693	5.47806e-05	-0.506605	-0.895199
87701895	chr5:87701895:A:G	2.26794e-25	-2.3363	-1.48728	7.50301e-08	-2.44252	-1.44341	4.17535e-06	-2.48932	-1.48662
87702086	chr5:87702086:C:T	1.97519e-24	-0.161561	-1.49764	3.92941e-07	-0.740761	-1.4894	1.84569e-05	-0.994903	-1.4948
87702549	chr5:87702549:C:T	2.30531e-25	-2.31224	-1.49499	6.98532e-08	-2.48892	-1.4685	4.26339e-06	-2.46033	-1.49475
87702793	chr5:87702793:G:C	5.68726e-24	-7.58227e-10	-0.601637	1.83029e-06	-7.58227e-10	-0.691587	0.000123815	-7.58227e-10	-0.58635
87703067	chr5:87703067:TC:T	4.77888e-25	-2.49791	-0.580337	1.7794e-07	-2.47724	-0.545133	1.08655e-05	-2.39731	-0.622233
87703114	chr5:87703114:G:A	4.96925e-25	-2.50009	-0.539096	1.84875e-07	-2.4811	-0.503036	1.12278e-05	-2.40478	-0.581965
87703144	chr5:87703144:T:C	2.98594e-24	-7.58227e-10	-1.24595	1.07999e-06	-7.58227e-10	-1.21911	6.25067e-05	-7.58227e-10	-1.26987
87704283	chr5:87704283:A:G	7.61077e-24	-7.58227e-10	-0.310301	2.79869e-06	-7.58227e-10	-0.26691	0.000160324	-7.58227e-10	-0.32794
87704311	chr5:87704311:A:G	2.02188e-24	-0.145552	-1.49029	6.25925e-07	-0.259354	-1.50523	4.75552e-05	-0.0547762	-1.48847
87704814	chr5:87704814:T:C	1.96506e-24	-0.166163	-1.49818	3.91057e-07	-0.744784	-1.49018	1.83765e-05	-0.998639	-1.49543
87705495	chr5:87705495:T:G	2.77911e-25	-2.27079	-1.34953	7.93906e-08	-2.4795	-1.34993	5.00069e-06	-2.45223	-1.34333
87706062	chr5:87706062:G:A	2.32964e-24	-0.146018	-1.34813	4.77571e-07	-0.724866	-1.31024	2.18915e-05	-0.981225	-1.33782
87706073	chr5:87706073:C:T	3.38945e-25	-2.22363	-1.19815	1.18448e-07	-2.38689	-1.04246	5.48874e-06	-2.48296	-1.21948
87706369	chr5:87706369:A:G	2.2458e-25	-2.34304	-1.49035	7.42955e-08	-2.44684	-1.44893	4.15306e-06	-2.49157	-1.48972
87707185	chr5:87707185:A:T	2.1882e-24	-0.241723	-1.31506	4.50824e-07	-0.818635	-1.2741	2.09525e-05	-1.0592	-1.30368
87707242	chr5:87707242:T:C	2.18595e-25	-2.36609	-1.49431	7.27691e-08	-2.45979	-1.45674	4.11047e-06	-2.49782	-1.49378
87707432	chr5:87707432:C:T	8.48357e-25	-2.50432	-4.83947e-10	3.01829e-07	-2.49396	-4.83947e-10	1.93176e-05	-2.44412	-4.83947e-10
87707787	chr5:87707787:A:G	2.31236e-24	-7.58227e-10	-1.5016	8.19802e-07	-7.58227e-10	-1.49475	4.94713e-05	-7.58227e-10	-1.50375
87707904	chr5:87707904:AC:A	9.77756e-25	-2.36236	-4.83947e-10	3.39892e-07	-2.37519	-4.83947e-10	2.21385e-05	-2.30782	-4.83947e-10
87707905	chr5:87707905:C:A	6.29224e-25	-2.37516	-0.427975	2.21345e-07	-2.45963	-0.344458	1.10972e-05	-2.50356	-0.494886
87708001	chr5:87708001:GT:G	2.31987e-24	-7.58227e-10	-1.49835	8.2394e-07	-7.58227e-10	-1.48972	4.95882e-05	-7.58227e-10	-1.50139
87708699	chr5:87708699:T:C	4.96664e-25	-2.4971	-0.542607	1.85183e-07	-2.47599	-0.506482	1.1302e-05	-2.39499	-0.585164
87708807	chr5:87708807:T:C	5.6862e-24	-7.58227e-10	-0.601823	1.82964e-06	-7.58227e-10	-0.691941	0.000123756	-7.58227e-10	-0.586824
87710238	chr5:87710238:C:A	2.57069e-24	0.0978661	-1.49356	4.915e-07	-0.522538	-1.48382	2.26839e-05	-0.79338	-1.4901
87710288	chr5:87710288:A:G	2.40547e-24	0.0184915	-1.48061	7.36945e-07	-0.0985757	-1.50273	5.67871e-05	0.112561	-1.47839
87710763	chr5:87710763:G:A	2.24301e-24	-0.0567222	-1.47533	6.8614e-07	-0.171961	-1.50077	5.28872e-05	0.0359068	-1.47288
87711051	chr5:87711051:C:T	2.27606e-24	-0.0357567	-1.48166	6.98892e-07	-0.151247	-1.50307	5.36806e-05	0.0573813	-1.47947
87711211	chr5:87711211:T:C	1.86229e-24	-0.310634	-1.40743	6.20523e-07	-0.430647	-1.34261	4.21155e-05	-0.255119	-1.4096
87711328	chr5:87711328:T:G	2.53155e-24	0.0874009	-1.49844	4.89437e-07	-0.519953	-1.49061	2.26429e-05	-0.78957	-1.49572
87712320	chr5:87712320:T:C	1.8934e-24	-0.332919	-1.36857	6.36013e-07	-0.45529	-1.29331	4.2659e-05	-0.280889	-1.37101
87712540	chr5:87712540:T:C	4.6482e-25	-2.49271	-0.613264	1.73318e-07	-2.46875	-0.579937	1.06893e-05	-2.3817	-0.654191
87712728	chr5:87712728:A:T	2.96998e-24	-7.58227e-10	-1.25131	1.07393e-06	-7.58227e-10	-1.22474	6.21892e-05	-7.58227e-10	-1.27496
87712872	chr5:87712872:GGCCCA:G	2.46628e-24	-7.58227e-10	-1.43715	8.82391e-07	-7.58227e-10	-1.42118	5.24649e-05	-7.58227e-10	-1.445
87713833	chr5:87713833:G:A	1.97247e-24	-0.164008	-1.49657	3.94723e-07	-0.73772	-1.48791	1.85488e-05	-0.991176	-1.49356
87713940	chr5:87713940:A:T	3.37564e-25	-2.23577	-1.19009	1.18902e-07	-2.39371	-1.03181	5.5164e-06	-2.48596	-1.21146
87713944	chr5:87713944:G:A	1.86761e-24	-0.21933	-1.49588	3.77063e-07	-0.784433	-1.48697	1.77847e-05	-1.03403	-1.49276
87714113	chr5:87714113:C:T	2.24045e-25	-2.34523	-1.49054	7.42276e-08	-2.44743	-1.44925	4.15126e-06	-2.4918	-1.48993
87714490	chr5:87714490:TG:T	8.76117e-25	-2.47212	-4.83947e-10	3.01681e-07	-2.49445	-4.83947e-10	1.83208e-05	-2.4971	-4.83947e-10
87715661	chr5:87715661:T:C	2.43904e-24	-7.58227e-10	-1.44826	8.47783e-07	-7.58227e-10	-1.46119	5.26055e-05	-7.58227e-10	-1.44232
87715876	chr5:87715876:A:AT	2.2291e-25	-2.35272	-1.48813	7.42515e-08	-2.4517	-1.44466	4.15233e-06	-2.49398	-1.48749
87716243	chr5:87716243:T:G	8.86031e-25	-2.46087	-4.83947e-10	2.98634e-07	-2.5046	-4.83947e-10	1.8436e-05	-2.49083	-4.83947e-10
87716353	chr5:87716353:A:G	2.21657e-25	-2.37286	-1.47363	7.52399e-08	-2.46374	-1.4194	4.19042e-06	-2.4996	-1.47274
87716404	chr5:87716404:A:C	5.68863e-24	-7.58227e-10	-0.601396	1.83033e-06	-7.58227e-10	-0.691565	0.000123811	-7.58227e-10	-0.586387
87716428	chr5:87716428:C:T	1.86211e-24	-0.348938	-1.36922	6.25804e-07	-0.470692	-1.29409	4.19562e-05	-0.296849	-1.37166
87717158	chr5:87717158:T:C	4.57835e-24	-7.58227e-10	-0.818527	1.50274e-06	-7.58227e-10	-0.888774	9.48414e-05	-7.58227e-10	-0.852933
87717955	chr5:87717955:T:C	1.87945e-24	-0.328838	-1.38005	6.29461e-07	-0.451265	-1.30769	4.23584e-05	-0.276614	-1.38236
87718228	chr5:87718228:T:C	2.39199e-24	-7.58227e-10	-1.46774	8.26219e-07	-7.58227e-10	-1.48696	5.08523e-05	-7.58227e-10	-1.47621
87718516	chr5:87718516:T:C	2.3106e-24	-7.58227e-10	-1.50236	8.18747e-07	-7.58227e-10	-1.49604	4.94449e-05	-7.58227e-10	-1.50428
87719197	chr5:87719197:A:T	8.55069e-25	-2.49644	-4.83947e-10	3.00155e-07	-2.49952	-4.83947e-10	1.81989e-05	-2.50378	-4.83947e-10
87719264	chr5:87719264:C:T	2.4777e-24	-7.58227e-10	-1.43254	8.59705e-07	-7.58227e-10	-1.44723	5.34791e-05	-7.58227e-10	-1.42585
87719494	chr5:87719494:C:A	2.17262e-25	-2.37829	-1.48823	7.30949e-08	-2.46746	-1.4446	4.12217e-06	-2.50119	-1.48757
87720089	chr5:87720089:T:A	2.18224e-25	-2.37945	-1.48265	7.37886e-08	-2.46817	-1.43444	4.14448e-06	-2.50147	-1.48189
87720921	chr5:87720921:TC:T	8.91469e-25	-2.45475	-4.83947e-10	3.14346e-07	-2.45332	-4.83947e-10	1.84527e-05	-2.48993	-4.83947e-10
87721381	chr5:87721381:C:T	4.71453e-25	-2.49969	-0.592106	1.75054e-07	-2.48075	-0.557975	1.06768e-05	-2.40417	-0.632893
87721519	chr5:87721519:G:A	8.60929e-25	-2.48961	-4.83947e-10	3.00166e-07	-2.49948	-4.83947e-10	1.85235e-05	-2.4861	-4.83947e-10
87721894	chr5:87721894:A:T	2.45092e-24	-7.58227e-10	-1.4434	8.76255e-07	-7.58227e-10	-1.42816	5.2147e-05	-7.58227e-10	-1.45107
87723639	chr5:87723639:C:T	1.95183e-25	-2.4977	-1.47598	6.96227e-08	-2.48732	-1.4734	4.1841e-06	-2.50006	-1.47379
87724805	chr5:87724805:G:C	5.40572e-25	-1.89701	-1.05799	2.03223e-07	-1.80576	-1.08376	1.18381e-05	-1.91855	-1.01527
87725025	chr5:87725025:T:C	6.23432e-24	-7.58227e-10	-0.509795	2.30665e-06	-7.58227e-10	-0.460265	0.000133482	-7.58227e-10	-0.511174
87726533	chr5:87726533:C:T	2.27199e-25	-2.45238	-1.36941	7.76639e-08	-2.50693	-1.3445	4.64814e-06	-2.50418	-1.3645
87726964	chr5:87726964:A:G	7.18842e-25	-1.96034	-0.70964	2.6981e-07	-1.88454	-0.721556	1.58887e-05	-1.98897	-0.650558
87727169	chr5:87727169:T:C	6.12926e-24	-0.698788	0.171996	1.3221e-06	-1.23583	0.218986	7.90203e-05	-1.33649	0.301058
87727575	chr5:87727575:G:T	6.36827e-24	-7.58227e-10	-0.488537	2.81109e-06	-7.58227e-10	-0.262488	0.000141564	-7.58227e-10	-0.452387
87727840	chr5:87727840:T:A	5.9042e-25	-1.95814	-0.908643	2.21205e-07	-1.88331	-0.921413	1.2988e-05	-1.98825	-0.852861
87728160	chr5:87728160:T:G	5.9218e-25	-1.93692	-0.926888	2.22056e-07	-1.86122	-0.939662	1.29994e-05	-1.96795	-0.872291
87728179	chr5:87728179:C:G	8.52608e-25	-2.49932	-4.83947e-10	3.0116e-07	-2.49618	-4.83947e-10	1.81269e-05	-2.50774	-4.83947e-10
87728255	chr5:87728255:T:C	5.37298e-25	-1.87002	-1.09104	2.03598e-07	-1.78121	-1.10645	1.17451e-05	-1.89413	-1.04758
87728582	chr5:87728582:C:T	5.66347e-25	-1.88261	-1.0258	2.1403e-07	-1.79546	-1.04224	1.24213e-05	-1.90668	-0.979045
87728668	chr5:87728668:T:C	2.72317e-24	-7.58227e-10	-1.33807	1.02423e-06	-7.58227e-10	-1.27212	5.79005e-05	-7.58227e-10	-1.34641
87729198	chr5:87729198:T:G	6.86904e-24	-7.58227e-10	-0.412841	2.5256e-06	-7.58227e-10	-0.369583	0.000145915	-7.58227e-10	-0.422113
87729327	chr5:87729327:C:T	1.62038e-24	-0.631909	-1.22529	4.30043e-07	-0.850405	-1.28953	1.97927e-05	-1.24072	-1.17911
87729660	chr5:87729660:G:T	1.38969e-24	-2.01078	-4.83947e-10	4.2583e-07	-2.14978	-4.83947e-10	2.35234e-05	-2.24715	-4.83947e-10
87729988	chr5:87729988:T:C	5.37433e-25	-1.96488	-0.995939	1.66283e-07	-2.14598	-0.944149	7.89028e-06	-2.30965	-1.02985
87730217	chr5:87730217:C:T	5.15512e-25	-1.99823	-1.00423	1.59624e-07	-2.17243	-0.958563	7.63076e-06	-2.32854	-1.04441
87730936	chr5:87730936:T:C	2.67235e-24	-7.58227e-10	-1.35691	9.22058e-07	-7.58227e-10	-1.37721	5.66312e-05	-7.58227e-10	-1.36858
87731574	chr5:87731574:C:T	2.72789e-25	-2.50499	-1.13393	8.01736e-08	-2.50626	-1.31336	5.84582e-06	-2.50773	-1.13168
87731581	chr5:87731581:T:C	6.40453e-25	-1.97092	-0.814529	2.44363e-07	-1.86998	-0.835183	1.41867e-05	-1.97896	-0.77388
87732197	chr5:87732197:A:G	1.0763e-24	-1.45187	-0.814461	2.07984e-07	-1.84073	-1.02562	1.62444e-05	-1.90486	-0.712533
87732220	chr5:87732220:A:G	2.3198e-24	-7.58227e-10	-1.49839	8.11654e-07	-7.58227e-10	-1.50474	4.96804e-05	-7.58227e-10	-1.49953
87733998	chr5:87733998:T:A	2.46173e-24	-7.58227e-10	-1.439	8.74009e-07	-7.58227e-10	-1.43073	5.28561e-05	-7.58227e-10	-1.43757
87734335	chr5:87734335:A:G	4.99526e-25	-1.73269	-1.30127	1.78432e-07	-1.80056	-1.21905	1.11679e-05	-1.69225	-1.29984
87734347	chr5:87734347:C:T	4.82962e-24	-7.58227e-10	-0.765098	1.72266e-06	-7.58227e-10	-0.75219	0.000118115	-7.58227e-10	-0.633477
87734548	chr5:87734548:A:T	8.50195e-25	-2.50216	-4.83947e-10	2.99189e-07	-2.50274	-4.83947e-10	1.81414e-05	-2.50694	-4.83947e-10
87734565	chr5:87734565:G:A	5.19047e-25	-1.89986	-1.09577	1.94627e-07	-1.82113	-1.1116	1.11045e-05	-1.9332	-1.06459
87735066	chr5:87735066:G:A	1.21027e-24	-1.447	-0.702026	4.37828e-07	-1.43067	-0.691325	2.16051e-05	-1.66399	-0.66822
87735150	chr5:87735150:T:G	3.33749e-25	-1.97819	-1.45905	9.99187e-08	-2.16058	-1.43888	5.04101e-06	-2.32146	-1.46607
87735594	chr5:87735594:G:A	2.75809e-24	-1.32533	-4.83947e-10	3.81021e-07	-2.26096	-4.83947e-10	1.85945e-05	-2.48227	-4.83947e-10
87735870	chr5:87735870:G:A	2.60355e-24	-7.58227e-10	-1.38299	8.89565e-07	-7.58227e-10	-1.41308	5.54042e-05	-7.58227e-10	-1.39048
87736117	chr5:87736117:C:T	2.30192e-22	3.09905	-4.83947e-10	3.14386e-05	2.15197	-4.83947e-10	0.00179101	2.0854	-4.83947e-10
87736589	chr5:87736589:G:A	4.6346e-25	-1.88406	-1.22484	1.78842e-07	-1.77214	-1.24517	1.01369e-05	-1.88821	-1.20074
87736780	chr5:87736780:C:T	2.1539e-25	-2.50537	-1.3698	7.97241e-08	-2.48059	-1.34466	4.74724e-06	-2.4878	-1.35977
87737711	chr5:87737711:A:T	2.38101e-24	-7.58227e-10	-1.47234	8.42621e-07	-7.58227e-10	-1.4673	5.10744e-05	-7.58227e-10	-1.47186
87738039	chr5:87738039:A:C	1.53575e-24	-1.91084	-4.83947e-10	4.50965e-07	-2.09243	-4.83947e-10	2.32644e-05	-2.25822	-4.83947e-10
87738438	chr5:87738438:A:G	2.03497e-25	-2.5076	-1.42437	7.59068e-08	-2.4678	-1.40651	4.5319e-06	-2.47651	-1.41749
87738535	chr5:87738535:G:A	4.74539e-25	-1.86927	-1.216	1.84375e-07	-1.75556	-1.23129	1.03961e-05	-1.87275	-1.19095
87739834	chr5:87739834:T:C	2.09825e-25	-2.50626	-1.39509	7.75472e-08	-2.47703	-1.3759	4.63742e-06	-2.48466	-1.38632
87739984	chr5:87739984:T:G	2.5166e-24	-1.26658	-0.15038	6.05898e-07	-1.69495	-0.102159	3.54808e-05	-1.79736	-0.0387875
87740311	chr5:87740311:A:G	2.11742e-25	-2.50188	-1.39037	7.70787e-08	-2.48891	-1.37007	4.61378e-06	-2.49477	-1.38132
87741089	chr5:87741089:G:A	9.70954e-25	-1.51731	-0.852031	3.61359e-07	-1.47239	-0.841552	1.78163e-05	-1.70048	-0.824542
87741259	chr5:87741259:T:C	4.15216e-25	-1.90154	-1.31728	1.233e-07	-2.11092	-1.27828	6.02405e-06	-2.27685	-1.33253
87742187	chr5:87742187:G:A	8.92871e-25	-2.45318	-4.83947e-10	3.70231e-07	-2.28969	-4.83947e-10	2.5164e-05	-2.17972	-4.83947e-10
87742495	chr5:87742495:T:A	3.07362e-24	-7.58227e-10	-1.21701	1.00343e-06	-7.58227e-10	-1.29264	6.84221e-05	-7.58227e-10	-1.17944
87742596	chr5:87742596:A:C	9.28101e-25	-1.54347	-0.871007	3.45483e-07	-1.49898	-0.859889	1.70833e-05	-1.72331	-0.843733
87742715	chr5:87742715:C:T	2.7876e-24	-7.58227e-10	-1.31468	1.06577e-06	-7.58227e-10	-1.23236	5.95408e-05	-7.58227e-10	-1.31848
87743159	chr5:87743159:A:G	4.77589e-25	-1.9194	-1.15947	1.8458e-07	-1.81006	-1.17568	1.0485e-05	-1.92287	-1.13233
87743818	chr5:87743818:A:T	4.16481e-24	-7.58227e-10	-0.913195	1.51079e-06	-7.58227e-10	-0.883429	8.89624e-05	-7.58227e-10	-0.916925
87744160	chr5:87744160:C:T	4.08178e-25	-1.86064	-1.37528	1.20834e-07	-2.06507	-1.34433	5.85055e-06	-2.24819	-1.39041
87744732	chr5:87744732:T:C	2.19937e-25	-2.46759	-1.38669	6.74962e-08	-2.48678	-1.50497	4.57068e-06	-2.49552	-1.38996
87744796	chr5:87744796:A:G	4.5518e-25	-1.88995	-1.23698	1.76496e-07	-1.77979	-1.25072	9.94763e-06	-1.89444	-1.21336
87744921	chr5:87744921:T:C	1.16463e-24	-2.18746	-4.83947e-10	3.54884e-07	-2.33203	-4.83947e-10	2.16945e-05	-2.32808	-4.83947e-10
87745093	chr5:87745093:T:C	2.39064e-24	-7.58227e-10	-1.4683	8.46222e-07	-7.58227e-10	-1.46304	5.12975e-05	-7.58227e-10	-1.4675
87745140	chr5:87745140:A:C	2.64665e-24	-1.28267	-0.083899	6.40372e-07	-1.70735	-0.0344129	3.75565e-05	-1.80878	0.0294897
87745143	chr5:87745143:T:C	3.55379e-25	-2.05713	-1.31731	1.08548e-07	-2.23809	-1.27854	5.49516e-06	-2.37315	-1.32812
87745329	chr5:87745329:C:G	4.81457e-25	-1.89308	-1.17772	1.86497e-07	-1.78188	-1.19352	1.05603e-05	-1.89661	-1.15143
87745540	chr5:87745540:G:A	2.88619e-24	-7.58227e-10	-1.27993	9.49134e-07	-7.58227e-10	-1.34827	6.4022e-05	-7.58227e-10	-1.24591
87746206	chr5:87746206:G:A	9.41336e-25	-1.55405	-0.846267	3.50548e-07	-1.50964	-0.834676	1.73669e-05	-1.73236	-0.818212
87746487	chr5:87746487:A:G	2.4763e-24	-7.58227e-10	-1.4331	8.67363e-07	-7.58227e-10	-1.43836	5.23243e-05	-7.58227e-10	-1.44768
87746526	chr5:87746526:T:A	7.3222e-24	-7.58227e-10	-0.348954	3.37812e-06	-7.58227e-10	-0.0787421	0.000161952	-7.58227e-10	-0.317839
87747100	chr5:87747100:C:T	2.29706e-24	-1.15551	-0.352721	5.46545e-07	-1.59374	-0.306463	3.19262e-05	-1.69147	-0.25024
87747181	chr5:87747181:G:A	3.39929e-24	-7.58227e-10	-1.1163	1.16184e-06	-7.58227e-10	-1.14606	7.14455e-05	-7.58227e-10	-1.1362
87747363	chr5:87747363:C:G	2.47097e-24	-7.58227e-10	-1.43526	8.32431e-07	-7.58227e-10	-1.47947	5.23953e-05	-7.58227e-10	-1.44632
87747894	chr5:87747894:G:A	7.25218e-24	-7.58227e-10	-0.358563	3.34169e-06	-7.58227e-10	-0.0895856	0.000160388	-7.58227e-10	-0.327541
87748182	chr5:87748182:T:C	2.44483e-24	-7.58227e-10	-1.44589	8.40451e-07	-7.58227e-10	-1.46988	5.15277e-05	-7.58227e-10	-1.46302
87748216	chr5:87748216:C:T	2.30636e-24	-7.58227e-10	-1.5042	8.11173e-07	-7.58227e-10	-1.50534	4.95698e-05	-7.58227e-10	-1.50176
87748747	chr5:87748747:C:T	6.1459e-24	-7.58227e-10	-0.52408	2.0261e-06	-7.58227e-10	-0.589949	0.000142794	-7.58227e-10	-0.443734
87749324	chr5:87749324:C:T	2.34442e-24	-7.58227e-10	-1.48783	8.26969e-07	-7.58227e-10	-1.48605	4.99814e-05	-7.58227e-10	-1.49349
87749406	chr5:87749406:G:C	3.00859e-24	-7.58227e-10	-1.2384	1.10254e-06	-7.58227e-10	-1.19844	6.40278e-05	-7.58227e-10	-1.24582
87749575	chr5:87749575:A:G	2.60134e-24	-7.58227e-10	-1.38384	8.88933e-07	-7.58227e-10	-1.4138	5.53586e-05	-7.58227e-10	-1.39131
87749711	chr5:87749711:G:A	2.64585e-24	-1.27429	-0.09258	6.39815e-07	-1.70049	-0.042148	3.74516e-05	-1.80226	0.0201725
87750728	chr5:87750728:A:T	9.72409e-25	-1.48896	-0.878887	1.9158e-07	-1.86929	-1.07922	1.46991e-05	-1.93419	-0.783159
87750745	chr5:87750745:T:C	1.18919e-24	-2.1666	-4.83947e-10	4.55019e-07	-2.08348	-4.83947e-10	2.56253e-05	-2.16156	-4.83947e-10
87751453	chr5:87751453:C:T	3.49912e-25	-2.0299	-1.36004	1.07273e-07	-2.20333	-1.32511	5.36493e-06	-2.3517	-1.37356
87751831	chr5:87751831:T:C	1.29155e-24	-2.08402	-4.83947e-10	6.10262e-07	-1.78993	-4.83947e-10	3.05861e-05	-1.98459	-4.83947e-10
87752699	chr5:87752699:G:A	8.71968e-25	-2.47687	-4.83947e-10	3.13894e-07	-2.45476	-4.83947e-10	1.98536e-05	-2.41676	-4.83947e-10
87752942	chr5:87752942:G:A	5.85771e-25	-2.21379	-0.660898	1.97053e-07	-2.34579	-0.574559	9.6188e-06	-2.44999	-0.691431
87753211	chr5:87753211:G:T	4.99808e-24	-7.58227e-10	-0.730811	2.15993e-06	-7.58227e-10	-0.525987	0.000116186	-7.58227e-10	-0.649951
87753508	chr5:87753508:A:G	1.88248e-25	-2.5054	-1.50446	6.96701e-08	-2.45585	-1.50419	4.19844e-06	-2.46523	-1.5052
87753642	chr5:87753642:TC:T	3.39559e-25	-2.21056	-1.20942	1.08704e-07	-2.35155	-1.16364	5.64688e-06	-2.44976	-1.22428
87753695	chr5:87753695:A:G	2.3208e-24	-7.58227e-10	-1.49795	8.14585e-07	-7.58227e-10	-1.50114	5.00086e-05	-7.58227e-10	-1.49294
87753733	chr5:87753733:A:G	8.81233e-24	0.0324745	-0.196188	1.70042e-06	-0.676484	-0.0887038	7.6636e-05	-0.94647	-0.119602
87754384	chr5:87754384:C:T	1.15911e-23	-0.442958	0.553329	2.67644e-06	-1.01542	0.703849	0.000116325	-1.29524	0.646489
87754550	chr5:87754550:G:T	6.53905e-25	-2.27743	-0.487226	2.26994e-07	-2.39194	-0.386952	1.11294e-05	-2.4756	-0.519947
87754599	chr5:87754599:A:G	7.58871e-24	-1.03862	0.725417	2.12458e-06	-1.43568	0.89319	9.34692e-05	-1.6854	0.817894
87755092	chr5:87755092:A:G	9.32594e-25	-2.40965	-4.83947e-10	3.75096e-07	-2.27664	-4.83947e-10	2.07374e-05	-2.3732	-4.83947e-10
87756009	chr5:87756009:C:T	1.08364e-23	-0.39971	0.442756	2.48541e-06	-0.98002	0.594395	0.000107423	-1.26103	0.532663
87756284	chr5:87756284:T:C	8.87213e-25	-2.45954	-4.83947e-10	3.36989e-07	-2.38377	-4.83947e-10	1.95353e-05	-2.43292	-4.83947e-10
87756594	chr5:87756594:C:T	2.50453e-24	-7.58227e-10	-1.42176	8.54705e-07	-7.58227e-10	-1.45306	5.34693e-05	-7.58227e-10	-1.42603
87756657	chr5:87756657:A:G	9.98978e-24	-0.346241	0.307938	2.26187e-06	-0.933643	0.453774	9.75804e-05	-1.21898	0.39452
87756687	chr5:87756687:G:A	2.45248e-24	-7.58227e-10	-1.44276	8.51181e-07	-7.58227e-10	-1.45719	5.24136e-05	-7.58227e-10	-1.44597
87756856	chr5:87756856:G:A	4.41565e-24	-0.76235	-0.0923605	1.78032e-06	-0.765952	0.0466859	7.5101e-05	-1.02637	-0.0599394
87757658	chr5:87757658:G:C	2.34758e-24	-7.58227e-10	-1.48648	8.37728e-07	-7.58227e-10	-1.47312	5.01474e-05	-7.58227e-10	-1.49017
87758091	chr5:87758091:T:C	2.30109e-25	-2.46758	-1.34148	8.73636e-08	-2.3751	-1.35864	5.47869e-06	-2.37792	-1.32636
87758288	chr5:87758288:GC:G	3.49098e-24	-7.58227e-10	-1.08968	1.31568e-06	-7.58227e-10	-1.02171	7.34658e-05	-7.58227e-10	-1.10832
87758764	chr5:87758764:C:T	6.2537e-24	-0.334359	-0.172333	1.29362e-06	-0.898616	-0.139998	6.57016e-05	-1.18181	-0.0382071
87759108	chr5:87759108:G:A	2.26744e-25	-2.46832	-1.35547	8.60603e-08	-2.37643	-1.37234	5.40473e-06	-2.37868	-1.33919
87759530	chr5:87759530:G:C	3.00973e-25	-2.03613	-1.50447	9.82553e-08	-2.11785	-1.4984	6.45782e-06	-2.03509	-1.50476
87759873	chr5:87759873:A:C	5.89769e-24	0.0717648	-0.637069	1.31328e-06	-0.560788	-0.462744	5.15805e-05	-0.905062	-0.556934
87760071	chr5:87760071:A:G	2.15437e-25	-2.50334	-1.37162	8.24662e-08	-2.45413	-1.3373	4.92279e-06	-2.45255	-1.35871
87760472	chr5:87760472:G:A	2.46779e-25	-2.47561	-1.26352	7.52279e-08	-2.48753	-1.39576	5.27403e-06	-2.48055	-1.2618
87761679	chr5:87761679:G:A	8.67018e-25	-2.48256	-4.83947e-10	3.00759e-07	-2.49751	-4.83947e-10	1.92879e-05	-2.44566	-4.83947e-10
87761956	chr5:87761956:C:T	1.50152e-24	-1.93339	-4.83947e-10	5.5427e-07	-1.88616	-4.83947e-10	3.46234e-05	-1.86061	-4.83947e-10
87763112	chr5:87763112:G:T	2.36054e-24	-7.58227e-10	-1.48097	8.13194e-07	-7.58227e-10	-1.50285	5.09856e-05	-7.58227e-10	-1.4736
87763350	chr5:87763350:T:C	3.09787e-25	-2.00617	-1.50557	1.00525e-07	-2.09077	-1.50263	6.65233e-06	-2.00457	-1.5056
87763403	chr5:87763403:G:C	2.56008e-24	-7.58227e-10	-1.39983	8.69513e-07	-7.58227e-10	-1.43588	5.46596e-05	-7.58227e-10	-1.40401
87763750	chr5:87763750:A:T	3.51099e-25	-1.95941	-1.42715	1.21141e-07	-2.02065	-1.38621	7.89234e-06	-1.908	-1.43124
87763995	chr5:87763995:T:C	1.31776e-24	-0.971502	-1.09243	4.96008e-07	-0.955373	-1.04185	2.31812e-05	-1.19767	-1.06412
87764414	chr5:87764414:C:T	1.88208e-25	-2.5075	-1.50257	1.0413e-07	-2.17299	-1.38518	6.27922e-06	-2.06553	-1.50237
87765301	chr5:87765301:G:A	1.60848e-24	-1.38603	-0.478544	7.21989e-07	-1.3609	-0.260902	2.86202e-05	-1.61255	-0.438474
87765733	chr5:87765733:A:G	2.32631e-24	-7.58227e-10	-1.49558	8.13925e-07	-7.58227e-10	-1.50195	5.00202e-05	-7.58227e-10	-1.49271
87765946	chr5:87765946:T:C	1.41084e-24	-1.32188	-0.673801	6.2598e-07	-1.28698	-0.477521	2.49577e-05	-1.54733	-0.640624
87766024	chr5:87766024:T:C	2.19419e-25	-2.50776	-1.34888	8.21841e-08	-2.48295	-1.31191	4.89882e-06	-2.48133	-1.33481
87766646	chr5:87766646:T:C	5.32678e-24	-0.667119	-4.83947e-10	5.08328e-07	-1.97269	-4.83947e-10	2.15483e-05	-2.33484	-4.83947e-10
87766867	chr5:87766867:A:AT	1.38594e-24	-0.878945	-1.13454	5.21817e-07	-0.863154	-1.08335	2.41065e-05	-1.11313	-1.10953
87768363	chr5:87768363:C:G	1.40294e-24	-1.35039	-0.650909	6.2442e-07	-1.31583	-0.451159	2.49079e-05	-1.57264	-0.617316
87768450	chr5:87768450:A:G	1.29643e-24	-0.951305	-1.12894	4.88881e-07	-0.934891	-1.07681	2.27067e-05	-1.17854	-1.10394
87768766	chr5:87768766:G:A	6.28037e-25	-1.41657	-1.38845	2.2582e-07	-1.43403	-1.35005	1.48064e-05	-1.32289	-1.38719
87769830	chr5:87769830:G:A	2.34064e-24	-1.19598	-0.293459	4.51696e-07	-1.66405	-0.426757	2.90542e-05	-1.81063	-0.225341
87769837	chr5:87769837:T:C	3.36542e-25	-1.97261	-1.45629	1.06981e-07	-2.05554	-1.47563	7.33971e-06	-1.95394	-1.4579
87770155	chr5:87770155:T:G	2.83245e-24	-7.58227e-10	-1.29872	9.73602e-07	-7.58227e-10	-1.32281	6.22208e-05	-7.58227e-10	-1.27445
87770206	chr5:87770206:C:T	3.17568e-24	-7.58227e-10	-1.18434	1.05893e-06	-7.58227e-10	-1.2388	6.86307e-05	-7.58227e-10	-1.1764
87770849	chr5:87770849:T:C	2.30376e-24	-7.58227e-10	-1.50532	8.14016e-07	-7.58227e-10	-1.50184	4.94232e-05	-7.58227e-10	-1.50472
87771864	chr5:87771864:C:T	3.44743e-24	-2.46938	1.36714	1.152e-06	-2.41008	1.25552	7.12592e-05	-2.50003	1.36121
87771978	chr5:87771978:G:C	2.00638e-24	-1.64353	-4.83947e-10	4.62598e-07	-2.06696	-4.83947e-10	2.96165e-05	-2.01681	-4.83947e-10
87772360	chr5:87772360:A:G	4.50068e-24	-2.4847	1.64907	1.45951e-06	-2.43909	1.52113	9.37865e-05	-2.50656	1.64244
87772615	chr5:87772615:C:T	1.13654e-24	-1.92878	-0.283095	7.2823e-07	-2.22887	0.615672	1.61405e-05	-2.32325	-0.300555
87773092	chr5:87773092:G:T	2.3103e-24	-7.58227e-10	-1.50249	8.11303e-07	-7.58227e-10	-1.50518	4.95346e-05	-7.58227e-10	-1.50247
87773138	chr5:87773138:A:C	2.04996e-25	-2.44507	-1.47956	7.31668e-08	-2.4668	-1.44427	4.45175e-06	-2.4349	-1.47694
87773595	chr5:87773595:C:A	1.02882e-24	-2.31145	-4.83947e-10	3.10954e-07	-2.46417	-4.83947e-10	1.9803e-05	-2.41931	-4.83947e-10
87774063	chr5:87774063:C:T	2.3122e-24	-7.58227e-10	-1.50166	8.14318e-07	-7.58227e-10	-1.50147	4.95967e-05	-7.58227e-10	-1.50121
87774444	chr5:87774444:T:C	2.62563e-24	-7.58227e-10	-1.37455	9.1385e-07	-7.58227e-10	-1.38615	5.65226e-05	-7.58227e-10	-1.3705
87774822	chr5:87774822:A:G	3.23123e-24	-2.49469	1.32769	1.06101e-06	-2.45417	1.21732	6.80379e-05	-2.50774	1.32267
87775041	chr5:87775041:G:T	8.72655e-25	-1.96042	-0.515659	5.48256e-07	-2.25488	0.35781	1.25622e-05	-2.34002	-0.534429
87775212	chr5:87775212:T:C	2.02377e-25	-2.45828	-1.47921	7.21105e-08	-2.4816	-1.44402	4.37669e-06	-2.4523	-1.47655
87775373	chr5:87775373:G:T	2.32735e-24	-7.58227e-10	-1.49513	8.41806e-07	-7.58227e-10	-1.46827	4.98386e-05	-7.58227e-10	-1.49635
87776241	chr5:87776241:T:C	2.06885e-23	-1.41974	2.10945	9.79859e-06	-1.71146	2.69764	0.000206359	-2.11551	2.03999
87776463	chr5:87776463:A:G	1.87773e-25	-2.50725	-1.50514	6.87191e-08	-2.49981	-1.47398	4.1175e-06	-2.48472	-1.50517
87776504	chr5:87776504:C:T	9.08256e-25	-2.43609	-4.83947e-10	3.32299e-07	-2.39778	-4.83947e-10	1.94763e-05	-2.43594	-4.83947e-10
87777144	chr5:87777144:C:A	9.39654e-25	-2.0058	-0.396306	5.41111e-07	-2.21634	0.306143	1.43105e-05	-2.30267	-0.441477
87777465	chr5:87777465:T:C	6.40059e-25	-2.35739	-0.428671	3.70993e-07	-2.40233	0.114698	1.24175e-05	-2.43945	-0.446582
87777733	chr5:87777733:T:A	4.61832e-25	-1.73897	-1.37345	1.18589e-07	-2.10168	-1.32647	6.91918e-06	-2.05415	-1.41669
87778131	chr5:87778131:A:G	5.10368e-25	-1.63981	-1.37268	1.27639e-07	-2.0291	-1.32551	7.47648e-06	-1.97733	-1.41604
87778155	chr5:87778155:G:C	5.27428e-24	-7.58227e-10	-0.677024	1.41118e-06	-7.58227e-10	-0.951637	0.000117261	-7.58227e-10	-0.64074
87778253	chr5:87778253:C:T	5.06881e-24	-7.58227e-10	-0.716759	2.17456e-06	-7.58227e-10	-0.519237	0.00010484	-7.58227e-10	-0.752705
87779157	chr5:87779157:A:T	2.67423e-24	-1.3562	-4.83947e-10	1.61667e-06	-0.815693	-4.83947e-10	6.96352e-05	-1.16187	-4.83947e-10
87779319	chr5:87779319:A:T	3.94704e-24	-0.966899	-4.83947e-10	1.31407e-06	-1.02293	-4.83947e-10	0.000104798	-0.753102	-4.83947e-10
87779511	chr5:87779511:G:A	1.95444e-25	-2.46766	-1.50469	6.91533e-08	-2.48541	-1.48208	4.16267e-06	-2.47732	-1.50166
87779524	chr5:87779524:CA:C	2.65338e-25	-2.16907	-1.49754	8.95685e-08	-2.20639	-1.50242	4.90172e-06	-2.32344	-1.49211
87779810	chr5:87779810:A:C	8.48441e-25	-2.50422	-4.83947e-10	2.98702e-07	-2.50437	-4.83947e-10	1.81808e-05	-2.50477	-4.83947e-10
87780145	chr5:87780145:T:C	8.1432e-24	-0.242682	-4.83947e-10	4.62944e-06	0.236374	-4.83947e-10	0.000203419	-0.0898731	-4.83947e-10
87780166	chr5:87780166:G:C	9.1921e-25	-2.42411	-4.83947e-10	3.07879e-07	-2.47411	-4.83947e-10	1.90325e-05	-2.45899	-4.83947e-10
87780546	chr5:87780546:A:C	5.29805e-25	-1.61486	-1.36025	1.31921e-07	-2.01053	-1.31108	7.70182e-06	-1.95789	-1.40579
87780593	chr5:87780593:T:C	2.6379e-24	-7.58227e-10	-1.36988	9.43825e-07	-7.58227e-10	-1.35388	5.62437e-05	-7.58227e-10	-1.37544
87780983	chr5:87780983:A:T	2.55897e-25	-2.20486	-1.49799	8.66125e-08	-2.23957	-1.5028	4.77123e-06	-2.35014	-1.49239
87781290	chr5:87781290:CAGA:C	2.54465e-24	-7.58227e-10	-1.40587	9.08203e-07	-7.58227e-10	-1.39235	5.42988e-05	-7.58227e-10	-1.41064
87781303	chr5:87781303:T:A	1.71626e-24	-2.04712	0.247408	8.29908e-07	-2.11688	0.634382	3.21699e-05	-2.28902	0.354916
87781804	chr5:87781804:T:C	1.00254e-24	-2.33733	-4.83947e-10	4.28669e-07	-2.14313	-4.83947e-10	2.35495e-05	-2.24603	-4.83947e-10
87782309	chr5:87782309:G:A	2.66469e-24	-7.58227e-10	-1.35978	9.53862e-07	-7.58227e-10	-1.3433	5.67928e-05	-7.58227e-10	-1.36573
87782550	chr5:87782550:C:T	3.77484e-25	-2.46131	-0.852781	1.16195e-07	-2.48675	-0.961793	8.04255e-06	-2.46587	-0.854521
87783123	chr5:87783123:C:T	2.42737e-24	-7.58227e-10	-1.45306	8.74966e-07	-7.58227e-10	-1.42963	5.2692e-05	-7.58227e-10	-1.44067
87783225	chr5:87783225:C:T	1.91316e-24	-2.49242	0.801309	1.20631e-06	-2.48904	1.38054	4.54273e-05	-2.50615	0.917125
87783456	chr5:87783456:G:A	2.39584e-24	-7.58227e-10	-1.46613	8.67861e-07	-7.58227e-10	-1.43778	5.17188e-05	-7.58227e-10	-1.45932
87783613	chr5:87783613:T:C	2.56295e-24	-7.58227e-10	-1.39871	9.14468e-07	-7.58227e-10	-1.38547	5.46706e-05	-7.58227e-10	-1.40381
87783760	chr5:87783760:G:A	2.65895e-24	-7.58227e-10	-1.36193	9.17766e-07	-7.58227e-10	-1.38187	5.79808e-05	-7.58227e-10	-1.34503
87784623	chr5:87784623:GTAAAA:G	1.09301e-24	-2.25093	-4.83947e-10	4.71007e-07	-2.04894	-4.83947e-10	2.54457e-05	-2.16859	-4.83947e-10
87784844	chr5:87784844:G:A	7.54907e-25	-2.50537	-0.115655	2.83111e-07	-2.50417	-0.0538025	1.664e-05	-2.50146	-0.0918731
87784861	chr5:87784861:A:G	2.05266e-24	-2.49035	0.869619	1.30485e-06	-2.48681	1.45683	4.86979e-05	-2.50671	0.987211
87785054	chr5:87785054:G:A	1.9593e-24	-2.48745	0.820174	1.23979e-06	-2.48364	1.40252	4.62645e-05	-2.5073	0.936538
87785286	chr5:87785286:C:T	3.43269e-24	-7.58227e-10	-1.10652	1.20742e-06	-7.58227e-10	-1.10758	7.27237e-05	-7.58227e-10	-1.11847
87786005	chr5:87786005:G:A	6.17674e-25	-2.28454	-0.537121	3.43145e-07	-2.34089	-0.0247742	1.1752e-05	-2.38925	-0.551864
87786459	chr5:87786459:C:T	8.42597e-25	-2.15041	-0.360724	2.34525e-07	-2.33157	-0.41468	1.82144e-05	-2.29401	-0.208917
87786564	chr5:87786564:C:T	9.29851e-24	-7.58227e-10	-0.110011	4.75554e-06	-7.58227e-10	0.263248	0.000216418	-7.58227e-10	-0.0279251
87787130	chr5:87787130:T:C	4.52289e-25	-2.2073	-0.926003	1.31615e-07	-2.36963	-0.954309	9.23119e-06	-2.33633	-0.846218
87787372	chr5:87787372:A:T	8.90774e-24	-7.58227e-10	-0.152945	4.53095e-06	-7.58227e-10	0.21487	0.000207064	-7.58227e-10	-0.072113
87787840	chr5:87787840:G:A	5.03185e-25	-1.69328	-1.33339	1.28437e-07	-2.06901	-1.27937	7.40881e-06	-2.01965	-1.38282
87788506	chr5:87788506:C:T	1.09072e-24	-2.25303	-4.83947e-10	4.4405e-07	-2.10788	-4.83947e-10	2.39509e-05	-2.22913	-4.83947e-10
87788669	chr5:87788669:C:A	5.2484e-24	-7.58227e-10	-0.681943	2.06002e-06	-7.58227e-10	-0.573348	0.000114379	-7.58227e-10	-0.665623
87788892	chr5:87788892:CCTT:C	2.5297e-25	-2.21261	-1.50173	8.57714e-08	-2.24731	-1.50483	4.72216e-06	-2.35527	-1.49761
87789537	chr5:87789537:G:T	4.87868e-25	-1.69126	-1.36632	1.23663e-07	-2.06761	-1.31865	7.22365e-06	-2.01719	-1.41059
87789571	chr5:87789571:A:G	9.42709e-24	-7.58227e-10	-0.0962783	4.84896e-06	-7.58227e-10	0.282703	0.000219263	-7.58227e-10	-0.0148664
87789728	chr5:87789728:T:A	8.47642e-25	-2.50516	-4.83947e-10	2.97804e-07	-2.50738	-4.83947e-10	1.82188e-05	-2.50269	-4.83947e-10
87789941	chr5:87789941:G:A	3.99262e-24	-7.58227e-10	-0.955417	1.58496e-06	-7.58227e-10	-0.835502	7.85819e-05	-7.58227e-10	-1.041
87790003	chr5:87790003:C:T	4.72794e-25	-2.11769	-0.971272	2.3109e-07	-2.29745	-0.463563	7.37848e-06	-2.36905	-1.03752
87790076	chr5:87790076:A:G	2.40919e-24	-7.58227e-10	-1.46057	8.30365e-07	-7.58227e-10	-1.48195	5.08849e-05	-7.58227e-10	-1.47557
87790656	chr5:87790656:G:A	1.98486e-24	-2.46634	0.812022	1.2511e-06	-2.4665	1.39446	4.58459e-05	-2.50723	0.927376
87791157	chr5:87791157:T:C	6.41143e-25	-2.25494	-0.529431	3.56654e-07	-2.32316	-0.00389081	1.20307e-05	-2.3728	-0.54487
87791539	chr5:87791539:G:A	4.04152e-24	-2.20657	1.26333	1.44491e-06	-2.09157	1.16355	7.55847e-05	-2.34533	1.26545
87792096	chr5:87792096:G:A	5.40288e-24	-2.05794	1.40501	3.54207e-06	-2.20065	2.1693	8.61855e-05	-2.34259	1.39395
87792257	chr5:87792257:T:C	1.10279e-24	-2.24202	-4.83947e-10	3.4741e-07	-2.35331	-4.83947e-10	1.92272e-05	-2.44881	-4.83947e-10
87792424	chr5:87792424:G:A	3.03696e-25	-2.17342	-1.35818	1.33706e-07	-1.98831	-1.31987	6.88505e-06	-2.12628	-1.3495
87792554	chr5:87792554:A:G	9.62239e-25	-2.37836	-4.83947e-10	3.23814e-07	-2.42365	-4.83947e-10	1.9405e-05	-2.43961	-4.83947e-10
87792579	chr5:87792579:C:T	2.30332e-24	-7.58227e-10	-1.50551	8.11256e-07	-7.58227e-10	-1.50523	4.94508e-05	-7.58227e-10	-1.50416
87793694	chr5:87793694:A:G	4.42491e-24	-1.12782	0.275202	3.13321e-06	-1.64647	1.49247	3.87323e-05	-1.91273	0.164261
87793883	chr5:87793883:C:T	5.10055e-24	-7.58227e-10	-0.710517	1.38817e-06	-7.58227e-10	-0.968076	0.000118484	-7.58227e-10	-0.63036
87793969	chr5:87793969:G:A	6.25545e-25	-2.28606	-0.522941	3.50638e-07	-2.34304	-0.00102511	1.18786e-05	-2.39114	-0.539261
87794078	chr5:87794078:A:G	5.67711e-24	-2.19798	1.59456	3.93249e-06	-2.30624	2.37945	9.65743e-05	-2.41734	1.58252
87794455	chr5:87794455:A:G	2.87008e-25	-2.42255	-1.16556	1.16786e-07	-2.50723	-0.936245	5.61275e-06	-2.50602	-1.17408
87794457	chr5:87794457:G:A	5.78233e-24	-2.10978	1.52472	3.88966e-06	-2.24272	2.30498	9.42426e-05	-2.37287	1.5136
87795115	chr5:87795115:T:G	3.53028e-25	-2.47314	-0.907937	1.09868e-07	-2.4944	-1.01013	7.52626e-06	-2.47702	-0.909723
87795234	chr5:87795234:T:C	2.56386e-24	-7.58227e-10	-1.39835	9.14809e-07	-7.58227e-10	-1.3851	5.46897e-05	-7.58227e-10	-1.40346
87795490	chr5:87795490:A:T	9.18239e-24	-7.58227e-10	-0.122578	4.70002e-06	-7.58227e-10	0.251505	0.000213559	-7.58227e-10	-0.0412253
87795598	chr5:87795598:C:CCGCCTGTACTTACTTCGATGGTAAGCT	2.53959e-24	-7.58227e-10	-1.40786	9.05402e-07	-7.58227e-10	-1.39544	5.41849e-05	-7.58227e-10	-1.41274
87796447	chr5:87796447:G:A	5.54722e-24	-2.13399	1.50742	3.78562e-06	-2.24978	2.28493	9.22574e-05	-2.3763	1.49574
87796484	chr5:87796484:T:G	1.10861e-24	-2.23676	-4.83947e-10	3.77911e-07	-2.26916	-4.83947e-10	2.07585e-05	-2.37218	-4.83947e-10
87796576	chr5:87796576:A:G	8.22233e-25	-2.50644	-0.0291552	3.07216e-07	-2.50597	0.0296987	1.81471e-05	-2.49772	-0.00890886
87796583	chr5:87796583:T:C	5.89407e-24	-2.28293	1.71702	2.06615e-06	-2.1706	1.60022	0.000113247	-2.39249	1.71692
87796589	chr5:87796589:A:G	2.43103e-24	-7.58227e-10	-1.45155	8.78391e-07	-7.58227e-10	-1.42573	5.15062e-05	-7.58227e-10	-1.46344
87797093	chr5:87797093:C:A	4.23609e-25	-1.84783	-1.35098	1.12528e-07	-2.18012	-1.3005	6.48524e-06	-2.13786	-1.39775
87797264	chr5:87797264:C:T	1.24984e-24	-2.11685	-4.83947e-10	4.49257e-07	-2.09622	-4.83947e-10	2.36019e-05	-2.24381	-4.83947e-10
87797668	chr5:87797668:A:G	8.62145e-25	-2.4882	-4.83947e-10	3.08651e-07	-2.47161	-4.83947e-10	1.81599e-05	-2.50592	-4.83947e-10
87797691	chr5:87797691:A:G	4.29465e-24	-7.58227e-10	-0.882495	1.21299e-06	-7.58227e-10	-1.10298	9.88686e-05	-7.58227e-10	-0.811347
87797918	chr5:87797918:G:A	4.71683e-24	-0.788728	-4.83947e-10	8.55466e-07	-1.45217	-4.83947e-10	5.87442e-05	-1.33195	-4.83947e-10
87798304	chr5:87798304:C:T	1.51445e-23	-7.58227e-10	0.377772	8.81776e-06	-7.58227e-10	0.880706	0.000354934	-7.58227e-10	0.466793
87798727	chr5:87798727:T:G	7.30872e-25	-1.43787	-1.21551	1.56058e-07	-1.92723	-1.22636	1.12696e-05	-1.79869	-1.18434
87799153	chr5:87799153:A:G	2.45138e-25	-2.42241	-1.32339	9.72746e-08	-2.32268	-1.30359	5.43919e-06	-2.37215	-1.33936
87799190	chr5:87799190:C:A	2.53227e-24	-7.58227e-10	-1.41075	8.69492e-07	-7.58227e-10	-1.43591	5.37577e-05	-7.58227e-10	-1.42065
87799264	chr5:87799264:C:T	4.62932e-25	-2.50515	-0.604895	2.47914e-07	-2.4938	-0.196931	9.91909e-06	-2.49012	-0.620559
87799409	chr5:87799409:T:C	2.37032e-24	-7.58227e-10	-1.47684	8.18045e-07	-7.58227e-10	-1.4969	5.05675e-05	-7.58227e-10	-1.48183
87799433	chr5:87799433:C:T	2.39451e-25	-2.27996	-1.48931	8.09271e-08	-2.31521	-1.49506	4.49726e-06	-2.41129	-1.49038
87799970	chr5:87799970:G:T	3.24646e-24	-1.1623	-4.83947e-10	2.05549e-06	-0.575547	-4.83947e-10	8.64152e-05	-0.945976	-4.83947e-10
87800009	chr5:87800009:A:G	3.95436e-25	-2.50565	-0.761986	1.2396e-07	-2.5073	-0.876556	8.42935e-06	-2.5063	-0.767124
87800084	chr5:87800084:C:G	8.45025e-25	-2.30828	-0.19997	5.25059e-07	-2.34865	0.408345	1.65587e-05	-2.37204	-0.226184
87800205	chr5:87800205:C:T	3.80362e-24	-7.58227e-10	-1.00391	1.10188e-06	-7.58227e-10	-1.19904	8.69542e-05	-7.58227e-10	-0.939757
87800249	chr5:87800249:T:G	2.33887e-24	-7.58227e-10	-1.4902	8.53278e-07	-7.58227e-10	-1.45473	5.02951e-05	-7.58227e-10	-1.48723
87800598	chr5:87800598:T:C	9.78529e-25	-2.36157	-4.83947e-10	3.56275e-07	-2.32811	-4.83947e-10	2.34981e-05	-2.24822	-4.83947e-10
87800728	chr5:87800728:C:T	7.19449e-25	-2.40856	-0.260571	4.59209e-07	-2.36322	0.288906	1.67214e-05	-2.35219	-0.236263
87800889	chr5:87800889:A:G	5.34746e-25	-2.48058	-0.485251	1.60359e-07	-2.501	-0.625407	1.1307e-05	-2.48614	-0.493581
87801681	chr5:87801681:A:G	2.8171e-24	-1.5781	0.273941	1.13789e-06	-1.56475	0.397867	5.67969e-05	-1.7182	0.352541
87802047	chr5:87802047:T:C	7.09844e-25	-2.40161	-0.280966	1.69758e-07	-2.4001	-0.669346	1.52133e-05	-2.39589	-0.287083
87802373	chr5:87802373:T:C	4.00776e-25	-1.82387	-1.43035	1.44017e-07	-1.78949	-1.4444	1.05798e-05	-1.59178	-1.45441
87802443	chr5:87802443:T:C	1.06406e-24	-0.854267	-1.4235	1.33879e-07	-1.80618	-1.5007	8.35003e-06	-1.87753	-1.40534
87802656	chr5:87802656:G:A	2.97414e-25	-2.34657	-1.20593	8.91136e-08	-2.4488	-1.2651	5.56637e-06	-2.48766	-1.20073
87802771	chr5:87802771:C:T	8.42757e-25	-1.48125	-1.02969	5.52937e-07	-0.809141	-1.07943	1.88859e-05	-1.428	-1.03872
87802972	chr5:87802972:G:A	3.79254e-25	-2.3141	-0.995315	1.10331e-07	-2.42835	-1.07199	6.9599e-06	-2.47504	-0.989936
87803302	chr5:87803302:T:C	2.52774e-25	-2.37826	-1.33686	7.07422e-08	-2.50208	-1.44269	5.13115e-06	-2.49187	-1.27794
87804313	chr5:87804313:T:C	2.37725e-25	-2.40056	-1.37595	6.95995e-08	-2.49619	-1.46486	4.94972e-06	-2.48291	-1.3229
87804625	chr5:87804625:TATGTATA:T	3.23061e-25	-2.19501	-1.27476	1.00812e-07	-2.35387	-1.23669	4.9282e-06	-2.47596	-1.33421
87804792	chr5:87804792:A:G	8.38678e-25	-1.43655	-1.07924	5.66304e-07	-0.737464	-1.12722	1.91252e-05	-1.36646	-1.08767
87804973	chr5:87804973:G:T	2.52114e-24	-7.58227e-10	-1.41515	8.66199e-07	-7.58227e-10	-1.4397	5.37492e-05	-7.58227e-10	-1.42081
87805282	chr5:87805282:C:A	2.39812e-25	-2.37733	-1.39043	6.8758e-08	-2.5005	-1.47272	4.83543e-06	-2.48882	-1.34035
87805793	chr5:87805793:C:A	2.17513e-25	-2.41369	-1.45167	9.24659e-08	-2.22105	-1.45593	4.59007e-06	-2.44438	-1.43686
87805799	chr5:87805799:C:T	2.52101e-24	-7.58227e-10	-1.4152	8.6616e-07	-7.58227e-10	-1.43975	5.37466e-05	-7.58227e-10	-1.42086
87805957	chr5:87805957:T:C	3.64656e-25	-2.33599	-1.01268	1.07156e-07	-2.44201	-1.08752	6.77867e-06	-2.48374	-1.00762
87806172	chr5:87806172:G:A	2.92285e-24	-7.58227e-10	-1.26731	9.77832e-07	-7.58227e-10	-1.31848	6.44677e-05	-7.58227e-10	-1.23897
87806331	chr5:87806331:G:A	3.38037e-24	-0.0103575	-1.11152	9.38754e-07	-0.286429	-1.07283	4.25957e-05	-0.600988	-1.0524
87806451	chr5:87806451:A:G	8.39199e-25	-1.42617	-1.08901	1.73338e-07	-1.80136	-1.24721	1.35149e-05	-1.7429	-1.05844
87806613	chr5:87806613:G:A	7.65273e-25	-1.56679	-1.0406	4.95304e-07	-0.907214	-1.09143	1.73539e-05	-1.50185	-1.04947
87806614	chr5:87806614:C:CT	7.76987e-25	-1.52877	-1.06342	5.09725e-07	-0.856989	-1.11296	1.76498e-05	-1.46237	-1.07205
87806975	chr5:87806975:C:A	2.12234e-25	-2.43889	-1.45105	8.84504e-08	-2.26623	-1.45515	4.502e-06	-2.46443	-1.43619
87807036	chr5:87807036:T:A	2.3424e-24	-7.58227e-10	-1.48869	8.1532e-07	-7.58227e-10	-1.50024	5.02086e-05	-7.58227e-10	-1.48895
87807182	chr5:87807182:C:T	8.08429e-25	-1.50963	-1.04289	5.33565e-07	-0.831445	-1.09279	1.83812e-05	-1.44189	-1.05192
87807404	chr5:87807404:C:A	2.56073e-24	-7.58227e-10	-1.39957	8.7545e-07	-7.58227e-10	-1.42908	5.60476e-05	-7.58227e-10	-1.37894
87808179	chr5:87808179:T:C	2.40791e-25	-2.40715	-1.35654	7.0847e-08	-2.49003	-1.45326	5.09727e-06	-2.47684	-1.29959
87808185	chr5:87808185:T:C	2.42308e-25	-2.40244	-1.35497	7.07842e-08	-2.49194	-1.45224	5.09389e-06	-2.47935	-1.29775
87808310	chr5:87808310:G:A	8.25521e-25	-1.27969	-1.25192	1.72908e-07	-1.67754	-1.37352	1.30341e-05	-1.6105	-1.22707
87808540	chr5:87808540:G:GA	2.81526e-25	-2.14925	-1.45815	8.62144e-08	-2.32457	-1.42241	4.35562e-06	-2.45968	-1.47399
87808705	chr5:87808705:A:T	2.73668e-25	-2.13864	-1.49706	7.6964e-08	-2.35524	-1.50524	4.18385e-06	-2.48748	-1.48643
87808787	chr5:87808787:C:T	2.616e-25	-2.17834	-1.50247	7.54251e-08	-2.37541	-1.50526	4.12072e-06	-2.49395	-1.49516
87809376	chr5:87809376:A:G	3.99598e-24	-7.58227e-10	-0.954577	1.32982e-06	-7.58227e-10	-1.01101	9.27998e-05	-7.58227e-10	-0.874695
87809457	chr5:87809457:G:A	2.2348e-24	-1.53571	-4.83947e-10	7.75028e-07	-1.55092	-4.83947e-10	6.2602e-05	-1.26834	-4.83947e-10
87809481	chr5:87809481:TA:T	3.60052e-25	-1.90402	-1.45735	9.15838e-08	-2.20396	-1.4826	4.68506e-06	-2.43046	-1.4303
87809591	chr5:87809591:A:G	5.56712e-25	-1.46433	-1.46124	1.28262e-07	-1.84701	-1.50273	8.80746e-06	-1.77112	-1.45842
87809593	chr5:87809593:C:A	1.96962e-24	-1.66203	-4.83947e-10	4.29823e-07	-2.14044	-4.83947e-10	3.59682e-05	-1.8225	-4.83947e-10
87810133	chr5:87810133:C:T	7.45225e-24	-1.69519	1.36384	6.37819e-06	-1.40644	1.96326	0.000236035	-1.55983	1.61867
87810236	chr5:87810236:C:A	2.91917e-24	-7.58227e-10	-1.26857	9.95357e-07	-7.58227e-10	-1.30072	6.59688e-05	-7.58227e-10	-1.21596
87810918	chr5:87810918:C:T	7.17942e-24	-1.6944	1.32575	6.11933e-06	-1.40551	1.9209	0.000227029	-1.55911	1.57905
87811945	chr5:87811945:A:T	3.55044e-25	-1.87312	-1.50226	9.22787e-08	-2.2034	-1.4756	4.34733e-06	-2.43908	-1.4965
87812139	chr5:87812139:T:C	2.31572e-24	-7.58227e-10	-1.50015	8.21478e-07	-7.58227e-10	-1.49271	4.953e-05	-7.58227e-10	-1.50256
87812231	chr5:87812231:T:A	2.47932e-24	-7.58227e-10	-1.43188	8.48822e-07	-7.58227e-10	-1.45997	5.34376e-05	-7.58227e-10	-1.42662
87812516	chr5:87812516:C:T	8.77181e-25	-2.47091	-4.83947e-10	3.08193e-07	-2.47309	-4.83947e-10	2.03228e-05	-2.39339	-4.83947e-10
87812746	chr5:87812746:T:A	1.01468e-24	-2.32529	-4.83947e-10	3.66756e-07	-2.29912	-4.83947e-10	2.37357e-05	-2.23816	-4.83947e-10
87812821	chr5:87812821:T:C	3.61749e-25	-1.90833	-1.44834	9.49136e-08	-2.17416	-1.47669	4.83824e-06	-2.40923	-1.41936
87812854	chr5:87812854:C:A	1.21217e-23	-7.58227e-10	0.155133	4.13547e-06	-7.58227e-10	0.12354	0.000313975	-7.58227e-10	0.344175
87812961	chr5:87812961:A:G	5.82421e-25	-1.40524	-1.47519	1.34134e-07	-1.79967	-1.50531	9.12045e-06	-1.72176	-1.47286
87813066	chr5:87813066:T:C	2.47616e-24	-7.58227e-10	-1.43316	9.07474e-07	-7.58227e-10	-1.39315	5.37187e-05	-7.58227e-10	-1.42138
87813127	chr5:87813127:T:C	3.0545e-24	-7.58227e-10	-1.22325	1.1841e-06	-7.58227e-10	-1.12708	6.64196e-05	-7.58227e-10	-1.20915
87813141	chr5:87813141:A:G	2.47777e-24	-7.58227e-10	-1.43251	9.08141e-07	-7.58227e-10	-1.39242	5.37582e-05	-7.58227e-10	-1.42064
87813188	chr5:87813188:AT:A	2.4736e-24	-7.58227e-10	-1.43419	8.4728e-07	-7.58227e-10	-1.46179	5.33095e-05	-7.58227e-10	-1.42902
87813189	chr5:87813189:T:C	2.49817e-24	-7.58227e-10	-1.42431	9.20895e-07	-7.58227e-10	-1.37847	5.42109e-05	-7.58227e-10	-1.41226
87813253	chr5:87813253:C:A	1.81736e-24	-1.74248	-4.83947e-10	6.2895e-07	-1.75976	-4.83947e-10	4.95312e-05	-1.50254	-4.83947e-10
87813341	chr5:87813341:T:G	2.51724e-24	-7.58227e-10	-1.4167	9.25914e-07	-7.58227e-10	-1.37304	5.46752e-05	-7.58227e-10	-1.40373
87813479	chr5:87813479:G:A	3.52512e-25	-1.9196	-1.46293	9.32691e-08	-2.18172	-1.48661	4.73186e-06	-2.41341	-1.43741
87813549	chr5:87813549:C:T	2.53746e-24	-7.58227e-10	-1.4087	9.3504e-07	-7.58227e-10	-1.36323	5.51483e-05	-7.58227e-10	-1.39511
87813640	chr5:87813640:A:C	2.45521e-24	-7.58227e-10	-1.44165	8.9778e-07	-7.58227e-10	-1.40389	5.32293e-05	-7.58227e-10	-1.43053
87813698	chr5:87813698:A:C	2.47189e-24	-7.58227e-10	-1.43488	9.05438e-07	-7.58227e-10	-1.3954	5.36204e-05	-7.58227e-10	-1.42321
87814146	chr5:87814146:A:G	1.82169e-24	-1.7401	-4.83947e-10	6.6042e-07	-1.71094	-4.83947e-10	5.07572e-05	-1.47809	-4.83947e-10
87814200	chr5:87814200:C:A	2.53021e-24	-7.58227e-10	-1.41156	8.62682e-07	-7.58227e-10	-1.44377	5.45522e-05	-7.58227e-10	-1.40598
87814241	chr5:87814241:C:T	1.32454e-24	-0.776357	-1.28244	3.35397e-07	-1.26429	-1.12421	1.90745e-05	-1.19964	-1.25715
87814260	chr5:87814260:C:T	2.5117e-25	-2.25741	-1.46408	8.27406e-08	-2.28598	-1.50213	5.16926e-06	-2.30138	-1.46103
87814329	chr5:87814329:ACCACC:A	1.27364e-24	-0.843509	-1.25448	3.28705e-07	-1.32103	-1.08762	1.85369e-05	-1.25781	-1.22757
87814684	chr5:87814684:G:T	2.47879e-24	-7.58227e-10	-1.43209	9.08596e-07	-7.58227e-10	-1.39192	5.37817e-05	-7.58227e-10	-1.42021
87814743	chr5:87814743:C:T	5.97253e-24	0.944108	-1.4968	1.15649e-06	0.327632	-1.4783	4.34636e-05	-0.136567	-1.49665
87814947	chr5:87814947:G:A	2.30735e-24	-7.58227e-10	-1.50376	8.13264e-07	-7.58227e-10	-1.50276	4.94245e-05	-7.58227e-10	-1.50469
87815363	chr5:87815363:T:G	8.50153e-24	-1.58107	1.38145	7.39526e-06	-1.27931	1.98409	0.000270612	-1.4414	1.63694
87815512	chr5:87815512:G:A	2.64142e-24	-7.58227e-10	-1.36855	9.81657e-07	-7.58227e-10	-1.31458	5.75707e-05	-7.58227e-10	-1.35212
87815654	chr5:87815654:A:G	2.47828e-24	-7.58227e-10	-1.4323	9.08362e-07	-7.58227e-10	-1.39217	5.377e-05	-7.58227e-10	-1.42042
87815656	chr5:87815656:G:A	1.51207e-23	-7.58227e-10	0.376197	5.14285e-06	-7.58227e-10	0.341546	0.000395173	-7.58227e-10	0.574186
87815822	chr5:87815822:T:C	2.4444e-24	-7.58227e-10	-1.44606	8.9279e-07	-7.58227e-10	-1.40947	5.29752e-05	-7.58227e-10	-1.43532
87815900	chr5:87815900:T:TGGG	3.01918e-24	-7.58227e-10	-1.23488	9.99655e-07	-7.58227e-10	-1.29641	6.48929e-05	-7.58227e-10	-1.2324
87816857	chr5:87816857:T:C	1.98315e-24	-1.65518	-4.83947e-10	7.45547e-07	-1.5897	-4.83947e-10	3.93482e-05	-1.73269	-4.83947e-10
87816974	chr5:87816974:G:A	1.6889e-24	-1.81579	-4.83947e-10	4.41922e-07	-2.11268	-4.83947e-10	2.07676e-05	-2.37175	-4.83947e-10
87817248	chr5:87817248:G:T	3.14336e-24	0.307871	-1.50245	6.43372e-07	-0.249209	-1.48788	2.62064e-05	-0.636625	-1.50251
87817997	chr5:87817997:T:A	5.84174e-25	-1.40652	-1.4709	1.3408e-07	-1.80062	-1.50476	9.15154e-06	-1.7228	-1.46841
87818136	chr5:87818136:T:C	2.41595e-24	-7.58227e-10	-1.45777	8.79448e-07	-7.58227e-10	-1.42452	5.23025e-05	-7.58227e-10	-1.4481
87818148	chr5:87818148:A:G	1.76398e-24	-0.56829	-1.204	4.44732e-07	-1.10975	-0.996592	2.44067e-05	-1.04388	-1.1664
87818193	chr5:87818193:G:A	2.47673e-24	-7.58227e-10	-1.43293	9.0765e-07	-7.58227e-10	-1.39296	5.37338e-05	-7.58227e-10	-1.4211
87818460	chr5:87818460:T:C	3.62297e-25	-1.90057	-1.45459	9.4957e-08	-2.16937	-1.48102	4.81466e-06	-2.40645	-1.42702
87818597	chr5:87818597:T:C	2.473e-24	-7.58227e-10	-1.43443	8.47124e-07	-7.58227e-10	-1.46197	5.32959e-05	-7.58227e-10	-1.42928
87819212	chr5:87819212:T:C	3.52431e-25	-1.92836	-1.4544	9.29937e-08	-2.19039	-1.4809	4.76158e-06	-2.41777	-1.42679
87819853	chr5:87819853:G:A	8.66643e-25	-2.48299	-4.83947e-10	3.40305e-07	-2.37398	-4.83947e-10	1.95809e-05	-2.43058	-4.83947e-10
87820086	chr5:87820086:T:G	6.65569e-24	-7.58227e-10	-0.444394	2.1565e-06	-7.58227e-10	-0.527573	0.000139669	-7.58227e-10	-0.465866
87820814	chr5:87820814:T:C	8.74702e-25	-1.08144	-1.39229	2.22636e-07	-1.52284	-1.27544	1.30318e-05	-1.46245	-1.3753
87821044	chr5:87821044:A:G	2.44499e-24	-7.58227e-10	-1.44582	8.93053e-07	-7.58227e-10	-1.40917	5.29889e-05	-7.58227e-10	-1.43506
87821542	chr5:87821542:C:G	2.30327e-24	-7.58227e-10	-1.50554	8.11952e-07	-7.58227e-10	-1.50438	4.94121e-05	-7.58227e-10	-1.50494
87821630	chr5:87821630:C:G	3.6191e-25	-1.89865	-1.45758	9.48815e-08	-2.16838	-1.48281	4.79666e-06	-2.40663	-1.43059
87821842	chr5:87821842:T:G	6.44342e-24	-0.476806	-4.83947e-10	2.12648e-06	-0.541595	-4.83947e-10	0.000183757	-0.191523	-4.83947e-10
87822524	chr5:87822524:A:T	2.78178e-24	-7.58227e-10	-1.31677	1.04267e-06	-7.58227e-10	-1.25428	6.08296e-05	-7.58227e-10	-1.29706
87822660	chr5:87822660:C:T	2.55926e-24	-7.58227e-10	-1.40015	8.70769e-07	-7.58227e-10	-1.43444	5.52279e-05	-7.58227e-10	-1.39367
87822977	chr5:87822977:T:C	1.91881e-24	-1.68816	-4.83947e-10	6.64593e-07	-1.70464	-4.83947e-10	5.28017e-05	-1.4386	-4.83947e-10
87823099	chr5:87823099:G:A	2.58132e-24	-7.58227e-10	-1.39156	8.76951e-07	-7.58227e-10	-1.42737	5.57184e-05	-7.58227e-10	-1.38483
87823119	chr5:87823119:T:C	2.3032e-24	-7.58227e-10	-1.50557	8.16568e-07	-7.58227e-10	-1.49871	4.93794e-05	-7.58227e-10	-1.50561
87823407	chr5:87823407:C:T	2.63158e-24	-7.58227e-10	-1.37228	8.9119e-07	-7.58227e-10	-1.41126	5.68336e-05	-7.58227e-10	-1.36501
87823489	chr5:87823489:T:C	1.897e-23	-7.58227e-10	0.602992	6.37828e-06	-7.58227e-10	0.556837	0.00050316	-7.58227e-10	0.81577
87823677	chr5:87823677:C:A	1.70761e-23	-7.58227e-10	0.497815	5.74809e-06	-7.58227e-10	0.452806	0.000450558	-7.58227e-10	0.705347
87823955	chr5:87823955:C:A	5.939e-25	-1.41854	-1.44237	1.33893e-07	-1.81011	-1.49666	9.34069e-06	-1.73158	-1.43918
87824073	chr5:87824073:A:G	1.78026e-24	-1.76311	-4.83947e-10	1.34545e-06	-0.999332	-4.83947e-10	5.12572e-05	-1.46828	-4.83947e-10
87824984	chr5:87824984:C:T	3.16037e-24	-1.18917	-4.83947e-10	1.32458e-06	-1.01497	-4.83947e-10	6.08455e-05	-1.2968	-4.83947e-10
87825782	chr5:87825782:G:A	3.70627e-24	-1.02984	-4.83947e-10	1.25947e-06	-1.06537	-4.83947e-10	0.000105646	-0.745041	-4.83947e-10
87826013	chr5:87826013:A:G	2.30562e-24	-7.58227e-10	-1.50452	8.1557e-07	-7.58227e-10	-1.49993	4.93894e-05	-7.58227e-10	-1.5054
87826047	chr5:87826047:C:T	8.48104e-25	-2.50462	-4.83947e-10	2.98108e-07	-2.50636	-4.83947e-10	1.8339e-05	-2.49611	-4.83947e-10
87826881	chr5:87826881:G:T	1.88448e-24	-0.78353	-0.922685	5.93218e-07	-0.810116	-1.00814	6.10189e-05	-0.437611	-0.856344
87827274	chr5:87827274:C:T	3.05675e-24	-1.22251	-4.83947e-10	1.27844e-06	-1.05042	-4.83947e-10	5.89098e-05	-1.32913	-4.83947e-10
87827439	chr5:87827439:G:A	4.09147e-24	-7.58227e-10	-0.930962	1.36066e-06	-7.58227e-10	-0.988093	9.50881e-05	-7.58227e-10	-0.850335
87827928	chr5:87827928:A:G	2.89266e-24	-7.58227e-10	-1.27769	1.0907e-06	-7.58227e-10	-1.20925	6.33597e-05	-7.58227e-10	-1.25631
87828144	chr5:87828144:A:G	5.92556e-24	-0.560589	-4.83947e-10	1.96899e-06	-0.618539	-4.83947e-10	0.000168975	-0.275386	-4.83947e-10
87828632	chr5:87828632:C:T	5.26705e-24	-0.678395	-4.83947e-10	1.75461e-06	-0.733817	-4.83947e-10	0.000149107	-0.400473	-4.83947e-10
87829433	chr5:87829433:G:A	6.27428e-24	-1.76621	1.2628	4.92906e-06	-1.55105	1.85013	0.00018369	-1.70445	1.51256
87829477	chr5:87829477:G:A	1.84407e-23	0.201612	0.373083	9.29058e-06	-0.849859	1.7828	8.93425e-05	-1.34621	0.433549
87829761	chr5:87829761:T:C	3.29728e-25	-1.94573	-1.50362	8.82485e-08	-2.2532	-1.47046	4.23208e-06	-2.46361	-1.49883
87829888	chr5:87829888:C:T	2.53303e-24	-7.58227e-10	-1.41045	8.63212e-07	-7.58227e-10	-1.44316	5.46741e-05	-7.58227e-10	-1.40375
87830341	chr5:87830341:A:G	3.60432e-24	-1.05773	-4.83947e-10	1.22514e-06	-1.093	-4.83947e-10	0.000102441	-0.775849	-4.83947e-10
87830766	chr5:87830766:A:G	6.4888e-25	-1.32972	-1.44265	1.43812e-07	-1.73851	-1.4968	1.0064e-05	-1.65676	-1.43941
87830771	chr5:87830771:T:A	2.73759e-24	-7.58227e-10	-1.33279	9.32393e-07	-7.58227e-10	-1.36606	5.82504e-05	-7.58227e-10	-1.34039
87830879	chr5:87830879:T:C	3.92375e-24	-0.972817	-4.83947e-10	1.34011e-06	-1.00331	-4.83947e-10	0.000112485	-0.682318	-4.83947e-10
87831000	chr5:87831000:T:C	4.33734e-24	0.0700238	-0.942629	1.46557e-06	-0.957071	0.043256	2.0411e-05	-1.44499	-0.944076
87831480	chr5:87831480:G:T	2.31066e-24	-7.58227e-10	-1.50233	8.24075e-07	-7.58227e-10	-1.48956	4.939e-05	-7.58227e-10	-1.50539
87831689	chr5:87831689:A:G	1.86569e-24	-0.817574	-0.898658	5.85722e-07	-0.843467	-0.987504	6.02695e-05	-0.474685	-0.831628
87831886	chr5:87831886:A:G	9.61377e-25	-2.37925	-4.83947e-10	5.37019e-07	-1.91778	-4.83947e-10	2.45931e-05	-2.20267	-4.83947e-10
87832160	chr5:87832160:A:G	3.17192e-25	-2.01889	-1.46923	8.60811e-08	-2.25754	-1.49099	4.50801e-06	-2.45426	-1.44502
87832408	chr5:87832408:A:C	1.62602e-23	-7.58227e-10	0.448853	5.49266e-06	-7.58227e-10	0.407351	0.000428032	-7.58227e-10	0.654058
87832672	chr5:87832672:A:T	8.43141e-24	-7.58227e-10	-0.207901	2.69833e-06	-7.58227e-10	-0.303427	0.000220354	-7.58227e-10	-0.00990285
87833068	chr5:87833068:T:A	2.88756e-24	-7.58227e-10	-1.27945	1.08863e-06	-7.58227e-10	-1.21114	6.32427e-05	-7.58227e-10	-1.25816
87833245	chr5:87833245:T:TCTAG	2.23466e-24	-1.85677	0.320992	1.56138e-06	-1.64925	0.798756	6.19146e-05	-1.79206	0.51268
87833805	chr5:87833805:A:G	3.0417e-24	0.274478	-1.50193	6.29172e-07	-0.272795	-1.48662	2.56128e-05	-0.660037	-1.50201
87834807	chr5:87834807:T:C	3.33527e-24	-7.58227e-10	-1.13531	1.25093e-06	-7.58227e-10	-1.07217	7.45391e-05	-7.58227e-10	-1.09381
87834839	chr5:87834839:C:T	2.79902e-24	-7.58227e-10	-1.3106	9.37547e-07	-7.58227e-10	-1.36055	6.00207e-05	-7.58227e-10	-1.31045
87835701	chr5:87835701:C:G	2.71664e-24	-7.58227e-10	-1.34047	1.01499e-06	-7.58227e-10	-1.28119	5.93841e-05	-7.58227e-10	-1.32111
87835999	chr5:87835999:C:A	6.61536e-25	-1.29823	-1.45482	1.46919e-07	-1.71299	-1.50095	1.02091e-05	-1.62996	-1.4519
87836107	chr5:87836107:G:A	2.88648e-24	-7.58227e-10	-1.27983	1.08814e-06	-7.58227e-10	-1.2116	6.32183e-05	-7.58227e-10	-1.25854
87836630	chr5:87836630:C:T	3.09899e-24	-7.58227e-10	-1.20879	1.04516e-06	-7.58227e-10	-1.25189	6.95858e-05	-7.58227e-10	-1.16258
87837023	chr5:87837023:T:C	1.65002e-24	-0.763557	-1.07552	4.52341e-07	-1.25592	-0.833464	2.37861e-05	-1.20632	-1.02972
87837487	chr5:87837487:T:C	3.17712e-25	-1.98385	-1.50262	8.53558e-08	-2.28283	-1.47416	4.19546e-06	-2.47408	-1.49706
87837488	chr5:87837488:A:G	1.95961e-24	-0.349135	-1.31799	4.6758e-07	-0.926753	-1.12949	2.50694e-05	-0.890592	-1.2929
87838325	chr5:87838325:T:C	2.64081e-24	-7.58227e-10	-1.36878	8.93576e-07	-7.58227e-10	-1.40859	5.70007e-05	-7.58227e-10	-1.36208
87838463	chr5:87838463:A:T	2.31774e-24	-7.58227e-10	-1.49927	8.29039e-07	-7.58227e-10	-1.48355	4.93824e-05	-7.58227e-10	-1.50555
87838723	chr5:87838723:G:T	3.25764e-25	-1.95914	-1.5023	8.6991e-08	-2.26289	-1.47512	4.22444e-06	-2.46772	-1.49653
87838746	chr5:87838746:A:G	8.56427e-25	-2.49485	-4.83947e-10	3.1242e-07	-2.45947	-4.83947e-10	1.87526e-05	-2.4738	-4.83947e-10
87838756	chr5:87838756:A:G	3.35098e-25	-1.96175	-1.47145	8.98836e-08	-2.21293	-1.49237	4.58458e-06	-2.43458	-1.44786
87839151	chr5:87839151:G:A	1.96735e-23	0.639405	-4.83947e-10	3.80565e-06	0.040425	-4.83947e-10	0.000158407	-0.339973	-4.83947e-10
87839255	chr5:87839255:T:G	6.8325e-25	-1.27579	-1.44497	1.50144e-07	-1.69457	-1.49765	1.05111e-05	-1.61091	-1.4418
87839876	chr5:87839876:G:A	2.59219e-24	-7.58227e-10	-1.38736	9.4515e-07	-7.58227e-10	-1.35247	5.50887e-05	-7.58227e-10	-1.39619
87839907	chr5:87839907:T:A	3.83467e-24	-0.995783	-4.83947e-10	1.30993e-06	-1.02609	-4.83947e-10	0.000109706	-0.707337	-4.83947e-10
87840028	chr5:87840028:C:G	3.1996e-24	-7.58227e-10	-1.17684	1.07121e-06	-7.58227e-10	-1.22727	6.76277e-05	-7.58227e-10	-1.19112
87840075	chr5:87840075:T:C	1.28846e-23	-7.58227e-10	0.216165	7.00297e-06	-7.58227e-10	0.650272	0.000329844	-7.58227e-10	0.393482
87840079	chr5:87840079:C:T	2.21605e-24	-0.480201	-1.06394	5.52116e-07	-0.736311	-1.15375	5.20579e-05	-0.371587	-1.08119
87840478	chr5:87840478:C:T	3.48202e-24	-7.58227e-10	-1.09225	1.16757e-06	-7.58227e-10	-1.14114	8.00615e-05	-7.58227e-10	-1.02234
87840628	chr5:87840628:A:C	2.78142e-24	-7.58227e-10	-1.31691	1.04312e-06	-7.58227e-10	-1.25385	6.08793e-05	-7.58227e-10	-1.29625
87840658	chr5:87840658:A:T	4.25422e-24	0.0605974	-0.952551	8.32834e-06	1.26236	-0.438755	6.77718e-05	-0.265706	-0.923286
87840813	chr5:87840813:C:G	6.72478e-24	-1.72573	1.29166	5.33975e-06	-1.5041	1.88322	0.000197589	-1.66191	1.54296
87840872	chr5:87840872:C:T	3.57983e-25	-2.24917	-1.11797	1.02959e-07	-2.47923	-1.09026	6.06898e-06	-2.46369	-1.13826
87841254	chr5:87841254:T:G	3.18282e-25	-2.01202	-1.47266	8.62281e-08	-2.25367	-1.49315	4.49771e-06	-2.45209	-1.44948
87841886	chr5:87841886:C:T	2.31344e-24	-7.58227e-10	-1.50113	8.20303e-07	-7.58227e-10	-1.49414	4.94972e-05	-7.58227e-10	-1.50322
87841940	chr5:87841940:C:T	2.30324e-24	-7.58227e-10	-1.50555	8.14121e-07	-7.58227e-10	-1.50171	4.93916e-05	-7.58227e-10	-1.50536
87841946	chr5:87841946:T:A	6.43709e-25	-1.32893	-1.45145	1.4346e-07	-1.73787	-1.49989	9.98025e-06	-1.65612	-1.44842
87841974	chr5:87841974:T:C	2.56671e-24	-7.58227e-10	-1.39724	9.34949e-07	-7.58227e-10	-1.36332	5.45537e-05	-7.58227e-10	-1.40595
87842106	chr5:87842106:T:C	1.62838e-23	-7.58227e-10	0.450306	5.50005e-06	-7.58227e-10	0.408695	0.000428706	-7.58227e-10	0.655632
87842416	chr5:87842416:C:T	2.85397e-24	-7.58227e-10	-1.29115	9.55205e-07	-7.58227e-10	-1.34189	6.17579e-05	-7.58227e-10	-1.28192
87842618	chr5:87842618:G:A	3.38224e-25	-1.95006	-1.47386	9.05131e-08	-2.20454	-1.49378	4.59077e-06	-2.43	-1.45109
87842649	chr5:87842649:C:T	3.18329e-25	-2.00732	-1.47721	8.65507e-08	-2.24729	-1.4958	4.47331e-06	-2.45155	-1.45546
87842657	chr5:87842657:A:G	2.56781e-24	-7.58227e-10	-1.39681	8.72981e-07	-7.58227e-10	-1.4319	5.54031e-05	-7.58227e-10	-1.3905
87842901	chr5:87842901:A:G	3.29514e-25	-1.9748	-1.47521	8.87585e-08	-2.22324	-1.49465	4.54059e-06	-2.43927	-1.45282
87843316	chr5:87843316:A:G	3.3557e-25	-1.95595	-1.47584	8.99647e-08	-2.20934	-1.49506	4.56844e-06	-2.43229	-1.45367
87843470	chr5:87843470:C:G	3.13743e-25	-2.02305	-1.47599	8.54085e-08	-2.26123	-1.49514	4.46202e-06	-2.45567	-1.45387
87843541	chr5:87843541:C:G	1.59944e-24	-0.76544	-1.10477	4.3544e-07	-1.25759	-0.869868	2.30204e-05	-1.20797	-1.06079
87843699	chr5:87843699:G:A	2.62051e-24	-7.58227e-10	-1.3765	8.88117e-07	-7.58227e-10	-1.41471	5.65675e-05	-7.58227e-10	-1.3697
87843868	chr5:87843868:G:A	3.42335e-24	-7.58227e-10	-1.10925	1.15592e-06	-7.58227e-10	-1.15116	7.84511e-05	-7.58227e-10	-1.04266
87844264	chr5:87844264:G:C	3.91278e-24	0.529908	-1.50552	7.78747e-07	-0.0480366	-1.49809	3.13691e-05	-0.453783	-1.50553
87844448	chr5:87844448:A:C	3.12968e-25	-2.02836	-1.47316	8.51951e-08	-2.26538	-1.49349	4.47021e-06	-2.45754	-1.45017
87845250	chr5:87845250:A:G	1.14595e-23	-0.569834	0.668788	1.01646e-05	-0.169186	1.19203	0.000300952	-0.596327	0.898138
87845539	chr5:87845539:T:C	3.38747e-24	-7.58227e-10	-1.11978	1.28149e-06	-7.58227e-10	-1.04804	7.27074e-05	-7.58227e-10	-1.1187
87845667	chr5:87845667:C:T	1.81665e-23	-1.24635	1.80606	1.42947e-05	-1.49285	2.85668	0.000187281	-2.09565	1.92313
87846178	chr5:87846178:T:G	5.46066e-24	-0.642296	-4.83947e-10	2.18554e-06	-0.514198	-4.83947e-10	0.000170684	-0.265327	-4.83947e-10
87846223	chr5:87846223:G:A	8.45467e-25	-2.50773	-4.83947e-10	3.03319e-07	-2.48903	-4.83947e-10	1.86419e-05	-2.47973	-4.83947e-10
87846402	chr5:87846402:C:A	3.55981e-25	-1.86859	-1.50415	9.76908e-08	-2.11785	-1.50416	4.54471e-06	-2.39448	-1.49669
87846425	chr5:87846425:T:G	2.14464e-24	-1.5769	-4.83947e-10	1.7493e-06	-0.736844	-4.83947e-10	6.36365e-05	-1.25195	-4.83947e-10
87846572	chr5:87846572:AAAG:A	1.26937e-24	-0.843765	-1.25758	4.75344e-07	-0.712786	-1.32699	4.2629e-05	-0.428713	-1.22389
87847093	chr5:87847093:C:T	4.32978e-23	-7.58227e-10	1.42824	1.28152e-05	-7.58227e-10	1.25457	0.00117931	-7.58227e-10	1.66755
87847666	chr5:87847666:T:C	9.4476e-25	-2.39669	-4.83947e-10	4.02524e-07	-2.20606	-4.83947e-10	2.62132e-05	-2.13888	-4.83947e-10
87848209	chr5:87848209:C:G	1.33012e-23	0.106515	0.141473	8.55901e-06	-0.361835	1.21276	8.15035e-05	-1.20062	0.196123
87848417	chr5:87848417:T:A	2.73394e-23	0.873613	0.0948503	2.19795e-05	0.963942	0.830106	0.000515156	0.570653	0.268678
87848786	chr5:87848786:T:C	1.27205e-24	-2.09924	-4.83947e-10	4.33544e-07	-2.13182	-4.83947e-10	3.24058e-05	-1.9268	-4.83947e-10
87849125	chr5:87849125:CCA:C	2.61031e-23	-7.58227e-10	0.922188	8.66211e-06	-7.58227e-10	0.862896	0.0007064	-7.58227e-10	1.15504
87849225	chr5:87849225:C:T	2.3843e-24	-7.58227e-10	-1.47096	8.55488e-07	-7.58227e-10	-1.45214	5.14996e-05	-7.58227e-10	-1.46357
87849353	chr5:87849353:T:A	2.94833e-24	-7.58227e-10	-1.25862	9.81631e-07	-7.58227e-10	-1.3146	6.32326e-05	-7.58227e-10	-1.25832
87849523	chr5:87849523:C:T	2.32013e-25	-2.3171	-1.48373	7.28198e-08	-2.41365	-1.50218	4.19736e-06	-2.50779	-1.46289
87849644	chr5:87849644:G:A	3.63002e-24	-7.58227e-10	-1.05063	1.18778e-06	-7.58227e-10	-1.12398	7.41284e-05	-7.58227e-10	-1.09934
87850510	chr5:87850510:T:G	1.96149e-23	-0.741275	1.3777	2.21849e-05	-1.15936	2.96271	0.000156496	-1.84207	1.48996
87850968	chr5:87850968:T:A	1.46191e-24	-1.63092	-0.329204	1.04065e-06	-1.63662	0.380402	2.71153e-05	-1.888	-0.217043
87851323	chr5:87851323:C:G	2.35935e-24	-7.58227e-10	-1.48148	8.24098e-07	-7.58227e-10	-1.48953	5.07233e-05	-7.58227e-10	-1.47875
87851369	chr5:87851369:T:A	3.27348e-25	-1.95215	-1.50445	9.17118e-08	-2.1852	-1.49996	4.37347e-06	-2.43089	-1.49869
87851781	chr5:87851781:C:T	2.91397e-24	-7.58227e-10	-1.27035	9.71838e-07	-7.58227e-10	-1.32463	6.25079e-05	-7.58227e-10	-1.26985
87852004	chr5:87852004:T:C	1.28378e-24	-1.66014	-0.429919	8.90521e-07	-1.66624	0.254233	2.37355e-05	-1.91528	-0.322888
87852379	chr5:87852379:T:G	4.18671e-24	-7.58227e-10	-0.90795	1.63849e-06	-7.58227e-10	-0.802288	9.32391e-05	-7.58227e-10	-0.869972
87852398	chr5:87852398:G:A	2.30564e-24	-7.58227e-10	-1.50451	8.19648e-07	-7.58227e-10	-1.49494	4.95389e-05	-7.58227e-10	-1.50238
87852434	chr5:87852434:G:T	1.43619e-24	-2.4674	0.489534	9.64493e-07	-2.12757	0.795354	3.5312e-05	-2.39162	0.550701
87852451	chr5:87852451:A:C	2.36207e-24	-7.58227e-10	-1.48033	8.2509e-07	-7.58227e-10	-1.48832	5.07879e-05	-7.58227e-10	-1.47748
87852775	chr5:87852775:G:A	1.74329e-24	-1.78409	-4.83947e-10	6.01822e-07	-1.80386	-4.83947e-10	3.93104e-05	-1.73365	-4.83947e-10
87853111	chr5:87853111:C:A	2.32746e-24	-7.58227e-10	-1.49509	8.15357e-07	-7.58227e-10	-1.50019	4.99942e-05	-7.58227e-10	-1.49323
87853248	chr5:87853248:G:A	2.35282e-24	-7.58227e-10	-1.48425	8.18246e-07	-7.58227e-10	-1.49665	5.14369e-05	-7.58227e-10	-1.46478
87854278	chr5:87854278:G:A	2.48987e-24	-7.58227e-10	-1.42764	8.48528e-07	-7.58227e-10	-1.46031	5.36083e-05	-7.58227e-10	-1.42344
87854294	chr5:87854294:C:T	4.04376e-24	-7.58227e-10	-0.942691	1.57744e-06	-7.58227e-10	-0.840258	8.99305e-05	-7.58227e-10	-0.906102
87854330	chr5:87854330:A:G	2.762e-24	-1.32391	-4.83947e-10	9.75269e-07	-1.3211	-4.83947e-10	4.96061e-05	-1.50103	-4.83947e-10
87854704	chr5:87854704:A:T	2.7215e-25	-2.49796	-1.1433	9.75895e-08	-2.502	-1.12105	5.68462e-06	-2.49605	-1.17132
87854947	chr5:87854947:A:T	3.65359e-25	-1.92832	-1.41842	9.71564e-08	-2.16711	-1.46039	5.00109e-06	-2.41798	-1.3775
87855056	chr5:87855056:A:G	3.06935e-24	-7.58227e-10	-1.2184	1.01861e-06	-7.58227e-10	-1.27763	6.5846e-05	-7.58227e-10	-1.21782
87855503	chr5:87855503:G:A	2.74068e-25	-2.17257	-1.46168	8.93111e-08	-2.21014	-1.50155	5.62512e-06	-2.21923	-1.45867
87855641	chr5:87855641:T:C	1.58628e-24	-1.48974	-0.388728	1.10361e-06	-1.49748	0.300009	2.88712e-05	-1.77065	-0.271646
87855734	chr5:87855734:G:A	9.60806e-25	-2.37985	-4.83947e-10	3.01675e-07	-2.49447	-4.83947e-10	1.91995e-05	-2.45026	-4.83947e-10
87857803	chr5:87857803:A:G	1.00727e-23	1.47501	-1.50505	1.72382e-06	0.751377	-1.5029	6.69305e-05	0.303566	-1.50505
87858036	chr5:87858036:G:A	2.80489e-24	-7.58227e-10	-1.3085	1.09584e-06	-7.58227e-10	-1.20454	6.35888e-05	-7.58227e-10	-1.2527
87858057	chr5:87858057:G:A	2.47258e-24	-7.58227e-10	-1.4346	8.93642e-07	-7.58227e-10	-1.40851	5.3572e-05	-7.58227e-10	-1.42411
87858544	chr5:87858544:G:C	3.57059e-23	0.500419	0.735033	1.45757e-05	-0.884267	2.26756	0.000122579	-1.40632	0.809941
87858994	chr5:87858994:A:G	2.36136e-24	-7.58227e-10	-1.48063	8.24877e-07	-7.58227e-10	-1.48858	5.07716e-05	-7.58227e-10	-1.4778
87859493	chr5:87859493:T:C	2.85847e-24	-7.58227e-10	-1.28958	9.92595e-07	-7.58227e-10	-1.30349	6.19937e-05	-7.58227e-10	-1.27811
87859723	chr5:87859723:G:A	2.89092e-24	-7.58227e-10	-1.27829	9.76835e-07	-7.58227e-10	-1.3195	6.45286e-05	-7.58227e-10	-1.23803
87859880	chr5:87859880:G:A	1.53269e-24	-1.56605	-0.346795	1.08016e-06	-1.57297	0.354018	2.83136e-05	-1.83453	-0.227267
87860126	chr5:87860126:GT:G	3.42386e-24	-7.58227e-10	-1.1091	1.34868e-06	-7.58227e-10	-0.996936	7.43194e-05	-7.58227e-10	-1.09677
87860139	chr5:87860139:G:C	4.03956e-24	-7.58227e-10	-0.94373	1.57571e-06	-7.58227e-10	-0.841357	8.98351e-05	-7.58227e-10	-0.907164
87860361	chr5:87860361:G:A	1.71659e-23	0.503058	-4.83947e-10	6.83561e-07	-1.6765	-4.83947e-10	2.16285e-05	-2.33113	-4.83947e-10
87860534	chr5:87860534:T:C	4.18126e-24	-7.58227e-10	-0.909252	1.63615e-06	-7.58227e-10	-0.803714	9.31145e-05	-7.58227e-10	-0.871309
87860707	chr5:87860707:T:A	1.19645e-24	-0.677182	-1.48332	4.86147e-07	-0.548879	-1.46843	3.83964e-05	-0.264165	-1.49301
87860788	chr5:87860788:A:T	2.36175e-24	-7.58227e-10	-1.48046	8.24993e-07	-7.58227e-10	-1.48844	5.07804e-05	-7.58227e-10	-1.47763
87860977	chr5:87860977:A:C	4.67054e-24	-0.798591	-4.83947e-10	1.86338e-06	-0.67367	-4.83947e-10	0.000145012	-0.428319	-4.83947e-10
87861128	chr5:87861128:T:C	1.81208e-23	0.557197	-4.83947e-10	8.32579e-07	-1.47929	-4.83947e-10	2.50657e-05	-2.18364	-4.83947e-10
87861662	chr5:87861662:G:A	1.5199e-23	-7.58227e-10	0.381362	5.00572e-06	-7.58227e-10	0.31452	0.000401224	-7.58227e-10	0.58938
87862463	chr5:87862463:C:T	4.2941e-24	-7.58227e-10	-0.882624	1.40108e-06	-7.58227e-10	-0.958819	8.74582e-05	-7.58227e-10	-0.933978
87862503	chr5:87862503:G:A	2.44262e-24	-7.58227e-10	-1.44679	8.46442e-07	-7.58227e-10	-1.46278	5.35578e-05	-7.58227e-10	-1.42438
87862601	chr5:87862601:G:A	1.71395e-24	-1.5697	-0.231361	1.24839e-06	-1.57543	0.501219	3.1882e-05	-1.83708	-0.106013
87862696	chr5:87862696:T:C	2.48244e-24	-7.58227e-10	-1.43062	8.46256e-07	-7.58227e-10	-1.463	5.34446e-05	-7.58227e-10	-1.42649
87862974	chr5:87862974:C:A	2.2257e-23	-7.58227e-10	0.762789	7.32758e-06	-7.58227e-10	0.695583	0.000599825	-7.58227e-10	0.991499
87863040	chr5:87863040:G:A	8.46526e-25	-2.50648	-4.83947e-10	3.00222e-07	-2.49929	-4.83947e-10	1.84045e-05	-2.49254	-4.83947e-10
87863186	chr5:87863186:G:C	9.30362e-24	0.39597	-0.505432	6.44029e-06	0.483969	0.0825426	0.000174027	0.12646	-0.372391
87863930	chr5:87863930:C:T	2.41175e-24	-7.58227e-10	-1.45951	8.84006e-07	-7.58227e-10	-1.41935	5.19295e-05	-7.58227e-10	-1.45525
87864002	chr5:87864002:A:T	3.91513e-24	-7.58227e-10	-0.975017	1.30017e-06	-7.58227e-10	-1.03357	9.66853e-05	-7.58227e-10	-0.833677
87864484	chr5:87864484:T:A	8.49585e-25	-1.09714	-1.40573	3.24495e-07	-0.974901	-1.44665	2.74081e-05	-0.707091	-1.38721
87864576	chr5:87864576:G:A	2.33206e-24	-7.58227e-10	-1.49312	8.16523e-07	-7.58227e-10	-1.49876	5.01003e-05	-7.58227e-10	-1.49111
87864986	chr5:87864986:G:A	3.78731e-25	-1.88595	-1.42485	1.00569e-07	-2.12806	-1.46491	5.0527e-06	-2.40018	-1.38503
87865432	chr5:87865432:A:G	3.95806e-24	-7.58227e-10	-0.964112	1.54411e-06	-7.58227e-10	-0.861612	8.80601e-05	-7.58227e-10	-0.927119
87865755	chr5:87865755:C:A	3.76207e-25	-1.89201	-1.42547	9.9992e-08	-2.13323	-1.46549	5.03362e-06	-2.40299	-1.38601
87865964	chr5:87865964:T:C	8.63416e-25	-2.48672	-4.83947e-10	3.13999e-07	-2.45443	-4.83947e-10	1.82344e-05	-2.50183	-4.83947e-10
87866954	chr5:87866954:C:T	9.54604e-24	-7.58227e-10	-0.0837385	5.00802e-06	-7.58227e-10	0.31498	0.000241406	-7.58227e-10	0.081343
87867263	chr5:87867263:G:A	2.53653e-24	-0.913918	-0.495149	1.18418e-06	-0.782434	-0.344574	8.27115e-05	-0.530681	-0.459099
87867954	chr5:87867954:C:A	2.33176e-24	-7.58227e-10	-1.49324	8.16435e-07	-7.58227e-10	-1.49887	5.00933e-05	-7.58227e-10	-1.49125
87868122	chr5:87868122:A:T	8.80856e-25	-2.47304	0.00631602	2.40093e-07	-2.50356	-0.219236	1.81536e-05	-2.48163	-0.0246397
87868690	chr5:87868690:A:G	2.37195e-24	-7.58227e-10	-1.47615	8.27928e-07	-7.58227e-10	-1.48489	5.10104e-05	-7.58227e-10	-1.47311
87868750	chr5:87868750:A:G	2.30654e-24	-1.50412	-4.83947e-10	7.81957e-07	-1.54202	-4.83947e-10	5.92006e-05	-1.32421	-4.83947e-10
87868913	chr5:87868913:A:G	2.34736e-24	-7.58227e-10	-1.48657	8.20869e-07	-7.58227e-10	-1.49345	5.04523e-05	-7.58227e-10	-1.48411
87868982	chr5:87868982:G:A	2.65211e-24	-1.10763	-0.256884	1.93886e-06	-1.46702	0.833058	2.23881e-05	-2.05208	-0.244534
87869417	chr5:87869417:CA:C	1.77187e-24	-1.76783	-4.83947e-10	6.64856e-07	-1.70425	-4.83947e-10	3.37445e-05	-1.88632	-4.83947e-10
87869517	chr5:87869517:A:T	2.37032e-24	-7.58227e-10	-1.47684	8.27446e-07	-7.58227e-10	-1.48547	5.09739e-05	-7.58227e-10	-1.47382
87870115	chr5:87870115:A:T	2.36993e-24	-7.58227e-10	-1.47701	8.27333e-07	-7.58227e-10	-1.48561	5.0965e-05	-7.58227e-10	-1.474
87870206	chr5:87870206:A:G	2.36941e-24	-7.58227e-10	-1.47723	8.27183e-07	-7.58227e-10	-1.48579	5.09533e-05	-7.58227e-10	-1.47423
87870468	chr5:87870468:T:C	1.43724e-23	-7.58227e-10	0.325447	4.421e-06	-7.58227e-10	0.190304	0.000390194	-7.58227e-10	0.561505
87870749	chr5:87870749:T:C	2.43244e-24	-7.58227e-10	-1.45097	8.76513e-07	-7.58227e-10	-1.42787	5.26341e-05	-7.58227e-10	-1.44177
87870899	chr5:87870899:A:T	4.67538e-24	-0.797556	-4.83947e-10	1.86502e-06	-0.672792	-4.83947e-10	0.000145148	-0.427383	-4.83947e-10
87871055	chr5:87871055:G:A	1.47489e-23	0.32845	0.022856	1.15869e-05	0.410805	0.743004	0.000286033	0.054511	0.196456
87872035	chr5:87872035:C:T	2.52186e-23	-7.58227e-10	0.887715	8.32134e-06	-7.58227e-10	0.822761	0.000681165	-7.58227e-10	1.11867
87872241	chr5:87872241:A:C	3.4092e-24	-7.58227e-10	-1.11339	1.10954e-06	-7.58227e-10	-1.19211	7.57906e-05	-7.58227e-10	-1.07716
87872282	chr5:87872282:T:C	2.30557e-24	-7.58227e-10	-1.50454	8.19572e-07	-7.58227e-10	-1.49503	4.95364e-05	-7.58227e-10	-1.50243
87872363	chr5:87872363:G:T	1.7238e-24	-1.79533	-4.83947e-10	9.52918e-07	-1.34429	-4.83947e-10	4.60636e-05	-1.57512	-4.83947e-10
87872619	chr5:87872619:G:A	2.8481e-24	-7.58227e-10	-1.29321	9.52618e-07	-7.58227e-10	-1.3446	6.10929e-05	-7.58227e-10	-1.29274
87872821	chr5:87872821:G:T	1.00804e-24	-2.33186	-4.83947e-10	3.90063e-07	-2.23751	-4.83947e-10	2.45628e-05	-2.2039	-4.83947e-10
87873019	chr5:87873019:G:A	4.15702e-24	-0.915066	-4.83947e-10	1.64647e-06	-0.797428	-4.83947e-10	0.000127501	-0.557018	-4.83947e-10
87873500	chr5:87873500:C:T	2.37731e-24	-7.58227e-10	-1.4739	8.29496e-07	-7.58227e-10	-1.483	5.11315e-05	-7.58227e-10	-1.47074
87873643	chr5:87873643:A:T	7.39968e-24	-7.58227e-10	-0.338429	3.34488e-06	-7.58227e-10	-0.0886309	0.000153913	-7.58227e-10	-0.368754
87873758	chr5:87873758:G:A	3.70761e-25	-1.90553	-1.42653	9.88741e-08	-2.14368	-1.46629	4.99969e-06	-2.40859	-1.38717
87873765	chr5:87873765:G:A	2.20859e-24	-1.54751	-4.83947e-10	7.79512e-07	-1.54515	-4.83947e-10	4.05488e-05	-1.70263	-4.83947e-10
87873877	chr5:87873877:A:T	3.16856e-24	-7.58227e-10	-1.18659	1.04914e-06	-7.58227e-10	-1.24809	6.79619e-05	-7.58227e-10	-1.18619
87874320	chr5:87874320:C:G	2.03165e-23	0.60896	0.0626063	1.61602e-05	0.695683	0.790808	0.000389636	0.322776	0.237299
87874566	chr5:87874566:T:C	2.33526e-24	-7.58227e-10	-1.49174	8.17355e-07	-7.58227e-10	-1.49774	5.01742e-05	-7.58227e-10	-1.48964
87874571	chr5:87874571:A:G	2.19597e-24	-1.55324	-4.83947e-10	7.22333e-07	-1.62133	-4.83947e-10	4.77297e-05	-1.53959	-4.83947e-10
87874669	chr5:87874669:T:C	3.35965e-25	-1.99279	-1.43783	9.12929e-08	-2.21572	-1.47402	4.76604e-06	-2.44247	-1.40115
87875885	chr5:87875885:A:G	2.5157e-24	-7.58227e-10	-1.41732	9.31333e-07	-7.58227e-10	-1.3672	5.59016e-05	-7.58227e-10	-1.38155
87876017	chr5:87876017:C:T	3.02686e-25	-2.07575	-1.45918	9.83604e-08	-2.11437	-1.50081	6.18955e-06	-2.12611	-1.45617
87876117	chr5:87876117:G:A	2.34066e-24	-7.58227e-10	-1.48943	8.40376e-07	-7.58227e-10	-1.46997	4.99229e-05	-7.58227e-10	-1.49466
87876397	chr5:87876397:G:T	2.39858e-23	-7.58227e-10	0.837596	7.92471e-06	-7.58227e-10	0.773924	0.000645811	-7.58227e-10	1.06537
87876531	chr5:87876531:G:A	5.54392e-24	0.340671	-0.967834	2.36053e-06	-0.1322	-0.304975	3.01232e-05	-1.03237	-0.967478
87877100	chr5:87877100:A:G	3.06724e-24	-7.58227e-10	-1.21909	1.01799e-06	-7.58227e-10	-1.27823	6.58022e-05	-7.58227e-10	-1.21849
87877146	chr5:87877146:T:C	2.46594e-24	-7.58227e-10	-1.43729	8.53364e-07	-7.58227e-10	-1.45463	5.41559e-05	-7.58227e-10	-1.41327
87877857	chr5:87877857:C:T	2.33894e-24	-7.58227e-10	-1.49017	8.39455e-07	-7.58227e-10	-1.47106	4.98927e-05	-7.58227e-10	-1.49526
87877887	chr5:87877887:G:T	3.26496e-24	-7.58227e-10	-1.15662	1.06662e-06	-7.58227e-10	-1.23157	7.24358e-05	-7.58227e-10	-1.12244
87878110	chr5:87878110:A:C	2.09444e-23	-0.776002	1.47801	2.43668e-05	-1.18782	3.08498	0.000169624	-1.86344	1.59189
87878115	chr5:87878115:A:G	2.38145e-24	-7.58227e-10	-1.47216	8.30721e-07	-7.58227e-10	-1.48152	5.12251e-05	-7.58227e-10	-1.46891
87878339	chr5:87878339:G:A	3.81658e-25	-1.92936	-1.37373	1.00373e-07	-2.16742	-1.42751	5.22894e-06	-2.41909	-1.33184
87878343	chr5:87878343:C:T	2.17875e-23	0.557182	0.184289	1.78816e-05	0.645716	0.941994	0.000416918	0.279547	0.348203
87878358	chr5:87878358:C:T	3.16498e-24	-7.58227e-10	-1.18772	1.04809e-06	-7.58227e-10	-1.24909	6.78859e-05	-7.58227e-10	-1.18731
87878400	chr5:87878400:C:T	2.38108e-24	-7.58227e-10	-1.47231	8.30763e-07	-7.58227e-10	-1.48147	5.12224e-05	-7.58227e-10	-1.46896
87878529	chr5:87878529:G:T	2.37023e-24	-7.58227e-10	-1.47688	8.27426e-07	-7.58227e-10	-1.4855	5.09717e-05	-7.58227e-10	-1.47387
87878760	chr5:87878760:A:G	2.80228e-24	-7.58227e-10	-1.30943	1.03157e-06	-7.58227e-10	-1.26498	6.18422e-05	-7.58227e-10	-1.28055
87879280	chr5:87879280:T:A	2.43189e-24	-7.58227e-10	-1.4512	8.76284e-07	-7.58227e-10	-1.42813	5.26213e-05	-7.58227e-10	-1.44202
87879776	chr5:87879776:A:G	3.38069e-25	-1.98058	-1.44379	9.18541e-08	-2.20541	-1.47821	4.75446e-06	-2.43754	-1.40852
87880000	chr5:87880000:C:T	2.14613e-23	0.648278	0.0781091	1.71244e-05	0.735124	0.80932	0.000411296	0.359997	0.254177
87881153	chr5:87881153:T:A	5.00578e-24	0.234424	-0.963695	2.13937e-06	-0.236459	-0.299093	2.78894e-05	-1.11368	-0.963213
87881699	chr5:87881699:C:T	1.03379e-24	-1.44406	-0.862571	5.53487e-07	-1.47871	-0.408867	2.47193e-05	-1.42142	-0.776132
87882027	chr5:87882027:A:G	3.37732e-25	-2.00419	-1.42118	9.14246e-08	-2.22581	-1.46249	4.84355e-06	-2.44684	-1.38065
87882158	chr5:87882158:GT:G	2.33246e-24	-7.58227e-10	-1.49294	8.1662e-07	-7.58227e-10	-1.49864	5.01099e-05	-7.58227e-10	-1.49092
87882634	chr5:87882634:T:A	2.43236e-24	-7.58227e-10	-1.451	8.43289e-07	-7.58227e-10	-1.46651	5.32908e-05	-7.58227e-10	-1.42937
87882820	chr5:87882820:C:T	1.98563e-23	0.534997	0.113659	1.59062e-05	0.618856	0.851794	0.000383071	0.251771	0.291309
87883421	chr5:87883421:G:A	9.60558e-25	-2.38011	-4.83947e-10	3.29214e-07	-2.40711	-4.83947e-10	1.93393e-05	-2.443	-4.83947e-10
87884654	chr5:87884654:G:A	4.17213e-24	-7.58227e-10	-0.911439	1.79451e-06	-7.58227e-10	-0.711331	8.7087e-05	-7.58227e-10	-0.938231
87885271	chr5:87885271:C:G	4.72019e-24	-7.58227e-10	-0.788016	1.86715e-06	-7.58227e-10	-0.671651	0.000105353	-7.58227e-10	-0.747826
87885279	chr5:87885279:G:A	3.22091e-24	-7.58227e-10	-1.1702	1.06465e-06	-7.58227e-10	-1.23342	6.90757e-05	-7.58227e-10	-1.16994
87885591	chr5:87885591:T:C	2.06275e-23	0.569781	0.116979	1.65711e-05	0.655148	0.856451	0.000397504	0.284878	0.295188
87885801	chr5:87885801:T:C	2.2257e-23	-7.58227e-10	0.762789	7.32758e-06	-7.58227e-10	0.695583	0.000599825	-7.58227e-10	0.991499
87885802	chr5:87885802:A:T	2.23337e-23	-7.58227e-10	0.766233	7.35269e-06	-7.58227e-10	0.699005	0.000602003	-7.58227e-10	0.995123
87885916	chr5:87885916:T:C	3.39855e-25	-2.00825	-1.41085	9.18788e-08	-2.22836	-1.45499	4.89846e-06	-2.44812	-1.3681
87886835	chr5:87886835:C:A	8.5217e-25	-2.49983	-4.83947e-10	3.16521e-07	-2.44643	-4.83947e-10	1.89645e-05	-2.46257	-4.83947e-10
87887017	chr5:87887017:C:T	4.78652e-23	0.79874	0.729783	2.76141e-05	-0.308591	2.33086	0.000164108	-1.11268	0.808061
87887067	chr5:87887067:G:A	9.18369e-25	-2.42502	-4.83947e-10	4.84453e-07	-2.0208	-4.83947e-10	2.28139e-05	-2.27777	-4.83947e-10
87887236	chr5:87887236:G:C	2.08131e-23	0.593307	0.10241	1.66758e-05	0.679364	0.83853	0.000400309	0.307344	0.279755
87887528	chr5:87887528:G:T	6.21164e-24	-0.513441	-4.83947e-10	4.00819e-07	-2.21031	-4.83947e-10	1.86375e-05	-2.47996	-4.83947e-10
87887616	chr5:87887616:T:C	3.46683e-25	-1.9791	-1.42011	9.32178e-08	-2.20711	-1.46177	4.89259e-06	-2.43797	-1.37944
87887955	chr5:87887955:C:T	2.27961e-23	-7.58227e-10	0.786726	7.52882e-06	-7.58227e-10	0.722677	0.00061284	-7.58227e-10	1.01297
87888285	chr5:87888285:G:C	3.33068e-25	-2.01909	-1.42018	9.05946e-08	-2.23582	-1.46161	4.82699e-06	-2.4514	-1.37952
87888385	chr5:87888385:C:T	1.627e-23	-7.58227e-10	0.449459	4.99086e-06	-7.58227e-10	0.311547	0.000444503	-7.58227e-10	0.691817
87888612	chr5:87888612:G:A	9.35868e-25	-2.40615	-4.83947e-10	5.06637e-07	-1.97602	-4.83947e-10	2.35134e-05	-2.24757	-4.83947e-10
87888625	chr5:87888625:G:A	3.35928e-24	-0.725	-0.40314	1.55623e-06	-0.597527	-0.256271	0.000110816	-0.331688	-0.365576
87890207	chr5:87890207:A:G	1.29431e-24	-2.08189	-4.83947e-10	4.54278e-07	-2.08511	-4.83947e-10	2.49775e-05	-2.18716	-4.83947e-10
87890491	chr5:87890491:A:G	2.52186e-23	-7.58227e-10	0.887715	8.32134e-06	-7.58227e-10	0.822761	0.000681165	-7.58227e-10	1.11867
87891195	chr5:87891195:A:G	2.35655e-24	-7.58227e-10	-1.48267	8.23491e-07	-7.58227e-10	-1.49026	5.06598e-05	-7.58227e-10	-1.48001
87891419	chr5:87891419:AG:A	2.75559e-24	-0.958538	-0.367696	1.89798e-06	-1.33271	0.67744	2.18457e-05	-1.96561	-0.355528
87891474	chr5:87891474:T:C	2.69213e-24	-1.13221	-0.217319	2.01152e-06	-1.48485	0.887683	2.29683e-05	-2.06744	-0.203585
87891716	chr5:87891716:T:C	2.61972e-24	-7.58227e-10	-1.3768	9.11977e-07	-7.58227e-10	-1.3882	5.66614e-05	-7.58227e-10	-1.36805
87891829	chr5:87891829:G:A	4.63842e-25	-1.89875	-1.20933	1.15374e-07	-2.14047	-1.31517	6.477e-06	-2.41049	-1.12639
87892693	chr5:87892693:T:TA	1.54367e-24	-2.4775	0.5718	1.02123e-06	-2.15955	0.884489	3.77455e-05	-2.40931	0.63504
87892694	chr5:87892694:A:G	2.41634e-24	-7.58227e-10	-1.45761	8.41935e-07	-7.58227e-10	-1.46811	5.20268e-05	-7.58227e-10	-1.45338
87892764	chr5:87892764:G:C	1.77403e-24	-1.76661	-4.83947e-10	5.0639e-07	-1.97651	-4.83947e-10	2.56221e-05	-2.16168	-4.83947e-10
87892864	chr5:87892864:G:A	3.61204e-25	-1.92525	-1.43293	9.7001e-08	-2.15846	-1.47064	4.92405e-06	-2.41602	-1.39499
87893706	chr5:87893706:C:T	2.97938e-24	-0.756501	-0.491648	1.38933e-06	-0.62081	-0.346428	9.87242e-05	-0.358383	-0.454426
87893971	chr5:87893971:T:G	9.05082e-25	-2.4396	-4.83947e-10	4.75717e-07	-2.03899	-4.83947e-10	2.22037e-05	-2.30488	-4.83947e-10
87894024	chr5:87894024:G:A	2.76262e-24	-7.58227e-10	-1.32369	9.31946e-07	-7.58227e-10	-1.36654	6.23393e-05	-7.58227e-10	-1.27255
87894072	chr5:87894072:C:T	1.34047e-24	-2.48053	0.433682	8.714e-07	-2.17005	0.736337	3.26242e-05	-2.41485	0.494767
87894234	chr5:87894234:C:T	5.27664e-24	-7.58227e-10	-0.676575	2.03232e-06	-7.58227e-10	-0.586881	0.000111136	-7.58227e-10	-0.694382
87894532	chr5:87894532:C:A	4.35533e-24	-0.868466	-4.83947e-10	1.72326e-06	-0.751845	-4.83947e-10	0.000133369	-0.51202	-4.83947e-10
87894598	chr5:87894598:TA:T	2.3056e-24	-7.58227e-10	-1.50453	8.19608e-07	-7.58227e-10	-1.49499	4.95376e-05	-7.58227e-10	-1.50241
87894634	chr5:87894634:C:T	8.51104e-25	-2.50109	-4.83947e-10	3.82927e-07	-2.25597	-4.83947e-10	1.90123e-05	-2.46005	-4.83947e-10
87894700	chr5:87894700:G:A	2.6164e-24	-7.58227e-10	-1.37806	8.93403e-07	-7.58227e-10	-1.40878	5.63855e-05	-7.58227e-10	-1.37293
87895108	chr5:87895108:T:G	4.53353e-24	0.175072	-1.00344	1.90865e-06	-0.291214	-0.358451	2.56707e-05	-1.15705	-1.00274
87895132	chr5:87895132:A:G	2.45031e-24	-7.58227e-10	-1.44365	8.40521e-07	-7.58227e-10	-1.4698	5.36382e-05	-7.58227e-10	-1.42288
87895402	chr5:87895402:G:A	2.44462e-24	-7.58227e-10	-1.44598	8.47008e-07	-7.58227e-10	-1.46211	5.36191e-05	-7.58227e-10	-1.42323
87895529	chr5:87895529:G:C	2.3325e-24	-7.58227e-10	-1.49292	8.16628e-07	-7.58227e-10	-1.49863	5.01107e-05	-7.58227e-10	-1.4909
87895964	chr5:87895964:T:C	2.15369e-23	0.62867	0.101233	1.72252e-05	0.714296	0.836013	0.000413673	0.341074	0.278864
87896184	chr5:87896184:C:T	5.0862e-23	0.78019	0.80906	3.03207e-05	-0.319269	2.43504	0.000176049	-1.12298	0.888606
87896840	chr5:87896840:C:T	3.33748e-24	-7.58227e-10	-1.13465	1.08783e-06	-7.58227e-10	-1.21188	7.41321e-05	-7.58227e-10	-1.09929
87896847	chr5:87896847:TA:T	3.67906e-23	1.26538	-4.83947e-10	6.3589e-06	0.553794	-4.83947e-10	0.000260794	0.15859	-4.83947e-10
87898315	chr5:87898315:A:G	3.3983e-24	-7.58227e-10	-1.11659	1.11899e-06	-7.58227e-10	-1.18363	7.28838e-05	-7.58227e-10	-1.11627
87898607	chr5:87898607:G:A	2.3153e-24	-7.58227e-10	-1.50033	8.20811e-07	-7.58227e-10	-1.49352	4.95952e-05	-7.58227e-10	-1.50124
87898912	chr5:87898912:G:A	2.50947e-24	-7.58227e-10	-1.41979	8.58416e-07	-7.58227e-10	-1.44873	5.37826e-05	-7.58227e-10	-1.42019
87899142	chr5:87899142:G:A	3.36932e-25	-1.97277	-1.45497	9.21154e-08	-2.19805	-1.48272	4.70847e-06	-2.43527	-1.4205
87899556	chr5:87899556:C:T	4.69264e-23	0.80324	0.705475	2.69244e-05	-0.303181	2.30015	0.000160632	-1.10836	0.78233
87900474	chr5:87900474:G:C	2.0305e-24	-1.41656	-0.215025	1.57396e-06	-1.73025	0.887782	2.01499e-05	-2.20575	-0.19619
87900709	chr5:87900709:T:C	7.06058e-24	-7.58227e-10	-0.385338	2.29137e-06	-7.58227e-10	-0.46691	0.000183231	-7.58227e-10	-0.194394
87900975	chr5:87900975:G:A	2.50985e-24	-7.58227e-10	-1.41964	8.58518e-07	-7.58227e-10	-1.44861	5.37907e-05	-7.58227e-10	-1.42004
87901069	chr5:87901069:A:G	2.35448e-24	-7.58227e-10	-1.48355	8.19972e-07	-7.58227e-10	-1.49455	5.05169e-05	-7.58227e-10	-1.48283
87901718	chr5:87901718:A:G	3.30675e-24	0.332803	-1.4767	4.29165e-07	-0.67009	-1.47188	1.86506e-05	-0.999921	-1.47934
87901975	chr5:87901975:C:A	1.33904e-24	-2.48142	0.433501	8.68747e-07	-2.17288	0.736117	3.25718e-05	-2.41631	0.494622
87902283	chr5:87902283:A:G	3.49729e-25	-1.93018	-1.46028	9.48251e-08	-2.16546	-1.48632	4.75042e-06	-2.4192	-1.42771
87902715	chr5:87902715:C:T	2.30341e-24	-7.58227e-10	-1.50547	8.16343e-07	-7.58227e-10	-1.49898	4.94423e-05	-7.58227e-10	-1.50433
87902766	chr5:87902766:C:T	5.28734e-24	-0.172085	-0.502464	3.65861e-06	-0.0845673	0.0855897	0.000112468	-0.317145	-0.365327
87902785	chr5:87902785:C:T	4.85893e-24	-7.58227e-10	-0.759046	1.85946e-06	-7.58227e-10	-0.675775	0.00010246	-7.58227e-10	-0.775663
87902995	chr5:87902995:A:G	1.36659e-24	-2.02755	-4.83947e-10	4.79507e-07	-2.03106	-4.83947e-10	2.61811e-05	-2.1401	-4.83947e-10
87903440	chr5:87903440:C:T	3.27682e-25	-1.99198	-1.46359	9.02045e-08	-2.21259	-1.48915	4.6218e-06	-2.44241	-1.43194
87904056	chr5:87904056:C:G	9.1843e-25	-2.42495	-4.83947e-10	2.97734e-07	-2.50762	-4.83947e-10	1.83846e-05	-2.49363	-4.83947e-10
87905090	chr5:87905090:G:A	1.53326e-24	-2.48459	0.57212	9.94804e-07	-2.18613	0.884854	3.72395e-05	-2.42312	0.635353
87905290	chr5:87905290:G:A	2.12619e-24	-1.33234	-0.253196	1.60757e-06	-1.65934	0.838005	2.0266e-05	-2.16105	-0.235143
87905320	chr5:87905320:A:G	3.58499e-24	-0.202456	-0.860654	1.62779e-06	-0.636435	-0.172402	2.34829e-05	-1.38922	-0.859648
87905365	chr5:87905365:C:T	4.55252e-25	-2.49988	-0.626893	2.45864e-07	-2.25388	-0.445155	1.05143e-05	-2.45507	-0.597336
87905651	chr5:87905651:T:A	3.06676e-24	-0.350001	-0.869242	1.40423e-06	-0.771352	-0.18522	2.10025e-05	-1.49233	-0.86817
87906612	chr5:87906612:T:C	3.02361e-24	-1.23341	-4.83947e-10	1.18446e-06	-1.12677	-4.83947e-10	8.96539e-05	-0.909182	-4.83947e-10
87907018	chr5:87907018:C:T	2.56553e-24	-7.58227e-10	-1.3977	8.74662e-07	-7.58227e-10	-1.42998	5.49801e-05	-7.58227e-10	-1.39817
87907292	chr5:87907292:T:C	3.17409e-24	-1.18485	-4.83947e-10	1.24918e-06	-1.07358	-4.83947e-10	9.46094e-05	-0.855382	-4.83947e-10
87907877	chr5:87907877:G:A	2.6726e-24	-7.58227e-10	-1.35681	9.06708e-07	-7.58227e-10	-1.394	5.71713e-05	-7.58227e-10	-1.35909
87907958	chr5:87907958:T:A	1.57205e-24	-1.22541	-0.662074	7.12568e-07	-1.10659	-0.528354	4.93147e-05	-0.877888	-0.629029
87908472	chr5:87908472:C:T	1.53662e-24	-1.27644	-0.633845	6.97473e-07	-1.15865	-0.4977	4.79304e-05	-0.934806	-0.600584
87908719	chr5:87908719:G:A	3.48099e-24	-1.48051	0.38796	1.14108e-06	-1.49291	0.328822	7.34261e-05	-1.6747	0.565836
87908742	chr5:87908742:A:G	2.04982e-24	-1.3517	-0.270418	1.54247e-06	-1.6771	0.814424	1.96947e-05	-2.17221	-0.252579
87908919	chr5:87908919:A:G	4.224e-24	-7.58227e-10	-0.899082	1.65759e-06	-7.58227e-10	-0.790697	9.38987e-05	-7.58227e-10	-0.862922
87908946	chr5:87908946:G:A	1.94257e-24	-1.37856	-0.297299	1.45168e-06	-1.7002	0.776859	1.88908e-05	-2.1869	-0.279562
87909045	chr5:87909045:A:G	9.17082e-25	-2.42642	-4.83947e-10	2.99161e-07	-2.50283	-4.83947e-10	1.91219e-05	-2.45431	-4.83947e-10
87909229	chr5:87909229:T:A	6.27708e-25	-1.63079	-1.17475	1.63576e-07	-1.84951	-1.25703	9.52743e-06	-2.07314	-1.07782
87909411	chr5:87909411:C:A	1.37203e-23	0.119819	0.159189	1.11904e-05	0.21155	0.907448	0.00030337	-0.0369105	0.346725
87909438	chr5:87909438:T:A	1.68098e-24	-1.25929	-0.561202	7.66327e-07	-1.14361	-0.4186	5.24539e-05	-0.919089	-0.526116
87909674	chr5:87909674:A:C	4.69331e-23	0.770879	0.737979	2.71971e-05	-0.338053	2.3451	0.000161378	-1.13718	0.815795
87911114	chr5:87911114:G:A	1.42766e-24	-1.98383	-4.83947e-10	3.2683e-07	-2.41438	-4.83947e-10	1.81333e-05	-2.50739	-4.83947e-10
87911420	chr5:87911420:TA:T	2.6285e-24	-7.58227e-10	-1.37345	9.05624e-07	-7.58227e-10	-1.39519	5.82323e-05	-7.58227e-10	-1.3407
87911488	chr5:87911488:C:T	3.57395e-24	-7.58227e-10	-1.0662	1.17119e-06	-7.58227e-10	-1.13804	7.30584e-05	-7.58227e-10	-1.11388
87911667	chr5:87911667:G:A	2.13866e-24	-1.33046	-0.249224	1.61982e-06	-1.65708	0.843329	2.03676e-05	-2.15992	-0.23127
87912140	chr5:87912140:C:T	2.34369e-24	-7.58227e-10	-1.48814	8.17417e-07	-7.58227e-10	-1.49767	4.98406e-05	-7.58227e-10	-1.49631
87913391	chr5:87913391:A:G	2.30588e-24	-7.58227e-10	-1.5044	8.19888e-07	-7.58227e-10	-1.49465	4.95482e-05	-7.58227e-10	-1.50219
87913399	chr5:87913399:G:A	1.42827e-24	-1.26045	-0.72295	6.39474e-07	-1.14767	-0.595505	4.44256e-05	-0.919946	-0.691376
87913659	chr5:87913659:G:A	1.93969e-23	-7.58227e-10	0.625249	7.41041e-06	-7.58227e-10	0.706823	0.000467243	-7.58227e-10	0.741711
87913666	chr5:87913666:A:C	4.95753e-23	0.88203	0.681597	2.78369e-05	-0.241785	2.27208	0.000164326	-1.06187	0.758585
87913804	chr5:87913804:T:C	2.30505e-24	-7.58227e-10	-1.50476	8.16032e-07	-7.58227e-10	-1.49936	4.95015e-05	-7.58227e-10	-1.50314
87914007	chr5:87914007:T:C	2.74689e-24	-7.58227e-10	-1.3294	9.37394e-07	-7.58227e-10	-1.36071	6.07988e-05	-7.58227e-10	-1.29757
87914071	chr5:87914071:T:C	2.57992e-23	0.192767	0.717713	1.15968e-05	-1.09824	2.2529	9.87684e-05	-1.6053	0.792936
87914129	chr5:87914129:A:G	3.52387e-24	-7.58227e-10	-1.0803	1.14411e-06	-7.58227e-10	-1.16143	7.84446e-05	-7.58227e-10	-1.04275
87914221	chr5:87914221:C:T	3.35911e-25	-1.95703	-1.47375	9.20947e-08	-2.18622	-1.49478	4.6181e-06	-2.42941	-1.44574
87914344	chr5:87914344:A:G	7.54688e-24	-7.58227e-10	-0.318732	2.44312e-06	-7.58227e-10	-0.402786	0.000196899	-7.58227e-10	-0.122449
87914381	chr5:87914381:TTA:T	2.4728e-24	-7.58227e-10	-1.43452	8.48303e-07	-7.58227e-10	-1.46058	5.29986e-05	-7.58227e-10	-1.43487
87914751	chr5:87914751:A:C	1.61201e-23	-0.802046	1.24225	1.78465e-05	-1.20502	2.79076	0.000131097	-1.87952	1.35033
87916368	chr5:87916368:T:C	1.20629e-24	-2.15232	-4.83947e-10	4.25724e-07	-2.15003	-4.83947e-10	2.74579e-05	-2.09248	-4.83947e-10
87917690	chr5:87917690:CTT:C	8.97672e-25	-2.44782	-4.83947e-10	3.21871e-07	-2.42967	-4.83947e-10	2.11415e-05	-2.3539	-4.83947e-10
87917730	chr5:87917730:T:C	1.76095e-23	-0.710639	1.23921	1.92186e-05	-1.12714	2.78695	0.000138095	-1.8246	1.3474
87918009	chr5:87918009:C:T	3.1991e-24	-1.177	-4.83947e-10	1.28431e-06	-1.04584	-4.83947e-10	9.57291e-05	-0.843616	-4.83947e-10
87918388	chr5:87918388:T:A	3.86168e-24	-7.58227e-10	-0.988762	1.50088e-06	-7.58227e-10	-0.890012	8.55649e-05	-7.58227e-10	-0.955864
87918391	chr5:87918391:T:C	3.29423e-25	-1.99046	-1.45981	9.03766e-08	-2.21374	-1.4861	4.64406e-06	-2.44236	-1.42719
87918967	chr5:87918967:C:T	3.3445e-25	-1.96186	-1.47328	9.17403e-08	-2.19047	-1.49438	4.61234e-06	-2.43132	-1.44509
87919001	chr5:87919001:A:T	6.23785e-24	-7.58227e-10	-0.50923	1.99527e-06	-7.58227e-10	-0.605284	0.000149	-7.58227e-10	-0.401191
87919229	chr5:87919229:C:T	1.69174e-24	-1.35224	-0.461872	1.17663e-06	-1.68066	0.54726	1.62168e-05	-2.17272	-0.446365
87919588	chr5:87919588:G:C	1.73079e-24	-1.24483	-0.546458	7.90222e-07	-1.12884	-0.402659	5.41301e-05	-0.902987	-0.510761
87919730	chr5:87919730:A:G	3.35189e-24	-0.221108	-0.909233	1.49057e-06	-0.654717	-0.242187	2.206e-05	-1.4028	-0.90857
87919919	chr5:87919919:T:C	2.30348e-24	-7.58227e-10	-1.50545	8.13531e-07	-7.58227e-10	-1.50243	4.9385e-05	-7.58227e-10	-1.50549
87920129	chr5:87920129:A:G	1.83102e-24	-1.22121	-0.513784	8.38759e-07	-1.10422	-0.367679	5.74707e-05	-0.876377	-0.477487
87920295	chr5:87920295:T:C	8.7258e-25	-2.47617	-4.83947e-10	3.0627e-07	-2.47935	-4.83947e-10	1.81652e-05	-2.50563	-4.83947e-10
87921380	chr5:87921380:T:C	1.94486e-24	-1.36304	-0.31164	1.44499e-06	-1.68605	0.758083	1.87924e-05	-2.17764	-0.29404
87921610	chr5:87921610:G:C	2.8461e-24	-7.58227e-10	-1.29391	9.62884e-07	-7.58227e-10	-1.33388	6.34689e-05	-7.58227e-10	-1.25459
87921721	chr5:87921721:T:A	6.04342e-24	-7.58227e-10	-0.540895	1.9506e-06	-7.58227e-10	-0.627926	0.000127334	-7.58227e-10	-0.558328
87922043	chr5:87922043:C:T	1.41714e-24	-1.99123	-4.83947e-10	4.96449e-07	-1.99634	-4.83947e-10	2.69792e-05	-2.11007	-4.83947e-10
87922141	chr5:87922141:C:T	2.3355e-24	-7.58227e-10	-1.49164	8.3192e-07	-7.58227e-10	-1.48008	4.98764e-05	-7.58227e-10	-1.49559
87922481	chr5:87922481:A:G	3.43116e-24	-7.58227e-10	-1.10697	1.12906e-06	-7.58227e-10	-1.17468	7.35899e-05	-7.58227e-10	-1.10663
87922683	chr5:87922683:T:C	2.50789e-24	-7.58227e-10	-1.42043	8.66401e-07	-7.58227e-10	-1.43947	5.52111e-05	-7.58227e-10	-1.39398
87923386	chr5:87923386:C:A	2.49887e-24	-7.58227e-10	-1.42403	8.63814e-07	-7.58227e-10	-1.44246	5.50102e-05	-7.58227e-10	-1.39762
87923431	chr5:87923431:C:T	3.35281e-24	-7.58227e-10	-1.13007	1.35151e-06	-7.58227e-10	-0.994842	7.71078e-05	-7.58227e-10	-1.05993
87923778	chr5:87923778:G:A	8.03201e-24	-7.58227e-10	-0.256431	2.53588e-06	-7.58227e-10	-0.365521	0.000194752	-7.58227e-10	-0.133413
87923858	chr5:87923858:A:G	1.98394e-24	-1.3655	-0.289283	1.48732e-06	-1.68918	0.790096	1.91843e-05	-2.17975	-0.271294
87924368	chr5:87924368:G:A	1.73779e-24	-1.25306	-0.53419	7.94225e-07	-1.13706	-0.389393	5.43158e-05	-0.912065	-0.498259
87925067	chr5:87925067:G:A	1.65018e-23	-0.698264	1.16187	1.76032e-05	-1.11861	2.69063	0.000128326	-1.81824	1.26768
87925922	chr5:87925922:T:C	2.58431e-24	-7.58227e-10	-1.39041	8.80114e-07	-7.58227e-10	-1.42377	5.53844e-05	-7.58227e-10	-1.39084
87926278	chr5:87926278:C:G	3.23601e-24	-1.16553	-4.83947e-10	1.27172e-06	-1.05569	-4.83947e-10	9.63634e-05	-0.837013	-4.83947e-10
87926460	chr5:87926460:A:T	3.19919e-24	-0.191557	-0.98541	1.36644e-06	-0.629496	-0.354359	2.08621e-05	-1.38234	-0.984869
87926740	chr5:87926740:T:G	9.17791e-25	-2.42565	-4.83947e-10	4.93266e-07	-2.00277	-4.83947e-10	2.27344e-05	-2.28126	-4.83947e-10
87926860	chr5:87926860:A:G	1.17179e-23	0.0231902	0.0980613	9.39738e-06	0.111456	0.832913	0.000258375	-0.131675	0.280949
87926977	chr5:87926977:C:T	1.85404e-23	-0.67844	1.25853	2.02135e-05	-1.10005	2.81034	0.000143726	-1.80458	1.36736
87927172	chr5:87927172:A:G	3.90233e-24	-7.58227e-10	-0.978293	1.25492e-06	-7.58227e-10	-1.06899	8.72244e-05	-7.58227e-10	-0.936655
87927216	chr5:87927216:A:G	3.84035e-24	-7.58227e-10	-0.994303	1.46891e-06	-7.58227e-10	-0.911541	8.81688e-05	-7.58227e-10	-0.925886
87927277	chr5:87927277:C:T	1.74235e-24	-1.22545	-0.559181	7.95658e-07	-1.10856	-0.41609	5.46151e-05	-0.881094	-0.523733
87927648	chr5:87927648:ACTGATAC:A	3.08627e-24	-1.2129	-4.83947e-10	1.21054e-06	-1.105	-4.83947e-10	9.13958e-05	-0.889939	-4.83947e-10
87927876	chr5:87927876:C:A	3.34264e-25	-1.96528	-1.47041	9.15746e-08	-2.19397	-1.49269	4.6232e-06	-2.43291	-1.44114
87928241	chr5:87928241:A:T	1.87621e-24	-1.22127	-0.489341	8.61068e-07	-1.10429	-0.341354	5.89092e-05	-0.876543	-0.452598
87928402	chr5:87928402:C:A	3.24805e-24	-7.58227e-10	-1.16181	1.06282e-06	-7.58227e-10	-1.23514	7.20346e-05	-7.58227e-10	-1.12799
87928519	chr5:87928519:C:G	3.53516e-25	-1.91916	-1.46053	9.53928e-08	-2.15923	-1.48658	4.76664e-06	-2.41549	-1.42801
87928706	chr5:87928706:A:G	3.49425e-25	-1.9333	-1.45803	9.45462e-08	-2.16978	-1.48494	4.75628e-06	-2.42092	-1.42476
87928880	chr5:87928880:CAA:C	9.32791e-25	-2.40944	-4.83947e-10	3.28087e-07	-2.41054	-4.83947e-10	1.91223e-05	-2.45429	-4.83947e-10
87928882	chr5:87928882:A:G	2.30665e-25	-2.39644	-1.41022	8.48812e-08	-2.40486	-1.35771	4.72264e-06	-2.44917	-1.4036
87928984	chr5:87928984:A:G	3.77008e-24	-1.3883	0.375526	1.23861e-06	-1.39782	0.315748	7.90295e-05	-1.58776	0.552447
87929379	chr5:87929379:T:C	3.61484e-25	-1.89361	-1.4638	9.70999e-08	-2.13942	-1.48866	4.79463e-06	-2.40521	-1.43243
87929585	chr5:87929585:T:C	8.56848e-25	-2.49436	-4.83947e-10	2.98073e-07	-2.50648	-4.83947e-10	1.81265e-05	-2.50776	-4.83947e-10
87930280	chr5:87930280:A:T	1.49188e-24	-1.93983	-4.83947e-10	5.24378e-07	-1.9416	-4.83947e-10	2.83459e-05	-2.06066	-4.83947e-10
87930287	chr5:87930287:T:C	1.49191e-24	-1.93981	-4.83947e-10	5.24387e-07	-1.94159	-4.83947e-10	2.83462e-05	-2.06064	-4.83947e-10
87930329	chr5:87930329:G:A	1.28453e-23	-7.58227e-10	0.213113	3.96385e-06	-7.58227e-10	0.0811537	0.000346103	-7.58227e-10	0.441599
87930783	chr5:87930783:A:AT	1.53839e-24	-2.48121	0.572085	1.00874e-06	-2.17215	0.884796	3.75103e-05	-2.41584	0.635322
87931777	chr5:87931777:A:C	3.81054e-24	-7.58227e-10	-1.00209	1.22742e-06	-7.58227e-10	-1.09115	8.49671e-05	-7.58227e-10	-0.962875
87931795	chr5:87931795:A:G	2.18182e-24	-1.2847	-0.275005	1.608e-06	-1.62843	0.807355	2.02824e-05	-2.13822	-0.257165
87932711	chr5:87932711:C:T	2.98811e-24	-1.24522	-4.83947e-10	1.17028e-06	-1.13882	-4.83947e-10	8.81619e-05	-0.925964	-4.83947e-10
87933607	chr5:87933607:G:A	1.60864e-23	-0.686882	1.12499	1.69652e-05	-1.11023	2.64533	0.00012458	-1.81165	1.23146
87933783	chr5:87933783:A:G	2.53774e-24	-7.58227e-10	-1.40859	8.66345e-07	-7.58227e-10	-1.43953	5.43871e-05	-7.58227e-10	-1.40901
87934604	chr5:87934604:A:C	8.49272e-25	-2.50324	-4.83947e-10	3.20165e-07	-2.43498	-4.83947e-10	1.91528e-05	-2.45269	-4.83947e-10
87934612	chr5:87934612:C:T	2.0993e-24	-1.59826	-4.83947e-10	1.69495e-06	-0.768411	-4.83947e-10	6.19915e-05	-1.27814	-4.83947e-10
87935323	chr5:87935323:G:T	3.32131e-24	-0.209495	-0.93001	1.46141e-06	-0.649322	-0.267341	2.17486e-05	-1.39784	-0.92775
87935550	chr5:87935550:T:C	9.7082e-25	-1.52983	-0.839648	4.25579e-07	-1.40972	-0.740645	2.00133e-05	-1.65304	-0.755699
87935850	chr5:87935850:A:C	3.10082e-24	-0.321121	-0.887076	1.40015e-06	-0.748439	-0.211045	2.1013e-05	-1.4738	-0.886194
87935990	chr5:87935990:G:C	3.10559e-24	-0.315575	-0.891085	1.39853e-06	-0.743689	-0.216949	2.10022e-05	-1.47013	-0.89038
87936375	chr5:87936375:C:T	2.84176e-24	-1.27883	-0.0166141	9.35896e-07	-1.28775	-0.0745616	5.81347e-05	-1.48666	0.144281
87937086	chr5:87937086:TTC:T	7.2905e-25	-1.53261	-1.12326	3.40576e-07	-1.78907	-0.584112	8.05923e-06	-2.20206	-1.11626
87937381	chr5:87937381:G:A	1.58864e-24	-1.13543	-0.741561	7.17786e-07	-1.01531	-0.612331	5.01662e-05	-0.779943	-0.709855
87937774	chr5:87937774:G:T	2.35487e-24	-7.58227e-10	-1.48338	8.1866e-07	-7.58227e-10	-1.49615	5.15028e-05	-7.58227e-10	-1.4635
87938789	chr5:87938789:G:T	2.32147e-24	-7.58227e-10	-1.49767	8.12132e-07	-7.58227e-10	-1.50415	4.96094e-05	-7.58227e-10	-1.50096
87939008	chr5:87939008:T:C	2.03771e-24	-1.32091	-0.307129	1.49907e-06	-1.65563	0.76441	1.92742e-05	-2.15809	-0.288282
87939251	chr5:87939251:C:T	1.76719e-24	-1.33192	-0.43855	1.2391e-06	-1.66659	0.584918	1.67766e-05	-2.16536	-0.419797
87939454	chr5:87939454:A:G	2.73479e-24	-7.58227e-10	-1.33381	9.21338e-07	-7.58227e-10	-1.37799	5.69197e-05	-7.58227e-10	-1.3635
87939551	chr5:87939551:C:T	3.5261e-25	-1.91971	-1.46255	9.49211e-08	-2.16312	-1.48765	4.74516e-06	-2.41746	-1.43055
87939726	chr5:87939726:C:T	3.3545e-24	-1.12956	-4.83947e-10	1.31905e-06	-1.01915	-4.83947e-10	0.000100353	-0.796441	-4.83947e-10
87939760	chr5:87939760:C:A	8.47716e-25	-2.50507	-4.83947e-10	2.98693e-07	-2.5044	-4.83947e-10	1.89171e-05	-2.46507	-4.83947e-10
87939825	chr5:87939825:C:T	1.30969e-24	-1.34375	-0.726325	5.78223e-07	-1.24823	-0.595629	3.94393e-05	-1.03628	-0.694102
87940254	chr5:87940254:C:T	1.97169e-24	-1.46063	-0.200345	6.53998e-07	-1.46986	-0.250856	4.03527e-05	-1.65344	-0.0540374
87940506	chr5:87940506:T:C	3.61504e-24	-7.58227e-10	-1.05476	1.39965e-06	-7.58227e-10	-0.959841	7.99261e-05	-7.58227e-10	-1.02404
87940797	chr5:87940797:A:G	4.06564e-24	-7.58227e-10	-0.937294	1.59265e-06	-7.58227e-10	-0.830659	9.01108e-05	-7.58227e-10	-0.904099
87940928	chr5:87940928:TCA:T	1.32346e-24	-2.05961	-4.83947e-10	4.65279e-07	-2.06118	-4.83947e-10	2.5505e-05	-2.16626	-4.83947e-10
87941124	chr5:87941124:A:G	3.12308e-25	-2.03318	-1.47045	8.69829e-08	-2.24541	-1.49269	4.52519e-06	-2.45435	-1.44113
87941445	chr5:87941445:TC:T	1.06748e-24	-2.48208	0.207517	3.71451e-07	-2.46904	0.182642	2.86705e-05	-2.40064	0.35137
87941554	chr5:87941554:G:A	3.01765e-24	-0.443625	-0.79176	1.44816e-06	-0.852135	-0.0736325	2.11191e-05	-1.56411	-0.790851
87941631	chr5:87941631:T:C	2.84391e-24	-0.484074	-0.810612	1.35931e-06	-0.887866	-0.101218	2.01684e-05	-1.59127	-0.809751
87941657	chr5:87941657:G:A	6.77124e-24	-7.58227e-10	-0.427181	2.61694e-06	-7.58227e-10	-0.334055	0.000149092	-7.58227e-10	-0.400578
87941890	chr5:87941890:T:C	2.30505e-24	-7.58227e-10	-1.50476	8.12359e-07	-7.58227e-10	-1.50388	4.93881e-05	-7.58227e-10	-1.50543
87942031	chr5:87942031:C:T	1.01045e-24	-2.32947	-4.83947e-10	6.02209e-07	-1.80321	-4.83947e-10	2.63514e-05	-2.13362	-4.83947e-10
87942083	chr5:87942083:GAAC:G	3.22589e-24	-7.58227e-10	-1.16866	1.066e-06	-7.58227e-10	-1.23215	6.91433e-05	-7.58227e-10	-1.16896
87942100	chr5:87942100:C:T	2.74805e-24	-7.58227e-10	-1.32897	9.27464e-07	-7.58227e-10	-1.37136	5.88648e-05	-7.58227e-10	-1.3299
87942573	chr5:87942573:G:A	3.76843e-24	-7.58227e-10	-1.01321	1.4672e-06	-7.58227e-10	-0.912704	8.34339e-05	-7.58227e-10	-0.981084
87942840	chr5:87942840:C:T	3.75253e-24	-7.58227e-10	-1.01744	1.46041e-06	-7.58227e-10	-0.917343	8.30693e-05	-7.58227e-10	-0.985464
87943219	chr5:87943219:T:C	3.65395e-24	-7.58227e-10	-1.04406	1.41613e-06	-7.58227e-10	-0.948133	8.08023e-05	-7.58227e-10	-1.01313
87943298	chr5:87943298:A:T	2.67152e-24	-7.58227e-10	-1.35722	9.05339e-07	-7.58227e-10	-1.39551	5.72466e-05	-7.58227e-10	-1.35777
87943549	chr5:87943549:T:C	2.82569e-24	-0.508871	-0.792243	1.36671e-06	-0.909562	-0.0740908	2.02212e-05	-1.60739	-0.791012
87943714	chr5:87943714:T:C	2.92107e-25	-2.10642	-1.46408	8.29743e-08	-2.29655	-1.48873	4.44932e-06	-2.47967	-1.43272
87943897	chr5:87943897:G:C	1.125e-23	0.177313	-0.0968137	8.692e-06	0.265916	0.600426	0.000243664	0.0134131	0.0772384
87943914	chr5:87943914:G:C	1.33351e-23	0.262684	-0.0121473	1.05064e-05	0.352672	0.703251	0.000289501	0.0961574	0.166863
87945538	chr5:87945538:C:T	8.56464e-25	-2.49481	-4.83947e-10	3.26905e-07	-2.41415	-4.83947e-10	1.81287e-05	-2.50764	-4.83947e-10
87945539	chr5:87945539:G:A	2.81472e-24	-7.58227e-10	-1.305	1.09915e-06	-7.58227e-10	-1.20153	6.38746e-05	-7.58227e-10	-1.24822
87945713	chr5:87945713:T:C	1.01819e-24	-2.48205	0.160206	3.5378e-07	-2.46874	0.133602	2.73012e-05	-2.40058	0.302372
87946097	chr5:87946097:G:A	2.35709e-24	-7.58227e-10	-1.48244	8.14639e-07	-7.58227e-10	-1.50107	5.04561e-05	-7.58227e-10	-1.48404
87946181	chr5:87946181:A:G	5.28901e-24	-7.58227e-10	-0.674235	2.12354e-06	-7.58227e-10	-0.542977	0.000118581	-7.58227e-10	-0.629547
87947170	chr5:87947170:C:T	2.72095e-24	-0.451624	-0.887261	1.26063e-06	-0.859312	-0.205136	1.90956e-05	-1.56953	-0.886158
87947521	chr5:87947521:A:G	2.87254e-24	-0.442714	-0.841956	1.35188e-06	-0.85388	-0.140687	2.00868e-05	-1.56435	-0.840726
87948063	chr5:87948063:G:T	3.02856e-24	-7.58227e-10	-1.23178	1.02301e-06	-7.58227e-10	-1.27332	6.43429e-05	-7.58227e-10	-1.24091
87948535	chr5:87948535:A:C	8.47069e-24	-7.58227e-10	-0.203253	3.05452e-06	-7.58227e-10	-0.179439	0.000180279	-7.58227e-10	-0.210632
87949054	chr5:87949054:C:A	1.58014e-24	-1.88235	-4.83947e-10	5.48308e-07	-1.89698	-4.83947e-10	3.55682e-05	-1.83369	-4.83947e-10
87949085	chr5:87949085:C:T	3.41191e-24	-0.360844	-0.75175	1.66152e-06	-0.776716	-0.0116132	2.3293e-05	-1.50665	-0.75034
87949573	chr5:87949573:A:G	3.0807e-24	-0.400686	-0.814021	1.46975e-06	-0.81082	-0.100146	2.1305e-05	-1.53338	-0.812815
87949745	chr5:87949745:G:A	1.217e-24	-2.48099	0.337516	4.23493e-07	-2.46786	0.312578	3.28153e-05	-2.39851	0.484263
87949806	chr5:87949806:C:T	3.07362e-24	-7.58227e-10	-1.21701	1.0103e-06	-7.58227e-10	-1.28581	6.80032e-05	-7.58227e-10	-1.18558
87949827	chr5:87949827:G:A	3.4104e-24	-0.579369	-0.533667	2.10723e-06	-0.985924	0.435238	2.51557e-05	-1.66755	-0.512508
87950140	chr5:87950140:T:A	2.31668e-24	-7.58227e-10	-1.49973	8.11452e-07	-7.58227e-10	-1.50499	4.95326e-05	-7.58227e-10	-1.50251
87950355	chr5:87950355:A:T	1.37385e-23	0.122317	0.158022	1.10834e-05	0.216582	0.892805	0.000298527	-0.029887	0.323607
87950750	chr5:87950750:A:T	7.00232e-24	-0.181709	-0.211915	5.14206e-06	-0.0947916	0.436183	0.000153523	-0.318647	-0.0526422
87951251	chr5:87951251:A:G	6.33616e-25	-1.91906	-0.877119	2.09829e-07	-2.17545	-0.682069	7.77604e-06	-2.43939	-0.9147
87951369	chr5:87951369:C:T	8.53197e-24	-7.58227e-10	-0.196045	4.01435e-06	-7.58227e-10	0.0938127	0.000176063	-7.58227e-10	-0.234298
87951810	chr5:87951810:C:G	7.09799e-25	-2.49679	-0.185849	2.57143e-07	-2.50302	-0.151169	1.6983e-05	-2.50351	-0.0694127
87952558	chr5:87952558:G:A	5.84091e-25	-2.03581	-0.841753	2.00384e-07	-2.26184	-0.641741	7.76669e-06	-2.47508	-0.880219
87952593	chr5:87952593:C:T	2.39118e-24	-7.58227e-10	-1.46808	8.32692e-07	-7.58227e-10	-1.47915	5.22272e-05	-7.58227e-10	-1.44953
87952830	chr5:87952830:G:A	3.161e-25	-2.0805	-1.41106	9.60989e-08	-2.28888	-1.34956	4.42731e-06	-2.48427	-1.43307
87953098	chr5:87953098:A:G	2.40343e-24	-7.58227e-10	-1.46297	8.36105e-07	-7.58227e-10	-1.47506	5.25482e-05	-7.58227e-10	-1.44341
87953210	chr5:87953210:A:G	3.93575e-24	-7.58227e-10	-0.969764	1.54638e-06	-7.58227e-10	-0.860146	8.75136e-05	-7.58227e-10	-0.933345
87953372	chr5:87953372:T:C	1.26246e-23	-7.58227e-10	0.195782	6.1182e-06	-7.58227e-10	0.515207	0.000261822	-7.58227e-10	0.162527
87953667	chr5:87953667:A:G	3.16214e-24	-7.58227e-10	-1.18861	1.05342e-06	-7.58227e-10	-1.24402	6.66293e-05	-7.58227e-10	-1.20599
87953975	chr5:87953975:T:C	1.64427e-23	-0.335623	0.795637	1.46385e-05	-0.803199	2.19079	0.000119398	-1.56462	0.941939
87954400	chr5:87954400:T:G	3.53695e-24	-7.58227e-10	-1.0766	1.3734e-06	-7.58227e-10	-0.978774	7.84065e-05	-7.58227e-10	-1.04323
87955153	chr5:87955153:G:C	2.05826e-24	-1.618	-4.83947e-10	7.88756e-07	-1.53336	-4.83947e-10	5.76247e-05	-1.35119	-4.83947e-10
87955254	chr5:87955254:G:A	2.83941e-24	-7.58227e-10	-1.29627	9.49932e-07	-7.58227e-10	-1.34743	6.08807e-05	-7.58227e-10	-1.29622
87955279	chr5:87955279:TCTC:T	1.04143e-23	-7.58227e-10	0.00331058	4.46631e-06	-7.58227e-10	0.2005	0.000243239	-7.58227e-10	0.0889044
87955467	chr5:87955467:C:T	1.13105e-24	-1.16502	-1.0517	4.09276e-07	-1.17704	-1.01239	2.04269e-05	-1.39974	-0.988549
87955680	chr5:87955680:G:T	3.07747e-25	-2.05892	-1.45943	8.53881e-08	-2.26818	-1.48843	4.55682e-06	-2.46167	-1.42685
87956007	chr5:87956007:G:A	3.94429e-24	-7.58227e-10	-0.967595	1.54995e-06	-7.58227e-10	-0.857842	8.77097e-05	-7.58227e-10	-0.931107
87956045	chr5:87956045:A:C	7.77742e-25	-1.41355	-1.17767	2.24818e-07	-1.76354	-1.02499	7.46432e-06	-2.18729	-1.20771
87956321	chr5:87956321:A:G	7.71227e-25	-1.44742	-1.15222	2.25374e-07	-1.7916	-0.994451	7.50744e-06	-2.20584	-1.1834
87956907	chr5:87956907:G:A	7.4749e-25	-1.45524	-1.17566	2.17462e-07	-1.79854	-1.02325	7.31054e-06	-2.21002	-1.2058
87957033	chr5:87957033:A:G	7.57219e-25	-1.43653	-1.18144	2.19537e-07	-1.78261	-1.02969	7.34437e-06	-2.19982	-1.21139
87957283	chr5:87957283:T:C	4.03505e-24	-7.58227e-10	-0.944846	1.58923e-06	-7.58227e-10	-0.832814	8.97939e-05	-7.58227e-10	-0.907622
87957667	chr5:87957667:C:G	3.91238e-24	-7.58227e-10	-0.975719	1.53633e-06	-7.58227e-10	-0.866668	8.69762e-05	-7.58227e-10	-0.939505
87958370	chr5:87958370:C:T	2.4866e-23	0.584297	0.289339	1.82072e-05	0.0487508	1.55701	0.000141641	-0.861101	0.409258
87958476	chr5:87958476:T:C	8.91103e-25	-1.34955	-1.10561	2.58926e-07	-1.71048	-0.936791	8.28889e-06	-2.15231	-1.13791
87958787	chr5:87958787:T:C	4.50023e-24	-7.58227e-10	-0.835738	1.48536e-06	-7.58227e-10	-0.900403	0.000106524	-7.58227e-10	-0.736766
87958989	chr5:87958989:T:C	7.7518e-25	-1.41986	-1.17467	2.24002e-07	-1.76827	-1.02389	7.46138e-06	-2.19072	-1.20468
87959148	chr5:87959148:A:G	2.36318e-24	-7.58227e-10	-1.47986	8.20301e-07	-7.58227e-10	-1.49415	5.17511e-05	-7.58227e-10	-1.45869
87959355	chr5:87959355:C:T	2.19822e-24	-1.55222	-4.83947e-10	8.41963e-07	-1.46808	-4.83947e-10	6.18587e-05	-1.28029	-4.83947e-10
87959713	chr5:87959713:G:GT	2.82656e-24	-7.58227e-10	-1.3008	9.46275e-07	-7.58227e-10	-1.35128	6.05999e-05	-7.58227e-10	-1.30085
87960017	chr5:87960017:A:G	2.29016e-25	-2.35346	-1.46037	9.39567e-08	-2.42036	-1.24062	5.29813e-06	-2.27353	-1.46425
87960250	chr5:87960250:C:T	2.31075e-24	-7.58227e-10	-1.50229	8.19735e-07	-7.58227e-10	-1.49484	4.945e-05	-7.58227e-10	-1.50418
87960417	chr5:87960417:C:T	7.73181e-25	-1.40997	-1.18714	2.22455e-07	-1.75984	-1.03926	7.41461e-06	-2.18494	-1.21674
87960517	chr5:87960517:T:C	7.14599e-24	-7.58227e-10	-0.373313	2.19173e-06	-7.58227e-10	-0.511371	0.000151811	-7.58227e-10	-0.382503
87960989	chr5:87960989:G:A	5.70836e-25	-1.41228	-1.48824	1.46854e-07	-1.75847	-1.45591	5.62333e-06	-2.18083	-1.49739
87961363	chr5:87961363:G:A	6.31328e-24	-0.549957	0.0527469	3.6978e-06	-1.28183	1.29351	4.25601e-05	-1.78988	0.135662
87961451	chr5:87961451:C:CT	2.84296e-24	-7.58227e-10	-1.29502	9.52877e-07	-7.58227e-10	-1.34433	5.8985e-05	-7.58227e-10	-1.32785
87961926	chr5:87961926:T:C	2.8094e-24	-7.58227e-10	-1.30689	9.41219e-07	-7.58227e-10	-1.35664	6.02331e-05	-7.58227e-10	-1.30692
87962595	chr5:87962595:C:T	1.47488e-24	-1.95129	-4.83947e-10	5.18544e-07	-1.95279	-4.83947e-10	2.80491e-05	-2.07118	-4.83947e-10
87962786	chr5:87962786:C:T	3.42295e-23	1.19322	-4.83947e-10	5.8684e-06	0.473521	-4.83947e-10	0.000238772	0.0703703	-4.83947e-10
87962882	chr5:87962882:G:T	2.9926e-24	-7.58227e-10	-1.24372	1.1834e-06	-7.58227e-10	-1.12767	6.59453e-05	-7.58227e-10	-1.21631
87963179	chr5:87963179:C:T	2.23688e-23	0.514495	0.253305	7.79358e-06	-0.901391	1.65863	7.50525e-05	-1.41594	0.328987
87963753	chr5:87963753:A:G	3.87441e-25	-1.87739	-1.41067	1.21589e-07	-1.92413	-1.47904	7.85912e-06	-1.93693	-1.40653
87963761	chr5:87963761:C:T	3.92645e-24	-7.58227e-10	-0.972128	1.54241e-06	-7.58227e-10	-0.862717	8.73012e-05	-7.58227e-10	-0.935775
87963862	chr5:87963862:A:G	1.07106e-23	-7.58227e-10	0.0313695	4.59799e-06	-7.58227e-10	0.229557	0.000250295	-7.58227e-10	0.117502
87963993	chr5:87963993:T:A	3.9645e-24	-7.58227e-10	-0.962487	1.55888e-06	-7.58227e-10	-0.852095	8.81742e-05	-7.58227e-10	-0.925825
87964005	chr5:87964005:C:T	2.64126e-23	0.628885	0.305091	1.92337e-05	0.0889044	1.5717	0.000148786	-0.828904	0.426273
87964316	chr5:87964316:T:C	1.06019e-23	-7.58227e-10	0.0211633	4.54856e-06	-7.58227e-10	0.21875	0.000247702	-7.58227e-10	0.107088
87964548	chr5:87964548:A:G	2.32305e-24	-7.58227e-10	-1.49698	8.32678e-07	-7.58227e-10	-1.47917	5.00691e-05	-7.58227e-10	-1.49173
87964763	chr5:87964763:A:G	1.06828e-23	-7.58227e-10	0.0287651	4.58562e-06	-7.58227e-10	0.226865	0.000249632	-7.58227e-10	0.114849
87964878	chr5:87964878:A:G	8.45491e-25	-2.5077	-4.83947e-10	3.05522e-07	-2.4818	-4.83947e-10	1.83872e-05	-2.49348	-4.83947e-10
87965691	chr5:87965691:A:T	2.91689e-24	-7.58227e-10	-1.26935	9.87851e-07	-7.58227e-10	-1.30828	6.20332e-05	-7.58227e-10	-1.27747
87965764	chr5:87965764:CA:C	8.19486e-24	-0.119338	-0.11702	5.99389e-06	-0.0319661	0.526645	0.000179699	-0.25656	0.0427067
87965953	chr5:87965953:ATAT:A	7.96365e-24	-7.58227e-10	-0.264978	3.05273e-06	-7.58227e-10	-0.180026	0.000175269	-7.58227e-10	-0.238819
87966023	chr5:87966023:T:G	5.62083e-25	-1.42233	-1.49364	1.4412e-07	-1.76809	-1.46508	5.57147e-06	-2.18655	-1.50093
87966129	chr5:87966129:C:G	2.92632e-24	-7.58227e-10	-1.26612	9.77386e-07	-7.58227e-10	-1.31894	6.0576e-05	-7.58227e-10	-1.30124
87966191	chr5:87966191:G:A	1.43525e-24	-1.00455	-0.973979	5.21361e-07	-1.0164	-0.930975	2.56582e-05	-1.25464	-0.905635
87966468	chr5:87966468:G:A	7.38786e-24	-0.155213	-0.184815	5.32036e-06	-0.0685488	0.444028	0.000161562	-0.291609	-0.028642
87966712	chr5:87966712:ATGTT:A	1.10548e-23	-7.58227e-10	0.0630013	4.75557e-06	-7.58227e-10	0.263254	0.000258569	-7.58227e-10	0.150023
87967077	chr5:87967077:T:C	2.91493e-24	-7.58227e-10	-1.27002	9.8726e-07	-7.58227e-10	-1.30888	6.19916e-05	-7.58227e-10	-1.27814
87967261	chr5:87967261:C:T	1.45547e-24	-1.96454	-4.83947e-10	5.11894e-07	-1.9657	-4.83947e-10	2.77208e-05	-2.08296	-4.83947e-10
87967987	chr5:87967987:AAAAT:A	5.1964e-25	-1.51682	-1.47766	1.37979e-07	-1.83799	-1.43872	5.36767e-06	-2.23505	-1.48969
87968707	chr5:87968707:A:G	7.78462e-25	-1.41256	-1.17774	2.24597e-07	-1.76157	-1.02794	7.47167e-06	-2.18643	-1.20759
87970453	chr5:87970453:A:T	1.71506e-24	-0.810168	-0.990246	6.19426e-07	-0.824878	-0.950146	3.00983e-05	-1.07796	-0.922713
87970552	chr5:87970552:G:T	2.5622e-24	-7.58227e-10	-1.399	8.73828e-07	-7.58227e-10	-1.43093	5.64546e-05	-7.58227e-10	-1.3717
87971503	chr5:87971503:T:G	2.58183e-24	-7.58227e-10	-1.39137	8.73395e-07	-7.58227e-10	-1.43143	5.56426e-05	-7.58227e-10	-1.38619
87971684	chr5:87971684:C:T	9.8672e-25	-2.35323	-4.83947e-10	3.01154e-07	-2.4962	-4.83947e-10	1.95238e-05	-2.4335	-4.83947e-10
87972092	chr5:87972092:C:T	5.65107e-24	-0.556906	-0.0511144	3.12317e-06	-1.2835	1.12629	3.77357e-05	-1.78989	0.0153605
87972214	chr5:87972214:C:A	2.76844e-24	-7.58227e-10	-1.32158	9.08461e-07	-7.58227e-10	-1.39206	6.0476e-05	-7.58227e-10	-1.30289
87972312	chr5:87972312:G:A	2.99649e-23	0.728504	0.331655	2.20302e-05	0.183977	1.61238	0.000164827	-0.754205	0.453963
87972328	chr5:87972328:A:G	3.62034e-25	-1.8932	-1.46268	1.16848e-07	-1.94104	-1.50191	7.32844e-06	-1.95361	-1.45977
87972416	chr5:87972416:C:T	6.16044e-25	-1.32861	-1.49569	1.55613e-07	-1.68734	-1.4691	5.86846e-06	-2.13342	-1.50212
87973078	chr5:87973078:A:G	2.30398e-24	-7.58227e-10	-1.50523	8.11964e-07	-7.58227e-10	-1.50436	4.93794e-05	-7.58227e-10	-1.50561
87973188	chr5:87973188:C:T	6.01453e-25	-1.39825	-1.45002	1.56861e-07	-1.74316	-1.4053	5.87927e-06	-2.17052	-1.46319
87973561	chr5:87973561:T:G	6.34002e-24	-7.58227e-10	-0.492983	2.41782e-06	-7.58227e-10	-0.413196	0.000139183	-7.58227e-10	-0.469347
87973577	chr5:87973577:G:C	6.34002e-24	-7.58227e-10	-0.492983	2.41782e-06	-7.58227e-10	-0.413196	0.000139183	-7.58227e-10	-0.469347
87973880	chr5:87973880:C:T	1.09527e-23	-7.58227e-10	0.0537244	4.72873e-06	-7.58227e-10	0.257595	0.00025663	-7.58227e-10	0.142498
87974022	chr5:87974022:C:T	1.08357e-24	-2.2596	-4.83947e-10	5.00869e-07	-1.98747	-4.83947e-10	2.70998e-05	-2.10561	-4.83947e-10
87974023	chr5:87974023:G:A	2.65799e-24	-7.58227e-10	-1.3623	9.86439e-07	-7.58227e-10	-1.30971	5.61402e-05	-7.58227e-10	-1.37729
87974122	chr5:87974122:T:C	1.2514e-24	-2.1156	-4.83947e-10	4.62152e-07	-2.06792	-4.83947e-10	2.36018e-05	-2.24381	-4.83947e-10
87974189	chr5:87974189:G:T	2.96478e-24	-7.58227e-10	-1.25306	9.85412e-07	-7.58227e-10	-1.31076	6.35385e-05	-7.58227e-10	-1.25349
87974440	chr5:87974440:A:C	1.73438e-24	-1.78922	-4.83947e-10	6.78219e-07	-1.68435	-4.83947e-10	3.42347e-05	-1.8719	-4.83947e-10
87974992	chr5:87974992:A:G	2.59304e-24	-7.58227e-10	-1.38703	8.76463e-07	-7.58227e-10	-1.42792	5.58895e-05	-7.58227e-10	-1.38176
87975359	chr5:87975359:G:A	5.76656e-25	-1.4369	-1.45348	1.51146e-07	-1.77567	-1.4099	5.7368e-06	-2.19202	-1.46622
87975911	chr5:87975911:A:T	3.07632e-24	-7.58227e-10	-1.21613	1.22386e-06	-7.58227e-10	-1.09405	6.78565e-05	-7.58227e-10	-1.18774
87976555	chr5:87976555:C:T	2.54211e-24	-7.58227e-10	-1.40687	8.67585e-07	-7.58227e-10	-1.4381	5.39702e-05	-7.58227e-10	-1.41671
87977267	chr5:87977267:A:C	5.53611e-25	-1.49564	-1.43552	1.48297e-07	-1.81846	-1.38614	5.65479e-06	-2.22215	-1.45048
87977534	chr5:87977534:G:T	2.54314e-24	-7.58227e-10	-1.40646	8.67875e-07	-7.58227e-10	-1.43777	5.39912e-05	-7.58227e-10	-1.41632
87977968	chr5:87977968:T:C	1.10584e-23	-7.58227e-10	0.0633281	4.77723e-06	-7.58227e-10	0.267799	0.000259173	-7.58227e-10	0.152356
87978089	chr5:87978089:A:T	9.55212e-25	-2.38569	-4.83947e-10	2.9891e-07	-2.50367	-4.83947e-10	1.91e-05	-2.45545	-4.83947e-10
87978125	chr5:87978125:T:C	9.00269e-25	-1.40635	-1.03857	2.63119e-07	-1.75357	-0.877636	8.71289e-06	-2.18086	-1.05947
87978424	chr5:87978424:A:T	2.30027e-24	-1.50684	-4.83947e-10	8.83751e-07	-1.41964	-4.83947e-10	6.51308e-05	-1.22874	-4.83947e-10
87979047	chr5:87979047:A:ACC	8.77717e-25	-1.46758	-1.00272	2.60671e-07	-1.80431	-0.836247	8.73169e-06	-2.21405	-1.02413
87979171	chr5:87979171:C:T	2.32701e-24	-7.58227e-10	-1.49528	8.14147e-07	-7.58227e-10	-1.50168	5.04351e-05	-7.58227e-10	-1.48445
87979726	chr5:87979726:T:C	5.91756e-25	-1.42519	-1.43933	1.55471e-07	-1.76605	-1.3913	5.84561e-06	-2.18563	-1.45382
87979758	chr5:87979758:C:A	2.9657e-24	-7.58227e-10	-1.25275	9.85696e-07	-7.58227e-10	-1.31047	6.35576e-05	-7.58227e-10	-1.25319
87979989	chr5:87979989:T:C	3.2539e-24	-7.58227e-10	-1.16001	1.25302e-06	-7.58227e-10	-1.07051	7.18909e-05	-7.58227e-10	-1.12999
87980456	chr5:87980456:G:A	9.91731e-25	-1.4306	-0.917571	2.96435e-07	-1.7731	-0.738888	9.69409e-06	-2.19386	-0.939761
87980566	chr5:87980566:G:A	6.68063e-24	-7.58227e-10	-0.440653	2.08675e-06	-7.58227e-10	-0.560456	0.000138608	-7.58227e-10	-0.473492
87980779	chr5:87980779:G:C	3.21529e-24	-7.58227e-10	-1.17195	1.23616e-06	-7.58227e-10	-1.08405	7.09968e-05	-7.58227e-10	-1.1425
87981152	chr5:87981152:G:A	3.60825e-24	-7.58227e-10	-1.05664	1.41021e-06	-7.58227e-10	-0.952326	8.00955e-05	-7.58227e-10	-1.02192
87981186	chr5:87981186:G:C	2.75009e-24	-0.990831	-0.337401	2.50846e-06	-0.798381	0.42199	2.78006e-05	-1.78452	-0.295558
87981283	chr5:87981283:G:A	2.31424e-24	-7.58227e-10	-1.50078	8.22424e-07	-7.58227e-10	-1.49156	4.95544e-05	-7.58227e-10	-1.50207
87981587	chr5:87981587:C:T	2.21268e-23	0.587325	0.169599	1.6496e-05	0.0564571	1.4506	0.000120787	-0.866218	0.255108
87981741	chr5:87981741:C:T	3.24078e-24	-1.16405	-4.83947e-10	1.47552e-06	-0.907054	-4.83947e-10	3.37429e-05	-1.88637	-4.83947e-10
87981886	chr5:87981886:G:A	3.64141e-24	0.0287486	-1.07624	2.11882e-06	0.106954	-0.652155	7.14002e-05	-0.138763	-0.998075
87982024	chr5:87982024:A:G	3.32607e-24	-1.13807	-4.83947e-10	2.32929e-06	-0.450497	-4.83947e-10	8.31332e-05	-0.984694	-4.83947e-10
87982071	chr5:87982071:AAG:A	3.37393e-24	-0.0566428	-1.06714	1.97124e-06	0.0220774	-0.639474	6.6429e-05	-0.220765	-0.98824
87982082	chr5:87982082:A:G	3.59019e-24	0.0100248	-1.07168	2.0929e-06	0.0883221	-0.645831	7.03981e-05	-0.157787	-0.993185
87982164	chr5:87982164:A:C	3.49841e-24	-0.00202627	-1.08553	2.0277e-06	0.0761656	-0.665323	6.86031e-05	-0.168548	-1.00825
87982171	chr5:87982171:C:T	6.28505e-24	0.057298	-0.55899	4.21982e-06	0.141867	0.00186453	0.000128864	-0.0938573	-0.452522
87982541	chr5:87982541:G:A	2.92674e-24	-7.58227e-10	-1.26598	1.12649e-06	-7.58227e-10	-1.17696	6.37534e-05	-7.58227e-10	-1.25012
87982542	chr5:87982542:A:G	6.42713e-25	-2.47518	-0.306741	1.7581e-07	-2.50524	-0.529174	1.36673e-05	-2.47998	-0.310158
87982927	chr5:87982927:A:G	2.88103e-24	-0.208957	-1.07276	1.67409e-06	-0.133314	-0.647476	5.70572e-05	-0.366605	-0.99448
87982999	chr5:87982999:T:C	5.66802e-25	-1.462	-1.44561	1.49663e-07	-1.79587	-1.39955	5.70099e-06	-2.20559	-1.45891
87983229	chr5:87983229:T:A	1.46917e-24	-1.08537	-0.869798	5.35341e-07	-1.097	-0.823916	2.67064e-05	-1.32809	-0.792146
87983421	chr5:87983421:A:G	3.69095e-24	-0.00806116	-1.02592	2.14911e-06	0.0460673	-0.577075	7.07166e-05	-0.204354	-0.942105
87983528	chr5:87983528:A:G	2.76376e-24	-7.58227e-10	-1.32327	9.28003e-07	-7.58227e-10	-1.37078	5.92554e-05	-7.58227e-10	-1.32328
87983558	chr5:87983558:G:C	2.9856e-25	-2.06446	-1.48419	8.42994e-08	-2.26946	-1.49998	4.38218e-06	-2.46231	-1.46528
87983564	chr5:87983564:C:G	6.14765e-24	0.0488112	-0.572607	4.11171e-06	0.13305	-0.0152712	0.000125948	-0.10226	-0.467012
87983685	chr5:87983685:A:G	3.92083e-24	-7.58227e-10	-0.973561	1.29304e-06	-7.58227e-10	-1.03906	8.3064e-05	-7.58227e-10	-0.985528
87984071	chr5:87984071:A:C	6.11961e-24	0.0510084	-0.579375	4.08489e-06	0.135305	-0.0240731	0.00012535	-0.0998977	-0.474129
87984118	chr5:87984118:G:A	4.12408e-24	-7.58227e-10	-0.923023	1.62502e-06	-7.58227e-10	-0.810544	9.18272e-05	-7.58227e-10	-0.88523
87984760	chr5:87984760:G:A	2.71925e-24	-7.58227e-10	-1.33951	9.14938e-07	-7.58227e-10	-1.38496	5.83054e-05	-7.58227e-10	-1.33944
87984765	chr5:87984765:G:A	2.76478e-24	-7.58227e-10	-1.3229	9.28304e-07	-7.58227e-10	-1.37046	5.92776e-05	-7.58227e-10	-1.32291
87984993	chr5:87984993:C:T	8.17657e-24	-7.58227e-10	-0.238593	2.9506e-06	-7.58227e-10	-0.214052	0.000174037	-7.58227e-10	-0.245872
87985637	chr5:87985637:A:C	6.51824e-24	0.0453144	-0.510575	4.43627e-06	0.129518	0.0642352	0.000134141	-0.105421	-0.400829
87985773	chr5:87985773:T:C	2.76383e-24	-7.58227e-10	-1.32325	9.28025e-07	-7.58227e-10	-1.37076	5.92567e-05	-7.58227e-10	-1.32326
87985838	chr5:87985838:A:G	5.25588e-24	-0.680518	-4.83947e-10	3.17415e-07	-2.44361	-4.83947e-10	1.94681e-05	-2.43636	-4.83947e-10
87985957	chr5:87985957:C:T	8.84486e-24	0.246547	-0.406576	3.77749e-06	-0.61287	0.645867	4.62042e-05	-1.21583	-0.356238
87986266	chr5:87986266:G:A	9.9003e-25	-2.34989	-4.83947e-10	3.47011e-07	-2.35446	-4.83947e-10	2.23725e-05	-2.29731	-4.83947e-10
87986445	chr5:87986445:C:T	2.6518e-24	-7.58227e-10	-1.36463	9.83355e-07	-7.58227e-10	-1.31285	5.59897e-05	-7.58227e-10	-1.37997
87986608	chr5:87986608:A:G	2.76174e-24	-7.58227e-10	-1.32401	9.27419e-07	-7.58227e-10	-1.37141	5.92124e-05	-7.58227e-10	-1.32401
87986678	chr5:87986678:C:T	9.33417e-24	0.0329428	-0.139127	7.5417e-06	0.09564	0.628746	0.000193372	-0.16705	0.0265255
87987350	chr5:87987350:A:G	3.40007e-24	-0.0359748	-1.08009	1.97478e-06	0.0416427	-0.657245	6.68218e-05	-0.201094	-1.00202
87987461	chr5:87987461:T:G	2.33626e-24	-7.58227e-10	-1.49131	8.16231e-07	-7.58227e-10	-1.49912	5.07102e-05	-7.58227e-10	-1.47901
87987725	chr5:87987725:C:T	1.73176e-23	-7.58227e-10	0.51186	7.65767e-06	-7.58227e-10	0.739646	0.000409911	-7.58227e-10	0.610801
87988141	chr5:87988141:A:G	1.38135e-24	-2.01681	-4.83947e-10	4.85927e-07	-2.01776	-4.83947e-10	2.64748e-05	-2.12895	-4.83947e-10
87988190	chr5:87988190:T:C	3.27035e-24	-0.0729545	-1.08201	1.89729e-06	0.0040847	-0.659718	6.4341e-05	-0.236812	-1.00413
87988360	chr5:87988360:C:A	6.87079e-24	-7.58227e-10	-0.412587	2.14413e-06	-7.58227e-10	-0.533327	0.000142485	-7.58227e-10	-0.445902
87988692	chr5:87988692:C:T	2.90374e-25	-2.09273	-1.48372	8.26216e-08	-2.28979	-1.49976	4.34713e-06	-2.47097	-1.46466
87988693	chr5:87988693:G:A	1.21557e-24	-2.14466	-4.83947e-10	8.42836e-07	-1.46704	-4.83947e-10	3.39633e-05	-1.87986	-4.83947e-10
87989137	chr5:87989137:T:A	8.87158e-24	-0.00357426	-0.153438	7.14201e-06	0.0586773	0.611255	0.000183958	-0.201899	0.0114661
87989155	chr5:87989155:C:T	2.36788e-23	0.593742	0.230972	1.70275e-05	0.0632784	1.47549	0.000134843	-0.851631	0.350602
87989204	chr5:87989204:G:T	2.97781e-24	-7.58227e-10	-1.24868	9.89119e-07	-7.58227e-10	-1.307	6.3811e-05	-7.58227e-10	-1.24921
87989270	chr5:87989270:A:G	4.01194e-24	-0.322375	-0.628214	2.64204e-06	-0.239853	-0.0846572	8.31893e-05	-0.458754	-0.525266
87989333	chr5:87989333:T:G	5.60994e-24	-0.0110497	-0.604276	3.72172e-06	0.0723381	-0.0542137	0.000115047	-0.159645	-0.500149
87989383	chr5:87989383:C:A	9.23181e-24	0.0175204	-0.13473	7.47986e-06	0.0818009	0.634352	0.000191865	-0.179332	0.0309863
87989580	chr5:87989580:T:C	1.80503e-23	-7.58227e-10	0.553299	7.99465e-06	-7.58227e-10	0.782711	0.000427787	-7.58227e-10	0.653486
87989740	chr5:87989740:G:A	9.88835e-24	0.0881591	-0.136667	8.00054e-06	0.151534	0.631913	0.000204459	-0.113839	0.0290666
87990000	chr5:87990000:T:A	5.05074e-25	-1.57103	-1.45188	1.36503e-07	-1.87924	-1.40823	5.36209e-06	-2.2613	-1.46449
87990027	chr5:87990027:G:A	2.36065e-24	-7.58227e-10	-1.48093	8.46104e-07	-7.58227e-10	-1.46317	5.0934e-05	-7.58227e-10	-1.47461
87990911	chr5:87990911:G:A	2.55679e-24	-1.40111	-4.83947e-10	8.60582e-07	-1.44621	-4.83947e-10	6.59651e-05	-1.21601	-4.83947e-10
87991015	chr5:87991015:C:T	8.49857e-25	-2.50255	-4.83947e-10	3.05206e-07	-2.48283	-4.83947e-10	1.81261e-05	-2.50779	-4.83947e-10
87991193	chr5:87991193:C:T	2.49858e-23	0.636489	0.241953	1.79271e-05	0.10194	1.48831	0.000140145	-0.823821	0.361363
87991399	chr5:87991399:G:A	3.42327e-24	-0.0392005	-1.07007	1.99315e-06	0.0366885	-0.643033	6.72562e-05	-0.205498	-0.991132
87991486	chr5:87991486:G:A	2.86152e-24	-7.58227e-10	-1.28851	9.56065e-07	-7.58227e-10	-1.34099	6.13192e-05	-7.58227e-10	-1.28905
87991579	chr5:87991579:T:C	4.41824e-24	-0.3188	-0.535323	2.95808e-06	-0.243885	0.032363	9.0862e-05	-0.468588	-0.427209
87991727	chr5:87991727:A:C	1.70315e-23	-7.58227e-10	0.495198	7.52083e-06	-7.58227e-10	0.721615	0.000403073	-7.58227e-10	0.59398
87991804	chr5:87991804:C:G	2.50816e-24	-7.58227e-10	-1.42031	9.20453e-07	-7.58227e-10	-1.37895	5.31532e-05	-7.58227e-10	-1.43196
87991970	chr5:87991970:G:C	4.31845e-24	-7.58227e-10	-0.876969	1.71296e-06	-7.58227e-10	-0.757841	9.64898e-05	-7.58227e-10	-0.835702
87991979	chr5:87991979:A:G	3.51532e-23	1.21985	-4.83947e-10	6.00276e-06	0.496157	-4.83947e-10	0.000243172	0.0886288	-4.83947e-10
87992149	chr5:87992149:C:G	1.42673e-23	0.48035	-0.162248	1.16221e-05	0.557358	0.599487	0.000291202	0.265367	0.00351304
87992433	chr5:87992433:A:G	4.77643e-24	-0.164384	-0.611788	3.15791e-06	-0.0826954	-0.0634565	9.83541e-05	-0.308266	-0.508299
87992441	chr5:87992441:G:C	3.85365e-24	-7.58227e-10	-0.990845	1.29007e-06	-7.58227e-10	-1.04136	8.2478e-05	-7.58227e-10	-0.992607
87993769	chr5:87993769:A:T	5.0336e-25	-1.57324	-1.45307	1.35214e-07	-1.88718	-1.40977	5.36936e-06	-2.25883	-1.4656
87993810	chr5:87993810:T:A	4.6519e-24	-7.58227e-10	-0.80259	1.53327e-06	-7.58227e-10	-0.868656	0.000110394	-7.58227e-10	-0.70108
87993870	chr5:87993870:A:G	1.43628e-24	-1.97781	-4.83947e-10	5.04913e-07	-1.97943	-4.83947e-10	2.73904e-05	-2.09495	-4.83947e-10
87994360	chr5:87994360:G:A	3.84325e-25	-2.46387	-0.832262	1.38021e-07	-2.48632	-0.790093	7.78256e-06	-2.488	-0.865257
87994404	chr5:87994404:C:A	6.40701e-25	-2.48351	-0.301549	1.75984e-07	-2.50742	-0.526003	1.38513e-05	-2.47037	-0.306386
87994542	chr5:87994542:G:C	1.89619e-23	0.487218	0.115349	1.32304e-05	-0.0350291	1.32148	0.00011192	-0.917699	0.230341
87994787	chr5:87994787:A:T	3.39858e-24	0.0382458	-1.15475	1.91912e-06	0.119811	-0.764006	6.63225e-05	-0.126383	-1.08423
87995056	chr5:87995056:C:A	1.70371e-23	-7.58227e-10	0.495528	7.52399e-06	-7.58227e-10	0.722035	0.000403199	-7.58227e-10	0.594292
87995516	chr5:87995516:A:G	8.61452e-25	-2.489	-4.83947e-10	3.02274e-07	-2.49248	-4.83947e-10	1.81393e-05	-2.50706	-4.83947e-10
87995825	chr5:87995825:C:T	1.8019e-23	-7.58227e-10	0.551562	7.97871e-06	-7.58227e-10	0.780715	0.000426426	-7.58227e-10	0.650299
87995999	chr5:87995999:G:C	1.35744e-24	-1.18517	-0.849093	4.94138e-07	-1.19787	-0.803136	2.49045e-05	-1.41922	-0.77087
87996159	chr5:87996159:A:T	1.84171e-23	0.422654	0.150761	1.30697e-05	-0.0941117	1.36834	0.000110702	-0.965453	0.267157
87996479	chr5:87996479:A:G	2.96879e-24	-7.58227e-10	-1.25171	9.86598e-07	-7.58227e-10	-1.30955	6.36227e-05	-7.58227e-10	-1.25217
87996616	chr5:87996616:C:A	6.87079e-24	-7.58227e-10	-0.412587	2.14413e-06	-7.58227e-10	-0.533327	0.000142485	-7.58227e-10	-0.445902
87996639	chr5:87996639:G:A	2.9657e-24	-7.58227e-10	-1.25275	9.85696e-07	-7.58227e-10	-1.31047	6.35576e-05	-7.58227e-10	-1.25319
87996953	chr5:87996953:A:G	4.31706e-24	-7.58227e-10	-0.877291	1.71246e-06	-7.58227e-10	-0.758129	9.6459e-05	-7.58227e-10	-0.836021
87997160	chr5:87997160:T:C	1.37236e-24	-2.43251	0.409176	9.86449e-07	-2.02286	0.713151	3.56329e-05	-2.30363	0.471758
87997469	chr5:87997469:C:T	8.79838e-25	-2.46788	-4.83947e-10	2.97742e-07	-2.50759	-4.83947e-10	1.8148e-05	-2.50658	-4.83947e-10
87997644	chr5:87997644:G:A	8.57381e-25	-2.49374	-4.83947e-10	3.65874e-07	-2.30153	-4.83947e-10	1.99967e-05	-2.40957	-4.83947e-10
87998064	chr5:87998064:G:T	1.64524e-23	-7.58227e-10	0.460603	7.25215e-06	-7.58227e-10	0.685236	0.000389022	-7.58227e-10	0.558497
87998151	chr5:87998151:A:G	3.54006e-24	0.238271	-1.31399	1.88415e-06	0.324669	-0.987255	6.77686e-05	0.0614583	-1.2505
87998241	chr5:87998241:C:CA	3.8874e-23	1.32046	-4.83947e-10	6.55632e-06	0.584367	-4.83947e-10	0.000263869	0.170313	-4.83947e-10
87999202	chr5:87999202:G:A	3.2005e-25	-2.06208	-1.41706	1.01635e-07	-2.10051	-1.48191	6.65488e-06	-2.09741	-1.41238
88000241	chr5:88000241:T:C	2.52947e-24	-7.58227e-10	-1.41186	9.29556e-07	-7.58227e-10	-1.36911	5.35746e-05	-7.58227e-10	-1.42406
88000290	chr5:88000290:T:C	2.91196e-24	-7.58227e-10	-1.27104	9.86296e-07	-7.58227e-10	-1.30986	6.19283e-05	-7.58227e-10	-1.27916
88000700	chr5:88000700:T:C	3.79115e-24	0.300012	-1.30721	2.02761e-06	0.387103	-0.976306	7.24795e-05	0.120622	-1.24246
88001000	chr5:88001000:C:T	1.99441e-24	-1.64952	-4.83947e-10	6.87601e-07	-1.67061	-4.83947e-10	5.30199e-05	-1.43447	-4.83947e-10
88001513	chr5:88001513:T:A	4.97957e-25	-1.75964	-1.27747	1.42258e-07	-2.03365	-1.21253	5.7002e-06	-2.34902	-1.31562
88001752	chr5:88001752:C:A	1.5159e-24	-1.06914	-0.854717	5.52248e-07	-1.0808	-0.809017	2.75236e-05	-1.31328	-0.776818
88001934	chr5:88001934:T:C	8.94395e-25	-2.45147	-4.83947e-10	2.98506e-07	-2.50503	-4.83947e-10	1.8223e-05	-2.50245	-4.83947e-10
88002690	chr5:88002690:A:G	8.45792e-25	-2.50735	-4.83947e-10	3.01114e-07	-2.49633	-4.83947e-10	1.81685e-05	-2.50545	-4.83947e-10
88002781	chr5:88002781:A:C	2.57118e-24	-7.58227e-10	-1.3955	8.75656e-07	-7.58227e-10	-1.42884	5.46368e-05	-7.58227e-10	-1.40443
88003158	chr5:88003158:G:GTGGGAA	2.65576e-24	-7.58227e-10	-1.36313	8.99925e-07	-7.58227e-10	-1.4015	5.62603e-05	-7.58227e-10	-1.37515
88003655	chr5:88003655:A:T	5.17977e-25	-1.72193	-1.27576	1.4728e-07	-2.00108	-1.2104	5.81831e-06	-2.32983	-1.3143
88004098	chr5:88004098:A:G	2.27152e-23	0.47656	0.30661	1.68365e-05	-0.0425836	1.57007	0.000135657	-0.923943	0.428936
88004733	chr5:88004733:A:G	2.00205e-23	-7.58227e-10	0.656892	8.8933e-06	-7.58227e-10	0.889237	0.000474546	-7.58227e-10	0.75722
88004863	chr5:88004863:T:C	1.9698e-24	-1.66193	-4.83947e-10	7.52632e-07	-1.58024	-4.83947e-10	5.47122e-05	-1.40305	-4.83947e-10
88004993	chr5:88004993:A:T	8.99937e-24	-7.58227e-10	-0.14271	3.26317e-06	-7.58227e-10	-0.113362	0.000191649	-7.58227e-10	-0.149472
88005440	chr5:88005440:C:G	5.59516e-24	0.573256	-1.19122	3.10555e-06	0.64815	-0.811022	0.000105855	0.371348	-1.11441
88005703	chr5:88005703:T:C	6.56633e-24	-0.307296	-0.150613	2.35201e-06	-1.48611	1.04532	3.14146e-05	-1.88175	-0.0761179
88006139	chr5:88006139:G:C	2.39766e-25	-2.26294	-1.50502	7.36029e-08	-2.40582	-1.49931	4.0397e-06	-2.50552	-1.50345
88006328	chr5:88006328:G:C	1.37911e-23	0.568771	-0.284615	1.07921e-05	0.626824	0.455928	0.000277595	0.33278	-0.111757
88006972	chr5:88006972:C:A	1.15391e-24	-2.19671	-4.83947e-10	3.12449e-07	-2.45937	-4.83947e-10	2.28867e-05	-2.27458	-4.83947e-10
88007265	chr5:88007265:T:C	2.15116e-23	-7.58227e-10	0.728726	9.5776e-06	-7.58227e-10	0.963366	0.000510299	-7.58227e-10	0.829858
88007735	chr5:88007735:G:A	9.05026e-25	-2.43966	-4.83947e-10	3.12336e-07	-2.45974	-4.83947e-10	2.00445e-05	-2.40718	-4.83947e-10
88008162	chr5:88008162:G:A	2.56059e-24	-7.58227e-10	-1.39963	8.78419e-07	-7.58227e-10	-1.42569	5.51766e-05	-7.58227e-10	-1.3946
88008223	chr5:88008223:T:C	5.44015e-24	0.566302	-1.21236	2.98942e-06	0.64102	-0.842003	0.000102749	0.365451	-1.1383
88008451	chr5:88008451:G:A	5.00906e-24	0.490496	-1.21911	2.73782e-06	0.563391	-0.85229	9.46703e-05	0.29118	-1.14592
88009031	chr5:88009031:G:T	2.55918e-24	-7.58227e-10	-1.40018	8.78001e-07	-7.58227e-10	-1.42617	5.5146e-05	-7.58227e-10	-1.39515
88009036	chr5:88009036:A:G	2.52598e-24	-7.58227e-10	-1.41323	8.67822e-07	-7.58227e-10	-1.43783	5.44238e-05	-7.58227e-10	-1.40834
88009042	chr5:88009042:A:G	2.30424e-24	-7.58227e-10	-1.50511	8.13504e-07	-7.58227e-10	-1.50247	4.93975e-05	-7.58227e-10	-1.50524
88009252	chr5:88009252:A:C	5.33009e-24	0.584144	-1.25064	2.866e-06	0.65761	-0.900753	0.000100112	0.382586	-1.18144
88009714	chr5:88009714:A:G	4.22796e-24	-7.58227e-10	-0.898147	1.70739e-06	-7.58227e-10	-0.761095	9.55844e-05	-7.58227e-10	-0.845129
88009927	chr5:88009927:T:A	5.74611e-24	0.382474	-0.973817	2.41338e-06	-0.11962	-0.295413	3.27312e-05	-0.987278	-0.929532
88010038	chr5:88010038:G:A	1.42351e-24	-0.762221	-1.22452	5.1852e-07	-0.776381	-1.17646	2.43359e-05	-1.04094	-1.17225
88010066	chr5:88010066:T:C	1.93829e-24	-1.67806	-4.83947e-10	7.40014e-07	-1.59715	-4.83947e-10	5.37499e-05	-1.4208	-4.83947e-10
88010189	chr5:88010189:G:A	5.10357e-24	0.508984	-1.21891	2.79503e-06	0.583804	-0.852024	9.6592e-05	0.310981	-1.14562
88010487	chr5:88010487:T:C	3.33625e-24	-7.58227e-10	-1.13502	1.27973e-06	-7.58227e-10	-1.04942	7.34539e-05	-7.58227e-10	-1.10848
88010496	chr5:88010496:G:T	1.5577e-23	0.763658	-0.357726	1.19537e-05	0.820409	0.364569	0.000308586	0.516873	-0.190013
88010684	chr5:88010684:C:T	4.26085e-24	-0.901292	0.0108944	2.35901e-06	-1.55017	1.11235	3.29887e-05	-1.98621	0.0772359
88010918	chr5:88010918:C:G	5.58367e-24	0.576351	-1.19637	3.10057e-06	0.653587	-0.818062	0.000105641	0.375304	-1.12039
88010959	chr5:88010959:T:C	3.69272e-24	0.457504	-1.49101	7.09323e-07	-0.172116	-1.46739	2.85689e-05	-0.562015	-1.49081
88011077	chr5:88011077:A:G	4.58096e-23	2.41392	-0.929288	2.89292e-05	2.47988	-0.411086	0.000713323	1.95687	-0.792072
88011101	chr5:88011101:G:T	4.05348e-25	-1.80751	-1.43536	1.1597e-07	-2.06712	-1.38336	4.85573e-06	-2.37197	-1.45301
88011377	chr5:88011377:A:G	5.3489e-24	0.539494	-1.20247	2.96062e-06	0.615951	-0.826614	0.000101277	0.340052	-1.12733
88011602	chr5:88011602:G:C	1.77371e-24	-0.615534	-1.15126	6.42711e-07	-0.639665	-1.09846	2.98561e-05	-0.916209	-1.09254
88011748	chr5:88011748:T:C	2.31365e-24	-1.50104	-4.83947e-10	1.97405e-06	-0.615975	-4.83947e-10	7.02787e-05	-1.15267	-4.83947e-10
88012024	chr5:88012024:A:G	5.30242e-24	0.535645	-1.20735	2.91671e-06	0.609043	-0.834649	0.000100239	0.335045	-1.13263
88012256	chr5:88012256:A:G	1.84808e-23	0.406605	0.170264	1.3357e-05	-0.102969	1.39895	0.000111164	-0.98073	0.2866
88012531	chr5:88012531:C:A	2.23525e-23	-7.58227e-10	0.767073	9.97077e-06	-7.58227e-10	1.0036	0.000530686	-7.58227e-10	0.869031
88012585	chr5:88012585:C:T	1.60034e-23	0.777043	-0.344108	1.23499e-05	0.836525	0.381063	0.000318353	0.533759	-0.175737
88012881	chr5:88012881:C:T	6.63898e-24	0.526942	-0.973848	4.07543e-06	0.620836	-0.511921	0.000132372	0.358176	-0.877697
88012972	chr5:88012972:G:T	2.36817e-24	-7.58227e-10	-1.47775	8.22932e-07	-7.58227e-10	-1.49094	5.0896e-05	-7.58227e-10	-1.47535
88013031	chr5:88013031:T:C	4.20775e-24	-7.58227e-10	-0.902936	1.65406e-06	-7.58227e-10	-0.792832	9.56194e-05	-7.58227e-10	-0.844763
88013114	chr5:88013114:C:T	8.621e-25	-2.48825	-4.83947e-10	2.99305e-07	-2.50235	-4.83947e-10	1.85167e-05	-2.48646	-4.83947e-10
88013171	chr5:88013171:A:G	2.38595e-23	0.587325	0.244993	1.73863e-05	0.0607967	1.49882	0.00013676	-0.849629	0.362715
88013267	chr5:88013267:G:C	7.24874e-24	0.799471	-1.15851	4.11506e-06	0.867114	-0.748521	0.000134904	0.575164	-1.07574
88013293	chr5:88013293:T:C	9.14282e-24	0.884263	-1.01116	5.49275e-06	0.961341	-0.553973	0.00017386	0.673317	-0.920204
88013333	chr5:88013333:A:C	3.47165e-24	0.221952	-1.31719	1.81406e-06	0.292216	-0.992713	6.54018e-05	0.0292906	-1.25388
88013452	chr5:88013452:G:A	4.20397e-25	-1.85424	-1.35218	1.24293e-07	-2.10367	-1.27751	5.12565e-06	-2.39176	-1.37912
88013551	chr5:88013551:A:T	1.45409e-23	0.739009	-0.401911	1.10565e-05	0.798438	0.308515	0.000289418	0.498509	-0.235775
88013783	chr5:88013783:T:C	4.07138e-25	-1.80018	-1.43829	1.15755e-07	-2.06511	-1.38723	4.85447e-06	-2.36969	-1.45555
88013930	chr5:88013930:A:G	3.52124e-24	-7.58227e-10	-1.08105	1.35802e-06	-7.58227e-10	-0.990034	7.76656e-05	-7.58227e-10	-1.05273
88014116	chr5:88014116:G:A	8.60722e-25	-2.48985	-4.83947e-10	2.99735e-07	-2.50092	-4.83947e-10	1.81302e-05	-2.50756	-4.83947e-10
88014287	chr5:88014287:C:T	3.3005e-23	-7.58227e-10	1.15679	1.00776e-05	-7.58227e-10	1.01425	0.000885984	-7.58227e-10	1.38156
88014348	chr5:88014348:G:A	1.94333e-23	0.356725	0.270396	1.46219e-05	-0.146486	1.53294	0.000118775	-1.01675	0.388838
88014482	chr5:88014482:T:C	2.17005e-23	-7.58227e-10	0.737468	9.66297e-06	-7.58227e-10	0.97224	0.000514843	-7.58227e-10	0.838722
88014657	chr5:88014657:C:T	5.70075e-24	0.432889	-1.03216	3.4142e-06	0.524313	-0.59243	0.000113293	0.266498	-0.941657
88014942	chr5:88014942:C:T	4.25616e-24	-7.58227e-10	-0.891498	1.78985e-06	-7.58227e-10	-0.71393	9.43644e-05	-7.58227e-10	-0.857975
88015126	chr5:88015126:C:T	1.37179e-23	0.626227	-0.347389	1.05588e-05	0.685214	0.375682	0.000274412	0.389629	-0.180137
88015296	chr5:88015296:G:A	2.03508e-23	0.36187	0.311386	1.63087e-05	-0.142643	1.63828	0.000119731	-1.0205	0.400614
88015453	chr5:88015453:A:G	2.41029e-24	-0.281968	-1.17815	1.18462e-06	-0.332158	-0.794478	4.58729e-05	-0.479114	-1.10015
88015743	chr5:88015743:C:T	1.91946e-23	0.378328	0.236433	1.42412e-05	-0.128022	1.4881	0.00011645	-1.00123	0.353557
88016072	chr5:88016072:T:A	1.51297e-23	0.707833	-0.331038	1.16875e-05	0.764539	0.397918	0.000301344	0.464733	-0.161621
88016196	chr5:88016196:T:C	2.16655e-23	-7.58227e-10	0.735854	9.64744e-06	-7.58227e-10	0.970631	0.000514022	-7.58227e-10	0.837127
88016899	chr5:88016899:A:T	3.34117e-24	-0.952433	-0.181112	1.84494e-06	-1.58933	0.905715	2.65486e-05	-2.01593	-0.110228
88017225	chr5:88017225:C:T	2.1825e-23	-7.58227e-10	0.743192	9.72739e-06	-7.58227e-10	0.978884	0.000517773	-7.58227e-10	0.844397
88017324	chr5:88017324:G:A	3.35628e-24	-0.937409	-0.191624	1.8399e-06	-1.5778	0.891452	2.64891e-05	-2.00757	-0.120836
88017720	chr5:88017720:G:A	8.48009e-24	0.660197	-0.862341	5.35457e-06	0.741906	-0.360016	0.000166873	0.46838	-0.756283
88018041	chr5:88018041:A:C	1.20133e-24	-0.916925	-1.23951	4.34442e-07	-0.936974	-1.19278	2.06135e-05	-1.1905	-1.1887
88018086	chr5:88018086:T:C	7.52534e-24	-7.58227e-10	-0.321589	2.70938e-06	-7.58227e-10	-0.299342	0.000184871	-7.58227e-10	-0.185479
88018152	chr5:88018152:T:G	3.64617e-24	-1.04619	-4.83947e-10	1.5313e-06	-0.869945	-4.83947e-10	6.92921e-05	-1.16681	-4.83947e-10
88018315	chr5:88018315:A:G	2.72124e-25	-2.20912	-1.43224	8.76516e-08	-2.24063	-1.48981	5.68813e-06	-2.23869	-1.42807
88019054	chr5:88019054:AT:A	2.16888e-23	-7.58227e-10	0.73693	9.66017e-06	-7.58227e-10	0.971949	0.000514565	-7.58227e-10	0.838182
88019328	chr5:88019328:T:C	3.24474e-23	0.938745	0.20101	2.85326e-05	1.00958	1.0454	0.000672606	0.704496	0.401524
88019435	chr5:88019435:T:C	1.03711e-23	-0.14919	0.148352	4.01593e-06	-1.36767	1.46188	4.68369e-05	-1.7885	0.230033
88019500	chr5:88019500:CA:C	3.98534e-24	-7.58227e-10	-0.957242	1.54179e-06	-7.58227e-10	-0.863119	8.50475e-05	-7.58227e-10	-0.961929
88019669	chr5:88019669:A:G	2.56059e-24	-7.58227e-10	-1.39963	8.78419e-07	-7.58227e-10	-1.42569	5.51766e-05	-7.58227e-10	-1.3946
88020274	chr5:88020274:G:A	2.82754e-24	-7.58227e-10	-1.30046	1.08157e-06	-7.58227e-10	-1.21765	6.15255e-05	-7.58227e-10	-1.28569
88020449	chr5:88020449:A:G	5.77481e-24	0.49112	-1.07748	3.35457e-06	0.57312	-0.658857	0.000111766	0.308339	-0.99707
88021649	chr5:88021649:A:T	2.46238e-24	-7.58227e-10	-1.43874	8.45605e-07	-7.58227e-10	-1.46376	5.22954e-05	-7.58227e-10	-1.44823
88021929	chr5:88021929:C:T	3.64413e-24	-1.04675	-4.83947e-10	1.47259e-06	-0.909039	-4.83947e-10	6.65501e-05	-1.20718	-4.83947e-10
88022734	chr5:88022734:C:T	2.83664e-23	0.773665	0.231677	2.50293e-05	0.840664	1.08332	0.000591947	0.544611	0.433667
88022770	chr5:88022770:A:T	4.20112e-25	-1.76651	-1.44059	1.18444e-07	-2.0391	-1.39028	4.91826e-06	-2.35465	-1.45753
88022959	chr5:88022959:A:G	2.87442e-23	0.778838	0.239732	2.54076e-05	0.846219	1.09277	0.000600035	0.549824	0.442025
88023210	chr5:88023210:A:C	1.31292e-24	-2.06761	-4.83947e-10	9.45591e-07	-1.35201	-4.83947e-10	3.71601e-05	-1.7899	-4.83947e-10
88023628	chr5:88023628:C:T	2.55545e-24	-7.58227e-10	-1.40164	8.76886e-07	-7.58227e-10	-1.42744	5.50631e-05	-7.58227e-10	-1.39666
88024040	chr5:88024040:C:T	2.56059e-24	-7.58227e-10	-1.39963	8.78419e-07	-7.58227e-10	-1.42569	5.51766e-05	-7.58227e-10	-1.3946
88024365	chr5:88024365:T:C	1.68043e-24	-2.33834	0.51752	1.34811e-06	-1.81458	0.817227	4.59932e-05	-2.15754	0.580892
88024402	chr5:88024402:G:A	4.35327e-23	0.304513	1.12913	3.80744e-05	-0.191365	2.53485	0.00027841	-1.04758	1.27154
88024600	chr5:88024600:C:T	1.22194e-24	-0.899512	-1.23991	4.41849e-07	-0.919639	-1.19321	2.09347e-05	-1.17461	-1.18912
88025435	chr5:88025435:G:A	3.9854e-24	-7.58227e-10	-0.957226	1.54192e-06	-7.58227e-10	-0.863036	8.9992e-05	-7.58227e-10	-0.905418
88025456	chr5:88025456:G:T	1.88676e-24	-0.989609	-0.715397	8.53424e-07	-0.855093	-0.599468	3.78344e-05	-1.16096	-0.610959
88025746	chr5:88025746:C:T	1.40191e-24	-0.754516	-1.24751	5.06103e-07	-0.774412	-1.20266	2.37233e-05	-1.04172	-1.19696
88025977	chr5:88025977:T:C	3.69625e-24	-0.945949	-0.086598	2.12841e-06	-1.58305	1.04236	2.93756e-05	-2.01129	-0.0136811
88026044	chr5:88026044:A:G	1.90306e-24	-2.32221	0.625805	1.53562e-06	-1.78161	0.91448	5.25081e-05	-2.13368	0.689514
88026589	chr5:88026589:T:C	5.96545e-24	0.571728	-1.12561	3.41435e-06	0.654602	-0.722676	0.000114799	0.386795	-1.04875
88026751	chr5:88026751:T:C	5.1803e-23	0.360024	1.24756	4.6876e-05	-0.137007	2.68845	0.000328273	-1.0049	1.39361
88026956	chr5:88026956:G:A	3.73378e-24	-7.58227e-10	-1.02244	1.23344e-06	-7.58227e-10	-1.08626	8.52413e-05	-7.58227e-10	-0.959653
88027500	chr5:88027500:A:G	5.63373e-24	0.533532	-1.14463	3.19462e-06	0.615301	-0.749893	0.000108279	0.34955	-1.06998
88027684	chr5:88027684:A:G	2.33929e-24	-7.58227e-10	-1.49002	8.35895e-07	-7.58227e-10	-1.47531	5.04132e-05	-7.58227e-10	-1.48489
88028539	chr5:88028539:G:A	6.83241e-24	-7.58227e-10	-0.418189	2.95088e-06	-7.58227e-10	-0.21396	0.000159196	-7.58227e-10	-0.335001
88029066	chr5:88029066:C:T	2.30399e-24	-7.58227e-10	-1.50522	8.17966e-07	-7.58227e-10	-1.497	4.94346e-05	-7.58227e-10	-1.50449
88029093	chr5:88029093:A:G	2.8446e-24	-1.11712	-0.177323	1.54882e-06	-1.71342	0.854855	2.40111e-05	-2.10516	-0.121461
88029385	chr5:88029385:T:C	4.01703e-23	0.250099	1.10316	3.29034e-05	-0.238506	2.43602	0.0002565	-1.08347	1.22546
88029862	chr5:88029862:T:C	3.3167e-24	-7.58227e-10	-1.1409	1.26179e-06	-7.58227e-10	-1.06353	7.42861e-05	-7.58227e-10	-1.09721
88030253	chr5:88030253:G:A	2.78331e-24	-7.58227e-10	-1.31623	9.46448e-07	-7.58227e-10	-1.3511	6.01042e-05	-7.58227e-10	-1.30906
88030356	chr5:88030356:T:C	5.17314e-24	-7.58227e-10	-0.696386	2.07897e-06	-7.58227e-10	-0.564188	0.000115567	-7.58227e-10	-0.655292
88030580	chr5:88030580:AAAT:A	4.42404e-25	-1.78147	-1.37392	1.2642e-07	-2.04699	-1.31722	5.16554e-06	-2.36002	-1.40311
88030635	chr5:88030635:A:T	1.18045e-24	-2.17397	-4.83947e-10	3.98433e-07	-2.21628	-4.83947e-10	2.67713e-05	-2.11781	-4.83947e-10
88031087	chr5:88031087:C:G	8.45451e-25	-2.50775	-4.83947e-10	3.047e-07	-2.48449	-4.83947e-10	1.83647e-05	-2.49471	-4.83947e-10
88031099	chr5:88031099:A:G	1.46336e-23	-0.296757	0.640212	7.03483e-06	-1.46877	2.12359	7.11585e-05	-1.86847	0.728246
88031334	chr5:88031334:C:T	2.76536e-24	-7.58227e-10	-1.32269	9.41098e-07	-7.58227e-10	-1.35677	5.96918e-05	-7.58227e-10	-1.31594
88031568	chr5:88031568:G:A	9.38618e-25	-2.40321	-4.83947e-10	3.13968e-07	-2.45453	-4.83947e-10	1.87107e-05	-2.47604	-4.83947e-10
88031628	chr5:88031628:C:G	2.88087e-24	0.172338	-1.45411	5.74615e-07	-0.434607	-1.41551	2.34221e-05	-0.797612	-1.45385
88032069	chr5:88032069:C:T	4.95726e-25	-1.82737	-1.21423	1.47073e-07	-2.08426	-1.12863	5.87736e-06	-2.38083	-1.2532
88032096	chr5:88032096:A:T	1.01986e-24	-2.3202	-4.83947e-10	3.29143e-07	-2.40732	-4.83947e-10	1.96898e-05	-2.42504	-4.83947e-10
88032249	chr5:88032249:C:T	2.49105e-25	-2.2621	-1.46765	7.76685e-08	-2.40514	-1.44623	4.08579e-06	-2.50537	-1.49226
88033086	chr5:88033086:A:G	1.16816e-24	-2.18444	-4.83947e-10	4.0581e-07	-2.19793	-4.83947e-10	2.19689e-05	-2.31551	-4.83947e-10
88033359	chr5:88033359:A:G	6.03408e-25	-1.6879	-1.15713	1.75289e-07	-1.97246	-1.06492	6.60566e-06	-2.31727	-1.19994
88033819	chr5:88033819:A:G	8.92651e-24	-0.121765	-0.0290751	5.81861e-06	-0.642388	1.10739	5.95767e-05	-1.39065	0.0727763
88035800	chr5:88035800:G:A	5.23693e-23	2.18122	-0.562764	3.68157e-05	2.2635	0.0463581	0.000896766	1.76651	-0.372857
88036032	chr5:88036032:C:T	5.62563e-23	2.03283	-0.342778	4.19864e-05	2.14394	0.297346	0.00100866	1.65246	-0.141216
88037364	chr5:88037364:T:C	2.21864e-25	-2.45966	-1.38589	7.67729e-08	-2.50762	-1.35535	4.58731e-06	-2.44729	-1.43456
88037375	chr5:88037375:C:T	6.12204e-23	2.27068	-0.496069	4.39557e-05	2.35528	0.131845	0.00105196	1.8532	-0.299925
88038607	chr5:88038607:T:C	6.4261e-23	2.26059	-0.437499	4.68885e-05	2.34505	0.206663	0.00111109	1.84387	-0.235913
88039756	chr5:88039756:G:A	1.09236e-24	-2.25153	-4.83947e-10	3.78693e-07	-2.26709	-4.83947e-10	2.1857e-05	-2.32062	-4.83947e-10
88039848	chr5:88039848:C:T	2.81467e-23	-7.58227e-10	0.997565	8.44147e-06	-7.58227e-10	0.837095	0.000623053	-7.58227e-10	1.02949
88039928	chr5:88039928:C:T	2.27207e-25	-2.40861	-1.41315	7.68807e-08	-2.49618	-1.36538	4.35268e-06	-2.48333	-1.45102
88041071	chr5:88041071:G:A	2.44215e-24	-7.58227e-10	-1.44699	8.78654e-07	-7.58227e-10	-1.42543	5.13462e-05	-7.58227e-10	-1.46655
88041170	chr5:88041170:G:T	2.4609e-25	-2.49667	-1.24525	8.65674e-08	-2.50371	-1.23918	5.18074e-06	-2.49023	-1.26996
88041669	chr5:88041669:A:C	3.44813e-24	-7.58227e-10	-1.10203	1.33432e-06	-7.58227e-10	-1.00764	7.60587e-05	-7.58227e-10	-1.07363
88042342	chr5:88042342:T:A	3.35738e-24	-7.58227e-10	-1.1287	1.29521e-06	-7.58227e-10	-1.03739	7.39873e-05	-7.58227e-10	-1.10125
88042845	chr5:88042845:G:A	7.47227e-24	-0.166987	-0.16168	4.62539e-06	-0.684383	0.919881	4.99779e-05	-1.42124	-0.0723179
88043765	chr5:88043765:T:C	6.07458e-23	2.32429	-0.557454	4.277e-05	2.40869	0.0510872	0.00103511	1.90402	-0.366902
88043876	chr5:88043876:A:G	2.19203e-25	-2.40986	-1.44776	7.35663e-08	-2.49658	-1.40905	4.24246e-06	-2.48287	-1.47712
88044663	chr5:88044663:C:T	6.95561e-23	2.35082	-0.44855	5.06048e-05	2.4346	0.193388	0.00119535	1.92908	-0.248023
88044666	chr5:88044666:T:C	2.86023e-23	2.15837	-1.14474	1.65525e-05	2.22752	-0.717043	0.000444609	1.72045	-1.02839
88045278	chr5:88045278:C:T	1.12656e-24	-2.2207	-4.83947e-10	4.10008e-07	-2.18764	-4.83947e-10	2.97763e-05	-2.01143	-4.83947e-10
88045355	chr5:88045355:T:A	1.08223e-24	-2.26084	-4.83947e-10	6.84237e-07	-1.67551	-4.83947e-10	2.90058e-05	-2.03764	-4.83947e-10
88045513	chr5:88045513:C:T	3.74561e-24	-7.58227e-10	-1.01928	1.46017e-06	-7.58227e-10	-0.917512	8.28438e-05	-7.58227e-10	-0.988182
88045565	chr5:88045565:G:A	2.6717e-24	-7.58227e-10	-1.35715	9.82597e-07	-7.58227e-10	-1.31362	5.74273e-05	-7.58227e-10	-1.35462
88045666	chr5:88045666:A:T	2.12985e-25	-2.45993	-1.42647	7.33004e-08	-2.50763	-1.40162	4.44832e-06	-2.44725	-1.46536
88045667	chr5:88045667:G:A	2.12944e-25	-2.46192	-1.42467	7.34454e-08	-2.50772	-1.39955	4.46407e-06	-2.445	-1.46407
88045669	chr5:88045669:G:A	2.13794e-25	-2.45418	-1.42843	7.31724e-08	-2.50712	-1.40387	4.41456e-06	-2.45348	-1.46675
88046366	chr5:88046366:C:T	2.58604e-24	-2.14564	0.755903	3.23322e-06	-2.41533	2.29274	5.14554e-05	-2.18213	0.717705
88046537	chr5:88046537:C:T	1.06342e-24	-2.27838	-4.83947e-10	3.77318e-07	-2.27073	-4.83947e-10	2.64764e-05	-2.12889	-4.83947e-10
88046879	chr5:88046879:T:G	4.70801e-23	2.02693	-0.514942	3.4465e-05	2.13505	0.108832	0.000824463	1.62981	-0.320218
88047516	chr5:88047516:T:C	6.95296e-23	2.39175	-0.48986	5.00016e-05	2.47586	0.140133	0.00118716	1.96726	-0.293082
88049394	chr5:88049394:T:C	2.1612e-23	1.57927	-0.845892	1.01556e-05	1.36632	-0.344358	0.00029722	0.973001	-0.683666
88049429	chr5:88049429:G:A	2.52941e-24	-7.58227e-10	-1.41188	9.10161e-07	-7.58227e-10	-1.3902	5.49066e-05	-7.58227e-10	-1.39951
88050183	chr5:88050183:A:G	6.06126e-23	2.37674	-0.612099	4.19763e-05	2.46103	-0.0199885	0.0010252	1.95437	-0.426858
88050305	chr5:88050305:A:T	4.92801e-23	2.15358	-0.595927	3.51393e-05	2.26241	0.000844019	0.000850594	1.74989	-0.409095
88050437	chr5:88050437:C:T	8.70102e-25	-2.47901	-4.83947e-10	3.1091e-07	-2.46431	-4.83947e-10	2.00698e-05	-2.40592	-4.83947e-10
88050493	chr5:88050493:C:T	3.79776e-24	-7.58227e-10	-1.00545	1.48071e-06	-7.58227e-10	-0.903541	8.41061e-05	-7.58227e-10	-0.973059
88052367	chr5:88052367:G:A	4.32589e-23	2.07796	-0.650624	2.89087e-05	2.1378	-0.0697228	0.000729143	1.65608	-0.46935
88052401	chr5:88052401:C:T	2.42647e-24	-7.58227e-10	-1.45343	8.74641e-07	-7.58227e-10	-1.43	5.10447e-05	-7.58227e-10	-1.47244
88052452	chr5:88052452:A:G	5.30705e-23	2.24337	-0.611617	3.66104e-05	2.32345	-0.0191812	0.00089977	1.82331	-0.426313
88052809	chr5:88052809:C:T	6.47502e-23	2.4664	-0.635726	3.88056e-05	2.42047	-0.0579626	0.00102772	1.98301	-0.453048
88052919	chr5:88052919:A:G	8.45441e-25	-2.50776	-4.83947e-10	3.34045e-07	-2.39254	-4.83947e-10	1.9899e-05	-2.41447	-4.83947e-10
88053067	chr5:88053067:C:T	2.34407e-24	-7.58227e-10	-1.48798	8.48929e-07	-7.58227e-10	-1.45984	5.03334e-05	-7.58227e-10	-1.48647
88053071	chr5:88053071:C:A	2.34368e-24	-7.58227e-10	-1.48814	8.14916e-07	-7.58227e-10	-1.50073	5.01474e-05	-7.58227e-10	-1.49017
88053140	chr5:88053140:G:A	2.32495e-25	-2.45763	-1.34112	8.03835e-08	-2.50753	-1.30948	4.73183e-06	-2.44903	-1.4018
88053284	chr5:88053284:C:T	5.66964e-24	-1.40739	0.802647	4.45937e-06	-1.9654	2.16435	5.6621e-05	-2.27128	0.902519
88053341	chr5:88053341:G:A	4.33421e-23	2.31898	-0.88972	3.02283e-05	2.40447	-0.291754	0.000681332	1.84474	-0.725828
88053381	chr5:88053381:C:T	2.80327e-24	-7.58227e-10	-1.30908	9.98032e-07	-7.58227e-10	-1.29803	6.04174e-05	-7.58227e-10	-1.30386
88053519	chr5:88053519:A:G	2.58448e-24	-7.58227e-10	-1.39034	9.06343e-07	-7.58227e-10	-1.3944	5.42625e-05	-7.58227e-10	-1.41131
88053528	chr5:88053528:T:C	2.58419e-24	-7.58227e-10	-1.39045	9.06242e-07	-7.58227e-10	-1.39451	5.42573e-05	-7.58227e-10	-1.4114
88053739	chr5:88053739:G:T	2.47549e-25	-2.49121	-1.2448	8.69109e-08	-2.50023	-1.2387	5.15435e-06	-2.49578	-1.26952
88053946	chr5:88053946:A:G	1.36245e-23	-7.58227e-10	0.272002	7.35346e-06	-7.58227e-10	0.699109	0.000275216	-7.58227e-10	0.212418
88054142	chr5:88054142:G:T	1.02777e-24	-2.31247	-4.83947e-10	3.52081e-07	-2.33995	-4.83947e-10	1.9606e-05	-2.4293	-4.83947e-10
88054149	chr5:88054149:G:A	2.51074e-24	-7.58227e-10	-1.41929	9.04681e-07	-7.58227e-10	-1.39623	5.39322e-05	-7.58227e-10	-1.41741
88054173	chr5:88054173:C:A	2.37944e-24	-7.58227e-10	-1.473	8.53589e-07	-7.58227e-10	-1.45437	5.0279e-05	-7.58227e-10	-1.48755
88054223	chr5:88054223:G:C	2.42012e-23	1.31401	-0.467478	1.73055e-05	1.41635	0.138611	0.000442708	0.965299	-0.277527
88054273	chr5:88054273:T:G	1.00307e-23	0.572224	-0.60644	7.00227e-06	0.661399	-0.0112274	0.000187644	0.250298	-0.420891
88054380	chr5:88054380:A:G	9.29074e-25	-2.41343	-4.83947e-10	3.15934e-07	-2.44828	-4.83947e-10	1.87709e-05	-2.47283	-4.83947e-10
88054703	chr5:88054703:G:C	2.40548e-24	-1.46212	-4.83947e-10	9.2385e-07	-1.37527	-4.83947e-10	6.90958e-05	-1.16965	-4.83947e-10
88055520	chr5:88055520:T:G	6.61722e-23	2.3747	-0.522309	4.62958e-05	2.44427	0.0947241	0.00111242	1.93803	-0.328877
88055581	chr5:88055581:C:T	5.28909e-23	1.98676	-0.358397	3.97497e-05	2.11066	0.275877	0.0009639	1.62653	-0.160683
88055892	chr5:88055892:A:C	5.73089e-24	-0.311896	-0.282099	3.44859e-06	-0.81196	0.753864	4.00002e-05	-1.51878	-0.19747
88056112	chr5:88056112:A:C	6.04644e-23	2.29523	-0.533043	4.25586e-05	2.37203	0.0827885	0.00102733	1.87011	-0.340536
88056281	chr5:88056281:C:T	2.16347e-25	-2.45578	-1.41495	7.52666e-08	-2.50739	-1.37539	4.48511e-06	-2.44958	-1.4548
88056695	chr5:88056695:G:A	2.30383e-24	-7.58227e-10	-1.50529	8.11914e-07	-7.58227e-10	-1.50442	4.94131e-05	-7.58227e-10	-1.50492
88057002	chr5:88057002:T:G	2.17072e-24	-1.56481	-4.83947e-10	8.05476e-07	-1.51238	-4.83947e-10	3.85419e-05	-1.75339	-4.83947e-10
88057040	chr5:88057040:G:A	2.30311e-24	-7.58227e-10	-1.50561	8.13076e-07	-7.58227e-10	-1.50299	4.93846e-05	-7.58227e-10	-1.5055
88057198	chr5:88057198:G:T	9.9273e-24	-7.58227e-10	-0.0445767	4.89296e-06	-7.58227e-10	0.291736	0.000203561	-7.58227e-10	-0.0891725
88057950	chr5:88057950:A:G	2.31366e-24	-7.58227e-10	-1.50103	8.21719e-07	-7.58227e-10	-1.49242	4.94045e-05	-7.58227e-10	-1.5051
88058008	chr5:88058008:A:T	2.12201e-25	-2.47209	-1.41799	7.40052e-08	-2.50747	-1.39221	4.54897e-06	-2.43098	-1.45926
88058448	chr5:88058448:T:G	3.96722e-23	1.91559	-0.574809	2.83739e-05	2.02103	0.0283825	0.00069256	1.52136	-0.386105
88058662	chr5:88058662:G:A	2.49454e-24	-7.58227e-10	-1.42576	8.98086e-07	-7.58227e-10	-1.40355	5.35797e-05	-7.58227e-10	-1.42397
88058741	chr5:88058741:C:A	1.63808e-23	0.456244	-4.83947e-10	7.59112e-06	0.730918	-4.83947e-10	0.000290321	0.265847	-4.83947e-10
88059126	chr5:88059126:T:C	2.31339e-24	-7.58227e-10	-1.50115	8.21285e-07	-7.58227e-10	-1.49295	4.94007e-05	-7.58227e-10	-1.50517
88059153	chr5:88059153:A:T	2.88339e-24	-7.58227e-10	-1.2809	1.0527e-06	-7.58227e-10	-1.24471	6.20248e-05	-7.58227e-10	-1.2776
88059189	chr5:88059189:G:A	1.91217e-24	-1.69162	-4.83947e-10	8.26404e-07	-1.48673	-4.83947e-10	2.35801e-05	-2.24474	-4.83947e-10
88059627	chr5:88059627:G:A	5.49175e-24	-1.41458	0.777965	4.30418e-06	-1.97069	2.13421	5.50192e-05	-2.2749	0.877445
88060241	chr5:88060241:T:A	4.2632e-23	1.93525	-0.52251	3.09631e-05	2.04035	0.0963889	0.000747308	1.53949	-0.32815
88060293	chr5:88060293:C:T	8.9579e-24	-7.58227e-10	-0.14733	3.51001e-06	-7.58227e-10	-0.0404417	0.000188841	-7.58227e-10	-0.164233
88060457	chr5:88060457:G:A	2.52963e-25	-2.22331	-1.49106	1.65037e-07	-1.59206	-1.50559	6.74624e-06	-2.00358	-1.49257
88060507	chr5:88060507:T:C	5.25846e-23	2.17966	-0.557107	3.69378e-05	2.26094	0.052234	0.000900504	1.76378	-0.365962
88061074	chr5:88061074:C:G	5.75501e-23	2.20903	-0.496239	4.1118e-05	2.29075	0.129636	0.000990408	1.79232	-0.299339
88061371	chr5:88061371:T:C	3.50885e-24	-7.58227e-10	-1.08458	1.35585e-06	-7.58227e-10	-0.99163	7.75526e-05	-7.58227e-10	-1.05418
88061411	chr5:88061411:G:T	1.23505e-24	-2.12875	-4.83947e-10	4.2929e-07	-2.14168	-4.83947e-10	2.28896e-05	-2.27446	-4.83947e-10
88061469	chr5:88061469:T:C	2.11416e-25	-2.47655	-1.41725	7.41152e-08	-2.5069	-1.3913	4.58163e-06	-2.42443	-1.45865
88061839	chr5:88061839:GT:G	2.1388e-25	-2.45647	-1.42573	7.42969e-08	-2.50745	-1.3883	4.45326e-06	-2.44877	-1.46273
88062114	chr5:88062114:A:G	5.18059e-23	1.94545	-0.337812	3.91038e-05	2.06891	0.301243	0.000947798	1.58703	-0.138026
88062186	chr5:88062186:C:T	3.09629e-24	-7.58227e-10	-1.20966	1.13674e-06	-7.58227e-10	-1.1679	6.66581e-05	-7.58227e-10	-1.20556
88063008	chr5:88063008:T:G	5.00155e-23	2.12713	-0.554658	3.50975e-05	2.20769	0.0543794	0.000858585	1.71412	-0.363977
88063298	chr5:88063298:A:G	4.18213e-24	-7.58227e-10	-0.909045	1.38919e-06	-7.58227e-10	-0.967344	9.11264e-05	-7.58227e-10	-0.892892
88063684	chr5:88063684:T:C	2.68037e-24	-7.58227e-10	-1.35391	9.05098e-07	-7.58227e-10	-1.39577	5.77505e-05	-7.58227e-10	-1.34901
88063740	chr5:88063740:C:A	4.56094e-23	2.0348	-0.554548	3.283e-05	2.14072	0.0545654	0.000793046	1.63487	-0.364125
88064366	chr5:88064366:C:A	2.33018e-24	-7.58227e-10	-1.49392	8.40493e-07	-7.58227e-10	-1.46983	5.00202e-05	-7.58227e-10	-1.49271
88064680	chr5:88064680:CT:C	5.25613e-23	2.19387	-0.57176	3.67324e-05	2.27499	0.0326091	0.00089789	1.7778	-0.382894
88064682	chr5:88064682:T:A	5.07982e-23	2.15048	-0.562486	3.56124e-05	2.23221	0.0444268	0.000871021	1.73706	-0.372529
88064695	chr5:88064695:A:T	2.31333e-24	-7.58227e-10	-1.50118	8.21247e-07	-7.58227e-10	-1.49299	4.94003e-05	-7.58227e-10	-1.50518
88065120	chr5:88065120:T:C	3.50383e-24	-7.58227e-10	-1.08601	1.35362e-06	-7.58227e-10	-0.993279	7.74376e-05	-7.58227e-10	-1.05567
88065968	chr5:88065968:T:C	8.46244e-25	-2.50681	-4.83947e-10	3.3657e-07	-2.38501	-4.83947e-10	1.9958e-05	-2.41151	-4.83947e-10
88066218	chr5:88066218:C:T	4.46401e-23	2.03131	-0.572546	3.20212e-05	2.13874	0.0316008	0.000775241	1.63179	-0.383755
88066292	chr5:88066292:A:C	2.15531e-25	-2.44835	-1.42617	7.43492e-08	-2.5065	-1.38855	4.41554e-06	-2.45697	-1.46303
88066574	chr5:88066574:A:T	4.65152e-23	2.09089	-0.590973	3.22999e-05	2.1711	0.0078997	0.00079703	1.67972	-0.403966
88066863	chr5:88066863:T:G	3.58684e-24	-7.58227e-10	-1.06259	1.38913e-06	-7.58227e-10	-0.967382	7.9337e-05	-7.58227e-10	-1.03143
88067212	chr5:88067212:A:C	8.95072e-25	-2.45072	-4.83947e-10	3.06912e-07	-2.47725	-4.83947e-10	1.83686e-05	-2.49449	-4.83947e-10
88067356	chr5:88067356:G:A	6.56274e-23	2.19264	-0.348511	4.88506e-05	2.30587	0.286837	0.0011675	1.80528	-0.147801
88067877	chr5:88067877:C:T	3.24656e-24	0.223588	-1.38586	1.37922e-06	0.140628	-1.11517	6.73408e-05	0.135527	-1.3309
88068399	chr5:88068399:C:T	6.01053e-23	2.39098	-0.634747	4.1335e-05	2.47412	-0.048469	0.00101166	1.96635	-0.452136
88068527	chr5:88068527:A:G	9.0246e-24	-7.58227e-10	-0.139912	9.45751e-06	-7.58227e-10	0.950748	0.00021755	-7.58227e-10	-0.0227112
88068600	chr5:88068600:T:C	3.44646e-24	-1.10252	-4.83947e-10	1.44423e-06	-0.928484	-4.83947e-10	6.60333e-05	-1.21498	-4.83947e-10
88069244	chr5:88069244:C:T	3.07547e-24	0.274368	-1.49077	6.04134e-07	-0.329098	-1.47092	2.46112e-05	-0.711468	-1.49047
88069284	chr5:88069284:C:T	2.47413e-25	-2.24523	-1.49133	1.58319e-07	-1.63361	-1.5056	6.54497e-06	-2.03356	-1.49288
88069571	chr5:88069571:C:G	4.04662e-24	-7.58227e-10	-0.941984	1.33297e-06	-7.58227e-10	-1.00866	8.56229e-05	-7.58227e-10	-0.955186
88070397	chr5:88070397:C:T	2.3398e-24	-7.58227e-10	-1.4898	8.14206e-07	-7.58227e-10	-1.5016	5.00687e-05	-7.58227e-10	-1.49174
88070500	chr5:88070500:C:A	2.3457e-24	-7.58227e-10	-1.48728	8.49918e-07	-7.58227e-10	-1.45868	5.03693e-05	-7.58227e-10	-1.48576
88070738	chr5:88070738:A:G	2.32792e-24	-7.58227e-10	-1.49489	8.12328e-07	-7.58227e-10	-1.50391	4.98325e-05	-7.58227e-10	-1.49647
88071012	chr5:88071012:G:A	4.70779e-25	-2.43936	-0.653873	1.63352e-07	-2.45412	-0.653795	9.16307e-06	-2.49876	-0.6912
88071626	chr5:88071626:A:G	2.58881e-24	-7.58227e-10	-1.38867	9.44307e-07	-7.58227e-10	-1.35337	5.7074e-05	-7.58227e-10	-1.36079
88071627	chr5:88071627:T:C	5.26901e-23	2.05346	-0.428897	3.84666e-05	2.16559	0.188141	0.000938874	1.67288	-0.233335
88072218	chr5:88072218:G:A	9.15934e-25	-2.42768	-4.83947e-10	3.10193e-07	-2.46662	-4.83947e-10	2.0616e-05	-2.37907	-4.83947e-10
88072652	chr5:88072652:C:CCACTGGT	3.78394e-24	0.476527	-1.48563	7.33591e-07	-0.14285	-1.46302	2.92546e-05	-0.54379	-1.48531
88072656	chr5:88072656:G:GTAGTGTCACT	3.81021e-24	0.483408	-1.48559	7.38182e-07	-0.136643	-1.46298	2.94163e-05	-0.538309	-1.48528
88073828	chr5:88073828:A:T	5.79526e-23	2.06958	-0.349824	4.28009e-05	2.18065	0.279848	0.00103884	1.68827	-0.147554
88073860	chr5:88073860:G:A	4.98496e-23	1.99182	-0.422671	3.61189e-05	2.10189	0.188867	0.00089029	1.61313	-0.226717
88073961	chr5:88073961:G:T	1.10835e-23	-7.58227e-10	0.0655938	5.36056e-06	-7.58227e-10	0.383007	0.000228828	-7.58227e-10	0.0278327
88074546	chr5:88074546:G:C	4.02944e-24	-7.58227e-10	-0.946237	1.32629e-06	-7.58227e-10	-1.01368	9.25202e-05	-7.58227e-10	-0.877712
88074610	chr5:88074610:G:A	4.71427e-23	2.4206	-0.907287	3.15425e-05	2.47818	-0.322907	0.000728795	1.93048	-0.744229
88074901	chr5:88074901:T:C	2.61801e-24	-7.58227e-10	-1.37745	8.87281e-07	-7.58227e-10	-1.41566	5.63847e-05	-7.58227e-10	-1.37294
88075248	chr5:88075248:A:C	3.60301e-24	-7.58227e-10	-1.05809	1.39625e-06	-7.58227e-10	-0.962269	7.9691e-05	-7.58227e-10	-1.02698
88075262	chr5:88075262:G:A	2.31748e-24	-7.58227e-10	-1.49938	8.11546e-07	-7.58227e-10	-1.50488	4.97553e-05	-7.58227e-10	-1.49802
88075365	chr5:88075365:C:A	3.35743e-23	1.90155	-0.727657	2.2838e-05	2.00631	-0.173941	0.000577926	1.50839	-0.554087
88075405	chr5:88075405:G:A	8.47076e-25	-2.44899	-0.0568359	2.5304e-07	-2.46214	-0.208126	1.69453e-05	-2.49598	-0.0791758
88075576	chr5:88075576:T:C	2.30349e-24	-7.58227e-10	-1.50544	8.13751e-07	-7.58227e-10	-1.50216	4.94304e-05	-7.58227e-10	-1.50457
88075762	chr5:88075762:G:A	2.30669e-24	-1.50405	-4.83947e-10	8.82991e-07	-1.4205	-4.83947e-10	6.57956e-05	-1.21859	-4.83947e-10
88075930	chr5:88075930:A:G	2.09873e-24	-1.59853	-4.83947e-10	6.8883e-07	-1.66882	-4.83947e-10	4.73241e-05	-1.54812	-4.83947e-10
88076178	chr5:88076178:A:T	2.90402e-24	-7.58227e-10	-1.27377	1.11781e-06	-7.58227e-10	-1.18469	6.32226e-05	-7.58227e-10	-1.25848
88076585	chr5:88076585:T:C	2.31393e-24	-7.58227e-10	-1.50092	8.21602e-07	-7.58227e-10	-1.49256	4.94044e-05	-7.58227e-10	-1.5051
88077015	chr5:88077015:C:T	3.60301e-24	-7.58227e-10	-1.05809	1.39625e-06	-7.58227e-10	-0.962269	7.9691e-05	-7.58227e-10	-1.02698
88077017	chr5:88077017:G:A	2.31368e-24	-7.58227e-10	-1.50103	8.21459e-07	-7.58227e-10	-1.49273	4.94027e-05	-7.58227e-10	-1.50513
88077257	chr5:88077257:T:C	1.73768e-24	-1.78731	-4.83947e-10	6.09894e-07	-1.79053	-4.83947e-10	3.23101e-05	-1.92976	-4.83947e-10
88078260	chr5:88078260:A:AT	3.59095e-24	-7.58227e-10	-1.06145	1.39116e-06	-7.58227e-10	-0.965924	7.94124e-05	-7.58227e-10	-1.03048
88078544	chr5:88078544:G:A	2.62214e-25	-2.4427	-1.23575	9.5251e-08	-2.50565	-1.14165	5.19074e-06	-2.46041	-1.29785
88079153	chr5:88079153:T:A	4.89905e-23	1.95662	-0.404861	3.59389e-05	2.0671	0.218661	0.000877719	1.57973	-0.207541
88079568	chr5:88079568:TAC:T	4.03686e-24	-0.020511	-0.923887	2.67965e-06	0.0301403	-0.340516	7.81574e-05	-0.286367	-0.760048
88079577	chr5:88079577:GTGTATATATA:G	3.62583e-24	-0.145704	-0.906077	2.40562e-06	-0.0988662	-0.319389	7.0918e-05	-0.403615	-0.74
88079898	chr5:88079898:T:C	1.06088e-24	-2.28077	-4.83947e-10	6.62063e-07	-1.70846	-4.83947e-10	2.81517e-05	-2.06753	-4.83947e-10
88080577	chr5:88080577:A:G	3.58844e-24	-7.58227e-10	-1.06215	1.39008e-06	-7.58227e-10	-0.966702	7.93602e-05	-7.58227e-10	-1.03114
88080781	chr5:88080781:G:A	4.21897e-24	-7.58227e-10	-0.900274	1.40088e-06	-7.58227e-10	-0.958962	8.90298e-05	-7.58227e-10	-0.916167
88080986	chr5:88080986:C:T	3.74218e-24	-7.58227e-10	-1.0202	1.45544e-06	-7.58227e-10	-0.920754	8.28788e-05	-7.58227e-10	-0.98776
88081285	chr5:88081285:C:T	4.40375e-23	2.58573	-1.14056	2.55474e-05	2.6555	-0.711022	0.000662477	2.11759	-1.02674
88081774	chr5:88081774:T:A	5.33511e-24	-7.58227e-10	-0.665556	1.67709e-06	-7.58227e-10	-0.779002	0.000114937	-7.58227e-10	-0.660755
88082098	chr5:88082098:T:C	2.88249e-24	-7.58227e-10	-1.28121	1.05232e-06	-7.58227e-10	-1.24506	6.20049e-05	-7.58227e-10	-1.27792
88082553	chr5:88082553:T:C	2.34531e-24	-7.58227e-10	-1.48745	8.15217e-07	-7.58227e-10	-1.50036	5.01807e-05	-7.58227e-10	-1.48951
88082601	chr5:88082601:T:C	2.34344e-24	-7.58227e-10	-1.48825	8.14873e-07	-7.58227e-10	-1.50078	5.01427e-05	-7.58227e-10	-1.49027
88082808	chr5:88082808:A:G	2.16902e-25	-2.47411	-1.39407	7.60516e-08	-2.50726	-1.36514	4.64399e-06	-2.42801	-1.44156
88082882	chr5:88082882:C:G	2.13868e-25	-2.47147	-1.41079	7.46165e-08	-2.50754	-1.38391	4.56745e-06	-2.43203	-1.45416
88082990	chr5:88082990:C:A	2.34283e-24	-7.58227e-10	-1.48851	8.14755e-07	-7.58227e-10	-1.50093	5.01301e-05	-7.58227e-10	-1.49052
88085796	chr5:88085796:G:T	2.42019e-24	-7.58227e-10	-1.45602	8.16085e-07	-7.58227e-10	-1.4993	5.20378e-05	-7.58227e-10	-1.45317
88086431	chr5:88086431:T:C	2.45406e-24	-7.58227e-10	-1.44212	8.86355e-07	-7.58227e-10	-1.4167	5.30931e-05	-7.58227e-10	-1.43309
88086845	chr5:88086845:T:C	3.07718e-24	-7.58227e-10	-1.21585	1.17077e-06	-7.58227e-10	-1.1384	6.75303e-05	-7.58227e-10	-1.19256
88087006	chr5:88087006:A:G	3.0746e-24	-7.58227e-10	-1.21669	1.16964e-06	-7.58227e-10	-1.13937	6.74716e-05	-7.58227e-10	-1.19343
88087090	chr5:88087090:T:C	4.26057e-23	1.95714	-0.545012	3.18139e-05	2.1229	0.0409372	0.000766249	1.59535	-0.358986
88087321	chr5:88087321:G:A	3.1405e-24	-7.58227e-10	-1.19548	1.19783e-06	-7.58227e-10	-1.11555	6.89747e-05	-7.58227e-10	-1.1714
88087358	chr5:88087358:C:T	2.66122e-24	-7.58227e-10	-1.36108	8.9921e-07	-7.58227e-10	-1.4023	5.73713e-05	-7.58227e-10	-1.35559
88087720	chr5:88087720:TA:T	2.27871e-24	-1.51626	-4.83947e-10	1.03772e-06	-1.25904	-4.83947e-10	2.62183e-05	-2.13868	-4.83947e-10
88087800	chr5:88087800:AAAGT:A	2.33638e-24	-7.58227e-10	-1.49126	8.44227e-07	-7.58227e-10	-1.4654	5.01653e-05	-7.58227e-10	-1.48982
88087851	chr5:88087851:AG:A	2.88042e-24	-7.58227e-10	-1.28193	1.0844e-06	-7.58227e-10	-1.21503	6.29728e-05	-7.58227e-10	-1.26244
88088701	chr5:88088701:G:GTAAA	9.30762e-24	-7.58227e-10	-0.109032	3.35943e-06	-7.58227e-10	-0.0842899	0.000198032	-7.58227e-10	-0.116711
88089640	chr5:88089640:T:A	2.31613e-24	-7.58227e-10	-1.49997	8.31784e-07	-7.58227e-10	-1.48024	4.93827e-05	-7.58227e-10	-1.50554
88090251	chr5:88090251:G:A	2.33188e-24	-7.58227e-10	-1.49319	8.11574e-07	-7.58227e-10	-1.50484	5.04082e-05	-7.58227e-10	-1.48499
88090977	chr5:88090977:T:G	2.42998e-24	-7.58227e-10	-1.45198	8.99296e-07	-7.58227e-10	-1.4022	5.14564e-05	-7.58227e-10	-1.4644
88091183	chr5:88091183:A:T	2.34754e-24	-7.58227e-10	-1.4865	8.40605e-07	-7.58227e-10	-1.46969	5.0346e-05	-7.58227e-10	-1.48622
88091288	chr5:88091288:C:G	2.68719e-24	-7.58227e-10	-1.35137	9.13746e-07	-7.58227e-10	-1.38626	5.72841e-05	-7.58227e-10	-1.35712
88091474	chr5:88091474:A:G	2.66948e-23	-0.231133	1.17574	1.42917e-05	-1.47329	2.8369	0.000122223	-1.86193	1.26264
88091652	chr5:88091652:C:T	3.09453e-24	-7.58227e-10	-1.21023	1.1609e-06	-7.58227e-10	-1.14687	6.44663e-05	-7.58227e-10	-1.239
88091755	chr5:88091755:T:C	9.01872e-24	0.474767	-0.615331	1.68798e-06	-0.810167	0.0376362	6.32903e-05	-0.799482	-0.457925
88091819	chr5:88091819:T:G	2.63285e-24	-7.58227e-10	-1.3718	8.9752e-07	-7.58227e-10	-1.40418	5.61629e-05	-7.58227e-10	-1.37688
88092047	chr5:88092047:C:T	5.39714e-24	-7.58227e-10	-0.653995	2.14566e-06	-7.58227e-10	-0.532613	0.000120946	-7.58227e-10	-0.609798
88092604	chr5:88092604:G:A	2.0547e-24	-1.61973	-4.83947e-10	7.88578e-07	-1.53359	-4.83947e-10	5.68013e-05	-1.36558	-4.83947e-10
88092625	chr5:88092625:T:C	3.46466e-24	-7.58227e-10	-1.09725	1.30311e-06	-7.58227e-10	-1.03131	7.00322e-05	-7.58227e-10	-1.15618
88092722	chr5:88092722:T:G	4.54862e-24	-7.58227e-10	-0.825041	1.79158e-06	-7.58227e-10	-0.712961	0.000101501	-7.58227e-10	-0.785068
88093210	chr5:88093210:G:A	8.80591e-25	-1.56169	-0.905338	3.58991e-07	-1.96836	-0.352155	8.5725e-06	-2.34735	-0.909228
88093240	chr5:88093240:G:C	6.06869e-25	-1.55082	-1.28849	1.82274e-07	-1.93222	-1.06609	6.06269e-06	-2.30064	-1.30235
88093241	chr5:88093241:C:T	3.28448e-24	-7.58227e-10	-1.15066	1.24933e-06	-7.58227e-10	-1.07345	7.24243e-05	-7.58227e-10	-1.1226
88093791	chr5:88093791:C:T	1.31977e-24	-1.42608	-0.636323	5.94584e-07	-1.86848	0.0525305	1.19396e-05	-2.29278	-0.632493
88093858	chr5:88093858:A:G	9.68962e-24	-7.58227e-10	-0.0688104	3.7875e-06	-7.58227e-10	0.0356448	0.000209323	-7.58227e-10	-0.0612588
88094405	chr5:88094405:T:C	9.64798e-24	-7.58227e-10	-0.0731167	3.77088e-06	-7.58227e-10	0.031246	0.000208419	-7.58227e-10	-0.0655882
88095363	chr5:88095363:T:G	5.54771e-24	-7.58227e-10	-0.62648	2.16555e-06	-7.58227e-10	-0.523387	0.000124317	-7.58227e-10	-0.582303
88095571	chr5:88095571:T:A	2.49257e-24	-7.58227e-10	-1.42655	8.51453e-07	-7.58227e-10	-1.45687	5.31507e-05	-7.58227e-10	-1.43201
88095645	chr5:88095645:C:T	5.01027e-25	-1.53169	-1.49927	1.24787e-07	-1.92272	-1.45449	5.00345e-06	-2.29427	-1.50075
88095838	chr5:88095838:G:A	3.93135e-25	-1.77094	-1.50253	1.03808e-07	-2.11866	-1.44262	4.39941e-06	-2.42072	-1.50295
88096090	chr5:88096090:T:C	2.53544e-24	-7.58227e-10	-1.4095	9.51577e-07	-7.58227e-10	-1.3457	5.46235e-05	-7.58227e-10	-1.40467
88096410	chr5:88096410:C:T	2.71611e-24	-7.58227e-10	-1.34067	9.97862e-07	-7.58227e-10	-1.2982	6.01882e-05	-7.58227e-10	-1.30766
88096680	chr5:88096680:C:T	1.15601e-23	-7.58227e-10	0.107695	3.6786e-06	-7.58227e-10	0.00647043	0.00025359	-7.58227e-10	0.130581
88096871	chr5:88096871:T:C	2.37408e-24	-7.58227e-10	-1.47525	8.50198e-07	-7.58227e-10	-1.45835	5.04591e-05	-7.58227e-10	-1.48398
88097775	chr5:88097775:C:T	1.91507e-25	-2.4872	-1.50549	9.09706e-08	-2.18987	-1.50341	4.45833e-06	-2.40521	-1.50516
88097928	chr5:88097928:CA:C	2.6912e-25	-2.16598	-1.48649	1.04546e-07	-2.09726	-1.45693	7.14435e-06	-1.95485	-1.48397
88097929	chr5:88097929:A:G	4.87611e-25	-1.56191	-1.4962	1.24076e-07	-1.95795	-1.42497	4.84586e-06	-2.33001	-1.497
88098180	chr5:88098180:AGTCTTGG:A	2.3451e-24	-7.58227e-10	-1.48754	8.34968e-07	-7.58227e-10	-1.47642	5.02917e-05	-7.58227e-10	-1.4873
88098452	chr5:88098452:T:C	2.39729e-24	-7.58227e-10	-1.46552	8.74342e-07	-7.58227e-10	-1.43035	5.17176e-05	-7.58227e-10	-1.45934
88098475	chr5:88098475:C:G	3.50901e-25	-1.8875	-1.49961	9.5888e-08	-2.20151	-1.43912	4.25715e-06	-2.45599	-1.50055
88098542	chr5:88098542:A:T	8.84589e-25	-2.4625	-4.83947e-10	3.16697e-07	-2.44587	-4.83947e-10	1.99558e-05	-2.41162	-4.83947e-10
88099891	chr5:88099891:T:A	2.46807e-24	-7.58227e-10	-1.43643	9.15388e-07	-7.58227e-10	-1.38447	5.31772e-05	-7.58227e-10	-1.43151
88100417	chr5:88100417:G:A	3.97159e-24	-7.58227e-10	-0.960698	1.29338e-06	-7.58227e-10	-1.03881	8.59696e-05	-7.58227e-10	-0.951145
88100518	chr5:88100518:C:T	1.32653e-24	-2.0573	-4.83947e-10	3.23189e-07	-2.42558	-4.83947e-10	2.64031e-05	-2.13166	-4.83947e-10
88100548	chr5:88100548:C:T	3.51382e-24	-7.58227e-10	-1.08316	1.33882e-06	-7.58227e-10	-1.00427	7.79121e-05	-7.58227e-10	-1.04956
88101001	chr5:88101001:G:A	8.47495e-25	-2.50534	-4.83947e-10	3.76129e-07	-2.27388	-4.83947e-10	1.86831e-05	-2.47752	-4.83947e-10
88101382	chr5:88101382:T:C	2.23896e-25	-2.35143	-1.48501	8.10851e-08	-2.30633	-1.50199	5.56137e-06	-2.20204	-1.48726
88101726	chr5:88101726:G:T	9.44517e-24	-7.58227e-10	-0.0943617	2.86813e-06	-7.58227e-10	-0.2424	0.000207517	-7.58227e-10	-0.0699267
88101794	chr5:88101794:C:A	8.71261e-25	-2.47768	-4.83947e-10	3.19067e-07	-2.43841	-4.83947e-10	1.98511e-05	-2.41688	-4.83947e-10
88101846	chr5:88101846:C:T	6.47172e-25	-1.60338	-1.17163	2.29036e-07	-2.01079	-0.759148	6.4797e-06	-2.37379	-1.16268
88102193	chr5:88102193:C:G	5.01622e-25	-1.74962	-1.28015	3.15361e-07	-1.21238	-1.23772	1.62674e-05	-1.34997	-1.266
88102259	chr5:88102259:G:A	2.31525e-25	-2.31575	-1.48718	8.82117e-08	-2.2651	-1.45897	5.86229e-06	-2.15194	-1.48466
88102477	chr5:88102477:C:A	2.60772e-24	-7.58227e-10	-1.38139	9.86234e-07	-7.58227e-10	-1.30992	5.62243e-05	-7.58227e-10	-1.37579
88102548	chr5:88102548:T:C	2.60537e-24	-7.58227e-10	-1.38229	9.85094e-07	-7.58227e-10	-1.31108	5.61717e-05	-7.58227e-10	-1.37673
88102702	chr5:88102702:C:T	5.1882e-25	-1.79885	-1.19722	1.67089e-07	-2.14457	-0.940724	5.88954e-06	-2.43358	-1.19838
88102714	chr5:88102714:C:T	5.13918e-25	-1.80745	-1.19811	1.65846e-07	-2.15093	-0.941825	5.86764e-06	-2.43638	-1.19931
88102789	chr5:88102789:A:G	4.77299e-24	-7.58227e-10	-0.776892	1.53391e-06	-7.58227e-10	-0.868239	0.000103466	-7.58227e-10	-0.765899
88103185	chr5:88103185:C:T	7.57752e-25	-1.50572	-1.11154	2.2382e-07	-1.91231	-0.880663	7.35972e-06	-2.29173	-1.11738
88103449	chr5:88103449:T:C	1.00996e-24	-2.32995	-4.83947e-10	5.65748e-07	-1.86567	-4.83947e-10	2.50134e-05	-2.18573	-4.83947e-10
88103490	chr5:88103490:C:G	4.56296e-24	-7.58227e-10	-0.821893	1.47114e-06	-7.58227e-10	-0.910023	9.88267e-05	-7.58227e-10	-0.811771
88103576	chr5:88103576:T:C	2.26584e-25	-2.31914	-1.50537	8.42439e-08	-2.26891	-1.50119	5.71532e-06	-2.15642	-1.50557
88103648	chr5:88103648:G:T	8.86745e-25	-1.64207	-0.817991	3.6295e-07	-2.03944	-0.270112	9.17048e-06	-2.38843	-0.800718
88103686	chr5:88103686:T:C	8.07881e-25	-1.46018	-1.09302	2.36066e-07	-1.88122	-0.858481	7.64524e-06	-2.27218	-1.09888
88104087	chr5:88104087:G:T	4.66334e-25	-1.61943	-1.48329	1.203e-07	-1.99741	-1.41642	4.84685e-06	-2.34074	-1.48607
88104102	chr5:88104102:A:G	6.9775e-25	-1.56011	-1.13965	2.07121e-07	-1.95353	-0.916986	6.98093e-06	-2.31687	-1.14509
88104341	chr5:88104341:T:G	1.30612e-24	-0.781643	-1.29116	4.47686e-07	-0.920021	-1.1797	1.89888e-05	-1.20755	-1.25374
88105148	chr5:88105148:A:G	3.16262e-24	-7.58227e-10	-1.18846	1.04859e-06	-7.58227e-10	-1.24862	6.84849e-05	-7.58227e-10	-1.17853
88105356	chr5:88105356:G:A	3.41046e-25	-2.40601	-1.00959	1.0931e-07	-2.36591	-1.14372	8.3414e-06	-2.26552	-1.01838
88105536	chr5:88105536:T:C	4.58343e-25	-1.64185	-1.47816	1.19471e-07	-2.01416	-1.40658	4.82493e-06	-2.35008	-1.48126
88105719	chr5:88105719:A:G	2.56575e-24	-7.58227e-10	-1.39762	9.62124e-07	-7.58227e-10	-1.33467	5.53573e-05	-7.58227e-10	-1.39133
88105958	chr5:88105958:A:G	4.25824e-24	-7.58227e-10	-0.891009	1.37819e-06	-7.58227e-10	-0.975287	9.14899e-05	-7.58227e-10	-0.888911
88106057	chr5:88106057:G:T	2.29019e-25	-2.33243	-1.48139	8.29746e-08	-2.28488	-1.50041	5.72893e-06	-2.17574	-1.48387
88106285	chr5:88106285:G:A	1.90682e-25	-2.50175	-1.49527	6.61487e-08	-2.50697	-1.50494	4.1464e-06	-2.48655	-1.49635
88106448	chr5:88106448:G:A	3.80889e-24	-7.58227e-10	-1.00253	1.46451e-06	-7.58227e-10	-0.914538	8.47573e-05	-7.58227e-10	-0.965347
88106457	chr5:88106457:G:A	2.80866e-23	-7.58227e-10	0.995427	1.16167e-05	-7.58227e-10	1.15638	0.000636385	-7.58227e-10	1.05066
88106636	chr5:88106636:C:T	2.26741e-25	-2.33113	-1.49268	8.27735e-08	-2.28291	-1.5048	5.67699e-06	-2.17417	-1.49455
88106714	chr5:88106714:G:T	3.06868e-25	-2.49672	-1.02449	1.57523e-07	-2.28742	-0.856824	7.57523e-06	-2.37836	-1.00189
88106843	chr5:88106843:A:G	1.12393e-23	-7.58227e-10	0.0795503	4.68257e-06	-7.58227e-10	0.247785	0.000256857	-7.58227e-10	0.14338
88107028	chr5:88107028:T:C	4.4228e-24	-7.58227e-10	-0.853092	1.42679e-06	-7.58227e-10	-0.940633	9.48899e-05	-7.58227e-10	-0.852422
88107137	chr5:88107137:T:C	6.87099e-25	-1.57674	-1.1384	2.0492e-07	-1.96607	-0.91513	6.939e-06	-2.32408	-1.1439
88107207	chr5:88107207:C:T	4.63579e-25	-2.48347	-0.625172	1.55157e-07	-2.43753	-0.721855	9.73816e-06	-2.50722	-0.621869
88107310	chr5:88107310:C:G	2.55061e-24	-7.58227e-10	-1.40353	9.5486e-07	-7.58227e-10	-1.34225	5.50164e-05	-7.58227e-10	-1.39751
88107457	chr5:88107457:A:C	4.55319e-24	-7.58227e-10	-0.824037	1.46812e-06	-7.58227e-10	-0.912081	9.86166e-05	-7.58227e-10	-0.8139
88107482	chr5:88107482:A:G	2.19074e-25	-2.363	-1.49521	7.9504e-08	-2.32389	-1.50412	5.37768e-06	-2.22705	-1.49584
88107763	chr5:88107763:C:T	7.42282e-24	-7.58227e-10	-0.335307	2.87576e-06	-7.58227e-10	-0.239744	0.00016015	-7.58227e-10	-0.329026
88107931	chr5:88107931:C:T	6.823e-25	-1.58753	-1.13462	2.04166e-07	-1.97464	-0.910245	6.93164e-06	-2.32896	-1.14008
88107965	chr5:88107965:G:A	2.61384e-24	-7.58227e-10	-1.37905	9.89212e-07	-7.58227e-10	-1.30691	5.63576e-05	-7.58227e-10	-1.37342
88108037	chr5:88108037:A:G	2.44107e-25	-2.31765	-1.43236	8.68972e-08	-2.26823	-1.47086	6.1269e-06	-2.15544	-1.43701
88108057	chr5:88108057:G:A	5.6184e-25	-1.66075	-1.25565	3.63034e-07	-1.09826	-1.21106	1.85848e-05	-1.24203	-1.24076
88108131	chr5:88108131:A:G	1.52042e-24	-1.92088	-4.83947e-10	5.26528e-07	-1.93751	-4.83947e-10	2.66847e-05	-2.12105	-4.83947e-10
88108142	chr5:88108142:G:A	4.62771e-23	-7.58227e-10	1.49478	1.95383e-05	-7.58227e-10	1.67632	0.00105155	-7.58227e-10	1.55288
88108298	chr5:88108298:A:G	1.12736e-23	-7.58227e-10	0.0825972	4.69776e-06	-7.58227e-10	0.251024	0.000257667	-7.58227e-10	0.146529
88108355	chr5:88108355:C:T	2.58281e-24	-7.58227e-10	-1.39099	9.54485e-07	-7.58227e-10	-1.34264	5.51869e-05	-7.58227e-10	-1.39441
88108502	chr5:88108502:A:G	3.1485e-24	-7.58227e-10	-1.19294	1.06394e-06	-7.58227e-10	-1.23408	6.66655e-05	-7.58227e-10	-1.20545
88108700	chr5:88108700:GGGCACAAATAAAAC:G	4.58432e-25	-1.63793	-1.48188	1.18974e-07	-2.01128	-1.41363	4.81562e-06	-2.34853	-1.48474
88109020	chr5:88109020:C:CTG	4.44325e-25	-1.6681	-1.48296	1.16221e-07	-2.03257	-1.41575	4.75209e-06	-2.36087	-1.48569
88109324	chr5:88109324:T:A	2.36618e-24	-7.58227e-10	-1.47859	8.1937e-07	-7.58227e-10	-1.49528	5.0734e-05	-7.58227e-10	-1.47854
88109345	chr5:88109345:G:A	4.33137e-25	-1.69458	-1.48199	1.13991e-07	-2.05371	-1.41398	4.70253e-06	-2.37218	-1.48486
88109426	chr5:88109426:G:A	5.13935e-24	-7.58227e-10	-0.702939	2.00584e-06	-7.58227e-10	-0.599996	0.00011519	-7.58227e-10	-0.658557
88109438	chr5:88109438:G:A	2.31252e-23	-7.58227e-10	0.801057	9.47679e-06	-7.58227e-10	0.952784	0.000523182	-7.58227e-10	0.85479
88109820	chr5:88109820:G:A	2.5603e-24	-7.58227e-10	-1.39974	9.5955e-07	-7.58227e-10	-1.33735	5.52363e-05	-7.58227e-10	-1.39352
88109998	chr5:88109998:G:A	1.57186e-24	-1.8876	-4.83947e-10	5.40401e-07	-1.91151	-4.83947e-10	3.0123e-05	-1.99985	-4.83947e-10
88110206	chr5:88110206:G:A	6.2347e-24	-7.58227e-10	-0.509734	2.26479e-06	-7.58227e-10	-0.478578	0.00013327	-7.58227e-10	-0.512759
88110307	chr5:88110307:T:C	2.3539e-24	-1.48379	-4.83947e-10	7.72358e-07	-1.55437	-4.83947e-10	6.03906e-05	-1.3043	-4.83947e-10
88110474	chr5:88110474:T:C	3.92211e-25	-1.82945	-1.44637	1.14519e-07	-2.16795	-1.29512	4.5354e-06	-2.4462	-1.44703
88110794	chr5:88110794:T:C	3.11613e-24	-7.58227e-10	-1.20327	1.04004e-06	-7.58227e-10	-1.2568	6.88356e-05	-7.58227e-10	-1.17342
88111099	chr5:88111099:A:G	6.55679e-25	-1.60752	-1.15443	1.96083e-07	-1.98962	-0.93566	6.7371e-06	-2.33768	-1.15983
88111273	chr5:88111273:A:G	4.41506e-24	-7.58227e-10	-0.854845	1.42434e-06	-7.58227e-10	-0.942355	9.47212e-05	-7.58227e-10	-0.854201
88111339	chr5:88111339:C:T	1.32572e-24	-2.05791	-4.83947e-10	4.76503e-07	-2.03734	-4.83947e-10	2.32635e-05	-2.25825	-4.83947e-10
88111819	chr5:88111819:C:T	6.78176e-25	-1.58568	-1.14253	2.02335e-07	-1.97342	-0.920468	6.8822e-06	-2.32821	-1.14799
88111853	chr5:88111853:T:C	2.62163e-24	-7.58227e-10	-1.37607	9.92903e-07	-7.58227e-10	-1.30318	5.65296e-05	-7.58227e-10	-1.37037
88111910	chr5:88111910:T:C	1.53618e-24	-1.91057	-4.83947e-10	5.94006e-07	-1.81693	-4.83947e-10	2.9785e-05	-2.01113	-4.83947e-10
88111937	chr5:88111937:G:A	4.25707e-24	-7.58227e-10	-0.891284	1.37783e-06	-7.58227e-10	-0.975549	9.14637e-05	-7.58227e-10	-0.889197
88112876	chr5:88112876:C:T	2.36452e-24	-7.58227e-10	-1.47929	8.43624e-07	-7.58227e-10	-1.46611	5.07097e-05	-7.58227e-10	-1.47902
88113251	chr5:88113251:G:A	3.25662e-24	-7.58227e-10	-1.15918	1.21423e-06	-7.58227e-10	-1.10195	7.07533e-05	-7.58227e-10	-1.14594
88114110	chr5:88114110:A:G	2.33748e-25	-2.33042	-1.46296	8.4036e-08	-2.28676	-1.48581	5.80913e-06	-2.18145	-1.46425
88114338	chr5:88114338:C:T	2.61428e-24	-7.58227e-10	-1.37888	9.894e-07	-7.58227e-10	-1.30672	5.63672e-05	-7.58227e-10	-1.37325
88114514	chr5:88114514:A:T	2.44218e-25	-2.30779	-1.44178	8.73048e-08	-2.25714	-1.47727	6.15403e-06	-2.14206	-1.44597
88114629	chr5:88114629:C:A	4.41506e-24	-7.58227e-10	-0.854845	1.42434e-06	-7.58227e-10	-0.942355	9.47212e-05	-7.58227e-10	-0.854201
88114957	chr5:88114957:T:A	2.42777e-25	-2.31516	-1.44032	8.66703e-08	-2.26541	-1.4763	6.1014e-06	-2.15206	-1.44456
88115240	chr5:88115240:A:C	6.93863e-25	-1.59407	-1.11128	2.09126e-07	-1.98007	-0.880814	7.07687e-06	-2.33219	-1.11612
88115862	chr5:88115862:A:C	9.26559e-25	-1.60942	-0.806726	3.77406e-07	-2.01578	-0.254716	9.38938e-06	-2.37633	-0.789225
88116005	chr5:88116005:G:A	4.94447e-24	-7.58227e-10	-0.741595	1.5854e-06	-7.58227e-10	-0.835226	0.000107151	-7.58227e-10	-0.7309
88116063	chr5:88116063:T:C	4.22805e-25	-1.75335	-1.44736	1.20726e-07	-2.11343	-1.29687	4.64243e-06	-2.42194	-1.44797
88116264	chr5:88116264:C:T	1.06331e-24	-2.27848	-4.83947e-10	6.20392e-07	-1.77347	-4.83947e-10	2.67504e-05	-2.11859	-4.83947e-10
88116647	chr5:88116647:T:C	2.55692e-23	-7.58227e-10	0.901522	1.05183e-05	-7.58227e-10	1.05705	0.000578814	-7.58227e-10	0.955841
88116683	chr5:88116683:T:G	4.41563e-24	-7.58227e-10	-0.854715	1.42449e-06	-7.58227e-10	-0.942245	9.47343e-05	-7.58227e-10	-0.854063
88117036	chr5:88117036:TTTATC:T	2.56067e-24	-7.58227e-10	-1.39959	9.59669e-07	-7.58227e-10	-1.33723	5.52451e-05	-7.58227e-10	-1.39336
88117632	chr5:88117632:G:C	2.30886e-24	-7.58227e-10	-1.50311	8.23829e-07	-7.58227e-10	-1.48985	4.9484e-05	-7.58227e-10	-1.50349
88117816	chr5:88117816:G:A	3.96246e-25	-1.81241	-1.45318	1.14406e-07	-2.15594	-1.30813	4.52852e-06	-2.44096	-1.45378
88117995	chr5:88117995:C:T	2.59973e-24	-7.58227e-10	-1.38446	9.82337e-07	-7.58227e-10	-1.31388	5.60381e-05	-7.58227e-10	-1.37911
88118119	chr5:88118119:A:C	5.07348e-25	-1.68312	-1.3353	1.61737e-07	-2.06416	-1.05369	5.31332e-06	-2.40152	-1.3334
88118424	chr5:88118424:G:A	2.34535e-24	-7.58227e-10	-1.48743	8.18358e-07	-7.58227e-10	-1.49652	4.98679e-05	-7.58227e-10	-1.49576
88118830	chr5:88118830:C:T	6.72815e-24	-7.58227e-10	-0.433565	2.25638e-06	-7.58227e-10	-0.482299	0.000147216	-7.58227e-10	-0.413238
88119199	chr5:88119199:C:T	2.32451e-25	-2.29334	-1.5056	8.68782e-08	-2.23994	-1.49937	5.91659e-06	-2.12181	-1.50557
88119347	chr5:88119347:A:G	4.23332e-24	-7.58227e-10	-0.896879	1.3707e-06	-7.58227e-10	-0.980742	9.09498e-05	-7.58227e-10	-0.894831
88119360	chr5:88119360:A:G	7.14099e-25	-1.51525	-1.16135	2.08469e-07	-1.91964	-0.944387	6.96847e-06	-2.29725	-1.16649
88119850	chr5:88119850:T:C	2.44804e-25	-2.29981	-1.44736	8.77517e-08	-2.2484	-1.4809	6.18458e-06	-2.13173	-1.45135
88120138	chr5:88120138:C:T	3.20377e-25	-2.30992	-1.16821	7.75732e-08	-2.42904	-1.42355	7.4861e-06	-2.22897	-1.16312
88120338	chr5:88120338:T:A	2.52188e-23	-7.58227e-10	0.887726	1.03717e-05	-7.58227e-10	1.04302	0.000570859	-7.58227e-10	0.942003
88120777	chr5:88120777:T:C	3.96838e-25	-1.80814	-1.45596	1.1409e-07	-2.15335	-1.31348	4.51989e-06	-2.44009	-1.45656
88121146	chr5:88121146:G:A	6.91375e-25	-1.55537	-1.15357	2.04082e-07	-1.95035	-0.934945	6.89412e-06	-2.31557	-1.1589
88121394	chr5:88121394:C:T	6.98689e-25	-1.55191	-1.14651	2.06599e-07	-1.94696	-0.926077	6.95604e-06	-2.31362	-1.15191
88121494	chr5:88121494:A:G	7.01643e-25	-1.54007	-1.15413	2.06539e-07	-1.93822	-0.935101	6.94098e-06	-2.30838	-1.15932
88122326	chr5:88122326:C:T	5.54582e-24	-7.58227e-10	-0.626822	1.76046e-06	-7.58227e-10	-0.730486	0.000118955	-7.58227e-10	-0.626395
88122583	chr5:88122583:A:C	3.97728e-25	-1.81148	-1.45038	1.15064e-07	-2.15542	-1.30291	4.54082e-06	-2.44101	-1.45102
88122916	chr5:88122916:G:A	6.84727e-25	-1.56352	-1.15508	2.02771e-07	-1.95549	-0.936253	6.86475e-06	-2.31833	-1.16041
88123502	chr5:88123502:A:G	2.42616e-24	-7.58227e-10	-1.45355	8.33523e-07	-7.58227e-10	-1.47816	5.37748e-05	-7.58227e-10	-1.42033
88123674	chr5:88123674:C:T	4.23078e-24	-7.58227e-10	-0.897478	1.36975e-06	-7.58227e-10	-0.981432	9.16239e-05	-7.58227e-10	-0.887447
88124183	chr5:88124183:G:A	2.49286e-23	-7.58227e-10	0.876149	1.02663e-05	-7.58227e-10	1.03281	0.000563789	-7.58227e-10	0.92954
88124414	chr5:88124414:C:T	6.69184e-25	-1.58103	-1.16054	1.98398e-07	-1.9701	-0.943439	6.76894e-06	-2.3269	-1.16589
88124734	chr5:88124734:C:T	8.50502e-25	-1.61559	-0.886206	3.35866e-07	-2.02402	-0.363083	8.63213e-06	-2.37963	-0.870019
88125050	chr5:88125050:C:T	2.55896e-24	-7.58227e-10	-1.40026	9.5892e-07	-7.58227e-10	-1.33801	5.52067e-05	-7.58227e-10	-1.39405
88125090	chr5:88125090:A:G	7.5963e-25	-1.49078	-1.12401	2.22599e-07	-1.90087	-0.897575	7.31288e-06	-2.28563	-1.12987
88125279	chr5:88125279:G:C	2.06345e-25	-2.48063	-1.43744	9.03751e-08	-2.24577	-1.45408	5.49305e-06	-2.31677	-1.38488
88125334	chr5:88125334:A:G	3.06444e-24	-7.58227e-10	-1.22	1.14746e-06	-7.58227e-10	-1.15851	6.38019e-05	-7.58227e-10	-1.24936
88125374	chr5:88125374:G:A	2.5639e-24	-7.58227e-10	-1.39834	9.65358e-07	-7.58227e-10	-1.33132	5.5263e-05	-7.58227e-10	-1.39303
88125500	chr5:88125500:A:G	2.49953e-24	-7.58227e-10	-1.42376	8.47506e-07	-7.58227e-10	-1.46152	5.32458e-05	-7.58227e-10	-1.43022
88125589	chr5:88125589:G:T	2.55623e-24	-7.58227e-10	-1.40133	9.57658e-07	-7.58227e-10	-1.33933	5.51459e-05	-7.58227e-10	-1.39516
88125766	chr5:88125766:G:A	3.95582e-24	-7.58227e-10	-0.964677	1.28644e-06	-7.58227e-10	-1.04419	8.56726e-05	-7.58227e-10	-0.954605
88126089	chr5:88126089:G:A	5.40629e-25	-1.9454	-1.00949	1.82018e-07	-2.2437	-0.756008	6.80711e-06	-2.47293	-1.01424
88126228	chr5:88126228:A:T	5.29172e-25	-1.64909	-1.32721	1.67998e-07	-2.03953	-1.04034	5.42166e-06	-2.38947	-1.32527
88126737	chr5:88126737:C:T	3.97511e-25	-1.82449	-1.43791	1.16719e-07	-2.16454	-1.2795	4.5795e-06	-2.44493	-1.43862
88126833	chr5:88126833:G:C	1.14141e-23	-7.58227e-10	0.0949803	4.7757e-06	-7.58227e-10	0.267478	0.000260442	-7.58227e-10	0.157243
88127091	chr5:88127091:C:T	2.84556e-24	-7.58227e-10	-1.29411	9.31136e-07	-7.58227e-10	-1.36741	6.07013e-05	-7.58227e-10	-1.29917
88127127	chr5:88127127:A:C	2.76648e-24	-7.58227e-10	-1.32229	9.10794e-07	-7.58227e-10	-1.3895	5.90461e-05	-7.58227e-10	-1.32682
88127578	chr5:88127578:T:G	4.90165e-24	-7.58227e-10	-0.750293	1.56694e-06	-7.58227e-10	-0.846936	0.000105029	-7.58227e-10	-0.750907
88127596	chr5:88127596:C:T	2.74145e-25	-2.29314	-1.34083	7.14117e-08	-2.44218	-1.49318	6.41343e-06	-2.21059	-1.33616
88129305	chr5:88129305:C:T	4.06698e-25	-1.79155	-1.448	1.17295e-07	-2.14082	-1.2983	4.57978e-06	-2.43457	-1.44892
88130627	chr5:88130627:T:C	5.21333e-25	-1.93608	-1.05515	1.73383e-07	-2.23738	-0.810936	6.52095e-06	-2.4707	-1.05941
88130700	chr5:88130700:T:C	1.24295e-24	-2.12238	-4.83947e-10	4.47411e-07	-2.10034	-4.83947e-10	1.86281e-05	-2.48047	-4.83947e-10
88131029	chr5:88131029:A:G	1.24074e-23	-7.58227e-10	0.178432	5.22682e-06	-7.58227e-10	0.357742	0.000284014	-7.58227e-10	0.243886
88131181	chr5:88131181:C:T	4.83788e-24	-7.58227e-10	-0.763389	1.55152e-06	-7.58227e-10	-0.856826	0.000103775	-7.58227e-10	-0.762918
88131287	chr5:88131287:T:A	2.33955e-24	-7.58227e-10	-1.48991	8.32342e-07	-7.58227e-10	-1.47957	5.01637e-05	-7.58227e-10	-1.48985
88131425	chr5:88131425:G:GA	1.22634e-23	-7.58227e-10	0.166755	5.16253e-06	-7.58227e-10	0.345364	0.000280643	-7.58227e-10	0.231944
88131489	chr5:88131489:G:A	2.19394e-25	-2.4904	-1.36636	7.71233e-08	-2.45367	-1.40474	4.99073e-06	-2.48378	-1.31378
88132116	chr5:88132116:T:C	5.28817e-25	-1.90299	-1.07399	1.7334e-07	-2.21449	-0.834067	6.45592e-06	-2.46194	-1.0782
88132318	chr5:88132318:A:G	8.75337e-25	-1.59619	-0.876818	3.47792e-07	-2.00384	-0.348377	8.7956e-06	-2.37032	-0.860562
88133080	chr5:88133080:T:C	4.92651e-25	-1.59421	-1.45361	1.29418e-07	-1.97838	-1.36239	5.04045e-06	-2.33022	-1.45743
88133095	chr5:88133095:C:T	4.62688e-25	-1.75037	-1.3602	1.47928e-07	-2.11233	-1.09476	5.06492e-06	-2.4244	-1.3584
88133316	chr5:88133316:A:T	2.62754e-24	-7.58227e-10	-1.37382	9.94357e-07	-7.58227e-10	-1.30172	5.66422e-05	-7.58227e-10	-1.36838
88134008	chr5:88134008:G:C	1.04927e-24	-2.29177	-4.83947e-10	3.65317e-07	-2.30305	-4.83947e-10	1.9921e-05	-2.41337	-4.83947e-10
88134410	chr5:88134410:G:A	2.59331e-24	-7.58227e-10	-1.38693	9.73627e-07	-7.58227e-10	-1.32279	5.59591e-05	-7.58227e-10	-1.38052
88134485	chr5:88134485:A:G	1.28768e-24	-2.50555	0.418522	3.81252e-07	-2.5013	0.240938	3.20635e-05	-2.33769	0.400268
88134700	chr5:88134700:C:T	5.41241e-25	-2.24713	-0.706628	1.99466e-07	-2.35671	-0.55146	1.12162e-05	-2.2973	-0.690483
88134883	chr5:88134883:C:T	2.89714e-24	-7.58227e-10	-1.27614	1.09859e-06	-7.58227e-10	-1.20203	6.17665e-05	-7.58227e-10	-1.28178
88135129	chr5:88135129:G:A	2.10539e-25	-2.42648	-1.47147	7.50358e-08	-2.49506	-1.3908	4.25715e-06	-2.48273	-1.47381
88135291	chr5:88135291:A:G	1.95673e-25	-2.4666	-1.50458	7.04701e-08	-2.50754	-1.44109	4.36832e-06	-2.42626	-1.5045
88135432	chr5:88135432:T:C	4.90567e-25	-2.28893	-0.763125	2.644e-07	-2.45378	-0.172573	8.69358e-06	-2.50539	-0.737167
88135779	chr5:88135779:C:G	1.98396e-25	-2.47145	-1.4859	7.52224e-08	-2.50778	-1.37559	4.48313e-06	-2.41914	-1.48568
88135786	chr5:88135786:T:C	1.48474e-24	-1.94463	-4.83947e-10	1.41748e-06	-0.947179	-4.83947e-10	5.02126e-05	-1.48887	-4.83947e-10
88135847	chr5:88135847:C:T	4.67233e-25	-2.21915	-0.881641	1.54437e-07	-2.39095	-0.773085	9.00325e-06	-2.34276	-0.864789
88135850	chr5:88135850:G:A	2.63543e-24	-7.58227e-10	-1.37082	8.77016e-07	-7.58227e-10	-1.42729	5.62842e-05	-7.58227e-10	-1.37472
88135893	chr5:88135893:AT:A	2.66712e-24	-7.58227e-10	-1.35887	8.85052e-07	-7.58227e-10	-1.41817	5.69525e-05	-7.58227e-10	-1.36292
88136019	chr5:88136019:G:A	2.76348e-24	-7.58227e-10	-1.32338	9.35823e-07	-7.58227e-10	-1.36239	5.87192e-05	-7.58227e-10	-1.33237
88136730	chr5:88136730:G:A	2.76416e-25	-2.39925	-1.22646	1.09829e-07	-2.48398	-1.02092	5.38346e-06	-2.49335	-1.22846
88136797	chr5:88136797:T:C	1.21429e-23	-7.58227e-10	0.156876	3.69527e-06	-7.58227e-10	0.010992	0.000262466	-7.58227e-10	0.164981
88137055	chr5:88137055:T:C	9.44249e-24	-7.58227e-10	-0.0946458	2.9131e-06	-7.58227e-10	-0.226845	0.000204575	-7.58227e-10	-0.0842023
88137387	chr5:88137387:T:G	2.84797e-25	-2.3944	-1.20145	1.13588e-07	-2.48146	-0.989775	5.50613e-06	-2.49539	-1.20389
88137938	chr5:88137938:C:T	2.40971e-24	-7.58227e-10	-1.46036	8.29029e-07	-7.58227e-10	-1.48356	5.16722e-05	-7.58227e-10	-1.46022
88138175	chr5:88138175:A:T	2.45584e-24	-7.58227e-10	-1.44139	8.78192e-07	-7.58227e-10	-1.42595	5.1962e-05	-7.58227e-10	-1.45463
88138237	chr5:88138237:A:G	2.05096e-25	-2.44545	-1.47869	7.35348e-08	-2.50189	-1.40417	4.28224e-06	-2.46992	-1.48075
88138260	chr5:88138260:G:T	1.96934e-25	-2.47617	-1.48858	7.47046e-08	-2.50771	-1.38256	4.50633e-06	-2.41128	-1.48838
88139286	chr5:88139286:A:G	5.5144e-25	-2.17553	-0.759562	1.87138e-07	-2.12068	-0.851285	1.42029e-05	-1.98684	-0.764852
88139669	chr5:88139669:T:C	2.0687e-25	-2.43916	-1.47637	7.40171e-08	-2.49985	-1.39967	4.2723e-06	-2.47445	-1.47853
88139680	chr5:88139680:C:A	5.34413e-25	-2.16343	-0.803019	1.82271e-07	-2.10821	-0.890116	1.38006e-05	-1.9723	-0.808128
88139816	chr5:88139816:C:T	2.46613e-25	-2.40856	-1.33124	9.44876e-08	-2.48784	-1.16751	4.84683e-06	-2.4903	-1.33651
88140440	chr5:88140440:C:G	1.30546e-24	-2.07331	-4.83947e-10	4.86356e-07	-2.01688	-4.83947e-10	3.3913e-05	-1.88134	-4.83947e-10
88140623	chr5:88140623:G:T	8.50291e-25	-2.50204	-4.83947e-10	3.83908e-07	-2.25341	-4.83947e-10	1.88178e-05	-2.47034	-4.83947e-10
88141072	chr5:88141072:G:A	2.35606e-24	-7.58227e-10	-1.48287	8.44745e-07	-7.58227e-10	-1.46478	5.05285e-05	-7.58227e-10	-1.4826
88141262	chr5:88141262:G:A	2.30544e-24	-0.973654	-0.53094	8.40162e-07	-2.12972	0.659493	1.33075e-05	-2.29575	-0.521059
88141412	chr5:88141412:G:A	4.1916e-23	1.3958	-4.83947e-10	7.08127e-06	0.661392	-4.83947e-10	0.000279897	0.229283	-4.83947e-10
88141947	chr5:88141947:C:T	2.56101e-25	-2.35702	-1.34503	8.87453e-08	-2.37524	-1.3428	4.75759e-06	-2.48156	-1.36384
88142109	chr5:88142109:C:T	5.63219e-25	-2.01373	-0.900217	1.80522e-07	-2.24614	-0.761824	1.02891e-05	-2.18822	-0.885836
88143305	chr5:88143305:T:G	2.86457e-24	-7.58227e-10	-1.28745	9.59653e-07	-7.58227e-10	-1.33724	6.20423e-05	-7.58227e-10	-1.27732
88143353	chr5:88143353:C:A	2.77244e-24	-7.58227e-10	-1.32014	9.41602e-07	-7.58227e-10	-1.35623	6.30797e-05	-7.58227e-10	-1.26074
88144008	chr5:88144008:T:C	4.75851e-24	-7.58227e-10	-0.779931	1.84898e-06	-7.58227e-10	-0.681427	0.000106785	-7.58227e-10	-0.734323
88144285	chr5:88144285:C:T	5.97595e-24	-7.58227e-10	-0.552123	2.1074e-06	-7.58227e-10	-0.550607	0.000127923	-7.58227e-10	-0.553711
88144370	chr5:88144370:C:A	2.33082e-24	-7.58227e-10	-1.49364	8.12652e-07	-7.58227e-10	-1.50351	5.09017e-05	-7.58227e-10	-1.47524
88144564	chr5:88144564:T:C	2.30617e-24	-7.58227e-10	-1.50428	8.20243e-07	-7.58227e-10	-1.49422	4.93908e-05	-7.58227e-10	-1.50537
88144680	chr5:88144680:G:A	2.37348e-25	-2.38605	-1.39205	8.44351e-08	-2.49767	-1.27016	4.69513e-06	-2.45386	-1.40475
88145364	chr5:88145364:G:C	3.06426e-25	-2.30346	-1.21919	1.11061e-07	-2.46646	-1.02728	5.36836e-06	-2.49076	-1.23386
88145673	chr5:88145673:A:C	2.31041e-24	-7.58227e-10	-1.50244	8.10953e-07	-7.58227e-10	-1.50561	4.95452e-05	-7.58227e-10	-1.50225
88145768	chr5:88145768:T:G	1.24402e-24	-2.31987	0.198356	4.91186e-07	-2.27766	0.270671	3.24752e-05	-2.13446	0.209799
88146218	chr5:88146218:C:T	2.30317e-24	-7.58227e-10	-1.50558	8.13676e-07	-7.58227e-10	-1.50225	4.93795e-05	-7.58227e-10	-1.5056
88146402	chr5:88146402:G:A	9.17286e-25	-2.4262	-4.83947e-10	4.27369e-07	-2.14617	-4.83947e-10	2.15953e-05	-2.33267	-4.83947e-10
88146711	chr5:88146711:T:C	1.09599e-23	1.37551	-1.32113	1.86758e-06	0.238029	-0.909447	2.60845e-05	-0.848926	-1.29487
88147075	chr5:88147075:CTAAA:C	1.78573e-23	-0.124971	0.667517	5.22754e-06	-1.62135	1.97923	6.78874e-05	-1.98281	0.795521
88147094	chr5:88147094:G:A	1.5302e-22	4.03408	-1.34337	2.98041e-05	3.34811	-1.24952	0.000881872	2.66803	-1.29113
88147513	chr5:88147513:G:A	1.04852e-24	-2.29249	-4.83947e-10	7.22952e-07	-1.62047	-4.83947e-10	3.04534e-05	-1.98894	-4.83947e-10
88147648	chr5:88147648:ATTG:A	3.61074e-24	-2.35162	1.29567	1.40348e-06	-2.3127	1.35559	9.88093e-05	-2.17974	1.36779
88147884	chr5:88147884:C:T	2.0783e-23	-7.58227e-10	0.694272	1.14411e-05	-7.58227e-10	1.14115	0.000418134	-7.58227e-10	0.630662
88148106	chr5:88148106:T:C	3.72834e-24	-2.37869	1.35479	1.44583e-06	-2.34311	1.41573	0.000100795	-2.21959	1.42753
88148126	chr5:88148126:GC:G	1.59297e-24	-2.30965	0.435387	6.05492e-07	-2.26712	0.469343	4.16666e-05	-2.12261	0.447166
88148141	chr5:88148141:A:T	2.54949e-25	-2.21277	-1.49378	7.21685e-08	-2.4209	-1.50391	4.09611e-06	-2.50778	-1.48732
88148527	chr5:88148527:G:A	2.30402e-24	-7.58227e-10	-1.50521	8.15238e-07	-7.58227e-10	-1.50034	4.9392e-05	-7.58227e-10	-1.50535
88148807	chr5:88148807:C:T	1.06568e-24	-2.27625	-4.83947e-10	5.58757e-07	-1.8781	-4.83947e-10	2.25452e-05	-2.28962	-4.83947e-10
88149376	chr5:88149376:G:A	1.44197e-22	3.96536	-1.33404	2.82988e-05	3.28479	-1.23803	0.000840836	2.6097	-1.28044
88149488	chr5:88149488:C:T	2.31044e-24	-7.58227e-10	-1.50243	8.10953e-07	-7.58227e-10	-1.50561	4.95474e-05	-7.58227e-10	-1.50221
88149673	chr5:88149673:A:G	1.55461e-23	0.834475	-0.43053	4.91129e-06	-0.245201	0.540675	4.30037e-05	-1.29398	-0.349872
88150176	chr5:88150176:A:C	9.41017e-25	-2.40066	-4.83947e-10	3.02146e-07	-2.49291	-4.83947e-10	1.88773e-05	-2.46718	-4.83947e-10
88150305	chr5:88150305:G:T	1.68767e-24	-2.23636	0.419841	6.46079e-07	-2.18805	0.455154	4.53549e-05	-2.02767	0.43705
88150947	chr5:88150947:A:G	2.42998e-24	-7.58227e-10	-1.45198	8.4032e-07	-7.58227e-10	-1.47003	5.12498e-05	-7.58227e-10	-1.46843
88151127	chr5:88151127:T:C	2.54381e-23	-7.58227e-10	0.896383	1.08986e-05	-7.58227e-10	1.09257	0.000586065	-7.58227e-10	0.968291
88151305	chr5:88151305:G:A	2.30327e-24	-7.58227e-10	-1.50554	8.13981e-07	-7.58227e-10	-1.50188	4.93803e-05	-7.58227e-10	-1.50559
88151870	chr5:88151870:T:A	1.81452e-23	0.958373	-0.399831	5.66854e-06	-0.139518	0.578388	4.79694e-05	-1.21714	-0.317438
88153045	chr5:88153045:T:G	2.3062e-24	-7.58227e-10	-1.50426	8.11216e-07	-7.58227e-10	-1.50528	4.9461e-05	-7.58227e-10	-1.50395
88153143	chr5:88153143:A:G	4.03303e-24	-2.36786	1.42251	1.56691e-06	-2.3309	1.48394	0.000109771	-2.20349	1.49676
88153338	chr5:88153338:C:T	4.03758e-24	-2.36807	1.42385	1.56861e-06	-2.33113	1.48526	0.000109886	-2.20381	1.49812
88154167	chr5:88154167:A:G	2.59321e-25	-2.19923	-1.49033	7.25976e-08	-2.41398	-1.50491	4.11363e-06	-2.50773	-1.4831
88154577	chr5:88154577:G:A	2.30489e-24	-7.58227e-10	-1.50483	8.1152e-07	-7.58227e-10	-1.50491	4.94299e-05	-7.58227e-10	-1.50458
88154580	chr5:88154580:G:C	1.32697e-24	-2.05697	-4.83947e-10	7.84491e-07	-1.53878	-4.83947e-10	2.89251e-05	-2.04043	-4.83947e-10
88154621	chr5:88154621:T:C	1.18186e-22	3.79904	-1.36664	2.32489e-05	3.13015	-1.27995	0.000700765	2.4651	-1.31807
88154796	chr5:88154796:C:T	2.14659e-24	-1.57598	-4.83947e-10	8.07793e-07	-1.50951	-4.83947e-10	4.14678e-05	-1.68022	-4.83947e-10
88156260	chr5:88156260:G:A	4.26431e-24	-0.889586	-4.83947e-10	1.8293e-06	-0.692127	-4.83947e-10	7.98698e-05	-1.02474	-4.83947e-10
88156635	chr5:88156635:G:C	2.84381e-24	-7.58227e-10	-1.29472	9.69251e-07	-7.58227e-10	-1.32729	6.03826e-05	-7.58227e-10	-1.30444
88157327	chr5:88157327:A:G	4.97405e-23	1.56695	-4.83947e-10	8.58613e-06	0.854087	-4.83947e-10	0.00033191	0.399726	-4.83947e-10
88157606	chr5:88157606:C:CA	2.5188e-24	-7.58227e-10	-1.41608	8.37664e-07	-7.58227e-10	-1.4732	5.36468e-05	-7.58227e-10	-1.42272
88158453	chr5:88158453:T:C	2.74044e-25	-2.16944	-1.46489	7.39508e-08	-2.39743	-1.50299	4.24122e-06	-2.50669	-1.4536
88158570	chr5:88158570:G:C	2.65152e-25	-2.19222	-1.4751	7.28231e-08	-2.41076	-1.50502	4.18813e-06	-2.50763	-1.46526
88158647	chr5:88158647:C:T	2.68039e-25	-2.19008	-1.46641	7.30607e-08	-2.40913	-1.50339	4.23044e-06	-2.50756	-1.45527
88158904	chr5:88158904:T:C	2.14405e-24	-1.57717	-4.83947e-10	8.06741e-07	-1.51081	-4.83947e-10	4.142e-05	-1.68138	-4.83947e-10
88159182	chr5:88159182:C:T	4.52304e-24	-0.363327	-0.467355	9.39579e-07	-1.76452	0.406133	1.87823e-05	-2.08621	-0.386013
88159554	chr5:88159554:A:T	3.15168e-24	-7.58227e-10	-1.19193	1.11112e-06	-7.58227e-10	-1.19069	6.61561e-05	-7.58227e-10	-1.21312
88159790	chr5:88159790:G:A	3.50203e-24	-7.58227e-10	-1.08652	1.29204e-06	-7.58227e-10	-1.03984	7.27534e-05	-7.58227e-10	-1.11806
88159838	chr5:88159838:A:G	4.95795e-24	-0.32758	-0.411293	1.03418e-06	-1.74368	0.481232	2.02209e-05	-2.07049	-0.32793
88160341	chr5:88160341:T:A	1.55133e-24	-1.90075	-4.83947e-10	5.40343e-07	-1.91161	-4.83947e-10	2.43579e-05	-2.21228	-4.83947e-10
88160678	chr5:88160678:G:A	5.46407e-24	-7.58227e-10	-0.641672	2.00878e-06	-7.58227e-10	-0.598533	0.000119289	-7.58227e-10	-0.623589
88161014	chr5:88161014:G:C	2.10985e-24	-0.290576	-1.30267	2.37756e-07	-1.57157	-1.161	1.71813e-05	-1.3132	-1.24812
88161381	chr5:88161381:A:G	2.5385e-25	-2.21569	-1.49519	7.20564e-08	-2.42313	-1.50324	4.0887e-06	-2.50774	-1.48917
88161549	chr5:88161549:T:A	1.07436e-24	-2.26814	-4.83947e-10	3.61356e-07	-2.31395	-4.83947e-10	2.43369e-05	-2.21315	-4.83947e-10
88161605	chr5:88161605:G:A	1.60167e-24	-2.28545	0.416631	6.11067e-07	-2.24053	0.451921	4.2362e-05	-2.09274	0.433859
88161612	chr5:88161612:T:A	3.95587e-24	-2.37636	1.41169	1.53641e-06	-2.34011	1.47349	0.000107361	-2.21535	1.4864
88161624	chr5:88161624:A:G	1.56888e-24	-0.459054	-1.43045	1.67328e-07	-1.6768	-1.40706	1.36352e-05	-1.39364	-1.39884
88162005	chr5:88162005:T:C	1.44433e-24	-0.534145	-1.43807	1.58174e-07	-1.7243	-1.41582	1.28053e-05	-1.44731	-1.40797
88162070	chr5:88162070:G:A	2.53235e-24	-7.58227e-10	-1.41072	9.4574e-07	-7.58227e-10	-1.35185	5.46731e-05	-7.58227e-10	-1.40377
88162105	chr5:88162105:G:T	2.1095e-24	-0.292277	-1.30114	2.37597e-07	-1.57359	-1.15965	1.71698e-05	-1.31581	-1.24618
88162403	chr5:88162403:T:A	2.53926e-25	-2.22128	-1.4893	7.1713e-08	-2.42608	-1.50506	4.11894e-06	-2.50763	-1.48191
88162419	chr5:88162419:T:A	8.48824e-25	-2.50377	-4.83947e-10	3.25386e-07	-2.41881	-4.83947e-10	1.87814e-05	-2.47227	-4.83947e-10
88162461	chr5:88162461:A:G	1.32537e-24	-0.626449	-1.43173	1.50496e-07	-1.78145	-1.40843	1.20627e-05	-1.51469	-1.40033
88163225	chr5:88163225:C:T	3.97871e-24	-0.507901	-0.451007	9.03652e-07	-1.84735	0.449978	1.79669e-05	-2.1486	-0.368003
88163929	chr5:88163929:G:A	2.78735e-24	-7.58227e-10	-1.31477	9.43154e-07	-7.58227e-10	-1.35459	6.2584e-05	-7.58227e-10	-1.26863
88164194	chr5:88164194:T:G	3.73674e-24	-2.3887	1.36705	1.44773e-06	-2.35414	1.42807	0.000100727	-2.23403	1.4413
88164287	chr5:88164287:C:T	4.5317e-24	-7.58227e-10	-0.828769	1.74201e-06	-7.58227e-10	-0.741022	0.000101047	-7.58227e-10	-0.789557
88164291	chr5:88164291:G:A	2.09808e-24	-0.307833	-1.29101	2.38489e-07	-1.58324	-1.14625	1.71729e-05	-1.32696	-1.23485
88164626	chr5:88164626:G:A	3.82331e-24	-7.58227e-10	-0.998748	1.46595e-06	-7.58227e-10	-0.91356	8.27138e-05	-7.58227e-10	-0.989753
88164667	chr5:88164667:T:C	3.83267e-24	-2.40836	1.41205	1.482e-06	-2.3766	1.47393	0.000102255	-2.26444	1.48677
88164954	chr5:88164954:G:T	3.50585e-24	-7.58227e-10	-1.08543	1.33541e-06	-7.58227e-10	-1.00682	7.19543e-05	-7.58227e-10	-1.12911
88166050	chr5:88166050:G:A	4.09691e-24	-0.476031	-0.453602	9.16582e-07	-1.82909	0.445929	1.81584e-05	-2.13522	-0.370792
88166118	chr5:88166118:G:C	2.4798e-24	-7.58227e-10	-1.43169	9.59125e-07	-7.58227e-10	-1.3378	5.37701e-05	-7.58227e-10	-1.42042
88166388	chr5:88166388:A:G	2.19498e-24	-1.55369	-4.83947e-10	1.09053e-06	-1.20939	-4.83947e-10	5.79732e-05	-1.34516	-4.83947e-10
88166424	chr5:88166424:C:T	1.72231e-24	-2.33844	0.542245	6.53446e-07	-2.29854	0.576984	4.46067e-05	-2.16244	0.555184
88168013	chr5:88168013:T:C	3.92439e-24	-7.58227e-10	-0.972653	1.379e-06	-7.58227e-10	-0.974706	8.4513e-05	-7.58227e-10	-0.968234
88168125	chr5:88168125:G:A	3.80497e-24	-2.40409	1.40053	1.474e-06	-2.3717	1.46362	0.000101995	-2.25581	1.47559
88168876	chr5:88168876:C:T	2.99192e-23	-7.58227e-10	1.05864	1.29361e-05	-7.58227e-10	1.26396	0.000691009	-7.58227e-10	1.13301
88168966	chr5:88168966:T:C	6.27973e-25	-1.45383	-1.35129	1.2456e-07	-2.08809	-1.29094	9.31071e-06	-1.86711	-1.30686
88169054	chr5:88169054:T:C	2.46187e-24	-7.58227e-10	-1.43894	8.40723e-07	-7.58227e-10	-1.46955	5.21933e-05	-7.58227e-10	-1.45018
88170424	chr5:88170424:T:A	3.91101e-24	-2.39295	1.41688	1.51594e-06	-2.35895	1.47892	0.000105246	-2.24051	1.49168
88170450	chr5:88170450:C:A	2.30348e-24	-7.58227e-10	-1.50544	8.13299e-07	-7.58227e-10	-1.50272	4.94418e-05	-7.58227e-10	-1.50434
88170541	chr5:88170541:G:A	2.54578e-23	-7.58227e-10	0.897155	1.09048e-05	-7.58227e-10	1.09314	0.000586541	-7.58227e-10	0.969104
88170699	chr5:88170699:G:A	1.09282e-24	-2.2511	-4.83947e-10	7.46781e-07	-1.58804	-4.83947e-10	2.90203e-05	-2.03714	-4.83947e-10
88171126	chr5:88171126:C:T	1.47981e-24	-0.514979	-1.43297	1.61087e-07	-1.71189	-1.40998	1.30616e-05	-1.43366	-1.4018
88171415	chr5:88171415:G:A	4.26695e-24	-7.58227e-10	-0.888967	1.65196e-06	-7.58227e-10	-0.794098	8.68797e-05	-7.58227e-10	-0.940615
88171463	chr5:88171463:A:G	1.41352e-23	0.308804	-4.83947e-10	3.80085e-06	0.0391629	-4.83947e-10	0.000134173	-0.506011	-4.83947e-10
88171685	chr5:88171685:A:C	2.35791e-24	-7.58227e-10	-1.48209	8.19579e-07	-7.58227e-10	-1.49503	5.03163e-05	-7.58227e-10	-1.48681
88171997	chr5:88171997:G:A	2.80265e-24	-1.3093	-4.83947e-10	9.50619e-07	-1.3467	-4.83947e-10	7.91876e-05	-1.03332	-4.83947e-10
88172006	chr5:88172006:C:T	2.30472e-24	-7.58227e-10	-1.50491	8.11587e-07	-7.58227e-10	-1.50482	4.94257e-05	-7.58227e-10	-1.50467
88172278	chr5:88172278:C:T	2.46062e-25	-2.24241	-1.49963	7.12351e-08	-2.43756	-1.50027	4.06952e-06	-2.50668	-1.49494
88172354	chr5:88172354:C:T	5.43747e-24	-7.58227e-10	-0.646552	2.12847e-06	-7.58227e-10	-0.540658	0.000122083	-7.58227e-10	-0.600438
88172808	chr5:88172808:C:T	2.45431e-24	-7.58227e-10	-1.44202	9.4369e-07	-7.58227e-10	-1.35402	5.3163e-05	-7.58227e-10	-1.43178
88172949	chr5:88172949:A:G	3.5218e-24	-7.58227e-10	-1.08089	1.29611e-06	-7.58227e-10	-1.03669	7.3152e-05	-7.58227e-10	-1.1126
88173632	chr5:88173632:C:A	2.2601e-25	-2.32272	-1.50432	6.89501e-08	-2.47788	-1.49255	4.09369e-06	-2.49396	-1.50173
88174423	chr5:88174423:G:T	8.90168e-24	1.25647	-1.4101	6.27863e-07	-0.38907	-1.37243	5.60755e-05	-0.00300659	-1.37543
88175036	chr5:88175036:A:T	2.18565e-24	-1.55795	-4.83947e-10	1.08513e-06	-1.21436	-4.83947e-10	5.76379e-05	-1.35096	-4.83947e-10
88175548	chr5:88175548:T:C	5.81201e-24	-0.260838	-0.319101	1.2489e-06	-1.70215	0.628346	2.28975e-05	-2.04126	-0.232847
88175736	chr5:88175736:T:C	2.30721e-24	-7.58227e-10	-1.50383	8.18258e-07	-7.58227e-10	-1.49664	4.94509e-05	-7.58227e-10	-1.50416
88176395	chr5:88176395:C:T	2.21926e-24	-0.228742	-1.31395	2.4382e-07	-1.53065	-1.17674	1.77059e-05	-1.27024	-1.261
88176481	chr5:88176481:G:A	2.63748e-25	-2.19905	-1.47357	7.26466e-08	-2.41335	-1.50486	4.19518e-06	-2.50773	-1.46347
88176720	chr5:88176720:ATAG:A	2.43763e-25	-2.25699	-1.49444	7.62327e-08	-2.44205	-1.42798	4.05626e-06	-2.50605	-1.49882
88176862	chr5:88176862:C:T	1.73379e-23	-0.11934	0.632369	5.0114e-06	-1.61861	1.93426	6.54731e-05	-1.98277	0.75927
88177160	chr5:88177160:G:A	2.64354e-25	-2.19672	-1.47361	7.26847e-08	-2.41285	-1.50483	4.19484e-06	-2.50772	-1.46357
88177472	chr5:88177472:G:A	5.84032e-24	0.0379207	-0.613001	1.32478e-06	-1.52047	0.505656	1.80882e-05	-1.91233	-0.597549
88177689	chr5:88177689:C:A	2.30725e-24	-7.58227e-10	-1.50381	8.18288e-07	-7.58227e-10	-1.4966	4.94516e-05	-7.58227e-10	-1.50415
88178487	chr5:88178487:C:T	2.30343e-24	-7.58227e-10	-1.50547	8.14173e-07	-7.58227e-10	-1.50164	4.93821e-05	-7.58227e-10	-1.50555
88179725	chr5:88179725:A:G	1.46783e-24	-1.95608	-4.83947e-10	4.33197e-07	-2.13263	-4.83947e-10	2.3155e-05	-2.26293	-4.83947e-10
88180131	chr5:88180131:A:G	2.3076e-24	-7.58227e-10	-1.50366	8.18561e-07	-7.58227e-10	-1.49627	4.94583e-05	-7.58227e-10	-1.50401
88180543	chr5:88180543:TTTTTTAA:T	5.39996e-24	-7.58227e-10	-0.653473	2.11095e-06	-7.58227e-10	-0.548926	0.00012126	-7.58227e-10	-0.607203
88180585	chr5:88180585:A:T	2.92007e-24	-0.202995	-1.06526	3.22632e-07	-1.51178	-0.915525	2.39897e-05	-1.22809	-0.999427
88180845	chr5:88180845:T:C	2.29436e-23	-7.58227e-10	0.793174	9.79329e-06	-7.58227e-10	0.985636	0.000527023	-7.58227e-10	0.862105
88181314	chr5:88181314:CTT:C	1.79297e-24	-2.2789	0.522905	6.8705e-07	-2.23402	0.562608	4.76096e-05	-2.08376	0.541657
88181611	chr5:88181611:C:T	1.37155e-24	-2.02393	-4.83947e-10	5.08558e-07	-1.97224	-4.83947e-10	3.88141e-05	-1.74636	-4.83947e-10
88181931	chr5:88181931:T:C	2.76997e-25	-2.16954	-1.45408	7.41111e-08	-2.39853	-1.49972	4.29399e-06	-2.50672	-1.4412
88181992	chr5:88181992:G:C	2.68138e-24	-7.58227e-10	-1.35353	8.96636e-07	-7.58227e-10	-1.40517	5.64676e-05	-7.58227e-10	-1.37147
88182800	chr5:88182800:GT:G	2.64017e-24	-7.58227e-10	-1.36902	8.8554e-07	-7.58227e-10	-1.41762	5.56534e-05	-7.58227e-10	-1.386
88182933	chr5:88182933:CA:C	2.64034e-24	-7.58227e-10	-1.36896	8.85566e-07	-7.58227e-10	-1.41759	5.56565e-05	-7.58227e-10	-1.38594
88183036	chr5:88183036:G:A	2.64361e-24	-7.58227e-10	-1.36772	8.86464e-07	-7.58227e-10	-1.41658	5.57206e-05	-7.58227e-10	-1.38479
88183210	chr5:88183210:G:C	2.32164e-24	-7.58227e-10	-1.49759	8.11399e-07	-7.58227e-10	-1.50506	4.99917e-05	-7.58227e-10	-1.49328
88183633	chr5:88183633:C:T	3.70724e-24	-0.287957	-0.74162	6.84551e-07	-1.7198	0.0447453	1.45502e-05	-2.05494	-0.672599
88184075	chr5:88184075:G:A	2.35033e-24	-7.58227e-10	-1.48531	8.42334e-07	-7.58227e-10	-1.46764	5.03322e-05	-7.58227e-10	-1.48649
88184089	chr5:88184089:A:G	1.35142e-24	-0.543012	-1.49569	1.46135e-07	-1.72958	-1.48971	1.18019e-05	-1.45513	-1.48175
88185168	chr5:88185168:ATTG:A	2.54078e-24	-7.58227e-10	-1.40739	8.62733e-07	-7.58227e-10	-1.44371	5.38101e-05	-7.58227e-10	-1.41968
88185757	chr5:88185757:T:C	2.44058e-25	-2.25222	-1.49799	7.07952e-08	-2.44395	-1.50007	4.08352e-06	-2.50575	-1.49243
88186466	chr5:88186466:T:C	1.83427e-24	-2.34714	0.613922	6.98163e-07	-2.30804	0.652674	4.74035e-05	-2.1746	0.628161
88186992	chr5:88186992:A:G	1.06806e-24	-2.27402	-4.83947e-10	4.15664e-07	-2.17394	-4.83947e-10	2.66736e-05	-2.12146	-4.83947e-10
88188146	chr5:88188146:C:A	2.50793e-24	-7.58227e-10	-1.42041	8.45512e-07	-7.58227e-10	-1.46387	5.40712e-05	-7.58227e-10	-1.41484
88188190	chr5:88188190:C:T	3.88064e-24	-0.310937	-0.67293	5.82211e-07	-1.72578	-0.111206	1.52674e-05	-2.0483	-0.631115
88188400	chr5:88188400:G:A	2.07483e-23	-7.58227e-10	0.6926	8.81624e-06	-7.58227e-10	0.880534	0.000475892	-7.58227e-10	0.760053
88188486	chr5:88188486:A:G	2.46687e-24	-1.43692	-4.83947e-10	8.25903e-07	-1.48734	-4.83947e-10	6.38287e-05	-1.24894	-4.83947e-10
88188636	chr5:88188636:G:A	3.52309e-24	-7.58227e-10	-1.08053	1.14195e-06	-7.58227e-10	-1.16333	8.38904e-05	-7.58227e-10	-0.975627
88188645	chr5:88188645:A:G	5.16062e-24	-7.58227e-10	-0.698808	2.01135e-06	-7.58227e-10	-0.597253	0.000115744	-7.58227e-10	-0.653761
88188684	chr5:88188684:A:G	2.66516e-24	-7.58227e-10	-1.3596	8.92272e-07	-7.58227e-10	-1.41005	5.6147e-05	-7.58227e-10	-1.37717
88188723	chr5:88188723:T:C	2.20883e-24	-2.39778	0.850377	8.41541e-07	-2.36462	0.896036	5.59244e-05	-2.2482	0.867061
88189148	chr5:88189148:T:C	2.44037e-25	-2.25571	-1.49459	7.05546e-08	-2.44501	-1.50242	4.10233e-06	-2.50552	-1.48806
88189243	chr5:88189243:C:G	2.62463e-24	-7.58227e-10	-1.37493	8.81307e-07	-7.58227e-10	-1.42241	5.53481e-05	-7.58227e-10	-1.3915
88189247	chr5:88189247:A:G	1.45178e-24	-0.466923	-1.50015	1.52324e-07	-1.6823	-1.49551	1.23843e-05	-1.39964	-1.48907
88189328	chr5:88189328:T:C	2.25518e-24	-0.204856	-1.32178	2.34395e-07	-1.51324	-1.23357	1.81869e-05	-1.22707	-1.27736
88189604	chr5:88189604:G:C	2.57505e-24	-7.58227e-10	-1.39399	8.68248e-07	-7.58227e-10	-1.43734	5.4372e-05	-7.58227e-10	-1.40929
88189996	chr5:88189996:G:A	1.99684e-24	-2.27356	0.625261	7.67764e-07	-2.22688	0.666541	5.32209e-05	-2.07583	0.645141
88190404	chr5:88190404:T:C	4.36193e-24	-7.58227e-10	-0.866951	1.41758e-06	-7.58227e-10	-0.947109	8.91765e-05	-7.58227e-10	-0.914521
88190482	chr5:88190482:G:C	1.07664e-24	-2.26602	-4.83947e-10	5.67763e-07	-1.86211	-4.83947e-10	2.27613e-05	-2.28008	-4.83947e-10
88190721	chr5:88190721:T:C	4.22848e-24	-0.138058	-0.759965	7.32148e-07	-1.62736	0.0195297	1.53126e-05	-1.98466	-0.691806
88190775	chr5:88190775:C:T	5.43113e-24	-2.42902	1.7813	2.12907e-06	-2.39962	1.85925	0.000144488	-2.29523	1.86329
88190970	chr5:88190970:A:C	1.18485e-24	-2.17025	-4.83947e-10	3.91422e-07	-2.23403	-4.83947e-10	2.21626e-05	-2.30673	-4.83947e-10
88191109	chr5:88191109:C:T	1.14409e-23	-7.58227e-10	0.0973321	3.99085e-06	-7.58227e-10	0.0879414	0.00024815	-7.58227e-10	0.108896
88191136	chr5:88191136:A:C	2.51591e-24	-7.58227e-10	-1.41723	8.53874e-07	-7.58227e-10	-1.45403	5.31431e-05	-7.58227e-10	-1.43215
88191322	chr5:88191322:C:G	2.52411e-24	-7.58227e-10	-1.41398	8.56054e-07	-7.58227e-10	-1.45148	5.32998e-05	-7.58227e-10	-1.42921
88191329	chr5:88191329:A:G	3.06894e-24	-7.58227e-10	-1.21853	1.14617e-06	-7.58227e-10	-1.15964	6.85525e-05	-7.58227e-10	-1.17754
88191501	chr5:88191501:C:T	1.49085e-24	-0.434915	-1.50561	1.54451e-07	-1.65925	-1.50469	1.25106e-05	-1.37597	-1.5026
88191735	chr5:88191735:A:T	2.39777e-24	-1.46533	-4.83947e-10	1.69922e-06	-0.765891	-4.83947e-10	5.76586e-05	-1.3506	-4.83947e-10
88191801	chr5:88191801:C:T	2.59279e-24	-7.58227e-10	-1.38713	8.84811e-07	-7.58227e-10	-1.41844	5.75764e-05	-7.58227e-10	-1.35203
88191883	chr5:88191883:G:A	3.04951e-25	-2.02465	-1.50282	7.47093e-08	-2.43412	-1.45609	4.97923e-06	-2.29864	-1.50122
88191906	chr5:88191906:G:A	1.54868e-23	0.400125	-4.83947e-10	1.0439e-06	-1.2531	-4.83947e-10	4.2365e-05	-1.65882	-4.83947e-10
88192125	chr5:88192125:T:C	3.96134e-24	-0.311231	-0.652051	7.64553e-07	-1.73268	0.168159	1.58666e-05	-2.06162	-0.5793
88192820	chr5:88192820:A:C	4.78082e-24	-7.58227e-10	-0.775253	1.8545e-06	-7.58227e-10	-0.678447	0.000106995	-7.58227e-10	-0.732361
88193453	chr5:88193453:G:A	2.48931e-24	-0.0889547	-1.33891	2.47726e-07	-1.43951	-1.25199	1.9422e-05	-1.14146	-1.29727
88194464	chr5:88194464:G:A	2.46789e-24	-7.58227e-10	-1.4365	8.41468e-07	-7.58227e-10	-1.46867	5.22262e-05	-7.58227e-10	-1.44955
88194640	chr5:88194640:A:G	2.1073e-23	-7.58227e-10	0.708127	8.96077e-06	-7.58227e-10	0.896794	0.000483434	-7.58227e-10	0.775775
88194847	chr5:88194847:G:A	2.55966e-25	-2.1997	-1.50287	7.33027e-08	-2.41538	-1.49383	4.04835e-06	-2.50777	-1.49906
88194959	chr5:88194959:T:C	2.54177e-25	-2.20672	-1.50287	7.29788e-08	-2.41978	-1.49387	4.0482e-06	-2.50779	-1.49908
88195091	chr5:88195091:T:C	2.51758e-25	-2.21561	-1.50354	7.27768e-08	-2.42404	-1.49238	4.04419e-06	-2.50771	-1.50015
88195728	chr5:88195728:T:C	4.28988e-24	-0.229621	-0.653986	8.00592e-07	-1.68575	0.167281	1.63618e-05	-2.02839	-0.581801
88195980	chr5:88195980:G:C	1.07766e-24	-2.26507	-4.83947e-10	7.6415e-07	-1.56505	-4.83947e-10	3.17399e-05	-1.94756	-4.83947e-10
88196027	chr5:88196027:T:C	2.5315e-24	-7.58227e-10	-1.41106	9.32723e-07	-7.58227e-10	-1.36571	5.41529e-05	-7.58227e-10	-1.41333
88196147	chr5:88196147:C:T	2.43184e-24	-7.58227e-10	-1.45122	8.27838e-07	-7.58227e-10	-1.485	5.16605e-05	-7.58227e-10	-1.46044
88197073	chr5:88197073:C:T	2.46596e-24	-7.58227e-10	-1.43728	8.41247e-07	-7.58227e-10	-1.46893	5.21844e-05	-7.58227e-10	-1.45036
88197708	chr5:88197708:C:T	4.42259e-23	1.44945	-4.83947e-10	7.68113e-06	0.742705	-4.83947e-10	0.000299737	0.297765	-4.83947e-10
88197940	chr5:88197940:C:G	2.57091e-25	-2.1946	-1.50359	7.37208e-08	-2.41125	-1.49228	4.04395e-06	-2.50769	-1.50023
88198207	chr5:88198207:T:C	2.51027e-24	-7.58227e-10	-1.41948	8.52428e-07	-7.58227e-10	-1.45573	5.30341e-05	-7.58227e-10	-1.4342
88198498	chr5:88198498:G:C	2.43821e-24	-0.111164	-1.33744	2.45346e-07	-1.45083	-1.25032	1.91632e-05	-1.15697	-1.29518
88198963	chr5:88198963:G:T	2.11266e-23	-7.58227e-10	0.710668	8.98515e-06	-7.58227e-10	0.899511	0.000484671	-7.58227e-10	0.778331
88199520	chr5:88199520:C:T	2.46307e-25	-2.23663	-1.50441	7.2129e-08	-2.43549	-1.48987	4.04144e-06	-2.50691	-1.50163
88199687	chr5:88199687:G:A	2.46661e-24	-0.106004	-1.33102	2.4732e-07	-1.45089	-1.24224	1.93624e-05	-1.15371	-1.28809
88199812	chr5:88199812:A:G	9.00955e-25	-2.44417	-4.83947e-10	3.14556e-07	-2.45265	-4.83947e-10	1.83532e-05	-2.49534	-4.83947e-10
88199897	chr5:88199897:T:G	1.3825e-24	-2.01598	-4.83947e-10	8.28164e-07	-1.48461	-4.83947e-10	3.0083e-05	-2.00118	-4.83947e-10
88200112	chr5:88200112:T:C	1.9372e-23	-0.120963	0.744929	5.75295e-06	-1.62095	2.0746	7.34673e-05	-1.98427	0.875968
88200158	chr5:88200158:C:T	2.35782e-24	-7.58227e-10	-1.48213	8.45294e-07	-7.58227e-10	-1.46413	5.03308e-05	-7.58227e-10	-1.48652
88200773	chr5:88200773:G:A	1.83168e-23	-7.58227e-10	0.567955	7.7688e-06	-7.58227e-10	0.754054	0.000419296	-7.58227e-10	0.633437
88201795	chr5:88201795:T:C	1.0813e-24	-2.4947	0.232999	2.69603e-07	-2.49498	-0.111884	2.58928e-05	-2.37854	0.227362
88202160	chr5:88202160:C:T	2.80764e-24	-1.30752	-4.83947e-10	1.16323e-06	-1.14486	-4.83947e-10	5.30074e-05	-1.43471	-4.83947e-10
88202210	chr5:88202210:G:A	4.12306e-24	-0.287718	-0.635552	7.88448e-07	-1.7279	0.194146	1.61855e-05	-2.05838	-0.56264
88202252	chr5:88202252:C:T	4.02316e-24	-0.280917	-0.666882	7.64949e-07	-1.71669	0.152681	1.57588e-05	-2.05207	-0.595672
88202279	chr5:88202279:C:T	3.09582e-24	-7.58227e-10	-1.20981	1.1661e-06	-7.58227e-10	-1.1424	6.3958e-05	-7.58227e-10	-1.24691
88202311	chr5:88202311:T:A	3.66794e-24	-0.35989	-0.680345	6.99382e-07	-1.76561	0.11199	1.49773e-05	-2.08874	-0.609864
88202437	chr5:88202437:TA:T	2.4441e-25	-2.27716	-1.47162	6.95121e-08	-2.45683	-1.50549	4.20715e-06	-2.50148	-1.46687
88202518	chr5:88202518:T:C	2.55239e-24	-7.58227e-10	-1.40284	8.56138e-07	-7.58227e-10	-1.45138	5.50681e-05	-7.58227e-10	-1.39657
88202562	chr5:88202562:T:C	8.80839e-25	-2.46675	-4.83947e-10	3.18047e-07	-2.44162	-4.83947e-10	1.99408e-05	-2.41237	-4.83947e-10
88202762	chr5:88202762:C:T	2.41198e-24	-7.58227e-10	-1.45942	8.28033e-07	-7.58227e-10	-1.48476	5.11659e-05	-7.58227e-10	-1.47007
88203032	chr5:88203032:G:A	1.67388e-23	-0.00636485	0.484231	4.3771e-06	-1.55554	1.73586	5.90065e-05	-1.93562	0.608127
88203178	chr5:88203178:A:T	2.30508e-24	-7.58227e-10	-1.50475	8.1642e-07	-7.58227e-10	-1.49889	4.94031e-05	-7.58227e-10	-1.50512
88203260	chr5:88203260:A:G	2.11653e-23	-7.58227e-10	0.712499	9.00144e-06	-7.58227e-10	0.901323	0.000485578	-7.58227e-10	0.7802
88203488	chr5:88203488:A:G	4.21107e-24	-2.43174	1.52959	1.64087e-06	-2.40269	1.60186	0.000111725	-2.29953	1.61043
88204981	chr5:88204981:C:A	3.02993e-24	-7.58227e-10	-1.23133	1.01692e-06	-7.58227e-10	-1.27928	6.8528e-05	-7.58227e-10	-1.1779
88205006	chr5:88205006:T:C	1.00257e-23	-7.58227e-10	-0.0347172	4.06342e-06	-7.58227e-10	0.105963	0.000226473	-7.58227e-10	0.0174885
88205063	chr5:88205063:G:A	2.43423e-24	-7.58227e-10	-1.45023	8.34421e-07	-7.58227e-10	-1.47708	5.21951e-05	-7.58227e-10	-1.45015
88205406	chr5:88205406:G:A	2.86189e-24	0.111793	-1.40018	2.67074e-07	-1.30522	-1.31107	2.08576e-05	-0.999351	-1.36807
88206254	chr5:88206254:A:G	3.46666e-24	-1.09667	-4.83947e-10	1.14783e-06	-1.15819	-4.83947e-10	9.87542e-05	-0.812505	-4.83947e-10
88206314	chr5:88206314:T:C	2.60459e-24	-7.58227e-10	-1.38259	9.65258e-07	-7.58227e-10	-1.33142	5.57189e-05	-7.58227e-10	-1.38482
88206400	chr5:88206400:G:C	5.28862e-23	1.62828	-4.83947e-10	6.21614e-06	0.531088	-4.83947e-10	0.000359057	0.478343	-4.83947e-10
88206543	chr5:88206543:A:T	1.14337e-24	-2.20589	-4.83947e-10	3.03532e-07	-2.48833	-4.83947e-10	2.29579e-05	-2.27148	-4.83947e-10
88206632	chr5:88206632:T:C	2.44509e-24	-7.58227e-10	-1.44578	8.37566e-07	-7.58227e-10	-1.47332	5.19031e-05	-7.58227e-10	-1.45576
88207270	chr5:88207270:GACT:G	1.91614e-23	0.0692149	0.543818	4.99304e-06	-1.507	1.81898	6.49576e-05	-1.89933	0.667921
88207570	chr5:88207570:C:T	1.22314e-24	-1.68936	-0.449079	4.44246e-07	-1.94764	-0.1598	1.85751e-05	-2.00314	-0.48018
88207793	chr5:88207793:G:A	9.09052e-24	-7.58227e-10	-0.132633	3.33528e-06	-7.58227e-10	-0.0915045	0.000196362	-7.58227e-10	-0.12518
88207943	chr5:88207943:T:C	7.88898e-24	-7.58227e-10	-0.274398	2.38493e-06	-7.58227e-10	-0.426894	0.000172432	-7.58227e-10	-0.255137
88208468	chr5:88208468:T:C	2.27969e-24	-0.103282	-1.41254	2.54342e-07	-1.59328	-1.07186	8.21237e-06	-1.90934	-1.39015
88208666	chr5:88208666:G:A	1.75212e-24	-0.27351	-1.50553	1.71195e-07	-1.55705	-1.50396	1.4129e-05	-1.25523	-1.50168
88209862	chr5:88209862:A:ACTGCC	1.61086e-24	-0.357564	-1.50553	1.62671e-07	-1.60807	-1.50402	1.32932e-05	-1.31617	-1.50172
88210276	chr5:88210276:G:A	2.69623e-24	-7.58227e-10	-1.34801	8.92304e-07	-7.58227e-10	-1.41001	5.82428e-05	-7.58227e-10	-1.34052
88210744	chr5:88210744:C:T	2.87894e-24	-7.58227e-10	-1.28244	9.81687e-07	-7.58227e-10	-1.31454	6.04233e-05	-7.58227e-10	-1.30376
88210806	chr5:88210806:G:A	2.73213e-25	-2.43421	-1.20316	9.80337e-08	-2.40885	-1.20965	5.26261e-06	-2.50775	-1.23676
88211235	chr5:88211235:G:A	1.57595e-24	-0.379507	-1.5055	1.59949e-07	-1.62379	-1.50517	1.30485e-05	-1.33274	-1.50373
88211250	chr5:88211250:C:T	1.6831e-24	-0.313624	-1.5056	1.67139e-07	-1.58052	-1.50448	1.37359e-05	-1.28268	-1.50245
88211320	chr5:88211320:A:G	2.39181e-25	-2.26574	-1.50466	7.25621e-08	-2.4501	-1.46928	4.03573e-06	-2.50435	-1.5056
88211364	chr5:88211364:C:T	2.42911e-24	-7.58227e-10	-1.45234	8.3319e-07	-7.58227e-10	-1.47855	5.2085e-05	-7.58227e-10	-1.45226
88211623	chr5:88211623:C:T	2.62636e-25	-2.2934	-1.38345	9.05608e-08	-2.46412	-1.23367	4.48053e-06	-2.49868	-1.40672
88211635	chr5:88211635:C:T	1.98434e-23	-7.58227e-10	0.648007	8.40599e-06	-7.58227e-10	0.832882	0.000456867	-7.58227e-10	0.719254
88211642	chr5:88211642:C:T	2.3456e-24	-7.58227e-10	-1.48732	8.14639e-07	-7.58227e-10	-1.50107	5.03404e-05	-7.58227e-10	-1.48633
88212366	chr5:88212366:T:C	3.70272e-24	-7.58227e-10	-1.0308	1.1802e-06	-7.58227e-10	-1.13038	7.74082e-05	-7.58227e-10	-1.05605
88212753	chr5:88212753:C:T	2.35877e-24	-7.58227e-10	-1.48172	8.55809e-07	-7.58227e-10	-1.45177	5.19412e-05	-7.58227e-10	-1.45503
88213110	chr5:88213110:CCT:C	1.44021e-23	-7.58227e-10	0.327506	6.01928e-06	-7.58227e-10	0.498906	0.000329706	-7.58227e-10	0.393061
88213443	chr5:88213443:C:T	2.55748e-25	-2.19788	-1.50555	7.46097e-08	-2.41405	-1.4775	4.0238e-06	-2.50777	-1.50514
88213567	chr5:88213567:ACTAT:A	3.97598e-24	0.42149	-1.38108	3.79504e-07	-1.26092	-1.00403	1.11671e-05	-1.63698	-1.35518
88214593	chr5:88214593:A:G	2.30795e-24	-7.58227e-10	-1.50351	8.10995e-07	-7.58227e-10	-1.50555	4.95036e-05	-7.58227e-10	-1.50309
88215037	chr5:88215037:C:A	1.67908e-24	-0.316016	-1.5056	1.66202e-07	-1.5859	-1.50472	1.36946e-05	-1.28519	-1.50295
88215199	chr5:88215199:A:T	2.52059e-24	-7.58227e-10	-1.41537	8.57381e-07	-7.58227e-10	-1.44993	5.3394e-05	-7.58227e-10	-1.42744
88215896	chr5:88215896:C:T	2.42406e-24	-7.58227e-10	-1.45442	8.93481e-07	-7.58227e-10	-1.40869	5.22308e-05	-7.58227e-10	-1.44947
88216497	chr5:88216497:C:T	3.60081e-24	0.314673	-1.37338	3.5822e-07	-1.33428	-0.988393	1.06328e-05	-1.69568	-1.34552
88216647	chr5:88216647:G:A	2.35934e-24	-7.58227e-10	-1.48148	8.44615e-07	-7.58227e-10	-1.46494	5.01979e-05	-7.58227e-10	-1.48916
88216656	chr5:88216656:G:T	1.14492e-23	0.0980562	-4.83947e-10	3.0789e-06	-0.17149	-4.83947e-10	0.00011161	-0.690127	-4.83947e-10
88216715	chr5:88216715:G:A	3.41436e-25	-2.16569	-1.24877	1.14788e-07	-2.39563	-1.0651	5.07356e-06	-2.50679	-1.2743
88217958	chr5:88217958:C:T	2.16987e-25	-2.36416	-1.50362	6.75748e-08	-2.48868	-1.5019	4.63194e-06	-2.38202	-1.49014
88217983	chr5:88217983:G:A	5.75218e-24	-7.58227e-10	-0.590286	1.78312e-06	-7.58227e-10	-0.717695	0.000118926	-7.58227e-10	-0.626637
88218194	chr5:88218194:T:A	3.89341e-24	-7.58227e-10	-0.98058	1.48656e-06	-7.58227e-10	-0.899598	7.70888e-05	-7.58227e-10	-1.06018
88218270	chr5:88218270:T:A	2.42174e-24	-7.58227e-10	-1.45538	8.9245e-07	-7.58227e-10	-1.40985	5.22975e-05	-7.58227e-10	-1.44819
88218582	chr5:88218582:A:C	8.77953e-25	-2.47003	-4.83947e-10	3.46848e-07	-2.35493	-4.83947e-10	2.06676e-05	-2.37657	-4.83947e-10
88218698	chr5:88218698:G:T	3.17755e-25	-2.5067	-0.979642	1.12184e-07	-2.50779	-0.975888	7.35902e-06	-2.39643	-1.01278
88218847	chr5:88218847:C:T	2.41938e-24	-7.58227e-10	-1.45635	8.90405e-07	-7.58227e-10	-1.41214	5.21889e-05	-7.58227e-10	-1.45027
88218961	chr5:88218961:TA:T	1.19435e-24	-0.861569	-1.30069	3.51296e-07	-1.30844	-1.03375	1.35869e-05	-1.51838	-1.27765
88219585	chr5:88219585:A:G	5.85111e-24	-7.58227e-10	-0.573234	1.81032e-06	-7.58227e-10	-0.70256	0.000121955	-7.58227e-10	-0.601488
88220249	chr5:88220249:T:C	2.87543e-24	-7.58227e-10	-1.28366	9.77726e-07	-7.58227e-10	-1.31859	6.10035e-05	-7.58227e-10	-1.29421
88222061	chr5:88222061:T:C	3.28007e-25	-1.9555	-1.49909	1.23119e-07	-1.8994	-1.49126	5.07611e-06	-2.27501	-1.50558
88222635	chr5:88222635:T:C	4.19746e-25	-1.84994	-1.35803	1.68079e-07	-1.79529	-1.28409	5.94733e-06	-2.21695	-1.40524
88224147	chr5:88224147:G:A	3.20816e-25	-2.50066	-0.976091	1.12783e-07	-2.50503	-0.973326	7.68202e-06	-2.3569	-1.00936
88224456	chr5:88224456:G:A	5.99616e-24	-7.58227e-10	-0.548746	2.395e-06	-7.58227e-10	-0.422677	0.000134308	-7.58227e-10	-0.505006
88224705	chr5:88224705:T:C	2.48657e-24	-7.58227e-10	-1.42896	8.56179e-07	-7.58227e-10	-1.45134	5.24817e-05	-7.58227e-10	-1.44467
88225233	chr5:88225233:C:A	2.40115e-24	-7.58227e-10	-1.46392	8.6247e-07	-7.58227e-10	-1.44402	5.12365e-05	-7.58227e-10	-1.46869
88226600	chr5:88226600:T:C	5.85265e-24	-1.21349	0.640514	1.37485e-06	-2.33426	1.35654	3.69546e-05	-2.42722	0.631768
88227237	chr5:88227237:G:A	5.68101e-24	-7.58227e-10	-0.602736	2.12635e-06	-7.58227e-10	-0.541652	0.000128865	-7.58227e-10	-0.546376
88227819	chr5:88227819:C:T	8.03577e-24	-7.58227e-10	-0.255962	3.26591e-06	-7.58227e-10	-0.112523	0.000180537	-7.58227e-10	-0.209204
88227885	chr5:88227885:T:C	6.1747e-24	-7.58227e-10	-0.519405	1.90663e-06	-7.58227e-10	-0.650722	0.000135062	-7.58227e-10	-0.499407
88227891	chr5:88227891:T:G	2.89665e-24	-7.58227e-10	-1.27631	1.06974e-06	-7.58227e-10	-1.22864	6.14307e-05	-7.58227e-10	-1.28723
88228138	chr5:88228138:G:A	3.88939e-24	-7.58227e-10	-0.981613	1.59051e-06	-7.58227e-10	-0.832006	8.09846e-05	-7.58227e-10	-1.01088
88228561	chr5:88228561:G:A	2.36028e-24	-7.58227e-10	-1.48108	8.12306e-07	-7.58227e-10	-1.50394	5.04612e-05	-7.58227e-10	-1.48394
88229272	chr5:88229272:T:C	4.60655e-24	-7.58227e-10	-0.812387	1.79592e-06	-7.58227e-10	-0.710544	0.000102498	-7.58227e-10	-0.775296
88230085	chr5:88230085:G:A	2.13433e-24	-1.58171	-4.83947e-10	1.33946e-06	-1.0038	-4.83947e-10	7.2034e-05	-1.128	-4.83947e-10
88230768	chr5:88230768:C:T	3.00943e-24	-7.58227e-10	-1.23811	1.02009e-06	-7.58227e-10	-1.27617	6.37982e-05	-7.58227e-10	-1.24941
88231533	chr5:88231533:T:C	2.063e-25	-2.41891	-1.49938	6.86872e-08	-2.49366	-1.48059	4.53142e-06	-2.38857	-1.50554
88231587	chr5:88231587:G:A	2.40792e-24	-7.58227e-10	-1.4611	8.6548e-07	-7.58227e-10	-1.44053	5.13752e-05	-7.58227e-10	-1.46598
88231628	chr5:88231628:T:C	2.31552e-25	-2.29933	-1.50349	7.12776e-08	-2.43421	-1.50303	5.1644e-06	-2.2724	-1.49095
88232070	chr5:88232070:A:G	5.79621e-24	-7.58227e-10	-0.582661	2.16878e-06	-7.58227e-10	-0.521896	0.000131279	-7.58227e-10	-0.527817
88232198	chr5:88232198:C:T	4.19299e-24	-7.58227e-10	-0.906451	1.62516e-06	-7.58227e-10	-0.810454	9.30275e-05	-7.58227e-10	-0.872244
88232323	chr5:88232323:C:CA	2.91002e-24	-7.58227e-10	-1.27171	1.07496e-06	-7.58227e-10	-1.22378	6.17002e-05	-7.58227e-10	-1.28285
88232774	chr5:88232774:C:T	1.5722e-22	-7.58227e-10	2.71778	5.27585e-05	-7.58227e-10	2.66966	0.00525086	-7.58227e-10	3.16101
88232810	chr5:88232810:A:G	3.82256e-25	-1.93753	-1.364	1.51588e-07	-1.89266	-1.28999	5.54855e-06	-2.28088	-1.41072
88232818	chr5:88232818:C:T	1.00414e-24	-2.33574	-4.83947e-10	9.41334e-07	-1.35652	-4.83947e-10	3.02466e-05	-1.99575	-4.83947e-10
88232863	chr5:88232863:C:T	2.79963e-24	-7.58227e-10	-1.31038	9.08129e-07	-7.58227e-10	-1.39243	6.00982e-05	-7.58227e-10	-1.30916
88233841	chr5:88233841:G:C	3.47596e-25	-1.9066	-1.48998	1.3348e-07	-1.86368	-1.44619	5.13553e-06	-2.26696	-1.50199
88234112	chr5:88234112:G:A	2.23975e-25	-2.33184	-1.50425	6.98516e-08	-2.45353	-1.50391	4.97693e-06	-2.30724	-1.49309
88234166	chr5:88234166:G:C	2.41406e-24	-7.58227e-10	-1.45856	8.19251e-07	-7.58227e-10	-1.49543	5.1562e-05	-7.58227e-10	-1.46235
88235104	chr5:88235104:C:T	4.74307e-24	-7.58227e-10	-0.783181	1.67276e-06	-7.58227e-10	-0.781588	0.000101558	-7.58227e-10	-0.784507
88236441	chr5:88236441:G:A	5.12184e-25	-1.54	-1.46894	1.95016e-07	-1.57735	-1.35338	6.04445e-06	-2.11994	-1.48606
88236628	chr5:88236628:T:C	7.91698e-23	-7.58227e-10	2.03173	2.47087e-05	-7.58227e-10	1.91109	0.00262052	-7.58227e-10	2.46599
88237160	chr5:88237160:T:C	2.30241e-25	-2.3041	-1.50439	7.10308e-08	-2.4367	-1.504	5.12628e-06	-2.27719	-1.49357
88237751	chr5:88237751:A:T	2.46815e-24	-7.58227e-10	-1.4364	8.29217e-07	-7.58227e-10	-1.48334	5.26607e-05	-7.58227e-10	-1.44127
88238075	chr5:88238075:C:T	2.7183e-24	-7.58227e-10	-1.33986	9.94083e-07	-7.58227e-10	-1.302	5.77865e-05	-7.58227e-10	-1.34838
88238574	chr5:88238574:A:C	3.27578e-24	-7.58227e-10	-1.15331	1.20373e-06	-7.58227e-10	-1.11064	6.82876e-05	-7.58227e-10	-1.18141
88240021	chr5:88240021:C:G	2.39517e-24	-7.58227e-10	-1.46641	8.33731e-07	-7.58227e-10	-1.47791	5.09143e-05	-7.58227e-10	-1.475
88240062	chr5:88240062:A:T	7.53097e-25	-2.35069	-0.27274	2.7522e-07	-2.31337	-0.272872	1.33463e-05	-2.5058	-0.3081
88240466	chr5:88240466:G:A	5.9478e-25	-1.36086	-1.49857	1.92093e-07	-1.44514	-1.50069	8.71591e-06	-1.74007	-1.49992
88240563	chr5:88240563:C:T	2.37406e-24	-7.58227e-10	-1.47526	8.22338e-07	-7.58227e-10	-1.49167	5.03242e-05	-7.58227e-10	-1.48665
88241390	chr5:88241390:A:G	4.59994e-24	-7.58227e-10	-0.813822	1.79309e-06	-7.58227e-10	-0.712123	0.000102347	-7.58227e-10	-0.776767
88242072	chr5:88242072:T:C	7.46442e-24	-7.58227e-10	-0.329717	2.29347e-06	-7.58227e-10	-0.465997	0.000163803	-7.58227e-10	-0.306473
88242073	chr5:88242073:A:G	3.05302e-24	-7.58227e-10	-1.22374	1.12573e-06	-7.58227e-10	-1.17763	6.4794e-05	-7.58227e-10	-1.23393
88242222	chr5:88242222:C:G	2.30317e-24	-7.58227e-10	-1.50558	8.14914e-07	-7.58227e-10	-1.50073	4.97277e-05	-7.58227e-10	-1.49858
88242339	chr5:88242339:T:C	2.3132e-24	-7.58227e-10	-1.50123	8.12637e-07	-7.58227e-10	-1.50353	4.94533e-05	-7.58227e-10	-1.50411
88242701	chr5:88242701:C:T	3.09451e-24	-7.58227e-10	-1.21024	9.83619e-07	-7.58227e-10	-1.31258	6.51152e-05	-7.58227e-10	-1.22898
88243090	chr5:88243090:T:C	4.29024e-24	-7.58227e-10	-0.883523	1.42072e-06	-7.58227e-10	-0.944897	9.44049e-05	-7.58227e-10	-0.857546
88243132	chr5:88243132:T:C	2.27809e-25	-2.31612	-1.50299	7.06304e-08	-2.44389	-1.50247	5.08002e-06	-2.29005	-1.48977
88243275	chr5:88243275:G:T	2.27734e-25	-2.31738	-1.50206	7.05809e-08	-2.44558	-1.50147	5.08021e-06	-2.29218	-1.48761
88244131	chr5:88244131:A:T	4.64225e-24	-7.58227e-10	-0.804667	1.81257e-06	-7.58227e-10	-0.701315	0.000103305	-7.58227e-10	-0.767453
88244393	chr5:88244393:T:C	2.23557e-25	-2.36362	-1.47434	6.9558e-08	-2.46798	-1.49368	5.12668e-06	-2.32889	-1.44179
88244989	chr5:88244989:T:G	3.49108e-25	-1.90768	-1.48456	1.34573e-07	-1.86591	-1.4358	5.14198e-06	-2.26852	-1.49918
88246065	chr5:88246065:T:A	2.27751e-25	-2.31666	-1.5027	7.06417e-08	-2.44404	-1.50215	5.08051e-06	-2.29064	-1.48909
88247302	chr5:88247302:G:A	1.87345e-24	-1.71208	-4.83947e-10	6.97716e-07	-1.656	-4.83947e-10	3.59954e-05	-1.82175	-4.83947e-10
88247486	chr5:88247486:T:C	2.20904e-25	-2.34785	-1.50204	6.94633e-08	-2.46158	-1.50144	4.92114e-06	-2.32404	-1.48756
88247690	chr5:88247690:C:T	3.00999e-24	-7.58227e-10	-1.23793	1.02028e-06	-7.58227e-10	-1.27598	6.38092e-05	-7.58227e-10	-1.24924
88247700	chr5:88247700:A:G	2.40003e-24	-7.58227e-10	-1.46438	8.61979e-07	-7.58227e-10	-1.44459	5.12137e-05	-7.58227e-10	-1.46913
88248289	chr5:88248289:T:C	2.38623e-24	-7.58227e-10	-1.47015	8.73013e-07	-7.58227e-10	-1.43187	5.14357e-05	-7.58227e-10	-1.46481
88248396	chr5:88248396:A:G	2.0859e-25	-2.41193	-1.49532	6.79025e-08	-2.49199	-1.49376	4.6598e-06	-2.39149	-1.47468
88248486	chr5:88248486:A:G	3.03594e-24	-7.58227e-10	-1.22934	1.00621e-06	-7.58227e-10	-1.28987	6.49746e-05	-7.58227e-10	-1.23114
88248874	chr5:88248874:CTG:C	2.66086e-24	-7.58227e-10	-1.36121	9.04364e-07	-7.58227e-10	-1.39658	5.63069e-05	-7.58227e-10	-1.37432
88249227	chr5:88249227:T:C	2.03142e-25	-2.49122	-1.4425	7.15472e-08	-2.49343	-1.44003	4.39754e-06	-2.49436	-1.42974
88249501	chr5:88249501:C:T	8.72389e-25	-1.42253	-1.05385	3.09261e-07	-1.78337	-0.68626	1.18404e-05	-1.91536	-1.01826
88250962	chr5:88250962:T:G	2.59565e-24	-7.58227e-10	-1.38603	8.83769e-07	-7.58227e-10	-1.41962	5.72377e-05	-7.58227e-10	-1.35793
88251306	chr5:88251306:G:A	3.66376e-25	-1.88657	-1.45739	1.5548e-07	-1.74822	-1.40908	5.27176e-06	-2.26075	-1.48203
88251552	chr5:88251552:G:A	1.08921e-24	-2.25441	-4.83947e-10	3.41363e-07	-2.37087	-4.83947e-10	1.89321e-05	-2.46428	-4.83947e-10
88251610	chr5:88251610:TG:T	9.06068e-25	-2.43851	-4.83947e-10	3.06404e-07	-2.47891	-4.83947e-10	1.83762e-05	-2.49409	-4.83947e-10
88251625	chr5:88251625:T:C	3.11405e-24	-7.58227e-10	-1.20394	1.05817e-06	-7.58227e-10	-1.23952	6.607e-05	-7.58227e-10	-1.21442
88251742	chr5:88251742:T:C	3.4145e-25	-1.94568	-1.46874	1.43031e-07	-1.81548	-1.42527	5.04447e-06	-2.29713	-1.48971
88251745	chr5:88251745:C:T	9.00156e-25	-2.44505	-4.83947e-10	3.10313e-07	-2.46624	-4.83947e-10	2.05373e-05	-2.3829	-4.83947e-10
88252099	chr5:88252099:A:G	2.67384e-24	-7.58227e-10	-1.35635	8.77267e-07	-7.58227e-10	-1.42701	5.65157e-05	-7.58227e-10	-1.37062
88253037	chr5:88253037:GA:G	2.80213e-24	-7.58227e-10	-1.30949	9.36933e-07	-7.58227e-10	-1.36121	6.00523e-05	-7.58227e-10	-1.30992
88253048	chr5:88253048:C:T	2.96517e-24	-7.58227e-10	-1.25293	1.00566e-06	-7.58227e-10	-1.29042	6.28584e-05	-7.58227e-10	-1.26425
88253323	chr5:88253323:A:G	2.81393e-24	-7.58227e-10	-1.30528	1.03161e-06	-7.58227e-10	-1.26495	5.97379e-05	-7.58227e-10	-1.31517
88253893	chr5:88253893:A:G	3.72309e-25	-1.87317	-1.45472	1.58622e-07	-1.73222	-1.40508	5.33401e-06	-2.25089	-1.48015
88254332	chr5:88254332:G:T	3.15335e-24	-7.58227e-10	-1.1914	1.07053e-06	-7.58227e-10	-1.2279	6.68871e-05	-7.58227e-10	-1.20213
88254467	chr5:88254467:A:T	2.02434e-25	-2.46484	-1.47236	6.86302e-08	-2.50765	-1.46744	4.5795e-06	-2.44472	-1.43883
88254678	chr5:88254678:G:A	3.69653e-25	-1.84297	-1.49209	1.56855e-07	-1.70095	-1.44755	5.29025e-06	-2.23603	-1.50324
88255102	chr5:88255102:C:T	1.87726e-24	-1.71005	-4.83947e-10	1.37468e-06	-0.97784	-4.83947e-10	4.50631e-05	-1.59707	-4.83947e-10
88255254	chr5:88255254:A:G	1.42569e-24	-1.98521	-4.83947e-10	5.28665e-07	-1.93346	-4.83947e-10	2.83852e-05	-2.05927	-4.83947e-10
88255818	chr5:88255818:C:T	5.84217e-24	-7.58227e-10	-0.574763	2.1278e-06	-7.58227e-10	-0.540972	0.000131013	-7.58227e-10	-0.529842
88255914	chr5:88255914:T:C	8.45477e-25	-2.50772	-4.83947e-10	3.33565e-07	-2.39398	-4.83947e-10	1.85186e-05	-2.48636	-4.83947e-10
88256149	chr5:88256149:T:C	1.21515e-21	4.76276	-4.83947e-10	3.78992e-07	-2.2663	-4.83947e-10	1.81358e-05	-2.50725	-4.83947e-10
88256533	chr5:88256533:T:C	4.08751e-24	-7.58227e-10	-0.93193	1.57749e-06	-7.58227e-10	-0.840225	9.06923e-05	-7.58227e-10	-0.897666
88256596	chr5:88256596:G:A	2.67895e-24	-7.58227e-10	-1.35444	8.78589e-07	-7.58227e-10	-1.4255	5.66228e-05	-7.58227e-10	-1.36873
88256675	chr5:88256675:T:C	1.97355e-25	-2.48243	-1.48019	6.81415e-08	-2.50648	-1.47575	4.43036e-06	-2.4667	-1.44996
88257477	chr5:88257477:T:C	2.53307e-24	-7.58227e-10	-1.41043	9.70737e-07	-7.58227e-10	-1.32576	5.62112e-05	-7.58227e-10	-1.37602
88257495	chr5:88257495:T:G	4.12512e-24	-7.58227e-10	-0.922771	1.59461e-06	-7.58227e-10	-0.829434	9.15441e-05	-7.58227e-10	-0.888318
88257513	chr5:88257513:G:A	9.69004e-25	-2.37135	-4.83947e-10	3.54213e-07	-2.33392	-4.83947e-10	2.00117e-05	-2.40882	-4.83947e-10
88257872	chr5:88257872:CTT:C	1.43109e-24	-1.98143	-4.83947e-10	7.33275e-07	-1.6063	-4.83947e-10	4.10258e-05	-1.69094	-4.83947e-10
88257928	chr5:88257928:T:C	7.92386e-24	-7.58227e-10	-0.269987	2.38442e-06	-7.58227e-10	-0.427105	0.000172275	-7.58227e-10	-0.256045
88257940	chr5:88257940:C:T	4.08371e-24	-7.58227e-10	-0.93286	1.5759e-06	-7.58227e-10	-0.841233	9.0606e-05	-7.58227e-10	-0.898619
88258416	chr5:88258416:G:A	3.9671e-24	-7.58227e-10	-0.961831	1.4709e-06	-7.58227e-10	-0.910186	9.96727e-05	-7.58227e-10	-0.803247
88258952	chr5:88258952:C:T	4.78364e-24	-7.58227e-10	-0.774663	1.83668e-06	-7.58227e-10	-0.688101	0.000106366	-7.58227e-10	-0.738256
88259477	chr5:88259477:G:A	1.98013e-25	-2.47845	-1.48084	6.80405e-08	-2.50722	-1.47649	4.44853e-06	-2.46141	-1.45116
88259516	chr5:88259516:C:T	1.28852e-24	-2.08637	-4.83947e-10	4.30453e-07	-2.13898	-4.83947e-10	2.99813e-05	-2.00456	-4.83947e-10
88259575	chr5:88259575:C:T	1.00676e-24	-2.33313	-4.83947e-10	3.47958e-07	-2.35174	-4.83947e-10	2.25968e-05	-2.28733	-4.83947e-10
88260450	chr5:88260450:T:C	2.36646e-24	-7.58227e-10	-1.47847	8.4268e-07	-7.58227e-10	-1.46723	5.05378e-05	-7.58227e-10	-1.48242
88260522	chr5:88260522:A:G	2.01093e-25	-2.49522	-1.44863	6.8623e-08	-2.50168	-1.47351	4.5749e-06	-2.47855	-1.406
88260574	chr5:88260574:C:T	4.08132e-24	-7.58227e-10	-0.933446	1.57494e-06	-7.58227e-10	-0.841844	9.05509e-05	-7.58227e-10	-0.899226
88260759	chr5:88260759:T:C	2.39515e-24	-7.58227e-10	-1.46642	8.5464e-07	-7.58227e-10	-1.45314	5.11086e-05	-7.58227e-10	-1.47119
88260939	chr5:88260939:G:A	4.05982e-24	-7.58227e-10	-0.938727	1.55648e-06	-7.58227e-10	-0.853637	8.0038e-05	-7.58227e-10	-1.02264
88261242	chr5:88261242:C:T	2.95073e-24	-7.58227e-10	-1.25781	1.00132e-06	-7.58227e-10	-1.29474	6.2559e-05	-7.58227e-10	-1.26903
88261390	chr5:88261390:A:G	8.13678e-25	-1.47864	-1.06741	2.89721e-07	-1.82973	-0.705166	1.12035e-05	-1.95715	-1.03177
88262176	chr5:88262176:ATCATG:A	2.34098e-24	-7.58227e-10	-1.48929	8.11784e-07	-7.58227e-10	-1.50458	5.00479e-05	-7.58227e-10	-1.49216
88263714	chr5:88263714:T:C	4.1019e-24	-7.58227e-10	-0.928415	1.58349e-06	-7.58227e-10	-0.836429	9.10212e-05	-7.58227e-10	-0.894046
88264217	chr5:88264217:C:T	5.92895e-25	-1.37017	-1.49244	2.18162e-07	-1.4089	-1.40968	6.63931e-06	-2.0106	-1.50153
88264460	chr5:88264460:T:C	8.53733e-25	-2.498	-4.83947e-10	2.98557e-07	-2.50486	-4.83947e-10	1.89462e-05	-2.46353	-4.83947e-10
88265141	chr5:88265141:C:T	1.69519e-24	-1.81207	-4.83947e-10	3.48726e-07	-2.34953	-4.83947e-10	2.9964e-05	-2.00514	-4.83947e-10
88265728	chr5:88265728:C:T	2.40398e-24	-7.58227e-10	-1.46274	8.58272e-07	-7.58227e-10	-1.4489	5.12854e-05	-7.58227e-10	-1.46773
88265948	chr5:88265948:T:C	6.12201e-25	-1.34042	-1.49014	2.24391e-07	-1.38618	-1.40425	6.76152e-06	-1.99367	-1.50022
88266372	chr5:88266372:G:A	1.09634e-24	-2.24789	-4.83947e-10	7.00068e-07	-1.65264	-4.83947e-10	2.84637e-05	-2.05651	-4.83947e-10
88267181	chr5:88267181:C:T	3.48277e-24	-7.58227e-10	-1.09204	1.32151e-06	-7.58227e-10	-1.01729	7.44495e-05	-7.58227e-10	-1.09502
88267571	chr5:88267571:T:A	2.00924e-25	-2.4686	-1.47609	6.83547e-08	-2.50779	-1.47132	4.53367e-06	-2.44941	-1.4442
88267827	chr5:88267827:ACCTGTC:A	2.39463e-24	-7.58227e-10	-1.46664	8.54419e-07	-7.58227e-10	-1.4534	5.10983e-05	-7.58227e-10	-1.47139
88268106	chr5:88268106:C:T	2.01072e-25	-2.47153	-1.47243	6.86276e-08	-2.50777	-1.46735	4.54208e-06	-2.45279	-1.43897
88268821	chr5:88268821:G:C	3.54875e-24	-7.58227e-10	-1.07327	1.34856e-06	-7.58227e-10	-0.997027	7.58487e-05	-7.58227e-10	-1.0764
88269081	chr5:88269081:T:C	2.30713e-24	-7.58227e-10	-1.50386	8.20867e-07	-7.58227e-10	-1.49346	4.94666e-05	-7.58227e-10	-1.50384
88269571	chr5:88269571:C:T	3.54028e-24	-7.58227e-10	-1.07566	1.15281e-06	-7.58227e-10	-1.15386	7.46365e-05	-7.58227e-10	-1.09251
88269908	chr5:88269908:C:T	3.63361e-25	-1.89278	-1.45944	1.53975e-07	-1.75519	-1.41183	5.24621e-06	-2.26417	-1.48347
88270386	chr5:88270386:T:A	2.44537e-24	-7.58227e-10	-1.44567	8.8149e-07	-7.58227e-10	-1.4222	5.2106e-05	-7.58227e-10	-1.45186
88270566	chr5:88270566:TA:T	1.994e-25	-2.48185	-1.47046	6.88473e-08	-2.50669	-1.46524	4.4976e-06	-2.46543	-1.43616
88270912	chr5:88270912:G:A	2.30923e-24	-7.58227e-10	-1.50295	8.26456e-07	-7.58227e-10	-1.48667	4.96199e-05	-7.58227e-10	-1.50075
88270914	chr5:88270914:C:T	6.0993e-25	-1.345	-1.48928	2.24407e-07	-1.38822	-1.40213	6.74194e-06	-1.99704	-1.49975
88271529	chr5:88271529:G:A	3.8312e-25	-1.83209	-1.46718	1.62808e-07	-1.68825	-1.423	5.42516e-06	-2.22539	-1.4887
88271917	chr5:88271917:G:A	3.15383e-24	-7.58227e-10	-1.19125	1.26123e-06	-7.58227e-10	-1.06398	6.9518e-05	-7.58227e-10	-1.16355
88272085	chr5:88272085:A:G	1.04984e-24	-2.29122	-4.83947e-10	3.32357e-07	-2.39761	-4.83947e-10	1.86612e-05	-2.47869	-4.83947e-10
88272297	chr5:88272297:A:G	2.95026e-24	-7.58227e-10	-1.25797	1.0012e-06	-7.58227e-10	-1.29486	6.255e-05	-7.58227e-10	-1.26917
88272670	chr5:88272670:C:T	1.16871e-24	-2.18396	-4.83947e-10	3.08354e-07	-2.47257	-4.83947e-10	2.47547e-05	-2.19612	-4.83947e-10
88272893	chr5:88272893:A:G	1.96104e-25	-2.48421	-1.48477	6.78144e-08	-2.50612	-1.48092	4.39148e-06	-2.46852	-1.45696
88273145	chr5:88273145:G:A	2.39929e-24	-7.58227e-10	-1.46469	8.56331e-07	-7.58227e-10	-1.45116	5.11913e-05	-7.58227e-10	-1.46957
88273323	chr5:88273323:A:G	3.65486e-24	-7.58227e-10	-1.04381	1.18635e-06	-7.58227e-10	-1.12518	7.69788e-05	-7.58227e-10	-1.06161
88274345	chr5:88274345:A:G	2.3221e-24	-7.58227e-10	-1.4974	8.35957e-07	-7.58227e-10	-1.47524	4.99164e-05	-7.58227e-10	-1.49479
88274377	chr5:88274377:C:A	7.14575e-24	-7.58227e-10	-0.373348	2.6221e-06	-7.58227e-10	-0.332085	0.000192319	-7.58227e-10	-0.145984
88274453	chr5:88274453:T:G	2.43347e-24	-7.58227e-10	-1.45055	8.49912e-07	-7.58227e-10	-1.45868	5.29235e-05	-7.58227e-10	-1.43629
88274479	chr5:88274479:C:T	2.34018e-24	-1.48964	-4.83947e-10	9.45756e-07	-1.35183	-4.83947e-10	4.34468e-05	-1.6336	-4.83947e-10
88274737	chr5:88274737:T:A	2.25168e-24	-1.52819	-4.83947e-10	1.22067e-06	-1.09666	-4.83947e-10	6.29912e-05	-1.26214	-4.83947e-10
88274976	chr5:88274976:T:C	2.39619e-24	-7.58227e-10	-1.46598	8.55087e-07	-7.58227e-10	-1.45261	5.11292e-05	-7.58227e-10	-1.47078
88275153	chr5:88275153:C:T	2.68151e-24	-7.58227e-10	-1.35349	9.08526e-07	-7.58227e-10	-1.39199	5.933e-05	-7.58227e-10	-1.32202
88276064	chr5:88276064:A:G	3.54724e-24	-7.58227e-10	-1.07369	1.15465e-06	-7.58227e-10	-1.15227	7.47572e-05	-7.58227e-10	-1.09089
88276085	chr5:88276085:G:A	4.21158e-24	-7.58227e-10	-0.902029	1.62909e-06	-7.58227e-10	-0.80804	9.35259e-05	-7.58227e-10	-0.866901
88276209	chr5:88276209:A:G	3.81868e-25	-1.84817	-1.45438	1.63112e-07	-1.705	-1.40438	5.41823e-06	-2.2355	-1.47987
88276802	chr5:88276802:C:T	3.20759e-24	-7.58227e-10	-1.17434	1.18769e-06	-7.58227e-10	-1.12405	6.78587e-05	-7.58227e-10	-1.18771
88276909	chr5:88276909:T:C	2.43222e-24	-7.58227e-10	-1.45106	8.75803e-07	-7.58227e-10	-1.42868	5.18409e-05	-7.58227e-10	-1.45696
88278711	chr5:88278711:TATTA:T	3.20616e-24	-7.58227e-10	-1.17479	1.28637e-06	-7.58227e-10	-1.04424	7.07219e-05	-7.58227e-10	-1.14638
88278838	chr5:88278838:A:G	2.33335e-24	-7.58227e-10	-1.49256	8.12128e-07	-7.58227e-10	-1.50416	5.00034e-05	-7.58227e-10	-1.49305
88279457	chr5:88279457:A:G	2.41339e-24	-7.58227e-10	-1.45883	8.69011e-07	-7.58227e-10	-1.43646	5.14967e-05	-7.58227e-10	-1.46362
88279698	chr5:88279698:A:G	3.9545e-24	-7.58227e-10	-0.965012	1.29584e-06	-7.58227e-10	-1.03691	9.36972e-05	-7.58227e-10	-0.865071
88279838	chr5:88279838:C:G	2.46095e-24	-7.58227e-10	-1.43932	8.88016e-07	-7.58227e-10	-1.41483	5.24202e-05	-7.58227e-10	-1.44585
88280159	chr5:88280159:A:G	3.06175e-24	-7.58227e-10	-1.22088	1.21738e-06	-7.58227e-10	-1.09936	6.74018e-05	-7.58227e-10	-1.19447
88280425	chr5:88280425:T:G	2.32892e-24	-7.58227e-10	-1.49446	8.4054e-07	-7.58227e-10	-1.46977	5.00835e-05	-7.58227e-10	-1.49145
88280449	chr5:88280449:T:A	3.67495e-24	-7.58227e-10	-1.03833	1.20065e-06	-7.58227e-10	-1.1132	7.48625e-05	-7.58227e-10	-1.08949
88280797	chr5:88280797:G:A	3.53981e-24	-7.58227e-10	-1.07579	1.15251e-06	-7.58227e-10	-1.15412	7.46033e-05	-7.58227e-10	-1.09295
88280853	chr5:88280853:A:C	2.39515e-24	-7.58227e-10	-1.46642	8.5464e-07	-7.58227e-10	-1.45314	5.11086e-05	-7.58227e-10	-1.47119
88280952	chr5:88280952:T:C	2.00031e-25	-2.47484	-1.47431	6.84969e-08	-2.50763	-1.4694	4.51278e-06	-2.45663	-1.4416
88281738	chr5:88281738:CAA:C	3.08081e-24	-7.58227e-10	-1.21467	1.04237e-06	-7.58227e-10	-1.25456	6.52713e-05	-7.58227e-10	-1.22659
88282724	chr5:88282724:T:C	2.41006e-24	-1.46022	-4.83947e-10	8.91785e-07	-1.41059	-4.83947e-10	4.08758e-05	-1.6946	-4.83947e-10
88283327	chr5:88283327:A:G	2.35849e-24	-7.58227e-10	-1.48185	8.43302e-07	-7.58227e-10	-1.46649	5.03837e-05	-7.58227e-10	-1.48547
88283556	chr5:88283556:T:C	3.4201e-24	-7.58227e-10	-1.11019	1.38897e-06	-7.58227e-10	-0.967501	7.5662e-05	-7.58227e-10	-1.07886
88284297	chr5:88284297:G:A	3.45348e-24	-7.58227e-10	-1.10048	1.40497e-06	-7.58227e-10	-0.956045	7.64281e-05	-7.58227e-10	-1.06879
88284698	chr5:88284698:TTAAA:T	2.51303e-24	-7.58227e-10	-1.41838	9.08638e-07	-7.58227e-10	-1.39187	5.34753e-05	-7.58227e-10	-1.42592
88284909	chr5:88284909:G:A	2.30311e-24	-7.58227e-10	-1.50561	8.17368e-07	-7.58227e-10	-1.49773	4.93797e-05	-7.58227e-10	-1.5056
88285312	chr5:88285312:C:T	8.45567e-25	-2.50761	-4.83947e-10	3.10428e-07	-2.46587	-4.83947e-10	1.9493e-05	-2.43508	-4.83947e-10
88286096	chr5:88286096:T:C	9.85417e-25	-1.32198	-1.03257	3.40609e-07	-1.7093	-0.663782	1.30929e-05	-1.83929	-0.993784
88286747	chr5:88286747:A:G	2.30632e-24	-7.58227e-10	-1.50421	8.14902e-07	-7.58227e-10	-1.50075	4.94037e-05	-7.58227e-10	-1.50511
88286970	chr5:88286970:G:A	8.49163e-25	-2.50337	-4.83947e-10	4.54535e-07	-2.08454	-4.83947e-10	1.92539e-05	-2.44743	-4.83947e-10
88287514	chr5:88287514:GA:G	4.696e-24	-7.58227e-10	-0.793154	1.83145e-06	-7.58227e-10	-0.690953	0.000104582	-7.58227e-10	-0.755168
88288916	chr5:88288916:C:T	1.67978e-24	-1.8212	-4.83947e-10	6.27234e-07	-1.7625	-4.83947e-10	3.31138e-05	-1.90519	-4.83947e-10
88289710	chr5:88289710:T:C	1.19206e-24	-2.16418	-4.83947e-10	3.71805e-07	-2.28545	-4.83947e-10	2.28333e-05	-2.27692	-4.83947e-10
88289850	chr5:88289850:A:G	7.331e-24	-0.347754	-4.83947e-10	3.44949e-07	-2.36042	-4.83947e-10	1.89268e-05	-2.46456	-4.83947e-10
88289980	chr5:88289980:T:G	2.51273e-24	-7.58227e-10	-1.4185	9.08533e-07	-7.58227e-10	-1.39199	5.34691e-05	-7.58227e-10	-1.42603
88290211	chr5:88290211:C:T	3.11047e-24	-7.58227e-10	-1.20509	1.05145e-06	-7.58227e-10	-1.24589	6.58646e-05	-7.58227e-10	-1.21754
88290245	chr5:88290245:G:A	2.02657e-25	-2.46469	-1.47142	6.90498e-08	-2.50767	-1.46132	4.58065e-06	-2.44515	-1.43815
88290344	chr5:88290344:A:G	4.8843e-24	-7.58227e-10	-0.75384	1.91002e-06	-7.58227e-10	-0.648949	0.000108879	-7.58227e-10	-0.714902
88291028	chr5:88291028:G:A	3.15547e-24	-7.58227e-10	-1.19073	1.02401e-06	-7.58227e-10	-1.27233	6.60753e-05	-7.58227e-10	-1.21434
88291168	chr5:88291168:A:C	1.15136e-24	-2.19892	-4.83947e-10	3.65018e-07	-2.30387	-4.83947e-10	2.11049e-05	-2.35563	-4.83947e-10
88291657	chr5:88291657:C:T	2.54168e-24	-7.58227e-10	-1.40704	8.57583e-07	-7.58227e-10	-1.4497	5.42838e-05	-7.58227e-10	-1.41091
88292209	chr5:88292209:A:G	2.05724e-25	-2.46682	-1.45427	7.03665e-08	-2.50762	-1.44248	4.68115e-06	-2.44714	-1.41446
88292350	chr5:88292350:C:CA	2.04191e-25	-2.46841	-1.46015	6.99069e-08	-2.50779	-1.44886	4.63107e-06	-2.44996	-1.42239
88292355	chr5:88292355:T:G	2.04793e-25	-2.46273	-1.46289	6.97087e-08	-2.50756	-1.45193	4.64499e-06	-2.44324	-1.42611
88292698	chr5:88292698:C:G	2.4763e-24	-7.58227e-10	-1.4331	8.87401e-07	-7.58227e-10	-1.41552	5.27093e-05	-7.58227e-10	-1.44035
88293189	chr5:88293189:A:G	3.65295e-25	-1.9992	-1.34772	1.58971e-07	-1.8687	-1.26639	5.37678e-06	-2.32763	-1.39542
88293220	chr5:88293220:TTGATAA:T	3.27361e-24	-7.58227e-10	-1.15397	1.10066e-06	-7.58227e-10	-1.20015	7.16022e-05	-7.58227e-10	-1.13401
88293368	chr5:88293368:G:A	3.79811e-24	-7.58227e-10	-1.00536	1.4477e-06	-7.58227e-10	-0.926088	8.25913e-05	-7.58227e-10	-0.991235
88293595	chr5:88293595:G:A	2.31025e-24	-7.58227e-10	-1.50251	8.22841e-07	-7.58227e-10	-1.49105	4.9531e-05	-7.58227e-10	-1.50254
88293740	chr5:88293740:G:A	2.2496e-23	-7.58227e-10	0.773474	6.31971e-06	-7.58227e-10	0.547611	0.000496469	-7.58227e-10	0.802382
88293804	chr5:88293804:T:A	2.25659e-24	-1.52601	-4.83947e-10	9.11699e-07	-1.38851	-4.83947e-10	4.22333e-05	-1.66193	-4.83947e-10
88294074	chr5:88294074:T:C	2.31337e-24	-7.58227e-10	-1.50116	8.18883e-07	-7.58227e-10	-1.49588	4.95103e-05	-7.58227e-10	-1.50296
88295130	chr5:88295130:G:A	2.06924e-25	-2.46537	-1.4499	7.07211e-08	-2.5077	-1.43737	4.71387e-06	-2.44602	-1.4086
88295198	chr5:88295198:A:G	2.37588e-24	-7.58227e-10	-1.4745	8.21056e-07	-7.58227e-10	-1.49323	5.09038e-05	-7.58227e-10	-1.4752
88295680	chr5:88295680:T:A	2.44979e-24	-7.58227e-10	-1.44386	8.35214e-07	-7.58227e-10	-1.47613	5.23421e-05	-7.58227e-10	-1.44734
88296207	chr5:88296207:C:T	6.42663e-25	-1.47749	-1.30451	2.14245e-07	-1.83255	-1.00415	8.77507e-06	-1.94681	-1.28641
88296289	chr5:88296289:A:G	2.38651e-24	-7.58227e-10	-1.47003	8.55829e-07	-7.58227e-10	-1.45175	5.09355e-05	-7.58227e-10	-1.47458
88296403	chr5:88296403:G:A	2.59106e-24	-7.58227e-10	-1.3878	9.42526e-07	-7.58227e-10	-1.35525	5.50928e-05	-7.58227e-10	-1.39612
88296420	chr5:88296420:C:T	1.18261e-24	-2.17214	-4.83947e-10	4.69394e-07	-2.05237	-4.83947e-10	2.00655e-05	-2.40614	-4.83947e-10
88297472	chr5:88297472:G:A	2.06963e-25	-2.46268	-1.4524	7.05376e-08	-2.50756	-1.44011	4.71131e-06	-2.44327	-1.41191
88298350	chr5:88298350:T:A	2.35848e-24	-7.58227e-10	-1.48185	8.17219e-07	-7.58227e-10	-1.49791	5.05371e-05	-7.58227e-10	-1.48243
88298593	chr5:88298593:A:G	3.49811e-24	-7.58227e-10	-1.08764	1.42574e-06	-7.58227e-10	-0.94137	7.74858e-05	-7.58227e-10	-1.05504
88299269	chr5:88299269:G:A	3.54112e-24	-7.58227e-10	-1.07542	1.44651e-06	-7.58227e-10	-0.926904	7.84742e-05	-7.58227e-10	-1.04237
88299368	chr5:88299368:G:A	2.46466e-24	-7.58227e-10	-1.43781	8.88599e-07	-7.58227e-10	-1.41417	5.24989e-05	-7.58227e-10	-1.44435
88299701	chr5:88299701:A:G	3.5954e-24	-7.58227e-10	-1.06021	1.47253e-06	-7.58227e-10	-0.909079	7.97238e-05	-7.58227e-10	-1.02657
88299920	chr5:88299920:A:G	1.19158e-24	-2.16458	-4.83947e-10	4.16584e-07	-2.17173	-4.83947e-10	2.1621e-05	-2.33147	-4.83947e-10
88300128	chr5:88300128:A:G	3.7272e-24	-7.58227e-10	-1.02421	1.53498e-06	-7.58227e-10	-0.867543	8.27532e-05	-7.58227e-10	-0.989276
88300140	chr5:88300140:A:C	2.35597e-24	-7.58227e-10	-1.48291	8.42134e-07	-7.58227e-10	-1.46788	5.03344e-05	-7.58227e-10	-1.48645
88300172	chr5:88300172:G:A	1.12165e-24	-2.22507	-4.83947e-10	2.99112e-07	-2.503	-4.83947e-10	2.19589e-05	-2.31597	-4.83947e-10
88301195	chr5:88301195:A:G	2.24282e-25	-2.4949	-1.33982	8.57604e-08	-2.50202	-1.25024	4.65939e-06	-2.47567	-1.39058
88302611	chr5:88302611:T:C	2.81585e-24	-7.58227e-10	-1.3046	1.10285e-06	-7.58227e-10	-1.19817	6.09884e-05	-7.58227e-10	-1.29446
88303001	chr5:88303001:G:A	5.01067e-25	-1.54726	-1.48362	1.85658e-07	-1.58961	-1.3903	5.96282e-06	-2.12264	-1.49695
88303489	chr5:88303489:T:A	2.21006e-25	-2.49635	-1.35308	8.44483e-08	-2.50096	-1.26671	4.59751e-06	-2.47809	-1.40153
88303575	chr5:88303575:A:G	2.45071e-24	-7.58227e-10	-1.44349	8.35428e-07	-7.58227e-10	-1.47587	5.23607e-05	-7.58227e-10	-1.44698
88303878	chr5:88303878:G:A	2.70871e-24	-7.58227e-10	-1.34339	9.88792e-07	-7.58227e-10	-1.30733	5.93465e-05	-7.58227e-10	-1.32175
88303904	chr5:88303904:A:G	2.3105e-24	-7.58227e-10	-1.5024	8.17318e-07	-7.58227e-10	-1.49779	4.94641e-05	-7.58227e-10	-1.50389
88303907	chr5:88303907:G:T	4.70239e-24	-7.58227e-10	-0.791795	1.83491e-06	-7.58227e-10	-0.689064	0.000104687	-7.58227e-10	-0.754168
88304902	chr5:88304902:A:C	1.18672e-24	-2.42675	0.258075	3.40398e-07	-2.47082	0.0971174	2.65566e-05	-2.48833	0.362471
88305092	chr5:88305092:G:A	2.34232e-24	-7.58227e-10	-1.48872	8.45446e-07	-7.58227e-10	-1.46395	5.02154e-05	-7.58227e-10	-1.48882
88305243	chr5:88305243:G:A	3.58505e-24	-7.58227e-10	-1.06309	1.46762e-06	-7.58227e-10	-0.912418	7.94869e-05	-7.58227e-10	-1.02955
88305477	chr5:88305477:A:G	3.488e-24	-7.58227e-10	-1.09054	1.42088e-06	-7.58227e-10	-0.944782	7.72549e-05	-7.58227e-10	-1.05803
88305691	chr5:88305691:G:A	1.14617e-24	-1.44604	-0.757393	4.554e-07	-1.81057	-0.272072	1.57263e-05	-1.93211	-0.717696
88305752	chr5:88305752:G:A	2.31398e-24	-7.58227e-10	-1.5009	8.19202e-07	-7.58227e-10	-1.49549	4.95204e-05	-7.58227e-10	-1.50275
88305944	chr5:88305944:A:G	1.07944e-24	-2.26342	-4.83947e-10	3.01592e-07	-2.49474	-4.83947e-10	2.2935e-05	-2.27247	-4.83947e-10
88305998	chr5:88305998:A:G	2.42397e-24	-7.58227e-10	-1.45446	8.29273e-07	-7.58227e-10	-1.48327	5.18117e-05	-7.58227e-10	-1.45752
88306215	chr5:88306215:G:T	3.64608e-24	-7.58227e-10	-1.04621	1.34074e-06	-7.58227e-10	-1.00284	9.0634e-05	-7.58227e-10	-0.89831
88306245	chr5:88306245:C:T	1.07601e-22	-7.58227e-10	2.33857	3.54506e-05	-7.58227e-10	2.27208	0.00355402	-7.58227e-10	2.7707
88306276	chr5:88306276:T:C	1.25542e-24	-1.35614	-0.756259	4.90578e-07	-1.7368	-0.271432	1.68417e-05	-1.86469	-0.716589
88306378	chr5:88306378:C:T	3.0395e-24	-7.58227e-10	-1.22817	1.20388e-06	-7.58227e-10	-1.11051	6.68292e-05	-7.58227e-10	-1.203
88306456	chr5:88306456:C:T	3.79786e-24	-7.58227e-10	-1.00543	1.44787e-06	-7.58227e-10	-0.92597	7.52766e-05	-7.58227e-10	-1.08397
88306555	chr5:88306555:A:G	2.09042e-25	-2.45243	-1.45265	7.06327e-08	-2.50631	-1.44001	4.76887e-06	-2.43085	-1.41218
88306572	chr5:88306572:G:A	1.75455e-24	-1.77765	-4.83947e-10	6.38193e-07	-1.74518	-4.83947e-10	3.24717e-05	-1.92477	-4.83947e-10
88307016	chr5:88307016:A:G	2.37701e-24	-7.58227e-10	-1.47402	8.51766e-07	-7.58227e-10	-1.45651	5.07584e-05	-7.58227e-10	-1.47806
88307429	chr5:88307429:T:C	4.52129e-24	-7.58227e-10	-0.831067	1.75988e-06	-7.58227e-10	-0.730816	0.000100461	-7.58227e-10	-0.795367
88307755	chr5:88307755:C:T	3.21804e-25	-2.04498	-1.42869	1.35735e-07	-1.9213	-1.37181	4.90295e-06	-2.35465	-1.46065
88308517	chr5:88308517:T:A	5.58391e-25	-2.49813	-0.424434	2.09889e-07	-2.49045	-0.366792	1.23099e-05	-2.50597	-0.388767
88308635	chr5:88308635:A:C	3.87425e-24	-7.58227e-10	-0.985513	1.47909e-06	-7.58227e-10	-0.904632	8.42919e-05	-7.58227e-10	-0.970854
88308693	chr5:88308693:C:T	3.3221e-24	-7.58227e-10	-1.13927	1.34267e-06	-7.58227e-10	-1.0014	7.34024e-05	-7.58227e-10	-1.10918
88308771	chr5:88308771:A:G	2.15821e-25	-2.49764	-1.37553	8.21177e-08	-2.49991	-1.29575	4.50447e-06	-2.48023	-1.41984
88309294	chr5:88309294:C:A	2.3067e-24	-7.58227e-10	-1.50405	8.11911e-07	-7.58227e-10	-1.50443	4.938e-05	-7.58227e-10	-1.50559
88309814	chr5:88309814:C:T	2.46404e-24	-7.58227e-10	-1.43806	8.38636e-07	-7.58227e-10	-1.47204	5.26436e-05	-7.58227e-10	-1.44159
88309896	chr5:88309896:T:G	2.09193e-25	-2.45107	-1.4533	7.05763e-08	-2.50612	-1.441	4.77076e-06	-2.42964	-1.41299
88309982	chr5:88309982:C:T	8.45417e-25	-2.50779	-4.83947e-10	3.31769e-07	-2.39938	-4.83947e-10	1.84734e-05	-2.48881	-4.83947e-10
88309983	chr5:88309983:G:A	3.45234e-24	-7.58227e-10	-1.10081	1.32124e-06	-7.58227e-10	-1.01749	7.60304e-05	-7.58227e-10	-1.07401
88310165	chr5:88310165:C:A	2.53278e-24	-7.58227e-10	-1.41055	9.16776e-07	-7.58227e-10	-1.38295	5.38774e-05	-7.58227e-10	-1.41843
88310357	chr5:88310357:C:T	2.38516e-24	-7.58227e-10	-1.4706	8.73216e-07	-7.58227e-10	-1.43163	5.14236e-05	-7.58227e-10	-1.46504
88310392	chr5:88310392:A:C	3.60352e-25	-1.97864	-1.3819	1.59979e-07	-1.8473	-1.28147	5.26641e-06	-2.31868	-1.42512
88310438	chr5:88310438:T:G	2.5123e-24	-7.58227e-10	-1.41867	9.08343e-07	-7.58227e-10	-1.39219	5.34603e-05	-7.58227e-10	-1.4262
88311050	chr5:88311050:G:C	5.09816e-24	-7.58227e-10	-0.710986	2.00023e-06	-7.58227e-10	-0.602798	0.000113729	-7.58227e-10	-0.671319
88311253	chr5:88311253:G:A	1.94959e-25	-2.46997	-1.50486	6.60631e-08	-2.50779	-1.50542	4.26472e-06	-2.4513	-1.50346
88311258	chr5:88311258:T:G	2.08695e-25	-2.44239	-1.46435	6.98622e-08	-2.50421	-1.45309	4.75189e-06	-2.41862	-1.42797
88311308	chr5:88311308:C:T	2.47191e-24	-7.58227e-10	-1.43487	8.97774e-07	-7.58227e-10	-1.4039	5.33035e-05	-7.58227e-10	-1.42914
88311322	chr5:88311322:T:C	2.86431e-24	-7.58227e-10	-1.28754	1.06305e-06	-7.58227e-10	-1.23492	6.20407e-05	-7.58227e-10	-1.27735
88311409	chr5:88311409:A:T	8.51134e-25	-2.50105	-4.83947e-10	2.98102e-07	-2.50638	-4.83947e-10	1.85905e-05	-2.48249	-4.83947e-10
88311491	chr5:88311491:TAG:T	2.38914e-24	-7.58227e-10	-1.46893	8.57014e-07	-7.58227e-10	-1.45036	5.09877e-05	-7.58227e-10	-1.47355
88311492	chr5:88311492:A:G	8.04382e-25	-1.48477	-1.07277	2.84108e-07	-1.83777	-0.71669	1.11187e-05	-1.95483	-1.04168
88311514	chr5:88311514:T:G	9.17586e-25	-2.42587	-4.83947e-10	3.09107e-07	-2.47013	-4.83947e-10	1.84922e-05	-2.48779	-4.83947e-10
88311690	chr5:88311690:T:C	3.54459e-24	-7.58227e-10	-1.07444	1.35233e-06	-7.58227e-10	-0.994232	7.57716e-05	-7.58227e-10	-1.07742
88311792	chr5:88311792:T:G	5.51682e-24	-7.58227e-10	-0.632063	2.14497e-06	-7.58227e-10	-0.532934	0.000117639	-7.58227e-10	-0.637516
88311800	chr5:88311800:C:G	4.09142e-24	-7.58227e-10	-0.930973	1.56154e-06	-7.58227e-10	-0.850386	8.72489e-05	-7.58227e-10	-0.936374
88312119	chr5:88312119:T:C	2.08696e-25	-2.45396	-1.45278	7.06093e-08	-2.50656	-1.4401	4.75907e-06	-2.43281	-1.41228
88312120	chr5:88312120:G:A	6.33463e-24	-1.24868	0.754845	1.53148e-06	-2.35442	1.4846	4.07476e-05	-2.44079	0.743044
88312335	chr5:88312335:A:G	1.4517e-24	-1.96713	-4.83947e-10	7.48881e-07	-1.58524	-4.83947e-10	4.18317e-05	-1.67148	-4.83947e-10
88312517	chr5:88312517:G:A	2.43821e-24	-7.58227e-10	-1.4486	8.77097e-07	-7.58227e-10	-1.4272	5.19502e-05	-7.58227e-10	-1.45485
88312579	chr5:88312579:A:G	2.74718e-24	-7.58227e-10	-1.32929	1.0697e-06	-7.58227e-10	-1.22868	5.94744e-05	-7.58227e-10	-1.31959
88312818	chr5:88312818:C:T	3.39549e-25	-2.00582	-1.41418	1.48775e-07	-1.87736	-1.32402	5.0539e-06	-2.33459	-1.45039
88312946	chr5:88312946:T:C	2.30645e-24	-7.58227e-10	-1.50416	8.12941e-07	-7.58227e-10	-1.50316	4.9461e-05	-7.58227e-10	-1.50395
88313279	chr5:88313279:T:C	2.31006e-24	-7.58227e-10	-1.50259	8.17016e-07	-7.58227e-10	-1.49816	4.94522e-05	-7.58227e-10	-1.50413
88313318	chr5:88313318:G:A	6.54499e-24	-1.23151	0.770346	1.51888e-06	-2.34886	1.47077	4.15255e-05	-2.43689	0.758058
88313731	chr5:88313731:C:T	2.51858e-24	-7.58227e-10	-1.41617	9.39983e-07	-7.58227e-10	-1.35796	5.45026e-05	-7.58227e-10	-1.40689
88313805	chr5:88313805:G:A	1.95437e-24	-1.6698	-4.83947e-10	7.32627e-07	-1.60718	-4.83947e-10	2.84793e-05	-2.05596	-4.83947e-10
88313950	chr5:88313950:G:A	4.03089e-24	-7.58227e-10	-0.945879	1.54056e-06	-7.58227e-10	-0.863917	8.77526e-05	-7.58227e-10	-0.930618
88313965	chr5:88313965:TCACCCTGCTTCAGCTCATGCATGGTGCACTGCACCCACTGTCCTG:T	2.37905e-24	-7.58227e-10	-1.47317	8.54163e-07	-7.58227e-10	-1.45369	5.07127e-05	-7.58227e-10	-1.47896
88314056	chr5:88314056:G:T	3.33066e-24	-7.58227e-10	-1.1367	1.25525e-06	-7.58227e-10	-1.06873	7.23574e-05	-7.58227e-10	-1.12352
88314242	chr5:88314242:A:C	1.01272e-24	-1.42675	-0.900473	3.82556e-07	-1.79413	-0.462816	1.37894e-05	-1.91724	-0.863997
88314755	chr5:88314755:A:T	3.65626e-25	-1.97733	-1.36868	1.58685e-07	-1.84372	-1.29318	5.35516e-06	-2.31422	-1.41286
88315168	chr5:88315168:C:T	2.46895e-24	-7.58227e-10	-1.43607	8.39819e-07	-7.58227e-10	-1.47063	5.27455e-05	-7.58227e-10	-1.43966
88315360	chr5:88315360:A:T	3.6147e-25	-1.9938	-1.36365	1.56667e-07	-1.8628	-1.28689	5.32226e-06	-2.32454	-1.4087
88315599	chr5:88315599:G:A	2.37149e-24	-7.58227e-10	-1.47635	8.65717e-07	-7.58227e-10	-1.44026	5.11048e-05	-7.58227e-10	-1.47126
88315871	chr5:88315871:G:T	3.56756e-25	-2.01838	-1.35219	1.54552e-07	-1.89055	-1.27274	5.29576e-06	-2.33907	-1.39916
88316689	chr5:88316689:C:T	2.40322e-24	-7.58227e-10	-1.46306	8.62895e-07	-7.58227e-10	-1.44352	5.12658e-05	-7.58227e-10	-1.46811
88316825	chr5:88316825:C:T	2.09389e-25	-2.44675	-1.45667	7.03924e-08	-2.50525	-1.44448	4.77304e-06	-2.42455	-1.4176
88316841	chr5:88316841:G:A	1.29071e-24	-1.49698	-0.587699	4.91012e-07	-1.8481	-0.159243	1.80869e-05	-1.96352	-0.546434
88317158	chr5:88317158:T:A	1.53088e-24	-1.91402	-4.83947e-10	5.69213e-07	-1.85956	-4.83947e-10	3.03252e-05	-1.99316	-4.83947e-10
88318202	chr5:88318202:C:G	5.22784e-25	-1.49917	-1.48928	1.91875e-07	-1.5432	-1.40378	6.12296e-06	-2.09274	-1.50036
88318408	chr5:88318408:T:A	2.30519e-24	-7.58227e-10	-1.5047	8.13647e-07	-7.58227e-10	-1.50229	4.94322e-05	-7.58227e-10	-1.50454
88318472	chr5:88318472:G:C	5.71244e-24	-7.58227e-10	-0.597219	2.24962e-06	-7.58227e-10	-0.485299	0.000128999	-7.58227e-10	-0.545331
88318633	chr5:88318633:G:C	2.34724e-24	-7.58227e-10	-1.48662	8.35195e-07	-7.58227e-10	-1.47615	4.99339e-05	-7.58227e-10	-1.49444
88318867	chr5:88318867:G:A	2.3083e-24	-7.58227e-10	-1.50335	8.11283e-07	-7.58227e-10	-1.5052	4.98476e-05	-7.58227e-10	-1.49617
88319124	chr5:88319124:G:A	9.78379e-25	-2.36172	-4.83947e-10	3.49009e-07	-2.34872	-4.83947e-10	2.42388e-05	-2.21719	-4.83947e-10
88319216	chr5:88319216:T:C	6.77759e-24	-1.23891	0.812663	1.64514e-06	-2.34979	1.55156	4.32795e-05	-2.43806	0.800595
88320179	chr5:88320179:A:G	2.34403e-24	-7.58227e-10	-1.48799	8.46421e-07	-7.58227e-10	-1.4628	5.02523e-05	-7.58227e-10	-1.48808
88320187	chr5:88320187:T:C	2.34428e-24	-7.58227e-10	-1.48789	8.40008e-07	-7.58227e-10	-1.4704	4.99087e-05	-7.58227e-10	-1.49494
88320863	chr5:88320863:G:A	8.86096e-25	-2.4608	-4.83947e-10	3.53769e-07	-2.33517	-4.83947e-10	2.1085e-05	-2.35658	-4.83947e-10
88321056	chr5:88321056:A:G	3.51961e-24	-7.58227e-10	-1.08152	1.43589e-06	-7.58227e-10	-0.934275	7.79816e-05	-7.58227e-10	-1.04867
88321542	chr5:88321542:T:C	2.34303e-24	-7.58227e-10	-1.48842	8.45853e-07	-7.58227e-10	-1.46347	5.02308e-05	-7.58227e-10	-1.48851
88321659	chr5:88321659:C:T	4.72152e-24	-7.58227e-10	-0.787734	1.84287e-06	-7.58227e-10	-0.684736	0.000105124	-7.58227e-10	-0.750001
88322107	chr5:88322107:G:A	2.49324e-24	-7.58227e-10	-1.42628	9.07455e-07	-7.58227e-10	-1.39317	5.2593e-05	-7.58227e-10	-1.44256
88322248	chr5:88322248:A:G	3.77084e-25	-1.97852	-1.33664	1.64939e-07	-1.84479	-1.25345	5.49771e-06	-2.31466	-1.38615
88322911	chr5:88322911:G:C	6.47418e-25	-1.44138	-1.33325	2.10997e-07	-1.80357	-1.04841	8.73604e-06	-1.92129	-1.3164
88323008	chr5:88323008:G:A	3.5499e-25	-2.01318	-1.36235	1.53599e-07	-1.8843	-1.28518	5.26831e-06	-2.33578	-1.40765
88323021	chr5:88323021:A:G	2.09892e-25	-2.50063	-1.40039	7.41353e-08	-2.50161	-1.39632	4.66819e-06	-2.48104	-1.38332
88323151	chr5:88323151:G:A	2.09178e-24	-1.60185	-4.83947e-10	6.96479e-07	-1.65778	-4.83947e-10	5.53493e-05	-1.39147	-4.83947e-10
88323430	chr5:88323430:C:A	2.53999e-24	-7.58227e-10	-1.40771	9.19737e-07	-7.58227e-10	-1.37973	5.40242e-05	-7.58227e-10	-1.41571
88323772	chr5:88323772:C:T	2.60794e-24	-7.58227e-10	-1.3813	8.75701e-07	-7.58227e-10	-1.42879	5.56551e-05	-7.58227e-10	-1.38597
88324140	chr5:88324140:A:G	2.54893e-24	-7.58227e-10	-1.40419	8.82173e-07	-7.58227e-10	-1.42143	5.38637e-05	-7.58227e-10	-1.41868
88324432	chr5:88324432:T:G	6.13957e-25	-1.49306	-1.33464	2.01702e-07	-1.84626	-1.05076	8.3956e-06	-1.95953	-1.31791
88324442	chr5:88324442:G:A	2.38829e-24	-7.58227e-10	-1.46929	8.56637e-07	-7.58227e-10	-1.4508	5.09709e-05	-7.58227e-10	-1.47388
88324717	chr5:88324717:G:A	2.53062e-24	-7.58227e-10	-1.4114	9.15393e-07	-7.58227e-10	-1.38446	5.37966e-05	-7.58227e-10	-1.41993
88324853	chr5:88324853:T:C	2.20352e-25	-2.49649	-1.3559	8.41953e-08	-2.50085	-1.26983	4.58569e-06	-2.47835	-1.40385
88325914	chr5:88325914:C:T	2.31269e-24	-7.58227e-10	-1.50145	8.1139e-07	-7.58227e-10	-1.50507	4.96026e-05	-7.58227e-10	-1.5011
88325963	chr5:88325963:T:C	2.46485e-24	-7.58227e-10	-1.43774	8.88672e-07	-7.58227e-10	-1.41409	5.25033e-05	-7.58227e-10	-1.44426
88327345	chr5:88327345:A:G	9.24849e-25	-2.41799	-4.83947e-10	3.33507e-07	-2.39415	-4.83947e-10	1.91366e-05	-2.45354	-4.83947e-10
88327712	chr5:88327712:T:TG	4.01808e-24	-7.58227e-10	-0.94906	1.27192e-06	-7.58227e-10	-1.05553	8.71486e-05	-7.58227e-10	-0.937524
88327844	chr5:88327844:C:T	1.88823e-25	-2.502	-1.50481	6.69621e-08	-2.49418	-1.50551	4.13578e-06	-2.49033	-1.49513
88328330	chr5:88328330:A:G	2.30497e-24	-7.58227e-10	-1.5048	8.13792e-07	-7.58227e-10	-1.50211	4.94271e-05	-7.58227e-10	-1.50464
88328546	chr5:88328546:T:C	4.2899e-24	-7.58227e-10	-0.883603	1.65905e-06	-7.58227e-10	-0.789817	9.52086e-05	-7.58227e-10	-0.849068
88328804	chr5:88328804:C:T	2.51055e-24	-7.58227e-10	-1.41937	9.07612e-07	-7.58227e-10	-1.393	5.34244e-05	-7.58227e-10	-1.42687
88329049	chr5:88329049:A:G	2.69651e-24	-7.58227e-10	-1.34791	1.04144e-06	-7.58227e-10	-1.25546	5.66023e-05	-7.58227e-10	-1.36909
88329427	chr5:88329427:G:A	1.08409e-24	-1.46475	-0.794381	4.27633e-07	-1.82544	-0.320108	1.4941e-05	-1.94519	-0.755842
88329616	chr5:88329616:A:T	1.85787e-23	-7.58227e-10	0.58215	5.27457e-06	-7.58227e-10	0.366835	0.0004085	-7.58227e-10	0.607354
88329973	chr5:88329973:T:C	3.89233e-24	-7.58227e-10	-0.980857	1.26622e-06	-7.58227e-10	-1.06002	7.89568e-05	-7.58227e-10	-1.03624
88330062	chr5:88330062:A:G	3.54195e-24	-7.58227e-10	-1.07519	1.44498e-06	-7.58227e-10	-0.927968	7.84853e-05	-7.58227e-10	-1.04223
88330224	chr5:88330224:T:C	2.4308e-24	-7.58227e-10	-1.45164	8.96862e-07	-7.58227e-10	-1.40491	5.248e-05	-7.58227e-10	-1.44471
88331380	chr5:88331380:C:T	2.77842e-24	-7.58227e-10	-1.31798	9.52096e-07	-7.58227e-10	-1.34515	5.90544e-05	-7.58227e-10	-1.32668
88331649	chr5:88331649:T:C	3.42195e-24	-7.58227e-10	-1.10966	1.38826e-06	-7.58227e-10	-0.968013	7.57249e-05	-7.58227e-10	-1.07803
88331756	chr5:88331756:A:G	3.56914e-24	-7.58227e-10	-1.06754	1.45856e-06	-7.58227e-10	-0.918611	7.91084e-05	-7.58227e-10	-1.03432
88331873	chr5:88331873:ACTC:A	3.72614e-24	-7.58227e-10	-1.02449	1.53482e-06	-7.58227e-10	-0.867649	8.27449e-05	-7.58227e-10	-0.989377
88331881	chr5:88331881:T:C	3.50884e-24	-7.58227e-10	-1.08458	1.32771e-06	-7.58227e-10	-1.0126	7.62846e-05	-7.58227e-10	-1.07067
88332329	chr5:88332329:T:C	4.57719e-24	-7.58227e-10	-0.818779	1.94279e-06	-7.58227e-10	-0.631935	0.000104004	-7.58227e-10	-0.760712
88332845	chr5:88332845:A:T	2.32515e-24	-7.58227e-10	-1.49608	8.32611e-07	-7.58227e-10	-1.47925	4.98469e-05	-7.58227e-10	-1.49618
88332984	chr5:88332984:T:G	2.09056e-25	-2.46855	-1.43647	7.00503e-08	-2.50777	-1.44683	4.82097e-06	-2.44557	-1.38659
88333547	chr5:88333547:T:A	2.43201e-24	-7.58227e-10	-1.45115	9.18202e-07	-7.58227e-10	-1.3814	5.13128e-05	-7.58227e-10	-1.4672
88333607	chr5:88333607:G:C	3.32693e-24	-7.58227e-10	-1.13781	1.25497e-06	-7.58227e-10	-1.06895	7.22746e-05	-7.58227e-10	-1.12467
88334207	chr5:88334207:G:A	3.5691e-25	-1.99303	-1.3771	1.53965e-07	-1.86069	-1.3064	5.26737e-06	-2.32319	-1.42042
88334321	chr5:88334321:G:A	2.54936e-24	-7.58227e-10	-1.40402	8.57385e-07	-7.58227e-10	-1.44993	5.49828e-05	-7.58227e-10	-1.39812
88334678	chr5:88334678:T:G	2.48299e-24	-7.58227e-10	-1.4304	8.46649e-07	-7.58227e-10	-1.46253	5.32248e-05	-7.58227e-10	-1.43062
88334952	chr5:88334952:A:G	8.05043e-25	-1.52054	-1.03619	2.91614e-07	-1.86845	-0.659933	1.11625e-05	-1.98089	-1.01169
88335072	chr5:88335072:C:T	2.30315e-24	-7.58227e-10	-1.50559	8.11946e-07	-7.58227e-10	-1.50438	4.93851e-05	-7.58227e-10	-1.50549
88335100	chr5:88335100:G:C	2.42745e-24	-7.58227e-10	-1.45302	8.88812e-07	-7.58227e-10	-1.41393	5.20339e-05	-7.58227e-10	-1.45324
88335413	chr5:88335413:G:T	2.41614e-24	-7.58227e-10	-1.45769	8.27629e-07	-7.58227e-10	-1.48525	5.16517e-05	-7.58227e-10	-1.46062
88335683	chr5:88335683:A:T	2.60746e-24	-7.58227e-10	-1.38149	8.97225e-07	-7.58227e-10	-1.40451	5.49496e-05	-7.58227e-10	-1.39872
88335780	chr5:88335780:C:T	2.09664e-25	-2.47148	-1.43064	7.04206e-08	-2.50778	-1.44155	4.83806e-06	-2.44978	-1.37885
88335818	chr5:88335818:G:T	2.41863e-24	-7.58227e-10	-1.45667	8.28189e-07	-7.58227e-10	-1.48458	5.17024e-05	-7.58227e-10	-1.45963
88336315	chr5:88336315:A:C	9.65595e-25	-2.37488	-4.83947e-10	3.44284e-07	-2.36235	-4.83947e-10	2.37905e-05	-2.23585	-4.83947e-10
88337259	chr5:88337259:T:G	2.35187e-24	-7.58227e-10	-1.48465	8.13706e-07	-7.58227e-10	-1.50222	4.98462e-05	-7.58227e-10	-1.4962
88337354	chr5:88337354:T:C	2.45209e-24	-7.58227e-10	-1.44292	8.35869e-07	-7.58227e-10	-1.47535	5.23986e-05	-7.58227e-10	-1.44626
88337941	chr5:88337941:A:G	6.70522e-25	-1.41428	-1.32528	2.18187e-07	-1.78277	-1.03569	8.98181e-06	-1.902	-1.30793
88338352	chr5:88338352:A:G	2.31139e-24	-7.58227e-10	-1.50201	8.17797e-07	-7.58227e-10	-1.4972	4.94796e-05	-7.58227e-10	-1.50358
88338472	chr5:88338472:A:G	5.26757e-25	-1.47923	-1.50165	1.88465e-07	-1.5244	-1.4405	6.16339e-06	-2.08095	-1.50556
88338780	chr5:88338780:G:A	2.12425e-25	-2.46016	-1.42887	7.05904e-08	-2.5072	-1.43972	4.91864e-06	-2.43538	-1.37673
88338853	chr5:88338853:A:G	2.62119e-24	-7.58227e-10	-1.37624	9.53116e-07	-7.58227e-10	-1.34408	5.56815e-05	-7.58227e-10	-1.38549
88338931	chr5:88338931:C:T	3.31185e-23	1.16023	-4.83947e-10	3.49632e-07	-2.34694	-4.83947e-10	1.81286e-05	-2.50765	-4.83947e-10
88340664	chr5:88340664:T:C	4.14453e-24	-7.58227e-10	-0.918076	1.36016e-06	-7.58227e-10	-0.988458	9.87105e-05	-7.58227e-10	-0.812947
88341469	chr5:88341469:C:T	2.4557e-24	-7.58227e-10	-1.44145	8.85823e-07	-7.58227e-10	-1.4173	5.23262e-05	-7.58227e-10	-1.44764
88341632	chr5:88341632:C:T	1.16071e-24	-1.40386	-0.786973	4.54023e-07	-1.77499	-0.310683	1.57518e-05	-1.90042	-0.747768
88341790	chr5:88341790:A:G	3.6429e-24	-7.58227e-10	-1.04708	1.4933e-06	-7.58227e-10	-0.895075	8.07403e-05	-7.58227e-10	-1.0139
88341936	chr5:88341936:G:T	2.33911e-24	-7.58227e-10	-1.49009	8.13623e-07	-7.58227e-10	-1.50232	5.08951e-05	-7.58227e-10	-1.47537
88342309	chr5:88342309:T:C	1.51534e-24	-1.92423	-4.83947e-10	7.91792e-07	-1.52952	-4.83947e-10	4.41453e-05	-1.61765	-4.83947e-10
88342345	chr5:88342345:C:CA	3.8799e-24	-7.58227e-10	-0.984056	1.32342e-06	-7.58227e-10	-1.01584	8.25754e-05	-7.58227e-10	-0.991427
88342807	chr5:88342807:T:G	2.62259e-24	-7.58227e-10	-1.3757	9.53708e-07	-7.58227e-10	-1.34346	5.57103e-05	-7.58227e-10	-1.38497
88342915	chr5:88342915:G:A	2.68311e-24	-7.58227e-10	-1.35289	1.02526e-06	-7.58227e-10	-1.27112	5.43133e-05	-7.58227e-10	-1.41037
88343064	chr5:88343064:A:G	3.61954e-24	-7.58227e-10	-1.05352	1.38312e-06	-7.58227e-10	-0.971721	7.73382e-05	-7.58227e-10	-1.05695
88343366	chr5:88343366:A:G	2.43491e-24	-7.58227e-10	-1.44996	8.98947e-07	-7.58227e-10	-1.40259	5.25743e-05	-7.58227e-10	-1.44291
88343927	chr5:88343927:T:C	4.91439e-24	-7.58227e-10	-0.747699	2.158e-06	-7.58227e-10	-0.526882	0.000110572	-7.58227e-10	-0.699469
88344154	chr5:88344154:A:G	2.08164e-25	-2.47391	-1.43539	7.18455e-08	-2.50761	-1.42169	4.75069e-06	-2.45734	-1.38951
88344203	chr5:88344203:TG:T	2.49647e-24	-7.58227e-10	-1.42499	9.08918e-07	-7.58227e-10	-1.39156	5.26533e-05	-7.58227e-10	-1.44141
88344280	chr5:88344280:C:T	2.32905e-24	-7.58227e-10	-1.4944	8.15181e-07	-7.58227e-10	-1.50041	5.01065e-05	-7.58227e-10	-1.49099
88344484	chr5:88344484:G:A	3.5383e-24	-7.58227e-10	-1.07622	1.44323e-06	-7.58227e-10	-0.92918	7.84003e-05	-7.58227e-10	-1.04331
88345148	chr5:88345148:A:G	2.43033e-24	-7.58227e-10	-1.45184	8.96364e-07	-7.58227e-10	-1.40547	5.24711e-05	-7.58227e-10	-1.44488
88345460	chr5:88345460:G:A	2.42718e-24	-7.58227e-10	-1.45314	8.30148e-07	-7.58227e-10	-1.48221	5.18818e-05	-7.58227e-10	-1.45617
88345874	chr5:88345874:A:T	3.35774e-24	-7.58227e-10	-1.1286	1.26584e-06	-7.58227e-10	-1.06032	7.2948e-05	-7.58227e-10	-1.11539
88346573	chr5:88346573:G:A	2.36951e-24	-7.58227e-10	-1.47718	8.1945e-07	-7.58227e-10	-1.49518	5.07721e-05	-7.58227e-10	-1.47779
88346652	chr5:88346652:A:G	2.90503e-24	-7.58227e-10	-1.27342	1.1442e-06	-7.58227e-10	-1.16135	5.8719e-05	-7.58227e-10	-1.33238
88346666	chr5:88346666:CATAA:C	1.14221e-24	-1.40185	-0.805054	4.4386e-07	-1.77483	-0.333478	1.54626e-05	-1.90016	-0.766551
88346766	chr5:88346766:G:C	3.64763e-24	-7.58227e-10	-1.04579	1.49682e-06	-7.58227e-10	-0.892722	8.0942e-05	-7.58227e-10	-1.01141
88347134	chr5:88347134:A:G	2.82676e-24	-7.58227e-10	-1.30073	9.62749e-07	-7.58227e-10	-1.33402	5.9988e-05	-7.58227e-10	-1.31099
88347695	chr5:88347695:T:C	2.46411e-24	-7.58227e-10	-1.43803	8.89333e-07	-7.58227e-10	-1.41335	5.24967e-05	-7.58227e-10	-1.44439
88348267	chr5:88348267:A:G	4.34697e-24	-7.58227e-10	-0.870385	1.68274e-06	-7.58227e-10	-0.775639	9.65108e-05	-7.58227e-10	-0.835484
88348405	chr5:88348405:C:G	2.62412e-24	-7.58227e-10	-1.37512	9.54319e-07	-7.58227e-10	-1.34282	5.57414e-05	-7.58227e-10	-1.38442
88348493	chr5:88348493:G:A	6.30322e-25	-1.45689	-1.3445	2.04009e-07	-1.81884	-1.06681	8.51759e-06	-1.93488	-1.32813
88348594	chr5:88348594:G:C	2.3238e-24	-7.58227e-10	-1.49666	8.29636e-07	-7.58227e-10	-1.48283	4.97651e-05	-7.58227e-10	-1.49782
88348755	chr5:88348755:C:T	2.30325e-24	-7.58227e-10	-1.50554	8.12152e-07	-7.58227e-10	-1.50413	4.93819e-05	-7.58227e-10	-1.50555
88349064	chr5:88349064:A:G	2.30317e-24	-7.58227e-10	-1.50558	8.12005e-07	-7.58227e-10	-1.50431	4.9384e-05	-7.58227e-10	-1.50551
88349923	chr5:88349923:A:G	3.36001e-24	-7.58227e-10	-1.12792	1.26677e-06	-7.58227e-10	-1.05959	7.29957e-05	-7.58227e-10	-1.11474
88350310	chr5:88350310:A:G	3.65802e-25	-1.99735	-1.34818	1.59324e-07	-1.86618	-1.2667	5.38022e-06	-2.32622	-1.39619
88351281	chr5:88351281:C:G	2.4032e-24	-7.58227e-10	-1.46307	8.99747e-07	-7.58227e-10	-1.4017	5.27456e-05	-7.58227e-10	-1.43966
88351600	chr5:88351600:T:C	2.59529e-24	-7.58227e-10	-1.38617	9.3739e-07	-7.58227e-10	-1.36072	5.4597e-05	-7.58227e-10	-1.40516
88351619	chr5:88351619:A:C	2.34592e-24	-1.48719	-4.83947e-10	9.4886e-07	-1.34856	-4.83947e-10	4.35949e-05	-1.6302	-4.83947e-10
88351641	chr5:88351641:G:A	8.82158e-25	-2.46525	-4.83947e-10	3.51084e-07	-2.34279	-4.83947e-10	2.09566e-05	-2.36269	-4.83947e-10
88353241	chr5:88353241:TTA:T	2.42902e-24	-7.58227e-10	-1.45238	8.95752e-07	-7.58227e-10	-1.40615	5.24395e-05	-7.58227e-10	-1.44548
88353712	chr5:88353712:A:T	1.93976e-25	-2.4941	-1.48578	6.73321e-08	-2.50207	-1.49211	4.34368e-06	-2.47817	-1.45825
88354034	chr5:88354034:G:A	3.94853e-24	-7.58227e-10	-0.966522	1.2935e-06	-7.58227e-10	-1.03871	9.36971e-05	-7.58227e-10	-0.865072
88354062	chr5:88354062:A:G	2.1636e-25	-2.5017	-1.36898	8.33312e-08	-2.49533	-1.28566	4.49556e-06	-2.48721	-1.41484
88354112	chr5:88354112:AT:A	4.81579e-24	-7.58227e-10	-0.767965	2.10972e-06	-7.58227e-10	-0.549508	0.000108238	-7.58227e-10	-0.720806
88354161	chr5:88354161:A:G	1.89914e-23	-7.58227e-10	0.604119	5.37844e-06	-7.58227e-10	0.386337	0.000417652	-7.58227e-10	0.62951
88354544	chr5:88354544:G:A	3.76885e-24	-7.58227e-10	-1.0131	1.55306e-06	-7.58227e-10	-0.855837	8.37239e-05	-7.58227e-10	-0.977615
88354768	chr5:88354768:G:A	1.90636e-25	-2.50013	-1.49713	1.55732e-07	-1.70728	-1.4484	4.74561e-06	-2.34998	-1.49794
88354777	chr5:88354777:T:C	2.30623e-24	-7.58227e-10	-1.50425	8.12237e-07	-7.58227e-10	-1.50402	4.93796e-05	-7.58227e-10	-1.5056
88354784	chr5:88354784:GCTAA:G	2.08011e-25	-2.46752	-1.44251	6.9662e-08	-2.50774	-1.45242	4.79038e-06	-2.44409	-1.39444
88354925	chr5:88354925:G:T	3.72444e-25	-1.98885	-1.33868	1.62654e-07	-1.85713	-1.25506	5.44897e-06	-2.32147	-1.38824
88355165	chr5:88355165:A:G	2.43067e-24	-7.58227e-10	-1.4517	8.96573e-07	-7.58227e-10	-1.40524	5.24767e-05	-7.58227e-10	-1.44477
88355270	chr5:88355270:G:A	2.45543e-24	-7.58227e-10	-1.44156	8.36719e-07	-7.58227e-10	-1.47433	5.24672e-05	-7.58227e-10	-1.44495
88355283	chr5:88355283:G:A	1.70408e-23	-7.58227e-10	0.495745	4.84595e-06	-7.58227e-10	0.282082	0.000374469	-7.58227e-10	0.52037
88355500	chr5:88355500:C:T	5.20746e-24	-7.58227e-10	-0.689773	2.30781e-06	-7.58227e-10	-0.459761	0.000117398	-7.58227e-10	-0.63957
88355831	chr5:88355831:A:G	4.36548e-24	-7.58227e-10	-0.866137	1.55925e-06	-7.58227e-10	-0.851856	9.40376e-05	-7.58227e-10	-0.861444
88356067	chr5:88356067:G:A	3.02755e-24	-7.58227e-10	-1.23211	1.00142e-06	-7.58227e-10	-1.29465	6.4915e-05	-7.58227e-10	-1.23206
88356098	chr5:88356098:T:C	2.31087e-24	-7.58227e-10	-1.50224	8.17512e-07	-7.58227e-10	-1.49755	4.94711e-05	-7.58227e-10	-1.50375
88356255	chr5:88356255:C:T	2.0722e-25	-2.46599	-1.44784	6.93283e-08	-2.50767	-1.45729	4.76489e-06	-2.44227	-1.4016
88356311	chr5:88356311:T:C	3.73443e-25	-1.98047	-1.34438	1.63127e-07	-1.8472	-1.26209	5.45198e-06	-2.31618	-1.39298
88357208	chr5:88357208:A:G	3.70858e-25	-2.00784	-1.32396	1.62027e-07	-1.87896	-1.23709	5.45375e-06	-2.33296	-1.37588
88357349	chr5:88357349:C:A	3.01375e-24	-0.7926	-0.44408	3.9611e-07	-2.26355	0.0414279	1.54913e-05	-2.25143	-0.413432
88357491	chr5:88357491:C:T	5.26533e-24	-7.58227e-10	-0.678721	2.12376e-06	-7.58227e-10	-0.542875	0.00011231	-7.58227e-10	-0.683879
88358087	chr5:88358087:T:C	4.01353e-24	-7.58227e-10	-0.950194	1.54446e-06	-7.58227e-10	-0.861389	8.89082e-05	-7.58227e-10	-0.917535
88358839	chr5:88358839:A:G	3.71009e-25	-1.98545	-1.34594	1.61914e-07	-1.85275	-1.26401	5.42995e-06	-2.31895	-1.39426
88359110	chr5:88359110:A:G	3.05722e-24	-0.792912	-0.429448	4.0258e-07	-2.26456	0.0586387	1.57118e-05	-2.25216	-0.398564
88359845	chr5:88359845:G:A	2.13586e-25	-2.50193	-1.38165	8.20047e-08	-2.49478	-1.30226	4.44648e-06	-2.48802	-1.425
88359964	chr5:88359964:G:A	4.70801e-24	-7.58227e-10	-0.790599	1.83733e-06	-7.58227e-10	-0.687746	0.000104816	-7.58227e-10	-0.752935
88360372	chr5:88360372:C:A	2.3909e-24	-7.58227e-10	-1.46819	8.22009e-07	-7.58227e-10	-1.49207	5.11191e-05	-7.58227e-10	-1.47098
88361021	chr5:88361021:A:G	3.61081e-24	-7.58227e-10	-1.05593	1.47759e-06	-7.58227e-10	-0.905647	8.00694e-05	-7.58227e-10	-1.02225
88361408	chr5:88361408:C:G	2.82413e-24	-7.58227e-10	-1.30167	9.61937e-07	-7.58227e-10	-1.33487	5.99336e-05	-7.58227e-10	-1.3119
88361654	chr5:88361654:C:A	3.74869e-24	-7.58227e-10	-1.01846	1.54523e-06	-7.58227e-10	-0.860886	8.32663e-05	-7.58227e-10	-0.983095
88362234	chr5:88362234:C:A	2.38409e-24	-7.58227e-10	-1.47105	8.20668e-07	-7.58227e-10	-1.4937	5.09802e-05	-7.58227e-10	-1.4737
88362964	chr5:88362964:G:A	2.82413e-24	-7.58227e-10	-1.30167	9.61937e-07	-7.58227e-10	-1.33487	5.99336e-05	-7.58227e-10	-1.3119
88363833	chr5:88363833:T:A	2.46475e-24	-7.58227e-10	-1.43778	8.3876e-07	-7.58227e-10	-1.47189	5.26514e-05	-7.58227e-10	-1.44145
88364163	chr5:88364163:T:G	2.27434e-25	-2.47618	-1.34458	8.51717e-08	-2.5077	-1.25145	4.78843e-06	-2.44634	-1.39259
88364174	chr5:88364174:T:G	2.65664e-24	-7.58227e-10	-1.3628	9.67446e-07	-7.58227e-10	-1.32916	5.6476e-05	-7.58227e-10	-1.37132
88364177	chr5:88364177:T:G	2.4302e-24	-7.58227e-10	-1.45189	8.30913e-07	-7.58227e-10	-1.48129	5.19141e-05	-7.58227e-10	-1.45555
88364300	chr5:88364300:C:T	3.4388e-24	-7.58227e-10	-1.10474	1.29757e-06	-7.58227e-10	-1.03557	7.45101e-05	-7.58227e-10	-1.0942
88364941	chr5:88364941:ATCACAGAATAT:A	4.52805e-24	-7.58227e-10	-0.829575	1.75286e-06	-7.58227e-10	-0.734815	0.000101734	-7.58227e-10	-0.782781
88365589	chr5:88365589:T:C	3.88261e-25	-2.03835	-1.24759	1.71192e-07	-1.91445	-1.14658	5.72758e-06	-2.35236	-1.30749
88365776	chr5:88365776:A:G	2.37565e-25	-2.48316	-1.29402	9.06818e-08	-2.50673	-1.18973	4.94375e-06	-2.45706	-1.34995
88366311	chr5:88366311:A:G	2.30456e-24	-7.58227e-10	-1.50498	8.14719e-07	-7.58227e-10	-1.50097	4.93835e-05	-7.58227e-10	-1.50552
88366503	chr5:88366503:T:C	5.78438e-25	-1.38181	-1.50548	1.99938e-07	-1.43393	-1.47188	6.58599e-06	-2.01897	-1.50122
88367099	chr5:88367099:G:A	8.9373e-25	-2.45222	-4.83947e-10	3.59992e-07	-2.31773	-4.83947e-10	2.14219e-05	-2.34073	-4.83947e-10
88367556	chr5:88367556:T:C	2.56897e-24	-7.58227e-10	-1.39636	9.68656e-07	-7.58227e-10	-1.32791	5.25436e-05	-7.58227e-10	-1.44349
88367793	chr5:88367793:C:T	4.06969e-25	-1.99583	-1.24306	1.80564e-07	-1.86725	-1.14048	5.89406e-06	-2.32798	-1.30321
88368093	chr5:88368093:A:T	4.42894e-24	-0.851706	-4.83947e-10	2.43246e-06	-0.407159	-4.83947e-10	0.000112473	-0.682426	-4.83947e-10
88368102	chr5:88368102:C:A	5.1583e-24	-0.699258	-4.83947e-10	2.07194e-06	-0.567577	-4.83947e-10	8.79789e-05	-0.928042	-4.83947e-10
88368318	chr5:88368318:A:G	2.58825e-24	-7.58227e-10	-1.38888	9.01868e-07	-7.58227e-10	-1.39935	5.66985e-05	-7.58227e-10	-1.36739
88368736	chr5:88368736:G:T	2.82511e-24	-7.58227e-10	-1.30132	9.62235e-07	-7.58227e-10	-1.33456	5.99543e-05	-7.58227e-10	-1.31156
88369020	chr5:88369020:C:T	3.79869e-24	-7.58227e-10	-1.00521	1.56814e-06	-7.58227e-10	-0.846171	8.44172e-05	-7.58227e-10	-0.969368
88369786	chr5:88369786:G:T	2.58203e-24	-1.39129	-4.83947e-10	1.87115e-06	-0.669507	-4.83947e-10	9.1016e-05	-0.894104	-4.83947e-10
88369917	chr5:88369917:A:G	2.16534e-25	-2.41778	-1.4521	7.57312e-08	-2.42569	-1.45094	4.33142e-06	-2.50183	-1.43741
88370488	chr5:88370488:C:G	3.76199e-24	-0.410511	-0.604407	4.64174e-07	-1.98491	-0.0786444	1.60164e-05	-2.05616	-0.575369
88370543	chr5:88370543:G:A	2.33351e-24	-7.58227e-10	-1.49249	8.15145e-07	-7.58227e-10	-1.50045	5.02303e-05	-7.58227e-10	-1.48852
88370646	chr5:88370646:C:T	2.4387e-24	-7.58227e-10	-1.4484	8.32551e-07	-7.58227e-10	-1.47932	5.21062e-05	-7.58227e-10	-1.45185
88370824	chr5:88370824:G:T	5.6025e-25	-1.42614	-1.4931	2.04205e-07	-1.4785	-1.40619	6.37542e-06	-2.05027	-1.50242
88371049	chr5:88371049:C:A	2.72331e-24	-7.58227e-10	-1.33802	9.94222e-07	-7.58227e-10	-1.30186	5.7832e-05	-7.58227e-10	-1.3476
88371288	chr5:88371288:G:C	2.54359e-24	-7.58227e-10	-1.40629	9.56379e-07	-7.58227e-10	-1.34066	5.21546e-05	-7.58227e-10	-1.45093
88372022	chr5:88372022:A:G	6.27801e-22	-7.58227e-10	4.10236	0.000206873	-7.58227e-10	4.03604	0.0236958	-7.58227e-10	4.66791
88372285	chr5:88372285:A:G	6.41381e-24	-7.58227e-10	-0.481412	3.55062e-06	-7.58227e-10	-0.0289384	0.000131399	-7.58227e-10	-0.526901
88372432	chr5:88372432:G:C	2.50898e-24	-7.58227e-10	-1.41999	8.61443e-07	-7.58227e-10	-1.44521	5.4895e-05	-7.58227e-10	-1.39972
88372466	chr5:88372466:A:G	2.49524e-24	-7.58227e-10	-1.42548	8.4612e-07	-7.58227e-10	-1.46316	5.32805e-05	-7.58227e-10	-1.42957
88372547	chr5:88372547:G:C	1.11648e-22	-7.58227e-10	2.37548	3.32603e-05	-7.58227e-10	2.2083	0.00381797	-7.58227e-10	2.84233
88373150	chr5:88373150:A:G	3.4649e-24	-1.09718	-4.83947e-10	1.44357e-06	-0.928942	-4.83947e-10	6.30009e-05	-1.26199	-4.83947e-10
88373896	chr5:88373896:G:A	3.086e-24	-7.58227e-10	-1.21299	1.15567e-06	-7.58227e-10	-1.15138	6.24786e-05	-7.58227e-10	-1.27032
88374403	chr5:88374403:A:G	2.47723e-24	-7.58227e-10	-1.43273	8.9468e-07	-7.58227e-10	-1.40735	5.2799e-05	-7.58227e-10	-1.43865
88375013	chr5:88375013:A:G	2.50494e-24	-7.58227e-10	-1.4216	8.65847e-07	-7.58227e-10	-1.44011	5.29987e-05	-7.58227e-10	-1.43487
88375626	chr5:88375626:T:C	2.48493e-24	-7.58227e-10	-1.42962	8.43542e-07	-7.58227e-10	-1.46621	5.30618e-05	-7.58227e-10	-1.43368
88375724	chr5:88375724:T:C	4.23001e-24	-7.58227e-10	-0.897661	1.56152e-06	-7.58227e-10	-0.850402	0.000107261	-7.58227e-10	-0.729872
88375973	chr5:88375973:G:A	2.50526e-24	-7.58227e-10	-1.42147	9.0676e-07	-7.58227e-10	-1.39394	5.33918e-05	-7.58227e-10	-1.42748
88376123	chr5:88376123:T:C	2.35923e-24	-7.58227e-10	-1.48153	8.22696e-07	-7.58227e-10	-1.49123	5.06623e-05	-7.58227e-10	-1.47996
88376181	chr5:88376181:T:C	2.47435e-24	-7.58227e-10	-1.43389	9.17091e-07	-7.58227e-10	-1.38261	5.34699e-05	-7.58227e-10	-1.42602
88376474	chr5:88376474:A:T	4.45722e-24	-7.58227e-10	-0.84534	1.42273e-06	-7.58227e-10	-0.943485	8.97893e-05	-7.58227e-10	-0.907673
88376887	chr5:88376887:A:G	2.05174e-25	-2.43492	-1.48884	6.78956e-08	-2.5025	-1.48335	4.63115e-06	-2.40863	-1.46371
88377014	chr5:88377014:T:C	2.43729e-24	-7.58227e-10	-1.44898	9.00059e-07	-7.58227e-10	-1.40136	5.26292e-05	-7.58227e-10	-1.44187
88377465	chr5:88377465:C:T	3.02878e-24	-7.58227e-10	-1.2317	1.03218e-06	-7.58227e-10	-1.26439	6.42703e-05	-7.58227e-10	-1.24204
88377810	chr5:88377810:A:G	3.56887e-24	-7.58227e-10	-1.06762	1.4575e-06	-7.58227e-10	-0.919337	7.91088e-05	-7.58227e-10	-1.03432
88378072	chr5:88378072:G:C	2.51214e-24	-7.58227e-10	-1.41873	8.5027e-07	-7.58227e-10	-1.45826	5.36276e-05	-7.58227e-10	-1.42307
88378156	chr5:88378156:G:T	2.43555e-24	-7.58227e-10	-1.44969	8.99182e-07	-7.58227e-10	-1.40233	5.25895e-05	-7.58227e-10	-1.44262
88378229	chr5:88378229:G:A	2.3123e-24	-7.58227e-10	-1.50162	8.11314e-07	-7.58227e-10	-1.50516	4.96896e-05	-7.58227e-10	-1.49934
88378548	chr5:88378548:G:C	5.82192e-24	-7.58227e-10	-0.578236	2.27717e-06	-7.58227e-10	-0.473127	0.000133854	-7.58227e-10	-0.50839
88378934	chr5:88378934:G:A	3.60684e-24	-7.58227e-10	-1.05703	1.37782e-06	-7.58227e-10	-0.975559	7.70675e-05	-7.58227e-10	-1.06046
88379568	chr5:88379568:C:T	2.32623e-24	-7.58227e-10	-1.49562	8.11815e-07	-7.58227e-10	-1.50454	5.04957e-05	-7.58227e-10	-1.48325
88380622	chr5:88380622:C:T	2.32324e-24	-7.58227e-10	-1.4969	8.13085e-07	-7.58227e-10	-1.50298	4.99731e-05	-7.58227e-10	-1.49366
88381015	chr5:88381015:C:A	1.6791e-23	-7.58227e-10	0.480976	4.7982e-06	-7.58227e-10	0.27218	0.000368991	-7.58227e-10	0.505635
88381968	chr5:88381968:T:G	3.65221e-24	-7.58227e-10	-1.04453	1.49676e-06	-7.58227e-10	-0.892759	8.10263e-05	-7.58227e-10	-1.01037
88382031	chr5:88382031:C:T	1.06258e-24	-0.891735	-1.38743	3.58257e-07	-1.35078	-0.971788	1.21519e-05	-1.52005	-1.3876
88382342	chr5:88382342:T:C	2.4553e-24	-7.58227e-10	-1.44161	8.36418e-07	-7.58227e-10	-1.47469	5.24446e-05	-7.58227e-10	-1.44538
88382633	chr5:88382633:G:T	1.6791e-23	-7.58227e-10	0.480976	4.7982e-06	-7.58227e-10	0.27218	0.000368991	-7.58227e-10	0.505635
88382680	chr5:88382680:T:C	2.43555e-24	-7.58227e-10	-1.44969	8.99182e-07	-7.58227e-10	-1.40233	5.25895e-05	-7.58227e-10	-1.44262
88382684	chr5:88382684:G:A	8.53743e-25	-2.49799	-4.83947e-10	4.36049e-07	-2.12606	-4.83947e-10	1.8971e-05	-2.46223	-4.83947e-10
88382768	chr5:88382768:C:T	7.07346e-25	-1.22957	-1.45653	2.01321e-07	-1.62819	-1.27072	8.99767e-06	-1.76025	-1.44792
88382815	chr5:88382815:T:C	5.39091e-25	-1.45326	-1.50447	1.91429e-07	-1.49721	-1.45209	6.25118e-06	-2.06725	-1.50512
88383345	chr5:88383345:A:G	2.44525e-24	-7.58227e-10	-1.44572	9.06282e-07	-7.58227e-10	-1.39447	5.2862e-05	-7.58227e-10	-1.43745
88383508	chr5:88383508:C:A	5.6537e-25	-1.40614	-1.504	2.0103e-07	-1.45119	-1.44917	6.44477e-06	-2.03651	-1.50536
88383554	chr5:88383554:C:T	3.60684e-24	-7.58227e-10	-1.05703	1.37782e-06	-7.58227e-10	-0.975559	7.70675e-05	-7.58227e-10	-1.06046
88383608	chr5:88383608:C:A	2.31321e-24	-7.58227e-10	-1.50123	8.11422e-07	-7.58227e-10	-1.50503	4.97139e-05	-7.58227e-10	-1.49885
88383625	chr5:88383625:C:G	4.04734e-25	-2.07701	-1.16738	1.80201e-07	-1.959	-1.05074	6.01365e-06	-2.37508	-1.23603
88383923	chr5:88383923:T:C	2.48675e-24	-7.58227e-10	-1.42889	8.4399e-07	-7.58227e-10	-1.46568	5.31e-05	-7.58227e-10	-1.43296
88384358	chr5:88384358:G:A	1.60792e-23	0.437659	-4.83947e-10	3.18487e-07	-2.44024	-4.83947e-10	1.86276e-05	-2.48049	-4.83947e-10
88384773	chr5:88384773:G:A	1.11926e-24	-2.2272	-4.83947e-10	6.35866e-07	-1.74883	-4.83947e-10	2.37871e-05	-2.236	-4.83947e-10
88385177	chr5:88385177:A:G	5.69944e-25	-1.43649	-1.4656	1.66779e-07	-1.79631	-1.29083	7.45522e-06	-1.93788	-1.45834
88385248	chr5:88385248:C:A	3.40434e-24	-7.58227e-10	-1.11481	1.11272e-06	-7.58227e-10	-1.18926	7.31273e-05	-7.58227e-10	-1.11294
88385262	chr5:88385262:G:A	2.35965e-24	-7.58227e-10	-1.48135	8.15164e-07	-7.58227e-10	-1.50043	5.04787e-05	-7.58227e-10	-1.48359
88385282	chr5:88385282:G:A	2.32704e-24	-7.58227e-10	-1.49527	8.26011e-07	-7.58227e-10	-1.48721	4.96414e-05	-7.58227e-10	-1.50031
88385492	chr5:88385492:G:A	7.8076e-24	-7.58227e-10	-0.284768	3.10568e-06	-7.58227e-10	-0.16283	0.000181322	-7.58227e-10	-0.204862
88385944	chr5:88385944:C:T	2.46306e-24	-7.58227e-10	-1.43846	8.89207e-07	-7.58227e-10	-1.41349	5.25324e-05	-7.58227e-10	-1.44371
88386213	chr5:88386213:G:A	8.97928e-25	-1.34994	-1.09759	3.17176e-07	-1.72669	-0.717674	1.16267e-05	-1.88055	-1.07129
88387060	chr5:88387060:C:G	4.26755e-25	-1.6875	-1.50391	1.53436e-07	-1.72217	-1.44836	5.32473e-06	-2.22741	-1.50537
88387170	chr5:88387170:G:A	2.30991e-24	-7.58227e-10	-1.50266	8.11083e-07	-7.58227e-10	-1.50545	4.96202e-05	-7.58227e-10	-1.50074
88387178	chr5:88387178:A:T	3.63168e-24	-7.58227e-10	-1.05017	1.48718e-06	-7.58227e-10	-0.899181	8.05525e-05	-7.58227e-10	-1.01623
88387435	chr5:88387435:C:T	2.48393e-24	-7.58227e-10	-1.43002	8.43299e-07	-7.58227e-10	-1.4665	5.30412e-05	-7.58227e-10	-1.43407
88387900	chr5:88387900:G:A	1.94658e-25	-2.49647	-1.4799	1.65258e-07	-1.68377	-1.41254	4.88359e-06	-2.33855	-1.48071
88387912	chr5:88387912:A:G	2.59955e-24	-7.58227e-10	-1.38453	8.94091e-07	-7.58227e-10	-1.40801	5.48546e-05	-7.58227e-10	-1.40045
88387989	chr5:88387989:T:G	2.32081e-24	-7.58227e-10	-1.49795	8.12573e-07	-7.58227e-10	-1.50361	4.9901e-05	-7.58227e-10	-1.4951
88388352	chr5:88388352:A:G	2.94392e-24	-7.58227e-10	-1.26012	9.89015e-07	-7.58227e-10	-1.30711	6.65626e-05	-7.58227e-10	-1.207
88388627	chr5:88388627:G:A	2.65952e-24	-7.58227e-10	-1.36172	9.69056e-07	-7.58227e-10	-1.32749	5.65464e-05	-7.58227e-10	-1.37008
88389608	chr5:88389608:CT:C	3.29243e-24	-7.58227e-10	-1.14824	1.269e-06	-7.58227e-10	-1.05783	7.32785e-05	-7.58227e-10	-1.11087
88390800	chr5:88390800:G:A	2.90444e-24	-7.58227e-10	-1.27363	9.86485e-07	-7.58227e-10	-1.30967	6.15979e-05	-7.58227e-10	-1.28451
88390822	chr5:88390822:A:C	2.96239e-24	-7.58227e-10	-1.25387	1.12255e-06	-7.58227e-10	-1.18046	6.5488e-05	-7.58227e-10	-1.22327
88391071	chr5:88391071:T:A	2.31259e-24	-7.58227e-10	-1.5015	8.11347e-07	-7.58227e-10	-1.50512	4.96975e-05	-7.58227e-10	-1.49918
88391076	chr5:88391076:A:C	3.05445e-24	-7.58227e-10	-1.22326	1.21393e-06	-7.58227e-10	-1.1022	6.7251e-05	-7.58227e-10	-1.19671
88393336	chr5:88393336:G:A	1.50937e-24	-1.92817	-4.83947e-10	5.37855e-07	-1.91623	-4.83947e-10	2.51216e-05	-2.18141	-4.83947e-10
88393425	chr5:88393425:T:C	3.02425e-24	-7.58227e-10	-1.2332	1.12841e-06	-7.58227e-10	-1.17525	6.57816e-05	-7.58227e-10	-1.2188
88393514	chr5:88393514:C:T	3.04576e-24	-7.58227e-10	-1.22611	1.20962e-06	-7.58227e-10	-1.10576	6.71414e-05	-7.58227e-10	-1.19834
88394130	chr5:88394130:G:T	5.04833e-25	-1.91538	-1.10802	2.18354e-07	-1.77813	-1.03957	7.01284e-06	-2.27553	-1.18187
88395410	chr5:88395410:T:C	4.53373e-24	-7.58227e-10	-0.82832	1.41921e-06	-7.58227e-10	-0.945961	8.86237e-05	-7.58227e-10	-0.92074
88395551	chr5:88395551:G:A	3.2559e-24	-7.58227e-10	-1.1594	1.30959e-06	-7.58227e-10	-1.02635	7.19049e-05	-7.58227e-10	-1.12979
88395708	chr5:88395708:A:G	3.2343e-24	-7.58227e-10	-1.16605	1.29878e-06	-7.58227e-10	-1.03464	7.14103e-05	-7.58227e-10	-1.1367
88396001	chr5:88396001:A:C	2.01683e-24	-1.63834	-4.83947e-10	6.7111e-07	-1.69488	-4.83947e-10	5.30934e-05	-1.43309	-4.83947e-10
88396282	chr5:88396282:G:A	2.51668e-24	-7.58227e-10	-1.41693	9.11638e-07	-7.58227e-10	-1.38857	5.3637e-05	-7.58227e-10	-1.4229
88397744	chr5:88397744:C:T	4.75583e-25	-1.95318	-1.1299	2.15486e-07	-1.82251	-1.00841	6.68243e-06	-2.30404	-1.20161
88397820	chr5:88397820:G:C	8.23006e-25	-1.46089	-1.07377	2.97843e-07	-1.82146	-0.68579	1.09366e-05	-1.96754	-1.04549
88398962	chr5:88398962:A:G	3.21086e-24	-7.58227e-10	-1.17333	1.05423e-06	-7.58227e-10	-1.24326	6.89416e-05	-7.58227e-10	-1.17188
88400266	chr5:88400266:TAGAA:T	2.36915e-24	-7.58227e-10	-1.47733	8.24189e-07	-7.58227e-10	-1.48942	5.10875e-05	-7.58227e-10	-1.4716
88401026	chr5:88401026:G:A	8.38504e-25	-1.49658	-1.01942	3.13401e-07	-1.84973	-0.606602	1.12712e-05	-1.99262	-0.990265
88401265	chr5:88401265:G:A	1.57733e-23	-7.58227e-10	0.418453	4.78798e-06	-7.58227e-10	0.270046	0.000426125	-7.58227e-10	0.649595
88401273	chr5:88401273:G:A	2.45481e-24	-7.58227e-10	-1.44182	8.4422e-07	-7.58227e-10	-1.4654	5.36681e-05	-7.58227e-10	-1.42232
88401636	chr5:88401636:G:A	2.58875e-24	-7.58227e-10	-1.38869	9.59509e-07	-7.58227e-10	-1.3374	5.56393e-05	-7.58227e-10	-1.38625
88401716	chr5:88401716:C:T	4.67548e-25	-1.61172	-1.4884	1.73051e-07	-1.64965	-1.40058	5.58611e-06	-2.18509	-1.49976
88401855	chr5:88401855:C:T	3.7335e-24	-7.58227e-10	-1.02252	1.43082e-06	-7.58227e-10	-0.937816	8.25116e-05	-7.58227e-10	-0.9922
88401898	chr5:88401898:T:C	1.25168e-24	-2.11538	-4.83947e-10	3.05134e-07	-2.48307	-4.83947e-10	2.39154e-05	-2.23062	-4.83947e-10
88402612	chr5:88402612:C:T	8.94244e-25	-2.45164	-4.83947e-10	2.97685e-07	-2.50778	-4.83947e-10	1.81774e-05	-2.50496	-4.83947e-10
88402882	chr5:88402882:G:A	2.04115e-25	-2.50313	-1.4258	7.45063e-08	-2.49261	-1.40032	4.27519e-06	-2.49107	-1.46124
88404598	chr5:88404598:C:T	1.65422e-24	-0.745868	-1.09067	2.07159e-06	-0.124791	-0.442955	1.45755e-05	-1.67001	-1.05578
88405100	chr5:88405100:A:AT	1.1781e-24	-2.17596	-4.83947e-10	6.83001e-07	-1.67732	-4.83947e-10	2.47796e-05	-2.19512	-4.83947e-10
88405236	chr5:88405236:A:G	2.61371e-24	-7.58227e-10	-1.3791	9.4858e-07	-7.58227e-10	-1.34885	5.54282e-05	-7.58227e-10	-1.39005
88405406	chr5:88405406:C:T	2.5015e-25	-2.49267	-1.23288	9.8246e-08	-2.50356	-1.11278	5.15006e-06	-2.47027	-1.29586
88405723	chr5:88405723:G:T	2.56745e-24	-7.58227e-10	-1.39695	9.2983e-07	-7.58227e-10	-1.36882	5.44926e-05	-7.58227e-10	-1.40707
88406093	chr5:88406093:T:C	2.30893e-24	-7.58227e-10	-1.50308	8.11308e-07	-7.58227e-10	-1.50517	4.95131e-05	-7.58227e-10	-1.5029
88406189	chr5:88406189:C:T	1.28342e-24	-2.09034	-4.83947e-10	4.64996e-07	-2.06179	-4.83947e-10	2.33309e-05	-2.25536	-4.83947e-10
88406245	chr5:88406245:A:G	3.08321e-24	-7.58227e-10	-1.21389	1.15879e-06	-7.58227e-10	-1.14869	6.61491e-05	-7.58227e-10	-1.21323
88407116	chr5:88407116:A:T	2.57052e-24	-7.58227e-10	-1.39576	8.70756e-07	-7.58227e-10	-1.43446	5.50501e-05	-7.58227e-10	-1.3969
88407268	chr5:88407268:A:G	2.07287e-25	-2.50009	-1.41343	7.54384e-08	-2.49695	-1.38355	4.35461e-06	-2.48595	-1.44795
88407282	chr5:88407282:C:G	5.54546e-25	-1.51864	-1.41083	2.20637e-07	-1.56191	-1.24539	6.26922e-06	-2.13098	-1.43851
88407499	chr5:88407499:AG:A	2.52645e-24	-1.29361	-0.119434	4.4754e-07	-2.48494	0.384887	1.61786e-05	-2.50745	-0.113997
88407679	chr5:88407679:T:C	1.9737e-25	-2.4946	-1.46793	7.03412e-08	-2.50189	-1.44857	4.21084e-06	-2.47685	-1.49063
88407680	chr5:88407680:G:A	2.30919e-24	-7.58227e-10	-1.50297	8.10989e-07	-7.58227e-10	-1.50556	4.95999e-05	-7.58227e-10	-1.50115
88408187	chr5:88408187:T:C	1.97823e-25	-2.49635	-1.46389	7.07564e-08	-2.50068	-1.44389	4.21115e-06	-2.47944	-1.48797
88408852	chr5:88408852:T:A	2.3161e-24	-7.58227e-10	-1.49998	8.11812e-07	-7.58227e-10	-1.50455	4.97873e-05	-7.58227e-10	-1.49738
88408876	chr5:88408876:T:C	2.52472e-24	-7.58227e-10	-1.41374	8.73746e-07	-7.58227e-10	-1.43103	5.34513e-05	-7.58227e-10	-1.42637
88409022	chr5:88409022:G:T	2.23632e-25	-2.49256	-1.34506	7.85994e-08	-2.50319	-1.33626	4.61639e-06	-2.47493	-1.4006
88409066	chr5:88409066:C:T	3.13395e-24	-7.58227e-10	-1.19757	1.03182e-06	-7.58227e-10	-1.26474	6.73123e-05	-7.58227e-10	-1.1958
88409451	chr5:88409451:C:G	4.38521e-25	-1.66457	-1.49964	1.5853e-07	-1.7088	-1.42907	5.35487e-06	-2.22198	-1.50515
88409465	chr5:88409465:T:C	4.99668e-25	-1.83912	-1.19455	2.40815e-07	-1.68391	-1.03588	6.76589e-06	-2.23245	-1.26079
88409655	chr5:88409655:C:T	1.40207e-24	-2.00192	-4.83947e-10	5.19979e-07	-1.95003	-4.83947e-10	2.7986e-05	-2.07343	-4.83947e-10
88410042	chr5:88410042:G:T	2.75552e-24	-7.58227e-10	-1.32626	1.0652e-06	-7.58227e-10	-1.2329	5.79851e-05	-7.58227e-10	-1.34495
88410180	chr5:88410180:G:A	3.5895e-24	-7.58227e-10	-1.06185	1.3671e-06	-7.58227e-10	-0.983373	7.07798e-05	-7.58227e-10	-1.14557
88410843	chr5:88410843:T:C	3.69288e-24	-7.58227e-10	-1.03346	1.5175e-06	-7.58227e-10	-0.878996	8.20446e-05	-7.58227e-10	-0.997876
88410864	chr5:88410864:A:G	2.30533e-25	-2.37616	-1.43106	7.38331e-08	-2.45928	-1.44273	5.16101e-06	-2.30105	-1.46295
88411009	chr5:88411009:A:T	2.73689e-24	-7.58227e-10	-1.33304	9.34956e-07	-7.58227e-10	-1.36332	5.80544e-05	-7.58227e-10	-1.34376
88412203	chr5:88412203:G:A	4.13926e-24	-7.58227e-10	-0.919348	1.58591e-06	-7.58227e-10	-0.834903	9.13866e-05	-7.58227e-10	-0.89004
88412285	chr5:88412285:C:T	4.18148e-24	-7.58227e-10	-0.909201	1.60242e-06	-7.58227e-10	-0.824545	9.23291e-05	-7.58227e-10	-0.87978
88412379	chr5:88412379:G:A	2.29988e-25	-2.40341	-1.40618	7.66589e-08	-2.47375	-1.3907	5.11417e-06	-2.32691	-1.44621
88412725	chr5:88412725:C:A	2.34374e-24	-7.58227e-10	-1.48812	8.17468e-07	-7.58227e-10	-1.49761	5.04707e-05	-7.58227e-10	-1.48375
88412987	chr5:88412987:A:G	6.00098e-24	-7.58227e-10	-0.547943	2.38192e-06	-7.58227e-10	-0.428153	0.000134452	-7.58227e-10	-0.50393
88413054	chr5:88413054:A:T	4.01945e-24	-7.58227e-10	-0.948721	1.53611e-06	-7.58227e-10	-0.866807	8.86662e-05	-7.58227e-10	-0.92026
88413358	chr5:88413358:G:T	2.5501e-24	-7.58227e-10	-1.40373	9.25436e-07	-7.58227e-10	-1.37355	5.40391e-05	-7.58227e-10	-1.41543
88413402	chr5:88413402:A:G	8.46735e-25	-2.50623	-4.83947e-10	3.32229e-07	-2.39799	-4.83947e-10	1.92443e-05	-2.44793	-4.83947e-10
88413416	chr5:88413416:T:G	3.41159e-24	-7.58227e-10	-1.11269	1.29567e-06	-7.58227e-10	-1.03704	7.32103e-05	-7.58227e-10	-1.1118
88414221	chr5:88414221:A:T	3.15352e-25	-2.12106	-1.37288	1.17671e-07	-2.07003	-1.36589	4.7985e-06	-2.41872	-1.41812
88415497	chr5:88415497:C:T	2.33385e-24	-7.58227e-10	-1.49235	8.15058e-07	-7.58227e-10	-1.50056	5.02298e-05	-7.58227e-10	-1.48853
88415802	chr5:88415802:G:C	8.87831e-25	-2.45884	-4.83947e-10	3.07123e-07	-2.47657	-4.83947e-10	2.01954e-05	-2.39968	-4.83947e-10
88415896	chr5:88415896:G:A	2.31638e-24	-7.58227e-10	-1.49986	8.11769e-07	-7.58227e-10	-1.5046	4.97902e-05	-7.58227e-10	-1.49732
88415983	chr5:88415983:G:A	2.31323e-24	-7.58227e-10	-1.50122	8.11318e-07	-7.58227e-10	-1.50516	4.9708e-05	-7.58227e-10	-1.49897
88416330	chr5:88416330:G:A	2.31319e-24	-7.58227e-10	-1.50124	8.11315e-07	-7.58227e-10	-1.50516	4.97071e-05	-7.58227e-10	-1.49899
88416702	chr5:88416702:C:A	6.33364e-25	-1.66532	-1.13125	2.32242e-07	-1.99604	-0.759996	8.85701e-06	-2.11889	-1.10504
88417014	chr5:88417014:A:G	4.876e-25	-1.57514	-1.48299	1.40681e-07	-1.92004	-1.33728	6.5724e-06	-2.0453	-1.47696
88417096	chr5:88417096:G:A	1.54761e-24	-0.442204	-1.46095	3.62336e-07	-0.950236	-1.36101	8.40779e-06	-1.79604	-1.47994
88417305	chr5:88417305:T:A	2.30937e-24	-7.58227e-10	-1.50289	8.11e-07	-7.58227e-10	-1.50555	4.96035e-05	-7.58227e-10	-1.50108
88417416	chr5:88417416:A:T	1.77622e-23	-7.58227e-10	0.537208	5.51154e-06	-7.58227e-10	0.410783	0.000385676	-7.58227e-10	0.54986
88418042	chr5:88418042:T:A	2.30717e-24	-7.58227e-10	-1.50384	8.10962e-07	-7.58227e-10	-1.5056	4.95411e-05	-7.58227e-10	-1.50234
88418547	chr5:88418547:A:G	3.1729e-24	-7.58227e-10	-1.18522	1.19369e-06	-7.58227e-10	-1.11901	6.80508e-05	-7.58227e-10	-1.18488
88418887	chr5:88418887:A:G	6.02814e-25	-2.30839	-0.537626	2.22692e-07	-2.26035	-0.537681	1.03466e-05	-2.50372	-0.564761
88419422	chr5:88419422:T:C	2.57667e-25	-2.37278	-1.32317	8.53607e-08	-2.45535	-1.30158	5.69892e-06	-2.28587	-1.37899
88419510	chr5:88419510:A:G	2.30717e-24	-7.58227e-10	-1.50384	8.10962e-07	-7.58227e-10	-1.5056	4.95411e-05	-7.58227e-10	-1.50234
88420126	chr5:88420126:G:A	2.31739e-24	-7.58227e-10	-1.49942	8.11957e-07	-7.58227e-10	-1.50437	4.98189e-05	-7.58227e-10	-1.49675
88420376	chr5:88420376:G:A	5.39397e-25	-2.17667	-0.780495	2.22422e-07	-2.14702	-0.652218	7.92155e-06	-2.45531	-0.880245
88420596	chr5:88420596:T:G	3.29357e-24	-7.58227e-10	-1.14789	1.32631e-06	-7.58227e-10	-1.01366	7.28678e-05	-7.58227e-10	-1.11649
88420801	chr5:88420801:G:T	5.73178e-24	-7.58227e-10	-0.593839	2.27597e-06	-7.58227e-10	-0.473655	0.000128446	-7.58227e-10	-0.549629
88421362	chr5:88421362:A:C	1.82369e-23	-7.58227e-10	0.563583	5.67013e-06	-7.58227e-10	0.43915	0.000395655	-7.58227e-10	0.575403
88422119	chr5:88422119:G:A	2.31697e-24	-7.58227e-10	-1.49961	8.11892e-07	-7.58227e-10	-1.50445	4.98078e-05	-7.58227e-10	-1.49697
88422234	chr5:88422234:C:T	2.32786e-24	-7.58227e-10	-1.49491	8.12004e-07	-7.58227e-10	-1.50431	4.98567e-05	-7.58227e-10	-1.49599
88422879	chr5:88422879:T:C	2.60621e-25	-2.22952	-1.45504	7.95678e-08	-2.36162	-1.46558	6.02166e-06	-2.12521	-1.48457
88423533	chr5:88423533:T:A	8.57129e-25	-2.49403	-4.83947e-10	4.28845e-07	-2.14272	-4.83947e-10	1.88472e-05	-2.46878	-4.83947e-10
88423605	chr5:88423605:C:T	2.31209e-24	-7.58227e-10	-1.50171	8.28169e-07	-7.58227e-10	-1.4846	4.96781e-05	-7.58227e-10	-1.49958
88423638	chr5:88423638:G:T	1.19432e-24	-2.16229	-4.83947e-10	3.72638e-07	-2.28321	-4.83947e-10	2.28735e-05	-2.27516	-4.83947e-10
88423676	chr5:88423676:A:G	2.30365e-24	-7.58227e-10	-1.50537	8.11693e-07	-7.58227e-10	-1.50469	4.94254e-05	-7.58227e-10	-1.50467
88424127	chr5:88424127:C:T	2.31443e-24	-7.58227e-10	-1.5007	8.11487e-07	-7.58227e-10	-1.50495	4.97418e-05	-7.58227e-10	-1.49829
88424517	chr5:88424517:T:C	2.39366e-24	-7.58227e-10	-1.46704	8.63274e-07	-7.58227e-10	-1.44308	5.09916e-05	-7.58227e-10	-1.47348
88424724	chr5:88424724:A:G	2.55918e-25	-2.35587	-1.3469	8.40465e-08	-2.44646	-1.32599	5.70073e-06	-2.26572	-1.39883
88425703	chr5:88425703:T:A	3.00842e-25	-2.2316	-1.30944	1.10995e-07	-2.19582	-1.29851	4.80064e-06	-2.47083	-1.36556
88425720	chr5:88425720:A:G	2.95251e-25	-2.24139	-1.31841	1.08831e-07	-2.20627	-1.30774	4.74734e-06	-2.47441	-1.37314
88425857	chr5:88425857:T:A	8.50936e-24	-7.58227e-10	-0.198698	2.70776e-06	-7.58227e-10	-0.299941	0.000178902	-7.58227e-10	-0.218302
88426336	chr5:88426336:A:C	2.30484e-24	-7.58227e-10	-1.50486	8.11197e-07	-7.58227e-10	-1.50531	4.94688e-05	-7.58227e-10	-1.5038
88427212	chr5:88427212:G:C	1.5404e-24	-1.90783	-4.83947e-10	5.72498e-07	-1.85381	-4.83947e-10	3.04619e-05	-1.98866	-4.83947e-10
88428163	chr5:88428163:C:T	2.79018e-24	-7.58227e-10	-1.31376	9.6383e-07	-7.58227e-10	-1.3329	5.95107e-05	-7.58227e-10	-1.31898
88428453	chr5:88428453:G:T	2.36179e-24	-7.58227e-10	-1.48045	8.5736e-07	-7.58227e-10	-1.44996	5.08944e-05	-7.58227e-10	-1.47539
88428788	chr5:88428788:G:T	2.84946e-25	-2.25667	-1.33865	1.0484e-07	-2.22233	-1.32905	4.64356e-06	-2.47945	-1.39021
88428969	chr5:88428969:C:T	2.98587e-24	-7.58227e-10	-1.24597	1.1302e-06	-7.58227e-10	-1.17366	6.44341e-05	-7.58227e-10	-1.2395
88429498	chr5:88429498:A:G	2.61606e-25	-2.32481	-1.35597	8.48978e-08	-2.42644	-1.33593	5.87479e-06	-2.22821	-1.40626
88429570	chr5:88429570:A:G	2.30458e-24	-7.58227e-10	-1.50497	8.11257e-07	-7.58227e-10	-1.50523	4.94604e-05	-7.58227e-10	-1.50397
88430746	chr5:88430746:G:A	1.57263e-24	-1.88712	-4.83947e-10	4.70344e-07	-2.05035	-4.83947e-10	2.64716e-05	-2.12907	-4.83947e-10
88431287	chr5:88431287:T:C	3.4637e-24	-1.09753	-4.83947e-10	1.4218e-06	-0.944136	-4.83947e-10	6.15213e-05	-1.28575	-4.83947e-10
88432607	chr5:88432607:CTTT:C	2.82462e-24	-7.58227e-10	-1.30149	9.93603e-07	-7.58227e-10	-1.30248	6.26105e-05	-7.58227e-10	-1.26821
88432818	chr5:88432818:A:T	2.83444e-24	-7.58227e-10	-1.29802	9.29862e-07	-7.58227e-10	-1.36878	5.98111e-05	-7.58227e-10	-1.31395
88433495	chr5:88433495:T:TA	2.31155e-25	-2.37782	-1.42671	8.20108e-08	-2.35008	-1.44689	4.19897e-06	-2.50618	-1.46412
88433728	chr5:88433728:T:G	3.43158e-24	-7.58227e-10	-1.10684	1.39609e-06	-7.58227e-10	-0.962387	7.60968e-05	-7.58227e-10	-1.07313
88433804	chr5:88433804:C:T	4.28473e-25	-2.32275	-0.864639	1.74689e-07	-2.29603	-0.744777	6.99913e-06	-2.5002	-0.959148
88433894	chr5:88433894:A:C	1.16894e-24	-1.13698	-1.04679	3.82917e-07	-1.61458	-0.641423	1.34273e-05	-1.78988	-1.01797
88433988	chr5:88433988:A:G	2.65208e-24	-7.58227e-10	-1.36452	9.08887e-07	-7.58227e-10	-1.3916	5.6326e-05	-7.58227e-10	-1.37398
88434177	chr5:88434177:C:T	5.35954e-24	-0.660988	-4.83947e-10	3.09157e-07	-2.46997	-4.83947e-10	2.23332e-05	-2.29907	-4.83947e-10
88434210	chr5:88434210:A:G	3.34361e-25	-2.04821	-1.38719	1.24944e-07	-2.15685	-1.2191	4.67159e-06	-2.43943	-1.42421
88435131	chr5:88435131:C:T	2.62211e-25	-2.35673	-1.32174	9.5741e-08	-2.32965	-1.31252	4.59198e-06	-2.50448	-1.37635
88435989	chr5:88435989:G:A	4.56109e-25	-2.29237	-0.832516	1.8728e-07	-2.26365	-0.707569	7.26223e-06	-2.49315	-0.9293
88436903	chr5:88436903:T:C	2.73763e-25	-2.28845	-1.34691	1.00418e-07	-2.25588	-1.33859	4.5662e-06	-2.48935	-1.39711
88437392	chr5:88437392:G:A	2.6281e-25	-2.31311	-1.36308	9.62682e-08	-2.28137	-1.35531	4.47548e-06	-2.49586	-1.41066
88438609	chr5:88438609:A:G	2.76718e-25	-2.2749	-1.34972	1.01624e-07	-2.24084	-1.34169	4.57426e-06	-2.48517	-1.39952
88438636	chr5:88438636:A:G	2.65208e-24	-7.58227e-10	-1.36452	9.08887e-07	-7.58227e-10	-1.3916	5.6326e-05	-7.58227e-10	-1.37398
88439032	chr5:88439032:G:A	1.39756e-23	-7.58227e-10	0.297451	4.39352e-06	-7.58227e-10	0.18407	0.000302553	-7.58227e-10	0.307119
88439227	chr5:88439227:C:T	2.01491e-25	-2.4998	-1.44208	1.67954e-07	-1.73576	-1.34436	4.95093e-06	-2.36214	-1.44343
88439442	chr5:88439442:G:A	9.0778e-25	-2.43662	-4.83947e-10	3.22877e-07	-2.42654	-4.83947e-10	2.17633e-05	-2.32491	-4.83947e-10
88440517	chr5:88440517:T:A	1.87998e-25	-2.50629	-1.5049	6.73524e-08	-2.50475	-1.48913	4.19832e-06	-2.46595	-1.50451
88440636	chr5:88440636:A:T	2.53782e-25	-2.26952	-1.44163	7.84576e-08	-2.38982	-1.45143	5.82667e-06	-2.16823	-1.47446
88441465	chr5:88441465:C:T	2.77071e-25	-2.23404	-1.38931	1.02336e-07	-2.19681	-1.37874	4.49689e-06	-2.47154	-1.43021
88441479	chr5:88441479:T:C	2.41926e-24	-7.58227e-10	-1.45641	8.99954e-07	-7.58227e-10	-1.40147	5.13313e-05	-7.58227e-10	-1.46684
88441542	chr5:88441542:G:A	2.47273e-25	-2.32059	-1.41653	8.84317e-08	-2.28614	-1.43545	4.28405e-06	-2.49521	-1.45503
88441669	chr5:88441669:TTAAA:T	3.71006e-24	-7.58227e-10	-1.02882	1.52997e-06	-7.58227e-10	-0.870816	8.23662e-05	-7.58227e-10	-0.993964
88441755	chr5:88441755:A:C	3.9297e-24	-7.58227e-10	-0.971303	1.24326e-06	-7.58227e-10	-1.07832	7.74634e-05	-7.58227e-10	-1.05533
88441770	chr5:88441770:C:T	2.47333e-25	-2.31893	-1.41795	8.84393e-08	-2.2847	-1.4368	4.28132e-06	-2.49481	-1.45606
88441778	chr5:88441778:T:C	2.31397e-24	-7.58227e-10	-1.5009	8.11381e-07	-7.58227e-10	-1.50508	4.97275e-05	-7.58227e-10	-1.49858
88443378	chr5:88443378:A:G	3.87041e-24	-7.58227e-10	-0.986505	1.60685e-06	-7.58227e-10	-0.821787	8.60546e-05	-7.58227e-10	-0.950157
88443531	chr5:88443531:G:A	9.99118e-25	-2.34075	-4.83947e-10	3.35592e-07	-2.38792	-4.83947e-10	1.94647e-05	-2.43653	-4.83947e-10
88443945	chr5:88443945:T:G	2.41959e-25	-2.32536	-1.4335	8.66497e-08	-2.29144	-1.4505	4.22544e-06	-2.49644	-1.46758
88444606	chr5:88444606:T:G	3.25328e-25	-2.06678	-1.39601	1.33469e-07	-2.09081	-1.21914	4.63861e-06	-2.44077	-1.42995
88445076	chr5:88445076:T:C	5.26599e-25	-1.50225	-1.47893	1.67183e-07	-1.7649	-1.31983	7.07997e-06	-1.97473	-1.47313
88445131	chr5:88445131:A:G	2.5693e-25	-2.25793	-1.44089	7.91439e-08	-2.38173	-1.45082	5.90802e-06	-2.15483	-1.474
88445352	chr5:88445352:C:T	2.98687e-24	-1.24564	-4.83947e-10	1.21911e-06	-1.09794	-4.83947e-10	5.39096e-05	-1.41783	-4.83947e-10
88445764	chr5:88445764:A:G	2.30315e-24	-7.58227e-10	-1.50559	8.17276e-07	-7.58227e-10	-1.49784	4.93963e-05	-7.58227e-10	-1.50526
88445912	chr5:88445912:T:G	2.8278e-24	-7.58227e-10	-1.30037	9.63218e-07	-7.58227e-10	-1.33354	5.99511e-05	-7.58227e-10	-1.31161
88446423	chr5:88446423:A:G	2.64894e-25	-2.26707	-1.40122	9.75547e-08	-2.23168	-1.39173	4.40478e-06	-2.48274	-1.43971
88446454	chr5:88446454:A:C	2.53962e-25	-2.27927	-1.43117	7.86721e-08	-2.3965	-1.44203	5.80275e-06	-2.17979	-1.46702
88446640	chr5:88446640:G:A	2.38698e-24	-7.58227e-10	-1.46983	8.27793e-07	-7.58227e-10	-1.48505	5.14823e-05	-7.58227e-10	-1.4639
88446676	chr5:88446676:TA:T	2.6955e-25	-2.26133	-1.38953	9.94145e-08	-2.2255	-1.37902	4.45443e-06	-2.48089	-1.43035
88446795	chr5:88446795:T:C	2.49631e-25	-2.32533	-1.40231	8.90034e-08	-2.29182	-1.42332	4.32538e-06	-2.49649	-1.44414
88446992	chr5:88446992:G:T	3.04904e-24	-7.58227e-10	-1.22504	1.02067e-06	-7.58227e-10	-1.2756	6.28773e-05	-7.58227e-10	-1.26395
88447450	chr5:88447450:T:C	3.19274e-24	-1.17899	-4.83947e-10	1.30785e-06	-1.02768	-4.83947e-10	5.73467e-05	-1.35602	-4.83947e-10
88447490	chr5:88447490:G:GA	2.48842e-24	-7.58227e-10	-1.42822	8.36609e-07	-7.58227e-10	-1.47446	5.2616e-05	-7.58227e-10	-1.44212
88447511	chr5:88447511:A:T	2.35721e-23	-7.58227e-10	0.820198	7.41683e-06	-7.58227e-10	0.70769	0.000653484	-7.58227e-10	1.07718
88447747	chr5:88447747:C:T	2.64671e-25	-2.2552	-1.41393	9.75554e-08	-2.21944	-1.40395	4.37521e-06	-2.47899	-1.4502
88448185	chr5:88448185:C:T	2.30395e-24	-7.58227e-10	-1.50524	8.15455e-07	-7.58227e-10	-1.50007	4.93802e-05	-7.58227e-10	-1.50559
88448197	chr5:88448197:G:A	2.13283e-24	-1.58241	-4.83947e-10	3.07958e-07	-2.47385	-4.83947e-10	2.12202e-05	-2.35018	-4.83947e-10
88448606	chr5:88448606:A:G	2.39808e-25	-2.34462	-1.42316	8.56209e-08	-2.31213	-1.44175	4.2393e-06	-2.50076	-1.45998
88448768	chr5:88448768:G:A	2.3064e-24	-7.58227e-10	-1.50418	8.25114e-07	-7.58227e-10	-1.4883	4.95628e-05	-7.58227e-10	-1.5019
88449080	chr5:88449080:A:C	2.37133e-24	-7.58227e-10	-1.47641	8.47319e-07	-7.58227e-10	-1.46174	5.04045e-05	-7.58227e-10	-1.48506
88449160	chr5:88449160:G:A	3.49998e-25	-1.98426	-1.40543	1.45607e-07	-2.01088	-1.21202	4.7701e-06	-2.40695	-1.43583
88449400	chr5:88449400:A:G	2.38215e-24	-7.58227e-10	-1.47186	8.26467e-07	-7.58227e-10	-1.48666	5.13693e-05	-7.58227e-10	-1.4661
88449565	chr5:88449565:C:T	3.42203e-25	-2.0063	-1.40592	1.4072e-07	-2.0281	-1.22894	4.7483e-06	-2.41369	-1.43367
88449645	chr5:88449645:T:C	2.74174e-25	-2.23531	-1.39855	1.01212e-07	-2.19838	-1.38822	4.46118e-06	-2.47209	-1.43764
88449705	chr5:88449705:G:A	2.54285e-25	-2.29319	-1.41598	9.1054e-08	-2.25688	-1.43548	4.31919e-06	-2.48745	-1.45462
88449901	chr5:88449901:G:A	2.36993e-24	-7.58227e-10	-1.47701	8.64702e-07	-7.58227e-10	-1.44143	5.10887e-05	-7.58227e-10	-1.47158
88450254	chr5:88450254:C:G	3.11611e-24	-7.58227e-10	-1.20328	1.01543e-06	-7.58227e-10	-1.28075	6.53824e-05	-7.58227e-10	-1.22489
88450581	chr5:88450581:CTT:C	2.36993e-24	-7.58227e-10	-1.47701	8.64702e-07	-7.58227e-10	-1.44143	5.10887e-05	-7.58227e-10	-1.47158
88450959	chr5:88450959:GCCT:G	2.82379e-24	-7.58227e-10	-1.30179	9.61958e-07	-7.58227e-10	-1.33485	5.98681e-05	-7.58227e-10	-1.313
88452361	chr5:88452361:AG:A	8.70413e-25	-2.47865	-4.83947e-10	4.94995e-07	-1.99927	-4.83947e-10	2.00728e-05	-2.40578	-4.83947e-10
88452920	chr5:88452920:A:T	4.21623e-25	-2.24362	-0.959887	1.7354e-07	-2.21127	-0.836145	6.5683e-06	-2.4788	-1.04408
88454016	chr5:88454016:A:G	2.47423e-24	-7.58227e-10	-1.43393	8.53296e-07	-7.58227e-10	-1.45471	5.20353e-05	-7.58227e-10	-1.45322
88454718	chr5:88454718:A:T	2.48818e-25	-2.31062	-1.42027	7.79012e-08	-2.41741	-1.43096	5.64732e-06	-2.21395	-1.46001
88455163	chr5:88455163:A:G	2.33217e-24	-7.58227e-10	-1.49307	8.1124e-07	-7.58227e-10	-1.50525	4.97362e-05	-7.58227e-10	-1.49841
88455311	chr5:88455311:A:G	4.05582e-25	-2.23589	-1.0064	1.66197e-07	-2.20295	-0.887693	6.31027e-06	-2.4762	-1.08676
88455413	chr5:88455413:A:G	2.38252e-24	-7.58227e-10	-1.4717	8.26576e-07	-7.58227e-10	-1.48652	5.13779e-05	-7.58227e-10	-1.46593
88455838	chr5:88455838:G:T	3.93444e-24	-7.58227e-10	-0.970098	1.50542e-06	-7.58227e-10	-0.886993	8.69393e-05	-7.58227e-10	-0.939929
88455935	chr5:88455935:G:A	8.40143e-25	-1.42862	-1.08543	3.59558e-07	-1.70502	-0.613923	1.12587e-05	-1.93164	-1.05236
88456324	chr5:88456324:C:T	2.72861e-24	-0.819867	-0.516207	4.28724e-07	-2.27458	0.131577	1.17256e-05	-2.39476	-0.548607
88456878	chr5:88456878:A:G	5.30817e-25	-1.61164	-1.36156	1.8808e-07	-1.85399	-1.11296	7.45531e-06	-2.04414	-1.35207
88457158	chr5:88457158:G:A	6.13627e-24	-7.58227e-10	-0.525649	2.45292e-06	-7.58227e-10	-0.398784	0.000116641	-7.58227e-10	-0.646035
88457265	chr5:88457265:G:A	1.40341e-24	-2.00096	-4.83947e-10	6.97229e-07	-1.6567	-4.83947e-10	3.86901e-05	-1.74956	-4.83947e-10
88457565	chr5:88457565:T:C	1.06695e-24	-2.27506	-4.83947e-10	3.80464e-07	-2.26243	-4.83947e-10	2.00416e-05	-2.40733	-4.83947e-10
88458025	chr5:88458025:G:A	4.26296e-25	-2.24138	-0.951107	1.75714e-07	-2.20879	-0.826172	6.62787e-06	-2.47805	-1.03581
88458100	chr5:88458100:A:T	3.75801e-24	-7.58227e-10	-1.01598	1.43397e-06	-7.58227e-10	-0.935613	8.29275e-05	-7.58227e-10	-0.987172
88458202	chr5:88458202:C:A	2.38252e-24	-7.58227e-10	-1.4717	8.26576e-07	-7.58227e-10	-1.48652	5.13779e-05	-7.58227e-10	-1.46593
88458305	chr5:88458305:C:T	2.34791e-24	-7.58227e-10	-1.48634	8.52157e-07	-7.58227e-10	-1.45605	5.05668e-05	-7.58227e-10	-1.48184
88458663	chr5:88458663:A:G	2.41564e-24	-7.58227e-10	-1.4579	8.35762e-07	-7.58227e-10	-1.47547	5.21501e-05	-7.58227e-10	-1.45101
88458668	chr5:88458668:G:A	2.40813e-24	-7.58227e-10	-1.46102	8.35807e-07	-7.58227e-10	-1.47542	5.18712e-05	-7.58227e-10	-1.45638
88458988	chr5:88458988:C:T	8.69487e-25	-1.39093	-1.08878	3.69712e-07	-1.67326	-0.617838	1.15257e-05	-1.9046	-1.05595
88459040	chr5:88459040:G:T	2.45678e-24	-7.58227e-10	-1.44101	9.08714e-07	-7.58227e-10	-1.39179	5.31187e-05	-7.58227e-10	-1.43261
88459346	chr5:88459346:A:C	5.6377e-24	-7.58227e-10	-0.610389	2.53251e-06	-7.58227e-10	-0.366852	0.000128487	-7.58227e-10	-0.549311
88459594	chr5:88459594:A:G	3.47671e-25	-1.97892	-1.41744	1.43164e-07	-2.00534	-1.23449	4.7341e-06	-2.4047	-1.44565
88459861	chr5:88459861:T:C	2.58297e-24	-7.58227e-10	-1.39093	8.87605e-07	-7.58227e-10	-1.41529	5.58055e-05	-7.58227e-10	-1.38327
88460300	chr5:88460300:C:T	2.43096e-24	-7.58227e-10	-1.45158	8.42486e-07	-7.58227e-10	-1.46746	5.23867e-05	-7.58227e-10	-1.44649
88460891	chr5:88460891:G:A	3.3983e-25	-1.98149	-1.43769	1.37212e-07	-2.01146	-1.27084	4.64318e-06	-2.40729	-1.46245
88461004	chr5:88461004:C:T	5.35824e-25	-1.55347	-1.41035	1.81364e-07	-1.80592	-1.19738	7.38533e-06	-2.0029	-1.40275
88461011	chr5:88461011:C:T	4.654e-24	-7.58227e-10	-0.802139	1.79608e-06	-7.58227e-10	-0.710453	0.000103281	-7.58227e-10	-0.767687
88461565	chr5:88461565:GC:G	6.18873e-24	-7.58227e-10	-0.517135	2.80755e-06	-7.58227e-10	-0.26375	0.000141451	-7.58227e-10	-0.453188
88461673	chr5:88461673:C:T	4.65396e-24	-7.58227e-10	-0.802146	1.79605e-06	-7.58227e-10	-0.710471	0.000103281	-7.58227e-10	-0.76769
88461682	chr5:88461682:G:T	2.41665e-24	-7.58227e-10	-1.45748	8.3604e-07	-7.58227e-10	-1.47514	5.21736e-05	-7.58227e-10	-1.45056
88461800	chr5:88461800:T:C	2.03282e-25	-2.48826	-1.44477	7.13873e-08	-2.49208	-1.44362	4.37231e-06	-2.5006	-1.42925
88462015	chr5:88462015:A:G	3.88703e-25	-2.25428	-1.03052	1.64502e-07	-2.22302	-0.877878	6.09121e-06	-2.48309	-1.1152
88462096	chr5:88462096:C:T	2.63618e-24	-7.58227e-10	-1.37054	8.89248e-07	-7.58227e-10	-1.41344	5.63754e-05	-7.58227e-10	-1.37311
88462114	chr5:88462114:G:T	4.67336e-24	-7.58227e-10	-0.797987	1.80561e-06	-7.58227e-10	-0.705162	0.00010365	-7.58227e-10	-0.764123
88462208	chr5:88462208:G:A	2.90556e-25	-2.39836	-1.17747	1.06299e-07	-2.47058	-1.06698	6.3769e-06	-2.30913	-1.24333
88462905	chr5:88462905:T:C	5.58583e-24	-7.58227e-10	-0.619633	1.71118e-06	-7.58227e-10	-0.75888	0.000115184	-7.58227e-10	-0.658605
88463173	chr5:88463173:T:C	2.03201e-25	-2.48705	-1.44637	7.13722e-08	-2.49066	-1.44525	4.36103e-06	-2.50138	-1.43105
88463265	chr5:88463265:T:C	2.41754e-24	-7.58227e-10	-1.45712	8.36285e-07	-7.58227e-10	-1.47485	5.2194e-05	-7.58227e-10	-1.45017
88463749	chr5:88463749:T:C	2.38412e-24	-7.58227e-10	-1.47104	8.26999e-07	-7.58227e-10	-1.48601	5.14151e-05	-7.58227e-10	-1.46521
88464065	chr5:88464065:A:G	2.82728e-24	-7.58227e-10	-1.30055	9.63025e-07	-7.58227e-10	-1.33374	5.99387e-05	-7.58227e-10	-1.31182
88464474	chr5:88464474:G:C	3.68419e-24	-7.58227e-10	-1.03582	1.51794e-06	-7.58227e-10	-0.878707	8.1772e-05	-7.58227e-10	-1.0012
88464668	chr5:88464668:A:G	4.65396e-24	-7.58227e-10	-0.802146	1.79605e-06	-7.58227e-10	-0.710471	0.000103281	-7.58227e-10	-0.76769
88464712	chr5:88464712:T:G	2.55933e-24	-7.58227e-10	-1.40012	9.52809e-07	-7.58227e-10	-1.3444	5.28452e-05	-7.58227e-10	-1.43777
88464997	chr5:88464997:C:T	1.71561e-23	-7.58227e-10	0.50249	5.33323e-06	-7.58227e-10	0.377896	0.000372217	-7.58227e-10	0.514339
88465472	chr5:88465472:G:A	9.78874e-25	-2.36122	-4.83947e-10	3.30126e-07	-2.40434	-4.83947e-10	1.92242e-05	-2.44897	-4.83947e-10
88465778	chr5:88465778:T:A	2.33033e-24	-7.58227e-10	-1.49386	8.14364e-07	-7.58227e-10	-1.50141	5.01334e-05	-7.58227e-10	-1.49045
88465805	chr5:88465805:T:A	2.60256e-24	-7.58227e-10	-1.38337	8.92771e-07	-7.58227e-10	-1.40949	5.53425e-05	-7.58227e-10	-1.3916
88467459	chr5:88467459:T:A	2.39673e-24	-7.58227e-10	-1.46576	8.2242e-07	-7.58227e-10	-1.49157	5.1032e-05	-7.58227e-10	-1.47269
88467699	chr5:88467699:G:A	3.90292e-25	-1.84162	-1.43911	1.3589e-07	-2.04114	-1.25083	5.92423e-06	-2.19395	-1.43214
88467749	chr5:88467749:G:A	4.86731e-25	-2.01851	-1.0414	2.05725e-07	-1.98678	-0.890495	6.59261e-06	-2.39462	-1.12457
88468140	chr5:88468140:G:A	2.09929e-24	-1.28523	-0.313033	4.75357e-07	-2.43703	0.397276	1.29514e-05	-2.49785	-0.346086
88468306	chr5:88468306:T:A	3.80135e-24	-1.00451	-4.83947e-10	2.9144e-06	-0.226396	-4.83947e-10	0.000149997	-0.394527	-4.83947e-10
88468503	chr5:88468503:A:G	4.65096e-24	-7.58227e-10	-0.802792	1.7948e-06	-7.58227e-10	-0.711166	0.000103212	-7.58227e-10	-0.768356
88468530	chr5:88468530:T:A	3.41738e-25	-1.97769	-1.43588	1.38598e-07	-2.00539	-1.26685	4.66457e-06	-2.40454	-1.46061
88468627	chr5:88468627:A:C	8.61392e-25	-2.48907	-4.83947e-10	2.97714e-07	-2.50768	-4.83947e-10	1.85186e-05	-2.48636	-4.83947e-10
88468764	chr5:88468764:C:T	3.9337e-25	-1.84509	-1.42778	1.38499e-07	-2.04392	-1.22903	5.98008e-06	-2.19626	-1.42044
88469950	chr5:88469950:G:A	2.32402e-24	-7.58227e-10	-1.49657	8.12915e-07	-7.58227e-10	-1.50319	4.99958e-05	-7.58227e-10	-1.4932
88469954	chr5:88469954:T:C	3.8294e-25	-1.89582	-1.40392	1.38741e-07	-2.08514	-1.18607	5.92925e-06	-2.22988	-1.39536
88470294	chr5:88470294:C:T	2.38483e-24	-7.58227e-10	-1.47074	8.27172e-07	-7.58227e-10	-1.4858	5.14313e-05	-7.58227e-10	-1.46489
88470845	chr5:88470845:G:A	2.48883e-24	-7.58227e-10	-1.42805	8.66189e-07	-7.58227e-10	-1.43971	5.31918e-05	-7.58227e-10	-1.43123
88471730	chr5:88471730:A:C	3.33333e-24	-7.58227e-10	-1.13589	1.12193e-06	-7.58227e-10	-1.18101	7.06546e-05	-7.58227e-10	-1.14734
88471806	chr5:88471806:T:C	9.36664e-25	-2.4053	-4.83947e-10	6.82639e-07	-1.67785	-4.83947e-10	2.28656e-05	-2.2755	-4.83947e-10
88472703	chr5:88472703:T:A	2.36503e-24	-7.58227e-10	-1.47908	8.61345e-07	-7.58227e-10	-1.44532	5.0969e-05	-7.58227e-10	-1.47392
88473757	chr5:88473757:T:C	2.82379e-24	-7.58227e-10	-1.30179	9.61958e-07	-7.58227e-10	-1.33485	5.98681e-05	-7.58227e-10	-1.313
88473824	chr5:88473824:A:G	3.32186e-24	-7.58227e-10	-1.13934	1.11798e-06	-7.58227e-10	-1.18454	7.04042e-05	-7.58227e-10	-1.15089
88473828	chr5:88473828:AATATT:A	3.67352e-24	-7.58227e-10	-1.03872	1.51277e-06	-7.58227e-10	-0.882116	8.15302e-05	-7.58227e-10	-1.00417
88473903	chr5:88473903:T:C	4.82999e-25	-2.04268	-1.02493	2.04773e-07	-2.01113	-0.870788	6.61767e-06	-2.40552	-1.10988
88474306	chr5:88474306:T:C	5.41204e-25	-2.00838	-0.945444	2.23997e-07	-1.9726	-0.819589	7.29749e-06	-2.38597	-1.03164
88474551	chr5:88474551:A:G	2.44576e-24	-7.58227e-10	-1.44551	8.46815e-07	-7.58227e-10	-1.46233	5.272e-05	-7.58227e-10	-1.44014
88474553	chr5:88474553:A:T	2.44747e-24	-7.58227e-10	-1.44481	8.4732e-07	-7.58227e-10	-1.46174	5.27585e-05	-7.58227e-10	-1.43941
88474626	chr5:88474626:A:G	1.65501e-23	0.466525	-4.83947e-10	4.68866e-06	0.249085	-4.83947e-10	0.000161744	-0.319122	-4.83947e-10
88474689	chr5:88474689:C:A	4.82171e-25	-2.0106	-1.05872	2.03631e-07	-1.97786	-0.909652	6.51623e-06	-2.39016	-1.14068
88475276	chr5:88475276:A:C	4.09498e-25	-1.84395	-1.38874	1.48748e-07	-2.04355	-1.15802	6.24104e-06	-2.19578	-1.37822
88475303	chr5:88475303:C:T	2.097e-24	-1.59936	-4.83947e-10	9.94822e-07	-1.30125	-4.83947e-10	2.2442e-05	-2.29421	-4.83947e-10
88475986	chr5:88475986:G:T	2.41726e-24	-7.58227e-10	-1.45723	8.36198e-07	-7.58227e-10	-1.47495	5.21875e-05	-7.58227e-10	-1.4503
88476465	chr5:88476465:T:C	2.30778e-24	-7.58227e-10	-1.50358	8.22575e-07	-7.58227e-10	-1.49138	4.9426e-05	-7.58227e-10	-1.50466
88476549	chr5:88476549:G:C	4.55688e-24	-7.58227e-10	-0.823228	1.75508e-06	-7.58227e-10	-0.733545	0.000101151	-7.58227e-10	-0.788524
88476921	chr5:88476921:A:G	5.05663e-25	-2.01765	-1.0041	2.07605e-07	-1.98395	-0.884224	6.87535e-06	-2.39127	-1.08593
88476933	chr5:88476933:T:C	5.71136e-24	-7.58227e-10	-0.597408	2.27582e-06	-7.58227e-10	-0.473722	0.000127396	-7.58227e-10	-0.557837
88477660	chr5:88477660:C:T	2.32941e-24	-7.58227e-10	-1.49425	8.13203e-07	-7.58227e-10	-1.50284	5.0407e-05	-7.58227e-10	-1.48501
88477838	chr5:88477838:A:G	3.97686e-25	-1.8255	-1.43646	1.38913e-07	-2.02853	-1.24144	6.0075e-06	-2.18378	-1.42835
88477914	chr5:88477914:T:C	8.66234e-24	-7.58227e-10	-0.180881	5.08979e-06	-7.58227e-10	0.331175	0.00017572	-7.58227e-10	-0.236245
88478324	chr5:88478324:C:T	4.50182e-24	-7.58227e-10	-0.835384	1.72854e-06	-7.58227e-10	-0.748784	8.83484e-05	-7.58227e-10	-0.923851
88478453	chr5:88478453:A:G	2.37477e-24	-7.58227e-10	-1.47497	8.24873e-07	-7.58227e-10	-1.48859	5.11993e-05	-7.58227e-10	-1.46941
88478511	chr5:88478511:G:A	2.31351e-24	-7.58227e-10	-1.5011	8.11411e-07	-7.58227e-10	-1.50504	4.97108e-05	-7.58227e-10	-1.49892
88478869	chr5:88478869:G:C	3.55044e-24	-7.58227e-10	-1.07279	1.34455e-06	-7.58227e-10	-1	7.81431e-05	-7.58227e-10	-1.0466
88479141	chr5:88479141:A:G	9.20223e-25	-2.423	-4.83947e-10	3.2795e-07	-2.41096	-4.83947e-10	2.22451e-05	-2.30302	-4.83947e-10
88479842	chr5:88479842:T:C	3.89875e-24	-7.58227e-10	-0.979211	1.48795e-06	-7.58227e-10	-0.898663	8.59981e-05	-7.58227e-10	-0.950814
88479874	chr5:88479874:T:C	1.85827e-24	-0.326283	-1.39394	1.86996e-07	-1.84426	-1.12847	6.31452e-06	-2.17353	-1.38876
88479902	chr5:88479902:T:C	2.38373e-24	-7.58227e-10	-1.4712	8.54504e-07	-7.58227e-10	-1.4533	5.07851e-05	-7.58227e-10	-1.47754
88479988	chr5:88479988:G:A	2.42215e-24	-7.58227e-10	-1.45521	8.77526e-07	-7.58227e-10	-1.42671	5.19284e-05	-7.58227e-10	-1.45527
88480416	chr5:88480416:G:A	2.50732e-25	-2.49301	-1.23023	1.27717e-07	-2.16891	-1.1851	5.53758e-06	-2.39789	-1.29569
88480778	chr5:88480778:T:G	2.56644e-24	-7.58227e-10	-1.39735	8.83136e-07	-7.58227e-10	-1.42034	5.60365e-05	-7.58227e-10	-1.37914
88480913	chr5:88480913:G:A	5.93185e-25	-1.36472	-1.49739	7.37105e-08	-2.41538	-1.48829	4.94571e-06	-2.32702	-1.4796
88481245	chr5:88481245:T:C	2.38614e-24	-7.58227e-10	-1.47019	8.29542e-07	-7.58227e-10	-1.48294	5.13538e-05	-7.58227e-10	-1.4664
88482023	chr5:88482023:G:T	2.33422e-24	-7.58227e-10	-1.49219	8.15198e-07	-7.58227e-10	-1.50039	5.02282e-05	-7.58227e-10	-1.48856
88482180	chr5:88482180:T:C	5.59528e-24	-7.58227e-10	-0.617942	2.22561e-06	-7.58227e-10	-0.496033	0.000124761	-7.58227e-10	-0.578735
88482283	chr5:88482283:T:C	9.29473e-25	-2.413	-4.83947e-10	3.30464e-07	-2.40332	-4.83947e-10	2.24586e-05	-2.29346	-4.83947e-10
88482742	chr5:88482742:C:A	2.34957e-24	-7.58227e-10	-1.48563	8.18333e-07	-7.58227e-10	-1.49655	5.06019e-05	-7.58227e-10	-1.48115
88482823	chr5:88482823:G:T	2.32013e-24	-7.58227e-10	-1.49824	8.124e-07	-7.58227e-10	-1.50382	4.98811e-05	-7.58227e-10	-1.4955
88483002	chr5:88483002:A:T	2.3438e-24	-7.58227e-10	-1.48809	8.17007e-07	-7.58227e-10	-1.49817	5.04638e-05	-7.58227e-10	-1.48388
88483039	chr5:88483039:A:G	3.06029e-24	-7.58227e-10	-1.22135	1.03648e-06	-7.58227e-10	-1.26023	6.47931e-05	-7.58227e-10	-1.23394
88483533	chr5:88483533:T:C	2.34832e-24	-7.58227e-10	-1.48616	8.18043e-07	-7.58227e-10	-1.4969	5.0572e-05	-7.58227e-10	-1.48174
88484989	chr5:88484989:C:T	2.42247e-24	-7.58227e-10	-1.45508	8.77863e-07	-7.58227e-10	-1.42633	5.19315e-05	-7.58227e-10	-1.45521
88485235	chr5:88485235:A:G	9.14436e-25	-2.42931	-4.83947e-10	3.40968e-07	-2.37203	-4.83947e-10	2.17167e-05	-2.32706	-4.83947e-10
88485351	chr5:88485351:C:T	3.18713e-25	-2.00717	-1.47616	6.76837e-08	-2.48612	-1.50285	4.1519e-06	-2.50779	-1.47379
88486666	chr5:88486666:GGACA:G	1.82387e-24	-0.233327	-1.50558	2.65653e-07	-1.12	-1.50163	1.03146e-05	-1.5662	-1.50538
88487278	chr5:88487278:C:T	2.33883e-24	-7.58227e-10	-1.49022	8.3693e-07	-7.58227e-10	-1.47408	5.03799e-05	-7.58227e-10	-1.48555
88487870	chr5:88487870:G:A	2.55649e-25	-2.28407	-1.41975	7.714e-08	-2.42235	-1.43584	4.5632e-06	-2.47143	-1.41569
88487896	chr5:88487896:T:C	7.88783e-25	-1.09877	-1.47836	2.10007e-07	-1.61653	-1.24015	5.31858e-06	-2.2515	-1.48243
88487919	chr5:88487919:A:C	2.54043e-25	-2.27869	-1.43143	7.65936e-08	-2.41895	-1.44636	4.51846e-06	-2.46929	-1.42768
88489577	chr5:88489577:A:T	4.59859e-24	-7.58227e-10	-0.814115	1.79578e-06	-7.58227e-10	-0.71062	0.000100257	-7.58227e-10	-0.797404
88489807	chr5:88489807:C:T	2.40084e-25	-2.32396	-1.44268	7.6359e-08	-2.44509	-1.42328	4.33529e-06	-2.48384	-1.45451
88490164	chr5:88490164:G:A	4.34036e-24	-7.58227e-10	-0.871908	1.43293e-06	-7.58227e-10	-0.936337	9.08693e-05	-7.58227e-10	-0.895716
88490187	chr5:88490187:T:C	3.85459e-25	-1.90786	-1.38533	9.81289e-08	-2.29922	-1.31832	5.2048e-06	-2.38621	-1.36935
88490286	chr5:88490286:T:C	2.50473e-24	-7.58227e-10	-1.42168	8.43662e-07	-7.58227e-10	-1.46606	5.49532e-05	-7.58227e-10	-1.39866
88491280	chr5:88491280:G:A	2.42764e-24	-7.58227e-10	-1.45295	8.28311e-07	-7.58227e-10	-1.48443	5.3124e-05	-7.58227e-10	-1.43251
88491515	chr5:88491515:T:C	1.89921e-23	-7.58227e-10	0.604156	5.9943e-06	-7.58227e-10	0.494747	0.000462027	-7.58227e-10	0.730485
88492092	chr5:88492092:A:T	2.31583e-24	-7.58227e-10	-1.5001	8.30471e-07	-7.58227e-10	-1.48182	4.9777e-05	-7.58227e-10	-1.49759
88492114	chr5:88492114:A:T	6.64276e-24	-7.58227e-10	-0.446338	2.03836e-06	-7.58227e-10	-0.583917	0.000144368	-7.58227e-10	-0.432775
88492868	chr5:88492868:A:G	2.03671e-23	-7.58227e-10	0.674054	6.41241e-06	-7.58227e-10	0.562173	0.000495982	-7.58227e-10	0.801401
88493211	chr5:88493211:A:T	3.12737e-25	-2.18261	-1.31965	9.01185e-08	-2.35511	-1.34759	5.29183e-06	-2.42497	-1.314
88493599	chr5:88493599:C:T	4.69081e-24	-7.58227e-10	-0.794261	1.47674e-06	-7.58227e-10	-0.906222	0.000108798	-7.58227e-10	-0.71565
88493608	chr5:88493608:G:T	2.30834e-24	-7.58227e-10	-1.50334	8.23883e-07	-7.58227e-10	-1.48979	4.96125e-05	-7.58227e-10	-1.5009
88493991	chr5:88493991:GA:G	6.62471e-24	-7.58227e-10	-0.449059	2.03323e-06	-7.58227e-10	-0.586434	0.000143973	-7.58227e-10	-0.435513
88494262	chr5:88494262:A:C	3.14088e-25	-2.17198	-1.32596	9.02481e-08	-2.34787	-1.35339	5.28697e-06	-2.41947	-1.32043
88494375	chr5:88494375:C:G	2.54709e-25	-2.25894	-1.44855	7.90116e-08	-2.40509	-1.42913	4.42831e-06	-2.4571	-1.46002
88494464	chr5:88494464:C:G	2.55223e-25	-2.26579	-1.4397	7.94708e-08	-2.40939	-1.41903	4.44972e-06	-2.46021	-1.45209
88494552	chr5:88494552:A:T	2.36779e-24	-7.58227e-10	-1.47791	8.48865e-07	-7.58227e-10	-1.45992	5.17447e-05	-7.58227e-10	-1.45882
88494633	chr5:88494633:G:A	4.21934e-24	-7.58227e-10	-0.900186	1.39641e-06	-7.58227e-10	-0.962159	8.82681e-05	-7.58227e-10	-0.92476
88495923	chr5:88495923:C:A	4.31899e-24	-7.58227e-10	-0.876844	1.39641e-06	-7.58227e-10	-0.962156	9.28116e-05	-7.58227e-10	-0.874567
88497002	chr5:88497002:T:C	5.34068e-25	-1.97127	-0.995825	2.11621e-07	-1.95037	-0.898649	9.6496e-06	-2.11966	-1.01856
88497027	chr5:88497027:G:A	2.09813e-25	-2.47289	-1.42851	9.45886e-08	-2.48093	-1.17335	4.51744e-06	-2.46638	-1.43082
88497190	chr5:88497190:G:A	6.79329e-24	-7.58227e-10	-0.423929	2.08149e-06	-7.58227e-10	-0.562975	0.000147525	-7.58227e-10	-0.41114
88497237	chr5:88497237:C:T	3.99506e-24	-7.58227e-10	-0.954806	1.53445e-06	-7.58227e-10	-0.867889	8.72723e-05	-7.58227e-10	-0.936106
88497244	chr5:88497244:ATGTTTC:A	1.08946e-24	-1.70408	-0.5501	3.74914e-07	-1.6591	-0.61802	2.04957e-05	-1.84193	-0.542991
88497363	chr5:88497363:G:A	1.12309e-24	-1.67928	-0.544497	3.86679e-07	-1.63357	-0.612652	2.10837e-05	-1.81928	-0.537363
88498146	chr5:88498146:A:G	4.67005e-24	-7.58227e-10	-0.798696	1.81814e-06	-7.58227e-10	-0.698248	0.000102307	-7.58227e-10	-0.777165
88498287	chr5:88498287:C:T	9.21641e-25	-1.78923	-0.632233	3.19461e-07	-1.74505	-0.692135	1.74685e-05	-1.91832	-0.626425
88498291	chr5:88498291:CTG:C	6.42733e-25	-2.02344	-0.758454	2.22249e-07	-1.98339	-0.816627	1.26249e-05	-2.11859	-0.75087
88498568	chr5:88498568:G:T	2.30437e-24	-7.58227e-10	-1.50506	8.19546e-07	-7.58227e-10	-1.49507	4.9454e-05	-7.58227e-10	-1.5041
88498855	chr5:88498855:A:T	1.68516e-23	-7.58227e-10	0.484577	5.37671e-06	-7.58227e-10	0.386015	0.000408172	-7.58227e-10	0.606549
88499708	chr5:88499708:G:A	3.13741e-25	-2.06888	-1.43018	1.24858e-07	-2.10973	-1.26691	4.49251e-06	-2.45515	-1.44758
88500010	chr5:88500010:A:G	1.35515e-24	-0.530593	-1.50536	8.7098e-07	-0.0151094	-1.41909	1.04851e-05	-1.54979	-1.50539
88500813	chr5:88500813:T:C	2.44235e-24	-7.58227e-10	-1.4469	8.28908e-07	-7.58227e-10	-1.48371	5.35462e-05	-7.58227e-10	-1.42459
88501042	chr5:88501042:C:T	4.59729e-24	-7.58227e-10	-0.814398	1.79013e-06	-7.58227e-10	-0.713774	0.000100735	-7.58227e-10	-0.792646
88501393	chr5:88501393:A:C	4.67749e-24	-7.58227e-10	-0.797105	1.82121e-06	-7.58227e-10	-0.696558	0.00010247	-7.58227e-10	-0.775566
88502238	chr5:88502238:T:A	3.19598e-25	-2.2288	-1.25176	8.91431e-08	-2.39036	-1.32321	5.50368e-06	-2.45233	-1.24739
88502541	chr5:88502541:C:T	3.04598e-24	-7.58227e-10	-1.22604	1.03055e-06	-7.58227e-10	-1.26596	6.3669e-05	-7.58227e-10	-1.25144
88502593	chr5:88502593:G:T	2.37563e-24	-7.58227e-10	-1.4746	8.22999e-07	-7.58227e-10	-1.49086	5.04536e-05	-7.58227e-10	-1.48409
88502965	chr5:88502965:T:C	2.3202e-24	-7.58227e-10	-1.49821	8.10962e-07	-7.58227e-10	-1.5056	4.98012e-05	-7.58227e-10	-1.4971
88503207	chr5:88503207:C:T	1.51538e-24	-1.9242	-4.83947e-10	1.00228e-06	-1.29379	-4.83947e-10	3.13554e-05	-1.95975	-4.83947e-10
88503304	chr5:88503304:C:T	2.38563e-24	-7.58227e-10	-1.4704	8.24645e-07	-7.58227e-10	-1.48886	5.06216e-05	-7.58227e-10	-1.48076
88504332	chr5:88504332:C:T	4.57664e-25	-1.74235	-1.37913	1.08335e-07	-2.19157	-1.32701	5.76918e-06	-2.29858	-1.35403
88504452	chr5:88504452:G:C	5.08348e-25	-1.69959	-1.31686	1.21229e-07	-2.16411	-1.24203	6.29685e-06	-2.27695	-1.28813
88504751	chr5:88504751:C:G	5.69216e-25	-1.53575	-1.36761	1.24544e-07	-2.06447	-1.31468	6.50494e-06	-2.19144	-1.34113
88504756	chr5:88504756:C:T	6.34323e-25	-1.47868	-1.31638	1.39006e-07	-2.02639	-1.24291	7.07827e-06	-2.16085	-1.28726
88504824	chr5:88504824:A:G	2.60347e-24	-7.58227e-10	-1.38302	8.9342e-07	-7.58227e-10	-1.40876	5.47183e-05	-7.58227e-10	-1.40294
88504975	chr5:88504975:T:G	4.73111e-24	-7.58227e-10	-0.785705	2.52753e-06	-7.58227e-10	-0.368819	9.62733e-05	-7.58227e-10	-0.837948
88504977	chr5:88504977:G:C	4.73484e-24	-7.58227e-10	-0.784917	2.53e-06	-7.58227e-10	-0.367842	9.63475e-05	-7.58227e-10	-0.837178
88505746	chr5:88505746:T:TATA	6.79235e-25	-1.67747	-1.04919	1.64232e-07	-2.14859	-0.953952	8.49812e-06	-2.26262	-1.00267
88505761	chr5:88505761:C:A	8.91133e-25	-1.44443	-1.0107	3.52078e-07	-1.40925	-0.930718	1.50172e-05	-1.6454	-1.05054
88506327	chr5:88506327:C:T	2.62099e-25	-2.18263	-1.49627	8.93134e-08	-2.21542	-1.49625	4.19203e-06	-2.48755	-1.4844
88506345	chr5:88506345:A:C	5.40588e-24	-7.58227e-10	-0.652378	2.1292e-06	-7.58227e-10	-0.540317	0.000118901	-7.58227e-10	-0.626852
88506826	chr5:88506826:A:G	2.31339e-24	-7.58227e-10	-1.50115	8.20635e-07	-7.58227e-10	-1.49374	4.93968e-05	-7.58227e-10	-1.50525
88507516	chr5:88507516:C:T	5.77524e-25	-2.12106	-0.767811	1.99106e-07	-2.08622	-0.823766	1.14656e-05	-2.20679	-0.759001
88507788	chr5:88507788:T:C	7.44032e-25	-1.61188	-1.02366	1.7957e-07	-2.10578	-0.907477	9.00581e-06	-2.22856	-0.978707
88507951	chr5:88507951:C:A	1.39307e-24	-2.39021	0.381849	5.90128e-07	-2.48017	0.656697	2.55182e-05	-2.49711	0.331366
88508123	chr5:88508123:A:T	1.12989e-23	-7.58227e-10	0.0848404	4.37385e-06	-7.58227e-10	0.179582	0.000288509	-7.58227e-10	0.259588
88508179	chr5:88508179:T:A	5.07465e-25	-1.63125	-1.38694	1.39166e-07	-1.93528	-1.33287	7.02335e-06	-2.08753	-1.36837
88508741	chr5:88508741:G:A	5.41061e-24	-7.58227e-10	-0.651503	2.13127e-06	-7.58227e-10	-0.539345	0.000119006	-7.58227e-10	-0.625968
88508763	chr5:88508763:A:G	2.3298e-24	-7.58227e-10	-1.49408	8.15476e-07	-7.58227e-10	-1.50005	4.99346e-05	-7.58227e-10	-1.49442
88509013	chr5:88509013:C:T	6.61147e-25	-1.66426	-1.08938	1.58445e-07	-2.13994	-0.998468	8.20463e-06	-2.25547	-1.04497
88509024	chr5:88509024:T:C	1.13064e-23	-7.58227e-10	0.0855076	4.37449e-06	-7.58227e-10	0.179729	0.00028869	-7.58227e-10	0.260213
88509055	chr5:88509055:T:G	6.90789e-25	-1.63568	-1.0741	1.64242e-07	-2.121	-0.981482	8.46905e-06	-2.23971	-1.02901
88509482	chr5:88509482:C:T	8.5572e-25	-1.70802	-0.787656	2.10277e-07	-2.16719	-0.688206	1.09493e-05	-2.27629	-0.735569
88509560	chr5:88509560:A:G	1.19366e-24	-2.16284	-4.83947e-10	4.38048e-07	-2.12149	-4.83947e-10	2.40853e-05	-2.22354	-4.83947e-10
88509798	chr5:88509798:C:A	4.50453e-24	-7.58227e-10	-0.834782	1.46501e-06	-7.58227e-10	-0.914196	9.44531e-05	-7.58227e-10	-0.857036
88510570	chr5:88510570:T:C	7.9567e-25	-2.31536	-0.253074	2.43537e-07	-2.44993	-0.258616	1.41356e-05	-2.47412	-0.282324
88510963	chr5:88510963:A:G	9.26219e-25	-1.76157	-0.654945	2.36342e-07	-2.20195	-0.536585	1.22252e-05	-2.30503	-0.596612
88511052	chr5:88511052:A:G	9.16832e-25	-1.50935	-0.917344	3.67437e-07	-1.47885	-0.818412	1.54628e-05	-1.70858	-0.958121
88511067	chr5:88511067:C:T	9.78698e-25	-1.67375	-0.687644	2.4205e-07	-2.1432	-0.571475	1.24075e-05	-2.25638	-0.630464
88511138	chr5:88511138:G:T	5.40014e-24	-7.58227e-10	-0.65344	2.12685e-06	-7.58227e-10	-0.541421	0.000118771	-7.58227e-10	-0.627943
88511185	chr5:88511185:G:C	1.03332e-23	-7.58227e-10	-0.00450162	3.98724e-06	-7.58227e-10	0.0870373	0.000262581	-7.58227e-10	0.165419
88511382	chr5:88511382:A:G	8.89767e-25	-1.75258	-0.704076	2.25489e-07	-2.19617	-0.589374	1.16763e-05	-2.30021	-0.647367
88511559	chr5:88511559:AT:A	5.41813e-24	-7.58227e-10	-0.650114	2.13416e-06	-7.58227e-10	-0.537987	0.000119174	-7.58227e-10	-0.624558
88512284	chr5:88512284:G:A	2.30513e-24	-7.58227e-10	-1.50473	8.20191e-07	-7.58227e-10	-1.49428	4.94799e-05	-7.58227e-10	-1.50357
88512390	chr5:88512390:A:G	5.90413e-24	-7.58227e-10	-0.564213	2.26735e-06	-7.58227e-10	-0.477451	0.000143543	-7.58227e-10	-0.438505
88513711	chr5:88513711:T:A	8.86271e-25	-2.4606	-4.83947e-10	3.17581e-07	-2.44308	-4.83947e-10	1.81981e-05	-2.50382	-4.83947e-10
88513717	chr5:88513717:C:T	2.40244e-24	-7.58227e-10	-1.46338	8.28327e-07	-7.58227e-10	-1.48441	5.0997e-05	-7.58227e-10	-1.47337
88513718	chr5:88513718:C:T	2.35784e-24	-7.58227e-10	-1.48212	8.13143e-07	-7.58227e-10	-1.50291	5.10727e-05	-7.58227e-10	-1.47189
88513878	chr5:88513878:T:G	2.86435e-25	-2.0845	-1.50561	1.0041e-07	-2.12449	-1.47007	4.23178e-06	-2.45933	-1.50318
88513905	chr5:88513905:G:A	2.34282e-24	-7.58227e-10	-1.48851	8.11652e-07	-7.58227e-10	-1.50475	5.0681e-05	-7.58227e-10	-1.47959
88514100	chr5:88514100:T:C	6.327e-25	-1.63416	-1.16347	1.49631e-07	-2.11943	-1.07622	7.93665e-06	-2.20556	-1.12809
88514774	chr5:88514774:C:T	6.04669e-25	-1.68331	-1.15963	1.45452e-07	-2.15256	-1.07141	7.74193e-06	-2.23456	-1.12393
88515592	chr5:88515592:A:T	8.72632e-25	-2.47611	-4.83947e-10	2.98796e-07	-2.50406	-4.83947e-10	1.83537e-05	-2.49531	-4.83947e-10
88516219	chr5:88516219:C:T	2.30369e-24	-7.58227e-10	-1.50535	8.10952e-07	-7.58227e-10	-1.50561	4.94148e-05	-7.58227e-10	-1.50489
88517000	chr5:88517000:T:C	5.85484e-25	-1.68268	-1.1925	1.40247e-07	-2.15124	-1.10917	7.48565e-06	-2.23341	-1.15874
88518103	chr5:88518103:A:G	3.4449e-24	-7.58227e-10	-1.10297	1.31925e-06	-7.58227e-10	-1.019	6.88604e-05	-7.58227e-10	-1.17306
88518153	chr5:88518153:T:G	5.22024e-25	-1.79307	-1.19684	1.55231e-07	-2.066	-1.09291	7.9681e-06	-2.16076	-1.16893
88518288	chr5:88518288:A:T	7.15863e-25	-1.37009	-1.30404	2.76781e-07	-1.33916	-1.24143	1.21519e-05	-1.58647	-1.32118
88518660	chr5:88518660:T:A	6.18437e-25	-1.63034	-1.19008	1.45706e-07	-2.11641	-1.10581	7.73922e-06	-2.20268	-1.15615
88518676	chr5:88518676:A:G	6.06386e-25	-1.64438	-1.19572	1.43486e-07	-2.12544	-1.11214	7.63346e-06	-2.21054	-1.16206
88518834	chr5:88518834:G:A	6.95168e-25	-1.6689	-1.03457	1.8043e-07	-2.14459	-0.863881	8.93591e-06	-2.23432	-0.980739
88520163	chr5:88520163:C:T	1.02764e-23	-7.58227e-10	-0.0100196	4.03429e-06	-7.58227e-10	0.0987687	0.000259031	-7.58227e-10	0.15181
88520554	chr5:88520554:A:C	5.56901e-25	-1.73468	-1.19055	1.3591e-07	-2.18525	-1.10657	7.27805e-06	-2.26334	-1.15694
88520980	chr5:88520980:G:A	5.76743e-25	-1.67458	-1.21564	1.37436e-07	-2.14592	-1.13474	7.33962e-06	-2.22871	-1.18314
88521925	chr5:88521925:A:G	2.62413e-24	-1.37512	-4.83947e-10	1.49692e-06	-0.892649	-4.83947e-10	7.88818e-05	-1.03719	-4.83947e-10
88522227	chr5:88522227:T:C	1.20344e-24	-2.48665	0.331967	4.4905e-07	-2.47076	0.374077	2.54672e-05	-2.44064	0.27289
88522305	chr5:88522305:TTTC:T	4.70003e-25	-2.03056	-1.06432	1.54251e-07	-2.21416	-0.951073	7.95234e-06	-2.29747	-1.03421
88522331	chr5:88522331:A:G	5.39777e-25	-1.70695	-1.24952	1.29069e-07	-2.16053	-1.18294	6.94243e-06	-2.24259	-1.2249
88522399	chr5:88522399:T:C	7.13819e-25	-1.78906	-0.887928	1.78118e-07	-2.23596	-0.785407	9.37937e-06	-2.31545	-0.85118
88522409	chr5:88522409:A:G	1.13605e-24	-2.21231	-4.83947e-10	4.16236e-07	-2.17256	-4.83947e-10	2.30485e-05	-2.26754	-4.83947e-10
88523025	chr5:88523025:A:T	6.83988e-24	-7.58227e-10	-0.417095	2.66875e-06	-7.58227e-10	-0.314451	0.00016756	-7.58227e-10	-0.2838
88523143	chr5:88523143:T:C	1.06313e-23	-7.58227e-10	0.0239345	4.17847e-06	-7.58227e-10	0.133884	0.000268477	-7.58227e-10	0.187628
88523285	chr5:88523285:C:T	8.46486e-25	-2.50653	-4.83947e-10	2.98297e-07	-2.50573	-4.83947e-10	1.85266e-05	-2.48593	-4.83947e-10
88523375	chr5:88523375:A:G	8.53056e-25	-2.49879	-4.83947e-10	3.0782e-07	-2.4743	-4.83947e-10	1.92614e-05	-2.44704	-4.83947e-10
88523621	chr5:88523621:T:C	2.38869e-24	-7.58227e-10	-1.46912	8.25786e-07	-7.58227e-10	-1.48748	5.07531e-05	-7.58227e-10	-1.47817
88524163	chr5:88524163:G:GA	1.7057e-24	-1.34078	-0.465115	7.09454e-07	-1.31925	-0.320077	2.98909e-05	-1.57579	-0.431796
88524922	chr5:88524922:G:A	5.29758e-25	-1.75967	-1.21554	1.28015e-07	-2.2001	-1.15156	6.97017e-06	-2.27478	-1.18871
88525176	chr5:88525176:A:G	4.97223e-25	-2.15637	-0.882211	1.73208e-07	-2.12352	-0.925808	9.98083e-06	-2.23797	-0.866501
88525919	chr5:88525919:C:T	2.38128e-24	-7.58227e-10	-1.47223	8.57839e-07	-7.58227e-10	-1.4494	5.14565e-05	-7.58227e-10	-1.4644
88526372	chr5:88526372:G:A	5.45618e-25	-1.73512	-1.21058	1.3076e-07	-2.18447	-1.14598	7.1014e-06	-2.26106	-1.18379
88526377	chr5:88526377:A:T	3.78729e-24	-7.58227e-10	-1.00821	1.45432e-06	-7.58227e-10	-0.921526	7.44264e-05	-7.58227e-10	-1.09533
88526378	chr5:88526378:AG:A	3.78729e-24	-7.58227e-10	-1.00821	1.45432e-06	-7.58227e-10	-0.921526	7.44264e-05	-7.58227e-10	-1.09533
88526668	chr5:88526668:A:T	5.37537e-25	-1.74839	-1.21223	1.294e-07	-2.19302	-1.14789	7.03832e-06	-2.26853	-1.18524
88526854	chr5:88526854:T:A	2.13801e-25	-2.42265	-1.45993	8.53027e-08	-2.50627	-1.25135	4.2097e-06	-2.50443	-1.46332
88526968	chr5:88526968:T:A	5.26077e-25	-1.76237	-1.2198	1.27203e-07	-2.20182	-1.15621	6.92947e-06	-2.27621	-1.19315
88526988	chr5:88526988:G:T	4.63282e-25	-1.84018	-1.2691	1.35577e-07	-2.10157	-1.1927	7.13346e-06	-2.19039	-1.24995
88526998	chr5:88526998:TA:T	5.81718e-25	-1.55905	-1.32258	2.21261e-07	-1.52383	-1.28064	1.01115e-05	-1.74458	-1.34689
88527484	chr5:88527484:A:C	5.27947e-25	-1.7512	-1.22742	1.2702e-07	-2.19479	-1.16468	6.91633e-06	-2.27012	-1.20114
88527557	chr5:88527557:A:G	2.36587e-24	-7.58227e-10	-1.47872	8.68609e-07	-7.58227e-10	-1.43692	5.04939e-05	-7.58227e-10	-1.48329
88528039	chr5:88528039:A:T	5.60216e-25	-1.68633	-1.23296	1.31538e-07	-2.1524	-1.17213	7.13918e-06	-2.23306	-1.20648
88528150	chr5:88528150:T:C	5.53047e-25	-1.72076	-1.21142	1.31832e-07	-2.17506	-1.14722	7.15677e-06	-2.25286	-1.18422
88528151	chr5:88528151:G:A	1.1783e-24	-2.25257	0.0767808	3.44968e-07	-2.41628	0.0559124	2.06181e-05	-2.42666	0.047696
88528216	chr5:88528216:C:T	5.43113e-25	-1.73389	-1.21641	1.30038e-07	-2.18319	-1.1528	7.06829e-06	-2.26008	-1.18944
88528287	chr5:88528287:G:A	5.54724e-25	-1.69859	-1.23056	1.30935e-07	-2.16066	-1.16845	7.10443e-06	-2.24017	-1.20425
88528444	chr5:88528444:G:A	5.41134e-25	-1.72932	-1.22464	1.29193e-07	-2.18066	-1.16185	7.02396e-06	-2.25777	-1.19804
88528454	chr5:88528454:A:T	2.41149e-24	-7.58227e-10	-1.45962	8.27571e-07	-7.58227e-10	-1.48532	5.3406e-05	-7.58227e-10	-1.42722
88528605	chr5:88528605:T:C	5.22373e-25	-1.75299	-1.23625	1.25618e-07	-2.19586	-1.17471	6.84754e-06	-2.27105	-1.2102
88528793	chr5:88528793:G:A	5.34024e-25	-1.73473	-1.23245	1.2765e-07	-2.18403	-1.1705	6.94581e-06	-2.26078	-1.20622
88528994	chr5:88528994:A:G	5.40518e-25	-1.73613	-1.21896	1.29444e-07	-2.18515	-1.15542	7.03749e-06	-2.26169	-1.1922
88529173	chr5:88529173:G:T	5.36634e-25	-1.73888	-1.22343	1.28596e-07	-2.18663	-1.16051	6.99525e-06	-2.26313	-1.19678
88529333	chr5:88529333:C:T	8.53153e-25	-2.49868	-4.83947e-10	3.85187e-07	-2.25009	-4.83947e-10	2.17959e-05	-2.32342	-4.83947e-10
88529371	chr5:88529371:C:T	5.38427e-25	-1.74506	-1.21391	1.294e-07	-2.19085	-1.15006	7.04022e-06	-2.26669	-1.18681
88529429	chr5:88529429:A:T	2.33975e-24	-7.58227e-10	-1.48982	8.49932e-07	-7.58227e-10	-1.45866	5.05206e-05	-7.58227e-10	-1.48276
88529606	chr5:88529606:A:T	6.88311e-24	-7.58227e-10	-0.410795	2.68552e-06	-7.58227e-10	-0.308188	0.000168748	-7.58227e-10	-0.276734
88530593	chr5:88530593:T:C	4.78135e-25	-2.12672	-0.951011	1.67019e-07	-2.09355	-0.992165	9.54122e-06	-2.21318	-0.936333
88530773	chr5:88530773:A:G	5.54678e-25	-1.73765	-1.19158	1.33314e-07	-2.18591	-1.1252	7.23846e-06	-2.26237	-1.16336
88531039	chr5:88531039:C:T	5.00459e-25	-1.74553	-1.28656	1.1903e-07	-2.19501	-1.22943	6.50952e-06	-2.26894	-1.26294
88531040	chr5:88531040:A:G	5.64516e-25	-1.69327	-1.21838	1.33173e-07	-2.15815	-1.15402	7.20617e-06	-2.23882	-1.19138
88531043	chr5:88531043:A:G	5.08806e-25	-1.77492	-1.24063	1.23148e-07	-2.21108	-1.17936	6.73163e-06	-2.28388	-1.21444
88531247	chr5:88531247:A:G	1.05389e-24	-2.28738	-4.83947e-10	3.18511e-07	-2.44016	-4.83947e-10	1.91707e-05	-2.45176	-4.83947e-10
88531440	chr5:88531440:G:A	5.48706e-25	-1.73749	-1.20257	1.31734e-07	-2.18586	-1.13717	7.15814e-06	-2.26228	-1.17461
88532084	chr5:88532084:G:GATGGAAA	8.86063e-25	-1.78197	-0.678864	3.08576e-07	-1.74152	-0.73033	1.69028e-05	-1.91452	-0.663136
88532189	chr5:88532189:G:A	2.35102e-24	-7.58227e-10	-1.48502	8.59548e-07	-7.58227e-10	-1.44741	5.02151e-05	-7.58227e-10	-1.48882
88532237	chr5:88532237:C:T	4.71483e-25	-1.62394	-1.46779	1.26141e-07	-1.92818	-1.43824	6.76013e-06	-2.03485	-1.45925
88532410	chr5:88532410:T:C	4.69628e-25	-1.62632	-1.46936	1.25549e-07	-1.9307	-1.44042	6.73859e-06	-2.03631	-1.46098
88532641	chr5:88532641:C:A	4.56885e-25	-1.65859	-1.4646	1.23116e-07	-1.95651	-1.43418	6.61891e-06	-2.0595	-1.4557
88532747	chr5:88532747:T:G	2.61738e-24	-7.58227e-10	-1.37769	9.57216e-07	-7.58227e-10	-1.33979	5.67726e-05	-7.58227e-10	-1.36608
88533163	chr5:88533163:C:T	2.46074e-24	-7.58227e-10	-1.4394	8.35618e-07	-7.58227e-10	-1.47565	5.41073e-05	-7.58227e-10	-1.41417
88533614	chr5:88533614:A:G	5.5347e-25	-1.74751	-1.1839	1.33622e-07	-2.19228	-1.11652	7.25736e-06	-2.26795	-1.15517
88534160	chr5:88534160:A:C	2.36754e-24	-7.58227e-10	-1.47801	8.18266e-07	-7.58227e-10	-1.49663	5.20758e-05	-7.58227e-10	-1.45244
88534257	chr5:88534257:G:T	2.08075e-25	-2.42633	-1.48339	7.58146e-08	-2.40017	-1.47535	5.67033e-06	-2.1977	-1.47219
88534272	chr5:88534272:T:C	3.04665e-25	-2.02977	-1.49864	1.02776e-07	-2.07553	-1.49573	4.35216e-06	-2.4409	-1.49357
88534299	chr5:88534299:T:C	8.62095e-25	-2.48825	-4.83947e-10	3.41869e-07	-2.36939	-4.83947e-10	1.81316e-05	-2.50748	-4.83947e-10
88534562	chr5:88534562:A:T	6.99043e-24	-7.58227e-10	-0.395323	2.72363e-06	-7.58227e-10	-0.294098	0.000171632	-7.58227e-10	-0.259785
88534727	chr5:88534727:A:G	1.02283e-23	-7.58227e-10	-0.0147042	4.01456e-06	-7.58227e-10	0.0938672	0.000257791	-7.58227e-10	0.147009
88535216	chr5:88535216:T:C	2.89567e-25	-2.07789	-1.50134	9.86654e-08	-2.12463	-1.48745	4.26868e-06	-2.45997	-1.49387
88535549	chr5:88535549:G:T	5.3042e-25	-1.77378	-1.20018	1.29041e-07	-2.20915	-1.13454	7.03166e-06	-2.28257	-1.17214
88535574	chr5:88535574:T:C	5.57367e-25	-1.73637	-1.18803	1.33902e-07	-2.18529	-1.12142	7.27164e-06	-2.26172	-1.15944
88535762	chr5:88535762:T:C	1.11292e-23	-7.58227e-10	0.0697077	4.38103e-06	-7.58227e-10	0.181221	0.000281713	-7.58227e-10	0.235749
88535870	chr5:88535870:A:G	5.888e-25	-1.53037	-1.33916	2.23787e-07	-1.49462	-1.2985	1.02166e-05	-1.71883	-1.3623
88535883	chr5:88535883:T:G	4.33106e-24	-7.58227e-10	-0.874054	1.67965e-06	-7.58227e-10	-0.777475	8.47873e-05	-7.58227e-10	-0.964993
88536193	chr5:88536193:T:C	5.26356e-24	-7.58227e-10	-0.679058	1.64401e-06	-7.58227e-10	-0.798923	0.000132289	-7.58227e-10	-0.520152
88536309	chr5:88536309:C:A	5.73957e-24	0.906098	-1.49858	6.01355e-07	-0.466322	-1.33831	1.19114e-05	-1.43337	-1.49427
88536685	chr5:88536685:G:T	7.95848e-25	-1.82567	-0.742545	2.78125e-07	-1.78643	-0.789313	1.52333e-05	-1.95396	-0.727692
88537033	chr5:88537033:T:C	1.45235e-24	-1.96669	-4.83947e-10	9.36047e-07	-1.36215	-4.83947e-10	2.99533e-05	-2.0055	-4.83947e-10
88537436	chr5:88537436:A:G	5.29732e-25	-1.74748	-1.22777	1.27382e-07	-2.19308	-1.16355	6.93519e-06	-2.2684	-1.20013
88537983	chr5:88537983:T:A	5.40578e-25	-1.75839	-1.1966	1.30992e-07	-2.19948	-1.1292	7.12276e-06	-2.27419	-1.16766
88538641	chr5:88538641:G:A	8.45654e-25	-2.50751	-4.83947e-10	3.9345e-07	-2.22886	-4.83947e-10	1.86298e-05	-2.48037	-4.83947e-10
88538665	chr5:88538665:C:A	1.16307e-24	-2.29568	0.106877	3.46278e-07	-2.44127	0.0846941	2.07503e-05	-2.45007	0.0774933
88538729	chr5:88538729:CA:C	2.34631e-24	-7.58227e-10	-1.48702	8.17448e-07	-7.58227e-10	-1.49763	5.01222e-05	-7.58227e-10	-1.49067
88539065	chr5:88539065:A:G	1.25314e-24	-2.28125	0.167037	3.71178e-07	-2.43303	0.145894	2.22015e-05	-2.44247	0.137493
88539389	chr5:88539389:A:G	4.11577e-24	-1.69069	0.765649	1.98237e-06	-1.67804	1.06627	7.72854e-05	-1.89916	0.841527
88539598	chr5:88539598:G:A	1.21741e-24	-2.14314	-4.83947e-10	4.03496e-07	-2.20365	-4.83947e-10	2.26099e-05	-2.28675	-4.83947e-10
88540489	chr5:88540489:A:G	1.10917e-24	-2.26703	0.0307736	4.37837e-07	-2.41479	0.292816	1.92943e-05	-2.43024	-0.0150853
88542248	chr5:88542248:G:A	1.18181e-24	-2.13957	-0.0332562	4.069e-07	-2.10472	-0.0905304	2.39111e-05	-2.22623	-0.00456194
88542634	chr5:88542634:G:A	8.90711e-25	-2.4556	-4.83947e-10	3.09545e-07	-2.46871	-4.83947e-10	2.05906e-05	-2.3803	-4.83947e-10
88543983	chr5:88543983:G:A	6.13375e-24	-7.58227e-10	-0.526059	2.33609e-06	-7.58227e-10	-0.447581	0.000157118	-7.58227e-10	-0.348143
88544612	chr5:88544612:A:G	2.74502e-24	-7.58227e-10	-1.33008	9.42463e-07	-7.58227e-10	-1.35532	6.19961e-05	-7.58227e-10	-1.27807
88544870	chr5:88544870:G:A	4.85148e-25	-2.47084	-0.59233	1.29203e-07	-2.49997	-0.84246	1.01681e-05	-2.47864	-0.607241
88545420	chr5:88545420:G:T	2.31606e-24	-7.58227e-10	-1.5	8.12446e-07	-7.58227e-10	-1.50377	4.95411e-05	-7.58227e-10	-1.50234
88546380	chr5:88546380:A:G	2.4373e-24	-7.58227e-10	-1.44897	8.98083e-07	-7.58227e-10	-1.40355	5.28539e-05	-7.58227e-10	-1.43761
88546473	chr5:88546473:A:T	2.58675e-24	-7.58227e-10	-1.38946	9.28549e-07	-7.58227e-10	-1.37019	5.59971e-05	-7.58227e-10	-1.37984
88546622	chr5:88546622:T:C	2.5576e-24	-7.58227e-10	-1.4008	9.45254e-07	-7.58227e-10	-1.35236	5.52257e-05	-7.58227e-10	-1.39371
88547702	chr5:88547702:T:C	3.93809e-24	-7.58227e-10	-0.969168	1.30363e-06	-7.58227e-10	-1.03091	8.24611e-05	-7.58227e-10	-0.992813
88548164	chr5:88548164:G:A	1.47862e-24	-1.94875	-4.83947e-10	7.8622e-07	-1.53658	-4.83947e-10	4.31361e-05	-1.64078	-4.83947e-10
88548596	chr5:88548596:T:C	4.69084e-25	-2.16884	-0.927999	1.59267e-07	-2.13191	-1.00133	9.41219e-06	-2.24747	-0.915666
88548968	chr5:88548968:CAAAT:C	4.91856e-24	-7.58227e-10	-0.746849	1.85688e-06	-7.58227e-10	-0.677162	0.000123418	-7.58227e-10	-0.58956
88549259	chr5:88549259:C:T	2.7606e-24	-7.58227e-10	-1.32442	1.01571e-06	-7.58227e-10	-1.28048	6.00257e-05	-7.58227e-10	-1.31037
88549539	chr5:88549539:T:C	2.60331e-24	-7.58227e-10	-1.38308	9.65485e-07	-7.58227e-10	-1.33119	5.62392e-05	-7.58227e-10	-1.37552
88550096	chr5:88550096:T:C	2.39653e-24	-7.58227e-10	-1.46584	8.61008e-07	-7.58227e-10	-1.44571	5.17128e-05	-7.58227e-10	-1.45943
88551615	chr5:88551615:G:A	2.74662e-25	-2.17261	-1.45947	9.61752e-08	-2.16001	-1.47763	7.15673e-06	-1.96	-1.47708
88551727	chr5:88551727:C:A	8.65737e-25	-2.48404	-4.83947e-10	3.15711e-07	-2.44899	-4.83947e-10	1.99403e-05	-2.41239	-4.83947e-10
88551768	chr5:88551768:T:G	2.65714e-24	-2.33878	0.976165	1.15988e-06	-2.456	1.30826	4.69136e-05	-2.46703	0.910193
88551934	chr5:88551934:A:G	2.32627e-24	-7.58227e-10	-1.4956	8.14581e-07	-7.58227e-10	-1.50114	4.97278e-05	-7.58227e-10	-1.49857
88552170	chr5:88552170:G:A	1.15151e-24	-2.32912	0.130329	3.31907e-07	-2.4617	0.0627372	2.13327e-05	-2.47017	0.12527
88552174	chr5:88552174:T:A	1.18673e-24	-2.32793	0.15927	3.41658e-07	-2.46108	0.0910765	2.19707e-05	-2.4696	0.154166
88552216	chr5:88552216:C:A	3.51552e-24	-7.58227e-10	-1.08268	1.17457e-06	-7.58227e-10	-1.13516	7.39463e-05	-7.58227e-10	-1.1018
88552363	chr5:88552363:C:T	2.4338e-24	-7.58227e-10	-1.45041	8.42312e-07	-7.58227e-10	-1.46767	5.15035e-05	-7.58227e-10	-1.46349
88553146	chr5:88553146:T:C	2.76432e-24	-7.58227e-10	-1.32307	1.0172e-06	-7.58227e-10	-1.27901	6.01103e-05	-7.58227e-10	-1.30896
88553224	chr5:88553224:A:G	2.31328e-24	-7.58227e-10	-1.5012	8.22489e-07	-7.58227e-10	-1.49148	4.94772e-05	-7.58227e-10	-1.50363
88553883	chr5:88553883:T:C	5.75107e-24	-7.58227e-10	-0.590479	2.23673e-06	-7.58227e-10	-0.491048	0.000143928	-7.58227e-10	-0.435827
88553921	chr5:88553921:G:A	3.68594e-24	-7.58227e-10	-1.03534	1.23279e-06	-7.58227e-10	-1.08678	8.4762e-05	-7.58227e-10	-0.965292
88554435	chr5:88554435:G:T	2.7529e-24	-7.58227e-10	-1.32721	1.03208e-06	-7.58227e-10	-1.26449	5.95472e-05	-7.58227e-10	-1.31837
88554704	chr5:88554704:G:C	2.7676e-24	-7.58227e-10	-1.32189	9.99185e-07	-7.58227e-10	-1.29688	6.00168e-05	-7.58227e-10	-1.31051
88554900	chr5:88554900:A:T	9.10792e-25	-2.43331	-4.83947e-10	6.8767e-07	-1.67051	-4.83947e-10	2.23776e-05	-2.29708	-4.83947e-10
88555851	chr5:88555851:A:G	2.27113e-24	-0.0141136	-1.50548	1.63921e-06	0.628647	-1.43049	1.50202e-05	-1.19028	-1.50547
88556253	chr5:88556253:T:C	7.44174e-24	-7.58227e-10	-0.332761	2.32746e-06	-7.58227e-10	-0.451285	0.000160739	-7.58227e-10	-0.325358
88557228	chr5:88557228:T:C	6.02011e-24	-7.58227e-10	-0.544761	2.34709e-06	-7.58227e-10	-0.442884	0.000149938	-7.58227e-10	-0.394918
88558599	chr5:88558599:C:T	5.18548e-25	-1.73851	-1.25808	2.06993e-07	-1.43876	-1.43238	7.06891e-06	-2.20419	-1.24525
88559167	chr5:88559167:G:A	5.53573e-24	-7.58227e-10	-0.628642	1.70858e-06	-7.58227e-10	-0.760396	0.000122033	-7.58227e-10	-0.600849
88559370	chr5:88559370:T:G	4.89786e-24	-7.58227e-10	-0.751067	1.8535e-06	-7.58227e-10	-0.678983	0.000123491	-7.58227e-10	-0.588972
88559585	chr5:88559585:T:C	8.63261e-24	-7.58227e-10	-0.184319	2.79996e-06	-7.58227e-10	-0.266455	0.000192252	-7.58227e-10	-0.146333
88559678	chr5:88559678:G:A	2.26559e-25	-2.32031	-1.50431	6.90143e-08	-2.46406	-1.50544	4.08564e-06	-2.49565	-1.50201
88560241	chr5:88560241:A:G	2.06922e-24	-0.119951	-1.49275	1.05031e-06	0.208981	-1.45596	9.79903e-06	-1.63141	-1.49145
88561180	chr5:88561180:T:C	8.85375e-24	-7.58227e-10	-0.159025	2.87345e-06	-7.58227e-10	-0.24055	0.000197341	-7.58227e-10	-0.120208
88561407	chr5:88561407:A:G	2.66892e-25	-2.18569	-1.47509	7.30823e-08	-2.40666	-1.50557	4.17303e-06	-2.50432	-1.47217
88561875	chr5:88561875:T:C	4.13939e-24	-7.58227e-10	-0.919317	1.52454e-06	-7.58227e-10	-0.874366	0.000102121	-7.58227e-10	-0.77898
88561959	chr5:88561959:G:A	2.44439e-24	-7.58227e-10	-1.44607	8.85179e-07	-7.58227e-10	-1.41803	5.18478e-05	-7.58227e-10	-1.45683
88562190	chr5:88562190:C:G	4.34123e-24	-7.58227e-10	-0.871708	1.71552e-06	-7.58227e-10	-0.756348	9.08234e-05	-7.58227e-10	-0.896222
88562734	chr5:88562734:A:G	3.13042e-24	-7.58227e-10	-1.1987	1.07228e-06	-7.58227e-10	-1.22627	6.49878e-05	-7.58227e-10	-1.23094
88563112	chr5:88563112:T:G	2.15417e-25	-2.38804	-1.487	1.14349e-07	-2.0495	-1.41506	5.8259e-06	-2.15694	-1.48589
88563126	chr5:88563126:T:A	1.03311e-24	-2.30729	-4.83947e-10	3.4358e-07	-2.3644	-4.83947e-10	2.3685e-05	-2.2403	-4.83947e-10
88563316	chr5:88563316:C:G	1.62867e-23	-7.58227e-10	0.450484	6.81159e-06	-7.58227e-10	0.622563	0.000336912	-7.58227e-10	0.414682
88563337	chr5:88563337:C:T	1.44365e-24	-1.97269	-4.83947e-10	5.08407e-07	-1.97253	-4.83947e-10	4.15554e-05	-1.67811	-4.83947e-10
88563640	chr5:88563640:A:G	4.51303e-24	-7.58227e-10	-0.832897	1.34442e-06	-7.58227e-10	-1.0001	9.55796e-05	-7.58227e-10	-0.845179
88564798	chr5:88564798:C:A	4.75886e-24	-7.58227e-10	-0.779858	1.76341e-06	-7.58227e-10	-0.728811	0.000118175	-7.58227e-10	-0.632975
88564826	chr5:88564826:G:A	2.35911e-24	-7.58227e-10	-1.48158	8.41035e-07	-7.58227e-10	-1.46918	5.08988e-05	-7.58227e-10	-1.4753
88565282	chr5:88565282:G:A	1.24576e-24	-0.664025	-1.45609	5.84874e-07	-0.338267	-1.49415	7.65061e-06	-1.9173	-1.45305
88565468	chr5:88565468:C:G	2.48335e-24	-7.58227e-10	-1.43026	8.97267e-07	-7.58227e-10	-1.40446	5.42367e-05	-7.58227e-10	-1.41178
88566634	chr5:88566634:C:T	3.14144e-23	-7.58227e-10	1.1074	1.41292e-05	-7.58227e-10	1.35218	0.000641758	-7.58227e-10	1.05907
88566902	chr5:88566902:G:A	9.94623e-24	-7.58227e-10	-0.0426722	3.10639e-06	-7.58227e-10	-0.162602	0.000209428	-7.58227e-10	-0.0607588
88567015	chr5:88567015:C:T	8.03442e-24	-7.58227e-10	-0.256131	2.41435e-06	-7.58227e-10	-0.414631	0.00017577	-7.58227e-10	-0.235963
88567047	chr5:88567047:T:G	1.21408e-24	-2.14588	-4.83947e-10	6.79801e-07	-1.68202	-4.83947e-10	3.61144e-05	-1.81845	-4.83947e-10
88567230	chr5:88567230:C:T	4.18754e-24	-1.16195	0.254202	9.70001e-07	-0.928709	-0.397811	6.089e-05	-1.62528	0.329215
88567792	chr5:88567792:C:T	4.50059e-25	-1.98229	-1.15596	2.42667e-07	-1.30939	-1.40273	1.21183e-05	-1.7829	-1.12752
88568084	chr5:88568084:G:A	2.9956e-23	-7.58227e-10	1.05986	1.3263e-05	-7.58227e-10	1.28892	0.000611395	-7.58227e-10	1.0106
88569013	chr5:88569013:T:A	2.53202e-24	-7.58227e-10	-1.41085	8.69153e-07	-7.58227e-10	-1.4363	5.65094e-05	-7.58227e-10	-1.37073
88569018	chr5:88569018:C:T	2.35351e-24	-7.58227e-10	-1.48396	8.54657e-07	-7.58227e-10	-1.45312	5.09311e-05	-7.58227e-10	-1.47466
88569502	chr5:88569502:G:A	4.55749e-24	-7.58227e-10	-0.823093	1.33767e-06	-7.58227e-10	-1.00513	0.000110933	-7.58227e-10	-0.696216
88569547	chr5:88569547:T:C	2.18518e-25	-2.35829	-1.50246	6.91963e-08	-2.47427	-1.4926	4.05865e-06	-2.50219	-1.5021
88569970	chr5:88569970:A:G	7.16516e-25	-1.98207	-0.691148	3.36892e-07	-1.30311	-1.08094	2.1049e-05	-1.77353	-0.58476
88570007	chr5:88570007:G:A	1.36029e-24	-2.03217	-4.83947e-10	4.85986e-07	-2.01764	-4.83947e-10	2.15795e-05	-2.33339	-4.83947e-10
88570332	chr5:88570332:T:C	2.35092e-24	-7.58227e-10	-1.48506	8.45291e-07	-7.58227e-10	-1.46414	4.98634e-05	-7.58227e-10	-1.49585
88570975	chr5:88570975:T:C	1.54699e-24	-1.90355	-4.83947e-10	1.11208e-06	-1.18983	-4.83947e-10	3.24877e-05	-1.92428	-4.83947e-10
88572312	chr5:88572312:A:G	3.93346e-24	-7.58227e-10	-0.970345	1.43087e-06	-7.58227e-10	-0.937782	9.61907e-05	-7.58227e-10	-0.838806
88572347	chr5:88572347:C:A	6.98099e-25	-1.19416	-1.5051	2.06911e-06	0.705657	-1.2746	1.11261e-05	-1.4903	-1.50554
88573129	chr5:88573129:A:G	2.30458e-24	-7.58227e-10	-1.50497	8.11259e-07	-7.58227e-10	-1.50523	4.93794e-05	-7.58227e-10	-1.50561
88573575	chr5:88573575:T:C	6.39419e-24	1.01843	-1.5029	3.57436e-07	-0.918162	-1.4067	1.09009e-05	-1.51547	-1.50083
88573667	chr5:88573667:C:T	4.18651e-23	1.39459	-4.83947e-10	3.40837e-07	-2.37241	-4.83947e-10	1.82261e-05	-2.50228	-4.83947e-10
88573707	chr5:88573707:C:T	2.30499e-24	-7.58227e-10	-1.50479	8.11224e-07	-7.58227e-10	-1.50527	4.94843e-05	-7.58227e-10	-1.50348
88574011	chr5:88574011:C:T	9.94623e-24	-7.58227e-10	-0.0426722	3.10639e-06	-7.58227e-10	-0.162602	0.000209428	-7.58227e-10	-0.0607588
88574348	chr5:88574348:C:T	3.26581e-24	-1.26629	0.109936	7.83144e-07	-1.03612	-0.504384	4.91658e-05	-1.70394	0.193994
88574395	chr5:88574395:G:A	5.98016e-25	-2.08593	-0.768078	2.26093e-07	-1.51214	-1.27073	1.36343e-05	-2.04637	-0.746178
88574430	chr5:88574430:T:C	4.80869e-25	-1.95831	-1.11372	2.57681e-07	-1.27235	-1.37975	1.30307e-05	-1.75388	-1.08395
88574614	chr5:88574614:A:G	2.40813e-25	-2.43629	-1.32731	8.3242e-08	-2.40843	-1.37364	6.18278e-06	-2.25269	-1.33068
88575303	chr5:88575303:T:C	8.50466e-25	-2.50184	-4.83947e-10	3.06283e-07	-2.47931	-4.83947e-10	1.92208e-05	-2.44914	-4.83947e-10
88576866	chr5:88576866:C:T	2.30346e-24	-7.58227e-10	-1.50545	8.22811e-07	-7.58227e-10	-1.49109	4.95525e-05	-7.58227e-10	-1.50211
88577413	chr5:88577413:G:T	2.83706e-23	-7.58227e-10	1.00549	1.26757e-05	-7.58227e-10	1.24363	0.000579825	-7.58227e-10	0.957588
88577607	chr5:88577607:G:A	2.34777e-24	-7.58227e-10	-1.4864	8.4395e-07	-7.58227e-10	-1.46572	4.98256e-05	-7.58227e-10	-1.49661
88577915	chr5:88577915:T:C	8.61508e-24	-7.58227e-10	-0.186351	2.85897e-06	-7.58227e-10	-0.2456	0.000224457	-7.58227e-10	0.00854438
88579363	chr5:88579363:C:T	3.83199e-24	-7.58227e-10	-0.996481	1.39283e-06	-7.58227e-10	-0.964726	9.34286e-05	-7.58227e-10	-0.867942
88579561	chr5:88579561:C:T	4.55866e-25	-1.9609	-1.16452	2.49266e-07	-1.27789	-1.40741	1.23171e-05	-1.75799	-1.13617
88579749	chr5:88579749:T:C	2.34698e-24	-7.58227e-10	-1.48674	8.43548e-07	-7.58227e-10	-1.4662	4.9814e-05	-7.58227e-10	-1.49684
88580517	chr5:88580517:GA:G	2.05815e-25	-2.46044	-1.4602	1.02907e-07	-2.20008	-1.36991	5.26663e-06	-2.2897	-1.45405
88580552	chr5:88580552:C:A	2.36014e-24	-7.58227e-10	-1.48114	8.41479e-07	-7.58227e-10	-1.46866	5.09238e-05	-7.58227e-10	-1.47481
88580560	chr5:88580560:G:A	2.30913e-24	-7.58227e-10	-1.503	8.10954e-07	-7.58227e-10	-1.50561	4.93852e-05	-7.58227e-10	-1.50549
88580865	chr5:88580865:G:A	2.48798e-24	-7.58227e-10	-1.42839	9.04259e-07	-7.58227e-10	-1.3967	5.42287e-05	-7.58227e-10	-1.41193
88580952	chr5:88580952:A:G	1.35328e-23	-7.58227e-10	0.265248	5.67031e-06	-7.58227e-10	0.439183	0.00029178	-7.58227e-10	0.27086
88581605	chr5:88581605:G:A	9.54498e-24	1.20704	-1.29089	5.41415e-07	-0.946262	-0.963369	1.25585e-05	-1.60073	-1.27401
88581656	chr5:88581656:G:A	1.3365e-24	-1.37089	-0.678919	3.92759e-07	-1.15102	-1.0796	2.02546e-05	-1.78287	-0.613883
88581764	chr5:88581764:C:T	2.30332e-24	-7.58227e-10	-1.50551	8.12362e-07	-7.58227e-10	-1.50387	4.93804e-05	-7.58227e-10	-1.50559
88583241	chr5:88583241:A:G	2.35911e-24	-7.58227e-10	-1.48158	8.41035e-07	-7.58227e-10	-1.46918	5.08988e-05	-7.58227e-10	-1.4753
88583359	chr5:88583359:C:T	2.38015e-24	-7.58227e-10	-1.4727	8.59677e-07	-7.58227e-10	-1.44726	5.03132e-05	-7.58227e-10	-1.48687
88583497	chr5:88583497:C:T	1.50831e-24	-1.92887	-4.83947e-10	1.07066e-06	-1.22779	-4.83947e-10	3.16764e-05	-1.94957	-4.83947e-10
88583559	chr5:88583559:T:C	2.43287e-24	-7.58227e-10	-1.45079	8.84441e-07	-7.58227e-10	-1.41886	5.11832e-05	-7.58227e-10	-1.46973
88583650	chr5:88583650:A:C	1.09444e-24	-0.749709	-1.49991	6.33139e-07	-0.437714	-1.31541	6.92771e-06	-1.96868	-1.50093
88584754	chr5:88584754:A:G	4.51348e-25	-1.92463	-1.21075	2.57678e-07	-1.22099	-1.43112	1.22347e-05	-1.71397	-1.18689
88584866	chr5:88584866:T:G	2.36216e-24	-7.58227e-10	-1.48029	8.21637e-07	-7.58227e-10	-1.49252	5.18026e-05	-7.58227e-10	-1.4577
88585193	chr5:88585193:G:A	2.49601e-24	-7.58227e-10	-1.42517	9.07279e-07	-7.58227e-10	-1.39337	5.44304e-05	-7.58227e-10	-1.40822
88585332	chr5:88585332:A:T	2.49673e-24	-7.58227e-10	-1.42488	9.07561e-07	-7.58227e-10	-1.39306	5.44481e-05	-7.58227e-10	-1.40789
88586203	chr5:88586203:T:A	4.93874e-24	-7.58227e-10	-0.742755	1.95428e-06	-7.58227e-10	-0.626042	0.000112384	-7.58227e-10	-0.683217
88586361	chr5:88586361:A:G	4.20734e-25	-1.91798	-1.28764	2.5093e-07	-1.21292	-1.46573	1.13804e-05	-1.70771	-1.26553
88587013	chr5:88587013:C:T	8.54488e-25	-2.49712	-4.83947e-10	4.38385e-07	-2.12072	-4.83947e-10	1.93519e-05	-2.44235	-4.83947e-10
88587636	chr5:88587636:G:T	2.59433e-25	-2.44141	-1.24771	8.84044e-08	-2.41525	-1.30665	6.63648e-06	-2.2634	-1.24916
88588747	chr5:88588747:C:A	2.66233e-23	-7.58227e-10	0.941922	1.19118e-05	-7.58227e-10	1.18147	0.000544261	-7.58227e-10	0.89429
88588891	chr5:88588891:G:A	2.506e-24	-7.58227e-10	-1.42118	9.17236e-07	-7.58227e-10	-1.38245	5.2452e-05	-7.58227e-10	-1.44524
88589681	chr5:88589681:C:T	6.02208e-25	-2.40011	-0.446909	2.18747e-07	-2.43144	-0.384466	1.75595e-05	-2.02936	-0.510177
88589794	chr5:88589794:A:C	8.18259e-24	-7.58227e-10	-0.237857	3.02014e-06	-7.58227e-10	-0.190758	0.000184213	-7.58227e-10	-0.189046
88589844	chr5:88589844:A:T	2.99255e-25	-2.35928	-1.18704	1.11758e-07	-2.32783	-1.15965	6.67685e-06	-2.40842	-1.09807
88590140	chr5:88590140:G:C	2.3165e-24	-7.58227e-10	-1.49981	8.24411e-07	-7.58227e-10	-1.48915	4.99027e-05	-7.58227e-10	-1.49506
88590461	chr5:88590461:A:T	2.5261e-25	-2.44229	-1.27348	8.64179e-08	-2.41624	-1.32838	6.45856e-06	-2.26477	-1.27496
88590765	chr5:88590765:A:G	1.52514e-24	-1.91778	-4.83947e-10	1.08793e-06	-1.21179	-4.83947e-10	3.20126e-05	-1.93901	-4.83947e-10
88591218	chr5:88591218:T:C	2.50936e-24	-7.58227e-10	-1.41984	9.18704e-07	-7.58227e-10	-1.38085	5.25114e-05	-7.58227e-10	-1.44411
88591230	chr5:88591230:A:G	9.3149e-25	-2.41084	-4.83947e-10	3.39492e-07	-2.37637	-4.83947e-10	1.94435e-05	-2.43763	-4.83947e-10
88591533	chr5:88591533:C:T	1.28023e-23	-7.58227e-10	0.20976	5.35289e-06	-7.58227e-10	0.381576	0.000276023	-7.58227e-10	0.215346
88591539	chr5:88591539:C:T	2.89205e-25	-2.43196	-1.14853	9.72352e-08	-2.40775	-1.21893	7.40616e-06	-2.25234	-1.15049
88591993	chr5:88591993:A:G	2.50577e-24	-7.58227e-10	-1.42127	9.17131e-07	-7.58227e-10	-1.38257	5.24485e-05	-7.58227e-10	-1.44531
88592496	chr5:88592496:T:C	2.31539e-24	-7.58227e-10	-1.50029	8.24407e-07	-7.58227e-10	-1.48915	4.98902e-05	-7.58227e-10	-1.49531
88592699	chr5:88592699:T:C	7.07965e-24	1.12254	-1.50518	3.77206e-07	-0.845496	-1.42553	1.14995e-05	-1.45864	-1.5042
88593484	chr5:88593484:G:A	2.35299e-24	-7.58227e-10	-1.48418	8.44565e-07	-7.58227e-10	-1.465	5.09091e-05	-7.58227e-10	-1.4751
88594239	chr5:88594239:G:T	7.65191e-24	-7.58227e-10	-0.30491	2.41186e-06	-7.58227e-10	-0.415662	0.000161333	-7.58227e-10	-0.321671
88594408	chr5:88594408:C:T	4.57917e-24	-7.58227e-10	-0.818347	1.69316e-06	-7.58227e-10	-0.769468	0.000112915	-7.58227e-10	-0.678505
88594704	chr5:88594704:G:A	2.47318e-24	-7.58227e-10	-1.43436	9.02604e-07	-7.58227e-10	-1.39853	5.18749e-05	-7.58227e-10	-1.4563
88594968	chr5:88594968:T:C	8.70239e-25	-2.47885	-4.83947e-10	5.90882e-07	-1.8222	-4.83947e-10	2.07057e-05	-2.37473	-4.83947e-10
88595272	chr5:88595272:A:G	2.40672e-24	-7.58227e-10	-1.4616	8.69912e-07	-7.58227e-10	-1.43542	5.22588e-05	-7.58227e-10	-1.44893
88596363	chr5:88596363:G:A	2.39023e-24	-7.58227e-10	-1.46847	8.63066e-07	-7.58227e-10	-1.44333	5.18216e-05	-7.58227e-10	-1.45733
88596465	chr5:88596465:T:C	5.36232e-24	-7.58227e-10	-0.660469	2.12531e-06	-7.58227e-10	-0.542144	0.00012159	-7.58227e-10	-0.604484
88597550	chr5:88597550:C:T	2.56899e-24	-7.58227e-10	-1.39635	9.59016e-07	-7.58227e-10	-1.33791	5.60706e-05	-7.58227e-10	-1.37853
88598126	chr5:88598126:T:A	2.78784e-24	-7.58227e-10	-1.3146	1.01357e-06	-7.58227e-10	-1.28258	6.16831e-05	-7.58227e-10	-1.28313
88598641	chr5:88598641:T:C	2.51134e-24	-7.58227e-10	-1.41905	9.19587e-07	-7.58227e-10	-1.37989	5.25468e-05	-7.58227e-10	-1.44343
88598828	chr5:88598828:A:G	1.08302e-24	-1.05642	-1.20369	4.88564e-07	-0.555242	-1.4571	1.00376e-05	-1.90439	-1.19441
88599256	chr5:88599256:A:G	4.63614e-24	-7.58227e-10	-0.805984	1.5433e-06	-7.58227e-10	-0.862141	9.20362e-05	-7.58227e-10	-0.882957
88599367	chr5:88599367:T:C	9.06944e-25	-2.43754	-4.83947e-10	3.77638e-07	-2.26988	-4.83947e-10	2.08171e-05	-2.36936	-4.83947e-10
88599416	chr5:88599416:T:C	3.81278e-24	-7.58227e-10	-1.00151	1.38784e-06	-7.58227e-10	-0.968311	9.28802e-05	-7.58227e-10	-0.873829
88599701	chr5:88599701:G:A	1.68501e-24	-1.40707	-0.411023	4.61053e-07	-1.18896	-0.881341	2.59721e-05	-1.81115	-0.336972
88600589	chr5:88600589:C:T	1.4163e-24	-1.99181	-4.83947e-10	7.63366e-07	-1.56608	-4.83947e-10	4.16541e-05	-1.67574	-4.83947e-10
88600800	chr5:88600800:C:T	1.43936e-23	-7.58227e-10	0.326921	6.04815e-06	-7.58227e-10	0.503692	0.000309146	-7.58227e-10	0.328674
88601453	chr5:88601453:A:C	5.20031e-25	-2.03166	-0.962076	2.23887e-07	-1.42041	-1.37227	1.19175e-05	-1.98517	-0.941959
88601828	chr5:88601828:G:A	5.33461e-24	-7.58227e-10	-0.665649	2.09463e-06	-7.58227e-10	-0.556686	0.000132694	-7.58227e-10	-0.517094
88602256	chr5:88602256:T:TA	2.48756e-24	-7.58227e-10	-1.42856	9.05108e-07	-7.58227e-10	-1.39576	5.42073e-05	-7.58227e-10	-1.41232
88602544	chr5:88602544:A:C	4.77605e-24	-7.58227e-10	-0.776252	1.77116e-06	-7.58227e-10	-0.724428	0.000118222	-7.58227e-10	-0.632576
88602557	chr5:88602557:A:G	2.30316e-24	-7.58227e-10	-1.50558	8.12695e-07	-7.58227e-10	-1.50346	4.94316e-05	-7.58227e-10	-1.50455
88602657	chr5:88602657:C:T	6.28104e-24	-7.58227e-10	-0.502329	2.48896e-06	-7.58227e-10	-0.384195	0.000159468	-7.58227e-10	-0.333294
88602911	chr5:88602911:A:T	2.51813e-24	-7.58227e-10	-1.41635	9.2185e-07	-7.58227e-10	-1.37743	5.26444e-05	-7.58227e-10	-1.44158
88604056	chr5:88604056:T:C	8.45414e-25	-2.50779	-4.83947e-10	3.10259e-07	-2.46641	-4.83947e-10	1.86889e-05	-2.47721	-4.83947e-10
88604856	chr5:88604856:T:G	8.47176e-25	-2.50571	-4.83947e-10	3.03144e-07	-2.48961	-4.83947e-10	1.89094e-05	-2.46548	-4.83947e-10
88604962	chr5:88604962:T:C	2.58988e-24	-7.58227e-10	-1.38825	9.36111e-07	-7.58227e-10	-1.36208	5.59244e-05	-7.58227e-10	-1.38114
88605013	chr5:88605013:C:T	7.35224e-24	-7.58227e-10	-0.34486	2.32264e-06	-7.58227e-10	-0.453356	0.000155128	-7.58227e-10	-0.360888
88605241	chr5:88605241:TATA:T	2.92836e-24	-7.58227e-10	-1.26542	1.08747e-06	-7.58227e-10	-1.21221	6.3578e-05	-7.58227e-10	-1.25287
88605345	chr5:88605345:G:A	2.24737e-25	-2.33193	-1.50076	1.21994e-07	-1.96033	-1.43951	6.7041e-06	-2.00337	-1.49905
88605729	chr5:88605729:C:A	5.78586e-25	-1.5685	-1.31854	3.87311e-07	-0.746699	-1.49789	1.78466e-05	-1.22005	-1.30327
88606146	chr5:88606146:G:A	5.61695e-25	-1.55854	-1.35812	3.90092e-07	-0.732824	-1.50461	1.73024e-05	-1.20933	-1.34497
88606588	chr5:88606588:G:A	2.29495e-24	-0.970484	-0.538669	5.95835e-07	-0.695333	-1.11852	3.05488e-05	-1.46917	-0.516647
88606924	chr5:88606924:C:T	2.66256e-24	-7.58227e-10	-1.36058	8.9508e-07	-7.58227e-10	-1.4069	5.64545e-05	-7.58227e-10	-1.3717
88607340	chr5:88607340:G:T	8.65371e-25	-2.48446	-4.83947e-10	5.77168e-07	-1.84568	-4.83947e-10	2.0483e-05	-2.38554	-4.83947e-10
88608759	chr5:88608759:C:T	2.77583e-24	-7.58227e-10	-1.31892	9.84999e-07	-7.58227e-10	-1.31118	6.24282e-05	-7.58227e-10	-1.27112
88609553	chr5:88609553:C:G	2.54868e-24	-7.58227e-10	-1.40429	9.35352e-07	-7.58227e-10	-1.36289	5.31819e-05	-7.58227e-10	-1.43142
88610000	chr5:88610000:G:A	5.41865e-25	-1.58546	-1.36714	3.75386e-07	-0.77082	-1.50504	1.66173e-05	-1.2416	-1.35309
88610370	chr5:88610370:C:T	2.63786e-24	-7.58227e-10	-1.3699	8.6399e-07	-7.58227e-10	-1.44226	5.81895e-05	-7.58227e-10	-1.34143
88611141	chr5:88611141:C:T	5.71046e-25	-1.57497	-1.32518	3.84446e-07	-0.753958	-1.49806	1.76239e-05	-1.22616	-1.30972
88611389	chr5:88611389:G:T	4.49493e-24	-7.58227e-10	-0.836916	2.18614e-06	-7.58227e-10	-0.513923	9.83952e-05	-7.58227e-10	-0.816147
88611455	chr5:88611455:T:C	2.68706e-24	-7.58227e-10	-1.35142	9.52939e-07	-7.58227e-10	-1.34427	6.01827e-05	-7.58227e-10	-1.30775
88611496	chr5:88611496:C:T	5.51084e-25	-1.56119	-1.37454	3.88328e-07	-0.736543	-1.50543	1.69666e-05	-1.21295	-1.36095
88611565	chr5:88611565:C:T	8.45637e-25	-2.50753	-4.83947e-10	3.83469e-07	-2.25456	-4.83947e-10	1.84653e-05	-2.48924	-4.83947e-10
88611585	chr5:88611585:G:T	3.53094e-23	-7.58227e-10	1.22428	1.60239e-05	-7.58227e-10	1.47802	0.000720517	-7.58227e-10	1.17483
88611619	chr5:88611619:T:C	1.2803e-24	-2.38522	0.292444	5.35596e-07	-2.48454	0.564105	2.34051e-05	-2.49121	0.239024
88611661	chr5:88611661:TA:T	2.31984e-24	-7.58227e-10	-1.49837	8.2279e-07	-7.58227e-10	-1.49112	4.9937e-05	-7.58227e-10	-1.49438
88611685	chr5:88611685:C:T	9.7529e-25	-2.36489	-4.83947e-10	4.12469e-07	-2.18166	-4.83947e-10	2.32732e-05	-2.25784	-4.83947e-10
88612609	chr5:88612609:G:T	5.72684e-25	-1.55228	-1.345	3.94327e-07	-0.723933	-1.5027	1.7684e-05	-1.20148	-1.331
88612726	chr5:88612726:A:C	2.59337e-24	-7.58227e-10	-1.38691	9.69773e-07	-7.58227e-10	-1.32675	5.66699e-05	-7.58227e-10	-1.3679
88613076	chr5:88613076:T:A	2.11555e-25	-2.40709	-1.48604	6.70929e-08	-2.49248	-1.50526	4.24059e-06	-2.47648	-1.48396
88613634	chr5:88613634:G:A	1.51295e-23	-7.58227e-10	0.376783	6.37526e-06	-7.58227e-10	0.556363	0.000325133	-7.58227e-10	0.379095
88613699	chr5:88613699:C:T	5.49085e-25	-1.59029	-1.34908	3.73982e-07	-0.776341	-1.50327	1.6833e-05	-1.24646	-1.33534
88614059	chr5:88614059:C:T	7.14454e-25	-1.79791	-0.878194	3.13891e-07	-1.12548	-1.32929	1.77295e-05	-1.68039	-0.849519
88614064	chr5:88614064:C:T	5.51332e-25	-1.58772	-1.34756	3.75684e-07	-0.772014	-1.50305	1.69247e-05	-1.24266	-1.3337
88614424	chr5:88614424:C:A	9.22641e-25	-2.42038	-4.83947e-10	3.7002e-07	-2.29026	-4.83947e-10	1.89338e-05	-2.46419	-4.83947e-10
88614712	chr5:88614712:CAG:C	2.27998e-25	-2.33915	-1.47914	1.12815e-07	-1.97252	-1.50555	6.70772e-06	-2.01771	-1.48417
88615307	chr5:88615307:G:A	2.81278e-24	-7.58227e-10	-1.30569	1.02837e-06	-7.58227e-10	-1.26808	6.23676e-05	-7.58227e-10	-1.27209
88615786	chr5:88615786:G:GGGA	8.5436e-25	-2.49727	-4.83947e-10	2.98805e-07	-2.50403	-4.83947e-10	1.8224e-05	-2.5024	-4.83947e-10
88615805	chr5:88615805:C:T	2.8717e-24	-1.51906	0.234095	5.6124e-07	-1.30015	-0.573514	4.25846e-05	-1.91335	0.259708
88616866	chr5:88616866:TAA:T	3.76857e-24	-7.58227e-10	-1.01317	1.2056e-06	-7.58227e-10	-1.10908	7.92907e-05	-7.58227e-10	-1.03202
88618013	chr5:88618013:G:A	2.18735e-25	-2.35415	-1.50561	1.13809e-07	-1.99903	-1.47026	6.41365e-06	-2.04124	-1.50547
88618049	chr5:88618049:G:C	2.35276e-24	-7.58227e-10	-1.48428	8.19489e-07	-7.58227e-10	-1.49514	5.15442e-05	-7.58227e-10	-1.4627
88618446	chr5:88618446:A:G	2.20669e-25	-2.34579	-1.50517	1.14632e-07	-1.98456	-1.47753	6.50338e-06	-2.0273	-1.50552
88618527	chr5:88618527:T:C	2.97075e-24	-7.58227e-10	-1.25105	1.10632e-06	-7.58227e-10	-1.19502	6.46405e-05	-7.58227e-10	-1.2363
88618547	chr5:88618547:T:A	2.66078e-24	-7.58227e-10	-1.36125	9.07934e-07	-7.58227e-10	-1.39264	5.63196e-05	-7.58227e-10	-1.3741
88618709	chr5:88618709:C:T	1.59173e-24	-0.725602	-1.14944	7.30472e-07	-0.192566	-1.41756	1.32256e-05	-1.6796	-1.14338
88619359	chr5:88619359:G:C	2.50224e-24	-7.58227e-10	-1.42268	8.9952e-07	-7.58227e-10	-1.40196	5.19018e-05	-7.58227e-10	-1.45579
88619764	chr5:88619764:A:G	3.56825e-23	-1.65036	2.88516	1.69252e-05	-1.50802	3.04076	0.000679226	-1.86842	2.98423
88619998	chr5:88619998:G:A	2.69723e-24	-7.58227e-10	-1.34764	9.39658e-07	-7.58227e-10	-1.3583	5.86452e-05	-7.58227e-10	-1.33363
88620626	chr5:88620626:A:G	2.30443e-24	-7.58227e-10	-1.50503	8.11915e-07	-7.58227e-10	-1.50442	4.93797e-05	-7.58227e-10	-1.5056
88620651	chr5:88620651:T:G	6.24314e-24	-0.508382	-4.83947e-10	1.93331e-06	-0.636828	-4.83947e-10	9.20042e-05	-0.883305	-4.83947e-10
88621413	chr5:88621413:A:G	5.25601e-25	-1.62859	-1.35449	3.54177e-07	-0.830017	-1.504	1.60188e-05	-1.29138	-1.34
88621695	chr5:88621695:C:G	3.01275e-24	-7.58227e-10	-1.23701	1.11885e-06	-7.58227e-10	-1.18376	6.48773e-05	-7.58227e-10	-1.23264
88622220	chr5:88622220:C:G	3.6853e-25	-2.42	-0.918101	1.74352e-07	-2.38537	-0.657369	9.55289e-06	-2.22834	-0.919958
88622382	chr5:88622382:G:A	2.30455e-24	-7.58227e-10	-1.50498	8.16221e-07	-7.58227e-10	-1.49913	4.98169e-05	-7.58227e-10	-1.49678
88622404	chr5:88622404:T:C	2.80765e-24	-7.58227e-10	-1.30752	9.96632e-07	-7.58227e-10	-1.29943	6.32277e-05	-7.58227e-10	-1.2584
88622944	chr5:88622944:C:T	2.58884e-24	-7.58227e-10	-1.38866	8.74898e-07	-7.58227e-10	-1.42971	5.49438e-05	-7.58227e-10	-1.39883
88623018	chr5:88623018:C:T	5.00946e-24	-7.58227e-10	-0.728537	1.90542e-06	-7.58227e-10	-0.651357	0.000114005	-7.58227e-10	-0.668893
88623278	chr5:88623278:G:T	3.56286e-23	-7.58227e-10	1.23328	1.6171e-05	-7.58227e-10	1.48715	0.000726969	-7.58227e-10	1.18375
88623882	chr5:88623882:C:T	1.9411e-24	-2.37599	0.699383	8.25e-07	-2.48117	0.992742	3.51701e-05	-2.48851	0.643569
88623964	chr5:88623964:C:T	2.55258e-24	-7.58227e-10	-1.40276	8.65266e-07	-7.58227e-10	-1.44078	5.42233e-05	-7.58227e-10	-1.41203
88624025	chr5:88624025:T:C	2.9756e-24	-7.58227e-10	-1.24942	1.10375e-06	-7.58227e-10	-1.19735	6.40688e-05	-7.58227e-10	-1.24518
88624109	chr5:88624109:C:T	2.36111e-24	-0.974792	-0.505942	6.05398e-07	-0.699893	-1.09804	3.1466e-05	-1.47259	-0.483638
88624190	chr5:88624190:G:A	8.57807e-25	-2.49324	-4.83947e-10	3.11564e-07	-2.46221	-4.83947e-10	1.96773e-05	-2.42567	-4.83947e-10
88624488	chr5:88624488:C:A	2.22854e-25	-2.33566	-1.50544	1.18426e-07	-1.96379	-1.46574	6.63471e-06	-2.00773	-1.50509
88624489	chr5:88624489:C:A	1.20765e-24	-1.31156	-0.839623	3.52222e-07	-1.05925	-1.28031	1.79274e-05	-1.73139	-0.78742
88624588	chr5:88624588:C:T	7.00859e-25	-1.73811	-0.957208	3.36258e-07	-1.04183	-1.34411	1.73286e-05	-1.61031	-0.942466
88625248	chr5:88625248:A:G	5.26433e-25	-1.64397	-1.33752	3.4778e-07	-0.8504	-1.50185	1.60341e-05	-1.30852	-1.3219
88625275	chr5:88625275:T:C	2.34378e-24	-7.58227e-10	-1.4881	8.71331e-07	-7.58227e-10	-1.43379	5.1461e-05	-7.58227e-10	-1.46431
88625587	chr5:88625587:T:G	2.31166e-24	-7.58227e-10	-1.5019	8.10982e-07	-7.58227e-10	-1.50557	4.93816e-05	-7.58227e-10	-1.50556
88625629	chr5:88625629:G:C	1.22133e-24	-1.32783	-0.812099	3.51352e-07	-1.07801	-1.26401	1.82072e-05	-1.7447	-0.758624
88626524	chr5:88626524:C:T	5.54772e-25	-1.60391	-1.32515	3.69066e-07	-0.793259	-1.49958	1.70359e-05	-1.25958	-1.31024
88627607	chr5:88627607:A:G	2.57877e-24	-7.58227e-10	-1.39255	8.83846e-07	-7.58227e-10	-1.41953	5.47256e-05	-7.58227e-10	-1.40281
88627952	chr5:88627952:A:G	6.04818e-25	-1.53301	-1.30968	4.11874e-07	-0.688317	-1.49478	1.90597e-05	-1.16396	-1.2936
88628450	chr5:88628450:G:A	4.27494e-25	-2.38299	-0.80669	2.08079e-07	-2.34096	-0.524942	1.13965e-05	-2.16288	-0.80896
88629003	chr5:88629003:C:T	2.14008e-25	-2.4022	-1.47941	1.21307e-07	-2.08652	-1.31897	6.02011e-06	-2.12255	-1.48748
88629236	chr5:88629236:T:C	1.22994e-24	-2.1329	-4.83947e-10	4.38527e-07	-2.1204	-4.83947e-10	3.2722e-05	-1.91709	-4.83947e-10
88630152	chr5:88630152:CAT:C	2.30926e-24	-7.58227e-10	-1.50294	8.17162e-07	-7.58227e-10	-1.49798	4.96316e-05	-7.58227e-10	-1.50051
88630237	chr5:88630237:C:T	3.93947e-25	-1.93038	-1.34103	1.98765e-07	-1.41008	-1.50162	1.03215e-05	-1.74376	-1.32715
88630645	chr5:88630645:G:A	2.18581e-25	-2.35746	-1.503	1.16069e-07	-2.00048	-1.44915	6.43965e-06	-2.04095	-1.50172
88630647	chr5:88630647:C:G	4.48084e-24	-7.58227e-10	-0.840056	1.49478e-06	-7.58227e-10	-0.894085	8.90964e-05	-7.58227e-10	-0.91542
88631927	chr5:88631927:T:C	7.58348e-25	-1.81905	-0.797432	1.54968e-07	-1.88544	-1.27516	1.09525e-05	-2.22643	-0.785138
88632752	chr5:88632752:G:A	5.03607e-25	-1.65407	-1.37175	3.44082e-07	-0.857698	-1.50524	1.53826e-05	-1.31166	-1.36025
88632817	chr5:88632817:G:C	2.69578e-24	-7.58227e-10	-1.34818	9.56008e-07	-7.58227e-10	-1.34105	6.04048e-05	-7.58227e-10	-1.30407
88632925	chr5:88632925:T:G	5.34231e-24	-7.58227e-10	-0.664207	2.02631e-06	-7.58227e-10	-0.589843	0.000109734	-7.58227e-10	-0.707078
88633025	chr5:88633025:A:G	8.60602e-25	-2.48999	-4.83947e-10	3.26389e-07	-2.41573	-4.83947e-10	1.95514e-05	-2.43209	-4.83947e-10
88633148	chr5:88633148:G:T	2.17908e-25	-2.3638	-1.49975	1.1607e-07	-2.01327	-1.43635	6.3852e-06	-2.05328	-1.49788
88634504	chr5:88634504:A:G	3.65482e-23	-7.58227e-10	1.25877	1.66108e-05	-7.58227e-10	1.51399	0.000745473	-7.58227e-10	1.20888
88634670	chr5:88634670:G:A	5.9875e-25	-1.43826	-1.41452	4.15044e-07	-0.673754	-1.50168	1.64128e-05	-1.20219	-1.40489
88635307	chr5:88635307:A:G	3.01201e-24	-7.58227e-10	-1.23726	1.11829e-06	-7.58227e-10	-1.18426	6.48498e-05	-7.58227e-10	-1.23306
88635826	chr5:88635826:A:T	4.05861e-24	-7.58227e-10	-0.939025	1.28511e-06	-7.58227e-10	-1.04522	8.35796e-05	-7.58227e-10	-0.97934
88636559	chr5:88636559:TATA:T	2.68674e-24	-7.58227e-10	-1.35154	1.01141e-06	-7.58227e-10	-1.28471	5.8843e-05	-7.58227e-10	-1.33027
88636794	chr5:88636794:T:C	1.49798e-23	-7.58227e-10	0.366839	6.3103e-06	-7.58227e-10	0.546122	0.000321935	-7.58227e-10	0.369211
88636991	chr5:88636991:G:T	2.16486e-25	-2.37094	-1.49916	1.14261e-07	-2.03103	-1.43431	6.29123e-06	-2.06883	-1.49716
88637634	chr5:88637634:A:C	3.5994e-25	-2.40471	-0.956976	1.70816e-07	-2.3662	-0.697029	9.47294e-06	-2.19992	-0.956783
88637704	chr5:88637704:C:T	3.1325e-25	-2.41635	-1.08427	1.43099e-07	-2.38005	-0.860233	8.19656e-06	-2.21986	-1.08157
88637750	chr5:88637750:G:A	5.46193e-25	-1.54091	-1.40374	3.58382e-07	-0.818591	-1.50363	1.46867e-05	-1.32385	-1.39434
88638050	chr5:88638050:C:T	1.15736e-24	-2.19372	-4.83947e-10	4.158e-07	-2.17361	-4.83947e-10	1.97038e-05	-2.42433	-4.83947e-10
88638386	chr5:88638386:G:A	5.3175e-24	-7.58227e-10	-0.668862	1.74365e-06	-7.58227e-10	-0.740083	0.000125402	-7.58227e-10	-0.573614
88638499	chr5:88638499:C:T	2.72683e-24	-7.58227e-10	-1.33673	1.0295e-06	-7.58227e-10	-1.26699	5.97893e-05	-7.58227e-10	-1.31431
88638585	chr5:88638585:G:A	5.66268e-25	-1.59308	-1.31547	2.07174e-07	-1.37178	-1.49847	8.57935e-06	-1.96338	-1.2924
88639056	chr5:88639056:C:T	3.61289e-25	-1.98034	-1.3776	1.07982e-07	-2.01641	-1.50544	5.74916e-06	-2.33619	-1.3199
88640230	chr5:88640230:G:A	2.36201e-24	-7.58227e-10	-1.48035	8.57953e-07	-7.58227e-10	-1.44927	5.0493e-05	-7.58227e-10	-1.48331
88640246	chr5:88640246:G:A	2.36825e-24	-7.58227e-10	-1.47771	8.61346e-07	-7.58227e-10	-1.44532	5.06184e-05	-7.58227e-10	-1.48082
88640534	chr5:88640534:GACA:G	8.66115e-25	-2.4836	-4.83947e-10	3.03359e-07	-2.4889	-4.83947e-10	1.97831e-05	-2.42031	-4.83947e-10
88640540	chr5:88640540:A:T	8.68969e-25	-2.48031	-4.83947e-10	3.04255e-07	-2.48595	-4.83947e-10	1.99063e-05	-2.4141	-4.83947e-10
88640542	chr5:88640542:A:C	8.68623e-25	-2.48071	-4.83947e-10	3.04146e-07	-2.48631	-4.83947e-10	1.9892e-05	-2.41482	-4.83947e-10
88640561	chr5:88640561:T:C	3.80202e-24	0.312182	-1.31652	2.07789e-05	3.03162	-1.29374	0.000126025	0.708493	-1.27715
88640991	chr5:88640991:A:G	1.88588e-25	-2.50548	-1.50258	7.82649e-08	-2.33992	-1.5038	4.29994e-06	-2.44102	-1.50552
88641002	chr5:88641002:C:T	9.6047e-25	-2.3802	-4.83947e-10	3.15886e-07	-2.44844	-4.83947e-10	1.81946e-05	-2.50402	-4.83947e-10
88641132	chr5:88641132:C:T	2.41786e-24	-7.58227e-10	-1.45698	8.86914e-07	-7.58227e-10	-1.41607	5.16219e-05	-7.58227e-10	-1.46119
88641200	chr5:88641200:T:A	4.09842e-24	-7.58227e-10	-0.929265	1.36311e-06	-7.58227e-10	-0.986294	8.22641e-05	-7.58227e-10	-0.995204
88642152	chr5:88642152:G:T	2.94576e-24	-7.58227e-10	-1.2595	9.62624e-07	-7.58227e-10	-1.33415	6.93591e-05	-7.58227e-10	-1.16584
88642739	chr5:88642739:T:A	4.05406e-24	0.405625	-1.34577	2.34167e-05	3.18149	-1.3241	0.000135193	0.810433	-1.30887
88642770	chr5:88642770:A:G	2.77629e-24	-7.58227e-10	-1.31875	1.04518e-06	-7.58227e-10	-1.25187	6.00216e-05	-7.58227e-10	-1.31043
88643170	chr5:88643170:A:G	2.86388e-24	-1.28769	-4.83947e-10	9.88974e-07	-1.30715	-4.83947e-10	4.54447e-05	-1.58864	-4.83947e-10
88643216	chr5:88643216:C:T	2.41389e-24	-7.58227e-10	-1.45863	8.8495e-07	-7.58227e-10	-1.41829	5.15408e-05	-7.58227e-10	-1.46277
88643836	chr5:88643836:C:T	7.72871e-24	1.05543	-1.35035	7.24084e-05	4.31678	-1.33052	0.000248999	1.43501	-1.32269
88644019	chr5:88644019:A:G	1.88853e-25	-2.50615	-1.50051	7.79032e-08	-2.34623	-1.50212	4.28559e-06	-2.44495	-1.50493
88644208	chr5:88644208:T:C	8.70825e-25	-1.45822	-1.01996	1.04685e-06	-0.253942	-0.996332	1.41158e-05	-1.74039	-1.01745
88644303	chr5:88644303:T:A	2.37333e-24	-7.58227e-10	-1.47557	8.64116e-07	-7.58227e-10	-1.44211	5.07196e-05	-7.58227e-10	-1.47883
88644631	chr5:88644631:CTG:C	1.8913e-25	-2.50478	-1.50041	7.88268e-08	-2.33453	-1.50204	4.3168e-06	-2.43771	-1.50491
88645458	chr5:88645458:C:T	3.27421e-24	-7.58227e-10	-1.15379	1.31059e-06	-7.58227e-10	-1.02559	6.87868e-05	-7.58227e-10	-1.17413
88645660	chr5:88645660:G:T	2.91781e-24	-7.58227e-10	-1.26903	1.14568e-06	-7.58227e-10	-1.16007	6.20009e-05	-7.58227e-10	-1.27799
88646688	chr5:88646688:G:A	1.05751e-24	-2.18226	-0.101692	4.64615e-07	-2.0609	-0.00170993	1.55854e-05	-2.49956	-0.159245
88647050	chr5:88647050:A:G	3.70794e-25	-2.33498	-0.996998	1.26421e-07	-2.13725	-1.22695	1.41883e-05	-1.81663	-0.936087
88647527	chr5:88647527:C:T	4.1998e-24	0.493061	-1.39789	2.55001e-05	3.31744	-1.37482	0.000145083	0.925018	-1.35285
88647892	chr5:88647892:C:A	2.7363e-24	-0.0132697	-1.31999	2.1989e-05	3.12229	-1.32781	0.000122588	0.690183	-1.2865
88647988	chr5:88647988:G:C	3.04821e-24	-7.58227e-10	-1.22531	1.12056e-06	-7.58227e-10	-1.18223	6.12796e-05	-7.58227e-10	-1.28969
88648668	chr5:88648668:A:G	2.35956e-24	-7.58227e-10	-1.48139	8.56832e-07	-7.58227e-10	-1.45057	5.0429e-05	-7.58227e-10	-1.48457
88648802	chr5:88648802:A:G	2.78297e-24	-7.58227e-10	-1.31635	9.21958e-07	-7.58227e-10	-1.37732	5.90128e-05	-7.58227e-10	-1.32738
88648967	chr5:88648967:G:C	1.97144e-25	-2.50722	-1.45647	7.71887e-08	-2.39318	-1.46439	4.28346e-06	-2.47211	-1.47827
88649243	chr5:88649243:A:T	2.34672e-24	-7.58227e-10	-1.48685	8.42692e-07	-7.58227e-10	-1.46722	5.05285e-05	-7.58227e-10	-1.4826
88649495	chr5:88649495:A:G	8.85564e-25	-2.4614	-4.83947e-10	4.89349e-07	-2.01074	-4.83947e-10	2.26889e-05	-2.28326	-4.83947e-10
88649559	chr5:88649559:A:G	3.92909e-24	0.526423	-1.49788	2.38106e-05	3.37081	-1.49674	0.000132498	0.964446	-1.48302
88649607	chr5:88649607:G:A	2.35967e-24	-7.58227e-10	-1.48134	8.56849e-07	-7.58227e-10	-1.45056	5.04289e-05	-7.58227e-10	-1.48457
88649831	chr5:88649831:C:T	3.78167e-24	-7.58227e-10	-1.0097	1.09983e-06	-7.58227e-10	-1.20091	9.59005e-05	-7.58227e-10	-0.841828
88650291	chr5:88650291:A:G	2.30665e-24	-7.58227e-10	-1.50407	8.20289e-07	-7.58227e-10	-1.49416	4.94084e-05	-7.58227e-10	-1.50502
88651314	chr5:88651314:T:C	1.11477e-24	-2.23121	-4.83947e-10	4.26115e-07	-2.14911	-4.83947e-10	2.29675e-05	-2.27106	-4.83947e-10
88651951	chr5:88651951:G:A	3.08256e-24	-7.58227e-10	-1.21411	1.0418e-06	-7.58227e-10	-1.25511	6.85854e-05	-7.58227e-10	-1.17706
88652433	chr5:88652433:C:T	2.56925e-24	-7.58227e-10	-1.39625	9.25321e-07	-7.58227e-10	-1.37368	5.30976e-05	-7.58227e-10	-1.43301
88652671	chr5:88652671:A:AAT	2.31103e-24	-7.58227e-10	-1.50217	8.24049e-07	-7.58227e-10	-1.48959	4.9475e-05	-7.58227e-10	-1.50367
88653065	chr5:88653065:G:A	2.91182e-24	0.0811689	-1.35226	2.1609e-05	3.13159	-1.35454	0.000116321	0.667254	-1.31604
88653144	chr5:88653144:T:C	1.03223e-24	-2.18584	-0.122305	4.37597e-07	-2.10972	-0.0127958	1.52381e-05	-2.50557	-0.175772
88653810	chr5:88653810:G:T	1.97088e-25	-2.50729	-1.45668	7.8383e-08	-2.38974	-1.45247	4.30369e-06	-2.47228	-1.47339
88653998	chr5:88653998:G:A	1.08483e-24	-2.25844	-4.83947e-10	4.13041e-07	-2.18027	-4.83947e-10	2.23988e-05	-2.29613	-4.83947e-10
88654472	chr5:88654472:G:A	8.45147e-25	-1.27844	-1.22967	1.00769e-06	-0.0432126	-1.24519	1.25097e-05	-1.63403	-1.24461
88654914	chr5:88654914:A:G	2.14737e-23	-7.58227e-10	0.726961	9.10291e-06	-7.58227e-10	0.912533	0.000448047	-7.58227e-10	0.69976
88654919	chr5:88654919:T:G	3.90857e-25	-2.36837	-0.910913	1.39348e-07	-2.18326	-1.08358	1.44755e-05	-1.88421	-0.848468
88655179	chr5:88655179:T:C	2.30531e-24	-7.58227e-10	-1.50465	8.18947e-07	-7.58227e-10	-1.4958	4.93926e-05	-7.58227e-10	-1.50534
88660448	chr5:88660448:C:T	2.31509e-24	-7.58227e-10	-1.50042	8.29717e-07	-7.58227e-10	-1.48273	4.95621e-05	-7.58227e-10	-1.50191
88661564	chr5:88661564:T:C	3.24383e-24	-1.16311	-4.83947e-10	2.44958e-06	-0.400145	-4.83947e-10	0.000120782	-0.61115	-4.83947e-10
88662083	chr5:88662083:G:A	2.37104e-24	-7.58227e-10	-1.47654	8.19501e-07	-7.58227e-10	-1.49512	5.02471e-05	-7.58227e-10	-1.48819
88662267	chr5:88662267:T:TATA	2.53941e-24	-7.58227e-10	-1.40793	9.6641e-07	-7.58227e-10	-1.33023	5.37884e-05	-7.58227e-10	-1.42008
88662760	chr5:88662760:T:C	2.35351e-24	-7.58227e-10	-1.48396	8.19402e-07	-7.58227e-10	-1.49524	5.00948e-05	-7.58227e-10	-1.49122
88663186	chr5:88663186:G:A	2.34809e-24	-7.58227e-10	-1.48626	8.18603e-07	-7.58227e-10	-1.49622	4.9997e-05	-7.58227e-10	-1.49318
88663215	chr5:88663215:G:A	8.24189e-25	-1.42943	-1.10379	8.9943e-07	-0.268579	-1.13348	1.2229e-05	-1.76977	-1.13156
88664221	chr5:88664221:C:T	2.63172e-24	-7.58227e-10	-1.37223	8.98125e-07	-7.58227e-10	-1.40351	5.56269e-05	-7.58227e-10	-1.38647
88664974	chr5:88664974:C:T	2.73501e-24	-7.58227e-10	-1.33373	8.52856e-07	-7.58227e-10	-1.45523	5.49512e-05	-7.58227e-10	-1.39869
88666480	chr5:88666480:C:A	3.72374e-24	0.208816	-1.23395	3.05101e-05	3.30772	-1.18573	0.000145959	0.770066	-1.19188
88666644	chr5:88666644:T:G	2.33826e-24	-7.58227e-10	-1.49046	8.35311e-07	-7.58227e-10	-1.47601	5.07522e-05	-7.58227e-10	-1.47818
88667454	chr5:88667454:G:GA	9.57318e-25	-2.38349	-4.83947e-10	3.5713e-07	-2.32572	-4.83947e-10	1.90177e-05	-2.45977	-4.83947e-10
88667782	chr5:88667782:G:A	5.00151e-24	0.645057	-1.37518	2.86609e-05	3.38023	-1.32076	0.000149799	0.917162	-1.31301
88667943	chr5:88667943:A:G	4.87123e-24	0.635576	-1.39209	2.77486e-05	3.36837	-1.34125	0.000145269	0.907216	-1.33377
88668460	chr5:88668460:A:C	5.83539e-24	-7.58227e-10	-0.575925	2.36554e-06	-7.58227e-10	-0.435056	0.000123077	-7.58227e-10	-0.59233
88668596	chr5:88668596:T:C	2.75885e-24	-1.32505	-4.83947e-10	3.75653e-06	0.0274347	-4.83947e-10	5.64978e-05	-1.37094	-4.83947e-10
88669384	chr5:88669384:G:A	2.54544e-24	-7.58227e-10	-1.40556	9.25376e-07	-7.58227e-10	-1.37362	5.5639e-05	-7.58227e-10	-1.38625
88669602	chr5:88669602:A:G	1.92729e-25	-2.50621	-1.48012	7.96061e-08	-2.34376	-1.48296	4.33502e-06	-2.44563	-1.49279
88669705	chr5:88669705:G:T	2.33867e-24	-7.58227e-10	-1.49028	8.13482e-07	-7.58227e-10	-1.50249	4.97407e-05	-7.58227e-10	-1.49832
88670147	chr5:88670147:T:C	1.98047e-25	-2.50698	-1.45214	8.17761e-08	-2.35233	-1.4475	4.41461e-06	-2.45056	-1.46966
88670181	chr5:88670181:C:A	8.96265e-25	-2.44938	-4.83947e-10	3.14327e-07	-2.45338	-4.83947e-10	2.11496e-05	-2.35352	-4.83947e-10
88670282	chr5:88670282:A:G	4.63245e-24	-7.58227e-10	-0.806779	1.95834e-06	-7.58227e-10	-0.623963	9.85641e-05	-7.58227e-10	-0.814431
88671616	chr5:88671616:A:G	8.45846e-25	-2.50728	-4.83947e-10	2.98093e-07	-2.50641	-4.83947e-10	1.82547e-05	-2.50072	-4.83947e-10
88671915	chr5:88671915:C:T	9.36372e-25	-2.40561	-4.83947e-10	3.90655e-07	-2.23599	-4.83947e-10	2.3052e-05	-2.26739	-4.83947e-10
88672175	chr5:88672175:C:G	2.37828e-24	-7.58227e-10	-1.47349	8.20846e-07	-7.58227e-10	-1.49348	5.03525e-05	-7.58227e-10	-1.48609
88672214	chr5:88672214:G:A	1.26384e-24	-2.10571	-4.83947e-10	4.53763e-07	-2.08624	-4.83947e-10	2.00754e-05	-2.40564	-4.83947e-10
88672508	chr5:88672508:C:T	2.63683e-24	0.135211	-1.5055	1.88027e-07	-1.48068	-1.48655	4.53103e-06	-2.39016	-1.50404
88673046	chr5:88673046:A:G	6.30331e-25	-1.34733	-1.45404	1.17821e-06	0.310861	-1.44293	5.34909e-05	0.00930736	-1.43494
88673680	chr5:88673680:A:T	2.50356e-24	-7.58227e-10	-1.42215	8.48404e-07	-7.58227e-10	-1.46046	5.28347e-05	-7.58227e-10	-1.43797
88674534	chr5:88674534:G:C	5.60988e-24	0.782614	-1.39795	3.44922e-05	3.59423	-1.34956	0.000170181	1.07322	-1.34149
88674664	chr5:88674664:A:G	1.92863e-25	-2.50777	-1.47787	7.71832e-08	-2.37691	-1.48072	4.25726e-06	-2.46529	-1.49122
88675275	chr5:88675275:T:G	2.32171e-24	-7.58227e-10	-1.49756	8.11214e-07	-7.58227e-10	-1.50528	4.95183e-05	-7.58227e-10	-1.5028
88677308	chr5:88677308:T:C	2.3483e-24	-7.58227e-10	-1.48618	8.18654e-07	-7.58227e-10	-1.49616	5.00006e-05	-7.58227e-10	-1.4931
88678395	chr5:88678395:G:A	2.59825e-24	-7.58227e-10	-1.38503	8.45407e-07	-7.58227e-10	-1.464	5.27919e-05	-7.58227e-10	-1.43878
88678752	chr5:88678752:G:A	2.30997e-24	-7.58227e-10	-1.50263	8.11152e-07	-7.58227e-10	-1.50536	4.93944e-05	-7.58227e-10	-1.5053
88679198	chr5:88679198:A:G	1.99568e-25	-2.50409	-1.44737	7.62697e-08	-2.41534	-1.4542	4.25806e-06	-2.48491	-1.47142
88679518	chr5:88679518:A:G	2.30323e-24	-7.58227e-10	-1.50555	8.12636e-07	-7.58227e-10	-1.50353	4.94966e-05	-7.58227e-10	-1.50324
88679923	chr5:88679923:T:G	2.30947e-24	-7.58227e-10	-1.50285	8.11207e-07	-7.58227e-10	-1.50529	4.93912e-05	-7.58227e-10	-1.50537
88679947	chr5:88679947:T:C	3.9707e-24	-0.960923	-4.83947e-10	1.01308e-06	-1.28307	-4.83947e-10	8.67179e-05	-0.942479	-4.83947e-10
88680017	chr5:88680017:G:A	2.31082e-24	-7.58227e-10	-1.50226	8.1109e-07	-7.58227e-10	-1.50544	4.93999e-05	-7.58227e-10	-1.50519
88680578	chr5:88680578:C:T	2.93941e-24	-7.58227e-10	-1.26166	1.0909e-06	-7.58227e-10	-1.20906	6.35267e-05	-7.58227e-10	-1.25368
88680820	chr5:88680820:T:C	2.31331e-25	-2.49823	-1.30554	8.66012e-08	-2.42516	-1.31734	4.75164e-06	-2.4939	-1.35275
88682435	chr5:88682435:T:C	6.37558e-24	0.531047	-1.01844	3.72633e-05	3.24928	-0.927329	0.000204035	0.806523	-0.893369
88682466	chr5:88682466:T:C	4.7443e-24	-0.782921	-4.83947e-10	1.46305e-06	-0.915541	-4.83947e-10	6.05468e-05	-1.30172	-4.83947e-10
88683803	chr5:88683803:C:T	2.50964e-24	-7.58227e-10	-1.41973	1.16868e-06	-7.58227e-10	-1.14019	5.21094e-05	-7.58227e-10	-1.45179
88684401	chr5:88684401:G:C	3.42534e-25	-1.90714	-1.50411	8.92038e-08	-2.20738	-1.50552	4.6648e-06	-2.36033	-1.50477
88685213	chr5:88685213:C:T	1.1382e-24	-0.706049	-1.50437	1.31202e-07	-1.86686	-1.46022	5.20548e-06	-2.2573	-1.49813
88686716	chr5:88686716:T:C	2.34405e-24	-7.58227e-10	-1.48798	8.16197e-07	-7.58227e-10	-1.49916	5.04994e-05	-7.58227e-10	-1.48318
88686752	chr5:88686752:C:A	3.09198e-24	-7.58227e-10	-1.21105	1.17462e-06	-7.58227e-10	-1.13512	6.5863e-05	-7.58227e-10	-1.21756
88687164	chr5:88687164:C:A	1.04273e-24	-2.29803	-4.83947e-10	3.58856e-07	-2.3209	-4.83947e-10	1.85695e-05	-2.48362	-4.83947e-10
88687296	chr5:88687296:T:C	2.41113e-24	-7.58227e-10	-1.45977	8.33142e-07	-7.58227e-10	-1.47861	5.09334e-05	-7.58227e-10	-1.47462
88687398	chr5:88687398:C:A	2.67935e-24	-7.58227e-10	-1.35429	9.89985e-07	-7.58227e-10	-1.30613	6.08725e-05	-7.58227e-10	-1.29636
88687560	chr5:88687560:G:A	2.39385e-24	-7.58227e-10	-1.46696	8.28535e-07	-7.58227e-10	-1.48416	5.06408e-05	-7.58227e-10	-1.48038
88688488	chr5:88688488:G:T	2.39999e-24	-7.58227e-10	-1.4644	8.30179e-07	-7.58227e-10	-1.48217	5.07388e-05	-7.58227e-10	-1.47845
88689478	chr5:88689478:G:C	1.45293e-24	-0.628382	-1.3379	1.71364e-07	-2.05602	-1.00401	5.5731e-06	-2.29489	-1.3923
88690467	chr5:88690467:T:G	1.74809e-24	-0.613047	-1.1683	6.67169e-06	1.7301	-1.12829	4.78016e-05	-0.43909	-1.09899
88690497	chr5:88690497:C:A	2.96418e-24	-0.293534	-0.959732	1.43625e-05	2.20726	-0.838707	8.63512e-05	-0.143524	-0.803192
88691297	chr5:88691297:A:G	2.51158e-24	-7.58227e-10	-1.41895	8.79007e-07	-7.58227e-10	-1.42502	5.58827e-05	-7.58227e-10	-1.38188
88691480	chr5:88691480:G:A	2.6748e-24	-7.58227e-10	-1.35599	8.38048e-07	-7.58227e-10	-1.47274	5.91369e-05	-7.58227e-10	-1.32528
88691769	chr5:88691769:T:G	2.41192e-24	-7.58227e-10	-1.45944	8.33351e-07	-7.58227e-10	-1.47836	5.09472e-05	-7.58227e-10	-1.47435
88691872	chr5:88691872:A:G	3.23493e-24	-1.16586	-4.83947e-10	1.3634e-06	-0.98608	-4.83947e-10	5.39748e-05	-1.41662	-4.83947e-10
88692240	chr5:88692240:C:T	3.11364e-25	-2.30326	-1.2034	8.23127e-08	-2.45627	-1.33702	6.03406e-06	-2.50749	-1.10023
88692318	chr5:88692318:G:A	2.42794e-24	-7.58227e-10	-1.45282	8.77251e-07	-7.58227e-10	-1.42702	5.30095e-05	-7.58227e-10	-1.43467
88692477	chr5:88692477:G:A	2.38674e-24	-7.58227e-10	-1.46994	8.26748e-07	-7.58227e-10	-1.48632	5.05191e-05	-7.58227e-10	-1.48279
88692916	chr5:88692916:A:G	1.9748e-24	-0.521694	-1.1377	7.41466e-06	1.80074	-1.09334	5.17255e-05	-0.39368	-1.06551
88692937	chr5:88692937:A:G	2.73728e-24	-7.58227e-10	-1.3329	1.01724e-06	-7.58227e-10	-1.27897	6.23974e-05	-7.58227e-10	-1.27161
88692955	chr5:88692955:C:T	1.64244e-24	-1.84368	-4.83947e-10	5.92792e-07	-1.81897	-4.83947e-10	2.31128e-05	-2.26475	-4.83947e-10
88693117	chr5:88693117:T:C	1.97314e-24	-0.483027	-1.17721	7.51974e-06	1.85661	-1.13514	5.14807e-05	-0.355441	-1.10849
88693751	chr5:88693751:A:G	2.30607e-24	-7.58227e-10	-1.50432	9.34395e-07	-7.58227e-10	-1.36392	4.9743e-05	-7.58227e-10	-1.49827
88694350	chr5:88694350:G:T	2.56791e-24	-7.58227e-10	-1.39677	8.66212e-07	-7.58227e-10	-1.43969	5.4222e-05	-7.58227e-10	-1.41205
88694407	chr5:88694407:T:C	8.76388e-25	-2.47181	-4.83947e-10	2.98642e-07	-2.50457	-4.83947e-10	1.84134e-05	-2.49206	-4.83947e-10
88696526	chr5:88696526:C:T	8.67691e-25	-2.48179	-4.83947e-10	3.05593e-07	-2.48156	-4.83947e-10	1.81623e-05	-2.50579	-4.83947e-10
88696759	chr5:88696759:A:G	1.98525e-24	-0.169598	-1.48452	1.50717e-07	-1.71086	-1.47755	6.4701e-06	-2.07762	-1.46033
88697019	chr5:88697019:T:C	2.81959e-24	-7.58227e-10	-1.30328	8.88038e-07	-7.58227e-10	-1.4148	6.56588e-05	-7.58227e-10	-1.22067
88697056	chr5:88697056:G:A	1.54986e-21	6.27775	-1.2717	0.000239013	5.01677	-0.836312	0.000314601	1.60071	-1.25454
88697381	chr5:88697381:A:G	2.01809e-24	-0.138052	-1.49966	1.60225e-07	-1.79647	-1.33076	6.17815e-06	-2.07985	-1.50427
88697548	chr5:88697548:C:T	1.90837e-24	-0.215145	-1.47847	1.65202e-07	-1.83798	-1.25866	6.06711e-06	-2.11073	-1.49153
88698885	chr5:88698885:T:G	1.20353e-21	5.95486	-1.20171	0.000197696	4.73161	-0.74094	0.00027274	1.39717	-1.19379
88699892	chr5:88699892:A:C	2.35476e-24	-7.58227e-10	-1.48343	8.14653e-07	-7.58227e-10	-1.50105	5.07112e-05	-7.58227e-10	-1.47899
88700093	chr5:88700093:TA:T	2.41146e-24	-7.58227e-10	-1.45963	8.33676e-07	-7.58227e-10	-1.47797	5.09199e-05	-7.58227e-10	-1.47489
88700353	chr5:88700353:G:C	9.78956e-23	3.37952	-1.13549	6.65393e-06	1.44737	-0.848229	5.1769e-05	-0.378089	-1.08026
88700866	chr5:88700866:T:G	3.09888e-24	-7.58227e-10	-1.20883	1.17573e-06	-7.58227e-10	-1.13418	6.67672e-05	-7.58227e-10	-1.20393
88700908	chr5:88700908:G:T	4.26132e-24	-7.58227e-10	-0.890287	1.61165e-06	-7.58227e-10	-0.818806	9.60468e-05	-7.58227e-10	-0.840303
88701422	chr5:88701422:C:T	2.4999e-24	-7.58227e-10	-1.42362	8.58605e-07	-7.58227e-10	-1.44851	5.52588e-05	-7.58227e-10	-1.39311
88701462	chr5:88701462:A:G	3.69878e-21	6.93553	-1.05963	0.000962969	6.12892	-0.554961	0.000592423	1.96862	-0.989541
88701761	chr5:88701761:T:C	2.40101e-24	-7.58227e-10	-1.46398	8.16894e-07	-7.58227e-10	-1.49831	5.34611e-05	-7.58227e-10	-1.42618
88701799	chr5:88701799:C:T	9.01396e-25	-2.44368	-4.83947e-10	3.28974e-07	-2.40784	-4.83947e-10	1.82913e-05	-2.49871	-4.83947e-10
88702080	chr5:88702080:T:C	9.98359e-25	-2.34151	-4.83947e-10	3.24751e-07	-2.42076	-4.83947e-10	1.84678e-05	-2.48911	-4.83947e-10
88702319	chr5:88702319:C:T	2.48488e-24	-7.58227e-10	-1.42964	8.54103e-07	-7.58227e-10	-1.45377	5.22258e-05	-7.58227e-10	-1.44956
88702511	chr5:88702511:C:T	4.05346e-24	-0.940294	-4.83947e-10	8.63691e-07	-1.4426	-4.83947e-10	5.5461e-05	-1.38946	-4.83947e-10
88702737	chr5:88702737:A:G	2.70719e-24	-1.34395	-4.83947e-10	3.73429e-06	0.0214964	-4.83947e-10	5.34229e-05	-1.4269	-4.83947e-10
88703493	chr5:88703493:T:G	6.26536e-25	-1.30227	-1.50514	1.38093e-06	0.412826	-1.38613	1.67053e-05	-1.08388	-1.50553
88703554	chr5:88703554:C:T	7.0516e-24	0.380036	-0.766648	8.99757e-05	2.63555	0.567927	6.34091e-05	-0.522127	-0.733404
88703910	chr5:88703910:G:A	2.82819e-24	-7.58227e-10	-1.30023	1.06422e-06	-7.58227e-10	-1.23382	6.24907e-05	-7.58227e-10	-1.27012
88704300	chr5:88704300:T:A	4.03361e-24	-7.58227e-10	-0.945203	1.52246e-06	-7.58227e-10	-0.875734	9.70737e-05	-7.58227e-10	-0.829668
88704579	chr5:88704579:A:G	6.7879e-25	-1.22226	-1.50505	1.61397e-06	0.533397	-1.35076	1.8193e-05	-0.999833	-1.50427
88704782	chr5:88704782:A:G	2.52587e-24	-1.41328	-4.83947e-10	4.46419e-06	0.200025	-4.83947e-10	5.10798e-05	-1.47175	-4.83947e-10
88705369	chr5:88705369:A:G	7.07272e-24	0.87808	-1.2617	3.81466e-07	-1.31699	-0.942807	1.06388e-05	-1.70987	-1.33076
88705627	chr5:88705627:C:T	4.05313e-24	-7.58227e-10	-0.940376	1.33939e-06	-7.58227e-10	-1.00385	9.2243e-05	-7.58227e-10	-0.880713
88705808	chr5:88705808:A:T	1.87935e-24	-1.70894	-4.83947e-10	1.21247e-06	-1.1034	-4.83947e-10	6.20801e-05	-1.27671	-4.83947e-10
88705981	chr5:88705981:C:T	1.83548e-24	-1.22071	-0.511855	3.44549e-06	0.358773	-0.417767	5.20899e-05	-1.12128	-0.330889
88706152	chr5:88706152:A:G	6.52071e-24	0.639673	-1.10456	4.00319e-07	-1.45479	-0.756766	1.08041e-05	-1.81883	-1.20639
88706267	chr5:88706267:T:A	7.57639e-24	0.7781	-1.09293	4.4083e-07	-1.37386	-0.741303	1.16522e-05	-1.75322	-1.19643
88707146	chr5:88707146:G:A	2.5867e-24	-7.58227e-10	-1.38948	8.90523e-07	-7.58227e-10	-1.41201	5.50375e-05	-7.58227e-10	-1.39712
88708284	chr5:88708284:G:A	7.22279e-22	4.99691	-0.754367	6.06888e-05	3.04965	-0.239948	0.000206373	0.680712	-0.756167
88708799	chr5:88708799:C:T	5.07696e-24	0.785525	-1.50068	2.2868e-07	-1.3522	-1.4193	8.80768e-06	-1.72391	-1.50561
88709328	chr5:88709328:T:A	2.48015e-24	-7.58227e-10	-1.43155	9.5637e-07	-7.58227e-10	-1.34067	5.31029e-05	-7.58227e-10	-1.43291
88709437	chr5:88709437:G:A	3.5321e-25	-2.09727	-1.28329	1.64073e-07	-1.74897	-1.35454	2.29098e-05	-1.02266	-1.25092
88709620	chr5:88709620:G:A	2.08497e-18	11.4657	0.744744	0.000146181	0.596354	3.09243	6.27895e-05	-2.07122	0.805868
88710947	chr5:88710947:T:C	6.52859e-24	0.957876	-1.42155	3.11001e-07	-1.24231	-1.22171	1.00326e-05	-1.64109	-1.45821
88711053	chr5:88711053:GT:G	8.47655e-25	-2.50515	-4.83947e-10	2.98382e-07	-2.50544	-4.83947e-10	1.82049e-05	-2.50345	-4.83947e-10
88711076	chr5:88711076:G:C	9.42786e-22	4.90882	-0.399842	0.000116182	3.16957	0.289521	0.000271345	0.603692	-0.405439
88711173	chr5:88711173:C:G	2.34556e-24	-7.58227e-10	-1.48734	8.20177e-07	-7.58227e-10	-1.4943	5.05777e-05	-7.58227e-10	-1.48163
88711247	chr5:88711247:C:T	2.34133e-24	-7.58227e-10	-1.48914	8.19015e-07	-7.58227e-10	-1.49571	5.04716e-05	-7.58227e-10	-1.48373
88711768	chr5:88711768:T:C	3.17169e-24	-7.58227e-10	-1.1856	1.05368e-06	-7.58227e-10	-1.24378	6.73665e-05	-7.58227e-10	-1.19499
88712223	chr5:88712223:G:A	2.51359e-24	-7.58227e-10	-1.41815	9.14352e-07	-7.58227e-10	-1.3856	5.42142e-05	-7.58227e-10	-1.4122
88712246	chr5:88712246:A:G	2.50199e-24	-7.58227e-10	-1.42278	8.58506e-07	-7.58227e-10	-1.44862	5.25134e-05	-7.58227e-10	-1.44407
88713052	chr5:88713052:CTG:C	1.09276e-24	-2.25116	-4.83947e-10	4.99754e-07	-1.9897	-4.83947e-10	2.90683e-05	-2.03549	-4.83947e-10
88713421	chr5:88713421:T:G	2.78851e-24	-7.58227e-10	-1.31436	9.63542e-07	-7.58227e-10	-1.3332	6.10461e-05	-7.58227e-10	-1.29351
88713593	chr5:88713593:T:C	2.32401e-24	-7.58227e-10	-1.49657	8.12393e-07	-7.58227e-10	-1.50383	4.95185e-05	-7.58227e-10	-1.50279
88714747	chr5:88714747:T:C	2.3044e-24	-7.58227e-10	-1.50504	8.25965e-07	-7.58227e-10	-1.48726	4.93918e-05	-7.58227e-10	-1.50535
88715012	chr5:88715012:C:T	1.24068e-24	-1.52086	-0.603345	2.37481e-06	0.0500831	-0.481229	3.42441e-05	-1.43782	-0.433803
88716833	chr5:88716833:G:A	2.34337e-24	-7.58227e-10	-1.48828	8.3816e-07	-7.58227e-10	-1.47261	5.03857e-05	-7.58227e-10	-1.48543
88716859	chr5:88716859:C:T	2.38523e-24	-7.58227e-10	-1.47057	8.27939e-07	-7.58227e-10	-1.48488	5.1369e-05	-7.58227e-10	-1.4661
88716904	chr5:88716904:G:A	3.98569e-24	-7.58227e-10	-0.957156	1.43094e-06	-7.58227e-10	-0.937731	8.06751e-05	-7.58227e-10	-1.01471
88717769	chr5:88717769:C:G	4.53077e-20	8.38137	-4.83947e-10	6.17847e-07	-1.77758	-4.83947e-10	1.83441e-05	-2.49583	-4.83947e-10
88718056	chr5:88718056:G:A	2.37302e-24	-7.58227e-10	-1.4757	8.24721e-07	-7.58227e-10	-1.48877	5.10892e-05	-7.58227e-10	-1.47157
88719021	chr5:88719021:T:G	1.03364e-24	-2.30677	-4.83947e-10	3.18384e-07	-2.44056	-4.83947e-10	1.98671e-05	-2.41608	-4.83947e-10
88720191	chr5:88720191:A:G	5.53093e-20	8.88637	-0.305539	0.0293562	8.3105	0.6807	0.00489671	3.3941	-0.302917
88720237	chr5:88720237:T:A	2.54355e-24	-7.58227e-10	-1.4063	8.71118e-07	-7.58227e-10	-1.43404	5.32546e-05	-7.58227e-10	-1.43005
88723179	chr5:88723179:G:A	3.55713e-24	-7.58227e-10	-1.07091	8.13852e-07	-7.58227e-10	-1.50204	7.78405e-05	-7.58227e-10	-1.05048
88723657	chr5:88723657:G:A	5.26322e-24	0.175573	-0.854696	4.74846e-07	-1.69573	-0.345095	1.10365e-05	-2.05572	-0.948213
88723812	chr5:88723812:T:C	5.20053e-24	0.145628	-0.836733	4.83915e-07	-1.69399	-0.327919	1.12177e-05	-2.0537	-0.93395
88723923	chr5:88723923:GA:G	3.71262e-24	-7.58227e-10	-1.02813	1.33675e-06	-7.58227e-10	-1.00582	7.53068e-05	-7.58227e-10	-1.08357
88723930	chr5:88723930:G:C	5.30628e-24	0.140632	-0.811606	4.98321e-07	-1.69758	-0.294996	1.14423e-05	-2.05709	-0.910736
88724997	chr5:88724997:A:G	2.30318e-24	-7.58227e-10	-1.50557	8.12884e-07	-7.58227e-10	-1.50323	4.9411e-05	-7.58227e-10	-1.50497
88725017	chr5:88725017:A:G	1.05235e-24	-0.910814	-1.37803	3.10275e-06	0.946198	-1.10997	3.07298e-05	-0.598225	-1.38168
88725535	chr5:88725535:T:C	3.36118e-24	-7.58227e-10	-1.12757	1.28349e-06	-7.58227e-10	-1.04648	7.92205e-05	-7.58227e-10	-1.0329
88725574	chr5:88725574:G:A	1.43192e-24	-0.521993	-1.45885	6.10304e-07	-0.482974	-1.30689	1.33585e-05	-1.39737	-1.41561
88725710	chr5:88725710:T:G	4.60942e-24	0.107656	-0.919418	4.24387e-07	-1.71486	-0.438311	1.02425e-05	-2.06799	-1.0106
88725905	chr5:88725905:G:A	1.23603e-24	-2.12796	-4.83947e-10	4.45801e-07	-2.10394	-4.83947e-10	1.96834e-05	-2.42536	-4.83947e-10
88727805	chr5:88727805:GA:G	7.17091e-24	-0.0140919	-0.35574	6.22466e-07	-1.79644	0.026308	1.73045e-05	-2.12128	-0.432889
88728348	chr5:88728348:A:G	2.33338e-24	-7.58227e-10	-1.49255	8.38266e-07	-7.58227e-10	-1.47248	5.07397e-05	-7.58227e-10	-1.47843
88728382	chr5:88728382:A:G	6.43483e-24	-7.58227e-10	-0.47814	2.05783e-06	-7.58227e-10	-0.57441	0.000163318	-7.58227e-10	-0.309439
88730524	chr5:88730524:A:G	2.53014e-24	-7.58227e-10	-1.41159	8.32126e-07	-7.58227e-10	-1.47983	5.16617e-05	-7.58227e-10	-1.46042
88731051	chr5:88731051:A:C	3.64285e-24	-7.58227e-10	-1.0471	1.13541e-06	-7.58227e-10	-1.16907	8.16246e-05	-7.58227e-10	-1.00301
88731085	chr5:88731085:C:T	1.30996e-23	1.04716	-0.814447	3.12519e-06	0.0128801	-0.169447	1.5156e-05	-1.8155	-0.87124
88731243	chr5:88731243:A:C	3.53781e-24	-7.58227e-10	-1.07636	1.35417e-06	-7.58227e-10	-0.992875	8.3792e-05	-7.58227e-10	-0.976801
88731332	chr5:88731332:G:A	4.35262e-24	0.140935	-1.01002	3.05817e-07	-1.7193	-0.761526	9.67493e-06	-2.07047	-1.06513
88731400	chr5:88731400:T:C	6.47811e-25	-1.7708	-1.00322	8.88527e-07	-0.422832	-0.991421	3.75639e-05	-0.931622	-0.847473
88731461	chr5:88731461:G:A	2.84563e-24	-1.29408	-4.83947e-10	6.39131e-07	-1.74371	-4.83947e-10	4.08681e-05	-1.69479	-4.83947e-10
88732476	chr5:88732476:A:T	3.53836e-24	-7.58227e-10	-1.0762	1.17421e-06	-7.58227e-10	-1.13547	7.24441e-05	-7.58227e-10	-1.12232
88733023	chr5:88733023:C:T	4.90808e-24	-7.58227e-10	-0.748982	1.76814e-06	-7.58227e-10	-0.726133	9.65977e-05	-7.58227e-10	-0.834584
88733700	chr5:88733700:A:G	1.10408e-24	-2.24085	-4.83947e-10	3.79175e-07	-2.26582	-4.83947e-10	1.9933e-05	-2.41276	-4.83947e-10
88733810	chr5:88733810:C:T	3.5523e-22	4.21317	-0.680274	0.000437741	4.52921	0.256357	0.000173424	0.403496	-0.652893
88733890	chr5:88733890:A:G	4.07533e-24	-7.58227e-10	-0.934913	1.46126e-06	-7.58227e-10	-0.91676	8.11162e-05	-7.58227e-10	-1.00926
88734037	chr5:88734037:C:A	5.6186e-24	-7.58227e-10	-0.613784	1.81324e-06	-7.58227e-10	-0.700947	0.000129164	-7.58227e-10	-0.544059
88734479	chr5:88734479:C:T	6.86868e-24	-7.58227e-10	-0.412893	2.23802e-06	-7.58227e-10	-0.49047	0.000170589	-7.58227e-10	-0.265881
88734853	chr5:88734853:C:T	4.65755e-24	0.174282	-0.975658	3.25009e-07	-1.70031	-0.719652	1.01358e-05	-2.05626	-1.03281
88735701	chr5:88735701:C:G	8.84331e-25	-2.46279	-4.83947e-10	3.11207e-07	-2.46336	-4.83947e-10	2.08308e-05	-2.36871	-4.83947e-10
88735965	chr5:88735965:A:C	2.66247e-24	-7.58227e-10	-1.36061	8.52042e-07	-7.58227e-10	-1.45618	5.75175e-05	-7.58227e-10	-1.35305
88736003	chr5:88736003:T:C	6.88215e-24	0.0851304	-0.496065	5.53055e-07	-1.75014	-0.138218	1.55287e-05	-2.09382	-0.568628
88736705	chr5:88736705:C:T	8.2144e-24	0.0785077	-0.312484	6.81065e-07	-1.75493	0.0747733	1.84633e-05	-2.09792	-0.391432
88737284	chr5:88737284:T:C	6.7209e-25	-1.77225	-0.964974	9.04574e-07	-0.428146	-0.968207	3.85088e-05	-0.93217	-0.822083
88737512	chr5:88737512:C:A	2.66372e-24	-7.58227e-10	-1.36014	8.51809e-07	-7.58227e-10	-1.45645	5.75461e-05	-7.58227e-10	-1.35255
88738376	chr5:88738376:T:C	2.87215e-24	-7.58227e-10	-1.28481	1.07261e-06	-7.58227e-10	-1.22597	6.29055e-05	-7.58227e-10	-1.26351
88739050	chr5:88739050:T:C	6.41493e-22	4.19782	-0.0738828	0.00100246	4.51309	1.10106	0.000305898	0.392455	-0.0743431
88739715	chr5:88739715:A:T	1.03419e-12	25.3248	-4.83947e-10	1.28523e-06	-1.04512	-4.83947e-10	1.88985e-05	-2.46606	-4.83947e-10
88740070	chr5:88740070:C:T	7.34059e-24	0.0849484	-0.431394	5.95147e-07	-1.75183	-0.0631757	1.65095e-05	-2.09518	-0.50602
88740516	chr5:88740516:G:A	2.30536e-24	-7.58227e-10	-1.50463	8.16182e-07	-7.58227e-10	-1.49918	4.94818e-05	-7.58227e-10	-1.50353
88740669	chr5:88740669:C:T	4.696e-24	0.174555	-0.967709	3.27918e-07	-1.70124	-0.709817	1.02164e-05	-2.05613	-1.02502
88741392	chr5:88741392:T:A	3.87352e-25	-2.4778	-0.810487	1.58749e-07	-2.44558	-0.690916	8.78316e-06	-2.37751	-0.854797
88741557	chr5:88741557:G:A	8.45497e-25	-2.5077	-4.83947e-10	5.07484e-07	-1.97435	-4.83947e-10	1.87687e-05	-2.47295	-4.83947e-10
88741964	chr5:88741964:C:T	1.2756e-24	-2.09645	-4.83947e-10	3.01393e-07	-2.4954	-4.83947e-10	2.27449e-05	-2.2808	-4.83947e-10
88742558	chr5:88742558:T:A	2.3044e-24	-7.58227e-10	-1.50505	8.15232e-07	-7.58227e-10	-1.50034	4.94504e-05	-7.58227e-10	-1.50417
88742573	chr5:88742573:A:G	4.58679e-24	0.143319	-0.960003	3.25962e-07	-1.71757	-0.699468	1.0151e-05	-2.0696	-1.01797
88743028	chr5:88743028:C:T	7.10347e-24	0.0516659	-0.430949	5.86087e-07	-1.76877	-0.0615755	1.63056e-05	-2.10755	-0.506083
88743843	chr5:88743843:T:A	4.43939e-24	0.0848304	-0.934179	3.25725e-07	-1.74964	-0.66812	1.01623e-05	-2.09302	-0.993429
88744204	chr5:88744204:C:CA	7.49223e-22	4.22366	0.055508	0.00123722	4.54764	1.27692	0.000355937	0.413721	0.0558931
88744463	chr5:88744463:G:C	2.32056e-24	-7.58227e-10	-1.49806	8.11086e-07	-7.58227e-10	-1.50544	4.98326e-05	-7.58227e-10	-1.49647
88744499	chr5:88744499:C:G	4.39952e-24	0.11064	-0.96901	3.16555e-07	-1.73586	-0.710456	9.93215e-06	-2.08289	-1.02648
88744654	chr5:88744654:C:T	1.3667e-24	-2.02747	-4.83947e-10	4.66995e-07	-2.0575	-4.83947e-10	2.2791e-05	-2.27877	-4.83947e-10
88744659	chr5:88744659:A:T	1.24668e-24	-2.11938	-4.83947e-10	4.57555e-07	-2.07792	-4.83947e-10	2.26851e-05	-2.28343	-4.83947e-10
88745064	chr5:88745064:T:A	5.68184e-24	-7.58227e-10	-0.602591	1.83282e-06	-7.58227e-10	-0.690205	0.000130673	-7.58227e-10	-0.53244
88745964	chr5:88745964:G:A	4.20811e-24	-0.0201236	-0.882728	3.307e-07	-1.80673	-0.595879	1.02058e-05	-2.1353	-0.946884
88746115	chr5:88746115:C:G	4.18676e-22	4.11158	-0.414344	0.000575089	4.42781	0.630649	0.000210743	0.339165	-0.393666
88746202	chr5:88746202:G:A	2.22608e-25	-2.45578	-1.38643	2.67747e-07	-1.68079	-0.932987	4.70629e-06	-2.47705	-1.37919
88746455	chr5:88746455:TTA:T	5.45212e-24	0.216468	-0.860328	3.93637e-07	-1.65911	-0.56928	1.1625e-05	-2.02642	-0.925563
88746479	chr5:88746479:T:C	9.25248e-24	0.0628087	-0.177782	8.00696e-07	-1.76303	0.244696	2.08296e-05	-2.10433	-0.26444
88746952	chr5:88746952:A:G	2.79486e-24	-7.58227e-10	-1.31208	1.02412e-06	-7.58227e-10	-1.27222	6.13643e-05	-7.58227e-10	-1.28831
88747755	chr5:88747755:C:T	2.21745e-25	-2.45776	-1.38833	2.64268e-07	-1.68969	-0.937165	4.68902e-06	-2.47877	-1.38115
88747839	chr5:88747839:G:C	7.40213e-24	-0.0320216	-0.306075	6.5654e-07	-1.8131	0.0962674	1.77422e-05	-2.1406	-0.388593
88748379	chr5:88748379:T:G	1.0389e-24	-2.30171	-4.83947e-10	3.68078e-07	-2.29552	-4.83947e-10	1.90119e-05	-2.46007	-4.83947e-10
88748435	chr5:88748435:G:A	2.76756e-24	-1.3219	-4.83947e-10	3.94133e-06	0.0754564	-4.83947e-10	5.50025e-05	-1.39776	-4.83947e-10
88749758	chr5:88749758:C:T	8.01309e-24	0.0826308	-0.34142	6.68916e-07	-1.75343	0.0552773	1.79269e-05	-2.09615	-0.42269
88750337	chr5:88750337:G:A	1.93854e-19	9.835	-4.83947e-10	4.5887e-07	-2.07505	-4.83947e-10	1.82992e-05	-2.49828	-4.83947e-10
88750374	chr5:88750374:A:T	2.53783e-24	-7.58227e-10	-1.40856	8.70184e-07	-7.58227e-10	-1.43511	5.30773e-05	-7.58227e-10	-1.43339
88750773	chr5:88750773:C:T	4.42683e-24	0.0222889	-0.874471	3.41462e-07	-1.78462	-0.585965	1.04544e-05	-2.1191	-0.939019
88752182	chr5:88752182:T:C	1.15255e-23	0.0586223	0.0460745	1.04426e-06	-1.76598	0.513232	2.57899e-05	-2.10704	-0.0481146
88752640	chr5:88752640:C:T	9.75056e-24	0.132451	-0.194991	8.17136e-07	-1.72596	0.22795	2.10663e-05	-2.07617	-0.281293
88752950	chr5:88752950:A:G	9.62721e-24	0.106941	-0.182213	8.17569e-07	-1.73993	0.242445	2.11063e-05	-2.08672	-0.26885
88753190	chr5:88753190:G:A	2.30541e-24	-7.58227e-10	-1.50461	8.16219e-07	-7.58227e-10	-1.49913	4.94831e-05	-7.58227e-10	-1.50351
88753572	chr5:88753572:G:C	3.2911e-24	-7.58227e-10	-1.14864	1.28389e-06	-7.58227e-10	-1.04617	7.47061e-05	-7.58227e-10	-1.09158
88755267	chr5:88755267:GTATAGTTGACA:G	2.30323e-24	-7.58227e-10	-1.50555	8.16221e-07	-7.58227e-10	-1.49913	4.98069e-05	-7.58227e-10	-1.49699
88755666	chr5:88755666:C:T	2.28407e-22	3.09126	-4.83947e-10	1.19245e-06	-1.12005	-4.83947e-10	3.06766e-05	-1.98164	-4.83947e-10
88756028	chr5:88756028:G:A	2.52297e-24	-7.58227e-10	-1.41443	8.64181e-07	-7.58227e-10	-1.44204	5.27835e-05	-7.58227e-10	-1.43894
88756639	chr5:88756639:T:C	2.35172e-24	-7.58227e-10	-1.48472	8.17051e-07	-7.58227e-10	-1.49812	4.99672e-05	-7.58227e-10	-1.49377
88756800	chr5:88756800:T:G	8.48716e-25	-2.5039	-4.83947e-10	5.71482e-07	-1.85558	-4.83947e-10	1.94176e-05	-2.43896	-4.83947e-10
88756870	chr5:88756870:A:C	8.61892e-24	-0.0449626	-0.140943	7.95827e-07	-1.82135	0.296912	2.06723e-05	-2.14693	-0.229416
88757948	chr5:88757948:AGG:A	5.06906e-24	-7.58227e-10	-0.71671	1.62821e-06	-7.58227e-10	-0.808582	0.000106812	-7.58227e-10	-0.734067
88757951	chr5:88757951:T:C	5.02204e-24	-7.58227e-10	-0.72603	1.61395e-06	-7.58227e-10	-0.817375	0.00010583	-7.58227e-10	-0.743301
88758475	chr5:88758475:A:G	8.45211e-24	0.0374428	-0.242893	7.3518e-07	-1.7771	0.173395	1.93672e-05	-2.11411	-0.327445
88758748	chr5:88758748:G:A	3.77443e-24	-7.58227e-10	-1.01162	1.17044e-06	-7.58227e-10	-1.13868	8.47282e-05	-7.58227e-10	-0.96569
88758946	chr5:88758946:C:A	5.4119e-24	0.0531359	-0.7044	4.2887e-07	-1.76918	-0.373479	1.24196e-05	-2.10803	-0.777832
88759318	chr5:88759318:A:G	8.87458e-24	0.0688691	-0.225544	7.62664e-07	-1.76004	0.193042	1.99408e-05	-2.10178	-0.310593
88759406	chr5:88759406:C:T	9.10602e-24	0.0909308	-0.221861	7.74937e-07	-1.74847	0.197431	2.0193e-05	-2.09308	-0.306719
88759664	chr5:88759664:T:C	7.79494e-22	4.24538	0.0734045	0.000864463	4.58767	0.878379	0.000380359	0.414967	0.12101
88759700	chr5:88759700:T:C	9.47224e-24	0.0742504	-0.16575	8.20008e-07	-1.75731	0.262803	2.11609e-05	-2.09972	-0.25326
88759944	chr5:88759944:A:G	1.71361e-23	1.03077	-0.529443	4.5032e-06	0.00188627	0.20684	1.98006e-05	-1.82066	-0.598764
88760158	chr5:88760158:C:A	5.57815e-22	4.41399	-0.429829	0.000836992	4.81211	0.621647	0.000256019	0.549869	-0.409755
88762098	chr5:88762098:T:C	8.4102e-24	-0.110572	-0.0998479	6.08363e-07	-2.06633	0.273282	2.02366e-05	-2.2096	-0.188046
88763104	chr5:88763104:T:C	5.17984e-24	-7.58227e-10	-0.695091	1.68161e-06	-7.58227e-10	-0.776311	0.000118928	-7.58227e-10	-0.626619
88763642	chr5:88763642:A:C	5.40383e-24	-7.58227e-10	-0.652758	1.75047e-06	-7.58227e-10	-0.736175	0.00012429	-7.58227e-10	-0.582524
88764494	chr5:88764494:G:T	8.67587e-22	4.40217	0.0236816	0.000954055	4.7481	0.816562	0.000400514	0.516646	0.0709652
88764504	chr5:88764504:G:A	5.38015e-22	4.4055	-0.457477	0.000799647	4.80663	0.58148	0.000247946	0.545517	-0.437446
88764676	chr5:88764676:C:T	2.76431e-24	-7.58227e-10	-1.32308	8.34008e-07	-7.58227e-10	-1.47757	5.9696e-05	-7.58227e-10	-1.31587
88764911	chr5:88764911:T:A	2.69009e-24	-7.58227e-10	-1.35029	8.82513e-07	-7.58227e-10	-1.42104	5.5799e-05	-7.58227e-10	-1.38338
88767174	chr5:88767174:T:C	4.06839e-24	-7.58227e-10	-0.936618	1.62891e-06	-7.58227e-10	-0.80815	9.35597e-05	-7.58227e-10	-0.866539
88767412	chr5:88767412:G:GAA	8.36316e-24	0.0711138	-0.287143	5.2529e-07	-1.99253	0.0526608	1.80133e-05	-2.14556	-0.36847
88768123	chr5:88768123:G:A	2.1052e-25	-2.44053	-1.45751	3.36283e-07	-1.24447	-1.14139	4.53626e-06	-2.43911	-1.45393
88768138	chr5:88768138:T:C	2.52233e-24	-7.58227e-10	-1.41468	8.63991e-07	-7.58227e-10	-1.44225	5.27721e-05	-7.58227e-10	-1.43916
88768195	chr5:88768195:C:T	7.1027e-24	-0.0366134	-0.342778	4.74378e-07	-2.03434	-0.00747138	1.64418e-05	-2.18278	-0.422534
88768396	chr5:88768396:T:A	4.07649e-24	-7.58227e-10	-0.934629	1.32448e-06	-7.58227e-10	-1.01504	9.34509e-05	-7.58227e-10	-0.867703
88768460	chr5:88768460:G:A	3.84702e-24	-7.58227e-10	-0.992566	1.27066e-06	-7.58227e-10	-1.05652	8.74179e-05	-7.58227e-10	-0.934439
88768645	chr5:88768645:T:C	7.46388e-24	-0.0343152	-0.295475	5.00774e-07	-2.03345	0.0457844	1.72195e-05	-2.18242	-0.376677
88768813	chr5:88768813:A:T	1.04959e-24	-2.29146	-4.83947e-10	4.75976e-07	-2.03845	-4.83947e-10	2.77558e-05	-2.08169	-4.83947e-10
88768992	chr5:88768992:G:A	4.48188e-24	-0.132806	-0.707017	2.9776e-07	-2.07581	-0.431716	1.11211e-05	-2.21717	-0.779125
88769255	chr5:88769255:G:T	4.23352e-24	-7.58227e-10	-0.896831	1.41169e-06	-7.58227e-10	-0.951273	9.73885e-05	-7.58227e-10	-0.82643
88769703	chr5:88769703:G:A	9.58001e-20	9.13015	-4.83947e-10	4.07137e-07	-2.19467	-4.83947e-10	1.8126e-05	-2.50779	-4.83947e-10
88769811	chr5:88769811:A:G	7.73547e-24	0.0160802	-0.310129	5.03444e-07	-2.01137	0.0290264	1.72924e-05	-2.16401	-0.390858
88771628	chr5:88771628:A:G	4.80677e-24	-7.58227e-10	-0.769841	1.7478e-06	-7.58227e-10	-0.737705	9.56871e-05	-7.58227e-10	-0.844056
88773801	chr5:88773801:T:C	2.63155e-24	-7.58227e-10	-1.37229	8.50393e-07	-7.58227e-10	-1.45812	5.31493e-05	-7.58227e-10	-1.43203
88774173	chr5:88774173:T:TTAAC	4.14712e-24	-7.58227e-10	-0.917451	1.25022e-06	-7.58227e-10	-1.07274	8.39674e-05	-7.58227e-10	-0.97471
88774520	chr5:88774520:C:T	6.21647e-25	-1.30971	-1.50554	2.24461e-07	-1.28784	-1.50227	8.16012e-06	-1.80034	-1.50554
88774599	chr5:88774599:T:C	3.80822e-25	-1.8467	-1.45859	1.85666e-07	-1.5223	-1.45757	1.08139e-05	-1.56795	-1.45636
88775259	chr5:88775259:T:C	2.30355e-24	-7.58227e-10	-1.50541	8.1715e-07	-7.58227e-10	-1.49799	4.97658e-05	-7.58227e-10	-1.49781
88775334	chr5:88775334:A:G	2.33568e-24	-7.58227e-10	-1.49156	8.14019e-07	-7.58227e-10	-1.50183	5.02013e-05	-7.58227e-10	-1.4891
88776289	chr5:88776289:G:A	2.30709e-24	-7.58227e-10	-1.50388	8.17436e-07	-7.58227e-10	-1.49764	4.97837e-05	-7.58227e-10	-1.49745
88777008	chr5:88777008:T:A	4.56979e-24	-7.58227e-10	-0.820399	1.66345e-06	-7.58227e-10	-0.78717	9.322e-05	-7.58227e-10	-0.870176
88777024	chr5:88777024:T:G	6.75618e-25	-1.22639	-1.5056	2.4424e-07	-1.2042	-1.50147	8.68566e-06	-1.73786	-1.50561
88777254	chr5:88777254:TTAA:T	2.8722e-24	-7.58227e-10	-1.28479	9.47237e-07	-7.58227e-10	-1.35027	6.05234e-05	-7.58227e-10	-1.30211
88777411	chr5:88777411:T:A	5.12944e-25	-2.26579	-0.741668	1.26924e-05	0.644168	0.600774	3.02487e-05	-1.29202	-0.703665
88777886	chr5:88777886:A:C	9.11549e-25	-0.966603	-1.46587	3.38036e-07	-0.942939	-1.43773	1.11072e-05	-1.53222	-1.46533
88778712	chr5:88778712:G:A	4.78192e-25	-1.59207	-1.48553	1.61628e-07	-1.78852	-1.33	8.2349e-06	-1.80383	-1.49293
88779006	chr5:88779006:G:A	2.37214e-25	-2.27305	-1.50561	4.31008e-07	-0.82574	-1.31195	5.55776e-06	-2.18525	-1.50469
88779332	chr5:88779332:T:C	4.34358e-24	-7.58227e-10	-0.871167	1.30229e-06	-7.58227e-10	-1.03194	8.76027e-05	-7.58227e-10	-0.932327
88780634	chr5:88780634:ATACT:A	2.60512e-24	-7.58227e-10	-1.38239	9.65693e-07	-7.58227e-10	-1.33097	5.24202e-05	-7.58227e-10	-1.44585
88781432	chr5:88781432:C:T	1.09085e-24	-2.25291	-4.83947e-10	4.16155e-07	-2.17276	-4.83947e-10	1.94199e-05	-2.43884	-4.83947e-10
88781594	chr5:88781594:T:C	2.31438e-24	-7.58227e-10	-1.50073	8.26934e-07	-7.58227e-10	-1.48609	4.94013e-05	-7.58227e-10	-1.50516
88781631	chr5:88781631:G:A	4.85698e-25	-1.56863	-1.4934	1.54664e-07	-1.80791	-1.35465	8.02782e-06	-1.82325	-1.49898
88782472	chr5:88782472:A:T	1.59744e-24	-1.87146	-4.83947e-10	5.94527e-07	-1.81605	-4.83947e-10	3.05281e-05	-1.98649	-4.83947e-10
88782738	chr5:88782738:A:G	2.6856e-24	-7.58227e-10	-1.35196	9.09466e-07	-7.58227e-10	-1.39096	5.67069e-05	-7.58227e-10	-1.36724
88783067	chr5:88783067:T:C	4.13011e-24	-0.921562	-4.83947e-10	1.37651e-06	-0.976509	-4.83947e-10	5.2558e-05	-1.44322	-4.83947e-10
88783193	chr5:88783193:G:T	4.20065e-22	3.46306	0.237481	0.000615375	3.7711	1.35507	0.000345314	0.196796	0.242519
88783338	chr5:88783338:CAG:C	5.98104e-24	-7.58227e-10	-0.551271	2.18795e-06	-7.58227e-10	-0.513097	0.000120429	-7.58227e-10	-0.614078
88783366	chr5:88783366:C:T	5.81593e-24	-7.58227e-10	-0.579265	2.09023e-06	-7.58227e-10	-0.558789	0.000112022	-7.58227e-10	-0.686446
88783682	chr5:88783682:C:T	4.82857e-25	-1.63158	-1.43632	1.91886e-07	-1.75238	-1.19454	8.85586e-06	-1.77106	-1.453
88785679	chr5:88785679:G:A	6.1271e-25	-2.16624	-0.663485	2.02009e-05	0.980058	0.729609	4.05624e-05	-1.07902	-0.623275
88786307	chr5:88786307:ATG:A	3.1777e-24	-7.58227e-10	-1.18371	1.17018e-06	-7.58227e-10	-1.1389	7.30677e-05	-7.58227e-10	-1.11375
88786732	chr5:88786732:A:G	8.62639e-25	-2.48762	-4.83947e-10	3.06847e-07	-2.47747	-4.83947e-10	1.8127e-05	-2.50773	-4.83947e-10
88787116	chr5:88787116:TTAA:T	7.53358e-18	13.4052	0.0898192	6.18968e-06	-0.173268	0.70009	3.32581e-05	-2.24816	0.347318
88787418	chr5:88787418:TA:T	8.77549e-25	-2.47049	-4.83947e-10	3.13759e-07	-2.45519	-4.83947e-10	1.88073e-05	-2.47089	-4.83947e-10
88787458	chr5:88787458:T:C	1.10567e-24	-2.23941	-4.83947e-10	4.0296e-07	-2.20498	-4.83947e-10	2.04453e-05	-2.38738	-4.83947e-10
88787470	chr5:88787470:A:T	2.59883e-24	-7.58227e-10	-1.3848	9.40865e-07	-7.58227e-10	-1.35702	5.27003e-05	-7.58227e-10	-1.44052
88787636	chr5:88787636:T:C	8.89215e-25	-2.45728	-4.83947e-10	3.18664e-07	-2.43968	-4.83947e-10	1.85985e-05	-2.48206	-4.83947e-10
88789297	chr5:88789297:G:T	2.3071e-24	-7.58227e-10	-1.50387	8.17312e-07	-7.58227e-10	-1.4978	4.97842e-05	-7.58227e-10	-1.49744
88789604	chr5:88789604:A:G	1.21499e-24	-2.14513	-4.83947e-10	4.44468e-07	-2.10694	-4.83947e-10	3.30955e-05	-1.90574	-4.83947e-10
88789667	chr5:88789667:G:A	8.93928e-25	-2.452	-4.83947e-10	3.10522e-07	-2.46556	-4.83947e-10	2.14588e-05	-2.339	-4.83947e-10
88790145	chr5:88790145:C:T	2.54046e-24	-7.58227e-10	-1.40752	8.68725e-07	-7.58227e-10	-1.43679	5.38721e-05	-7.58227e-10	-1.41853
88790295	chr5:88790295:T:C	4.49769e-25	-1.64961	-1.48927	1.68516e-07	-1.73682	-1.33996	8.60907e-06	-1.75455	-1.49777
88790307	chr5:88790307:A:C	4.38407e-25	-1.65922	-1.50525	1.56407e-07	-1.72567	-1.42569	8.66676e-06	-1.74028	-1.50537
88791130	chr5:88791130:A:T	1.24222e-24	-2.12297	-4.83947e-10	2.34284e-06	-0.444699	-4.83947e-10	3.45675e-05	-1.86222	-4.83947e-10
88791856	chr5:88791856:T:C	2.72953e-24	-7.58227e-10	-1.33573	1.02004e-06	-7.58227e-10	-1.27622	5.42122e-05	-7.58227e-10	-1.41223
88792387	chr5:88792387:G:A	4.6577e-25	-1.74184	-1.36209	8.15281e-08	-2.40906	-1.39381	5.22737e-06	-2.41115	-1.34008
88792622	chr5:88792622:G:C	4.53398e-25	-1.66763	-1.46322	1.82243e-07	-1.71658	-1.2819	9.01667e-06	-1.73135	-1.47471
88793327	chr5:88793327:TG:T	7.43965e-18	13.4934	-0.010924	5.78758e-06	-0.130284	0.589937	3.03552e-05	-2.23448	0.242305
88793438	chr5:88793438:T:C	2.49485e-24	-7.58227e-10	-1.42564	8.45992e-07	-7.58227e-10	-1.46331	5.21832e-05	-7.58227e-10	-1.45038
88795143	chr5:88795143:T:C	2.30711e-24	-7.58227e-10	-1.50387	8.21332e-07	-7.58227e-10	-1.49289	4.93864e-05	-7.58227e-10	-1.50546
88795615	chr5:88795615:A:G	2.59931e-24	-7.58227e-10	-1.38462	9.62871e-07	-7.58227e-10	-1.3339	5.23396e-05	-7.58227e-10	-1.44739
88796197	chr5:88796197:T:C	3.53309e-24	-7.58227e-10	-1.07769	1.17142e-06	-7.58227e-10	-1.13784	7.38686e-05	-7.58227e-10	-1.10285
88796376	chr5:88796376:T:G	2.94887e-24	-7.58227e-10	-1.25844	1.15307e-06	-7.58227e-10	-1.15363	6.46407e-05	-7.58227e-10	-1.23629
88796521	chr5:88796521:C:T	7.17491e-25	-1.1721	-1.49976	2.64337e-07	-1.14169	-1.4849	9.25564e-06	-1.68233	-1.49758
88796562	chr5:88796562:T:C	4.6146e-25	-1.60762	-1.50561	1.47731e-07	-1.77328	-1.43514	8.27584e-06	-1.78727	-1.50453
88796590	chr5:88796590:A:G	4.54228e-24	-7.58227e-10	-0.826437	1.35526e-06	-7.58227e-10	-0.992069	9.1646e-05	-7.58227e-10	-0.887206
88796908	chr5:88796908:T:C	3.93192e-24	-7.58227e-10	-0.970737	1.2991e-06	-7.58227e-10	-1.03439	8.95079e-05	-7.58227e-10	-0.910812
88796910	chr5:88796910:G:C	4.62552e-25	-1.65977	-1.4511	1.85915e-07	-1.72425	-1.25428	9.04463e-06	-1.73895	-1.46402
88797322	chr5:88797322:C:T	2.71101e-24	-7.58227e-10	-1.34254	9.83842e-07	-7.58227e-10	-1.31235	5.4388e-05	-7.58227e-10	-1.409
88797537	chr5:88797537:T:C	9.80727e-25	-2.35933	-4.83947e-10	4.24347e-07	-2.15327	-4.83947e-10	2.4666e-05	-2.19971	-4.83947e-10
88797864	chr5:88797864:C:T	1.13401e-24	-2.2141	-4.83947e-10	2.35101e-06	-0.441217	-4.83947e-10	3.11293e-05	-1.96699	-4.83947e-10
88798675	chr5:88798675:T:C	6.1878e-25	-1.32804	-1.49183	2.2742e-07	-1.30478	-1.47223	8.1608e-06	-1.81403	-1.49176
88798806	chr5:88798806:G:A	9.99763e-25	-2.3401	-4.83947e-10	3.64592e-07	-2.30504	-4.83947e-10	1.81505e-05	-2.50644	-4.83947e-10
88798814	chr5:88798814:G:A	2.34999e-24	-7.58227e-10	-1.48545	8.18487e-07	-7.58227e-10	-1.49636	5.00284e-05	-7.58227e-10	-1.49255
88799968	chr5:88799968:C:T	4.46141e-25	-1.67788	-1.4691	1.81519e-07	-1.708	-1.29445	9.04988e-06	-1.72282	-1.47957
88800907	chr5:88800907:AAT:A	8.5842e-25	-2.49253	-4.83947e-10	4.91958e-07	-2.00542	-4.83947e-10	1.98229e-05	-2.4183	-4.83947e-10
88801083	chr5:88801083:T:TA	3.26905e-24	-7.58227e-10	-1.15537	1.04112e-06	-7.58227e-10	-1.25576	6.79778e-05	-7.58227e-10	-1.18596
88801519	chr5:88801519:G:A	4.63576e-23	1.49652	-4.83947e-10	6.63959e-07	-1.7056	-4.83947e-10	2.16804e-05	-2.32873	-4.83947e-10
88802239	chr5:88802239:A:G	2.48066e-24	-7.58227e-10	-1.43134	8.33919e-07	-7.58227e-10	-1.47768	5.26893e-05	-7.58227e-10	-1.44073
88802247	chr5:88802247:A:T	4.45658e-25	-1.68082	-1.46725	1.7482e-07	-1.68794	-1.35212	9.35459e-06	-1.68721	-1.48206
88802303	chr5:88802303:A:G	4.61366e-25	-1.61119	-1.50224	1.53412e-07	-1.76871	-1.40198	8.31257e-06	-1.78238	-1.50499
88802622	chr5:88802622:T:A	8.81781e-25	-2.46568	-4.83947e-10	3.22541e-07	-2.42759	-4.83947e-10	1.81376e-05	-2.50715	-4.83947e-10
88802728	chr5:88802728:T:C	4.74235e-25	-1.59863	-1.48729	1.62093e-07	-1.78168	-1.33397	8.25145e-06	-1.79851	-1.49624
88802749	chr5:88802749:A:G	5.49447e-24	-7.58227e-10	-0.636123	1.54643e-06	-7.58227e-10	-0.860114	0.000137851	-7.58227e-10	-0.478962
88803129	chr5:88803129:T:A	2.30411e-24	-7.58227e-10	-1.50517	8.17842e-07	-7.58227e-10	-1.49715	4.93831e-05	-7.58227e-10	-1.50553
88803300	chr5:88803300:C:T	1.32147e-24	-2.06112	-4.83947e-10	3.66403e-07	-2.30008	-4.83947e-10	2.19685e-05	-2.31553	-4.83947e-10
88803854	chr5:88803854:T:C	3.82036e-22	3.10893	0.496723	0.00055158	3.41107	1.60565	0.000365295	-0.0317955	0.527363
88804134	chr5:88804134:G:C	1.03541e-17	13.6279	0.185121	7.92905e-06	-0.0872895	0.861762	3.92308e-05	-2.22268	0.487004
88804209	chr5:88804209:G:A	1.5596e-24	-1.89543	-4.83947e-10	9.69359e-07	-1.32718	-4.83947e-10	4.99889e-05	-1.49334	-4.83947e-10
88805325	chr5:88805325:A:G	4.88271e-25	-1.62669	-1.43006	1.89519e-07	-1.75015	-1.20918	8.99858e-06	-1.76282	-1.44525
88805333	chr5:88805333:C:T	4.64012e-25	-1.62987	-1.47784	1.71432e-07	-1.74915	-1.31048	8.61086e-06	-1.76411	-1.488
88805434	chr5:88805434:A:G	9.12931e-25	-2.43096	-4.83947e-10	3.87478e-07	-2.24416	-4.83947e-10	2.28255e-05	-2.27726	-4.83947e-10
88805871	chr5:88805871:A:G	2.3604e-24	-7.58227e-10	-1.48103	8.11713e-07	-7.58227e-10	-1.50467	5.02057e-05	-7.58227e-10	-1.48901
88806416	chr5:88806416:A:G	6.31379e-25	-1.29762	-1.50209	2.30201e-07	-1.27495	-1.48991	8.25999e-06	-1.79172	-1.50199
88806464	chr5:88806464:T:G	4.51826e-25	-1.78565	-1.34867	8.49438e-08	-2.42345	-1.33837	5.23663e-06	-2.39294	-1.35652
88807046	chr5:88807046:T:C	2.28561e-25	-2.32505	-1.49077	4.19107e-07	-0.698467	-1.46722	1.2515e-05	-1.39977	-1.47844
88807200	chr5:88807200:T:C	2.51929e-24	-7.58227e-10	-1.41589	1.14604e-06	-7.58227e-10	-1.15975	5.34659e-05	-7.58227e-10	-1.42609
88807396	chr5:88807396:T:C	3.64023e-25	-1.90995	-1.44046	1.4123e-07	-1.86128	-1.39214	4.67983e-06	-2.41514	-1.44674
88807504	chr5:88807504:G:C	1.69365e-22	2.79219	-4.83947e-10	3.69953e-07	-2.29044	-4.83947e-10	1.87919e-05	-2.47171	-4.83947e-10
88807975	chr5:88807975:T:A	2.41838e-24	-7.58227e-10	-1.45677	9.12796e-07	-7.58227e-10	-1.3873	5.01052e-05	-7.58227e-10	-1.49101
88808543	chr5:88808543:A:G	3.9493e-25	-1.81009	-1.45882	1.53918e-07	-1.7511	-1.4163	4.79601e-06	-2.37359	-1.46377
88808605	chr5:88808605:C:T	4.05286e-25	-1.77906	-1.46397	1.57701e-07	-1.71972	-1.4234	4.83712e-06	-2.36019	-1.46863
88809458	chr5:88809458:A:G	4.27432e-24	-7.58227e-10	-0.887241	1.64023e-06	-7.58227e-10	-0.801222	0.00010368	-7.58227e-10	-0.763825
88809797	chr5:88809797:C:T	2.2007e-25	-2.37184	-1.48184	4.93669e-07	-0.533569	-1.46838	1.42421e-05	-1.27898	-1.46995
88810441	chr5:88810441:T:C	2.21213e-25	-2.36513	-1.48337	4.81957e-07	-0.559516	-1.46645	1.39362e-05	-1.29886	-1.47179
88810533	chr5:88810533:CA:C	2.43292e-25	-2.38359	-1.36977	5.01264e-07	-0.482522	-1.50416	1.67393e-05	-1.23615	-1.35123
88811036	chr5:88811036:C:G	8.51771e-25	-2.5003	-4.83947e-10	3.02101e-07	-2.49305	-4.83947e-10	1.98557e-05	-2.41665	-4.83947e-10
88811791	chr5:88811791:T:C	2.44935e-25	-2.3714	-1.37523	1.10852e-07	-2.14066	-1.35496	6.20015e-06	-2.17862	-1.40195
88812610	chr5:88812610:TC:T	1.54569e-22	3.24111	-0.540337	0.000171953	3.57045	0.280712	0.000140378	0.0565629	-0.517363
88812636	chr5:88812636:T:A	8.65271e-23	3.52931	-1.40872	4.32036e-05	3.23791	-0.768051	2.14733e-05	-0.910234	-1.42809
88812757	chr5:88812757:G:A	9.10427e-23	3.57515	-1.40369	4.58412e-05	3.28374	-0.754615	2.209e-05	-0.886449	-1.42356
88813773	chr5:88813773:C:A	3.90225e-25	-1.90631	-1.37458	1.53545e-07	-1.85056	-1.31926	4.99576e-06	-2.41313	-1.38342
88814267	chr5:88814267:C:T	9.23927e-23	3.50076	-1.31458	5.86885e-05	3.22921	-0.453032	2.31426e-05	-0.921447	-1.34202
88814521	chr5:88814521:A:G	7.81269e-23	3.38638	-1.36791	4.58111e-05	3.12116	-0.592698	2.0908e-05	-0.976218	-1.38879
88814573	chr5:88814573:C:A	2.70143e-25	-2.40659	-1.24208	1.19973e-07	-2.20207	-1.21447	6.61144e-06	-2.2352	-1.28114
88816126	chr5:88816126:A:G	3.56671e-24	-7.58227e-10	-1.06822	1.35174e-06	-7.58227e-10	-0.994667	8.48211e-05	-7.58227e-10	-0.964594
88816596	chr5:88816596:C:T	2.38915e-24	-7.58227e-10	-1.46893	9.3862e-07	-7.58227e-10	-1.35941	5.1898e-05	-7.58227e-10	-1.45586
88816725	chr5:88816725:T:C	9.211e-25	-2.42205	-4.83947e-10	3.27426e-07	-2.41256	-4.83947e-10	2.59356e-05	-2.14952	-4.83947e-10
88816864	chr5:88816864:C:T	2.33041e-24	-7.58227e-10	-1.49382	8.11009e-07	-7.58227e-10	-1.50554	4.93957e-05	-7.58227e-10	-1.50528
88816944	chr5:88816944:T:A	9.65177e-25	-2.37531	-4.83947e-10	3.50836e-07	-2.3435	-4.83947e-10	1.81274e-05	-2.50771	-4.83947e-10
88817008	chr5:88817008:C:T	9.43336e-25	-2.3982	-4.83947e-10	4.10102e-07	-2.18741	-4.83947e-10	2.40789e-05	-2.2238	-4.83947e-10
88817034	chr5:88817034:C:CA	8.66982e-18	13.6355	-4.83947e-10	9.09998e-07	-1.39037	-4.83947e-10	1.91988e-05	-2.45029	-4.83947e-10
88817411	chr5:88817411:C:T	8.56284e-25	-2.49502	-4.83947e-10	3.04439e-07	-2.48534	-4.83947e-10	1.95347e-05	-2.43295	-4.83947e-10
88817438	chr5:88817438:T:C	2.35474e-24	-7.58227e-10	-1.48343	8.15589e-07	-7.58227e-10	-1.49991	5.1411e-05	-7.58227e-10	-1.46529
88818235	chr5:88818235:A:C	2.62225e-24	-7.58227e-10	-1.37583	8.81029e-07	-7.58227e-10	-1.42273	5.87984e-05	-7.58227e-10	-1.33102
88818432	chr5:88818432:A:AT	4.23267e-24	-7.58227e-10	-0.897032	1.38733e-06	-7.58227e-10	-0.968681	9.70473e-05	-7.58227e-10	-0.82994
88818659	chr5:88818659:T:C	8.79472e-23	3.48627	-1.34939	5.33866e-05	3.21776	-0.536259	2.22888e-05	-0.926792	-1.37426
88818885	chr5:88818885:A:C	5.68934e-24	-7.58227e-10	-0.601271	2.13913e-06	-7.58227e-10	-0.53566	0.000114639	-7.58227e-10	-0.663352
88819056	chr5:88819056:G:A	2.68226e-25	-2.4134	-1.24239	1.18529e-07	-2.21399	-1.21467	6.53592e-06	-2.24641	-1.28142
88819361	chr5:88819361:C:T	2.64521e-25	-2.42597	-1.24373	1.15725e-07	-2.2364	-1.2162	6.39078e-06	-2.26762	-1.28267
88819816	chr5:88819816:C:T	2.71556e-24	-7.58227e-10	-1.34087	9.06534e-07	-7.58227e-10	-1.39419	6.11856e-05	-7.58227e-10	-1.29123
88820068	chr5:88820068:T:A	7.92935e-23	3.4753	-1.442	4.14367e-05	3.20779	-0.779686	2.02551e-05	-0.936628	-1.46011
88820502	chr5:88820502:C:T	2.42866e-22	3.9037	-0.751054	0.000274126	4.25003	0.0674994	0.000189158	0.49868	-0.661238
88820520	chr5:88820520:T:C	9.59857e-25	-2.38084	-4.83947e-10	3.41598e-07	-2.37018	-4.83947e-10	1.89156e-05	-2.46515	-4.83947e-10
88820588	chr5:88820588:TAAAC:CAAAC	1.09769e-17	13.8714	-4.83947e-10	9.66374e-07	-1.33027	-4.83947e-10	1.94779e-05	-2.43586	-4.83947e-10
88820711	chr5:88820711:C:T	3.96032e-25	-1.85265	-1.41347	1.54198e-07	-1.79346	-1.37212	4.8904e-06	-2.39052	-1.42735
88821210	chr5:88821210:A:T	2.0305e-22	4.33357	-1.35999	0.000137092	4.04952	-0.424931	3.53653e-05	-0.482303	-1.3571
88821677	chr5:88821677:C:T	5.22417e-24	-7.58227e-10	-0.686568	1.50044e-06	-7.58227e-10	-0.890306	0.000108874	-7.58227e-10	-0.714952
88822271	chr5:88822271:C:T	2.5798e-24	-7.58227e-10	-1.39215	9.49176e-07	-7.58227e-10	-1.34822	5.85238e-05	-7.58227e-10	-1.33571
88822837	chr5:88822837:C:T	4.27622e-24	-7.58227e-10	-0.886796	1.40084e-06	-7.58227e-10	-0.958992	9.80988e-05	-7.58227e-10	-0.819164
88823041	chr5:88823041:A:G	8.34403e-23	3.42578	-1.34151	5.13912e-05	3.15906	-0.515656	2.17564e-05	-0.958554	-1.36668
88823562	chr5:88823562:T:C	2.39664e-24	-7.58227e-10	-1.4658	8.30934e-07	-7.58227e-10	-1.48127	5.08337e-05	-7.58227e-10	-1.47658
88824509	chr5:88824509:C:T	2.24343e-25	-2.33293	-1.50152	7.44979e-08	-2.40348	-1.48957	7.74429e-06	-1.85278	-1.50541
88824599	chr5:88824599:T:C	1.00132e-22	3.63366	-1.36704	5.8478e-05	3.36414	-0.591552	2.37476e-05	-0.849658	-1.388
88825371	chr5:88825371:T:A	9.71791e-23	3.60543	-1.36874	5.65117e-05	3.33451	-0.596123	2.33333e-05	-0.865741	-1.38952
88826383	chr5:88826383:A:T	8.45428e-25	-2.50778	-4.83947e-10	2.9793e-07	-2.50696	-4.83947e-10	1.85593e-05	-2.48417	-4.83947e-10
88827733	chr5:88827733:T:A	2.45068e-22	3.69869	-0.537017	0.000269907	4.04012	0.261895	0.000188496	0.363213	-0.529277
88828441	chr5:88828441:A:G	2.56311e-24	-7.58227e-10	-1.39864	8.55305e-07	-7.58227e-10	-1.45236	5.9645e-05	-7.58227e-10	-1.31673
88829112	chr5:88829112:C:T	2.54649e-24	-7.58227e-10	-1.40515	9.08663e-07	-7.58227e-10	-1.39184	5.36449e-05	-7.58227e-10	-1.42275
88829413	chr5:88829413:T:G	3.50076e-24	-7.58227e-10	-1.08689	1.17042e-06	-7.58227e-10	-1.1387	7.59314e-05	-7.58227e-10	-1.07531
88830522	chr5:88830522:T:C	6.20862e-24	-7.58227e-10	-0.513927	1.71887e-06	-7.58227e-10	-0.754394	0.000158243	-7.58227e-10	-0.341008
88831386	chr5:88831386:T:C	8.45773e-25	-2.50737	-4.83947e-10	2.97785e-07	-2.50744	-4.83947e-10	1.92781e-05	-2.44617	-4.83947e-10
88831529	chr5:88831529:T:C	2.32427e-24	-7.58227e-10	-1.49646	8.28692e-07	-7.58227e-10	-1.48397	5.01352e-05	-7.58227e-10	-1.49042
88831607	chr5:88831607:T:C	4.56818e-25	-1.6293	-1.49404	1.76463e-07	-1.52638	-1.50432	6.59375e-06	-2.03247	-1.48655
88831611	chr5:88831611:T:C	5.38032e-24	-7.58227e-10	-0.657118	1.53715e-06	-7.58227e-10	-0.86613	0.000112029	-7.58227e-10	-0.686385
88832737	chr5:88832737:C:T	2.37001e-24	-7.58227e-10	-1.47697	8.59434e-07	-7.58227e-10	-1.44754	5.03473e-05	-7.58227e-10	-1.48619
88832762	chr5:88832762:G:A	2.3284e-24	-7.58227e-10	-1.49468	8.11239e-07	-7.58227e-10	-1.50525	5.1547e-05	-7.58227e-10	-1.46264
88832825	chr5:88832825:A:T	1.76105e-19	11.1653	-1.42638	0.179518	8.97916	1.82281	1.02244e-05	-1.65678	-1.42359
88832835	chr5:88832835:G:T	1.83746e-19	11.2138	-1.43231	0.181471	9.02763	1.78516	1.03045e-05	-1.64305	-1.42951
88832875	chr5:88832875:G:T	2.30372e-24	-7.58227e-10	-1.50534	8.13197e-07	-7.58227e-10	-1.50284	4.94743e-05	-7.58227e-10	-1.50369
88833894	chr5:88833894:G:A	8.45997e-25	-2.50711	-4.83947e-10	2.97848e-07	-2.50723	-4.83947e-10	1.88694e-05	-2.4676	-4.83947e-10
88834503	chr5:88834503:C:T	5.96734e-25	-1.47574	-1.38041	2.45734e-07	-1.3561	-1.34346	8.24035e-06	-1.907	-1.38909
88835477	chr5:88835477:C:A	3.18747e-24	-7.58227e-10	-1.18064	9.52895e-07	-7.58227e-10	-1.34431	6.24933e-05	-7.58227e-10	-1.27008
88835675	chr5:88835675:T:C	1.28133e-24	-2.09197	-4.83947e-10	4.68815e-07	-2.05361	-4.83947e-10	2.19416e-05	-2.31675	-4.83947e-10
88836144	chr5:88836144:T:C	9.31878e-25	-2.41042	-4.83947e-10	3.94583e-07	-2.22599	-4.83947e-10	2.31939e-05	-2.26125	-4.83947e-10
88837101	chr5:88837101:A:G	9.44093e-24	-7.58227e-10	-0.0948111	2.74864e-06	-7.58227e-10	-0.284954	0.000226624	-7.58227e-10	0.0181523
88837452	chr5:88837452:T:C	3.19092e-24	-7.58227e-10	-1.17956	9.53753e-07	-7.58227e-10	-1.34341	6.25449e-05	-7.58227e-10	-1.26926
88838102	chr5:88838102:A:G	3.22095e-19	11.8128	-1.47008	0.248409	9.58865	1.53812	1.16292e-05	-1.48456	-1.46706
88838493	chr5:88838493:A:G	8.84778e-23	3.58883	-1.44594	5.26034e-05	3.4226	-0.755883	2.17167e-05	-0.861795	-1.46526
88839645	chr5:88839645:T:C	9.04572e-23	3.46077	-1.29576	6.89426e-05	3.29187	-0.354654	2.32971e-05	-0.928071	-1.32874
88839970	chr5:88839970:C:A	8.07496e-24	-7.58227e-10	-0.251097	2.54667e-06	-7.58227e-10	-0.361275	0.000190904	-7.58227e-10	-0.153369
88840599	chr5:88840599:C:T	4.84391e-25	-2.41872	-0.64601	1.13723e-07	-2.46559	-1.00445	1.28008e-05	-2.50085	-0.354777
88841092	chr5:88841092:G:A	8.55348e-25	-2.49611	-4.83947e-10	3.03123e-07	-2.48968	-4.83947e-10	1.99504e-05	-2.41189	-4.83947e-10
88841429	chr5:88841429:C:T	5.06046e-25	-1.67093	-1.35006	2.06095e-07	-1.5697	-1.30578	7.31535e-06	-2.05739	-1.35777
88841830	chr5:88841830:C:T	5.07986e-25	-1.67156	-1.3456	2.06991e-07	-1.57039	-1.30075	7.3441e-06	-2.05781	-1.35343
88842225	chr5:88842225:G:A	9.02717e-23	3.61653	-1.45357	5.24097e-05	3.44642	-0.783394	2.18557e-05	-0.849185	-1.47149
88842914	chr5:88842914:C:T	8.5624e-25	-2.49507	-4.83947e-10	3.04509e-07	-2.48512	-4.83947e-10	1.9541e-05	-2.43262	-4.83947e-10
88843271	chr5:88843271:T:C	9.71943e-25	-2.36832	-4.83947e-10	3.45073e-07	-2.36006	-4.83947e-10	1.91755e-05	-2.4515	-4.83947e-10
88843892	chr5:88843892:C:T	5.19037e-25	-1.64573	-1.34992	2.11816e-07	-1.5427	-1.3054	7.45079e-06	-2.03916	-1.35766
88844213	chr5:88844213:G:A	2.98548e-24	-7.58227e-10	-1.24611	9.24344e-07	-7.58227e-10	-1.37473	5.81931e-05	-7.58227e-10	-1.34137
88845125	chr5:88845125:G:A	2.08232e-23	2.18752	-1.49132	9.25027e-06	1.94639	-1.0178	1.21699e-05	-1.40855	-1.49763
88845145	chr5:88845145:T:C	3.76689e-23	2.76402	-1.47505	1.57221e-05	2.41326	-0.954259	2.31035e-05	-0.782353	-1.4828
88845770	chr5:88845770:G:A	2.58107e-24	-7.58227e-10	-1.39166	8.69307e-07	-7.58227e-10	-1.43612	5.46829e-05	-7.58227e-10	-1.40359
88845772	chr5:88845772:G:A	2.5788e-24	-7.58227e-10	-1.39254	8.68705e-07	-7.58227e-10	-1.43681	5.46368e-05	-7.58227e-10	-1.40443
88845984	chr5:88845984:T:G	4.41857e-18	12.9615	-4.83947e-10	4.15017e-07	-2.1755	-4.83947e-10	1.81453e-05	-2.50673	-4.83947e-10
88846230	chr5:88846230:G:A	3.38927e-24	-7.58227e-10	-1.11925	1.06672e-06	-7.58227e-10	-1.23148	6.98954e-05	-7.58227e-10	-1.15814
88846588	chr5:88846588:A:G	2.41404e-24	-7.58227e-10	-1.45856	8.7907e-07	-7.58227e-10	-1.42495	5.31539e-05	-7.58227e-10	-1.43195
88847392	chr5:88847392:A:G	3.17171e-24	-7.58227e-10	-1.1856	1.2022e-06	-7.58227e-10	-1.11191	7.0033e-05	-7.58227e-10	-1.15617
88847709	chr5:88847709:C:T	9.39188e-23	3.66724	-1.46468	5.27365e-05	3.49618	-0.826929	2.22485e-05	-0.822441	-1.48042
88847809	chr5:88847809:A:T	2.67127e-25	-2.28648	-1.37341	1.36346e-07	-1.93869	-1.34993	7.69709e-06	-1.96406	-1.40024
88847932	chr5:88847932:A:G	1.71472e-24	-2.29972	0.499107	2.65071e-07	-2.37373	-0.250092	4.13648e-05	-2.50392	0.821213
88847979	chr5:88847979:C:T	9.77553e-25	-2.36257	-4.83947e-10	3.53275e-07	-2.33657	-4.83947e-10	1.89316e-05	-2.46431	-4.83947e-10
88848209	chr5:88848209:A:G	9.87745e-23	3.70954	-1.45656	5.67976e-05	3.53795	-0.794515	2.28986e-05	-0.800133	-1.47393
88848274	chr5:88848274:T:C	1.79013e-24	-2.50768	0.750103	2.82217e-07	-2.43715	-0.123991	6.38487e-05	-2.25727	1.00865
88848417	chr5:88848417:G:A	1.1392e-24	-2.36231	0.152772	1.9784e-07	-2.42343	-0.49293	2.79977e-05	-2.50767	0.434654
88848703	chr5:88848703:A:G	1.1897e-22	3.74253	-1.30352	8.90677e-05	3.56667	-0.373336	2.67767e-05	-0.781786	-1.33582
88848852	chr5:88848852:T:C	3.46377e-21	3.31058	2.49967	0.00611506	3.6392	3.78325	0.00403327	0.105885	2.79131
88848869	chr5:88848869:T:C	4.57016e-21	3.18125	2.90619	0.00845969	3.50884	4.23816	0.00560708	0.0213745	3.20527
88850014	chr5:88850014:C:T	9.61994e-25	-2.37861	-4.83947e-10	3.41121e-07	-2.37158	-4.83947e-10	1.8937e-05	-2.46402	-4.83947e-10
88850125	chr5:88850125:C:T	2.63964e-24	-7.58227e-10	-1.36922	9.68162e-07	-7.58227e-10	-1.32842	5.4756e-05	-7.58227e-10	-1.40225
88850503	chr5:88850503:A:G	9.60663e-25	-2.38	-4.83947e-10	3.39071e-07	-2.37761	-4.83947e-10	1.87264e-05	-2.4752	-4.83947e-10
88850688	chr5:88850688:A:G	6.43025e-25	-1.28052	-1.50092	2.43826e-07	-1.21196	-1.4954	8.18636e-06	-1.80327	-1.49939
88850721	chr5:88850721:T:C	6.01846e-25	-1.34242	-1.5052	2.29095e-07	-1.26849	-1.50119	7.80615e-06	-1.84528	-1.50495
88850956	chr5:88850956:T:G	3.22675e-24	-7.58227e-10	-1.16839	1.0707e-06	-7.58227e-10	-1.22775	7.41155e-05	-7.58227e-10	-1.09951
88851102	chr5:88851102:G:A	9.19796e-24	-7.58227e-10	-0.120883	2.89095e-06	-7.58227e-10	-0.234477	0.000218978	-7.58227e-10	-0.0161656
88851375	chr5:88851375:T:C	1.29575e-21	1.61577	3.2112	0.00264327	1.96776	4.61595	0.00274805	-0.956601	3.47011
88851443	chr5:88851443:T:A	8.45766e-25	-2.50738	-4.83947e-10	2.98266e-07	-2.50583	-4.83947e-10	2.0771e-05	-2.37158	-4.83947e-10
88851954	chr5:88851954:G:A	1.63828e-24	-0.340636	-1.50558	1.46265e-07	-1.73076	-1.48763	4.21206e-06	-2.46391	-1.50327
88851998	chr5:88851998:C:T	1.01014e-24	-2.32978	-4.83947e-10	3.54435e-07	-2.33329	-4.83947e-10	2.54574e-05	-2.16813	-4.83947e-10
88852072	chr5:88852072:A:G	8.46663e-25	-2.50632	-4.83947e-10	2.97737e-07	-2.5076	-4.83947e-10	2.17646e-05	-2.32486	-4.83947e-10
88852122	chr5:88852122:C:T	8.45454e-25	-2.50775	-4.83947e-10	2.97979e-07	-2.50679	-4.83947e-10	2.09789e-05	-2.36162	-4.83947e-10
88852224	chr5:88852224:C:T	1.71739e-24	-0.293496	-1.50556	1.50542e-07	-1.70248	-1.4871	4.24156e-06	-2.4571	-1.5031
88852700	chr5:88852700:G:A	9.29096e-25	-2.41341	-4.83947e-10	3.33193e-07	-2.3951	-4.83947e-10	1.82118e-05	-2.50307	-4.83947e-10
88852872	chr5:88852872:G:A	2.80458e-24	-7.58227e-10	-1.30861	9.45544e-07	-7.58227e-10	-1.35206	6.34199e-05	-7.58227e-10	-1.25536
88852879	chr5:88852879:C:T	4.10093e-25	-2.06413	-1.16711	2.32539e-07	-1.6062	-1.14856	1.38508e-05	-1.65847	-1.11833
88853182	chr5:88853182:C:T	2.38781e-24	-7.58227e-10	-1.46949	8.73633e-07	-7.58227e-10	-1.43116	5.30419e-05	-7.58227e-10	-1.43406
88853474	chr5:88853474:A:G	1.73462e-24	-0.283561	-1.50551	1.5072e-07	-1.69707	-1.49133	4.24103e-06	-2.45588	-1.50445
88853509	chr5:88853509:G:A	1.69939e-24	-0.304094	-1.5055	1.48737e-07	-1.71013	-1.49151	4.2269e-06	-2.45917	-1.5045
88853643	chr5:88853643:T:C	1.43696e-24	-1.97733	-4.83947e-10	8.34175e-07	-1.47737	-4.83947e-10	4.76851e-05	-1.54052	-4.83947e-10
88853831	chr5:88853831:C:T	1.32679e-24	-2.0571	-4.83947e-10	3.63402e-07	-2.30831	-4.83947e-10	2.18e-05	-2.32323	-4.83947e-10
88854129	chr5:88854129:A:G	2.20552e-22	1.56267	1.4936	0.000121207	1.64622	1.85523	0.00106433	-0.0215601	1.58653
88854358	chr5:88854358:G:A	3.28762e-24	-7.58227e-10	-1.1497	1.41699e-06	-7.58227e-10	-0.947529	7.34273e-05	-7.58227e-10	-1.10884
88854472	chr5:88854472:G:A	1.77231e-24	-0.264523	-1.50306	1.51348e-07	-1.68484	-1.49939	4.24952e-06	-2.45278	-1.50555
88854567	chr5:88854567:G:C	6.08352e-25	-1.33555	-1.50132	2.30162e-07	-1.26901	-1.49603	7.87124e-06	-1.84209	-1.49984
88854984	chr5:88854984:T:G	6.17584e-25	-1.32105	-1.50076	2.33919e-07	-1.25367	-1.49517	7.96472e-06	-1.83092	-1.49919
88855175	chr5:88855175:T:A	1.7374e-24	-0.285538	-1.50194	1.48912e-07	-1.69951	-1.50095	4.23532e-06	-2.45638	-1.5053
88856067	chr5:88856067:G:C	6.59114e-24	-7.58227e-10	-0.454139	1.99421e-06	-7.58227e-10	-0.605812	0.000134658	-7.58227e-10	-0.502399
88856300	chr5:88856300:C:T	3.6938e-18	14.2788	-1.49647	0.0362262	8.63944	0.562031	1.63668e-05	-1.11651	-1.49338
88856521	chr5:88856521:G:A	2.68771e-24	-7.58227e-10	-1.35117	9.12897e-07	-7.58227e-10	-1.38719	5.66369e-05	-7.58227e-10	-1.36848
88857152	chr5:88857152:T:C	2.33498e-24	-7.58227e-10	-1.49186	8.58942e-07	-7.58227e-10	-1.44812	5.20303e-05	-7.58227e-10	-1.45331
88857635	chr5:88857635:G:A	3.05515e-24	-7.58227e-10	-1.22304	9.79479e-07	-7.58227e-10	-1.3168	6.31905e-05	-7.58227e-10	-1.25898
88857872	chr5:88857872:C:T	2.5756e-24	-7.58227e-10	-1.39378	9.37396e-07	-7.58227e-10	-1.36071	5.64533e-05	-7.58227e-10	-1.37173
88858258	chr5:88858258:T:A	8.45597e-25	-2.50758	-4.83947e-10	2.97713e-07	-2.50769	-4.83947e-10	2.13209e-05	-2.34545	-4.83947e-10
88858542	chr5:88858542:G:A	2.96411e-24	-7.58227e-10	-1.25329	9.91645e-07	-7.58227e-10	-1.30445	6.76091e-05	-7.58227e-10	-1.1914
88858920	chr5:88858920:T:C	6.57767e-24	-7.58227e-10	-0.456185	1.99041e-06	-7.58227e-10	-0.607719	0.000134391	-7.58227e-10	-0.504388
88859700	chr5:88859700:T:C	3.24889e-24	-7.58227e-10	-1.16155	9.84703e-07	-7.58227e-10	-1.31148	6.2099e-05	-7.58227e-10	-1.27641
88860897	chr5:88860897:T:C	4.6812e-24	-7.58227e-10	-0.79631	1.45279e-06	-7.58227e-10	-0.922579	0.000101501	-7.58227e-10	-0.785067
88861006	chr5:88861006:C:T	4.1239e-24	-7.58227e-10	-0.923066	1.57491e-06	-7.58227e-10	-0.841862	9.96506e-05	-7.58227e-10	-0.803469
88861153	chr5:88861153:C:T	2.26301e-25	-2.48498	-1.34077	1.21302e-05	1.18851	0.0111249	7.31717e-06	-2.07399	-1.34092
88861467	chr5:88861467:T:C	8.87863e-24	-7.58227e-10	-0.156218	2.79302e-06	-7.58227e-10	-0.268939	0.000211092	-7.58227e-10	-0.0528429
88861735	chr5:88861735:T:C	6.7683e-24	1.06994	-1.49755	3.73636e-07	-0.777202	-1.50333	5.38258e-06	-2.21825	-1.50373
88862065	chr5:88862065:T:C	2.5709e-24	-1.39561	-4.83947e-10	1.31318e-05	1.27898	-4.83947e-10	0.00010634	-0.738497	-4.83947e-10
88862329	chr5:88862329:G:C	1.44616e-24	-0.618131	-1.35282	1.43423e-07	-1.89667	-1.34136	4.70323e-06	-2.49344	-1.36345
88863474	chr5:88863474:G:A	5.72035e-25	-1.39795	-1.50047	2.16247e-07	-1.33261	-1.49478	7.52492e-06	-1.88806	-1.49886
88864381	chr5:88864381:A:C	8.45577e-25	-2.5076	-4.83947e-10	2.98136e-07	-2.50627	-4.83947e-10	2.08498e-05	-2.3678	-4.83947e-10
88864643	chr5:88864643:G:A	8.03759e-25	-1.05331	-1.50501	3.04265e-07	-0.980362	-1.50556	9.68336e-06	-1.62935	-1.50538
88864725	chr5:88864725:G:C	3.23105e-24	-7.58227e-10	-1.16706	1.02514e-06	-7.58227e-10	-1.27123	6.65117e-05	-7.58227e-10	-1.20776
88864905	chr5:88864905:T:C	1.42955e-23	-7.58227e-10	0.320083	4.39603e-06	-7.58227e-10	0.184641	0.000344021	-7.58227e-10	0.435565
88865020	chr5:88865020:C:T	7.88054e-24	-7.58227e-10	-0.27547	2.35417e-06	-7.58227e-10	-0.439872	0.000160473	-7.58227e-10	-0.327011
88865600	chr5:88865600:T:C	7.82777e-24	1.22253	-1.50472	3.33556e-07	-0.907572	-1.48644	5.47033e-06	-2.20144	-1.50436
88865834	chr5:88865834:G:T	2.94984e-24	-7.58227e-10	-1.25811	9.50781e-07	-7.58227e-10	-1.34653	6.11817e-05	-7.58227e-10	-1.29129
88865853	chr5:88865853:T:C	1.0193e-24	-2.32075	-4.83947e-10	3.1886e-07	-2.43906	-4.83947e-10	1.95788e-05	-2.43069	-4.83947e-10
88865893	chr5:88865893:T:C	2.35445e-24	-7.58227e-10	-1.48356	8.55341e-07	-7.58227e-10	-1.45232	5.19594e-05	-7.58227e-10	-1.45468
88866057	chr5:88866057:G:A	1.61541e-23	-7.58227e-10	0.442306	4.95719e-06	-7.58227e-10	0.304778	0.00039064	-7.58227e-10	0.562647
88866165	chr5:88866165:G:A	2.45527e-25	-2.36448	-1.37973	1.15861e-07	-2.08321	-1.36821	7.09379e-06	-2.09572	-1.3502
88866221	chr5:88866221:T:A	6.25757e-25	-1.30789	-1.50077	2.36071e-07	-1.24395	-1.49573	8.06557e-06	-1.81836	-1.49918
88866428	chr5:88866428:C:G	8.51297e-25	-2.50086	-4.83947e-10	2.9878e-07	-2.50411	-4.83947e-10	2.26565e-05	-2.28469	-4.83947e-10
88866859	chr5:88866859:T:C	8.59308e-25	-2.49149	-4.83947e-10	3.10488e-07	-2.46567	-4.83947e-10	1.81777e-05	-2.50494	-4.83947e-10
88867917	chr5:88867917:C:T	4.42876e-24	-7.58227e-10	-0.851747	1.76201e-06	-7.58227e-10	-0.729605	9.74145e-05	-7.58227e-10	-0.826164
88867954	chr5:88867954:G:A	8.78227e-24	1.32773	-1.49486	3.79538e-07	-0.84672	-1.41814	5.77966e-06	-2.18032	-1.47047
88868251	chr5:88868251:AT:A	8.48008e-25	-2.50473	-4.83947e-10	2.98021e-07	-2.50665	-4.83947e-10	2.21029e-05	-2.30943	-4.83947e-10
88868370	chr5:88868370:C:A	3.19516e-25	-2.04538	-1.43543	1.79802e-07	-1.58448	-1.42748	1.05153e-05	-1.63974	-1.41257
88869607	chr5:88869607:A:G	2.08234e-25	-2.43515	-1.47381	7.34076e-08	-2.41763	-1.49016	6.07752e-06	-2.11723	-1.48332
88870244	chr5:88870244:G:A	2.99501e-25	-2.42857	-1.11693	7.96821e-08	-2.47403	-1.35174	7.20033e-06	-2.49667	-0.93434
88871048	chr5:88871048:T:C	8.46481e-25	-2.50653	-4.83947e-10	2.97691e-07	-2.50776	-4.83947e-10	1.86402e-05	-2.47982	-4.83947e-10
88871463	chr5:88871463:G:A	2.50351e-24	-7.58227e-10	-1.42217	8.56533e-07	-7.58227e-10	-1.45092	5.29456e-05	-7.58227e-10	-1.43587
88871923	chr5:88871923:G:C	7.35288e-24	1.11657	-1.46135	3.53997e-07	-0.985759	-1.34877	5.76511e-06	-2.23694	-1.41637
88872580	chr5:88872580:C:T	9.25607e-24	-7.58227e-10	-0.114586	2.74595e-06	-7.58227e-10	-0.285935	0.000188037	-7.58227e-10	-0.168501
88873138	chr5:88873138:C:A	6.05676e-24	0.920106	-1.4588	3.13383e-07	-1.11242	-1.34397	5.494e-06	-2.28877	-1.41272
88874162	chr5:88874162:G:A	3.06196e-24	-7.58227e-10	-1.22081	1.0143e-06	-7.58227e-10	-1.28186	7.01332e-05	-7.58227e-10	-1.15474
88874190	chr5:88874190:C:T	4.84385e-25	-2.11014	-0.954597	2.27971e-07	-1.99451	-0.780086	6.783e-06	-2.50474	-0.985978
88874514	chr5:88874514:T:C	6.75932e-24	1.01304	-1.44199	3.42846e-07	-1.05237	-1.31417	5.76016e-06	-2.26463	-1.38954
88874752	chr5:88874752:T:C	2.40025e-24	-7.58227e-10	-1.46429	8.30976e-07	-7.58227e-10	-1.48122	5.09209e-05	-7.58227e-10	-1.47487
88874759	chr5:88874759:T:C	1.43388e-23	-7.58227e-10	0.323103	4.42226e-06	-7.58227e-10	0.190589	0.000345425	-7.58227e-10	0.439638
88875013	chr5:88875013:G:A	4.4217e-24	-7.58227e-10	-0.853342	1.75899e-06	-7.58227e-10	-0.731322	9.72562e-05	-7.58227e-10	-0.82779
88875470	chr5:88875470:T:C	9.3406e-25	-2.40808	-4.83947e-10	7.09784e-07	-1.63886	-4.83947e-10	2.3919e-05	-2.23047	-4.83947e-10
88875705	chr5:88875705:T:A	2.97809e-24	-7.58227e-10	-1.24858	9.45942e-07	-7.58227e-10	-1.35164	6.74063e-05	-7.58227e-10	-1.1944
88877101	chr5:88877101:A:G	2.34282e-24	-7.58227e-10	-1.48851	8.12907e-07	-7.58227e-10	-1.5032	4.97259e-05	-7.58227e-10	-1.49861
88877362	chr5:88877362:T:C	3.64909e-24	-7.58227e-10	-1.04539	1.61875e-06	-7.58227e-10	-0.814408	8.19336e-05	-7.58227e-10	-0.999229
88879134	chr5:88879134:C:T	3.42143e-24	-7.58227e-10	-1.10981	1.1112e-06	-7.58227e-10	-1.19062	7.90129e-05	-7.58227e-10	-1.03553
88879434	chr5:88879434:C:G	1.10946e-24	-0.886753	-1.34924	1.12628e-07	-2.15995	-1.31978	4.66949e-06	-2.50778	-1.35631
88879742	chr5:88879742:T:C	3.63939e-24	-7.58227e-10	-1.04805	1.61343e-06	-7.58227e-10	-0.817698	8.17071e-05	-7.58227e-10	-1.002
88879794	chr5:88879794:G:T	1.02673e-23	-7.58227e-10	-0.0108984	3.21047e-06	-7.58227e-10	-0.129644	0.000246036	-7.58227e-10	0.100341
88880580	chr5:88880580:T:C	8.46636e-25	-2.50635	-4.83947e-10	2.97761e-07	-2.50753	-4.83947e-10	2.17697e-05	-2.32462	-4.83947e-10
88881866	chr5:88881866:T:C	3.02391e-24	-7.58227e-10	-1.23332	1.00265e-06	-7.58227e-10	-1.29341	6.21101e-05	-7.58227e-10	-1.27623
88882911	chr5:88882911:T:C	2.52784e-24	-7.58227e-10	-1.4125	8.66836e-07	-7.58227e-10	-1.43897	5.33021e-05	-7.58227e-10	-1.42916
88883601	chr5:88883601:T:C	1.15591e-23	-7.58227e-10	0.107606	3.61665e-06	-7.58227e-10	-0.0105123	0.000276508	-7.58227e-10	0.217101
88883990	chr5:88883990:G:C	9.61161e-25	-2.37948	-4.83947e-10	3.45722e-07	-2.35818	-4.83947e-10	1.85729e-05	-2.48344	-4.83947e-10
88884199	chr5:88884199:A:G	1.20166e-23	-7.58227e-10	0.146421	3.74789e-06	-7.58227e-10	0.0251318	0.000287632	-7.58227e-10	0.256542
88884379	chr5:88884379:T:C	1	52.9222	-4.83947e-10	1.22336e-06	-1.09446	-4.83947e-10	1.82653e-05	-2.50014	-4.83947e-10
88884587	chr5:88884587:C:A	1.76593e-24	-1.77119	-4.83947e-10	1.11152e-06	-1.19033	-4.83947e-10	6.19856e-05	-1.27824	-4.83947e-10
88884839	chr5:88884839:A:G	7.77992e-25	-1.25424	-1.33666	3.01678e-07	-1.21437	-1.28009	9.5443e-06	-1.82534	-1.32386
88884925	chr5:88884925:T:C	2.35716e-24	-7.58227e-10	-1.48241	8.135e-07	-7.58227e-10	-1.50247	5.29287e-05	-7.58227e-10	-1.43619
88884944	chr5:88884944:C:T	4.00206e-24	-7.58227e-10	-0.953055	1.25018e-06	-7.58227e-10	-1.07277	9.07552e-05	-7.58227e-10	-0.896973
88885098	chr5:88885098:C:T	3.05892e-24	-7.58227e-10	-1.2218	1.01934e-06	-7.58227e-10	-1.27691	6.47295e-05	-7.58227e-10	-1.23492
88885528	chr5:88885528:TGA:T	8.47357e-25	-2.5055	-4.83947e-10	2.97934e-07	-2.50694	-4.83947e-10	2.20869e-05	-2.31015	-4.83947e-10
88886209	chr5:88886209:T:A	6.32167e-20	9.26171	-0.547248	0.000114987	2.20804	1.24072	1.1339e-05	-2.27545	-0.701446
88887834	chr5:88887834:A:G	4.5893e-19	11.305	-0.608206	0.00335774	3.49707	3.32589	1.74579e-05	-1.97079	-0.574558
88888186	chr5:88888186:T:C	5.31053e-19	11.4186	-0.575852	0.00381548	3.56922	3.38154	1.84287e-05	-1.94906	-0.542167
88888510	chr5:88888510:T:C	3.20683e-24	-7.58227e-10	-1.17458	1.06537e-06	-7.58227e-10	-1.23274	6.7707e-05	-7.58227e-10	-1.18995
88888774	chr5:88888774:C:T	3.61547e-25	-2.31707	-1.04016	9.26562e-08	-2.37495	-1.29997	7.92661e-06	-2.50155	-0.833365
88890078	chr5:88890078:C:G	4.63586e-24	-7.58227e-10	-0.806043	1.49841e-06	-7.58227e-10	-0.891657	0.000112133	-7.58227e-10	-0.68545
88890635	chr5:88890635:T:C	1.40777e-24	-1.99786	-4.83947e-10	4.77333e-07	-2.0356	-4.83947e-10	2.32041e-05	-2.26081	-4.83947e-10
88890652	chr5:88890652:G:T	4.93242e-25	-2.02904	-1.01758	1.18756e-07	-2.13214	-1.29461	8.94323e-06	-2.40528	-0.808962
88890854	chr5:88890854:C:T	4.81768e-25	-2.02145	-1.04871	1.17171e-07	-2.1254	-1.31479	8.64607e-06	-2.40175	-0.846279
88890931	chr5:88890931:T:C	4.13858e-24	-7.58227e-10	-0.919512	1.31468e-06	-7.58227e-10	-1.02247	0.000103428	-7.58227e-10	-0.766262
88891069	chr5:88891069:A:G	2.30439e-24	-7.58227e-10	-1.50505	8.15096e-07	-7.58227e-10	-1.50051	5.02992e-05	-7.58227e-10	-1.48715
88891137	chr5:88891137:A:G	4.31667e-19	11.4915	-0.855971	0.00263414	3.62814	2.95211	1.39698e-05	-1.93854	-0.829703
88891947	chr5:88891947:A:C	3.90026e-25	-2.04525	-1.23616	9.95521e-08	-2.35941	-1.24372	8.75599e-06	-1.97991	-1.25549
88892331	chr5:88892331:A:T	8.46764e-24	-7.58227e-10	-0.203613	2.66958e-06	-7.58227e-10	-0.314141	0.000200079	-7.58227e-10	-0.106428
88892421	chr5:88892421:G:A	2.37387e-24	-7.58227e-10	-1.47534	8.11192e-07	-7.58227e-10	-1.50531	4.95236e-05	-7.58227e-10	-1.50269
88892483	chr5:88892483:C:A	4.54752e-25	-2.48837	-0.639497	1.81995e-07	-2.48861	-0.511224	1.13844e-05	-2.41428	-0.558606
88892550	chr5:88892550:G:A	8.84989e-25	-2.46205	-4.83947e-10	3.09067e-07	-2.47026	-4.83947e-10	2.62257e-05	-2.1384	-4.83947e-10
88893208	chr5:88893208:G:A	5.0096e-19	11.6409	-0.85644	0.00291756	3.73153	2.95091	1.44204e-05	-1.90628	-0.830216
88893689	chr5:88893689:C:T	3.49221e-24	-7.58227e-10	-1.08933	1.15992e-06	-7.58227e-10	-1.14771	7.39382e-05	-7.58227e-10	-1.10191
88893995	chr5:88893995:T:C	2.03854e-21	6.20693	-0.926809	4.1522e-05	0.58461	1.84555	7.84211e-06	-2.42474	-0.920896
88894718	chr5:88894718:A:C	8.70397e-25	-2.47867	-4.83947e-10	3.04506e-07	-2.48513	-4.83947e-10	2.49319e-05	-2.18899	-4.83947e-10
88894787	chr5:88894787:A:T	4.56716e-25	-1.69313	-1.43043	6.79601e-08	-2.48045	-1.50445	5.53767e-06	-2.2206	-1.47296
88894857	chr5:88894857:A:G	2.75697e-24	-7.58227e-10	-1.32573	9.00778e-07	-7.58227e-10	-1.40056	5.58194e-05	-7.58227e-10	-1.38302
88895008	chr5:88895008:C:T	2.82753e-24	-7.58227e-10	-1.30046	9.18466e-07	-7.58227e-10	-1.38111	5.70056e-05	-7.58227e-10	-1.36199
88895132	chr5:88895132:C:T	7.78869e-24	-7.58227e-10	-0.287192	2.32478e-06	-7.58227e-10	-0.452438	0.000158168	-7.58227e-10	-0.34148
88895152	chr5:88895152:G:C	8.48397e-24	-7.58227e-10	-0.201686	2.67455e-06	-7.58227e-10	-0.312282	0.000200478	-7.58227e-10	-0.104435
88895254	chr5:88895254:T:C	2.36642e-24	-7.58227e-10	-1.47849	8.11513e-07	-7.58227e-10	-1.50492	4.94774e-05	-7.58227e-10	-1.50362
88895373	chr5:88895373:G:T	4.9881e-19	11.6525	-0.872368	0.00280134	3.73088	2.91091	1.41342e-05	-1.91023	-0.846316
88895659	chr5:88895659:C:T	2.78116e-24	-7.58227e-10	-1.317	1.03115e-06	-7.58227e-10	-1.26538	5.78941e-05	-7.58227e-10	-1.34652
88895790	chr5:88895790:TC:T	1.04495e-24	-0.93165	-1.36424	4.04508e-07	-0.887837	-1.31331	1.18561e-05	-1.57745	-1.35485
88895792	chr5:88895792:A:ATG	1.06114e-24	-0.915873	-1.36465	4.10831e-07	-0.871861	-1.31377	1.19956e-05	-1.56533	-1.35526
88895818	chr5:88895818:C:T	4.34673e-23	0.412047	1.0201	5.48012e-05	0.583075	2.12457	0.000100641	-1.87843	1.08485
88896471	chr5:88896471:C:T	1.08884e-24	-2.25475	-4.83947e-10	1.52593e-06	-0.873459	-4.83947e-10	2.88715e-05	-2.04228	-4.83947e-10
88897332	chr5:88897332:G:C	9.21556e-25	-0.916882	-1.50467	3.39711e-07	-0.872655	-1.50307	1.0244e-05	-1.57301	-1.50544
88897342	chr5:88897342:G:A	8.53774e-25	-2.49795	-4.83947e-10	2.99768e-07	-2.50081	-4.83947e-10	2.31511e-05	-2.2631	-4.83947e-10
88898499	chr5:88898499:A:T	9.0323e-25	-0.946055	-1.49559	3.28513e-07	-0.904	-1.50524	1.00682e-05	-1.59698	-1.49878
88898852	chr5:88898852:T:A	3.51071e-22	3.79446	-0.273339	6.72361e-06	-0.599252	1.20882	1.82352e-05	-2.50346	0.00167867
88899133	chr5:88899133:C:T	5.04317e-25	-2.14721	-0.877205	1.537e-07	-2.29123	-0.877589	1.41699e-05	-1.85622	-0.897805
88899278	chr5:88899278:A:G	2.99268e-24	-7.58227e-10	-1.24369	1.21027e-06	-7.58227e-10	-1.10522	6.57286e-05	-7.58227e-10	-1.21961
88899416	chr5:88899416:T:C	1.79639e-24	-1.75409	-4.83947e-10	6.3618e-07	-1.74833	-4.83947e-10	3.13117e-05	-1.96115	-4.83947e-10
88899511	chr5:88899511:C:T	8.77687e-25	-2.47033	-4.83947e-10	6.61176e-07	-1.7098	-4.83947e-10	2.19969e-05	-2.31424	-4.83947e-10
88899563	chr5:88899563:A:G	8.50996e-25	-2.50121	-4.83947e-10	3.05305e-07	-2.48251	-4.83947e-10	1.83133e-05	-2.49751	-4.83947e-10
88899935	chr5:88899935:A:G	7.62392e-24	-7.58227e-10	-0.308574	2.90029e-06	-7.58227e-10	-0.23125	0.000146163	-7.58227e-10	-0.420414
88900590	chr5:88900590:T:G	3.31194e-24	-7.58227e-10	-1.14233	1.06777e-06	-7.58227e-10	-1.23049	6.65942e-05	-7.58227e-10	-1.20652
88900673	chr5:88900673:T:C	2.41927e-24	-7.58227e-10	-1.4564	8.26284e-07	-7.58227e-10	-1.48688	5.26435e-05	-7.58227e-10	-1.4416
88901431	chr5:88901431:A:C	8.81616e-25	-2.46586	-4.83947e-10	3.07979e-07	-2.47379	-4.83947e-10	2.59346e-05	-2.14956	-4.83947e-10
88901462	chr5:88901462:A:C	2.40066e-24	-7.58227e-10	-1.46412	8.35745e-07	-7.58227e-10	-1.47549	5.03429e-05	-7.58227e-10	-1.48628
88901689	chr5:88901689:C:G	1.50871e-22	1.51486	1.1617	0.000191668	1.68951	2.27019	0.000289103	-0.991502	1.25315
88901777	chr5:88901777:T:C	5.5404e-23	1.67479	-4.83947e-10	4.95312e-05	2.60654	-4.83947e-10	0.00218617	2.28477	-4.83947e-10
88902184	chr5:88902184:AATAC:A	2.34266e-18	11.3624	0.964554	0.264543	3.52835	7.66135	8.16132e-05	-1.97518	0.972033
88902358	chr5:88902358:T:A	2.86273e-24	-7.58227e-10	-1.28809	1.06531e-06	-7.58227e-10	-1.2328	5.94645e-05	-7.58227e-10	-1.31976
88902459	chr5:88902459:T:C	7.86007e-25	-1.07513	-1.50552	2.90015e-07	-1.0333	-1.50059	9.10676e-06	-1.69058	-1.50554
88902740	chr5:88902740:G:A	2.39162e-22	1.76312	1.37415	0.000317846	1.94277	2.52274	0.000418956	-0.836806	1.46943
88903233	chr5:88903233:C:T	8.58482e-24	-7.58227e-10	-0.189869	2.36328e-06	-7.58227e-10	-0.436013	0.000199047	-7.58227e-10	-0.111596
88903314	chr5:88903314:T:C	3.66816e-25	-2.05155	-1.29121	9.94822e-08	-2.15009	-1.45375	6.33474e-06	-2.41382	-1.14527
88903406	chr5:88903406:C:T	4.12217e-25	-1.76054	-1.46554	6.89391e-08	-2.46634	-1.50425	5.65693e-06	-2.17793	-1.49433
88906184	chr5:88906184:G:A	7.32591e-25	-1.15848	-1.49255	2.74503e-07	-1.11937	-1.46949	8.67444e-06	-1.75648	-1.48828
88907301	chr5:88907301:G:C	2.40705e-24	-7.58227e-10	-1.46146	8.71374e-07	-7.58227e-10	-1.43375	5.09724e-05	-7.58227e-10	-1.47386
88907899	chr5:88907899:T:C	8.57641e-25	-2.49343	-4.83947e-10	3.00705e-07	-2.49769	-4.83947e-10	2.36255e-05	-2.24281	-4.83947e-10
88908022	chr5:88908022:A:G	3.44878e-24	-7.58227e-10	-1.10185	1.14728e-06	-7.58227e-10	-1.15867	7.30215e-05	-7.58227e-10	-1.11438
88908375	chr5:88908375:G:T	2.7401e-24	-7.58227e-10	-1.33187	8.69224e-07	-7.58227e-10	-1.43622	5.40008e-05	-7.58227e-10	-1.41614
88909036	chr5:88909036:G:A	1.05104e-22	1.11164	1.20344	0.000126515	1.26273	2.28157	0.000244369	-1.23069	1.32423
88909681	chr5:88909681:T:C	4.17252e-25	-1.86027	-1.35367	1.03716e-07	-2.4365	-1.12566	7.60112e-06	-2.11971	-1.25713
88909910	chr5:88909910:A:G	1.01417e-24	-2.3258	-4.83947e-10	3.56736e-07	-2.32682	-4.83947e-10	1.98861e-05	-2.41512	-4.83947e-10
88910146	chr5:88910146:A:G	3.38715e-24	-1.11988	-4.83947e-10	1.27702e-06	-1.05153	-4.83947e-10	4.85287e-05	-1.52298	-4.83947e-10
88910179	chr5:88910179:T:A	7.10026e-25	-2.08145	-0.60087	1.51345e-07	-2.16662	-1.01764	1.45242e-05	-2.42179	-0.307527
88910811	chr5:88910811:A:C	1.19907e-22	1.16452	1.28233	0.000146682	1.31758	2.37462	0.000273748	-1.19768	1.40475
88911072	chr5:88911072:C:T	1.24757e-22	1.12349	1.36301	0.000154991	1.27699	2.47032	0.000290254	-1.22162	1.48723
88911158	chr5:88911158:ACT:A	5.66646e-24	-7.58227e-10	-0.605301	2.11193e-06	-7.58227e-10	-0.548461	0.000109462	-7.58227e-10	-0.70956
88911416	chr5:88911416:A:G	8.65251e-25	-0.981871	-1.50273	3.21806e-07	-0.941168	-1.4887	9.77467e-06	-1.62459	-1.50076
88911549	chr5:88911549:G:A	1.34705e-20	7.16839	-4.83947e-10	2.99391e-07	-2.50207	-4.83947e-10	2.25094e-05	-2.29121	-4.83947e-10
88911923	chr5:88911923:C:T	1.12483e-24	-0.718564	-1.50367	4.19853e-07	-0.672186	-1.49173	1.19853e-05	-1.41939	-1.50207
88912101	chr5:88912101:A:C	3.69994e-25	-1.84993	-1.4842	1.37255e-07	-1.77972	-1.50225	4.57584e-06	-2.40046	-1.48388
88912329	chr5:88912329:T:C	1.32558e-20	6.69174	0.460587	0.00113941	0.8986	4.84361	3.61423e-05	-2.36027	0.542598
88912643	chr5:88912643:C:T	8.1276e-25	-2.07366	-0.473527	1.67484e-07	-2.15864	-0.924281	1.68588e-05	-2.41772	-0.162546
88912901	chr5:88912901:T:C	3.8278e-25	-1.82679	-1.47337	1.37479e-07	-1.78282	-1.49753	4.61393e-06	-2.40316	-1.4729
88913652	chr5:88913652:A:C	8.51999e-25	-2.50004	-4.83947e-10	2.99064e-07	-2.50316	-4.83947e-10	2.2858e-05	-2.27584	-4.83947e-10
88913765	chr5:88913765:A:T	9.32961e-25	-0.914768	-1.49449	3.38746e-07	-0.873855	-1.50471	1.03183e-05	-1.5736	-1.49762
88913828	chr5:88913828:A:T	3.10997e-24	-1.20525	-4.83947e-10	1.20955e-05	1.19677	-4.83947e-10	0.000126343	-0.566142	-4.83947e-10
88913843	chr5:88913843:A:G	8.32614e-25	-2.0845	-0.438546	1.70315e-07	-2.16832	-0.897845	1.74738e-05	-2.42261	-0.121832
88914313	chr5:88914313:CCTCGTCTT:C	1.02731e-24	-0.813532	-1.49939	3.74975e-07	-0.771374	-1.50558	1.11211e-05	-1.49488	-1.50141
88914627	chr5:88914627:A:G	5.17598e-24	-0.299169	-0.396667	1.01201e-06	-0.390704	-0.893414	4.59933e-05	-1.46265	-0.11399
88914838	chr5:88914838:G:A	8.54351e-25	-1.95591	-0.541369	1.7704e-07	-2.05261	-0.974825	1.65585e-05	-2.36005	-0.238195
88915020	chr5:88915020:A:G	1.09119e-24	-1.03517	-1.21743	4.26613e-07	-0.995093	-1.15285	1.27037e-05	-1.65656	-1.20668
88915745	chr5:88915745:C:T	5.42881e-24	-7.58227e-10	-0.648146	2.02228e-06	-7.58227e-10	-0.591838	0.000105015	-7.58227e-10	-0.751035
88916105	chr5:88916105:G:A	2.78792e-24	-7.58227e-10	-1.31457	9.35189e-07	-7.58227e-10	-1.36307	5.94301e-05	-7.58227e-10	-1.32034
88916293	chr5:88916293:T:C	8.95065e-25	-2.45072	-4.83947e-10	3.17332e-07	-2.44387	-4.83947e-10	1.85064e-05	-2.48702	-4.83947e-10
88916399	chr5:88916399:A:C	2.55362e-24	-7.58227e-10	-1.40235	9.25541e-07	-7.58227e-10	-1.37344	5.61699e-05	-7.58227e-10	-1.37676
88916565	chr5:88916565:A:T	1.75917e-24	-1.77502	-4.83947e-10	6.33338e-07	-1.75281	-4.83947e-10	3.05135e-05	-1.98697	-4.83947e-10
88916743	chr5:88916743:A:G	8.57191e-25	-2.49396	-4.83947e-10	5.02923e-07	-1.98338	-4.83947e-10	2.16903e-05	-2.32828	-4.83947e-10
88918092	chr5:88918092:G:C	2.26122e-24	-1.52396	-4.83947e-10	1.99088e-06	-0.607487	-4.83947e-10	4.67423e-05	-1.56049	-4.83947e-10
88918194	chr5:88918194:A:G	9.28614e-24	-7.58227e-10	-0.111343	1.15496e-06	-7.58227e-10	-1.152	0.000225977	-7.58227e-10	0.0152941
88918260	chr5:88918260:C:T	1.39551e-23	-7.58227e-10	0.295979	4.36251e-06	-7.58227e-10	0.176987	0.000329366	-7.58227e-10	0.39203
88918328	chr5:88918328:G:C	1.14008e-23	-7.58227e-10	0.0938196	1.20526e-06	-7.58227e-10	-1.10937	0.000279601	-7.58227e-10	0.228224
88919021	chr5:88919021:C:A	2.41997e-24	-7.58227e-10	-1.45611	9.54471e-07	-7.58227e-10	-1.34266	5.48954e-05	-7.58227e-10	-1.39971
88919416	chr5:88919416:G:A	3.42403e-24	-1.10905	-4.83947e-10	1.07781e-06	-1.22113	-4.83947e-10	3.97743e-05	-1.72192	-4.83947e-10
88919452	chr5:88919452:G:C	2.33392e-24	-7.58227e-10	-1.49232	8.14662e-07	-7.58227e-10	-1.50104	4.96877e-05	-7.58227e-10	-1.49938
88919637	chr5:88919637:A:C	1.15563e-24	-0.837923	-1.3573	9.19254e-07	0.125247	-1.5055	3.2848e-05	-0.531571	-1.38168
88919777	chr5:88919777:A:G	7.77268e-25	-1.09585	-1.49599	8.70578e-07	-0.142765	-1.29189	8.21342e-06	-1.79414	-1.50523
88919893	chr5:88919893:A:G	2.359e-24	-1.48163	-4.83947e-10	8.53766e-07	-1.45416	-4.83947e-10	3.91399e-05	-1.738	-4.83947e-10
88920858	chr5:88920858:TG:T	2.91955e-24	-7.58227e-10	-1.26843	1.39432e-06	-7.58227e-10	-0.963653	6.70691e-05	-7.58227e-10	-1.19942
88921065	chr5:88921065:A:G	5.11932e-24	-7.58227e-10	-0.706843	2.14562e-06	-7.58227e-10	-0.532635	0.000111843	-7.58227e-10	-0.688043
88921067	chr5:88921067:A:T	2.81024e-24	-7.58227e-10	-1.3066	1.31553e-06	-7.58227e-10	-1.02182	6.41924e-05	-7.58227e-10	-1.24325
88922646	chr5:88922646:TATA:T	2.47805e-24	-7.58227e-10	-1.43239	8.52976e-07	-7.58227e-10	-1.45509	5.21963e-05	-7.58227e-10	-1.45013
88922980	chr5:88922980:T:C	1.31541e-24	-0.626778	-1.43894	9.51701e-07	0.14082	-1.48639	2.42943e-05	-0.760313	-1.45459
88923126	chr5:88923126:A:G	1.06311e-23	-7.58227e-10	0.0239228	1.15363e-06	-7.58227e-10	-1.15315	0.000259988	-7.58227e-10	0.155497
88923156	chr5:88923156:G:A	1.99383e-23	-7.58227e-10	0.65278	5.72906e-06	-7.58227e-10	0.449489	0.000478882	-7.58227e-10	0.766315
88923470	chr5:88923470:G:A	1.0171e-24	-2.32291	-4.83947e-10	4.31218e-07	-2.1372	-4.83947e-10	2.42205e-05	-2.21794	-4.83947e-10
88923968	chr5:88923968:T:C	8.54449e-24	-7.58227e-10	-0.194579	1.04556e-06	-7.58227e-10	-1.25151	0.000206802	-7.58227e-10	-0.0733791
88924147	chr5:88924147:A:G	2.53129e-24	-0.820383	-0.590753	8.05106e-06	1.83219	-1.04245	0.000411217	1.3362	-0.722221
88925091	chr5:88925091:C:T	3.22755e-24	-7.58227e-10	-1.16814	1.61344e-06	-7.58227e-10	-0.817695	7.50676e-05	-7.58227e-10	-1.08675
88925233	chr5:88925233:AT:A	5.19426e-24	-7.58227e-10	-0.692311	3.13809e-06	-7.58227e-10	-0.152446	0.00011854	-7.58227e-10	-0.629889
88925436	chr5:88925436:G:A	3.09546e-24	-7.58227e-10	-1.20993	1.03359e-06	-7.58227e-10	-1.26302	6.39791e-05	-7.58227e-10	-1.24658
88925469	chr5:88925469:G:A	5.67254e-23	-7.58227e-10	1.69836	1.50253e-05	-7.58227e-10	1.41367	0.00143015	-7.58227e-10	1.86039
88926694	chr5:88926694:G:A	5.02394e-25	-2.08367	-0.944567	1.82954e-07	-2.02552	-0.969059	2.114e-05	-1.31807	-1.0359
88926922	chr5:88926922:T:C	3.16564e-25	-1.98615	-1.50395	1.43229e-07	-1.73392	-1.50545	4.53192e-06	-2.3926	-1.5014
88927041	chr5:88927041:G:A	2.38548e-24	-1.47047	-4.83947e-10	8.6229e-07	-1.44423	-4.83947e-10	3.94964e-05	-1.72893	-4.83947e-10
88927598	chr5:88927598:A:G	2.30382e-24	-7.58227e-10	-1.5053	8.45984e-07	-7.58227e-10	-1.46332	5.05574e-05	-7.58227e-10	-1.48203
88927603	chr5:88927603:G:A	5.88692e-24	0.856503	-1.42364	5.89193e-06	1.78593	-1.3084	1.95837e-05	-0.986239	-1.4442
88927644	chr5:88927644:GAAAATAAGACT:G	2.4804e-24	-7.58227e-10	-1.43145	9.01079e-07	-7.58227e-10	-1.40022	5.22329e-05	-7.58227e-10	-1.44943
88928049	chr5:88928049:G:A	2.30319e-24	-7.58227e-10	-1.50557	8.1464e-07	-7.58227e-10	-1.50107	4.96507e-05	-7.58227e-10	-1.50013
88928058	chr5:88928058:C:T	2.31797e-24	-7.58227e-10	-1.49917	8.27994e-07	-7.58227e-10	-1.48481	5.03583e-05	-7.58227e-10	-1.48597
88928602	chr5:88928602:G:C	8.84893e-25	-2.46215	-4.83947e-10	3.10407e-07	-2.46593	-4.83947e-10	1.81531e-05	-2.5063	-4.83947e-10
88928790	chr5:88928790:A:G	2.54752e-24	-7.58227e-10	-1.40475	8.7276e-07	-7.58227e-10	-1.43216	5.29285e-05	-7.58227e-10	-1.4362
88928887	chr5:88928887:C:T	2.66342e-24	-7.58227e-10	-1.36025	9.25606e-07	-7.58227e-10	-1.37337	5.56954e-05	-7.58227e-10	-1.38524
88928907	chr5:88928907:T:C	1.84626e-23	-7.58227e-10	0.575883	8.64508e-06	-7.58227e-10	0.860929	0.000449531	-7.58227e-10	0.703066
88930367	chr5:88930367:T:C	2.43631e-24	-7.58227e-10	-1.44938	8.39166e-07	-7.58227e-10	-1.47141	5.10993e-05	-7.58227e-10	-1.47137
88930397	chr5:88930397:G:A	1.76458e-23	-7.58227e-10	0.530635	4.95106e-06	-7.58227e-10	0.30354	0.000431331	-7.58227e-10	0.661738
88930605	chr5:88930605:A:G	5.60796e-25	-1.96873	-0.949537	1.52276e-07	-2.19163	-0.986499	6.66009e-06	-2.49508	-1.01393
88931331	chr5:88931331:AAG:A	2.52835e-24	-1.2376	-0.174698	5.00155e-07	-1.27254	-0.71636	4.97665e-05	-1.89689	0.399091
88931834	chr5:88931834:A:G	5.90341e-21	6.34342	-4.83947e-10	5.26404e-07	-1.93775	-4.83947e-10	2.21258e-05	-2.30839	-4.83947e-10
88932561	chr5:88932561:T:G	7.13206e-24	-1.71937	1.34411	1.12237e-06	-1.76575	0.585128	0.000224227	-2.25073	2.25825
88932687	chr5:88932687:G:A	2.57087e-24	-7.58227e-10	-1.39562	8.65202e-07	-7.58227e-10	-1.44085	6.02391e-05	-7.58227e-10	-1.30682
88932877	chr5:88932877:A:G	2.311e-24	-7.58227e-10	-1.50219	8.26359e-07	-7.58227e-10	-1.48679	4.97885e-05	-7.58227e-10	-1.49735
88932891	chr5:88932891:A:G	7.8279e-24	-7.58227e-10	-0.282171	2.16404e-06	-7.58227e-10	-0.524083	0.000170969	-7.58227e-10	-0.263655
88932961	chr5:88932961:T:C	2.30374e-24	-7.58227e-10	-1.50533	8.12522e-07	-7.58227e-10	-1.50367	4.93862e-05	-7.58227e-10	-1.50547
88933080	chr5:88933080:G:A	2.3048e-24	-7.58227e-10	-1.50487	8.20099e-07	-7.58227e-10	-1.49439	4.9555e-05	-7.58227e-10	-1.50206
88933171	chr5:88933171:A:G	2.31202e-24	-7.58227e-10	-1.50174	8.27202e-07	-7.58227e-10	-1.48577	4.98224e-05	-7.58227e-10	-1.49668
88933230	chr5:88933230:A:G	1.23395e-23	-7.58227e-10	0.17294	3.88089e-06	-7.58227e-10	0.0600022	0.000335232	-7.58227e-10	0.409683
88933351	chr5:88933351:A:C	2.30353e-24	-7.58227e-10	-1.50542	8.23948e-07	-7.58227e-10	-1.48971	4.95289e-05	-7.58227e-10	-1.50258
88933789	chr5:88933789:G:T	2.30517e-24	-7.58227e-10	-1.50471	8.20662e-07	-7.58227e-10	-1.49371	4.9571e-05	-7.58227e-10	-1.50173
88934059	chr5:88934059:C:T	4.57515e-23	-7.58227e-10	1.48336	2.19326e-05	-7.58227e-10	1.79191	0.0018508	-7.58227e-10	2.11823
88934388	chr5:88934388:C:T	1.36644e-24	-1.6529	-0.374755	2.78254e-07	-1.70587	-0.869406	2.81329e-05	-2.21846	0.150259
88934873	chr5:88934873:A:T	3.05318e-24	-7.58227e-10	-1.22368	1.11866e-06	-7.58227e-10	-1.18393	6.55647e-05	-7.58227e-10	-1.2221
88935253	chr5:88935253:G:T	8.75485e-24	-7.58227e-10	-0.170257	2.48719e-06	-7.58227e-10	-0.384907	0.000210771	-7.58227e-10	-0.0543677
88935466	chr5:88935466:G:A	1.7784e-23	-7.58227e-10	0.538433	4.98775e-06	-7.58227e-10	0.310923	0.000434815	-7.58227e-10	0.669783
88935591	chr5:88935591:G:A	1.13915e-24	-0.739734	-1.46985	3.77972e-07	-0.848579	-1.42042	1.0115e-05	-1.64044	-1.45068
88935800	chr5:88935800:AT:A	1.82068e-23	-7.58227e-10	0.561927	5.10103e-06	-7.58227e-10	0.33338	0.000445504	-7.58227e-10	0.694067
88935915	chr5:88935915:A:T	2.31553e-24	-7.58227e-10	-1.50023	8.14887e-07	-7.58227e-10	-1.50077	4.93802e-05	-7.58227e-10	-1.50559
88936022	chr5:88936022:A:G	2.71682e-24	-1.13745	-0.202955	5.35538e-07	-1.17336	-0.747181	5.18882e-05	-1.82889	0.372839
88936572	chr5:88936572:G:C	2.49065e-24	-7.58227e-10	-1.42732	9.23519e-07	-7.58227e-10	-1.37563	5.45398e-05	-7.58227e-10	-1.40621
88936633	chr5:88936633:A:C	8.83583e-24	-7.58227e-10	-0.16105	2.50826e-06	-7.58227e-10	-0.376474	0.000212808	-7.58227e-10	-0.0447469
88936803	chr5:88936803:G:T	3.01086e-24	-7.58227e-10	-1.23764	1.10235e-06	-7.58227e-10	-1.19862	6.46729e-05	-7.58227e-10	-1.2358
88936854	chr5:88936854:T:G	8.69803e-24	-7.58227e-10	-0.176769	2.47207e-06	-7.58227e-10	-0.391005	0.000209348	-7.58227e-10	-0.0611432
88936989	chr5:88936989:T:A	2.51252e-24	-7.58227e-10	-1.41858	9.33553e-07	-7.58227e-10	-1.36482	5.50814e-05	-7.58227e-10	-1.39633
88937166	chr5:88937166:T:C	3.36877e-24	-7.58227e-10	-1.12532	1.26655e-06	-7.58227e-10	-1.05976	8.01154e-05	-7.58227e-10	-1.02167
88937437	chr5:88937437:A:G	2.30311e-24	-7.58227e-10	-1.5056	8.13172e-07	-7.58227e-10	-1.50287	4.9472e-05	-7.58227e-10	-1.50373
88937837	chr5:88937837:G:A	1.13863e-24	-0.735468	-1.47457	3.82119e-07	-0.844953	-1.41313	1.00877e-05	-1.63737	-1.45646
88937932	chr5:88937932:T:C	1.0767e-24	-0.823939	-1.44203	3.37431e-07	-0.928941	-1.45351	9.86688e-06	-1.6988	-1.41715
88938204	chr5:88938204:G:A	2.61243e-24	-7.58227e-10	-1.37958	9.6834e-07	-7.58227e-10	-1.32823	5.90033e-05	-7.58227e-10	-1.32755
88938338	chr5:88938338:C:T	9.20924e-24	-7.58227e-10	-0.119658	4.5606e-06	-7.58227e-10	0.221392	0.000284407	-7.58227e-10	0.245266
88938929	chr5:88938929:A:G	8.63128e-25	-2.48706	-4.83947e-10	3.07451e-07	-2.4755	-4.83947e-10	1.81271e-05	-2.50773	-4.83947e-10
88939469	chr5:88939469:T:C	3.08017e-24	0.281017	-1.4959	1.47017e-06	0.250954	-1.16164	1.1866e-05	-1.42941	-1.50205
88939541	chr5:88939541:C:T	1.53521e-23	-7.58227e-10	0.391387	1.56835e-06	-7.58227e-10	-0.846038	0.000392976	-7.58227e-10	0.56861
88939857	chr5:88939857:G:A	1.16943e-24	-0.738774	-1.44457	3.66291e-07	-0.849239	-1.45115	1.04123e-05	-1.64195	-1.42021
88939935	chr5:88939935:A:G	2.43551e-24	-7.58227e-10	-1.44971	8.38947e-07	-7.58227e-10	-1.47167	5.10865e-05	-7.58227e-10	-1.47162
88940314	chr5:88940314:A:T	1.30298e-24	-0.626177	-1.44903	4.10486e-07	-0.739756	-1.44672	1.12163e-05	-1.56231	-1.42546
88940573	chr5:88940573:C:T	3.54878e-24	-7.58227e-10	-1.07326	1.0957e-06	-7.58227e-10	-1.20467	9.12323e-05	-7.58227e-10	-0.89173
88941125	chr5:88941125:G:T	1.39209e-23	-1.22868	1.5222	2.16793e-06	-1.26243	0.740145	0.000402853	-1.88512	2.47855
88941253	chr5:88941253:C:T	1.09579e-24	-0.788808	-1.45958	3.54255e-07	-0.89755	-1.43625	9.87392e-06	-1.67672	-1.43852
88941618	chr5:88941618:A:G	2.87824e-24	-7.58227e-10	-1.28269	1.0503e-06	-7.58227e-10	-1.24698	6.18141e-05	-7.58227e-10	-1.28101
88941770	chr5:88941770:C:T	9.39067e-24	-7.58227e-10	-0.100149	2.65207e-06	-7.58227e-10	-0.320721	0.000226748	-7.58227e-10	0.0186996
88941984	chr5:88941984:A:T	1.65111e-24	-0.468515	-1.3699	8.38311e-07	-0.581252	-0.891175	1.32521e-05	-1.43165	-1.38933
88942192	chr5:88942192:G:A	2.3401e-24	-7.58227e-10	-1.48967	8.35794e-07	-7.58227e-10	-1.47543	5.08392e-05	-7.58227e-10	-1.47647
88942371	chr5:88942371:T:C	8.81251e-24	-7.58227e-10	-0.163694	2.50175e-06	-7.58227e-10	-0.379072	0.000212215	-7.58227e-10	-0.0475395
88942655	chr5:88942655:C:T	3.02372e-24	-7.58227e-10	-1.23338	1.10744e-06	-7.58227e-10	-1.19401	6.49492e-05	-7.58227e-10	-1.23153
88943389	chr5:88943389:A:G	1.26557e-24	-0.639704	-1.46464	4.13224e-07	-0.750057	-1.42977	1.09229e-05	-1.5697	-1.44457
88943511	chr5:88943511:T:G	1.34445e-24	-0.585901	-1.45798	4.28508e-07	-0.700321	-1.44319	1.14578e-05	-1.53131	-1.43515
88943595	chr5:88943595:T:C	3.01086e-24	-7.58227e-10	-1.23764	1.10235e-06	-7.58227e-10	-1.19862	6.46729e-05	-7.58227e-10	-1.2358
88943634	chr5:88943634:T:C	2.03288e-23	-7.58227e-10	0.672174	9.2222e-06	-7.58227e-10	0.925552	0.000522818	-7.58227e-10	0.854095
88943707	chr5:88943707:A:G	8.85671e-25	-2.46128	-4.83947e-10	3.17764e-07	-2.44251	-4.83947e-10	1.84252e-05	-2.49142	-4.83947e-10
88943758	chr5:88943758:T:A	1.4146e-24	-0.524687	-1.46833	4.60768e-07	-0.640965	-1.42996	1.182e-05	-1.48751	-1.44783
88943945	chr5:88943945:G:C	2.63814e-24	-7.58227e-10	-1.36979	8.95055e-07	-7.58227e-10	-1.40693	5.46026e-05	-7.58227e-10	-1.40506
88944295	chr5:88944295:T:C	3.15741e-24	-7.58227e-10	-1.19011	1.02388e-06	-7.58227e-10	-1.27246	7.77471e-05	-7.58227e-10	-1.05168
88944856	chr5:88944856:C:A	2.63495e-24	-7.58227e-10	-1.371	8.94126e-07	-7.58227e-10	-1.40797	5.45457e-05	-7.58227e-10	-1.4061
88945147	chr5:88945147:T:TGCAAC	2.33766e-24	-7.58227e-10	-1.49071	8.34575e-07	-7.58227e-10	-1.47689	5.07675e-05	-7.58227e-10	-1.47788
88945600	chr5:88945600:T:C	8.84009e-24	-7.58227e-10	-0.160569	4.33496e-06	-7.58227e-10	0.170651	0.000271592	-7.58227e-10	0.199163
88945683	chr5:88945683:A:G	8.6073e-24	-7.58227e-10	-0.187254	4.22949e-06	-7.58227e-10	0.14602	0.000263705	-7.58227e-10	0.169692
88945915	chr5:88945915:G:A	2.9071e-24	-7.58227e-10	-1.27271	1.06198e-06	-7.58227e-10	-1.23593	6.24556e-05	-7.58227e-10	-1.27068
88945916	chr5:88945916:G:A	8.31846e-24	-7.58227e-10	-0.221388	4.07223e-06	-7.58227e-10	0.10813	0.000253774	-7.58227e-10	0.131304
88946450	chr5:88946450:A:AG	1.29855e-24	-0.61645	-1.46217	4.21383e-07	-0.727368	-1.43291	1.11381e-05	-1.55323	-1.44153
88946788	chr5:88946788:A:C	1.41246e-23	0.308051	-4.83947e-10	1.64224e-06	-0.800001	-4.83947e-10	3.88605e-05	-1.74516	-4.83947e-10
88946790	chr5:88946790:A:C	1.4193e-23	-0.582811	0.895694	1.56105e-06	-1.02391	0.173206	9.88726e-05	-2.0761	1.26479
88946916	chr5:88946916:T:TA	1.7034e-24	-1.80724	-4.83947e-10	1.14993e-06	-1.15636	-4.83947e-10	5.62491e-05	-1.37535	-4.83947e-10
88946948	chr5:88946948:T:G	2.56496e-23	-7.58227e-10	0.904662	1.24991e-05	-7.58227e-10	1.22959	0.00100987	-7.58227e-10	1.51244
88947094	chr5:88947094:G:T	1.16915e-23	-1.18601	1.30501	1.88199e-06	-1.2168	0.553066	0.000324386	-1.85271	2.22951
88947676	chr5:88947676:C:G	2.9697e-24	-7.58227e-10	-1.2514	1.09692e-06	-7.58227e-10	-1.20356	6.37165e-05	-7.58227e-10	-1.25069
88948026	chr5:88948026:C:A	2.36345e-24	-7.58227e-10	-1.47974	8.45613e-07	-7.58227e-10	-1.46376	5.13294e-05	-7.58227e-10	-1.46687
88948226	chr5:88948226:A:G	2.34545e-23	-7.58227e-10	0.815198	1.14962e-05	-7.58227e-10	1.14595	0.000908711	-7.58227e-10	1.40689
88948898	chr5:88948898:G:A	2.33448e-24	-7.58227e-10	-1.49208	8.19544e-07	-7.58227e-10	-1.49507	5.04532e-05	-7.58227e-10	-1.48409
88948986	chr5:88948986:C:A	2.61743e-23	-7.58227e-10	0.924911	7.1558e-06	-7.58227e-10	0.671862	0.00064948	-7.58227e-10	1.07103
88949172	chr5:88949172:G:A	3.29368e-24	-7.58227e-10	-1.14786	1.1057e-06	-7.58227e-10	-1.19559	7.86217e-05	-7.58227e-10	-1.04049
88949391	chr5:88949391:C:T	1.12139e-24	-2.2253	-4.83947e-10	3.07041e-07	-2.47684	-4.83947e-10	1.97094e-05	-2.42404	-4.83947e-10
88950905	chr5:88950905:G:A	1.33345e-23	-7.58227e-10	0.250487	6.27292e-06	-7.58227e-10	0.540181	0.000324735	-7.58227e-10	0.377871
88951960	chr5:88951960:G:A	2.32661e-24	-7.58227e-10	-1.49546	8.12122e-07	-7.58227e-10	-1.50417	4.95402e-05	-7.58227e-10	-1.50235
88952205	chr5:88952205:T:A	1.73971e-24	-1.78615	-4.83947e-10	5.92268e-07	-1.81986	-4.83947e-10	2.75514e-05	-2.08908	-4.83947e-10
88952471	chr5:88952471:A:C	2.99943e-24	-7.58227e-10	-1.24144	1.11351e-06	-7.58227e-10	-1.18854	6.44708e-05	-7.58227e-10	-1.23893
88952601	chr5:88952601:A:T	4.38221e-24	-7.58227e-10	-0.862312	1.69095e-06	-7.58227e-10	-0.770771	0.00010318	-7.58227e-10	-0.768667
88952913	chr5:88952913:A:C	2.09087e-25	-2.50465	-1.40022	7.27579e-08	-2.49792	-1.41876	5.37394e-06	-2.28043	-1.44314
88953118	chr5:88953118:G:A	5.08498e-24	-7.58227e-10	-0.713574	1.65199e-06	-7.58227e-10	-0.794082	0.000124274	-7.58227e-10	-0.582651
88954983	chr5:88954983:G:A	2.99848e-24	-7.58227e-10	-1.24176	1.11312e-06	-7.58227e-10	-1.1889	6.44503e-05	-7.58227e-10	-1.23924
88955319	chr5:88955319:A:G	1.74423e-24	-1.69054	-0.0930192	5.1239e-07	-1.85701	-0.10772	3.76078e-05	-2.13744	0.359507
88955519	chr5:88955519:G:A	1.20776e-22	-1.64299	4.09706	1.22167e-05	-1.68428	2.89102	0.00601151	-2.17546	5.47175
88955894	chr5:88955894:C:T	9.10715e-25	-2.43339	-4.83947e-10	3.16932e-07	-2.44513	-4.83947e-10	1.86578e-05	-2.47888	-4.83947e-10
88956096	chr5:88956096:AAGG:A	4.77773e-24	-7.58227e-10	-0.7759	2.21556e-06	-7.58227e-10	-0.500557	0.000133429	-7.58227e-10	-0.511572
88956388	chr5:88956388:G:C	2.32057e-24	-7.58227e-10	-1.49805	8.29028e-07	-7.58227e-10	-1.48356	5.07488e-05	-7.58227e-10	-1.47825
88956481	chr5:88956481:AAGG:A	2.33563e-24	-7.58227e-10	-1.49158	8.37658e-07	-7.58227e-10	-1.47321	5.13316e-05	-7.58227e-10	-1.46683
88956717	chr5:88956717:C:T	2.57538e-23	-7.58227e-10	0.908716	1.21297e-05	-7.58227e-10	1.19959	0.000637895	-7.58227e-10	1.05304
88957344	chr5:88957344:C:T	7.35091e-23	-1.66852	3.62606	7.82502e-06	-1.70929	2.47056	0.00347762	-2.1916	4.94056
88957520	chr5:88957520:A:G	5.24704e-25	-1.74556	-1.23923	1.50501e-07	-1.89329	-1.29656	8.45244e-06	-2.15621	-1.11447
88957619	chr5:88957619:G:T	3.09961e-24	-7.58227e-10	-1.20859	1.15404e-06	-7.58227e-10	-1.1528	6.66472e-05	-7.58227e-10	-1.20573
88958071	chr5:88958071:G:A	2.35701e-24	-7.58227e-10	-1.48247	8.184e-07	-7.58227e-10	-1.49647	5.00287e-05	-7.58227e-10	-1.49254
88958281	chr5:88958281:T:C	2.99848e-24	-7.58227e-10	-1.24176	1.11312e-06	-7.58227e-10	-1.1889	6.44503e-05	-7.58227e-10	-1.23924
88958427	chr5:88958427:C:G	1.15666e-23	-7.58227e-10	0.108253	3.31694e-06	-7.58227e-10	-0.0970187	0.000315173	-7.58227e-10	0.347983
88958440	chr5:88958440:C:T	6.53304e-24	-7.58227e-10	-0.462993	2.02236e-06	-7.58227e-10	-0.591796	0.000128403	-7.58227e-10	-0.549967
88959609	chr5:88959609:C:T	8.62642e-25	-2.48762	-4.83947e-10	3.04806e-07	-2.48414	-4.83947e-10	1.81372e-05	-2.50717	-4.83947e-10
88959881	chr5:88959881:C:T	2.36991e-24	-7.58227e-10	-1.47701	8.48679e-07	-7.58227e-10	-1.46014	5.17041e-05	-7.58227e-10	-1.4596
88960846	chr5:88960846:A:G	3.26299e-24	-7.58227e-10	-1.15722	1.05846e-06	-7.58227e-10	-1.23925	7.62121e-05	-7.58227e-10	-1.07162
88961856	chr5:88961856:T:C	4.64103e-24	-7.58227e-10	-0.804928	2.17873e-06	-7.58227e-10	-0.517321	0.000129179	-7.58227e-10	-0.543937
88962009	chr5:88962009:T:A	3.26197e-24	-7.58227e-10	-1.15754	1.30635e-06	-7.58227e-10	-1.02882	7.94499e-05	-7.58227e-10	-1.03001
88962173	chr5:88962173:A:G	4.792e-24	-7.58227e-10	-0.772917	1.54565e-06	-7.58227e-10	-0.86062	0.000119136	-7.58227e-10	-0.624871
88962925	chr5:88962925:C:T	3.72606e-24	-7.58227e-10	-1.02451	1.17807e-06	-7.58227e-10	-1.13219	7.22177e-05	-7.58227e-10	-1.12545
88963038	chr5:88963038:T:C	2.0349e-23	-1.35708	2.03024	3.11189e-06	-1.47878	1.31794	0.00100445	-1.97727	3.48433
88963143	chr5:88963143:G:A	3.34323e-24	-7.58227e-10	-1.13293	1.07355e-06	-7.58227e-10	-1.22509	6.56689e-05	-7.58227e-10	-1.22051
88963206	chr5:88963206:ATAGAGT:A	7.56378e-24	-7.58227e-10	-0.316494	2.31849e-06	-7.58227e-10	-0.455144	0.000145269	-7.58227e-10	-0.426549
88964882	chr5:88964882:A:G	2.43882e-24	-7.58227e-10	-1.44835	8.38344e-07	-7.58227e-10	-1.47239	5.15778e-05	-7.58227e-10	-1.46205
88965152	chr5:88965152:A:AT	5.62434e-24	-7.58227e-10	-0.612761	1.82505e-06	-7.58227e-10	-0.694453	0.000109445	-7.58227e-10	-0.709716
88965403	chr5:88965403:C:CT	2.54213e-24	-7.58227e-10	-1.40686	9.22161e-07	-7.58227e-10	-1.3771	5.58268e-05	-7.58227e-10	-1.38289
88966402	chr5:88966402:A:G	1.48464e-23	-7.58227e-10	0.35789	6.60291e-06	-7.58227e-10	0.591449	0.000381199	-7.58227e-10	0.538183
88967199	chr5:88967199:TTA:T	2.98524e-24	-7.58227e-10	-1.24618	9.7618e-07	-7.58227e-10	-1.32017	7.30549e-05	-7.58227e-10	-1.11393
88967471	chr5:88967471:A:G	2.41118e-24	-7.58227e-10	-1.45975	8.32145e-07	-7.58227e-10	-1.47981	5.10684e-05	-7.58227e-10	-1.47197
88968809	chr5:88968809:G:A	2.34567e-24	-7.58227e-10	-1.48729	8.11805e-07	-7.58227e-10	-1.50456	4.95655e-05	-7.58227e-10	-1.50184
88969095	chr5:88969095:G:C	1.08809e-23	-1.56703	1.61417	1.7887e-06	-1.67899	0.96442	0.000508924	-2.11528	2.94244
88969520	chr5:88969520:G:A	2.90468e-24	-7.58227e-10	-1.27354	9.79311e-07	-7.58227e-10	-1.31697	5.93388e-05	-7.58227e-10	-1.32188
88970380	chr5:88970380:G:A	5.97255e-25	-1.39293	-1.46235	1.93739e-07	-1.44206	-1.49524	1.04488e-05	-1.67937	-1.37928
88970965	chr5:88970965:A:G	4.24623e-24	-7.58227e-10	-0.893833	1.7721e-06	-7.58227e-10	-0.723897	0.000111382	-7.58227e-10	-0.69217
88971168	chr5:88971168:A:C	3.7933e-24	-7.58227e-10	-1.00663	1.19692e-06	-7.58227e-10	-1.11631	7.33939e-05	-7.58227e-10	-1.1093
88971531	chr5:88971531:C:T	2.51474e-23	-7.58227e-10	0.884888	2.1806e-06	-7.58227e-10	-0.516461	0.000661202	-7.58227e-10	1.08892
88972458	chr5:88972458:AT:A	3.45815e-23	-1.56953	2.77299	4.38451e-06	-1.68405	1.86606	0.00214335	-2.12673	4.39171
88973794	chr5:88973794:C:T	3.10025e-24	-7.58227e-10	-1.20838	9.94299e-07	-7.58227e-10	-1.30178	6.10105e-05	-7.58227e-10	-1.29409
88973852	chr5:88973852:G:A	4.72129e-24	-7.58227e-10	-0.787784	2.33723e-06	-7.58227e-10	-0.447095	0.000153459	-7.58227e-10	-0.371706
88973854	chr5:88973854:A:G	2.5579e-24	-7.58227e-10	-1.40068	8.45903e-07	-7.58227e-10	-1.46341	5.22327e-05	-7.58227e-10	-1.44943
88973952	chr5:88973952:T:C	1.57197e-23	-7.58227e-10	0.415051	7.02206e-06	-7.58227e-10	0.652995	0.00040458	-7.58227e-10	0.59771
88974032	chr5:88974032:C:T	1.56757e-23	-0.312515	0.72476	8.97106e-07	-1.91959	0.514942	0.00024749	-2.08494	2.19117
88974162	chr5:88974162:A:G	1.29492e-23	-0.315154	0.536325	7.66203e-07	-1.92042	0.358051	0.000188697	-2.08617	1.92118
88974222	chr5:88974222:G:A	2.53766e-24	-7.58227e-10	-1.40862	9.5616e-07	-7.58227e-10	-1.34089	5.58182e-05	-7.58227e-10	-1.38304
88974240	chr5:88974240:A:C	1.36023e-23	-0.27529	0.545667	7.88623e-07	-1.8999	0.366372	0.000194354	-2.06861	1.93315
88974408	chr5:88974408:G:A	1.27005e-24	-2.10081	-4.83947e-10	3.54172e-07	-2.33403	-4.83947e-10	2.36963e-05	-2.23982	-4.83947e-10
88975297	chr5:88975297:T:G	2.30422e-24	-7.58227e-10	-1.50512	8.1249e-07	-7.58227e-10	-1.50371	4.94112e-05	-7.58227e-10	-1.50496
88975743	chr5:88975743:AC:A	2.98454e-23	-0.149676	1.20584	1.24079e-06	-1.98786	0.907545	0.000447466	-2.14001	2.83847
88975922	chr5:88975922:T:C	2.44295e-24	-7.58227e-10	-1.44666	8.40505e-07	-7.58227e-10	-1.46981	5.16485e-05	-7.58227e-10	-1.46068
88976175	chr5:88976175:C:T	2.95175e-24	-7.58227e-10	-1.25747	9.55111e-07	-7.58227e-10	-1.34199	5.85453e-05	-7.58227e-10	-1.33534
88976670	chr5:88976670:T:C	1.99421e-23	-7.58227e-10	0.652965	7.83778e-06	-7.58227e-10	0.762894	0.000500619	-7.58227e-10	0.810706
88977286	chr5:88977286:G:A	1.67234e-23	-7.58227e-10	0.476943	6.56646e-06	-7.58227e-10	0.585913	0.000415886	-7.58227e-10	0.625272
88977408	chr5:88977408:TA:T	6.15057e-24	-7.58227e-10	-0.523321	2.27346e-06	-7.58227e-10	-0.474757	0.000228878	-7.58227e-10	0.0280497
88977836	chr5:88977836:G:T	2.50785e-23	0.0341635	0.847982	1.13319e-06	-1.90835	0.737324	0.000364094	-2.0857	2.57798
88977898	chr5:88977898:T:C	4.62268e-24	-7.58227e-10	-0.80889	1.42417e-06	-7.58227e-10	-0.942476	0.00011111	-7.58227e-10	-0.694615
88978122	chr5:88978122:G:A	3.25121e-24	-7.58227e-10	-1.16084	8.72262e-07	-7.58227e-10	-1.43273	7.91775e-05	-7.58227e-10	-1.03345
88978811	chr5:88978811:G:C	9.48081e-25	-2.39318	-4.83947e-10	3.14013e-07	-2.45438	-4.83947e-10	2.13965e-05	-2.34191	-4.83947e-10
88979791	chr5:88979791:A:G	2.30312e-24	-7.58227e-10	-1.5056	8.16917e-07	-7.58227e-10	-1.49828	4.9442e-05	-7.58227e-10	-1.50434
88981194	chr5:88981194:A:G	3.36745e-24	-7.58227e-10	-1.12571	1.08256e-06	-7.58227e-10	-1.21673	7.90476e-05	-7.58227e-10	-1.03509
88981209	chr5:88981209:A:G	2.08578e-23	-7.58227e-10	0.697863	8.69874e-06	-7.58227e-10	0.867117	0.000588616	-7.58227e-10	0.972635
88982128	chr5:88982128:G:A	3.81335e-23	-0.134118	1.43534	1.50855e-06	-1.98079	1.09588	0.00062042	-2.133	3.15825
88982732	chr5:88982732:A:T	1.66932e-23	-7.58227e-10	0.475136	7.45671e-06	-7.58227e-10	0.713053	0.000430642	-7.58227e-10	0.660138
88982950	chr5:88982950:C:A	3.95721e-24	-7.58227e-10	-0.964326	1.30222e-06	-7.58227e-10	-1.03199	7.87627e-05	-7.58227e-10	-1.0387
88983439	chr5:88983439:G:A	4.00909e-24	-7.58227e-10	-0.9513	1.65818e-06	-7.58227e-10	-0.79034	0.000104716	-7.58227e-10	-0.75389
88984128	chr5:88984128:GCTTGT:G	3.49694e-24	-7.58227e-10	-1.08798	1.08603e-06	-7.58227e-10	-1.21353	9.05128e-05	-7.58227e-10	-0.899647
88984516	chr5:88984516:T:G	1.45268e-24	-1.96646	-4.83947e-10	5.10113e-07	-1.96918	-4.83947e-10	2.45828e-05	-2.20309	-4.83947e-10
88984608	chr5:88984608:G:A	3.03663e-23	-0.228493	1.30196	1.30699e-06	-2.02458	0.996248	0.000490304	-2.1705	2.96039
88985359	chr5:88985359:C:T	2.39078e-24	-1.46825	-4.83947e-10	5.75267e-07	-1.84898	-4.83947e-10	2.39202e-05	-2.23041	-4.83947e-10
88985619	chr5:88985619:T:C	2.95303e-24	-7.58227e-10	-1.25703	1.20667e-06	-7.58227e-10	-1.1082	7.62615e-05	-7.58227e-10	-1.07097
88986070	chr5:88986070:T:C	3.00451e-24	-7.58227e-10	-1.23975	9.68931e-07	-7.58227e-10	-1.32762	5.94373e-05	-7.58227e-10	-1.32022
88986409	chr5:88986409:G:A	3.02053e-23	-0.16358	1.23173	1.23328e-06	-1.9923	0.905913	0.000482056	-2.14269	2.91561
88986547	chr5:88986547:AGCTGTCAG:A	2.52285e-24	-7.58227e-10	-1.41448	9.48495e-07	-7.58227e-10	-1.34894	5.5474e-05	-7.58227e-10	-1.38922
88986731	chr5:88986731:A:C	2.28735e-23	-7.58227e-10	0.790115	1.00158e-05	-7.58227e-10	1.00811	0.000681439	-7.58227e-10	1.11907
88987383	chr5:88987383:G:A	3.28523e-24	-7.58227e-10	-1.15043	1.09262e-06	-7.58227e-10	-1.20748	6.84174e-05	-7.58227e-10	-1.17951
88987919	chr5:88987919:T:A	4.74437e-23	-0.0915146	1.61119	1.78484e-06	-1.95792	1.24119	0.000839163	-2.10984	3.43711
88988173	chr5:88988173:G:C	3.38281e-24	-7.58227e-10	-1.12116	1.12282e-06	-7.58227e-10	-1.18022	7.03395e-05	-7.58227e-10	-1.15181
88988789	chr5:88988789:T:C	8.62713e-25	-2.48754	-4.83947e-10	3.27109e-07	-2.41352	-4.83947e-10	1.91407e-05	-2.45332	-4.83947e-10
88989553	chr5:88989553:G:A	4.67221e-24	-7.58227e-10	-0.798232	1.43689e-06	-7.58227e-10	-0.93358	0.000112365	-7.58227e-10	-0.683389
88990641	chr5:88990641:A:G	2.98566e-23	-7.58227e-10	1.05654	1.30822e-05	-7.58227e-10	1.27519	0.00090188	-7.58227e-10	1.39934
88990854	chr5:88990854:A:G	1.16383e-23	-7.58227e-10	0.114434	4.58183e-06	-7.58227e-10	0.226037	0.000286362	-7.58227e-10	0.252116
88991135	chr5:88991135:A:G	2.40561e-24	-7.58227e-10	-1.46206	8.29556e-07	-7.58227e-10	-1.48293	5.08004e-05	-7.58227e-10	-1.47723
88991981	chr5:88991981:G:A	1.2387e-24	-2.1258	-4.83947e-10	3.19396e-07	-2.43739	-4.83947e-10	2.08457e-05	-2.36799	-4.83947e-10
88992134	chr5:88992134:A:G	5.23422e-24	-7.58227e-10	-0.684648	2.33917e-06	-7.58227e-10	-0.446266	0.000151373	-7.58227e-10	-0.385389
88992358	chr5:88992358:C:T	5.05072e-24	-7.58227e-10	-0.720335	1.97761e-06	-7.58227e-10	-0.614174	0.000126355	-7.58227e-10	-0.566043
88992387	chr5:88992387:T:A	2.9753e-24	-7.58227e-10	-1.24952	9.52529e-07	-7.58227e-10	-1.3447	7.45089e-05	-7.58227e-10	-1.09422
88992439	chr5:88992439:A:G	2.52617e-24	0.0888087	-1.50197	1.26168e-07	-1.8642	-1.502	7.51487e-06	-2.01789	-1.37037
88992761	chr5:88992761:G:A	4.69676e-23	0.0841164	1.42548	2.78452e-06	-1.88837	1.61639	0.000967377	-2.07603	3.54548
88993370	chr5:88993370:CCAACA:C	3.39327e-24	-7.58227e-10	-1.11807	1.10958e-06	-7.58227e-10	-1.19208	6.74054e-05	-7.58227e-10	-1.19441
88995607	chr5:88995607:G:A	2.33679e-23	0.105879	0.705618	1.03039e-06	-1.87163	0.605508	0.000333552	-2.05131	2.45597
88995632	chr5:88995632:A:G	4.09691e-24	-7.58227e-10	-0.929632	1.10404e-06	-7.58227e-10	-1.19709	9.8741e-05	-7.58227e-10	-0.812639
88995801	chr5:88995801:C:T	3.56922e-24	-7.58227e-10	-1.06752	1.11705e-06	-7.58227e-10	-1.18537	6.86994e-05	-7.58227e-10	-1.1754
88995929	chr5:88995929:TG:T	2.27927e-23	0.067706	0.71887	1.02511e-06	-1.88972	0.618457	0.00033444	-2.06641	2.47373
88996621	chr5:88996621:GA:G	2.78206e-24	-7.58227e-10	-1.31667	9.21546e-07	-7.58227e-10	-1.37776	5.73623e-05	-7.58227e-10	-1.35575
88996694	chr5:88996694:A:T	2.69395e-23	-7.58227e-10	0.953727	1.17322e-05	-7.58227e-10	1.16627	0.000807884	-7.58227e-10	1.28928
88996937	chr5:88996937:C:T	2.30446e-24	-7.58227e-10	-1.50502	8.13722e-07	-7.58227e-10	-1.5022	4.93807e-05	-7.58227e-10	-1.50558
88997093	chr5:88997093:G:T	4.02831e-24	-7.58227e-10	-0.946519	1.70352e-06	-7.58227e-10	-0.763363	9.86236e-05	-7.58227e-10	-0.813828
88997177	chr5:88997177:C:G	2.47063e-24	-7.58227e-10	-1.43539	9.22801e-07	-7.58227e-10	-1.3764	5.41676e-05	-7.58227e-10	-1.41306
88997512	chr5:88997512:G:A	2.54387e-24	-7.58227e-10	-1.40618	8.68969e-07	-7.58227e-10	-1.43651	5.353e-05	-7.58227e-10	-1.4249
88997988	chr5:88997988:T:C	2.24734e-25	-2.45356	-1.37914	8.26698e-08	-2.41401	-1.37495	5.80483e-06	-2.2316	-1.41484
88999435	chr5:88999435:C:T	1.19251e-24	-0.681275	-1.48253	4.35409e-07	-0.647439	-1.48009	1.42185e-05	-1.28421	-1.46638
89000660	chr5:89000660:C:T	2.39813e-24	-7.58227e-10	-1.46517	8.28264e-07	-7.58227e-10	-1.48448	5.08506e-05	-7.58227e-10	-1.47625
89000857	chr5:89000857:G:A	3.55468e-24	-7.58227e-10	-1.0716	1.15776e-06	-7.58227e-10	-1.14958	7.03339e-05	-7.58227e-10	-1.15188
89001233	chr5:89001233:C:T	1.88851e-24	-1.70408	-4.83947e-10	7.08196e-07	-1.6411	-4.83947e-10	3.30306e-05	-1.90771	-4.83947e-10
89001683	chr5:89001683:G:T	2.71876e-24	-0.15864	-1.18105	1.30048e-07	-1.973	-1.36292	1.24302e-05	-2.10079	-0.784222
89001722	chr5:89001722:T:G	5.33697e-24	-7.58227e-10	-0.665207	1.75436e-06	-7.58227e-10	-0.73396	0.000111571	-7.58227e-10	-0.690473
89001975	chr5:89001975:A:C	5.61967e-23	0.178685	1.51031	3.18216e-06	-1.83754	1.69904	0.00113115	-2.03263	3.65848
89002250	chr5:89002250:C:T	3.0035e-24	-7.58227e-10	-1.24009	9.68409e-07	-7.58227e-10	-1.32816	5.9371e-05	-7.58227e-10	-1.32133
89002969	chr5:89002969:T:C	4.72277e-23	-0.0584356	1.57355	1.68236e-06	-1.93715	1.16129	0.000794077	-2.08895	3.36099
89003430	chr5:89003430:A:G	8.54965e-25	-2.49656	-4.83947e-10	2.98902e-07	-2.5037	-4.83947e-10	1.81264e-05	-2.50777	-4.83947e-10
89003698	chr5:89003698:G:T	1.26236e-23	-7.58227e-10	0.195701	4.98845e-06	-7.58227e-10	0.311064	0.000311346	-7.58227e-10	0.335765
89003727	chr5:89003727:G:A	1.26181e-23	-7.58227e-10	0.195268	4.9863e-06	-7.58227e-10	0.310633	0.000311205	-7.58227e-10	0.335314
89004013	chr5:89004013:A:G	2.41224e-24	-7.58227e-10	-1.45931	8.92672e-07	-7.58227e-10	-1.4096	5.26983e-05	-7.58227e-10	-1.44056
89004204	chr5:89004204:T:C	3.11578e-24	-7.58227e-10	-1.20339	1.23036e-06	-7.58227e-10	-1.08875	7.57522e-05	-7.58227e-10	-1.07767
89005137	chr5:89005137:G:A	6.03411e-23	-0.152828	1.91298	2.19615e-06	-1.98162	1.47226	0.00119852	-2.12644	3.81014
89005915	chr5:89005915:G:A	2.80595e-24	-7.58227e-10	-1.30812	9.28214e-07	-7.58227e-10	-1.37055	5.78017e-05	-7.58227e-10	-1.34812
89005974	chr5:89005974:G:C	3.69249e-24	-7.58227e-10	-1.03356	1.04071e-06	-7.58227e-10	-1.25616	8.84906e-05	-7.58227e-10	-0.922243
89006218	chr5:89006218:C:T	8.55501e-24	-0.193349	-4.83947e-10	2.0538e-06	-0.576371	-4.83947e-10	8.61296e-05	-0.949285	-4.83947e-10
89006268	chr5:89006268:G:A	2.74973e-23	-7.58227e-10	0.974221	1.20006e-05	-7.58227e-10	1.1889	0.00082593	-7.58227e-10	1.31137
89006379	chr5:89006379:T:G	2.80134e-24	-7.58227e-10	-1.30977	9.26981e-07	-7.58227e-10	-1.37188	5.77179e-05	-7.58227e-10	-1.34957
89006513	chr5:89006513:A:T	8.51103e-23	0.129412	1.97467	4.86837e-06	-1.86084	2.14753	0.0021237	-2.05074	4.30651
89007087	chr5:89007087:C:T	4.71447e-24	-7.58227e-10	-0.789229	1.8365e-06	-7.58227e-10	-0.688198	0.000117127	-7.58227e-10	-0.641882
89007185	chr5:89007185:C:T	2.50755e-23	-1.29413	2.17615	3.78494e-06	-1.43203	1.467	0.00138539	-1.93447	3.76307
89008098	chr5:89008098:C:T	3.10576e-24	-7.58227e-10	-1.20661	9.24961e-07	-7.58227e-10	-1.37407	7.29314e-05	-7.58227e-10	-1.11562
89008202	chr5:89008202:C:T	8.22822e-25	-2.31179	-0.223089	7.61969e-07	-0.718975	-0.848936	5.16337e-05	-0.927329	-0.533635
89008219	chr5:89008219:C:T	2.3179e-24	-7.58227e-10	-1.4992	8.10953e-07	-7.58227e-10	-1.50561	4.94239e-05	-7.58227e-10	-1.50471
89008228	chr5:89008228:A:G	1.1529e-23	-7.58227e-10	0.104998	4.22103e-06	-7.58227e-10	0.144017	0.000490235	-7.58227e-10	0.789746
89008273	chr5:89008273:G:A	2.35896e-23	-7.58227e-10	0.820939	1.02476e-05	-7.58227e-10	1.03098	0.000700869	-7.58227e-10	1.14718
89008296	chr5:89008296:T:A	2.64667e-24	-1.36656	-4.83947e-10	9.37268e-07	-1.36085	-4.83947e-10	4.57371e-05	-1.58223	-4.83947e-10
89008355	chr5:89008355:G:A	3.67913e-24	-7.58227e-10	-1.03719	1.62176e-06	-7.58227e-10	-0.812552	9.88843e-05	-7.58227e-10	-0.811189
89008387	chr5:89008387:C:T	3.40318e-24	-7.58227e-10	-1.11516	1.07456e-06	-7.58227e-10	-1.22415	6.58773e-05	-7.58227e-10	-1.21734
89009298	chr5:89009298:T:C	2.86682e-24	-7.58227e-10	-1.28666	9.98075e-07	-7.58227e-10	-1.29799	5.68277e-05	-7.58227e-10	-1.36511
89009369	chr5:89009369:T:G	1.54593e-24	-1.90424	-4.83947e-10	6.14716e-07	-1.78266	-4.83947e-10	3.18958e-05	-1.94267	-4.83947e-10
89009851	chr5:89009851:C:G	9.78335e-25	-2.36177	-4.83947e-10	3.20472e-07	-2.43402	-4.83947e-10	2.21667e-05	-2.30655	-4.83947e-10
89009996	chr5:89009996:G:A	2.99117e-23	0.0694557	0.988928	1.31065e-06	-1.88294	0.857399	0.000508786	-2.05879	2.88567
89010442	chr5:89010442:A:AAGC	7.63534e-24	-7.58227e-10	-0.307078	2.98442e-06	-7.58227e-10	-0.202656	0.000185029	-7.58227e-10	-0.184628
89010744	chr5:89010744:C:T	5.45046e-25	-1.44171	-1.50505	8.38655e-08	-2.3834	-1.3912	4.73173e-06	-2.36675	-1.4841
89010857	chr5:89010857:A:G	3.67619e-24	-7.58227e-10	-1.03799	1.14651e-06	-7.58227e-10	-1.15934	7.04179e-05	-7.58227e-10	-1.15069
89010906	chr5:89010906:G:T	6.05856e-24	-7.58227e-10	-0.538394	1.73058e-06	-7.58227e-10	-0.747605	0.000185705	-7.58227e-10	-0.180977
89011163	chr5:89011163:G:T	2.80347e-24	-7.58227e-10	-1.30901	9.27588e-07	-7.58227e-10	-1.37123	5.77565e-05	-7.58227e-10	-1.3489
89011468	chr5:89011468:C:T	2.0988e-22	0.260667	2.746	1.00969e-05	-1.79111	2.80728	0.00664406	-1.98799	5.38433
89011615	chr5:89011615:T:C	2.44209e-24	-7.58227e-10	-1.44701	9.06716e-07	-7.58227e-10	-1.39399	5.34711e-05	-7.58227e-10	-1.426
89012366	chr5:89012366:C:G	7.91191e-24	-7.58227e-10	-0.271496	3.09706e-06	-7.58227e-10	-0.165608	0.000192066	-7.58227e-10	-0.147302
89012960	chr5:89012960:A:G	4.24367e-25	-2.19226	-1.00477	2.47938e-07	-1.46516	-1.22547	1.84518e-05	-1.36041	-1.12957
89013457	chr5:89013457:C:T	7.91191e-24	-7.58227e-10	-0.271496	3.09706e-06	-7.58227e-10	-0.165608	0.000192066	-7.58227e-10	-0.147302
89013776	chr5:89013776:G:A	2.80004e-24	-7.58227e-10	-1.31023	9.26632e-07	-7.58227e-10	-1.37226	5.76938e-05	-7.58227e-10	-1.34999
89013907	chr5:89013907:G:A	7.97311e-23	0.203625	1.83517	4.50497e-06	-1.82326	2.03238	0.00179335	-2.01984	4.10654
89014325	chr5:89014325:G:A	1.83057e-22	0.23941	2.63052	8.87263e-06	-1.80494	2.69185	0.0056758	-1.99858	5.23741
89014483	chr5:89014483:A:G	2.43929e-24	-7.58227e-10	-1.44816	9.05139e-07	-7.58227e-10	-1.39573	5.3393e-05	-7.58227e-10	-1.42746
89014585	chr5:89014585:A:G	3.59039e-24	-7.58227e-10	-1.06161	1.1236e-06	-7.58227e-10	-1.17952	6.89898e-05	-7.58227e-10	-1.17118
89014856	chr5:89014856:G:T	8.59011e-25	-2.49184	-4.83947e-10	3.19867e-07	-2.43591	-4.83947e-10	1.97265e-05	-2.42317	-4.83947e-10
89015014	chr5:89015014:A:G	9.54957e-25	-2.38595	-4.83947e-10	3.15102e-07	-2.45092	-4.83947e-10	2.15388e-05	-2.33528	-4.83947e-10
89015071	chr5:89015071:C:T	1.13901e-24	-2.20971	-4.83947e-10	9.49626e-07	-1.34775	-4.83947e-10	3.24749e-05	-1.92467	-4.83947e-10
89016789	chr5:89016789:T:C	2.33374e-24	-7.58227e-10	-1.4924	8.29845e-07	-7.58227e-10	-1.48258	4.94682e-05	-7.58227e-10	-1.50381
89016830	chr5:89016830:C:T	3.1714e-24	-7.58227e-10	-1.18569	9.47258e-07	-7.58227e-10	-1.35025	7.46252e-05	-7.58227e-10	-1.09266
89016993	chr5:89016993:A:T	2.82632e-24	-7.58227e-10	-1.30089	9.33902e-07	-7.58227e-10	-1.36445	5.81769e-05	-7.58227e-10	-1.34165
89017341	chr5:89017341:T:A	3.91817e-23	-0.133006	1.46135	1.75124e-06	-1.97718	1.24145	0.00083145	-2.12927	3.4473
89017564	chr5:89017564:G:A	2.82943e-24	-7.58227e-10	-1.29979	9.34743e-07	-7.58227e-10	-1.36355	5.8234e-05	-7.58227e-10	-1.34067
89018068	chr5:89018068:A:C	4.47702e-23	-0.366104	1.82778	1.8476e-06	-2.07644	1.39427	0.000999353	-2.20178	3.70375
89018946	chr5:89018946:G:A	1.29014e-24	-0.606266	-1.47885	4.75293e-07	-0.563882	-1.476	1.53016e-05	-1.21515	-1.46203
89019796	chr5:89019796:ACT:A	1.32141e-24	-2.06116	-4.83947e-10	5.12192e-07	-1.96512	-4.83947e-10	3.67268e-05	-1.80163	-4.83947e-10
89022067	chr5:89022067:C:A	2.45844e-24	-7.58227e-10	-1.44034	9.149e-07	-7.58227e-10	-1.385	5.38802e-05	-7.58227e-10	-1.41838
89022150	chr5:89022150:A:T	2.98415e-24	-7.58227e-10	-1.24655	9.77728e-07	-7.58227e-10	-1.31859	6.91918e-05	-7.58227e-10	-1.16826
89022241	chr5:89022241:G:A	3.25014e-23	-0.0862499	1.22767	1.6352e-06	-1.95548	1.15119	0.000685702	-2.11548	3.24079
89022508	chr5:89022508:T:C	2.82586e-24	-7.58227e-10	-1.30105	9.3376e-07	-7.58227e-10	-1.3646	5.81676e-05	-7.58227e-10	-1.34181
89023755	chr5:89023755:G:A	3.11332e-23	-0.154031	1.25244	1.61903e-06	-1.98977	1.17554	0.000689122	-2.14337	3.27365
89024090	chr5:89024090:T:C	6.0667e-23	-0.342778	2.10831	2.59988e-06	-2.06757	1.72697	0.00147565	-2.19447	4.08619
89025055	chr5:89025055:A:T	2.45813e-24	-7.58227e-10	-1.44046	8.45152e-07	-7.58227e-10	-1.4643	5.19293e-05	-7.58227e-10	-1.45526
89025290	chr5:89025290:T:G	7.91079e-24	-7.58227e-10	-0.271638	3.09664e-06	-7.58227e-10	-0.165745	0.00019204	-7.58227e-10	-0.147435
89025394	chr5:89025394:A:G	2.74397e-23	-7.58227e-10	0.972127	1.19757e-05	-7.58227e-10	1.18682	0.000824053	-7.58227e-10	1.3091
89025526	chr5:89025526:A:T	1.28214e-23	-7.58227e-10	0.211252	4.67682e-06	-7.58227e-10	0.246558	0.000559651	-7.58227e-10	0.922174
89025623	chr5:89025623:G:A	5.13351e-24	-7.58227e-10	-0.704077	1.99911e-06	-7.58227e-10	-0.603358	0.000129094	-7.58227e-10	-0.544595
89026324	chr5:89026324:A:G	3.34504e-24	-7.58227e-10	-1.13239	1.05652e-06	-7.58227e-10	-1.24108	6.49328e-05	-7.58227e-10	-1.23179
89026584	chr5:89026584:A:C	2.79989e-24	-7.58227e-10	-1.31029	9.74357e-07	-7.58227e-10	-1.32204	5.57465e-05	-7.58227e-10	-1.38432
89027075	chr5:89027075:C:T	1.47615e-22	-0.300975	2.95572	6.14363e-06	-2.04708	2.56644	0.00449112	-2.17879	5.18351
89027117	chr5:89027117:G:A	2.26191e-24	-1.52366	-4.83947e-10	1.56877e-06	-0.845771	-4.83947e-10	7.63463e-05	-1.06986	-4.83947e-10
89027366	chr5:89027366:C:T	1.21399e-24	-2.14595	-4.83947e-10	4.37403e-07	-2.12296	-4.83947e-10	2.30319e-05	-2.26826	-4.83947e-10
89027642	chr5:89027642:A:G	2.75391e-23	-7.58227e-10	0.975741	1.20216e-05	-7.58227e-10	1.19064	0.000827228	-7.58227e-10	1.31294
89027679	chr5:89027679:G:A	7.21363e-23	-0.356863	2.29555	3.09262e-06	-2.06934	1.90229	0.00186263	-2.19424	4.31884
89028056	chr5:89028056:G:A	2.52322e-24	-7.58227e-10	-1.41433	9.25693e-07	-7.58227e-10	-1.37327	5.55928e-05	-7.58227e-10	-1.38709
89028275	chr5:89028275:G:A	1.39999e-23	-7.58227e-10	0.299188	6.27403e-06	-7.58227e-10	0.540358	0.000415879	-7.58227e-10	0.625256
89029091	chr5:89029091:T:C	3.52629e-24	-7.58227e-10	-1.07962	1.16828e-06	-7.58227e-10	-1.14053	7.31083e-05	-7.58227e-10	-1.1132
89029490	chr5:89029490:T:C	8.73292e-24	0.445017	-0.617784	2.82505e-07	-1.66983	-0.890291	3.77579e-05	-1.80208	0.0281401
89030566	chr5:89030566:A:G	2.72841e-24	-7.58227e-10	-1.33615	1.02768e-06	-7.58227e-10	-1.26875	6.31188e-05	-7.58227e-10	-1.26012
89031390	chr5:89031390:A:C	2.56994e-23	0.215664	0.690938	8.67591e-07	-1.81227	0.374175	0.000280756	-1.9593	2.19165
89031664	chr5:89031664:A:G	7.11401e-24	-7.58227e-10	-0.377799	2.76573e-06	-7.58227e-10	-0.278756	0.000172645	-7.58227e-10	-0.253904
89031965	chr5:89031965:T:G	1.36558e-24	-0.953934	-1.07435	1.22789e-07	-2.20221	-1.19114	1.34105e-05	-2.18036	-0.628741
89032270	chr5:89032270:A:G	7.08619e-24	-7.58227e-10	-0.381718	2.75429e-06	-7.58227e-10	-0.2829	0.000171942	-7.58227e-10	-0.257979
89032549	chr5:89032549:A:C	6.67466e-24	-7.58227e-10	-0.441547	2.58135e-06	-7.58227e-10	-0.347751	0.000161591	-7.58227e-10	-0.32007
89033347	chr5:89033347:G:A	3.33607e-22	0.549711	2.92039	1.73018e-05	-1.64879	3.20354	0.00933366	-1.83948	5.57573
89034001	chr5:89034001:A:G	2.71741e-24	-7.58227e-10	-1.34019	1.02292e-06	-7.58227e-10	-1.2734	6.28135e-05	-7.58227e-10	-1.26497
89034181	chr5:89034181:G:A	3.0847e-24	-7.58227e-10	-1.21341	9.90969e-07	-7.58227e-10	-1.30513	7.40408e-05	-7.58227e-10	-1.10052
89034353	chr5:89034353:C:T	7.08735e-24	-7.58227e-10	-0.381554	2.75479e-06	-7.58227e-10	-0.282719	0.000171969	-7.58227e-10	-0.257826
89034429	chr5:89034429:G:A	7.93078e-24	0.287647	-0.556762	2.73766e-07	-1.75246	-0.839086	3.79794e-05	-1.87734	0.109247
89034929	chr5:89034929:A:G	4.11196e-24	-7.58227e-10	-0.925966	1.81463e-06	-7.58227e-10	-0.700178	0.000117437	-7.58227e-10	-0.639234
89034955	chr5:89034955:G:C	3.90129e-24	-7.58227e-10	-0.978557	1.20085e-06	-7.58227e-10	-1.11303	7.45263e-05	-7.58227e-10	-1.09399
89035285	chr5:89035285:C:T	2.72739e-24	-7.58227e-10	-1.33652	1.02734e-06	-7.58227e-10	-1.26909	6.30939e-05	-7.58227e-10	-1.26051
89035846	chr5:89035846:G:A	2.3099e-24	-7.58227e-10	-1.50266	8.24128e-07	-7.58227e-10	-1.48949	5.02432e-05	-7.58227e-10	-1.48826
89035893	chr5:89035893:C:A	2.68674e-24	-7.58227e-10	-1.35154	1.00918e-06	-7.58227e-10	-1.28692	6.19584e-05	-7.58227e-10	-1.27868
89035932	chr5:89035932:C:A	4.78726e-22	0.604259	3.227	2.09127e-05	-1.61527	3.35956	0.0160473	-1.80507	6.08323
89036078	chr5:89036078:C:T	2.03963e-25	-2.47331	-1.45637	7.4237e-08	-2.44261	-1.45394	5.16792e-06	-2.28524	-1.47742
89036148	chr5:89036148:G:T	2.44047e-22	0.614474	2.54302	8.93725e-06	-1.60857	2.50274	0.00603003	-1.79483	5.0942
89036161	chr5:89036161:T:A	2.74273e-24	-7.58227e-10	-1.33091	1.03423e-06	-7.58227e-10	-1.26241	6.35243e-05	-7.58227e-10	-1.25372
89036227	chr5:89036227:G:A	5.77229e-22	0.666569	3.3518	2.45134e-05	-1.58177	3.48493	0.0193592	-1.77516	6.24094
89036327	chr5:89036327:G:T	2.64469e-22	0.556199	2.68166	1.31375e-05	-1.64437	2.92378	0.00709651	-1.83526	5.29748
89036345	chr5:89036345:G:A	1.68485e-22	0.228031	2.55895	5.32215e-06	-1.79724	2.17306	0.0035251	-1.93991	4.70243
89036354	chr5:89036354:C:T	1.84959e-22	0.329601	2.55067	5.57103e-06	-1.74529	2.16681	0.00365177	-1.89343	4.69126
89036357	chr5:89036357:GT:G	2.81102e-23	-7.58227e-10	0.996266	1.18819e-05	-7.58227e-10	1.17896	0.000809432	-7.58227e-10	1.29119
89036563	chr5:89036563:A:G	2.05438e-22	0.590036	2.39524	7.61702e-06	-1.62156	2.35589	0.00493082	-1.80667	4.90479
89036873	chr5:89036873:G:A	3.60905e-22	0.160669	3.38808	1.18155e-05	-1.83348	3.00683	0.00997602	-1.97362	5.77642
89037458	chr5:89037458:C:T	9.7687e-25	-2.36327	-4.83947e-10	3.48615e-07	-2.34985	-4.83947e-10	2.40428e-05	-2.2253	-4.83947e-10
89037602	chr5:89037602:T:A	9.91571e-24	-7.58227e-10	-0.0457446	3.50305e-06	-7.58227e-10	-0.0424288	0.000403167	-7.58227e-10	0.594212
89038099	chr5:89038099:C:T	1.82204e-22	0.916646	1.94862	5.57907e-06	-1.40572	1.82868	0.0028708	-1.61397	4.17118
89038196	chr5:89038196:A:G	2.37286e-24	-7.58227e-10	-1.47577	8.14931e-07	-7.58227e-10	-1.50071	5.10057e-05	-7.58227e-10	-1.4732
89038259	chr5:89038259:TTATC:T	7.12115e-24	-7.58227e-10	-0.376796	2.76855e-06	-7.58227e-10	-0.277736	0.000172832	-7.58227e-10	-0.252819
89039135	chr5:89039135:C:T	3.55216e-22	0.98961	2.54325	1.63848e-05	-1.37135	2.87164	0.00690332	-1.60394	5.03856
89039176	chr5:89039176:A:G	2.34328e-22	0.503535	2.61332	6.81048e-06	-1.62272	2.24512	0.0043811	-1.79054	4.77045
89039438	chr5:89039438:C:T	2.74311e-24	-7.58227e-10	-1.33077	1.03435e-06	-7.58227e-10	-1.26229	6.35321e-05	-7.58227e-10	-1.25359
89039542	chr5:89039542:T:C	2.68866e-23	-7.58227e-10	0.951762	1.13387e-05	-7.58227e-10	1.13216	0.000772469	-7.58227e-10	1.24445
89039573	chr5:89039573:A:G	2.50253e-24	-7.58227e-10	-1.42256	8.56034e-07	-7.58227e-10	-1.45151	5.27596e-05	-7.58227e-10	-1.43939
89039610	chr5:89039610:T:C	3.66596e-24	-7.58227e-10	-1.04078	1.47568e-06	-7.58227e-10	-0.906945	9.25308e-05	-7.58227e-10	-0.877597
89040685	chr5:89040685:G:C	3.39912e-24	-7.58227e-10	-1.11635	1.12929e-06	-7.58227e-10	-1.17447	7.05786e-05	-7.58227e-10	-1.14841
89040707	chr5:89040707:A:G	9.15718e-25	-2.42791	-4.83947e-10	2.99225e-07	-2.50262	-4.83947e-10	1.88261e-05	-2.46989	-4.83947e-10
89041110	chr5:89041110:TGATG:T	2.9814e-22	0.876842	2.48086	1.02509e-05	-1.43067	2.46198	0.00646976	-1.64448	5.01424
89041293	chr5:89041293:G:A	1.90637e-22	0.45678	2.45372	5.70251e-06	-1.64856	2.09341	0.00351174	-1.8139	4.57262
89041455	chr5:89041455:T:C	2.04824e-22	0.484513	2.49777	6.04189e-06	-1.63321	2.13586	0.00376091	-1.80021	4.62749
89041720	chr5:89041720:C:T	7.09949e-24	-7.58227e-10	-0.379842	2.75967e-06	-7.58227e-10	-0.280952	0.000172283	-7.58227e-10	-0.256001
89042228	chr5:89042228:G:A	7.80588e-24	-7.58227e-10	-0.284989	2.9815e-06	-7.58227e-10	-0.203635	0.000196613	-7.58227e-10	-0.123901
89042366	chr5:89042366:CA:C	3.74013e-24	-7.58227e-10	-1.02074	1.5084e-06	-7.58227e-10	-0.885014	9.48603e-05	-7.58227e-10	-0.852733
89042805	chr5:89042805:T:C	1.01242e-23	0.568089	-0.593022	3.20677e-07	-1.5711	-0.862287	4.24047e-05	-1.71949	0.0616111
89042972	chr5:89042972:G:A	6.13652e-23	3.28089	-1.50391	1.58887e-06	0.523576	-1.35662	3.10276e-05	-0.489825	-1.48044
89043595	chr5:89043595:A:T	1.11701e-24	-2.22921	-4.83947e-10	3.87767e-07	-2.24341	-4.83947e-10	2.11638e-05	-2.35284	-4.83947e-10
89044065	chr5:89044065:A:G	3.71505e-24	-7.58227e-10	-1.02747	9.35043e-07	-7.58227e-10	-1.36322	9.25573e-05	-7.58227e-10	-0.877311
89044090	chr5:89044090:G:A	3.92222e-24	-7.58227e-10	-0.973206	9.63779e-07	-7.58227e-10	-1.33295	9.84753e-05	-7.58227e-10	-0.815333
89044206	chr5:89044206:A:T	9.22515e-24	-7.58227e-10	-0.117932	3.63977e-06	-7.58227e-10	-0.00414149	0.000227667	-7.58227e-10	0.0227455
89044771	chr5:89044771:T:G	8.52261e-25	-2.49973	-4.83947e-10	2.9788e-07	-2.50713	-4.83947e-10	1.82696e-05	-2.4999	-4.83947e-10
89044944	chr5:89044944:G:A	2.38641e-24	-7.58227e-10	-1.47008	8.24801e-07	-7.58227e-10	-1.48868	5.04794e-05	-7.58227e-10	-1.48357
89044952	chr5:89044952:A:G	1.39937e-23	0.556654	-0.25791	4.88537e-07	-1.60158	-0.410826	0.000104287	-1.78551	1.02752
89045356	chr5:89045356:A:G	5.98924e-23	0.830133	0.922551	1.89938e-06	-1.45102	0.796486	0.000689173	-1.65204	2.78239
89045450	chr5:89045450:C:A	1.25818e-24	-2.1102	-4.83947e-10	3.91788e-07	-2.2331	-4.83947e-10	2.04994e-05	-2.38474	-4.83947e-10
89045714	chr5:89045714:A:G	2.50877e-24	-7.58227e-10	-1.42007	8.76824e-07	-7.58227e-10	-1.42751	5.13425e-05	-7.58227e-10	-1.46662
89046185	chr5:89046185:C:T	1.22019e-23	-7.58227e-10	0.161728	5.41061e-06	-7.58227e-10	0.3923	0.000357846	-7.58227e-10	0.474965
89046381	chr5:89046381:A:G	6.86031e-24	-7.58227e-10	-0.414113	2.71065e-06	-7.58227e-10	-0.298872	0.000176504	-7.58227e-10	-0.231795
89046702	chr5:89046702:G:A	3.81553e-24	-7.58227e-10	-1.00079	9.4963e-07	-7.58227e-10	-1.34774	9.53532e-05	-7.58227e-10	-0.847551
89046775	chr5:89046775:C:T	6.39418e-22	0.781214	3.33948	2.73183e-05	-1.48506	3.49656	0.0205814	-1.69771	6.22472
89048257	chr5:89048257:G:C	3.23912e-24	-7.58227e-10	-1.16456	1.01814e-06	-7.58227e-10	-1.27808	8.39425e-05	-7.58227e-10	-0.975007
89048946	chr5:89048946:T:C	3.0944e-24	-7.58227e-10	-1.21027	1.18764e-06	-7.58227e-10	-1.1241	7.31877e-05	-7.58227e-10	-1.11211
89048961	chr5:89048961:C:G	6.09379e-22	0.771345	3.30123	2.6095e-05	-1.49054	3.45622	0.0194959	-1.70233	6.17515
89049101	chr5:89049101:T:G	6.37729e-23	0.770416	1.04505	2.06725e-06	-1.48462	0.914776	0.000786125	-1.68294	2.94491
89049680	chr5:89049680:A:T	9.19178e-24	-7.58227e-10	-0.121556	2.94109e-06	-7.58227e-10	-0.217282	0.000343801	-7.58227e-10	0.434924
89049898	chr5:89049898:A:T	9.53417e-24	-7.58227e-10	-0.0849829	3.04674e-06	-7.58227e-10	-0.181988	0.000359001	-7.58227e-10	0.478186
89049928	chr5:89049928:C:T	3.13023e-22	0.682041	2.72437	1.55501e-05	-1.54293	2.99093	0.0081253	-1.75358	5.35118
89050039	chr5:89050039:C:T	6.33966e-24	-7.58227e-10	-0.49304	2.45657e-06	-7.58227e-10	-0.397296	0.000152796	-7.58227e-10	-0.376033
89050521	chr5:89050521:C:T	1.24401e-24	-2.12152	-4.83947e-10	4.50365e-07	-2.09376	-4.83947e-10	2.38194e-05	-2.23464	-4.83947e-10
89051238	chr5:89051238:G:C	6.27903e-24	-7.58227e-10	-0.50265	2.43086e-06	-7.58227e-10	-0.407815	0.000151283	-7.58227e-10	-0.385984
89051912	chr5:89051912:A:C	7.12712e-23	0.850075	1.07655	2.22876e-06	-1.43961	0.944993	0.000851449	-1.64188	2.98368
89052445	chr5:89052445:C:T	3.31071e-24	-7.58227e-10	-1.1427	1.06829e-06	-7.58227e-10	-1.23	8.36385e-05	-7.58227e-10	-0.978635
89052888	chr5:89052888:A:T	1.24518e-24	-2.12059	-4.83947e-10	3.98792e-07	-2.21538	-4.83947e-10	2.08853e-05	-2.36609	-4.83947e-10
89052898	chr5:89052898:G:A	1.97861e-22	0.404769	2.54293	6.09013e-06	-1.67113	2.18174	0.00383395	-1.83535	4.68187
89053357	chr5:89053357:A:T	3.86427e-24	-7.58227e-10	-0.988094	1.28047e-06	-7.58227e-10	-1.04883	7.48563e-05	-7.58227e-10	-1.08957
89054799	chr5:89054799:TA:T	2.32977e-24	-7.58227e-10	-1.49409	8.40068e-07	-7.58227e-10	-1.47033	5.03636e-05	-7.58227e-10	-1.48587
89055213	chr5:89055213:A:G	2.82391e-23	-7.58227e-10	1.00084	1.19374e-05	-7.58227e-10	1.18361	0.000813462	-7.58227e-10	1.29616
89055250	chr5:89055250:T:C	6.12394e-23	0.738095	1.03683	2.0134e-06	-1.50231	0.906071	0.000763433	-1.69854	2.93123
89055484	chr5:89055484:G:A	8.67966e-24	-7.58227e-10	-0.178883	2.7824e-06	-7.58227e-10	-0.272748	0.000320976	-7.58227e-10	0.366228
89057010	chr5:89057010:A:G	2.41534e-24	-7.58227e-10	-1.45802	8.32613e-07	-7.58227e-10	-1.47925	5.114e-05	-7.58227e-10	-1.47057
89058007	chr5:89058007:G:A	7.67901e-23	-1.69856	3.69977	1.09015e-05	-1.80125	2.89409	0.00622281	-2.18633	5.51717
89058780	chr5:89058780:A:G	3.8016e-22	0.727804	2.87292	1.91851e-05	-1.51889	3.17697	0.00978164	-1.7329	5.51602
89059117	chr5:89059117:G:A	5.84327e-25	-2.28312	-0.594043	6.40609e-07	-0.636346	-1.10505	4.19506e-05	-0.808862	-0.859784
89059235	chr5:89059235:G:A	2.35132e-24	-7.58227e-10	-1.48489	8.14094e-07	-7.58227e-10	-1.50174	4.9802e-05	-7.58227e-10	-1.49708
89060066	chr5:89060066:T:C	4.26443e-24	-7.58227e-10	-0.889558	1.61635e-06	-7.58227e-10	-0.815893	0.000100338	-7.58227e-10	-0.796597
89060176	chr5:89060176:T:C	2.15844e-22	0.675476	2.35921	1.08945e-05	-1.55116	2.64336	0.00491702	-1.75933	4.85465
89060293	chr5:89060293:A:G	3.31806e-24	-7.58227e-10	-1.14048	1.28485e-06	-7.58227e-10	-1.04542	7.92698e-05	-7.58227e-10	-1.03228
89060506	chr5:89060506:G:T	4.15807e-24	-7.58227e-10	-0.914814	1.57788e-06	-7.58227e-10	-0.83998	9.77587e-05	-7.58227e-10	-0.822637
89060686	chr5:89060686:C:T	5.16648e-24	-7.58227e-10	-0.697675	2.01876e-06	-7.58227e-10	-0.593576	0.000129546	-7.58227e-10	-0.541105
89060888	chr5:89060888:A:G	4.2534e-24	-7.58227e-10	-0.892147	1.61197e-06	-7.58227e-10	-0.818607	0.000100056	-7.58227e-10	-0.799405
89061401	chr5:89061401:A:T	4.25579e-24	-7.58227e-10	-0.891586	1.61293e-06	-7.58227e-10	-0.818012	0.000100117	-7.58227e-10	-0.798804
89061692	chr5:89061692:G:T	2.39252e-24	-7.58227e-10	-1.46752	8.61079e-07	-7.58227e-10	-1.44563	5.24163e-05	-7.58227e-10	-1.44592
89062666	chr5:89062666:A:G	4.22407e-24	-7.58227e-10	-0.899067	1.60163e-06	-7.58227e-10	-0.825041	9.92725e-05	-7.58227e-10	-0.80727
89063056	chr5:89063056:A:G	1.20623e-23	-7.58227e-10	0.150219	5.34549e-06	-7.58227e-10	0.380192	0.000353344	-7.58227e-10	0.462304
89063222	chr5:89063222:C:T	4.37789e-25	-1.85813	-1.30775	9.7084e-08	-2.43442	-1.19382	5.85719e-06	-2.39595	-1.24152
89063682	chr5:89063682:G:T	2.43556e-24	-7.58227e-10	-1.44969	8.73707e-07	-7.58227e-10	-1.43107	5.05593e-05	-7.58227e-10	-1.48199
89063887	chr5:89063887:T:G	2.86424e-23	0.373627	0.641396	1.00931e-06	-1.70708	0.420285	0.000315177	-1.87897	2.22696
89063920	chr5:89063920:ATAACT:A	4.27725e-23	-7.58227e-10	1.41603	1.25839e-05	-7.58227e-10	1.23635	0.00149747	-7.58227e-10	1.90639
89064567	chr5:89064567:C:A	9.98611e-25	-2.34126	-4.83947e-10	2.98781e-07	-2.5041	-4.83947e-10	1.86274e-05	-2.4805	-4.83947e-10
89064825	chr5:89064825:C:T	3.12408e-24	-7.58227e-10	-1.20073	1.1606e-06	-7.58227e-10	-1.14712	7.07214e-05	-7.58227e-10	-1.14639
89064929	chr5:89064929:C:G	2.77981e-24	-7.58227e-10	-1.31748	9.12604e-07	-7.58227e-10	-1.38752	6.77248e-05	-7.58227e-10	-1.18969
89065031	chr5:89065031:G:T	2.70458e-24	-7.58227e-10	-1.34492	8.93181e-07	-7.58227e-10	-1.40903	6.53383e-05	-7.58227e-10	-1.22556
89065127	chr5:89065127:T:C	1.19292e-24	-2.16347	-4.83947e-10	3.74877e-07	-2.27722	-4.83947e-10	1.99119e-05	-2.41382	-4.83947e-10
89065837	chr5:89065837:A:G	1.07002e-24	-2.27218	-4.83947e-10	3.50323e-07	-2.34496	-4.83947e-10	1.91903e-05	-2.45073	-4.83947e-10
89065857	chr5:89065857:T:C	2.68998e-24	-7.58227e-10	-1.35033	9.10358e-07	-7.58227e-10	-1.38998	5.49233e-05	-7.58227e-10	-1.3992
89066171	chr5:89066171:G:A	1.73848e-24	-1.78685	-4.83947e-10	6.38943e-07	-1.744	-4.83947e-10	3.1139e-05	-1.96668	-4.83947e-10
89066879	chr5:89066879:C:A	2.68104e-24	-7.58227e-10	-1.35366	9.71502e-07	-7.58227e-10	-1.32497	5.46863e-05	-7.58227e-10	-1.40353
89067145	chr5:89067145:G:A	2.488e-24	-7.58227e-10	-1.42838	9.73375e-07	-7.58227e-10	-1.32305	5.9797e-05	-7.58227e-10	-1.31418
89067489	chr5:89067489:G:A	5.79018e-23	-1.65332	3.3722	8.40911e-06	-1.75949	2.59274	0.00436065	-2.15681	5.13205
89067701	chr5:89067701:C:T	4.36904e-25	-2.42729	-0.740622	1.16865e-07	-2.49582	-0.946976	1.00506e-05	-2.48948	-0.608028
89068548	chr5:89068548:T:G	2.832e-23	-7.58227e-10	1.0037	1.19741e-05	-7.58227e-10	1.18668	0.000815846	-7.58227e-10	1.29909
89069506	chr5:89069506:C:G	2.37638e-24	-7.58227e-10	-1.47429	8.18794e-07	-7.58227e-10	-1.49598	5.25314e-05	-7.58227e-10	-1.44373
89069961	chr5:89069961:G:A	1.1986e-23	0.415442	-0.271571	4.30964e-07	-1.68112	-0.456673	8.49424e-05	-1.84989	0.886728
89070420	chr5:89070420:G:T	2.42001e-24	-7.58227e-10	-1.45609	8.28164e-07	-7.58227e-10	-1.48461	5.38457e-05	-7.58227e-10	-1.41902
89071104	chr5:89071104:C:CTA	3.40642e-24	-7.58227e-10	-1.1142	1.0771e-06	-7.58227e-10	-1.22179	8.31455e-05	-7.58227e-10	-0.984547
89071347	chr5:89071347:C:T	8.49743e-25	-2.50269	-4.83947e-10	3.03025e-07	-2.49	-4.83947e-10	1.81799e-05	-2.50482	-4.83947e-10
89072819	chr5:89072819:T:G	2.31315e-24	-7.58227e-10	-1.50125	8.111e-07	-7.58227e-10	-1.50543	4.94327e-05	-7.58227e-10	-1.50453
89074733	chr5:89074733:GA:G	3.78066e-24	-7.58227e-10	-1.00997	1.42433e-06	-7.58227e-10	-0.942361	8.79875e-05	-7.58227e-10	-0.927944
89074743	chr5:89074743:C:T	2.31363e-23	0.349241	0.452297	9.60792e-07	-1.72436	0.388296	0.00022775	-1.90084	1.92395
89074844	chr5:89074844:C:A	2.37512e-24	-7.58227e-10	-1.47482	8.18554e-07	-7.58227e-10	-1.49628	5.24924e-05	-7.58227e-10	-1.44447
89074973	chr5:89074973:C:G	2.37429e-24	-7.58227e-10	-1.47517	8.18401e-07	-7.58227e-10	-1.49646	5.24662e-05	-7.58227e-10	-1.44497
89076251	chr5:89076251:T:C	2.37429e-24	-7.58227e-10	-1.47517	8.18401e-07	-7.58227e-10	-1.49646	5.24662e-05	-7.58227e-10	-1.44497
89076475	chr5:89076475:C:G	2.37429e-24	-7.58227e-10	-1.47517	8.18401e-07	-7.58227e-10	-1.49646	5.24662e-05	-7.58227e-10	-1.44497
89076485	chr5:89076485:C:G	3.39064e-24	-7.58227e-10	-1.11885	1.26745e-06	-7.58227e-10	-1.05906	7.72759e-05	-7.58227e-10	-1.05776
89076669	chr5:89076669:A:G	2.32415e-24	-7.58227e-10	-1.49651	8.11112e-07	-7.58227e-10	-1.50541	4.95719e-05	-7.58227e-10	-1.50172
89078410	chr5:89078410:G:C	1.29074e-23	0.461453	-0.243516	4.52853e-07	-1.65736	-0.430886	9.02362e-05	-1.82824	0.925534
89078751	chr5:89078751:A:G	4.45866e-24	-7.58227e-10	-0.845017	1.7343e-06	-7.58227e-10	-0.745456	0.000104918	-7.58227e-10	-0.751958
89078758	chr5:89078758:C:G	1.16599e-23	-7.58227e-10	0.116288	3.85434e-06	-7.58227e-10	0.0531383	0.000225086	-7.58227e-10	0.0113415
89079943	chr5:89079943:G:A	4.77795e-25	-2.22639	-0.852051	3.59052e-07	-1.14071	-1.17964	2.56654e-05	-1.10312	-1.05687
89080244	chr5:89080244:A:C	1.30632e-24	-0.612928	-1.45972	1.11939e-07	-1.99141	-1.49446	8.60322e-06	-1.9714	-1.28161
89080433	chr5:89080433:A:G	2.97026e-24	-7.58227e-10	-1.25122	9.7457e-07	-7.58227e-10	-1.32182	7.28656e-05	-7.58227e-10	-1.11652
89080587	chr5:89080587:A:C	2.36775e-24	-7.58227e-10	-1.47793	8.16463e-07	-7.58227e-10	-1.49883	5.19979e-05	-7.58227e-10	-1.45394
89080596	chr5:89080596:A:G	4.41501e-24	-7.58227e-10	-0.854856	1.67961e-06	-7.58227e-10	-0.7775	0.00010415	-7.58227e-10	-0.759311
89080643	chr5:89080643:A:G	5.38978e-24	-7.58227e-10	-0.65536	2.07667e-06	-7.58227e-10	-0.565295	0.000129388	-7.58227e-10	-0.542327
89080691	chr5:89080691:C:T	2.33394e-24	-7.58227e-10	-1.49231	8.11808e-07	-7.58227e-10	-1.50455	5.09488e-05	-7.58227e-10	-1.47432
89081827	chr5:89081827:G:A	6.02791e-23	0.488919	1.2702	2.43284e-06	-1.66343	1.25642	0.000684716	-1.84698	2.97085
89082307	chr5:89082307:CTT:C	2.40023e-24	-7.58227e-10	-1.4643	8.64926e-07	-7.58227e-10	-1.44117	5.2617e-05	-7.58227e-10	-1.4421
89082360	chr5:89082360:A:G	3.00424e-24	-7.58227e-10	-1.23984	9.7458e-07	-7.58227e-10	-1.32181	7.47868e-05	-7.58227e-10	-1.0905
89082422	chr5:89082422:T:C	2.91956e-24	-7.58227e-10	-1.26843	1.1108e-06	-7.58227e-10	-1.19098	6.84574e-05	-7.58227e-10	-1.17893
89082623	chr5:89082623:G:A	2.41109e-24	-7.58227e-10	-1.45979	8.22895e-07	-7.58227e-10	-1.49099	5.29589e-05	-7.58227e-10	-1.43562
89082783	chr5:89082783:T:C	1.41103e-18	12.1585	-0.338503	8.52478e-07	-1.77551	0.319842	1.91672e-05	-2.39226	-0.0596745
89083929	chr5:89083929:A:G	4.76836e-24	-7.58227e-10	-0.777862	1.78649e-06	-7.58227e-10	-0.715807	0.000115854	-7.58227e-10	-0.652807
89084499	chr5:89084499:C:T	6.24005e-23	0.419997	1.37371	2.19539e-06	-1.70404	1.19434	0.000830821	-1.86942	3.1867
89084755	chr5:89084755:A:G	5.32901e-24	-7.58227e-10	-0.666699	1.56446e-06	-7.58227e-10	-0.848522	0.000136807	-7.58227e-10	-0.486571
89085035	chr5:89085035:C:T	2.30471e-24	-7.58227e-10	-1.50491	8.15508e-07	-7.58227e-10	-1.50001	4.958e-05	-7.58227e-10	-1.50155
89085132	chr5:89085132:C:T	2.58062e-24	-7.58227e-10	-1.39184	9.02467e-07	-7.58227e-10	-1.39869	5.80774e-05	-7.58227e-10	-1.34336
89085178	chr5:89085178:G:A	1.35706e-23	-7.58227e-10	0.268037	2.47486e-06	-7.58227e-10	-0.389879	0.000404267	-7.58227e-10	0.596937
89086077	chr5:89086077:G:A	5.08573e-23	0.376588	1.21257	2.14158e-06	-1.72986	1.19534	0.000603598	-1.89892	2.89669
89087614	chr5:89087614:T:C	2.58178e-24	-7.58227e-10	-1.39139	9.02844e-07	-7.58227e-10	-1.39827	5.81083e-05	-7.58227e-10	-1.34283
89089491	chr5:89089491:G:GAA	2.35728e-23	0.369037	0.451192	7.53239e-07	-1.72732	0.147885	0.000214815	-1.88075	1.84539
89089598	chr5:89089598:C:T	4.239e-24	-7.58227e-10	-0.895538	1.6027e-06	-7.58227e-10	-0.824371	9.94908e-05	-7.58227e-10	-0.805074
89089638	chr5:89089638:T:C	3.02587e-24	-7.58227e-10	-1.23267	1.12023e-06	-7.58227e-10	-1.18253	6.83315e-05	-7.58227e-10	-1.18077
89090879	chr5:89090879:G:A	1.14267e-24	-2.2065	-4.83947e-10	3.87916e-07	-2.24303	-4.83947e-10	3.38111e-05	-1.88435	-4.83947e-10
89091094	chr5:89091094:G:A	9.37636e-24	-7.58227e-10	-0.101674	3.73969e-06	-7.58227e-10	0.022942	0.000245601	-7.58227e-10	0.0985691
89091310	chr5:89091310:C:T	3.34412e-23	0.529328	0.640594	1.06675e-06	-1.64389	0.412441	0.00030536	-1.80904	2.12539
89091311	chr5:89091311:G:A	3.09587e-24	-7.58227e-10	-1.2098	1.14709e-06	-7.58227e-10	-1.15883	7.00009e-05	-7.58227e-10	-1.15663
89091339	chr5:89091339:C:CAT	4.20953e-24	-7.58227e-10	-0.902514	1.59241e-06	-7.58227e-10	-0.830816	9.87069e-05	-7.58227e-10	-0.812984
89091340	chr5:89091340:C:A	4.20089e-24	-7.58227e-10	-0.90457	1.58899e-06	-7.58227e-10	-0.83296	9.84924e-05	-7.58227e-10	-0.815159
89091423	chr5:89091423:A:G	4.20953e-24	-7.58227e-10	-0.902514	1.59241e-06	-7.58227e-10	-0.830816	9.87069e-05	-7.58227e-10	-0.812984
89091424	chr5:89091424:C:T	4.20411e-24	-7.58227e-10	-0.903803	1.59017e-06	-7.58227e-10	-0.832223	9.85707e-05	-7.58227e-10	-0.814365
89091617	chr5:89091617:G:T	2.30403e-24	-7.58227e-10	-1.5052	8.14195e-07	-7.58227e-10	-1.50162	4.93838e-05	-7.58227e-10	-1.50552
89092222	chr5:89092222:A:G	8.1343e-24	-7.58227e-10	-0.243776	3.22578e-06	-7.58227e-10	-0.124887	0.000210922	-7.58227e-10	-0.0536505
89092305	chr5:89092305:A:T	9.37062e-25	-2.40487	-4.83947e-10	3.3463e-07	-2.39079	-4.83947e-10	1.85415e-05	-2.48513	-4.83947e-10
89092771	chr5:89092771:A:G	5.70648e-24	-7.58227e-10	-0.598263	1.66451e-06	-7.58227e-10	-0.786529	0.000103533	-7.58227e-10	-0.765247
89093331	chr5:89093331:C:T	2.41122e-24	-7.58227e-10	-1.45973	8.22918e-07	-7.58227e-10	-1.49096	5.29622e-05	-7.58227e-10	-1.43556
89093419	chr5:89093419:T:C	6.49223e-24	-7.58227e-10	-0.46926	2.02877e-06	-7.58227e-10	-0.58863	0.00016805	-7.58227e-10	-0.280877
89093561	chr5:89093561:A:G	1.18733e-24	-2.16816	-4.83947e-10	9.87861e-07	-1.30828	-4.83947e-10	3.40103e-05	-1.87848	-4.83947e-10
89094318	chr5:89094318:C:T	2.15062e-24	-1.57411	-4.83947e-10	1.31494e-06	-1.02227	-4.83947e-10	3.78422e-05	-1.77171	-4.83947e-10
89095516	chr5:89095516:G:A	2.33034e-24	-7.58227e-10	-1.49385	8.18851e-07	-7.58227e-10	-1.49591	4.93898e-05	-7.58227e-10	-1.50539
89095690	chr5:89095690:T:C	1.87907e-23	0.571953	0.021543	5.94511e-07	-1.61769	-0.198392	0.000132597	-1.78361	1.26578
89095831	chr5:89095831:G:A	3.81243e-24	-7.58227e-10	-1.0016	1.18834e-06	-7.58227e-10	-1.1235	9.45814e-05	-7.58227e-10	-0.855678
89096628	chr5:89096628:C:T	1.24219e-23	-7.58227e-10	0.179593	2.31436e-06	-7.58227e-10	-0.456927	0.000367323	-7.58227e-10	0.501103
89096824	chr5:89096824:A:G	3.21421e-23	0.499307	0.630995	1.04216e-06	-1.65907	0.404303	0.000297352	-1.82275	2.11252
89097234	chr5:89097234:CTTCTTATGGTAAATAGCTACTTGAACAGAGGTATAGTTTCTA:C	2.97132e-24	-7.58227e-10	-1.25086	1.13115e-06	-7.58227e-10	-1.17283	6.96813e-05	-7.58227e-10	-1.16121
89097307	chr5:89097307:C:T	6.29028e-23	0.534775	1.26695	2.10062e-06	-1.64482	1.09099	0.000763671	-1.81652	3.04952
89098338	chr5:89098338:G:A	2.30997e-24	-7.58227e-10	-1.50263	8.18739e-07	-7.58227e-10	-1.49605	4.97745e-05	-7.58227e-10	-1.49764
89098339	chr5:89098339:A:G	2.31637e-24	-7.58227e-10	-1.49986	8.10982e-07	-7.58227e-10	-1.50557	4.94684e-05	-7.58227e-10	-1.5038
89098852	chr5:89098852:G:A	6.73509e-23	0.317582	1.55247	1.80043e-06	-1.74905	1.04101	0.000732969	-1.8841	3.07607
89099473	chr5:89099473:T:G	3.07914e-24	-7.58227e-10	-1.21521	1.17801e-06	-7.58227e-10	-1.13223	7.26151e-05	-7.58227e-10	-1.11997
89100364	chr5:89100364:G:A	3.48461e-24	-7.58227e-10	-1.09151	1.0781e-06	-7.58227e-10	-1.22086	9.16226e-05	-7.58227e-10	-0.887461
89100418	chr5:89100418:T:C	5.26492e-24	-7.58227e-10	-0.678799	1.57475e-06	-7.58227e-10	-0.841964	9.8785e-05	-7.58227e-10	-0.812193
89100803	chr5:89100803:T:C	8.93503e-25	-2.34291	-0.109556	3.08627e-07	-2.45192	-0.0197612	2.11333e-05	-2.50416	0.149872
89101047	chr5:89101047:A:G	8.56092e-25	-2.33089	-0.164349	2.93801e-07	-2.4448	-0.0761201	1.9948e-05	-2.50219	0.090175
89101475	chr5:89101475:T:C	1.01596e-24	-2.32403	-4.83947e-10	3.63746e-07	-2.30736	-4.83947e-10	2.54514e-05	-2.16837	-4.83947e-10
89101551	chr5:89101551:T:A	2.313e-24	-7.58227e-10	-1.50132	8.11161e-07	-7.58227e-10	-1.50535	4.94402e-05	-7.58227e-10	-1.50438
89101826	chr5:89101826:AT:A	3.55399e-24	-7.58227e-10	-1.07179	1.38247e-06	-7.58227e-10	-0.972193	8.54746e-05	-7.58227e-10	-0.95692
89101937	chr5:89101937:A:T	5.11009e-24	-7.58227e-10	-0.708648	1.53326e-06	-7.58227e-10	-0.868667	9.61283e-05	-7.58227e-10	-0.839455
89102340	chr5:89102340:G:A	9.2974e-25	-2.41272	-4.83947e-10	3.65757e-07	-2.30185	-4.83947e-10	2.07324e-05	-2.37344	-4.83947e-10
89102489	chr5:89102489:G:A	3.59481e-21	5.84738	-4.83947e-10	5.85318e-07	-1.83166	-4.83947e-10	2.38982e-05	-2.23134	-4.83947e-10
89102623	chr5:89102623:C:A	2.80262e-24	-7.58227e-10	-1.30931	9.45932e-07	-7.58227e-10	-1.35165	5.69401e-05	-7.58227e-10	-1.36314
89102785	chr5:89102785:T:A	6.55362e-23	0.491147	1.35159	2.23035e-06	-1.66507	1.17117	0.000836052	-1.83428	3.15783
89102841	chr5:89102841:C:T	1.12991e-23	-7.58227e-10	0.0848576	2.14457e-06	-7.58227e-10	-0.533123	0.000330927	-7.58227e-10	0.396757
89102849	chr5:89102849:C:T	5.85235e-24	-7.58227e-10	-0.573022	1.7344e-06	-7.58227e-10	-0.745401	0.000108837	-7.58227e-10	-0.715286
89102906	chr5:89102906:A:G	2.52676e-22	0.830787	2.36146	1.15019e-05	-1.4836	2.63005	0.00517595	-1.6901	4.83674
89102910	chr5:89102910:A:G	2.30879e-22	0.624832	2.47719	1.15512e-05	-1.59786	2.74859	0.00542941	-1.79157	4.98601
89103045	chr5:89103045:G:A	1.08388e-23	-7.58227e-10	0.0432654	2.07727e-06	-7.58227e-10	-0.565005	0.000316318	-7.58227e-10	0.35161
89103129	chr5:89103129:T:C	2.92296e-24	-7.58227e-10	-1.26727	9.60626e-07	-7.58227e-10	-1.33623	7.11917e-05	-7.58227e-10	-1.13976
89103272	chr5:89103272:C:T	1.01133e-23	-7.58227e-10	-0.0260163	4.41416e-06	-7.58227e-10	0.188756	0.000290472	-7.58227e-10	0.266367
89103889	chr5:89103889:G:A	2.33496e-24	-7.58227e-10	-1.49187	8.20333e-07	-7.58227e-10	-1.49411	4.94063e-05	-7.58227e-10	-1.50506
89104363	chr5:89104363:T:C	2.67235e-25	-2.45142	-1.20807	9.13694e-08	-2.46136	-1.22755	5.00826e-06	-2.50714	-1.28691
89104855	chr5:89104855:T:C	4.41654e-24	-7.58227e-10	-0.854508	1.6715e-06	-7.58227e-10	-0.782341	0.00010392	-7.58227e-10	-0.761515
89105815	chr5:89105815:G:A	1.03574e-23	-7.58227e-10	-0.00216386	4.54734e-06	-7.58227e-10	0.218481	0.000298781	-7.58227e-10	0.294572
89105953	chr5:89105953:T:C	4.57094e-23	0.431142	1.0513	1.79375e-06	-1.69937	0.987619	0.000508416	-1.87059	2.69675
89106269	chr5:89106269:C:A	4.41654e-24	-7.58227e-10	-0.854508	1.6715e-06	-7.58227e-10	-0.782341	0.00010392	-7.58227e-10	-0.761515
89106446	chr5:89106446:T:C	2.43042e-24	-7.58227e-10	-1.4518	8.78393e-07	-7.58227e-10	-1.42572	5.34314e-05	-7.58227e-10	-1.42674
89107156	chr5:89107156:A:G	2.87687e-23	0.483745	0.535676	9.39659e-07	-1.66799	0.309689	0.000260118	-1.83046	1.98645
89107418	chr5:89107418:T:C	4.41847e-24	-7.58227e-10	-0.854072	1.67228e-06	-7.58227e-10	-0.781871	0.000103967	-7.58227e-10	-0.761063
89108343	chr5:89108343:T:C	2.63415e-25	-2.32581	-1.34808	8.9144e-08	-2.30321	-1.41036	5.78739e-06	-2.43014	-1.21932
89109044	chr5:89109044:A:T	5.3844e-24	-7.58227e-10	-0.656359	2.40568e-06	-7.58227e-10	-0.418229	0.000156276	-7.58227e-10	-0.353515
89109209	chr5:89109209:G:A	4.03321e-24	-7.58227e-10	-0.945302	1.51954e-06	-7.58227e-10	-0.877653	9.43151e-05	-7.58227e-10	-0.858498
89110301	chr5:89110301:T:G	6.50805e-24	-7.58227e-10	-0.466826	1.24611e-06	-7.58227e-10	-1.07604	0.000169346	-7.58227e-10	-0.273196
89110431	chr5:89110431:C:A	9.43034e-24	-7.58227e-10	-0.0959337	2.94665e-06	-7.58227e-10	-0.215391	0.0001776	-7.58227e-10	-0.225603
89110737	chr5:89110737:T:A	8.46814e-25	-2.50614	-4.83947e-10	4.96237e-07	-1.99676	-4.83947e-10	1.84854e-05	-2.48816	-4.83947e-10
89110960	chr5:89110960:T:C	5.7047e-24	-7.58227e-10	-0.598575	2.56855e-06	-7.58227e-10	-0.35272	0.000167167	-7.58227e-10	-0.286147
89112017	chr5:89112017:C:T	6.50515e-24	-7.58227e-10	-0.467271	2.5618e-06	-7.58227e-10	-0.355353	0.00016538	-7.58227e-10	-0.296895
89112097	chr5:89112097:C:T	4.42035e-24	-7.58227e-10	-0.853646	1.67303e-06	-7.58227e-10	-0.781424	0.000104015	-7.58227e-10	-0.760601
89112731	chr5:89112731:C:T	4.40909e-24	-7.58227e-10	-0.856198	1.66854e-06	-7.58227e-10	-0.784114	0.000103732	-7.58227e-10	-0.763324
89112907	chr5:89112907:C:T	2.42033e-24	-7.58227e-10	-1.45596	8.73462e-07	-7.58227e-10	-1.43135	5.30795e-05	-7.58227e-10	-1.43335
89113286	chr5:89113286:C:T	2.61267e-24	-7.58227e-10	-1.37949	8.75595e-07	-7.58227e-10	-1.42891	5.4173e-05	-7.58227e-10	-1.41296
89113460	chr5:89113460:G:A	4.41714e-24	-7.58227e-10	-0.854374	1.67156e-06	-7.58227e-10	-0.782302	0.000103942	-7.58227e-10	-0.761305
89113729	chr5:89113729:A:G	1.18722e-23	-7.58227e-10	0.134337	2.21414e-06	-7.58227e-10	-0.501196	0.000348801	-7.58227e-10	0.449361
89113788	chr5:89113788:T:C	6.79785e-24	-7.58227e-10	-0.423259	2.68103e-06	-7.58227e-10	-0.309862	0.000173659	-7.58227e-10	-0.248048
89113791	chr5:89113791:T:A	2.43938e-24	-7.58227e-10	-1.44812	8.83095e-07	-7.58227e-10	-1.42038	5.35876e-05	-7.58227e-10	-1.42382
89113987	chr5:89113987:C:T	1.12781e-23	0.0829966	-4.83947e-10	2.98439e-07	-2.50525	-4.83947e-10	1.98627e-05	-2.41629	-4.83947e-10
89114128	chr5:89114128:G:C	2.35097e-24	-7.58227e-10	-1.48504	8.14196e-07	-7.58227e-10	-1.50162	5.00022e-05	-7.58227e-10	-1.49307
89115053	chr5:89115053:C:T	2.4516e-24	-7.58227e-10	-1.44312	8.3475e-07	-7.58227e-10	-1.47668	5.17634e-05	-7.58227e-10	-1.45846
89115120	chr5:89115120:T:C	2.34881e-24	-7.58227e-10	-1.48596	8.13868e-07	-7.58227e-10	-1.50202	4.9967e-05	-7.58227e-10	-1.49378
89115397	chr5:89115397:C:T	1.19121e-23	0.114667	0.023021	5.38166e-07	-1.82722	-0.088427	0.000106072	-1.97124	1.23022
89115744	chr5:89115744:G:T	2.53375e-24	-7.58227e-10	-1.41017	8.49186e-07	-7.58227e-10	-1.45954	5.61834e-05	-7.58227e-10	-1.37652
89115847	chr5:89115847:T:A	3.42974e-24	-7.58227e-10	-1.10738	1.0694e-06	-7.58227e-10	-1.22896	6.59025e-05	-7.58227e-10	-1.21696
89116056	chr5:89116056:T:A	2.51547e-24	-7.58227e-10	-1.41741	8.69521e-07	-7.58227e-10	-1.43587	5.21593e-05	-7.58227e-10	-1.45084
89116061	chr5:89116061:A:G	3.3643e-24	-7.58227e-10	-1.12665	1.2564e-06	-7.58227e-10	-1.06781	7.62358e-05	-7.58227e-10	-1.07131
89116122	chr5:89116122:T:C	1.22566e-23	-7.58227e-10	0.1662	2.27236e-06	-7.58227e-10	-0.475241	0.000361094	-7.58227e-10	0.483999
89116531	chr5:89116531:T:C	2.36015e-24	-7.58227e-10	-1.48114	8.29069e-07	-7.58227e-10	-1.48351	4.95716e-05	-7.58227e-10	-1.50172
89116571	chr5:89116571:T:C	3.63844e-25	-2.26484	-1.08606	4.5628e-07	-0.677004	-1.40371	2.07129e-05	-1.12201	-1.25237
89116587	chr5:89116587:A:T	1.1826e-23	-7.58227e-10	0.130438	5.22591e-06	-7.58227e-10	0.357567	0.000344913	-7.58227e-10	0.438152
89116649	chr5:89116649:C:T	4.27686e-23	-7.58227e-10	1.41594	1.252e-05	-7.58227e-10	1.23127	0.00149134	-7.58227e-10	1.90229
89117237	chr5:89117237:AC:A	1.31181e-23	0.122884	0.111245	5.87635e-07	-1.82353	-0.00418491	0.000119474	-1.96894	1.3469
89117812	chr5:89117812:T:C	4.42154e-24	-7.58227e-10	-0.853377	1.67351e-06	-7.58227e-10	-0.781139	0.000104047	-7.58227e-10	-0.760296
89118573	chr5:89118573:G:A	3.22757e-24	-7.58227e-10	-1.16814	1.21022e-06	-7.58227e-10	-1.10526	7.64409e-05	-7.58227e-10	-1.06862
89118874	chr5:89118874:G:A	6.45434e-24	-7.58227e-10	-0.475113	1.89247e-06	-7.58227e-10	-0.658179	0.000118894	-7.58227e-10	-0.62691
89119486	chr5:89119486:C:A	4.41654e-24	-7.58227e-10	-0.854508	1.6715e-06	-7.58227e-10	-0.782341	0.00010392	-7.58227e-10	-0.761515
89120103	chr5:89120103:T:C	1.22352e-23	-7.58227e-10	0.164453	2.26951e-06	-7.58227e-10	-0.476497	0.000360339	-7.58227e-10	0.481907
89120537	chr5:89120537:C:T	2.56863e-23	-0.00697587	0.913069	1.27153e-06	-1.89002	0.83418	0.000358728	-2.03227	2.50969
89121125	chr5:89121125:T:C	1.73508e-24	-1.78881	-4.83947e-10	1.00302e-06	-1.29305	-4.83947e-10	3.1618e-05	-1.95141	-4.83947e-10
89121323	chr5:89121323:G:A	6.28351e-24	-7.58227e-10	-0.501936	2.46947e-06	-7.58227e-10	-0.392058	0.000159422	-7.58227e-10	-0.333585
89121384	chr5:89121384:A:AT	2.49664e-24	-7.58227e-10	-1.42492	8.41721e-07	-7.58227e-10	-1.46837	5.14242e-05	-7.58227e-10	-1.46503
89121794	chr5:89121794:A:C	6.52404e-24	-7.58227e-10	-0.464372	1.91151e-06	-7.58227e-10	-0.648167	0.000120103	-7.58227e-10	-0.61679
89122576	chr5:89122576:A:C	5.45641e-24	-7.58227e-10	-0.643075	1.60972e-06	-7.58227e-10	-0.82	0.00014022	-7.58227e-10	-0.461925
89123136	chr5:89123136:A:G	9.34744e-25	-2.40735	-4.83947e-10	3.18687e-07	-2.43961	-4.83947e-10	1.87555e-05	-2.47365	-4.83947e-10
89123597	chr5:89123597:C:T	2.47363e-24	-7.58227e-10	-1.43418	8.40004e-07	-7.58227e-10	-1.47041	5.21648e-05	-7.58227e-10	-1.45073
89123678	chr5:89123678:G:A	6.15077e-24	-7.58227e-10	-0.523288	2.79525e-06	-7.58227e-10	-0.268142	0.00018238	-7.58227e-10	-0.199046
89123799	chr5:89123799:A:G	1.14628e-23	-7.58227e-10	0.0992415	5.02892e-06	-7.58227e-10	0.319144	0.000333392	-7.58227e-10	0.404179
89124046	chr5:89124046:G:A	7.94697e-25	-2.44828	-0.121376	2.95794e-07	-2.49778	-0.0163789	2.09783e-05	-2.49892	0.137266
89124270	chr5:89124270:C:G	1.58749e-23	-7.58227e-10	0.424871	2.79707e-06	-7.58227e-10	-0.267489	0.000478621	-7.58227e-10	0.76577
89124619	chr5:89124619:C:T	2.46069e-24	-7.58227e-10	-1.43943	8.92774e-07	-7.58227e-10	-1.40948	5.41329e-05	-7.58227e-10	-1.4137
89125764	chr5:89125764:C:A	3.55338e-24	-7.58227e-10	-1.07197	1.10178e-06	-7.58227e-10	-1.19914	6.79382e-05	-7.58227e-10	-1.18654
89125877	chr5:89125877:T:C	1.28259e-23	-7.58227e-10	0.211603	5.70257e-06	-7.58227e-10	0.444855	0.0003767	-7.58227e-10	0.526309
89125988	chr5:89125988:A:G	6.94921e-24	-7.58227e-10	-0.401238	2.02409e-06	-7.58227e-10	-0.590941	0.000127374	-7.58227e-10	-0.558012
89126444	chr5:89126444:C:A	9.6228e-24	-7.58227e-10	-0.0757306	3.01138e-06	-7.58227e-10	-0.193662	0.000180745	-7.58227e-10	-0.208052
89126805	chr5:89126805:T:C	2.44398e-24	-7.58227e-10	-1.44624	8.32991e-07	-7.58227e-10	-1.47879	5.16187e-05	-7.58227e-10	-1.46126
89127233	chr5:89127233:A:G	4.41594e-24	-7.58227e-10	-0.854645	1.67127e-06	-7.58227e-10	-0.782478	0.000103905	-7.58227e-10	-0.761661
89127475	chr5:89127475:G:A	5.32245e-23	-7.58227e-10	1.63465	3.64707e-06	-7.58227e-10	-0.00213886	0.00144265	-7.58227e-10	1.8691
89127650	chr5:89127650:A:G	3.02481e-24	-7.58227e-10	-1.23302	1.15306e-06	-7.58227e-10	-1.15364	7.10797e-05	-7.58227e-10	-1.14134
89128185	chr5:89128185:G:A	1.27904e-23	-7.58227e-10	0.208829	5.6862e-06	-7.58227e-10	0.441981	0.000375552	-7.58227e-10	0.523258
89129567	chr5:89129567:T:A	1.56579e-23	-7.58227e-10	0.411107	2.76758e-06	-7.58227e-10	-0.278088	0.000471607	-7.58227e-10	0.751007
89130177	chr5:89130177:G:A	2.46074e-24	-7.58227e-10	-1.4394	8.32818e-07	-7.58227e-10	-1.479	5.42781e-05	-7.58227e-10	-1.41102
89130506	chr5:89130506:A:G	2.36144e-24	-7.58227e-10	-1.48059	8.16237e-07	-7.58227e-10	-1.49911	5.01857e-05	-7.58227e-10	-1.48941
89130672	chr5:89130672:A:G	5.10384e-24	-7.58227e-10	-0.709872	1.94674e-06	-7.58227e-10	-0.629905	0.000121212	-7.58227e-10	-0.607595
89131019	chr5:89131019:C:T	2.36179e-24	-7.58227e-10	-1.48044	8.16256e-07	-7.58227e-10	-1.49909	5.0188e-05	-7.58227e-10	-1.48936
89132538	chr5:89132538:G:A	6.98596e-24	-7.58227e-10	-0.395963	2.96762e-06	-7.58227e-10	-0.208301	0.000184585	-7.58227e-10	-0.18703
89132734	chr5:89132734:A:G	2.51705e-24	-7.58227e-10	-1.41678	8.49349e-07	-7.58227e-10	-1.45935	5.30642e-05	-7.58227e-10	-1.43364
89132793	chr5:89132793:A:G	8.55521e-25	-2.49591	-4.83947e-10	2.9856e-07	-2.50485	-4.83947e-10	1.86344e-05	-2.48013	-4.83947e-10
89132815	chr5:89132815:C:G	2.90165e-24	-7.58227e-10	-1.27459	1.13675e-06	-7.58227e-10	-1.16789	6.70448e-05	-7.58227e-10	-1.19978
89132911	chr5:89132911:C:T	2.51948e-24	-7.58227e-10	-1.41581	9.35482e-07	-7.58227e-10	-1.36276	5.55994e-05	-7.58227e-10	-1.38697
89132929	chr5:89132929:T:C	9.7976e-25	-2.36031	-4.83947e-10	3.35698e-07	-2.3876	-4.83947e-10	1.94612e-05	-2.43671	-4.83947e-10
89133207	chr5:89133207:C:A	3.16149e-25	-2.13698	-1.35443	7.25427e-08	-2.50495	-1.41469	5.7985e-06	-2.50722	-1.14032
89133260	chr5:89133260:T:C	4.4433e-25	-1.66935	-1.4817	7.96382e-08	-2.33579	-1.49053	4.75953e-06	-2.34063	-1.50436
89133531	chr5:89133531:G:A	5.81852e-24	-7.58227e-10	-0.578819	2.2809e-06	-7.58227e-10	-0.47149	0.000146969	-7.58227e-10	-0.41492
89133776	chr5:89133776:T:C	2.35318e-24	-7.58227e-10	-1.4841	8.13884e-07	-7.58227e-10	-1.502	4.98525e-05	-7.58227e-10	-1.49607
89134069	chr5:89134069:C:T	2.38097e-24	-7.58227e-10	-1.47236	8.19541e-07	-7.58227e-10	-1.49507	5.05346e-05	-7.58227e-10	-1.48248
89134684	chr5:89134684:A:G	3.9125e-23	-7.58227e-10	1.3269	4.14451e-06	-7.58227e-10	0.125722	0.0011209	-7.58227e-10	1.61674
89134816	chr5:89134816:T:C	5.02106e-25	-1.57285	-1.45596	1.05309e-07	-2.11425	-1.43267	6.65988e-06	-2.0045	-1.50454
89135480	chr5:89135480:A:G	2.3222e-24	-7.58227e-10	-1.49735	8.11273e-07	-7.58227e-10	-1.50521	4.95274e-05	-7.58227e-10	-1.50261
89135748	chr5:89135748:T:G	1.41031e-24	-1.99605	-4.83947e-10	5.50169e-07	-1.89359	-4.83947e-10	2.63091e-05	-2.13522	-4.83947e-10
89136297	chr5:89136297:C:T	3.15465e-24	-7.58227e-10	-1.19099	1.03131e-06	-7.58227e-10	-1.26523	7.31432e-05	-7.58227e-10	-1.11272
89137425	chr5:89137425:A:G	3.17419e-24	-7.58227e-10	-1.18481	1.32846e-06	-7.58227e-10	-1.01204	7.7577e-05	-7.58227e-10	-1.05387
89138123	chr5:89138123:A:G	2.12903e-24	-1.5842	-4.83947e-10	1.58308e-06	-0.836691	-4.83947e-10	5.71819e-05	-1.3589	-4.83947e-10
89138389	chr5:89138389:G:A	2.76199e-24	-7.58227e-10	-1.32391	1.11776e-06	-7.58227e-10	-1.18473	6.56077e-05	-7.58227e-10	-1.22145
89138507	chr5:89138507:T:A	4.74749e-25	-1.92065	-1.16418	1.37454e-07	-1.92314	-1.35739	9.62364e-06	-1.88361	-1.25731
89138592	chr5:89138592:C:T	1.05416e-24	-2.28712	-4.83947e-10	3.75359e-07	-2.27593	-4.83947e-10	2.662e-05	-2.12348	-4.83947e-10
89139288	chr5:89139288:A:G	2.33477e-24	-7.58227e-10	-1.49195	8.34301e-07	-7.58227e-10	-1.47722	5.05008e-05	-7.58227e-10	-1.48315
89139816	chr5:89139816:C:T	6.79282e-25	-1.63014	-1.09645	1.60809e-07	-2.36115	-0.762443	9.23063e-06	-2.35022	-0.832392
89139970	chr5:89139970:G:A	4.72702e-25	-1.66234	-1.42682	1.02483e-07	-2.37466	-1.19946	5.59327e-06	-2.37014	-1.31343
89139978	chr5:89139978:TAGGAGTCTTTTGG:T	2.38802e-24	-7.58227e-10	-1.4694	8.59811e-07	-7.58227e-10	-1.4471	5.19034e-05	-7.58227e-10	-1.45576
89140099	chr5:89140099:A:T	2.38882e-24	-7.58227e-10	-1.46907	8.60187e-07	-7.58227e-10	-1.44667	5.19235e-05	-7.58227e-10	-1.45537
89140533	chr5:89140533:A:G	3.19798e-24	-7.58227e-10	-1.17735	1.34092e-06	-7.58227e-10	-1.00271	7.82947e-05	-7.58227e-10	-1.04466
89141171	chr5:89141171:G:A	2.30362e-24	-7.58227e-10	-1.50538	8.1247e-07	-7.58227e-10	-1.50374	4.93815e-05	-7.58227e-10	-1.50556
89141905	chr5:89141905:G:T	2.43698e-24	-7.58227e-10	-1.4491	9.02187e-07	-7.58227e-10	-1.399	5.36903e-05	-7.58227e-10	-1.42191
89142139	chr5:89142139:A:C	3.27959e-24	-7.58227e-10	-1.15215	1.26847e-06	-7.58227e-10	-1.05825	7.51161e-05	-7.58227e-10	-1.0861
89142264	chr5:89142264:G:A	1.48359e-24	-1.9454	-4.83947e-10	5.75283e-07	-1.84895	-4.83947e-10	2.73322e-05	-2.09707	-4.83947e-10
89142407	chr5:89142407:A:G	4.74842e-24	-7.58227e-10	-0.782053	1.43489e-06	-7.58227e-10	-0.934972	0.000117546	-7.58227e-10	-0.63831
89142627	chr5:89142627:A:T	2.74233e-25	-2.37453	-1.25911	7.63652e-08	-2.50209	-1.3662	4.96168e-06	-2.50745	-1.29594
89143108	chr5:89143108:A:G	2.4341e-24	-7.58227e-10	-1.45029	9.00727e-07	-7.58227e-10	-1.40061	5.36128e-05	-7.58227e-10	-1.42335
89143811	chr5:89143811:A:G	4.06361e-24	-7.58227e-10	-0.937792	1.50309e-06	-7.58227e-10	-0.888539	8.00091e-05	-7.58227e-10	-1.023
89144535	chr5:89144535:T:C	2.30371e-24	-7.58227e-10	-1.50535	8.12388e-07	-7.58227e-10	-1.50384	4.93808e-05	-7.58227e-10	-1.50558
89144618	chr5:89144618:G:A	2.14338e-25	-2.3917	-1.48837	8.52888e-08	-2.34412	-1.41365	4.53585e-06	-2.40039	-1.49274
89144694	chr5:89144694:A:T	2.62435e-25	-2.21443	-1.46319	6.8039e-08	-2.50742	-1.47632	4.14828e-06	-2.50727	-1.47518
89144830	chr5:89144830:G:A	2.84356e-24	-7.58227e-10	-1.29481	9.5943e-07	-7.58227e-10	-1.33748	5.77921e-05	-7.58227e-10	-1.34829
89145387	chr5:89145387:T:G	8.53398e-25	-2.49839	-4.83947e-10	2.9828e-07	-2.50578	-4.83947e-10	1.84592e-05	-2.48958	-4.83947e-10
89145829	chr5:89145829:C:T	1.23917e-23	-7.58227e-10	0.177164	5.31562e-06	-7.58227e-10	0.374588	0.000337159	-7.58227e-10	0.415414
89146429	chr5:89146429:A:G	3.22757e-23	-7.58227e-10	1.13445	1.38894e-05	-7.58227e-10	1.33507	0.000941375	-7.58227e-10	1.4422
89146505	chr5:89146505:A:G	2.93225e-24	-7.58227e-10	-1.26409	9.86566e-07	-7.58227e-10	-1.30959	5.93464e-05	-7.58227e-10	-1.32175
89147259	chr5:89147259:C:G	2.4305e-24	-7.58227e-10	-1.45177	8.36084e-07	-7.58227e-10	-1.47509	5.14204e-05	-7.58227e-10	-1.4651
89147284	chr5:89147284:C:A	2.93071e-24	-7.58227e-10	-1.26462	9.86077e-07	-7.58227e-10	-1.31008	5.93198e-05	-7.58227e-10	-1.3222
89147600	chr5:89147600:A:C	3.39249e-24	-7.58227e-10	-1.1183	1.05252e-06	-7.58227e-10	-1.24487	8.65797e-05	-7.58227e-10	-0.944074
89147656	chr5:89147656:TAATC:T	5.62122e-25	-2.12121	-0.794696	1.69947e-07	-2.20046	-0.867868	9.20622e-06	-2.44498	-0.740276
89147762	chr5:89147762:CTAAT:C	3.85158e-24	-7.58227e-10	-0.991381	1.19195e-06	-7.58227e-10	-1.12047	7.6168e-05	-7.58227e-10	-1.0722
89147850	chr5:89147850:G:T	4.07458e-24	-7.58227e-10	-0.935098	1.251e-06	-7.58227e-10	-1.07212	8.01874e-05	-7.58227e-10	-1.02077
89147856	chr5:89147856:A:G	2.46521e-24	-7.58227e-10	-1.43759	8.45191e-07	-7.58227e-10	-1.46425	5.20611e-05	-7.58227e-10	-1.45272
89148134	chr5:89148134:C:T	2.82285e-24	-7.58227e-10	-1.30212	9.32441e-07	-7.58227e-10	-1.36601	6.44634e-05	-7.58227e-10	-1.23904
89148482	chr5:89148482:T:C	9.3416e-25	-2.40797	-4.83947e-10	3.12546e-07	-2.45907	-4.83947e-10	1.81308e-05	-2.50753	-4.83947e-10
89148533	chr5:89148533:A:G	9.45042e-25	-2.39639	-4.83947e-10	3.34441e-07	-2.39136	-4.83947e-10	2.60209e-05	-2.14624	-4.83947e-10
89149348	chr5:89149348:G:T	2.30471e-24	-7.58227e-10	-1.50491	8.17516e-07	-7.58227e-10	-1.49755	4.94725e-05	-7.58227e-10	-1.50372
89149411	chr5:89149411:CTATTT:C	2.90629e-24	-7.58227e-10	-1.27299	9.78681e-07	-7.58227e-10	-1.31761	5.88892e-05	-7.58227e-10	-1.32948
89150044	chr5:89150044:A:G	3.13179e-24	-7.58227e-10	-1.19826	1.04702e-06	-7.58227e-10	-1.25012	6.28908e-05	-7.58227e-10	-1.26374
89150261	chr5:89150261:A:C	1.03508e-24	-2.30539	-4.83947e-10	3.32058e-07	-2.39851	-4.83947e-10	2.06852e-05	-2.37572	-4.83947e-10
89150761	chr5:89150761:A:G	1.25946e-23	-7.58227e-10	0.193405	5.40887e-06	-7.58227e-10	0.391979	0.000343068	-7.58227e-10	0.43279
89151179	chr5:89151179:G:A	1.19431e-23	-7.58227e-10	0.140289	5.11661e-06	-7.58227e-10	0.336431	0.000323825	-7.58227e-10	0.375066
89151367	chr5:89151367:T:G	2.73717e-24	-7.58227e-10	-1.33294	1.1044e-06	-7.58227e-10	-1.19676	6.48695e-05	-7.58227e-10	-1.23276
89151445	chr5:89151445:T:A	9.74998e-25	-2.36519	-4.83947e-10	3.1175e-07	-2.46161	-4.83947e-10	1.90872e-05	-2.45612	-4.83947e-10
89151929	chr5:89151929:G:A	2.29112e-24	-0.431523	-1.0793	1.82354e-07	-2.4196	-0.578268	6.17252e-06	-2.48843	-1.0966
89153103	chr5:89153103:A:C	3.15089e-24	-7.58227e-10	-1.19218	1.31647e-06	-7.58227e-10	-1.02111	7.69279e-05	-7.58227e-10	-1.06227
89153205	chr5:89153205:T:TC	1.85345e-23	-7.58227e-10	0.579767	4.25904e-06	-7.58227e-10	0.152981	0.000703678	-7.58227e-10	1.15118
89153515	chr5:89153515:G:T	5.44849e-25	-1.9553	-0.991809	1.32642e-07	-2.47479	-0.841375	8.126e-06	-2.46277	-0.847298
89153624	chr5:89153624:A:G	6.47943e-25	-1.61035	-1.16347	1.47557e-07	-2.355	-0.854603	8.52518e-06	-2.34338	-0.91874
89153750	chr5:89153750:A:G	3.24195e-25	-2.34486	-1.12141	8.703e-08	-2.50101	-1.23655	5.9198e-06	-2.50724	-1.1196
89153798	chr5:89153798:A:G	3.14059e-24	-7.58227e-10	-1.19546	1.31117e-06	-7.58227e-10	-1.02514	7.66293e-05	-7.58227e-10	-1.06616
89154724	chr5:89154724:T:G	6.67876e-25	-1.57324	-1.17027	1.48766e-07	-2.33801	-0.863431	8.59757e-06	-2.32577	-0.92789
89154729	chr5:89154729:C:A	4.60175e-25	-1.8917	-1.22432	1.35754e-07	-1.89803	-1.39495	9.38928e-06	-1.85723	-1.30834
89154822	chr5:89154822:C:T	2.6934e-24	-7.58227e-10	-1.34906	1.08078e-06	-7.58227e-10	-1.21838	6.35597e-05	-7.58227e-10	-1.25316
89155150	chr5:89155150:C:T	1.17535e-24	-2.1783	-4.83947e-10	4.12752e-07	-2.18097	-4.83947e-10	3.03714e-05	-1.99164	-4.83947e-10
89156549	chr5:89156549:A:G	1.35271e-24	-2.03776	-4.83947e-10	4.64464e-07	-2.06293	-4.83947e-10	2.49634e-05	-2.18773	-4.83947e-10
89157172	chr5:89157172:T:G	3.0333e-24	-7.58227e-10	-1.23021	9.87561e-07	-7.58227e-10	-1.30858	6.3041e-05	-7.58227e-10	-1.26135
89157559	chr5:89157559:C:T	2.51317e-25	-2.23237	-1.48853	6.69943e-08	-2.50642	-1.49279	4.09258e-06	-2.50769	-1.48827
89157621	chr5:89157621:A:G	2.72167e-24	-7.58227e-10	-1.33862	1.09607e-06	-7.58227e-10	-1.20433	6.44097e-05	-7.58227e-10	-1.23988
89157835	chr5:89157835:CT:C	3.20744e-24	-7.58227e-10	-1.17439	1.34574e-06	-7.58227e-10	-0.999114	7.8574e-05	-7.58227e-10	-1.0411
89157868	chr5:89157868:T:C	2.70239e-24	-7.58227e-10	-1.34573	1.08572e-06	-7.58227e-10	-1.21382	6.3831e-05	-7.58227e-10	-1.2489
89157986	chr5:89157986:G:A	5.33338e-25	-1.93964	-1.02883	1.27634e-07	-2.47087	-0.883778	7.83095e-06	-2.45793	-0.88913
89158412	chr5:89158412:A:G	8.54201e-25	-2.49745	-4.83947e-10	4.1263e-07	-2.18127	-4.83947e-10	1.81534e-05	-2.50628	-4.83947e-10
89158617	chr5:89158617:G:A	8.49064e-25	-2.50349	-4.83947e-10	2.98485e-07	-2.5051	-4.83947e-10	1.81445e-05	-2.50677	-4.83947e-10
89159118	chr5:89159118:A:G	1.09802e-24	-2.24636	-4.83947e-10	3.71743e-07	-2.28561	-4.83947e-10	2.07703e-05	-2.37162	-4.83947e-10
89159134	chr5:89159134:C:T	3.93932e-24	-7.58227e-10	-0.968857	1.2168e-06	-7.58227e-10	-1.09984	7.77282e-05	-7.58227e-10	-1.05192
89160076	chr5:89160076:G:A	3.72528e-24	-7.58227e-10	-1.02472	1.15761e-06	-7.58227e-10	-1.14971	7.38863e-05	-7.58227e-10	-1.10261
89160347	chr5:89160347:A:ATT	2.68466e-24	-7.58227e-10	-1.35231	1.07608e-06	-7.58227e-10	-1.22274	6.33034e-05	-7.58227e-10	-1.2572
89160597	chr5:89160597:C:T	2.2068e-24	-1.54832	-4.83947e-10	7.6481e-07	-1.56419	-4.83947e-10	3.74381e-05	-1.78245	-4.83947e-10
89160746	chr5:89160746:G:A	2.93108e-24	-7.58227e-10	-1.26449	9.86182e-07	-7.58227e-10	-1.30998	5.93255e-05	-7.58227e-10	-1.3221
89160843	chr5:89160843:T:C	3.38155e-24	-7.58227e-10	-1.12153	1.12008e-06	-7.58227e-10	-1.18266	6.96275e-05	-7.58227e-10	-1.16198
89161491	chr5:89161491:T:C	4.15903e-24	-7.58227e-10	-0.914583	1.54078e-06	-7.58227e-10	-0.863774	8.17231e-05	-7.58227e-10	-1.0018
89161673	chr5:89161673:C:T	3.37235e-24	-7.58227e-10	-1.12426	1.05518e-06	-7.58227e-10	-1.24235	7.76233e-05	-7.58227e-10	-1.05327
89162073	chr5:89162073:AATAG:A	2.7228e-24	-7.58227e-10	-1.33821	9.03862e-07	-7.58227e-10	-1.39714	5.69978e-05	-7.58227e-10	-1.36213
89162477	chr5:89162477:G:A	8.53936e-25	-2.49776	-4.83947e-10	2.97813e-07	-2.50735	-4.83947e-10	1.8126e-05	-2.50779	-4.83947e-10
89162740	chr5:89162740:G:A	2.99771e-23	-7.58227e-10	1.06057	1.28645e-05	-7.58227e-10	1.25841	0.000870681	-7.58227e-10	1.36414
89164041	chr5:89164041:T:A	8.98897e-25	-2.44645	-4.83947e-10	3.03436e-07	-2.48865	-4.83947e-10	1.81288e-05	-2.50764	-4.83947e-10
89164518	chr5:89164518:T:C	4.29101e-25	-1.75435	-1.43158	8.67609e-08	-2.41151	-1.32915	5.26753e-06	-2.39478	-1.3488
89164611	chr5:89164611:A:G	3.53279e-24	-7.58227e-10	-1.07778	1.30091e-06	-7.58227e-10	-1.033	8.29691e-05	-7.58227e-10	-0.986671
89164963	chr5:89164963:A:G	3.12382e-24	-7.58227e-10	-1.20081	1.30266e-06	-7.58227e-10	-1.03165	7.61363e-05	-7.58227e-10	-1.07261
89165156	chr5:89165156:G:GT	9.06147e-25	-2.43842	-4.83947e-10	2.97685e-07	-2.50778	-4.83947e-10	1.8181e-05	-2.50476	-4.83947e-10
89165227	chr5:89165227:A:G	1.16922e-23	-7.58227e-10	0.11906	5.00586e-06	-7.58227e-10	0.314548	0.00031664	-7.58227e-10	0.352625
89165454	chr5:89165454:A:G	5.73072e-25	-1.95409	-0.942515	1.40622e-07	-2.47283	-0.784912	8.61152e-06	-2.46021	-0.79183
89165833	chr5:89165833:C:T	3.91865e-24	-7.58227e-10	-0.974119	1.20942e-06	-7.58227e-10	-1.10592	7.74024e-05	-7.58227e-10	-1.05612
89166227	chr5:89166227:T:C	2.53829e-24	-7.58227e-10	-1.40838	8.34076e-07	-7.58227e-10	-1.47749	5.18085e-05	-7.58227e-10	-1.45759
89166740	chr5:89166740:C:A	1.03834e-24	-2.30224	-4.83947e-10	3.69555e-07	-2.29152	-4.83947e-10	2.6091e-05	-2.14355	-4.83947e-10
89166884	chr5:89166884:C:T	4.35805e-24	-7.58227e-10	-0.867841	1.32854e-06	-7.58227e-10	-1.01198	8.53464e-05	-7.58227e-10	-0.958421
89168439	chr5:89168439:T:TCCCATGCTGGTCTTTAATG	2.65015e-24	-7.58227e-10	-1.36525	1.01284e-06	-7.58227e-10	-1.2833	5.96828e-05	-7.58227e-10	-1.31609
89168744	chr5:89168744:C:A	3.89861e-24	-7.58227e-10	-0.979247	1.20395e-06	-7.58227e-10	-1.11046	7.70339e-05	-7.58227e-10	-1.06089
89168838	chr5:89168838:C:A	8.65502e-25	-2.48431	-4.83947e-10	2.99178e-07	-2.50278	-4.83947e-10	1.81317e-05	-2.50748	-4.83947e-10
89169111	chr5:89169111:A:G	2.8643e-24	-7.58227e-10	-1.28754	9.438e-07	-7.58227e-10	-1.3539	6.55458e-05	-7.58227e-10	-1.22239
89169475	chr5:89169475:T:G	3.13501e-24	-7.58227e-10	-1.19723	1.3087e-06	-7.58227e-10	-1.02703	7.64806e-05	-7.58227e-10	-1.0681
89169820	chr5:89169820:A:G	2.68223e-24	-7.58227e-10	-1.35322	1.07495e-06	-7.58227e-10	-1.22379	6.32365e-05	-7.58227e-10	-1.25826
89170794	chr5:89170794:C:T	2.92498e-24	-7.58227e-10	-1.26658	9.84354e-07	-7.58227e-10	-1.31183	5.9218e-05	-7.58227e-10	-1.32391
89171277	chr5:89171277:A:T	8.58047e-25	-2.49296	-4.83947e-10	3.02658e-07	-2.49121	-4.83947e-10	1.88074e-05	-2.47089	-4.83947e-10
89171804	chr5:89171804:A:G	3.0864e-24	-7.58227e-10	-1.21286	1.28331e-06	-7.58227e-10	-1.04662	7.50698e-05	-7.58227e-10	-1.08672
89172113	chr5:89172113:A:G	3.12762e-24	-7.58227e-10	-1.19959	1.30525e-06	-7.58227e-10	-1.02967	7.62634e-05	-7.58227e-10	-1.07095
89172368	chr5:89172368:A:G	3.42841e-25	-2.32621	-1.08414	1.40867e-07	-2.48711	-0.768887	6.76013e-06	-2.43112	-1.06297
89173498	chr5:89173498:A:G	2.68382e-24	-7.58227e-10	-1.35262	1.07581e-06	-7.58227e-10	-1.22298	6.32839e-05	-7.58227e-10	-1.25751
89174445	chr5:89174445:C:T	2.96097e-23	-7.58227e-10	1.04824	1.27009e-05	-7.58227e-10	1.24561	0.000859371	-7.58227e-10	1.35106
89174500	chr5:89174500:T:C	2.86442e-24	-7.58227e-10	-1.2875	1.1075e-06	-7.58227e-10	-1.19396	6.47281e-05	-7.58227e-10	-1.23494
89175113	chr5:89175113:G:C	2.8568e-24	-7.58227e-10	-1.29016	1.06209e-06	-7.58227e-10	-1.23582	6.28567e-05	-7.58227e-10	-1.26428
89175148	chr5:89175148:G:A	6.17978e-25	-1.68866	-1.13251	1.49129e-07	-2.38639	-0.812619	8.59074e-06	-2.37608	-0.878373
89175203	chr5:89175203:A:G	2.51492e-24	-7.58227e-10	-1.41763	8.30079e-07	-7.58227e-10	-1.4823	5.14715e-05	-7.58227e-10	-1.46411
89176356	chr5:89176356:A:C	1.90697e-24	-0.459003	-1.23535	1.34187e-07	-2.42869	-0.87589	5.27974e-06	-2.49258	-1.24869
89176496	chr5:89176496:T:G	1.91461e-23	-7.58227e-10	0.612236	4.38491e-06	-7.58227e-10	0.182108	0.000729727	-7.58227e-10	1.18753
89177117	chr5:89177117:C:A	2.32464e-24	-7.58227e-10	-1.4963	8.18633e-07	-7.58227e-10	-1.49618	4.93793e-05	-7.58227e-10	-1.50561
89177364	chr5:89177364:G:C	1.36051e-24	-2.032	-4.83947e-10	4.6711e-07	-2.05725	-4.83947e-10	2.50137e-05	-2.18571	-4.83947e-10
89177511	chr5:89177511:C:T	3.04465e-25	-2.40538	-1.12368	1.09559e-07	-2.49832	-1.00903	6.64471e-06	-2.50622	-1.0051
89177945	chr5:89177945:T:G	2.33227e-24	-7.58227e-10	-1.49302	8.10956e-07	-7.58227e-10	-1.5056	4.94741e-05	-7.58227e-10	-1.50369
89178116	chr5:89178116:C:G	2.34289e-24	-7.58227e-10	-1.48848	8.13106e-07	-7.58227e-10	-1.50296	5.24052e-05	-7.58227e-10	-1.44613
89178186	chr5:89178186:C:T	3.15265e-25	-2.33415	-1.16005	1.2684e-07	-2.49	-0.870887	6.22083e-06	-2.43645	-1.14078
89178434	chr5:89178434:G:A	2.57257e-24	-7.58227e-10	-1.39496	8.40395e-07	-7.58227e-10	-1.46994	5.22997e-05	-7.58227e-10	-1.44815
89178496	chr5:89178496:G:C	2.61876e-24	-7.58227e-10	-1.37716	8.87639e-07	-7.58227e-10	-1.41525	5.49874e-05	-7.58227e-10	-1.39804
89178578	chr5:89178578:C:T	2.32002e-24	-7.58227e-10	-1.49829	8.1149e-07	-7.58227e-10	-1.50495	4.9528e-05	-7.58227e-10	-1.5026
89178627	chr5:89178627:A:G	4.99938e-24	-7.58227e-10	-0.730551	1.50046e-06	-7.58227e-10	-0.89029	9.70478e-05	-7.58227e-10	-0.829936
89178905	chr5:89178905:C:T	3.39937e-25	-2.24163	-1.17723	8.46792e-08	-2.39743	-1.36752	7.24202e-06	-2.28846	-1.13678
89178929	chr5:89178929:T:C	2.58565e-24	-7.58227e-10	-1.38989	1.01992e-06	-7.58227e-10	-1.27634	6.02485e-05	-7.58227e-10	-1.30666
89179787	chr5:89179787:G:A	2.59156e-23	-7.58227e-10	0.914978	1.10358e-05	-7.58227e-10	1.10508	0.000747049	-7.58227e-10	1.21099
89180437	chr5:89180437:A:G	5.45458e-25	-2.39076	-0.555239	2.07308e-07	-2.50234	-0.367268	1.26536e-05	-2.50749	-0.359705
89180918	chr5:89180918:C:T	4.48226e-24	-7.58227e-10	-0.839738	1.3603e-06	-7.58227e-10	-0.988355	8.7698e-05	-7.58227e-10	-0.931239
89180947	chr5:89180947:A:G	2.60278e-24	-7.58227e-10	-1.38328	1.02946e-06	-7.58227e-10	-1.26703	6.07694e-05	-7.58227e-10	-1.29805
89181108	chr5:89181108:G:A	3.44392e-24	-7.58227e-10	-1.10325	1.13192e-06	-7.58227e-10	-1.17214	7.11384e-05	-7.58227e-10	-1.14051
89181292	chr5:89181292:A:G	3.70583e-24	-7.58227e-10	-1.02996	1.17434e-06	-7.58227e-10	-1.13536	7.65726e-05	-7.58227e-10	-1.0669
89181435	chr5:89181435:A:G	2.30609e-24	-7.58227e-10	-1.50431	8.1841e-07	-7.58227e-10	-1.49645	4.9592e-05	-7.58227e-10	-1.50131
89181894	chr5:89181894:A:G	4.37128e-24	-7.58227e-10	-0.86481	1.33417e-06	-7.58227e-10	-1.00775	0.000107411	-7.58227e-10	-0.728481
89183301	chr5:89183301:C:T	2.91777e-24	-7.58227e-10	-1.26905	9.55107e-07	-7.58227e-10	-1.34199	6.07457e-05	-7.58227e-10	-1.29844
89183586	chr5:89183586:T:C	2.37811e-24	-7.58227e-10	-1.47356	8.10966e-07	-7.58227e-10	-1.50559	4.95278e-05	-7.58227e-10	-1.50261
89183825	chr5:89183825:T:C	1.66813e-24	-1.82816	-4.83947e-10	1.35891e-06	-0.989375	-4.83947e-10	4.59293e-05	-1.57804	-4.83947e-10
89184147	chr5:89184147:T:C	8.55321e-25	-2.49614	-4.83947e-10	4.09265e-07	-2.18945	-4.83947e-10	1.8144e-05	-2.5068	-4.83947e-10
89184303	chr5:89184303:A:G	2.87551e-24	-7.58227e-10	-1.28364	9.447e-07	-7.58227e-10	-1.35295	5.99616e-05	-7.58227e-10	-1.31144
89184384	chr5:89184384:A:G	3.49697e-24	-7.58227e-10	-1.08797	1.35655e-06	-7.58227e-10	-0.991115	8.38738e-05	-7.58227e-10	-0.975825
89185398	chr5:89185398:G:A	2.57973e-25	-2.50038	-1.19438	1.33416e-07	-2.37852	-0.931823	7.11739e-06	-2.36554	-1.07706
89185759	chr5:89185759:C:G	1.20307e-23	-7.58227e-10	0.147597	1.55794e-06	-7.58227e-10	-0.852698	0.000293737	-7.58227e-10	0.277546
89186519	chr5:89186519:C:G	2.82805e-24	-7.58227e-10	-1.30028	9.55406e-07	-7.58227e-10	-1.34168	5.75191e-05	-7.58227e-10	-1.35302
89186562	chr5:89186562:C:T	2.65394e-24	-7.58227e-10	-1.36382	1.05545e-06	-7.58227e-10	-1.2421	6.22686e-05	-7.58227e-10	-1.27368
89187291	chr5:89187291:T:G	2.32189e-24	-7.58227e-10	-1.49748	8.11625e-07	-7.58227e-10	-1.50478	4.95495e-05	-7.58227e-10	-1.50217
89189231	chr5:89189231:G:A	1.02921e-24	-2.31107	-4.83947e-10	3.2039e-07	-2.43428	-4.83947e-10	2.05912e-05	-2.38027	-4.83947e-10
89189495	chr5:89189495:G:T	2.40399e-24	-7.58227e-10	-1.46274	8.18026e-07	-7.58227e-10	-1.49692	5.03468e-05	-7.58227e-10	-1.4862
89189985	chr5:89189985:A:G	3.05718e-25	-2.20643	-1.31853	1.09657e-07	-2.48777	-1.01869	5.85105e-06	-2.47899	-1.15953
89190006	chr5:89190006:T:C	2.54232e-24	-7.58227e-10	-1.40679	9.95343e-07	-7.58227e-10	-1.30073	5.88749e-05	-7.58227e-10	-1.32972
89190194	chr5:89190194:C:T	2.31064e-24	-7.58227e-10	-1.50234	8.10953e-07	-7.58227e-10	-1.50561	4.94408e-05	-7.58227e-10	-1.50436
89190360	chr5:89190360:C:G	3.30811e-23	-7.58227e-10	1.1591	1.41986e-05	-7.58227e-10	1.35708	0.000966691	-7.58227e-10	1.46874
89193362	chr5:89193362:TATGCTTTTGA:T	1.20515e-23	-7.58227e-10	0.149323	1.55957e-06	-7.58227e-10	-0.851652	0.000294263	-7.58227e-10	0.279335
89193547	chr5:89193547:C:T	2.53577e-24	-7.58227e-10	-1.40937	9.91427e-07	-7.58227e-10	-1.30467	5.86953e-05	-7.58227e-10	-1.33278
89193601	chr5:89193601:T:G	3.91322e-25	-2.23611	-1.04198	1.2063e-07	-2.30748	-1.1036	6.81892e-06	-2.48739	-0.998044
89193929	chr5:89193929:A:G	2.24415e-25	-2.38203	-1.45209	9.26686e-08	-2.19738	-1.47741	4.80799e-06	-2.35583	-1.47903
89194399	chr5:89194399:G:A	2.3275e-24	-7.58227e-10	-1.49507	8.12343e-07	-7.58227e-10	-1.50389	4.96307e-05	-7.58227e-10	-1.50053
89195171	chr5:89195171:T:G	2.32329e-24	-7.58227e-10	-1.49688	8.17943e-07	-7.58227e-10	-1.49702	4.93803e-05	-7.58227e-10	-1.50559
89195224	chr5:89195224:G:A	3.02409e-24	-7.58227e-10	-1.23325	1.14637e-06	-7.58227e-10	-1.15946	6.54584e-05	-7.58227e-10	-1.22372
89195750	chr5:89195750:A:G	3.52629e-24	-7.58227e-10	-1.07962	1.18026e-06	-7.58227e-10	-1.13033	8.88599e-05	-7.58227e-10	-0.918078
89195977	chr5:89195977:A:T	2.48595e-24	-7.58227e-10	-1.42921	9.63367e-07	-7.58227e-10	-1.33338	5.71434e-05	-7.58227e-10	-1.35957
89196550	chr5:89196550:A:G	4.67154e-25	-2.36134	-0.739621	1.67607e-07	-2.50708	-0.575118	1.0279e-05	-2.50719	-0.567846
89197061	chr5:89197061:C:A	2.32664e-24	-1.49544	-4.83947e-10	1.70575e-06	-0.762058	-4.83947e-10	5.98412e-05	-1.31344	-4.83947e-10
89197559	chr5:89197559:A:G	3.06288e-24	-7.58227e-10	-1.22051	1.0267e-06	-7.58227e-10	-1.26971	6.16746e-05	-7.58227e-10	-1.28327
89198825	chr5:89198825:C:T	4.56683e-24	-7.58227e-10	-0.821047	1.50928e-06	-7.58227e-10	-0.884428	0.00011353	-7.58227e-10	-0.673073
89199433	chr5:89199433:T:G	2.75825e-24	-7.58227e-10	-1.32527	1.10906e-06	-7.58227e-10	-1.19255	6.53516e-05	-7.58227e-10	-1.22536
89199440	chr5:89199440:C:T	1.13871e-23	-7.58227e-10	0.092616	4.86977e-06	-7.58227e-10	0.286985	0.000308161	-7.58227e-10	0.325482
89200253	chr5:89200253:A:G	2.96631e-25	-2.19651	-1.35862	1.02817e-07	-2.48487	-1.08599	5.5545e-06	-2.47613	-1.2144
89200565	chr5:89200565:T:A	2.67439e-24	-7.58227e-10	-1.35614	1.02232e-06	-7.58227e-10	-1.27398	6.02189e-05	-7.58227e-10	-1.30715
89201016	chr5:89201016:A:G	2.86318e-24	-7.58227e-10	-1.28793	1.11718e-06	-7.58227e-10	-1.18525	6.54451e-05	-7.58227e-10	-1.22393
89201598	chr5:89201598:T:A	3.97067e-25	-2.23764	-1.02588	1.56556e-07	-2.49483	-0.655576	8.90388e-06	-2.48598	-0.732673
89201782	chr5:89201782:C:G	2.71358e-24	-7.58227e-10	-1.3416	9.05114e-07	-7.58227e-10	-1.39576	6.36109e-05	-7.58227e-10	-1.25235
89202227	chr5:89202227:T:C	2.95604e-24	-7.58227e-10	-1.25602	9.65471e-07	-7.58227e-10	-1.3312	6.1505e-05	-7.58227e-10	-1.28602
89203364	chr5:89203364:T:C	2.66344e-25	-2.26344	-1.39939	9.20189e-08	-2.49917	-1.18265	5.10268e-06	-2.49142	-1.28396
89203554	chr5:89203554:C:T	1.50265e-23	-7.58227e-10	0.369951	1.80898e-06	-7.58227e-10	-0.703296	0.000369356	-7.58227e-10	0.506623
89203612	chr5:89203612:C:G	6.2506e-24	-7.58227e-10	-0.507188	1.71087e-06	-7.58227e-10	-0.759061	0.00013845	-7.58227e-10	-0.474628
89204138	chr5:89204138:T:A	2.64961e-24	-7.58227e-10	-1.36545	1.01754e-06	-7.58227e-10	-1.27867	5.97045e-05	-7.58227e-10	-1.31573
89204149	chr5:89204149:C:T	8.66957e-25	-2.48263	-4.83947e-10	2.99126e-07	-2.50295	-4.83947e-10	1.84696e-05	-2.48901	-4.83947e-10
89206396	chr5:89206396:G:A	3.00212e-24	-7.58227e-10	-1.24055	9.79418e-07	-7.58227e-10	-1.31686	6.24301e-05	-7.58227e-10	-1.27109
89206693	chr5:89206693:C:T	2.52334e-24	-7.58227e-10	-1.41428	9.86497e-07	-7.58227e-10	-1.30966	5.8377e-05	-7.58227e-10	-1.33822
89207342	chr5:89207342:TA:T	3.32607e-24	-7.58227e-10	-1.13807	1.05643e-06	-7.58227e-10	-1.24117	8.08102e-05	-7.58227e-10	-1.01304
89207684	chr5:89207684:C:T	2.09396e-25	-2.50709	-1.3963	8.35789e-08	-2.36383	-1.4142	4.94644e-06	-2.41063	-1.39584
89208896	chr5:89208896:A:G	2.50133e-24	-7.58227e-10	-1.42304	9.73935e-07	-7.58227e-10	-1.32247	5.76763e-05	-7.58227e-10	-1.35029
89209219	chr5:89209219:G:A	1.21394e-24	-2.146	-4.83947e-10	3.1261e-07	-2.45886	-4.83947e-10	2.05356e-05	-2.38298	-4.83947e-10
89209877	chr5:89209877:T:TC	3.0465e-24	-7.58227e-10	-1.22587	9.94857e-07	-7.58227e-10	-1.30122	7.55115e-05	-7.58227e-10	-1.08085
89210121	chr5:89210121:A:C	2.41085e-24	-7.58227e-10	-1.45989	8.70248e-07	-7.58227e-10	-1.43504	5.24702e-05	-7.58227e-10	-1.44489
89210552	chr5:89210552:G:A	2.61969e-25	-2.25228	-1.42712	8.67825e-08	-2.50286	-1.23755	4.87456e-06	-2.49603	-1.32508
89211067	chr5:89211067:A:G	3.28781e-24	-7.58227e-10	-1.14964	1.06259e-06	-7.58227e-10	-1.23535	7.68828e-05	-7.58227e-10	-1.06286
89211857	chr5:89211857:G:A	6.89059e-24	-7.58227e-10	-0.409708	2.71506e-06	-7.58227e-10	-0.297247	0.000175655	-7.58227e-10	-0.23662
89211887	chr5:89211887:C:T	3.31e-24	-7.58227e-10	-1.14292	1.42016e-06	-7.58227e-10	-0.945291	8.20514e-05	-7.58227e-10	-0.997793
89212052	chr5:89212052:A:T	9.79969e-24	-7.58227e-10	-0.0575145	4.17357e-06	-7.58227e-10	0.13271	0.000262009	-7.58227e-10	0.163241
89212053	chr5:89212053:C:A	9.79969e-24	-7.58227e-10	-0.0575145	4.17357e-06	-7.58227e-10	0.13271	0.000262009	-7.58227e-10	0.163241
89212761	chr5:89212761:G:A	5.53532e-23	-7.58227e-10	1.67387	2.27268e-05	-7.58227e-10	1.82748	0.00165581	-7.58227e-10	2.0069
89212992	chr5:89212992:T:C	4.43502e-24	-7.58227e-10	-0.850334	1.35608e-06	-7.58227e-10	-0.99146	0.00010903	-7.58227e-10	-0.713518
89214113	chr5:89214113:A:G	5.16738e-24	-7.58227e-10	-0.6975	1.54784e-06	-7.58227e-10	-0.859199	0.000100009	-7.58227e-10	-0.79988
89214231	chr5:89214231:A:T	9.50838e-25	-2.39028	-4.83947e-10	3.34148e-07	-2.39223	-4.83947e-10	2.29592e-05	-2.27142	-4.83947e-10
89214560	chr5:89214560:TA:T	1.92323e-25	-2.48554	-1.50291	7.0778e-08	-2.43876	-1.50551	4.19124e-06	-2.46655	-1.50559
89215384	chr5:89215384:A:G	2.6506e-24	-7.58227e-10	-1.36508	8.83938e-07	-7.58227e-10	-1.41943	5.55846e-05	-7.58227e-10	-1.38723
89215513	chr5:89215513:T:A	2.01697e-23	-7.58227e-10	0.664315	5.79603e-06	-7.58227e-10	0.461111	0.0004171	-7.58227e-10	0.628188
89215880	chr5:89215880:A:G	1.12008e-24	-2.22647	-4.83947e-10	3.78144e-07	-2.26854	-4.83947e-10	2.10597e-05	-2.35778	-4.83947e-10
89216201	chr5:89216201:C:A	9.79969e-24	-7.58227e-10	-0.0575145	4.17357e-06	-7.58227e-10	0.13271	0.000262009	-7.58227e-10	0.163241
89216552	chr5:89216552:G:A	1.53095e-24	-1.91398	-4.83947e-10	1.19898e-06	-1.11459	-4.83947e-10	4.0601e-05	-1.70135	-4.83947e-10
89218180	chr5:89218180:C:T	3.04292e-24	-7.58227e-10	-1.22705	9.81021e-07	-7.58227e-10	-1.31522	7.26121e-05	-7.58227e-10	-1.12001
89218493	chr5:89218493:G:A	3.18312e-24	-7.58227e-10	-1.182	1.05363e-06	-7.58227e-10	-1.24382	6.597e-05	-7.58227e-10	-1.21594
89219006	chr5:89219006:A:G	2.83751e-25	-2.45785	-1.14167	1.09663e-07	-2.46027	-1.04614	6.64413e-06	-2.48262	-1.02879
89220001	chr5:89220001:G:T	5.34036e-24	-7.58227e-10	-0.664572	1.52356e-06	-7.58227e-10	-0.87501	0.000124974	-7.58227e-10	-0.577037
89220101	chr5:89220101:G:A	2.33705e-24	-7.58227e-10	-1.49098	8.10954e-07	-7.58227e-10	-1.50561	4.95024e-05	-7.58227e-10	-1.50312
89220195	chr5:89220195:A:G	3.31591e-24	-7.58227e-10	-1.14113	1.42307e-06	-7.58227e-10	-0.943242	8.22268e-05	-7.58227e-10	-0.995658
89220683	chr5:89220683:G:A	3.18063e-24	-7.58227e-10	-1.18279	1.22363e-06	-7.58227e-10	-1.09424	7.26311e-05	-7.58227e-10	-1.11975
89220769	chr5:89220769:T:C	3.10146e-24	-7.58227e-10	-1.20799	9.96634e-07	-7.58227e-10	-1.29943	7.4254e-05	-7.58227e-10	-1.09765
89222584	chr5:89222584:C:T	3.10296e-24	-7.58227e-10	-1.20751	1.01167e-06	-7.58227e-10	-1.28446	7.15547e-05	-7.58227e-10	-1.13468
89222978	chr5:89222978:C:T	3.34755e-24	-7.58227e-10	-1.13164	1.44009e-06	-7.58227e-10	-0.931359	8.31478e-05	-7.58227e-10	-0.984519
89223112	chr5:89223112:C:T	2.79239e-24	-7.58227e-10	-1.31297	8.8641e-07	-7.58227e-10	-1.41664	5.57714e-05	-7.58227e-10	-1.38388
89223562	chr5:89223562:T:A	3.65692e-25	-2.45959	-0.886236	1.26526e-07	-2.31023	-1.05314	8.05902e-06	-2.37539	-0.942953
89223702	chr5:89223702:A:T	3.10818e-24	-7.58227e-10	-1.20583	9.98485e-07	-7.58227e-10	-1.29758	7.44426e-05	-7.58227e-10	-1.09511
89224303	chr5:89224303:G:T	2.72222e-25	-2.32642	-1.31458	1.02503e-07	-2.50767	-1.06625	5.55529e-06	-2.50697	-1.18342
89224637	chr5:89224637:T:C	2.9507e-24	-7.58227e-10	-1.25782	9.93015e-07	-7.58227e-10	-1.30307	5.96913e-05	-7.58227e-10	-1.31595
89225104	chr5:89225104:A:G	1.53975e-24	-1.90825	-4.83947e-10	1.06655e-06	-1.23163	-4.83947e-10	9.28408e-05	-0.874253	-4.83947e-10
89225527	chr5:89225527:T:C	2.69376e-24	-7.58227e-10	-1.34893	1.02638e-06	-7.58227e-10	-1.27002	6.03109e-05	-7.58227e-10	-1.30563
89226429	chr5:89226429:A:G	3.05236e-24	-7.58227e-10	-1.22395	1.01465e-06	-7.58227e-10	-1.28151	6.33938e-05	-7.58227e-10	-1.25577
89226792	chr5:89226792:G:A	4.5971e-24	-7.58227e-10	-0.814439	1.4e-06	-7.58227e-10	-0.959587	0.000113463	-7.58227e-10	-0.673659
89226833	chr5:89226833:T:A	2.51774e-24	-7.58227e-10	-1.4165	9.59832e-07	-7.58227e-10	-1.33706	5.63584e-05	-7.58227e-10	-1.37341
89227356	chr5:89227356:T:C	1.94554e-25	-2.47366	-1.50325	6.94943e-08	-2.45714	-1.50543	4.134e-06	-2.48034	-1.50555
89227517	chr5:89227517:A:G	1.33947e-22	-7.58227e-10	2.55758	3.83962e-05	-7.58227e-10	2.3519	0.003228	-7.58227e-10	2.67448
89228249	chr5:89228249:T:G	4.44609e-24	-7.58227e-10	-0.847841	1.3592e-06	-7.58227e-10	-0.989167	0.000109376	-7.58227e-10	-0.710347
89229142	chr5:89229142:C:T	2.99629e-24	-7.58227e-10	-1.24249	1.25829e-06	-7.58227e-10	-1.06631	7.29007e-05	-7.58227e-10	-1.11604
89229919	chr5:89229919:G:A	2.92105e-25	-2.43666	-1.13385	1.08825e-07	-2.47777	-1.0363	6.62253e-06	-2.49487	-1.01979
89230116	chr5:89230116:G:A	2.60113e-24	-7.58227e-10	-1.38392	8.26586e-07	-7.58227e-10	-1.48651	5.31236e-05	-7.58227e-10	-1.43252
89230152	chr5:89230152:G:T	3.09318e-24	-7.58227e-10	-1.21067	9.94412e-07	-7.58227e-10	-1.30167	7.40224e-05	-7.58227e-10	-1.10077
89230414	chr5:89230414:C:T	3.28711e-25	-2.45014	-1.0023	1.17213e-07	-2.29105	-1.14878	7.32526e-06	-2.35973	-1.05408
89230748	chr5:89230748:T:C	2.04081e-25	-2.50027	-1.42883	7.814e-08	-2.4011	-1.44421	4.63744e-06	-2.44242	-1.42855
89231214	chr5:89231214:C:T	2.71e-24	-7.58227e-10	-1.34292	1.03404e-06	-7.58227e-10	-1.26258	5.35253e-05	-7.58227e-10	-1.42498
89231595	chr5:89231595:G:A	2.30635e-24	-7.58227e-10	-1.5042	8.16335e-07	-7.58227e-10	-1.49899	4.96231e-05	-7.58227e-10	-1.50068
89231613	chr5:89231613:G:A	3.09222e-24	-7.58227e-10	-1.21098	9.94262e-07	-7.58227e-10	-1.30182	7.39956e-05	-7.58227e-10	-1.10113
89232172	chr5:89232172:A:G	2.60959e-25	-2.34411	-1.33915	7.48085e-08	-2.48732	-1.40157	4.77785e-06	-2.50201	-1.33914
89232833	chr5:89232833:G:T	1.12666e-24	-2.2206	-4.83947e-10	3.80274e-07	-2.26292	-4.83947e-10	2.115e-05	-2.3535	-4.83947e-10
89234332	chr5:89234332:A:G	3.5698e-24	-7.58227e-10	-1.06735	1.56598e-06	-7.58227e-10	-0.847547	8.95377e-05	-7.58227e-10	-0.910479
89234502	chr5:89234502:ATTAAC:A	9.28744e-24	-7.58227e-10	-0.111203	3.94505e-06	-7.58227e-10	0.076399	0.000247065	-7.58227e-10	0.104514
89236125	chr5:89236125:C:T	4.21883e-24	-7.58227e-10	-0.900307	1.92564e-06	-7.58227e-10	-0.640801	0.000108605	-7.58227e-10	-0.717423
89236804	chr5:89236804:G:C	4.1505e-24	-7.58227e-10	-0.916637	1.30307e-06	-7.58227e-10	-1.03134	8.5386e-05	-7.58227e-10	-0.957957
89236939	chr5:89236939:A:T	3.04948e-24	-7.58227e-10	-1.2249	9.82756e-07	-7.58227e-10	-1.31346	7.30299e-05	-7.58227e-10	-1.11427
89237431	chr5:89237431:A:T	3.32269e-24	-7.58227e-10	-1.13909	1.01676e-06	-7.58227e-10	-1.27944	6.41324e-05	-7.58227e-10	-1.24419
89237446	chr5:89237446:T:C	4.44458e-23	-7.58227e-10	1.45441	1.8198e-05	-7.58227e-10	1.60525	0.00132066	-7.58227e-10	1.78075
89238200	chr5:89238200:G:A	5.98246e-23	-7.58227e-10	1.75155	2.46627e-05	-7.58227e-10	1.90923	0.00180588	-7.58227e-10	2.09366
89238201	chr5:89238201:G:A	3.1795e-24	-7.58227e-10	-1.18314	1.05254e-06	-7.58227e-10	-1.24486	6.58976e-05	-7.58227e-10	-1.21704
89238263	chr5:89238263:G:A	2.69273e-24	-7.58227e-10	-1.34931	8.64756e-07	-7.58227e-10	-1.44137	5.42401e-05	-7.58227e-10	-1.41172
89238614	chr5:89238614:T:G	1.1607e-24	-2.19084	-4.83947e-10	4.13107e-07	-2.18011	-4.83947e-10	2.28155e-05	-2.2777	-4.83947e-10
89238638	chr5:89238638:A:G	4.12733e-24	-7.58227e-10	-0.922235	1.87605e-06	-7.58227e-10	-0.666895	0.000105928	-7.58227e-10	-0.742384
89238911	chr5:89238911:T:G	4.1931e-24	-7.58227e-10	-0.906425	1.91192e-06	-7.58227e-10	-0.647956	0.000107857	-7.58227e-10	-0.724335
89239115	chr5:89239115:G:C	4.39115e-24	-7.58227e-10	-0.860275	2.02014e-06	-7.58227e-10	-0.592893	0.000113677	-7.58227e-10	-0.671781
89239216	chr5:89239216:T:C	3.15751e-23	-7.58227e-10	1.1125	6.64625e-06	-7.58227e-10	0.59799	0.00123736	-7.58227e-10	1.7156
89239577	chr5:89239577:G:A	5.53713e-24	-7.58227e-10	-0.62839	2.15475e-06	-7.58227e-10	-0.528387	0.000138601	-7.58227e-10	-0.47354
89239952	chr5:89239952:T:C	4.20443e-24	-7.58227e-10	-0.903727	1.91815e-06	-7.58227e-10	-0.644698	0.000108186	-7.58227e-10	-0.721286
89240606	chr5:89240606:A:G	3.08302e-24	-7.58227e-10	-1.21396	9.91639e-07	-7.58227e-10	-1.30446	7.39862e-05	-7.58227e-10	-1.10126
89240754	chr5:89240754:G:A	2.73925e-24	-7.58227e-10	-1.33218	9.07946e-07	-7.58227e-10	-1.39263	5.73088e-05	-7.58227e-10	-1.35668
89240764	chr5:89240764:T:G	3.05238e-24	-7.58227e-10	-1.22394	1.02469e-06	-7.58227e-10	-1.27167	6.15274e-05	-7.58227e-10	-1.28566
89240864	chr5:89240864:C:T	9.56432e-24	-7.58227e-10	-0.0818254	4.07461e-06	-7.58227e-10	0.108714	0.000254935	-7.58227e-10	0.135871
89241237	chr5:89241237:G:A	4.16234e-24	-7.58227e-10	-0.913789	1.89511e-06	-7.58227e-10	-0.656784	0.000106947	-7.58227e-10	-0.732804
89241253	chr5:89241253:A:T	4.17445e-24	-7.58227e-10	-0.910883	1.90142e-06	-7.58227e-10	-0.653463	0.000107299	-7.58227e-10	-0.729516
89241309	chr5:89241309:C:T	2.48053e-24	-7.58227e-10	-1.43139	8.50094e-07	-7.58227e-10	-1.45847	5.25423e-05	-7.58227e-10	-1.44352
89241446	chr5:89241446:C:CTTTAT	2.53598e-25	-2.28946	-1.42241	8.82745e-08	-2.50674	-1.21662	4.90684e-06	-2.50297	-1.31154
89241696	chr5:89241696:T:G	9.13997e-25	-2.42979	-4.83947e-10	3.05817e-07	-2.48083	-4.83947e-10	1.81266e-05	-2.50776	-4.83947e-10
89242773	chr5:89242773:A:G	1.32498e-24	-2.05847	-4.83947e-10	9.60559e-07	-1.3363	-4.83947e-10	3.43631e-05	-1.86816	-4.83947e-10
89242859	chr5:89242859:C:T	4.28806e-24	-7.58227e-10	-0.884032	1.96373e-06	-7.58227e-10	-0.621218	0.000110641	-7.58227e-10	-0.698851
89242887	chr5:89242887:T:G	4.19357e-24	-7.58227e-10	-0.906312	1.91228e-06	-7.58227e-10	-0.647767	0.000107862	-7.58227e-10	-0.724289
89242902	chr5:89242902:G:A	3.05063e-24	-7.58227e-10	-1.22452	1.02415e-06	-7.58227e-10	-1.2722	6.14961e-05	-7.58227e-10	-1.28616
89242907	chr5:89242907:G:C	3.1652e-24	-7.58227e-10	-1.18765	1.02828e-06	-7.58227e-10	-1.26817	7.36403e-05	-7.58227e-10	-1.10595
89242992	chr5:89242992:C:T	1.28402e-24	-2.08987	-4.83947e-10	9.07302e-07	-1.39334	-4.83947e-10	3.29738e-05	-1.90943	-4.83947e-10
89243224	chr5:89243224:G:A	2.32345e-24	-7.58227e-10	-1.49681	8.18184e-07	-7.58227e-10	-1.49673	4.93804e-05	-7.58227e-10	-1.50559
89243286	chr5:89243286:T:C	3.1454e-25	-2.3826	-1.11391	1.09637e-07	-2.50079	-1.00585	6.76183e-06	-2.50709	-0.986759
89243288	chr5:89243288:A:G	4.33316e-24	-7.58227e-10	-0.873567	1.98822e-06	-7.58227e-10	-0.608822	0.000111975	-7.58227e-10	-0.686865
89243308	chr5:89243308:T:C	1.81342e-23	-7.58227e-10	0.557932	2.06186e-06	-7.58227e-10	-0.572451	0.000448396	-7.58227e-10	0.700538
89243937	chr5:89243937:A:G	4.51616e-24	-7.58227e-10	-0.832203	2.09597e-06	-7.58227e-10	-0.556045	0.000117401	-7.58227e-10	-0.639547
89244460	chr5:89244460:G:A	4.28568e-24	-7.58227e-10	-0.884586	1.96254e-06	-7.58227e-10	-0.621824	0.000110569	-7.58227e-10	-0.699495
89244527	chr5:89244527:C:T	5.14289e-24	-7.58227e-10	-0.70225	1.90669e-06	-7.58227e-10	-0.650694	0.000116487	-7.58227e-10	-0.647361
89244607	chr5:89244607:A:G	3.35224e-24	-7.58227e-10	-1.13024	1.07898e-06	-7.58227e-10	-1.22005	6.92881e-05	-7.58227e-10	-1.16687
89244755	chr5:89244755:A:C	5.90243e-24	-7.58227e-10	-0.564501	1.74991e-06	-7.58227e-10	-0.736497	0.000113442	-7.58227e-10	-0.673846
89245258	chr5:89245258:A:G	4.27258e-24	-7.58227e-10	-0.887647	1.95524e-06	-7.58227e-10	-0.625547	0.000110193	-7.58227e-10	-0.70291
89245992	chr5:89245992:T:C	4.83266e-24	-7.58227e-10	-0.764468	1.78793e-06	-7.58227e-10	-0.715003	0.000109227	-7.58227e-10	-0.711714
89246284	chr5:89246284:G:A	5.87267e-24	-0.569556	-4.83947e-10	1.61265e-06	-0.818183	-4.83947e-10	9.57536e-05	-0.843361	-4.83947e-10
89246385	chr5:89246385:G:A	2.60442e-24	-7.58227e-10	-1.38265	9.84372e-07	-7.58227e-10	-1.31181	5.8042e-05	-7.58227e-10	-1.34397
89246632	chr5:89246632:G:C	2.73006e-25	-2.23421	-1.40392	9.06614e-08	-2.50009	-1.1966	5.06391e-06	-2.49168	-1.29132
89246693	chr5:89246693:T:C	4.13337e-24	-7.58227e-10	-0.920771	1.87923e-06	-7.58227e-10	-0.665201	0.000106107	-7.58227e-10	-0.740691
89247034	chr5:89247034:G:T	4.49333e-23	-7.58227e-10	1.46531	1.8402e-05	-7.58227e-10	1.6164	0.00133593	-7.58227e-10	1.79224
89247075	chr5:89247075:A:G	9.2114e-25	-2.42201	-4.83947e-10	3.54744e-07	-2.33242	-4.83947e-10	2.18482e-05	-2.32102	-4.83947e-10
89247279	chr5:89247279:T:C	4.35718e-24	-7.58227e-10	-0.868041	2.00056e-06	-7.58227e-10	-0.602636	0.000112625	-7.58227e-10	-0.681073
89247631	chr5:89247631:A:G	4.21739e-24	-7.58227e-10	-0.90065	1.92552e-06	-7.58227e-10	-0.640864	0.000108581	-7.58227e-10	-0.717646
89248084	chr5:89248084:C:T	3.31165e-24	-7.58227e-10	-1.14242	1.24531e-06	-7.58227e-10	-1.07668	6.89682e-05	-7.58227e-10	-1.17149
89248232	chr5:89248232:G:T	3.07745e-24	-7.58227e-10	-1.21577	1.04415e-06	-7.58227e-10	-1.25285	7.55384e-05	-7.58227e-10	-1.0805
89248544	chr5:89248544:G:A	4.84058e-24	-7.58227e-10	-0.762831	2.25014e-06	-7.58227e-10	-0.485069	0.000126698	-7.58227e-10	-0.563335
89248820	chr5:89248820:T:C	8.40271e-24	-7.58227e-10	-0.211311	2.22346e-06	-7.58227e-10	-0.496996	0.000187389	-7.58227e-10	-0.171951
89249126	chr5:89249126:T:C	3.05783e-24	-7.58227e-10	-1.22216	1.21583e-06	-7.58227e-10	-1.10063	7.06278e-05	-7.58227e-10	-1.14772
89249222	chr5:89249222:A:T	4.27397e-24	-7.58227e-10	-0.887323	1.95603e-06	-7.58227e-10	-0.625145	0.000110227	-7.58227e-10	-0.702601
89249745	chr5:89249745:T:G	4.27797e-24	-7.58227e-10	-0.886387	1.95822e-06	-7.58227e-10	-0.624028	0.000110344	-7.58227e-10	-0.701535
89249976	chr5:89249976:A:G	4.38799e-24	-7.58227e-10	-0.860994	1.36804e-06	-7.58227e-10	-0.982686	9.00856e-05	-7.58227e-10	-0.904379
89250423	chr5:89250423:G:A	2.33709e-24	-7.58227e-10	-1.49096	8.22834e-07	-7.58227e-10	-1.49106	4.94065e-05	-7.58227e-10	-1.50506
89251061	chr5:89251061:C:T	2.44652e-25	-2.37914	-1.36864	8.83216e-08	-2.25316	-1.46967	5.92957e-06	-2.20305	-1.42214
89251079	chr5:89251079:G:C	2.30529e-24	-7.58227e-10	-1.50466	8.15288e-07	-7.58227e-10	-1.50028	4.9579e-05	-7.58227e-10	-1.50157
89251101	chr5:89251101:C:G	2.59693e-24	-7.58227e-10	-1.38553	8.8255e-07	-7.58227e-10	-1.421	5.45724e-05	-7.58227e-10	-1.40561
89251114	chr5:89251114:C:G	4.0212e-24	-7.58227e-10	-0.948284	1.81751e-06	-7.58227e-10	-0.698593	0.000102747	-7.58227e-10	-0.772872
89251364	chr5:89251364:T:C	3.05062e-24	-7.58227e-10	-1.22452	9.8311e-07	-7.58227e-10	-1.3131	7.30622e-05	-7.58227e-10	-1.11383
89251428	chr5:89251428:C:A	2.48917e-24	-7.58227e-10	-1.42792	8.52434e-07	-7.58227e-10	-1.45572	5.27093e-05	-7.58227e-10	-1.44035
89251907	chr5:89251907:G:A	6.96891e-24	-7.58227e-10	-0.398406	1.88682e-06	-7.58227e-10	-0.661171	0.000154221	-7.58227e-10	-0.366752
89251915	chr5:89251915:T:G	1.09493e-24	-2.24918	-4.83947e-10	5.80098e-07	-1.84062	-4.83947e-10	2.96408e-05	-2.01599	-4.83947e-10
89252765	chr5:89252765:C:T	3.1029e-25	-2.38148	-1.12864	1.0778e-07	-2.50091	-1.02281	6.64132e-06	-2.50707	-1.00476
89252768	chr5:89252768:T:C	4.13544e-24	-7.58227e-10	-0.920272	1.87934e-06	-7.58227e-10	-0.665143	0.000106117	-7.58227e-10	-0.740593
89253424	chr5:89253424:G:A	4.13239e-24	-7.58227e-10	-0.921011	1.87773e-06	-7.58227e-10	-0.665996	0.000106026	-7.58227e-10	-0.741456
89254213	chr5:89254213:T:C	2.81929e-25	-2.20831	-1.39765	9.20718e-08	-2.49488	-1.18637	5.14233e-06	-2.48447	-1.28316
89254766	chr5:89254766:G:A	5.08023e-24	-7.58227e-10	-0.714509	1.52863e-06	-7.58227e-10	-0.871693	0.000127088	-7.58227e-10	-0.560263
89256011	chr5:89256011:G:A	2.93596e-24	-7.58227e-10	-1.26283	9.89319e-07	-7.58227e-10	-1.3068	5.94568e-05	-7.58227e-10	-1.31989
89256019	chr5:89256019:A:G	2.50253e-25	-2.21984	-1.50531	8.21691e-08	-2.40338	-1.39166	4.22453e-06	-2.4791	-1.48513
89256597	chr5:89256597:T:C	2.5577e-25	-2.4797	-1.22364	8.9009e-08	-2.47947	-1.23561	5.57013e-06	-2.49356	-1.19417
89256659	chr5:89256659:G:C	2.55458e-25	-2.48111	-1.22345	8.88738e-08	-2.48117	-1.23542	5.57871e-06	-2.49221	-1.19397
89256715	chr5:89256715:G:A	7.63499e-25	-1.31975	-1.28996	1.74562e-07	-2.12917	-0.912366	5.43356e-06	-2.38672	-1.32582
89257365	chr5:89257365:CA:C	2.31405e-24	-7.58227e-10	-1.50086	8.18831e-07	-7.58227e-10	-1.49594	4.99013e-05	-7.58227e-10	-1.49509
89257871	chr5:89257871:C:T	1.09608e-24	-2.24813	-4.83947e-10	3.70844e-07	-2.28804	-4.83947e-10	2.07463e-05	-2.37277	-4.83947e-10
89258685	chr5:89258685:C:T	2.41214e-25	-2.40903	-1.35291	1.20055e-07	-2.50609	-0.909776	4.58824e-06	-2.47375	-1.40789
89258727	chr5:89258727:A:G	3.59594e-24	-7.58227e-10	-1.06006	1.31137e-06	-7.58227e-10	-1.02499	8.05591e-05	-7.58227e-10	-1.01615
89258916	chr5:89258916:A:G	2.39529e-25	-2.2639	-1.50504	7.29243e-08	-2.50418	-1.41022	4.14059e-06	-2.49974	-1.48456
89259394	chr5:89259394:T:C	3.02211e-24	-7.58227e-10	-1.23391	9.75477e-07	-7.58227e-10	-1.32089	7.22563e-05	-7.58227e-10	-1.12492
89259775	chr5:89259775:TA:T	3.47983e-24	-7.58227e-10	-1.09288	1.2899e-06	-7.58227e-10	-1.0415	6.82212e-05	-7.58227e-10	-1.18238
89260290	chr5:89260290:C:T	2.64909e-25	-2.38892	-1.27931	9.02693e-08	-2.49929	-1.20173	5.53023e-06	-2.50661	-1.1883
89260352	chr5:89260352:A:G	2.90924e-24	-7.58227e-10	-1.27197	9.41249e-07	-7.58227e-10	-1.35661	6.92211e-05	-7.58227e-10	-1.16783
89260402	chr5:89260402:A:G	4.26515e-24	-7.58227e-10	-0.889388	1.41406e-06	-7.58227e-10	-0.949595	0.000105147	-7.58227e-10	-0.749784
89261017	chr5:89261017:G:A	2.62023e-24	-7.58227e-10	-1.37661	1.07699e-06	-7.58227e-10	-1.22189	6.15878e-05	-7.58227e-10	-1.28467
89261354	chr5:89261354:A:G	3.59529e-24	-7.58227e-10	-1.06024	1.3111e-06	-7.58227e-10	-1.0252	8.05464e-05	-7.58227e-10	-1.01631
89261511	chr5:89261511:T:C	3.09617e-25	-2.18819	-1.32409	1.04547e-07	-2.48763	-1.06655	5.7413e-06	-2.47472	-1.18274
89261519	chr5:89261519:T:G	2.58334e-24	-7.58227e-10	-1.39078	8.66319e-07	-7.58227e-10	-1.43956	5.43391e-05	-7.58227e-10	-1.40989
89263419	chr5:89263419:T:A	3.51084e-24	-7.58227e-10	-1.08401	1.29403e-06	-7.58227e-10	-1.0383	7.84829e-05	-7.58227e-10	-1.04226
89264207	chr5:89264207:A:G	2.32177e-24	-7.58227e-10	-1.49753	8.17508e-07	-7.58227e-10	-1.49756	4.93829e-05	-7.58227e-10	-1.50554
89265284	chr5:89265284:G:A	5.8953e-24	-7.58227e-10	-0.56571	2.29956e-06	-7.58227e-10	-0.463344	0.000148351	-7.58227e-10	-0.405557
89265865	chr5:89265865:T:C	3.05783e-24	-7.58227e-10	-1.22216	9.85037e-07	-7.58227e-10	-1.31114	7.32671e-05	-7.58227e-10	-1.11103
89266366	chr5:89266366:C:T	2.48132e-24	-7.58227e-10	-1.43108	8.50298e-07	-7.58227e-10	-1.45823	5.25575e-05	-7.58227e-10	-1.44323
89266574	chr5:89266574:A:G	8.4556e-25	-2.50762	-4.83947e-10	4.72607e-07	-2.04555	-4.83947e-10	1.85951e-05	-2.48224	-4.83947e-10
89266628	chr5:89266628:G:T	2.12049e-25	-2.50624	-1.38456	8.40427e-08	-2.36831	-1.40418	4.98024e-06	-2.41564	-1.38402
89266631	chr5:89266631:C:T	2.38527e-25	-2.4476	-1.32553	8.82725e-08	-2.46803	-1.25536	5.32832e-06	-2.48816	-1.24395
89266774	chr5:89266774:A:G	2.33142e-25	-2.2905	-1.50547	7.21373e-08	-2.50708	-1.41817	4.10743e-06	-2.50439	-1.48795
89267346	chr5:89267346:G:A	2.45236e-24	-7.58227e-10	-1.44281	8.42464e-07	-7.58227e-10	-1.46749	5.19984e-05	-7.58227e-10	-1.45393
89267791	chr5:89267791:C:T	2.37188e-25	-2.49724	-1.28153	8.14196e-08	-2.35027	-1.45394	5.05849e-06	-2.44484	-1.33923
89268462	chr5:89268462:A:G	2.6164e-24	-7.58227e-10	-1.37807	1.07467e-06	-7.58227e-10	-1.22405	6.14704e-05	-7.58227e-10	-1.28658
89268574	chr5:89268574:T:C	2.42529e-25	-2.32647	-1.43003	7.03594e-08	-2.48031	-1.46989	4.37834e-06	-2.49821	-1.43026
89268808	chr5:89268808:C:T	2.44501e-24	-7.58227e-10	-1.44582	8.40747e-07	-7.58227e-10	-1.46953	5.18541e-05	-7.58227e-10	-1.45671
89269082	chr5:89269082:A:T	8.89354e-24	-7.58227e-10	-0.15454	3.43633e-06	-7.58227e-10	-0.0616567	0.000227631	-7.58227e-10	0.0225889
89269380	chr5:89269380:A:T	2.38122e-25	-2.26961	-1.50523	7.26964e-08	-2.5045	-1.41302	4.13345e-06	-2.50018	-1.48584
89269775	chr5:89269775:C:T	2.71138e-24	-7.58227e-10	-1.34241	8.93153e-07	-7.58227e-10	-1.40906	6.13025e-05	-7.58227e-10	-1.28932
89270517	chr5:89270517:G:C	3.16591e-24	-7.58227e-10	-1.18743	1.00074e-06	-7.58227e-10	-1.29532	6.96571e-05	-7.58227e-10	-1.16155
89270588	chr5:89270588:C:A	2.30539e-24	-7.58227e-10	-1.50462	8.15369e-07	-7.58227e-10	-1.50018	4.95832e-05	-7.58227e-10	-1.50149
89270655	chr5:89270655:C:A	2.33313e-24	-7.58227e-10	-1.49266	8.66383e-07	-7.58227e-10	-1.43949	5.15845e-05	-7.58227e-10	-1.46192
89271584	chr5:89271584:G:A	8.45942e-25	-2.50717	-4.83947e-10	3.01845e-07	-2.4939	-4.83947e-10	1.89187e-05	-2.46499	-4.83947e-10
89271694	chr5:89271694:A:G	4.77728e-23	-7.58227e-10	1.52659	1.95199e-05	-7.58227e-10	1.67537	0.00142369	-7.58227e-10	1.85587
89272961	chr5:89272961:A:G	7.71675e-24	-7.58227e-10	-0.296472	2.96094e-06	-7.58227e-10	-0.210556	0.000203402	-7.58227e-10	-0.0899549
89272972	chr5:89272972:A:G	2.37063e-24	-7.58227e-10	-1.47671	9.29694e-07	-7.58227e-10	-1.36896	5.32375e-05	-7.58227e-10	-1.43038
89272981	chr5:89272981:T:A	2.90834e-24	-7.58227e-10	-1.27228	9.45667e-07	-7.58227e-10	-1.35193	6.9041e-05	-7.58227e-10	-1.17044
89273001	chr5:89273001:A:T	2.31894e-24	-7.58227e-10	-1.49875	8.53515e-07	-7.58227e-10	-1.45445	5.09679e-05	-7.58227e-10	-1.47394
89273086	chr5:89273086:T:C	8.11932e-24	-7.58227e-10	-0.245619	3.41846e-06	-7.58227e-10	-0.0668705	0.000213612	-7.58227e-10	-0.0409765
89273197	chr5:89273197:C:G	2.18268e-24	-1.55931	-4.83947e-10	7.54799e-07	-1.57737	-4.83947e-10	3.90892e-05	-1.73929	-4.83947e-10
89274096	chr5:89274096:T:C	2.31563e-24	-7.58227e-10	-1.50018	8.19658e-07	-7.58227e-10	-1.49493	4.99535e-05	-7.58227e-10	-1.49405
89274224	chr5:89274224:C:T	8.08705e-24	-7.58227e-10	-0.249601	3.10943e-06	-7.58227e-10	-0.161622	0.000213887	-7.58227e-10	-0.0396907
89274257	chr5:89274257:A:C	8.12798e-24	-7.58227e-10	-0.244553	3.42218e-06	-7.58227e-10	-0.0657827	0.000213881	-7.58227e-10	-0.0397177
89275035	chr5:89275035:C:A	7.56944e-24	-7.58227e-10	-0.315746	2.88824e-06	-7.58227e-10	-0.235414	0.000196149	-7.58227e-10	-0.126262
89275257	chr5:89275257:C:T	1.02709e-24	-2.31314	-4.83947e-10	3.0688e-07	-2.47736	-4.83947e-10	1.84062e-05	-2.49245	-4.83947e-10
89275421	chr5:89275421:A:G	5.74409e-25	-1.59704	-1.29724	1.46424e-07	-2.29676	-0.92055	4.97623e-06	-2.46915	-1.33132
89275860	chr5:89275860:C:CA	2.62283e-24	-7.58227e-10	-1.37561	9.96457e-07	-7.58227e-10	-1.29961	5.846e-05	-7.58227e-10	-1.3368
89276147	chr5:89276147:C:T	8.80891e-24	-7.58227e-10	-0.164101	3.39502e-06	-7.58227e-10	-0.0737519	0.000234656	-7.58227e-10	0.0529836
89276340	chr5:89276340:A:G	7.76681e-24	-7.58227e-10	-0.290006	2.98069e-06	-7.58227e-10	-0.203908	0.000204826	-7.58227e-10	-0.0829757
89276506	chr5:89276506:G:T	2.59693e-24	-7.58227e-10	-1.38553	8.8255e-07	-7.58227e-10	-1.421	5.45724e-05	-7.58227e-10	-1.40561
89277088	chr5:89277088:C:T	7.78423e-24	-7.58227e-10	-0.287766	2.98767e-06	-7.58227e-10	-0.201568	0.000205326	-7.58227e-10	-0.0805398
89277238	chr5:89277238:C:T	8.46605e-25	-2.50639	-4.83947e-10	2.99235e-07	-2.50259	-4.83947e-10	1.8138e-05	-2.50713	-4.83947e-10
89277400	chr5:89277400:A:T	8.15225e-24	-7.58227e-10	-0.241572	3.43322e-06	-7.58227e-10	-0.0625627	0.000214547	-7.58227e-10	-0.036609
89277513	chr5:89277513:A:C	3.59424e-24	-7.58227e-10	-1.06053	1.14486e-06	-7.58227e-10	-1.16078	7.402e-05	-7.58227e-10	-1.1008
89277684	chr5:89277684:A:G	2.35712e-24	-7.58227e-10	-1.48242	8.11142e-07	-7.58227e-10	-1.50537	4.95629e-05	-7.58227e-10	-1.5019
89277897	chr5:89277897:G:A	2.72356e-24	-7.58227e-10	-1.33792	9.98455e-07	-7.58227e-10	-1.29761	6.34435e-05	-7.58227e-10	-1.25499
89278235	chr5:89278235:G:A	7.93818e-24	-7.58227e-10	-0.268181	3.04957e-06	-7.58227e-10	-0.18106	0.000209617	-7.58227e-10	-0.0598552
89279035	chr5:89279035:A:G	2.36556e-24	-7.58227e-10	-1.47885	8.20449e-07	-7.58227e-10	-1.49397	5.03441e-05	-7.58227e-10	-1.48626
89279341	chr5:89279341:C:A	2.82513e-24	-7.58227e-10	-1.30131	9.24738e-07	-7.58227e-10	-1.37431	6.66592e-05	-7.58227e-10	-1.20555
89279388	chr5:89279388:T:TGTAACACA	6.01838e-24	-7.58227e-10	-0.545047	2.34646e-06	-7.58227e-10	-0.443156	0.000151514	-7.58227e-10	-0.38446
89279993	chr5:89279993:T:A	4.60985e-24	-7.58227e-10	-0.811671	1.69381e-06	-7.58227e-10	-0.76908	0.000104179	-7.58227e-10	-0.759024
89280254	chr5:89280254:G:A	7.76159e-24	-7.58227e-10	-0.290678	2.97855e-06	-7.58227e-10	-0.204626	0.000204679	-7.58227e-10	-0.0836951
89281085	chr5:89281085:C:A	2.45807e-24	-7.58227e-10	-1.44049	8.48596e-07	-7.58227e-10	-1.46023	5.2055e-05	-7.58227e-10	-1.45284
89281147	chr5:89281147:CAG:C	3.22437e-24	-7.58227e-10	-1.16913	1.0791e-06	-7.58227e-10	-1.21994	6.46543e-05	-7.58227e-10	-1.23608
89281543	chr5:89281543:C:T	6.04352e-24	-7.58227e-10	-0.540879	1.77846e-06	-7.58227e-10	-0.720312	0.000110652	-7.58227e-10	-0.698747
89282239	chr5:89282239:G:T	3.0318e-24	-7.58227e-10	-1.23071	9.79418e-07	-7.58227e-10	-1.31686	7.25376e-05	-7.58227e-10	-1.12103
89282549	chr5:89282549:A:G	4.84659e-24	-7.58227e-10	-0.76159	1.50126e-06	-7.58227e-10	-0.889757	9.86079e-05	-7.58227e-10	-0.813987
89283366	chr5:89283366:A:G	1.16155e-23	-7.58227e-10	0.112472	4.51733e-06	-7.58227e-10	0.211859	0.000219953	-7.58227e-10	-0.0117234
89283895	chr5:89283895:A:T	2.27024e-25	-2.31717	-1.50539	6.75023e-08	-2.49303	-1.49863	4.04574e-06	-2.50251	-1.50496
89284584	chr5:89284584:A:G	8.92563e-25	-2.45352	-4.83947e-10	3.23107e-07	-2.42583	-4.83947e-10	2.1442e-05	-2.33979	-4.83947e-10
89284923	chr5:89284923:C:T	5.19561e-23	-7.58227e-10	1.61053	2.12023e-05	-7.58227e-10	1.75805	0.00154197	-7.58227e-10	1.93568
89285144	chr5:89285144:T:C	2.55709e-24	-7.58227e-10	-1.401	1.04117e-06	-7.58227e-10	-1.25571	5.47412e-05	-7.58227e-10	-1.40252
89285165	chr5:89285165:T:G	2.32708e-24	-7.58227e-10	-1.49525	8.123e-07	-7.58227e-10	-1.50395	5.09222e-05	-7.58227e-10	-1.47484
89285181	chr5:89285181:G:A	3.23948e-25	-2.31798	-1.14906	1.05289e-07	-2.34001	-1.2071	6.17089e-06	-2.48267	-1.10263
89286320	chr5:89286320:C:T	2.44406e-24	-7.58227e-10	-1.4462	8.39638e-07	-7.58227e-10	-1.47085	5.16393e-05	-7.58227e-10	-1.46086
89286871	chr5:89286871:G:A	8.24182e-24	-7.58227e-10	-0.230645	3.4723e-06	-7.58227e-10	-0.0512444	0.000216994	-7.58227e-10	-0.0252684
89288861	chr5:89288861:C:T	1.829e-23	-7.58227e-10	0.566488	7.95435e-06	-7.58227e-10	0.777658	0.000535242	-7.58227e-10	0.877581
89289209	chr5:89289209:G:A	2.34403e-24	-7.58227e-10	-1.48799	8.15828e-07	-7.58227e-10	-1.49961	4.99664e-05	-7.58227e-10	-1.49379
89289378	chr5:89289378:T:A	3.05736e-24	-7.58227e-10	-1.22231	1.02766e-06	-7.58227e-10	-1.26878	6.16624e-05	-7.58227e-10	-1.28346
89290098	chr5:89290098:G:T	4.53974e-24	-7.58227e-10	-0.826995	1.9663e-06	-7.58227e-10	-0.61991	0.000103772	-7.58227e-10	-0.762938
89290435	chr5:89290435:G:A	6.53405e-24	-7.58227e-10	-0.462839	2.56106e-06	-7.58227e-10	-0.355642	0.000164733	-7.58227e-10	-0.300811
89290539	chr5:89290539:C:T	3.49574e-24	-7.58227e-10	-1.08832	1.43764e-06	-7.58227e-10	-0.933061	7.82749e-05	-7.58227e-10	-1.04491
89290562	chr5:89290562:G:T	4.02553e-24	-7.58227e-10	-0.947209	1.55651e-06	-7.58227e-10	-0.853617	9.69588e-05	-7.58227e-10	-0.830853
89291306	chr5:89291306:A:G	8.61369e-25	-2.4891	-4.83947e-10	3.0416e-07	-2.48626	-4.83947e-10	1.81953e-05	-2.50398	-4.83947e-10
89292220	chr5:89292220:A:T	8.15225e-24	-7.58227e-10	-0.241572	3.43322e-06	-7.58227e-10	-0.0625627	0.000214547	-7.58227e-10	-0.036609
89292485	chr5:89292485:T:C	2.21727e-25	-2.34318	-1.50299	7.30013e-08	-2.50446	-1.40888	4.13933e-06	-2.47938	-1.50522
89292980	chr5:89292980:A:G	2.3894e-24	-7.58227e-10	-1.46882	8.56663e-07	-7.58227e-10	-1.45077	4.98721e-05	-7.58227e-10	-1.49568
89293856	chr5:89293856:G:A	1.35704e-24	-2.03456	-4.83947e-10	4.84385e-07	-2.02094	-4.83947e-10	3.60511e-05	-1.8202	-4.83947e-10
89294543	chr5:89294543:G:A	1.21993e-24	-2.2016	0.0605219	2.45844e-07	-2.36987	-0.329254	3.13186e-05	-2.37948	0.418549
89294569	chr5:89294569:C:T	3.83725e-24	-0.995111	-4.83947e-10	1.31641e-06	-1.02116	-4.83947e-10	5.99279e-05	-1.312	-4.83947e-10
89294927	chr5:89294927:C:T	2.34117e-24	-7.58227e-10	-1.48922	8.44031e-07	-7.58227e-10	-1.46563	5.06728e-05	-7.58227e-10	-1.47975
89295130	chr5:89295130:T:G	2.19499e-25	-2.37632	-1.47995	6.66505e-08	-2.50778	-1.49657	4.09193e-06	-2.50185	-1.49427
89295313	chr5:89295313:T:C	2.56949e-24	-7.58227e-10	-1.39616	8.67943e-07	-7.58227e-10	-1.43769	5.5276e-05	-7.58227e-10	-1.3928
89295425	chr5:89295425:C:T	2.73426e-24	-7.58227e-10	-1.334	9.00949e-07	-7.58227e-10	-1.40037	6.4016e-05	-7.58227e-10	-1.24601
89295433	chr5:89295433:T:C	2.39821e-24	-7.58227e-10	-1.46514	9.03435e-07	-7.58227e-10	-1.39761	5.25469e-05	-7.58227e-10	-1.44343
89295847	chr5:89295847:G:A	3.27526e-24	-7.58227e-10	-1.15347	1.09987e-06	-7.58227e-10	-1.20087	8.06965e-05	-7.58227e-10	-1.01444
89295913	chr5:89295913:C:G	1.94644e-25	-2.48659	-1.48986	7.14274e-08	-2.47471	-1.46043	4.18448e-06	-2.47508	-1.49868
89296024	chr5:89296024:C:T	1.90587e-25	-2.49245	-1.50507	6.89228e-08	-2.46581	-1.50502	4.23174e-06	-2.46509	-1.49743
89296118	chr5:89296118:C:A	2.18537e-25	-2.50737	-1.35329	9.77062e-08	-2.36714	-1.25471	5.07747e-06	-2.39124	-1.38909
89296362	chr5:89296362:G:A	2.5392e-24	-7.58227e-10	-1.40802	9.33343e-07	-7.58227e-10	-1.36504	5.6028e-05	-7.58227e-10	-1.37929
89296579	chr5:89296579:G:A	1.02552e-24	-2.31467	-4.83947e-10	3.49192e-07	-2.34819	-4.83947e-10	1.98164e-05	-2.41863	-4.83947e-10
89297345	chr5:89297345:TC:T	1.9745e-25	-2.50467	-1.45747	1.07176e-07	-2.02383	-1.50552	5.97442e-06	-2.15497	-1.46269
89297348	chr5:89297348:C:T	2.38329e-24	-7.58227e-10	-1.47138	8.94134e-07	-7.58227e-10	-1.40796	5.21332e-05	-7.58227e-10	-1.45134
89297637	chr5:89297637:T:C	2.73425e-24	-7.58227e-10	-1.33401	9.00947e-07	-7.58227e-10	-1.40037	6.40151e-05	-7.58227e-10	-1.24602
89297750	chr5:89297750:T:A	2.42606e-24	-7.58227e-10	-1.4536	9.34208e-07	-7.58227e-10	-1.36412	5.37827e-05	-7.58227e-10	-1.42019
89298044	chr5:89298044:T:C	1.93062e-25	-2.50369	-1.48092	7.52232e-08	-2.43785	-1.44551	4.36869e-06	-2.43821	-1.49247
89298127	chr5:89298127:A:G	3.45151e-24	-7.58227e-10	-1.10105	1.18383e-06	-7.58227e-10	-1.12731	7.91814e-05	-7.58227e-10	-1.0334
89298428	chr5:89298428:T:C	2.39119e-24	-7.58227e-10	-1.46807	8.99127e-07	-7.58227e-10	-1.40239	5.23489e-05	-7.58227e-10	-1.44721
89298854	chr5:89298854:T:G	2.79768e-24	-7.58227e-10	-1.31107	9.48081e-07	-7.58227e-10	-1.34938	5.6992e-05	-7.58227e-10	-1.36223
89298945	chr5:89298945:T:C	2.51652e-24	-7.58227e-10	-1.41699	9.23623e-07	-7.58227e-10	-1.37551	5.54376e-05	-7.58227e-10	-1.38988
89299032	chr5:89299032:T:C	8.53277e-25	-2.49854	-4.83947e-10	4.74136e-07	-2.04232	-4.83947e-10	1.88182e-05	-2.47032	-4.83947e-10
89299206	chr5:89299206:T:C	2.37495e-24	-7.58227e-10	-1.47489	8.50406e-07	-7.58227e-10	-1.4581	4.97186e-05	-7.58227e-10	-1.49876
89299266	chr5:89299266:G:A	1.88385e-25	-2.50419	-1.50495	7.166e-08	-2.43765	-1.49423	4.37889e-06	-2.42627	-1.50208
89299993	chr5:89299993:G:A	3.63916e-24	-7.58227e-10	-1.04811	1.24793e-06	-7.58227e-10	-1.07457	8.3753e-05	-7.58227e-10	-0.977267
89300619	chr5:89300619:A:T	3.63707e-24	-7.58227e-10	-1.04869	1.24728e-06	-7.58227e-10	-1.0751	8.37013e-05	-7.58227e-10	-0.977884
89301230	chr5:89301230:C:T	8.5081e-25	-2.50143	-4.83947e-10	3.13664e-07	-2.45549	-4.83947e-10	1.85256e-05	-2.48599	-4.83947e-10
89301390	chr5:89301390:G:A	2.74793e-24	-7.58227e-10	-1.32902	9.24494e-07	-7.58227e-10	-1.37457	5.75276e-05	-7.58227e-10	-1.35287
89301402	chr5:89301402:G:A	2.05622e-24	-1.619	-4.83947e-10	3.01849e-07	-2.49389	-4.83947e-10	1.82996e-05	-2.49826	-4.83947e-10
89301522	chr5:89301522:T:C	2.34269e-24	-7.58227e-10	-1.48856	8.22924e-07	-7.58227e-10	-1.49095	4.98721e-05	-7.58227e-10	-1.49568
89301601	chr5:89301601:T:C	2.20516e-25	-2.50406	-1.34759	8.2987e-08	-2.43552	-1.34962	4.93064e-06	-2.43401	-1.37566
89302107	chr5:89302107:A:G	1.98797e-25	-2.48898	-1.46635	7.42642e-08	-2.47149	-1.4247	4.26545e-06	-2.47176	-1.48283
89303014	chr5:89303014:T:A	2.38928e-24	-7.58227e-10	-1.46887	8.97904e-07	-7.58227e-10	-1.40375	5.22976e-05	-7.58227e-10	-1.44819
89303030	chr5:89303030:A:G	4.16946e-25	-1.76003	-1.45463	3.40433e-07	-0.996808	-1.37679	1.96201e-05	-1.00925	-1.41933
89303163	chr5:89303163:A:C	3.64176e-24	-7.58227e-10	-1.0474	1.24879e-06	-7.58227e-10	-1.07389	8.38165e-05	-7.58227e-10	-0.976509
89303395	chr5:89303395:T:C	3.12735e-24	-7.58227e-10	-1.19968	1.0132e-06	-7.58227e-10	-1.28295	7.14817e-05	-7.58227e-10	-1.1357
89303571	chr5:89303571:A:T	9.8039e-25	-2.35967	-4.83947e-10	3.45029e-07	-2.36019	-4.83947e-10	1.8955e-05	-2.46307	-4.83947e-10
89303881	chr5:89303881:G:C	9.27037e-25	-2.41563	-4.83947e-10	3.21424e-07	-2.43106	-4.83947e-10	1.88042e-05	-2.47106	-4.83947e-10
89305219	chr5:89305219:A:G	2.40843e-24	-7.58227e-10	-1.46089	9.22938e-07	-7.58227e-10	-1.37625	5.32406e-05	-7.58227e-10	-1.43032
89305458	chr5:89305458:T:G	2.11271e-25	-2.49478	-1.3997	7.66775e-08	-2.36525	-1.49895	4.56195e-06	-2.45115	-1.43624
89305735	chr5:89305735:G:A	2.28759e-24	-1.90947	0.3971	4.07003e-07	-2.15952	-0.0354801	5.5311e-05	-2.18691	0.794741
89305940	chr5:89305940:G:T	4.71478e-24	-7.58227e-10	-0.789164	1.51545e-06	-7.58227e-10	-0.880349	0.00010309	-7.58227e-10	-0.769537
89306806	chr5:89306806:C:T	1.32394e-24	-2.43672	0.377469	4.64548e-07	-2.21827	0.155518	3.0708e-05	-2.33822	0.357602
89307410	chr5:89307410:G:C	1.38164e-24	-2.01659	-4.83947e-10	4.65727e-07	-2.06022	-4.83947e-10	2.813e-05	-2.0683	-4.83947e-10
89307727	chr5:89307727:G:C	2.91197e-25	-2.2757	-1.29792	1.83902e-07	-1.82617	-1.16324	1.01041e-05	-1.8886	-1.2036
89308191	chr5:89308191:T:C	3.07094e-24	-7.58227e-10	-1.21788	9.9728e-07	-7.58227e-10	-1.29879	7.00175e-05	-7.58227e-10	-1.15639
89309333	chr5:89309333:T:A	3.15128e-24	-7.58227e-10	-1.19206	1.04459e-06	-7.58227e-10	-1.25244	6.52323e-05	-7.58227e-10	-1.22718
89309812	chr5:89309812:A:G	3.17052e-25	-2.01738	-1.47118	2.35378e-07	-1.34443	-1.39819	1.31204e-05	-1.38957	-1.4414
89309817	chr5:89309817:A:G	2.31585e-24	-7.58227e-10	-1.50009	8.11087e-07	-7.58227e-10	-1.50544	5.10154e-05	-7.58227e-10	-1.47301
89310208	chr5:89310208:C:T	4.54787e-24	-7.58227e-10	-0.825206	1.70677e-06	-7.58227e-10	-0.761458	0.000111967	-7.58227e-10	-0.686933
89310222	chr5:89310222:G:A	3.68344e-24	-1.03602	-4.83947e-10	1.22648e-06	-1.09191	-4.83947e-10	5.64809e-05	-1.37124	-4.83947e-10
89310291	chr5:89310291:G:T	2.57647e-25	-2.35854	-1.33749	1.50553e-07	-1.97527	-1.21424	8.36013e-06	-2.03003	-1.25164
89310294	chr5:89310294:T:A	3.326e-24	-7.58227e-10	-1.1381	1.07627e-06	-7.58227e-10	-1.22256	8.05548e-05	-7.58227e-10	-1.0162
89311887	chr5:89311887:A:T	6.17676e-25	-1.4055	-1.41615	3.48593e-07	-0.893638	-1.45627	2.7248e-05	-0.651613	-1.44855
89312200	chr5:89312200:G:T	2.39863e-24	-7.58227e-10	-1.46497	8.28778e-07	-7.58227e-10	-1.48387	5.32049e-05	-7.58227e-10	-1.43099
89312217	chr5:89312217:A:G	2.36068e-24	-7.58227e-10	-1.48092	8.79347e-07	-7.58227e-10	-1.42464	5.14723e-05	-7.58227e-10	-1.46409
89312379	chr5:89312379:T:G	2.92297e-24	-7.58227e-10	-1.26726	9.59626e-07	-7.58227e-10	-1.33727	6.69393e-05	-7.58227e-10	-1.20135
89312465	chr5:89312465:A:T	2.42106e-25	-2.2582	-1.50005	1.4075e-07	-1.78587	-1.47096	7.48939e-06	-1.88722	-1.50443
89312673	chr5:89312673:T:C	2.40969e-24	-7.58227e-10	-1.46037	8.88667e-07	-7.58227e-10	-1.41409	5.28733e-05	-7.58227e-10	-1.43724
89312743	chr5:89312743:T:C	2.30987e-24	-7.58227e-10	-1.50267	8.10953e-07	-7.58227e-10	-1.50561	4.94022e-05	-7.58227e-10	-1.50514
89313748	chr5:89313748:C:G	5.57926e-24	-7.58227e-10	-0.62081	1.83988e-06	-7.58227e-10	-0.686363	0.000137746	-7.58227e-10	-0.479729
89313836	chr5:89313836:T:A	3.01419e-24	-7.58227e-10	-1.23653	1.00393e-06	-7.58227e-10	-1.29214	6.2664e-05	-7.58227e-10	-1.26735
89314235	chr5:89314235:T:C	5.15275e-24	-7.58227e-10	-0.700334	1.56407e-06	-7.58227e-10	-0.84877	0.000134907	-7.58227e-10	-0.500554
89315188	chr5:89315188:G:A	2.77255e-24	-7.58227e-10	-1.3201	9.11106e-07	-7.58227e-10	-1.38916	6.51155e-05	-7.58227e-10	-1.22898
89315222	chr5:89315222:C:A	1.95958e-24	-1.66713	-4.83947e-10	3.96937e-07	-2.22004	-4.83947e-10	3.07551e-05	-1.97908	-4.83947e-10
89315631	chr5:89315631:A:G	4.49453e-24	-7.58227e-10	-0.837004	1.34194e-06	-7.58227e-10	-1.00194	8.73381e-05	-7.58227e-10	-0.935352
89316818	chr5:89316818:T:A	1.14394e-24	-2.20539	-4.83947e-10	3.88276e-07	-2.2421	-4.83947e-10	2.36029e-05	-2.24377	-4.83947e-10
89317081	chr5:89317081:T:G	4.54778e-24	-7.58227e-10	-0.825225	1.74597e-06	-7.58227e-10	-0.738749	0.000111223	-7.58227e-10	-0.693599
89317979	chr5:89317979:ACAGGCGCGCCCGC:A	2.88109e-24	-7.58227e-10	-1.2817	9.05008e-07	-7.58227e-10	-1.39587	6.21364e-05	-7.58227e-10	-1.27581
89318051	chr5:89318051:T:C	1.09121e-23	-7.58227e-10	0.0500109	3.31749e-06	-7.58227e-10	-0.0968538	0.00022098	-7.58227e-10	-0.00706628
89318053	chr5:89318053:A:G	1.09631e-23	-7.58227e-10	0.0546686	3.33191e-06	-7.58227e-10	-0.0925146	0.000222001	-7.58227e-10	-0.00245909
89318092	chr5:89318092:T:C	2.43935e-24	-7.58227e-10	-1.44813	9.28884e-07	-7.58227e-10	-1.36983	5.22546e-05	-7.58227e-10	-1.44901
89319248	chr5:89319248:T:C	2.76433e-24	-7.58227e-10	-1.32307	1.03879e-06	-7.58227e-10	-1.25801	6.2071e-05	-7.58227e-10	-1.27686
89319734	chr5:89319734:G:T	1.02917e-23	-7.58227e-10	-0.00852829	3.12153e-06	-7.58227e-10	-0.157739	0.000223691	-7.58227e-10	0.00512472
89319890	chr5:89319890:A:G	6.70942e-25	-2.43677	-0.302168	2.90487e-07	-1.94316	-0.589094	2.91782e-05	-2.14203	0.110312
89320187	chr5:89320187:T:C	2.04424e-25	-2.50742	-1.42	9.27323e-08	-2.44362	-1.23048	4.65108e-06	-2.4771	-1.39094
89321111	chr5:89321111:C:G	4.34187e-24	-0.871561	-4.83947e-10	1.38826e-06	-0.968013	-4.83947e-10	6.63041e-05	-1.21089	-4.83947e-10
89321841	chr5:89321841:C:T	7.4807e-25	-2.45497	-0.175153	2.46847e-07	-2.25565	-0.439395	1.43284e-05	-2.36992	-0.372973
89322098	chr5:89322098:T:C	2.29285e-25	-2.416	-1.39666	7.75639e-08	-2.49404	-1.35867	4.73376e-06	-2.48855	-1.36186
89322196	chr5:89322196:T:A	9.27369e-25	-2.41527	-4.83947e-10	3.26627e-07	-2.415	-4.83947e-10	2.14216e-05	-2.34074	-4.83947e-10
89322460	chr5:89322460:C:A	2.05502e-25	-2.49765	-1.42451	8.10406e-08	-2.36766	-1.44121	4.70046e-06	-2.439	-1.41847
89322986	chr5:89322986:C:T	5.52688e-24	-0.630241	-4.83947e-10	6.1346e-07	-1.7847	-4.83947e-10	3.55001e-05	-1.8356	-4.83947e-10
89323322	chr5:89323322:A:G	2.30536e-23	-7.58227e-10	0.797956	9.13524e-06	-7.58227e-10	0.916077	0.000612768	-7.58227e-10	1.01285
89323904	chr5:89323904:G:C	1.3402e-23	-7.58227e-10	0.255536	4.02147e-06	-7.58227e-10	0.0955854	0.000291193	-7.58227e-10	0.268847
89324206	chr5:89324206:T:G	2.30493e-24	-7.58227e-10	-1.50482	8.11163e-07	-7.58227e-10	-1.50535	4.93794e-05	-7.58227e-10	-1.50561
89325029	chr5:89325029:A:G	4.78255e-24	-7.58227e-10	-0.774891	1.80317e-06	-7.58227e-10	-0.706515	0.000107614	-7.58227e-10	-0.72659
89325106	chr5:89325106:T:C	4.75161e-24	-7.58227e-10	-0.781381	1.42372e-06	-7.58227e-10	-0.942787	9.3383e-05	-7.58227e-10	-0.86843
89325586	chr5:89325586:G:A	6.75353e-25	-2.47423	-0.258154	2.19176e-07	-2.30115	-0.512791	1.28478e-05	-2.40292	-0.449049
89325675	chr5:89325675:T:A	2.12288e-25	-2.50266	-1.38702	8.20429e-08	-2.38887	-1.4077	4.81513e-06	-2.45358	-1.3798
89326473	chr5:89326473:G:A	3.05625e-24	-7.58227e-10	-1.22268	9.99602e-07	-7.58227e-10	-1.29646	6.98583e-05	-7.58227e-10	-1.15867
89326727	chr5:89326727:G:C	3.54864e-24	-7.58227e-10	-1.0733	1.0584e-06	-7.58227e-10	-1.2393	7.07717e-05	-7.58227e-10	-1.14568
89326938	chr5:89326938:T:A	3.39563e-24	-7.58227e-10	-1.11738	1.31597e-06	-7.58227e-10	-1.02149	8.05645e-05	-7.58227e-10	-1.01608
89327321	chr5:89327321:GTCTA:G	3.06859e-24	-7.58227e-10	-1.21865	1.02363e-06	-7.58227e-10	-1.27271	7.11838e-05	-7.58227e-10	-1.13987
89327543	chr5:89327543:T:A	4.60877e-24	-7.58227e-10	-0.811904	1.38333e-06	-7.58227e-10	-0.971566	9.07431e-05	-7.58227e-10	-0.897106
89327555	chr5:89327555:A:G	3.216e-25	-2.05869	-1.41562	1.05272e-07	-2.36537	-1.18189	4.40967e-06	-2.48394	-1.43739
89327920	chr5:89327920:C:T	3.5701e-25	-2.50167	-0.868191	1.35251e-07	-2.19508	-1.10161	1.25891e-05	-2.34718	-0.525133
89328456	chr5:89328456:A:G	3.55063e-25	-2.44825	-0.927076	1.2514e-07	-2.24125	-1.13313	7.48002e-06	-2.35978	-1.03312
89328987	chr5:89328987:C:G	6.27969e-24	-7.58227e-10	-0.502545	1.13961e-06	-7.58227e-10	-1.16538	0.000149736	-7.58227e-10	-0.396268
89329437	chr5:89329437:A:G	2.5633e-24	-7.58227e-10	-1.39857	8.71978e-07	-7.58227e-10	-1.43305	5.39214e-05	-7.58227e-10	-1.41761
89330010	chr5:89330010:T:C	3.08413e-24	-7.58227e-10	-1.21359	9.916e-07	-7.58227e-10	-1.3045	7.36924e-05	-7.58227e-10	-1.10524
89330269	chr5:89330269:G:T	4.76023e-24	-7.58227e-10	-0.77957	1.42319e-06	-7.58227e-10	-0.943163	9.3536e-05	-7.58227e-10	-0.866792
89330782	chr5:89330782:C:T	1.32233e-23	-7.58227e-10	0.242112	3.96896e-06	-7.58227e-10	0.0824416	0.000287078	-7.58227e-10	0.254616
89330956	chr5:89330956:G:T	4.14593e-24	-7.58227e-10	-0.917738	1.35527e-06	-7.58227e-10	-0.992064	8.41188e-05	-7.58227e-10	-0.972909
89331028	chr5:89331028:G:A	9.34479e-24	-7.58227e-10	-0.105047	2.84541e-06	-7.58227e-10	-0.250355	0.000203016	-7.58227e-10	-0.0918553
89331407	chr5:89331407:G:A	3.19718e-24	-7.58227e-10	-1.1776	1.05747e-06	-7.58227e-10	-1.24018	6.63144e-05	-7.58227e-10	-1.21073
89331607	chr5:89331607:A:C	2.07462e-25	-2.49764	-1.41503	7.78006e-08	-2.36586	-1.4838	4.6891e-06	-2.42661	-1.43329
89331728	chr5:89331728:C:T	4.8915e-24	-7.58227e-10	-0.752367	1.87263e-06	-7.58227e-10	-0.668717	0.000115392	-7.58227e-10	-0.656805
89332491	chr5:89332491:G:T	3.57463e-24	-7.58227e-10	-1.066	1.32546e-06	-7.58227e-10	-1.0143	6.99408e-05	-7.58227e-10	-1.15749
89333602	chr5:89333602:A:G	1.13016e-23	-7.58227e-10	0.0850762	5.15993e-06	-7.58227e-10	0.344862	0.000339519	-7.58227e-10	0.422391
89333976	chr5:89333976:G:A	4.76233e-24	-7.58227e-10	-0.779128	1.42369e-06	-7.58227e-10	-0.94281	9.35818e-05	-7.58227e-10	-0.866303
89334808	chr5:89334808:T:A	2.71729e-24	-7.58227e-10	-1.34023	1.09246e-06	-7.58227e-10	-1.20763	6.3047e-05	-7.58227e-10	-1.26126
89334977	chr5:89334977:C:G	3.04806e-24	-7.58227e-10	-1.22536	9.97285e-07	-7.58227e-10	-1.29878	6.96519e-05	-7.58227e-10	-1.16163
89335421	chr5:89335421:G:A	2.53137e-24	-7.58227e-10	-1.41111	9.79947e-07	-7.58227e-10	-1.31632	5.59721e-05	-7.58227e-10	-1.38028
89335791	chr5:89335791:G:A	4.98561e-24	-7.58227e-10	-0.73331	1.93392e-06	-7.58227e-10	-0.636515	0.000126211	-7.58227e-10	-0.567188
89336550	chr5:89336550:CA:C	1.63844e-23	0.456465	-4.83947e-10	3.73092e-07	-2.28199	-4.83947e-10	2.00436e-05	-2.40723	-4.83947e-10
89337871	chr5:89337871:A:C	2.08915e-25	-2.4398	-1.46589	9.49363e-08	-2.22325	-1.42736	5.05693e-06	-2.34357	-1.44081
89337967	chr5:89337967:G:A	4.67488e-24	-7.58227e-10	-0.797662	1.3948e-06	-7.58227e-10	-0.963307	9.05945e-05	-7.58227e-10	-0.898745
89338279	chr5:89338279:C:T	4.60686e-24	-7.58227e-10	-0.812318	1.75825e-06	-7.58227e-10	-0.731744	0.000108292	-7.58227e-10	-0.720307
89338619	chr5:89338619:T:C	2.30387e-24	-7.58227e-10	-1.50528	8.23632e-07	-7.58227e-10	-1.49009	4.9512e-05	-7.58227e-10	-1.50292
89339145	chr5:89339145:A:C	3.58969e-25	-2.43241	-0.931974	1.29613e-07	-2.20935	-1.12992	7.72465e-06	-2.33529	-1.02544
89340351	chr5:89340351:A:G	7.26991e-24	-0.356121	-4.83947e-10	1.7993e-06	-0.708664	-4.83947e-10	7.57818e-05	-1.07728	-4.83947e-10
89340759	chr5:89340759:A:T	3.8209e-25	-2.43657	-0.865396	1.35597e-07	-2.21863	-1.0755	8.15551e-06	-2.34217	-0.964275
89341037	chr5:89341037:G:A	3.34904e-25	-2.43087	-1.00291	1.43414e-07	-2.49897	-0.739114	8.21871e-06	-2.50166	-0.797065
89341100	chr5:89341100:G:A	3.08305e-24	-7.58227e-10	-1.21394	9.93282e-07	-7.58227e-10	-1.3028	7.25869e-05	-7.58227e-10	-1.12035
89341378	chr5:89341378:A:G	8.47098e-25	-2.5058	-4.83947e-10	2.97939e-07	-2.50693	-4.83947e-10	1.8418e-05	-2.49181	-4.83947e-10
89341656	chr5:89341656:C:G	5.62647e-24	-7.58227e-10	-0.612384	2.17157e-06	-7.58227e-10	-0.520609	0.000139968	-7.58227e-10	-0.463722
89341813	chr5:89341813:T:C	3.69808e-24	-7.58227e-10	-1.03205	1.09346e-06	-7.58227e-10	-1.20671	7.34932e-05	-7.58227e-10	-1.10795
89341840	chr5:89341840:C:T	2.39697e-24	-7.58227e-10	-1.46566	8.28182e-07	-7.58227e-10	-1.48458	5.0849e-05	-7.58227e-10	-1.47628
89342345	chr5:89342345:C:T	8.57482e-24	-7.58227e-10	-0.191036	2.8142e-06	-7.58227e-10	-0.261383	0.000199307	-7.58227e-10	-0.110295
89343044	chr5:89343044:C:A	2.31028e-24	-7.58227e-10	-1.5025	8.33963e-07	-7.58227e-10	-1.47763	4.93843e-05	-7.58227e-10	-1.50551
89343807	chr5:89343807:C:T	2.30565e-24	-7.58227e-10	-1.5045	8.11233e-07	-7.58227e-10	-1.50526	4.98842e-05	-7.58227e-10	-1.49544
89344300	chr5:89344300:TGATA:T	3.24313e-24	-7.58227e-10	-1.16333	1.19717e-06	-7.58227e-10	-1.1161	7.62206e-05	-7.58227e-10	-1.07151
89344313	chr5:89344313:T:C	1.14009e-24	-1.36028	-0.848471	1.25197e-07	-2.0201	-1.35383	1.18678e-05	-2.18954	-0.741764
89345459	chr5:89345459:A:G	7.27173e-24	-7.58227e-10	-0.355871	2.39696e-06	-7.58227e-10	-0.421862	0.000168266	-7.58227e-10	-0.279596
89345549	chr5:89345549:T:C	3.52594e-25	-1.87894	-1.50336	8.12208e-08	-2.41487	-1.39177	4.34957e-06	-2.43028	-1.50478
89345853	chr5:89345853:A:G	2.4e-24	-7.58227e-10	-1.4644	8.2539e-07	-7.58227e-10	-1.48796	5.39631e-05	-7.58227e-10	-1.41684
89346051	chr5:89346051:G:T	3.16053e-24	-7.58227e-10	-1.18913	1.01569e-06	-7.58227e-10	-1.2805	7.48663e-05	-7.58227e-10	-1.08944
89346348	chr5:89346348:G:GA	1.01415e-24	-2.32582	-4.83947e-10	3.3371e-07	-2.39354	-4.83947e-10	1.84756e-05	-2.48869	-4.83947e-10
89346724	chr5:89346724:C:T	3.96037e-25	-2.42169	-0.844426	1.41002e-07	-2.18956	-1.06549	8.3796e-06	-2.32027	-0.95907
89346880	chr5:89346880:C:T	3.44779e-24	-7.58227e-10	-1.10213	1.09351e-06	-7.58227e-10	-1.20666	8.25038e-05	-7.58227e-10	-0.992294
89347240	chr5:89347240:C:T	9.55633e-24	-7.58227e-10	-0.0826617	4.31046e-06	-7.58227e-10	0.164984	0.000280256	-7.58227e-10	0.230566
89347261	chr5:89347261:G:A	7.74772e-25	-2.47523	-0.119818	2.40947e-07	-2.30275	-0.41649	1.55199e-05	-2.40291	-0.260113
89347328	chr5:89347328:C:T	3.55126e-24	-7.58227e-10	-1.07256	1.16259e-06	-7.58227e-10	-1.14541	7.33096e-05	-7.58227e-10	-1.11045
89347582	chr5:89347582:C:G	2.40105e-24	-7.58227e-10	-1.46396	8.31592e-07	-7.58227e-10	-1.48047	5.1888e-05	-7.58227e-10	-1.45605
89347676	chr5:89347676:T:C	4.17963e-25	-2.41837	-0.793854	1.47879e-07	-2.18225	-1.02517	8.82539e-06	-2.31443	-0.913072
89347912	chr5:89347912:T:C	3.42475e-25	-1.91281	-1.49862	8.23253e-08	-2.4269	-1.36624	4.29907e-06	-2.44119	-1.50555
89348196	chr5:89348196:A:G	8.78742e-24	-7.58227e-10	-0.166545	3.51261e-06	-7.58227e-10	-0.039701	0.000231274	-7.58227e-10	0.0384626
89348385	chr5:89348385:A:G	2.45664e-24	-7.58227e-10	-1.44107	8.5725e-07	-7.58227e-10	-1.45009	5.19441e-05	-7.58227e-10	-1.45497
89348415	chr5:89348415:G:A	3.20793e-24	-7.58227e-10	-1.17424	1.02788e-06	-7.58227e-10	-1.26856	7.60719e-05	-7.58227e-10	-1.07346
89349154	chr5:89349154:A:G	2.23216e-25	-2.49655	-1.34293	8.02969e-08	-2.42444	-1.39365	4.6022e-06	-2.48969	-1.38891
89349188	chr5:89349188:A:G	2.74358e-24	-7.58227e-10	-1.3306	1.10866e-06	-7.58227e-10	-1.19291	6.36722e-05	-7.58227e-10	-1.25139
89350193	chr5:89350193:A:T	2.3837e-24	-7.58227e-10	-1.47121	8.94196e-07	-7.58227e-10	-1.40789	5.21013e-05	-7.58227e-10	-1.45195
89350221	chr5:89350221:C:T	2.63315e-24	-7.58227e-10	-1.37169	9.05342e-07	-7.58227e-10	-1.3955	6.15694e-05	-7.58227e-10	-1.28497
89350781	chr5:89350781:T:C	5.47405e-24	-7.58227e-10	-0.639846	1.61456e-06	-7.58227e-10	-0.817001	0.000107088	-7.58227e-10	-0.731487
89350885	chr5:89350885:A:G	4.27862e-24	-7.58227e-10	-0.886235	1.31117e-06	-7.58227e-10	-1.02514	9.49421e-05	-7.58227e-10	-0.851872
89350904	chr5:89350904:T:C	2.59354e-24	-7.58227e-10	-1.38684	9.80339e-07	-7.58227e-10	-1.31592	5.76263e-05	-7.58227e-10	-1.35116
89350935	chr5:89350935:G:A	1.05161e-24	-1.43339	-0.856156	1.18881e-07	-2.06826	-1.35744	1.13378e-05	-2.2281	-0.748902
89351164	chr5:89351164:C:G	9.19704e-25	-2.42357	-4.83947e-10	3.42978e-07	-2.36615	-4.83947e-10	2.17142e-05	-2.32717	-4.83947e-10
89351689	chr5:89351689:A:T	2.39983e-24	-7.58227e-10	-1.46447	8.31262e-07	-7.58227e-10	-1.48087	5.1859e-05	-7.58227e-10	-1.45661
89351739	chr5:89351739:A:G	2.85514e-24	-7.58227e-10	-1.29074	1.0685e-06	-7.58227e-10	-1.22981	6.51116e-05	-7.58227e-10	-1.22904
89351764	chr5:89351764:A:G	4.14124e-25	-2.49036	-0.731093	1.67054e-07	-2.11445	-0.971056	1.5496e-05	-2.28316	-0.381393
89351949	chr5:89351949:T:G	3.99217e-25	-2.45364	-0.804471	1.36537e-07	-2.25315	-1.03407	8.2822e-06	-2.36812	-0.922914
89352025	chr5:89352025:A:G	2.32462e-24	-7.58227e-10	-1.49631	8.11255e-07	-7.58227e-10	-1.50523	5.13826e-05	-7.58227e-10	-1.46584
89352884	chr5:89352884:T:C	6.58598e-24	-7.58227e-10	-0.454922	1.88809e-06	-7.58227e-10	-0.660496	0.000127403	-7.58227e-10	-0.557786
89354538	chr5:89354538:A:G	4.39112e-24	-7.58227e-10	-0.860281	1.4011e-06	-7.58227e-10	-0.958803	0.000104967	-7.58227e-10	-0.751488
89355673	chr5:89355673:C:G	4.72503e-24	-7.58227e-10	-0.786992	1.51932e-06	-7.58227e-10	-0.877798	9.65399e-05	-7.58227e-10	-0.835182
89356298	chr5:89356298:A:T	7.62965e-25	-2.42894	-0.181471	2.54642e-07	-2.20249	-0.461471	1.60372e-05	-2.32917	-0.301061
89356545	chr5:89356545:G:A	2.72296e-24	-7.58227e-10	-1.33815	9.04779e-07	-7.58227e-10	-1.39613	5.70769e-05	-7.58227e-10	-1.36074
89356962	chr5:89356962:G:A	4.16469e-25	-2.42779	-0.788023	1.45828e-07	-2.20047	-1.02092	8.74999e-06	-2.32844	-0.907645
89357046	chr5:89357046:C:T	5.06603e-25	-2.32489	-0.694998	1.88767e-07	-2.02	-0.943307	1.10402e-05	-2.18139	-0.82221
89357128	chr5:89357128:G:A	1.6781e-24	-1.82221	-4.83947e-10	5.67342e-07	-1.86285	-4.83947e-10	2.85324e-05	-2.0541	-4.83947e-10
89357418	chr5:89357418:A:G	2.83399e-24	-7.58227e-10	-1.29818	9.29413e-07	-7.58227e-10	-1.36926	6.68503e-05	-7.58227e-10	-1.20268
89357888	chr5:89357888:C:T	5.74446e-24	-7.58227e-10	-0.591629	1.688e-06	-7.58227e-10	-0.772515	0.000112414	-7.58227e-10	-0.682953
89358948	chr5:89358948:G:A	3.59912e-24	-7.58227e-10	-1.05917	1.17738e-06	-7.58227e-10	-1.13277	7.42827e-05	-7.58227e-10	-1.09726
89360136	chr5:89360136:T:G	4.14267e-25	-2.44958	-0.771533	1.41452e-07	-2.24487	-1.00699	8.58737e-06	-2.362	-0.892844
89360369	chr5:89360369:A:C	2.30334e-24	-7.58227e-10	-1.50551	8.22508e-07	-7.58227e-10	-1.49146	4.94611e-05	-7.58227e-10	-1.50395
89361263	chr5:89361263:G:GAA	2.98529e-25	-2.44413	-1.10462	1.1667e-07	-2.23262	-1.21185	6.72935e-06	-2.35071	-1.14795
89361302	chr5:89361302:T:C	5.90169e-24	-7.58227e-10	-0.564626	1.10098e-06	-7.58227e-10	-1.19986	0.000140344	-7.58227e-10	-0.461044
89361494	chr5:89361494:G:A	2.30673e-24	-7.58227e-10	-1.50404	8.18139e-07	-7.58227e-10	-1.49678	4.93807e-05	-7.58227e-10	-1.50558
89362395	chr5:89362395:C:G	2.304e-24	-7.58227e-10	-1.50522	8.29047e-07	-7.58227e-10	-1.48354	4.96244e-05	-7.58227e-10	-1.50066
89362454	chr5:89362454:T:C	4.63037e-24	-7.58227e-10	-0.807228	1.40581e-06	-7.58227e-10	-0.955451	0.000103007	-7.58227e-10	-0.770343
89362487	chr5:89362487:C:T	3.59084e-24	-7.58227e-10	-1.06148	1.17491e-06	-7.58227e-10	-1.13487	7.41198e-05	-7.58227e-10	-1.09946
89363296	chr5:89363296:A:G	3.11461e-25	-2.46165	-1.0447	1.17447e-07	-2.50697	-0.930865	7.2951e-06	-2.50579	-0.91215
89363342	chr5:89363342:G:A	4.70891e-24	-7.58227e-10	-0.790408	1.51439e-06	-7.58227e-10	-0.881048	9.6222e-05	-7.58227e-10	-0.838481
89364672	chr5:89364672:C:T	2.91547e-24	-7.58227e-10	-1.26984	9.50271e-07	-7.58227e-10	-1.34707	6.81438e-05	-7.58227e-10	-1.18352
89365318	chr5:89365318:A:G	1.4846e-23	-7.58227e-10	0.357867	5.99302e-06	-7.58227e-10	0.494534	0.000396138	-7.58227e-10	0.576624
89365777	chr5:89365777:C:A	9.73864e-24	-7.58227e-10	-0.0637638	2.22846e-06	-7.58227e-10	-0.494751	0.000310696	-7.58227e-10	0.333676
89365865	chr5:89365865:A:G	2.37291e-23	-7.58227e-10	0.826835	9.3829e-06	-7.58227e-10	0.942827	0.000630728	-7.58227e-10	1.04174
89366450	chr5:89366450:T:A	4.66781e-24	-7.58227e-10	-0.799175	1.50219e-06	-7.58227e-10	-0.889136	9.54092e-05	-7.58227e-10	-0.846964
89367355	chr5:89367355:A:T	5.16464e-25	-2.41485	-0.585761	1.29727e-07	-2.4625	-0.875879	1.52047e-05	-2.50104	-0.182493
89367430	chr5:89367430:G:A	1.16263e-24	-1.31134	-0.877841	1.27506e-07	-1.98953	-1.36613	1.1807e-05	-2.16463	-0.771817
89367502	chr5:89367502:T:C	7.25669e-24	-7.58227e-10	-0.357942	2.06242e-06	-7.58227e-10	-0.572182	0.000140112	-7.58227e-10	-0.462696
89367522	chr5:89367522:T:A	2.63351e-24	-7.58227e-10	-1.37155	9.77067e-07	-7.58227e-10	-1.31926	5.3465e-05	-7.58227e-10	-1.42611
89368234	chr5:89368234:G:A	4.3612e-25	-2.43636	-0.733344	1.50026e-07	-2.21749	-0.975515	9.08019e-06	-2.34157	-0.857478
89368795	chr5:89368795:A:G	4.44267e-25	-2.43817	-0.713024	1.52091e-07	-2.22101	-0.95833	9.22876e-06	-2.34424	-0.83857
89369045	chr5:89369045:T:C	7.90545e-24	-7.58227e-10	-0.272313	1.28886e-06	-7.58227e-10	-1.0423	0.000191451	-7.58227e-10	-0.150505
89369058	chr5:89369058:C:A	3.23331e-24	-7.58227e-10	-1.16636	1.03247e-06	-7.58227e-10	-1.26411	7.65138e-05	-7.58227e-10	-1.06767
89369515	chr5:89369515:A:T	2.30335e-24	-7.58227e-10	-1.5055	8.12262e-07	-7.58227e-10	-1.50399	4.93953e-05	-7.58227e-10	-1.50528
89369681	chr5:89369681:T:A	2.40287e-24	-7.58227e-10	-1.4632	8.32127e-07	-7.58227e-10	-1.47983	5.19246e-05	-7.58227e-10	-1.45535
89369783	chr5:89369783:A:G	8.95744e-24	-7.58227e-10	-0.147381	3.99318e-06	-7.58227e-10	0.088526	0.000260058	-7.58227e-10	0.155764
89370264	chr5:89370264:C:T	9.8728e-25	-2.35267	-4.83947e-10	4.3578e-07	-2.12668	-4.83947e-10	2.24745e-05	-2.29276	-4.83947e-10
89370811	chr5:89370811:C:T	2.7673e-24	-7.58227e-10	-1.32199	1.02761e-06	-7.58227e-10	-1.26882	5.77844e-05	-7.58227e-10	-1.34842
89371730	chr5:89371730:G:T	4.20165e-24	-7.58227e-10	-0.904387	1.69882e-06	-7.58227e-10	-0.766129	0.000103906	-7.58227e-10	-0.761656
89371994	chr5:89371994:T:A	1.13129e-24	-2.2165	-4.83947e-10	3.62865e-07	-2.30979	-4.83947e-10	1.92287e-05	-2.44874	-4.83947e-10
89372263	chr5:89372263:A:G	2.40293e-24	-7.58227e-10	-1.46318	8.32137e-07	-7.58227e-10	-1.47982	5.19257e-05	-7.58227e-10	-1.45533
89372366	chr5:89372366:T:A	3.59084e-24	-7.58227e-10	-1.06148	1.17491e-06	-7.58227e-10	-1.13487	7.41198e-05	-7.58227e-10	-1.09946
89372379	chr5:89372379:A:C	3.23094e-25	-2.43427	-1.0354	1.26338e-07	-2.21231	-1.15255	7.2955e-06	-2.33573	-1.08215
89372488	chr5:89372488:G:A	6.60497e-25	-1.25538	-1.49925	1.01165e-07	-2.12529	-1.46177	5.65629e-06	-2.19043	-1.48194
89372881	chr5:89372881:C:T	2.93039e-24	-7.58227e-10	-1.26473	1.10533e-06	-7.58227e-10	-1.19592	6.33624e-05	-7.58227e-10	-1.25627
89373483	chr5:89373483:C:A	4.05835e-24	-7.58227e-10	-0.93909	1.63484e-06	-7.58227e-10	-0.804518	9.99621e-05	-7.58227e-10	-0.800348
89373930	chr5:89373930:C:T	3.44937e-25	-2.42334	-0.980921	1.35549e-07	-2.18971	-1.10478	7.81941e-06	-2.31845	-1.03008
89374332	chr5:89374332:T:C	3.38233e-24	-1.1213	-4.83947e-10	3.08135e-07	-2.47328	-4.83947e-10	1.82706e-05	-2.49984	-4.83947e-10
89374720	chr5:89374720:G:A	4.51235e-25	-2.37426	-0.76137	1.1697e-07	-2.40454	-1.03736	1.15107e-05	-2.50381	-0.45806
89376104	chr5:89376104:G:A	2.41728e-24	-7.58227e-10	-1.45722	9.28076e-07	-7.58227e-10	-1.3707	5.37253e-05	-7.58227e-10	-1.42126
89376391	chr5:89376391:T:C	4.58058e-24	-7.58227e-10	-0.81804	1.39197e-06	-7.58227e-10	-0.965342	0.000101865	-7.58227e-10	-0.781491
89376759	chr5:89376759:T:G	1.35696e-24	-2.03462	-4.83947e-10	2.98031e-07	-2.50662	-4.83947e-10	1.8144e-05	-2.5068	-4.83947e-10
89377089	chr5:89377089:T:C	3.75477e-24	-7.58227e-10	-1.01684	1.17996e-06	-7.58227e-10	-1.13058	9.23184e-05	-7.58227e-10	-0.879896
89377655	chr5:89377655:T:G	2.17978e-25	-2.46931	-1.39391	8.8169e-08	-2.50433	-1.22023	4.72095e-06	-2.50716	-1.34597
89377747	chr5:89377747:A:G	3.83994e-24	-7.58227e-10	-0.994409	1.20569e-06	-7.58227e-10	-1.10901	9.4789e-05	-7.58227e-10	-0.853486
89378950	chr5:89378950:T:A	4.89586e-25	-2.48074	-0.573325	1.73493e-07	-2.33178	-0.715897	1.08047e-05	-2.44303	-0.582125
89379228	chr5:89379228:GA:G	6.62368e-25	-2.33902	-0.412777	1.42867e-07	-2.49053	-0.751365	1.85366e-05	-2.5075	0.0221149
89381476	chr5:89381476:G:A	4.50799e-25	-1.7238	-1.4128	1.22681e-07	-2.27028	-1.12395	5.40662e-06	-2.27967	-1.43784
89381640	chr5:89381640:G:A	3.98707e-24	-7.58227e-10	-0.956808	1.60715e-06	-7.58227e-10	-0.821597	9.78768e-05	-7.58227e-10	-0.82143
89381674	chr5:89381674:T:A	3.19064e-24	-7.58227e-10	-1.17964	1.05714e-06	-7.58227e-10	-1.2405	6.63262e-05	-7.58227e-10	-1.21055
89382037	chr5:89382037:A:AT	6.18218e-25	-1.48402	-1.33676	1.02439e-07	-2.13431	-1.44024	7.27896e-06	-2.1538	-1.26636
89382065	chr5:89382065:G:T	2.03592e-25	-2.4969	-1.43461	8.0038e-08	-2.37941	-1.44191	4.38224e-06	-2.46898	-1.4586
89382112	chr5:89382112:A:G	2.36118e-24	-7.58227e-10	-1.4807	8.47252e-07	-7.58227e-10	-1.46182	5.06607e-05	-7.58227e-10	-1.47999
89383981	chr5:89383981:A:C	4.36489e-24	-7.58227e-10	-0.866272	1.35112e-06	-7.58227e-10	-0.99513	0.000107436	-7.58227e-10	-0.728243
89384072	chr5:89384072:T:C	2.53997e-24	-7.58227e-10	-1.40771	9.29835e-07	-7.58227e-10	-1.36881	5.54053e-05	-7.58227e-10	-1.39046
89385041	chr5:89385041:G:A	1.54805e-24	-1.90287	-4.83947e-10	3.02232e-07	-2.49262	-4.83947e-10	2.01899e-05	-2.39995	-4.83947e-10
89385784	chr5:89385784:G:A	2.02981e-25	-2.49591	-1.4386	7.99853e-08	-2.37659	-1.44539	4.3739e-06	-2.46742	-1.46206
89386436	chr5:89386436:T:A	2.62464e-25	-2.4697	-1.20781	8.61207e-08	-2.33062	-1.41745	5.44515e-06	-2.4464	-1.26402
89387642	chr5:89387642:A:G	4.51833e-24	-7.58227e-10	-0.831724	1.3049e-06	-7.58227e-10	-1.02993	8.79244e-05	-7.58227e-10	-0.928661
89387820	chr5:89387820:A:T	2.60555e-24	-7.58227e-10	-1.38222	9.92135e-07	-7.58227e-10	-1.30396	5.75493e-05	-7.58227e-10	-1.3525
89387972	chr5:89387972:C:A	2.32121e-24	-7.58227e-10	-1.49778	8.33718e-07	-7.58227e-10	-1.47792	4.95516e-05	-7.58227e-10	-1.50212
89388559	chr5:89388559:A:C	4.65477e-25	-1.7416	-1.36296	8.67762e-08	-2.28484	-1.45564	6.11757e-06	-2.2955	-1.29847
89388805	chr5:89388805:T:C	4.22031e-24	-7.58227e-10	-0.899957	1.78252e-06	-7.58227e-10	-0.718032	0.000104757	-7.58227e-10	-0.753494
89389271	chr5:89389271:T:C	4.52461e-24	-7.58227e-10	-0.830334	1.61626e-06	-7.58227e-10	-0.815949	0.000108099	-7.58227e-10	-0.722094
89390929	chr5:89390929:T:G	3.36129e-23	-7.58227e-10	1.17504	1.43332e-05	-7.58227e-10	1.36652	0.000818514	-7.58227e-10	1.30235
89391697	chr5:89391697:G:A	2.23613e-25	-2.39267	-1.44503	7.72434e-08	-2.39053	-1.46632	4.36771e-06	-2.50124	-1.42966
89391871	chr5:89391871:G:C	2.37821e-24	-7.58227e-10	-1.47352	8.24493e-07	-7.58227e-10	-1.48905	5.03908e-05	-7.58227e-10	-1.48533
89392114	chr5:89392114:C:A	5.45039e-24	-7.58227e-10	-0.644179	1.64123e-06	-7.58227e-10	-0.800613	0.00013628	-7.58227e-10	-0.490427
89392546	chr5:89392546:C:T	2.74438e-25	-2.4481	-1.18479	9.79115e-08	-2.43144	-1.18831	7.87135e-06	-2.21526	-1.12665
89392710	chr5:89392710:A:G	4.55922e-24	-7.58227e-10	-0.822714	1.40335e-06	-7.58227e-10	-0.957197	0.000114882	-7.58227e-10	-0.661237
89393549	chr5:89393549:C:G	2.67886e-24	-7.58227e-10	-1.35447	9.15985e-07	-7.58227e-10	-1.38382	6.28419e-05	-7.58227e-10	-1.26452
89393751	chr5:89393751:A:G	3.7277e-24	-7.58227e-10	-1.02407	1.38431e-06	-7.58227e-10	-0.97086	7.26184e-05	-7.58227e-10	-1.11992
89393753	chr5:89393753:G:C	4.44357e-25	-1.7918	-1.35919	8.45601e-08	-2.31271	-1.45364	5.9825e-06	-2.32235	-1.29395
89393817	chr5:89393817:T:C	2.69142e-24	-7.58227e-10	-1.3498	9.10898e-07	-7.58227e-10	-1.38939	5.64034e-05	-7.58227e-10	-1.37261
89394013	chr5:89394013:T:C	2.72724e-24	-7.58227e-10	-1.33658	1.05078e-06	-7.58227e-10	-1.24653	6.05419e-05	-7.58227e-10	-1.3018
89394568	chr5:89394568:T:A	2.33212e-24	-7.58227e-10	-1.49309	8.13652e-07	-7.58227e-10	-1.50228	4.99412e-05	-7.58227e-10	-1.49429
89394668	chr5:89394668:C:T	6.61669e-24	-7.58227e-10	-0.45027	2.78108e-06	-7.58227e-10	-0.273224	0.000156968	-7.58227e-10	-0.349094
89394990	chr5:89394990:T:C	2.30959e-24	-7.58227e-10	-1.50279	8.13862e-07	-7.58227e-10	-1.50203	4.98535e-05	-7.58227e-10	-1.49605
89395765	chr5:89395765:T:G	2.38293e-24	-7.58227e-10	-1.47154	8.22094e-07	-7.58227e-10	-1.49196	5.10465e-05	-7.58227e-10	-1.4724
89396073	chr5:89396073:A:G	3.78511e-24	-7.58227e-10	-1.00879	1.28354e-06	-7.58227e-10	-1.04644	9.03352e-05	-7.58227e-10	-0.901612
89396096	chr5:89396096:T:C	2.40097e-24	-7.58227e-10	-1.46399	8.88891e-07	-7.58227e-10	-1.41384	5.25418e-05	-7.58227e-10	-1.44353
89396141	chr5:89396141:A:G	6.01589e-24	-7.58227e-10	-0.545461	1.10237e-06	-7.58227e-10	-1.1986	0.000143668	-7.58227e-10	-0.437633
89396545	chr5:89396545:A:C	1.12371e-24	-2.22323	-4.83947e-10	4.38163e-07	-2.12123	-4.83947e-10	2.74225e-05	-2.09377	-4.83947e-10
89396677	chr5:89396677:C:T	2.3067e-24	-7.58227e-10	-1.50405	8.14763e-07	-7.58227e-10	-1.50092	4.965e-05	-7.58227e-10	-1.50014
89396922	chr5:89396922:A:G	1.98325e-25	-2.5013	-1.45642	7.57724e-08	-2.4452	-1.43088	4.55364e-06	-2.45797	-1.43124
89397039	chr5:89397039:C:T	1.97465e-25	-2.47159	-1.49047	7.52169e-08	-2.38003	-1.50341	4.52158e-06	-2.39461	-1.50167
89397916	chr5:89397916:C:T	2.52798e-24	-7.58227e-10	-1.41244	8.62539e-07	-7.58227e-10	-1.44394	5.33407e-05	-7.58227e-10	-1.42844
89398161	chr5:89398161:T:C	3.43444e-25	-2.0085	-1.4001	1.11342e-07	-2.38772	-1.10349	4.79373e-06	-2.41136	-1.42647
89398167	chr5:89398167:A:G	2.19903e-25	-2.49049	-1.36395	7.74255e-08	-2.47519	-1.37931	4.47419e-06	-2.50733	-1.39949
89398222	chr5:89398222:G:A	5.52344e-24	-7.58227e-10	-0.630864	2.0856e-06	-7.58227e-10	-0.561006	0.000136405	-7.58227e-10	-0.489508
89398786	chr5:89398786:A:G	8.8666e-24	-7.58227e-10	-0.157574	3.49647e-06	-7.58227e-10	-0.0443083	0.000232028	-7.58227e-10	0.0417177
89398814	chr5:89398814:C:A	2.02203e-24	-1.63576	-4.83947e-10	7.47042e-07	-1.5877	-4.83947e-10	3.6979e-05	-1.79479	-4.83947e-10
89399267	chr5:89399267:T:C	2.52441e-24	-7.58227e-10	-1.41386	8.6142e-07	-7.58227e-10	-1.44524	5.32672e-05	-7.58227e-10	-1.42982
89399452	chr5:89399452:A:G	8.68862e-25	-2.48044	-4.83947e-10	4.01651e-07	-2.20823	-4.83947e-10	2.18482e-05	-2.32102	-4.83947e-10
89400298	chr5:89400298:A:C	2.52513e-24	-7.58227e-10	-1.41357	8.61618e-07	-7.58227e-10	-1.445	5.32806e-05	-7.58227e-10	-1.42957
89400781	chr5:89400781:C:T	2.93063e-24	-7.58227e-10	-1.26465	1.1494e-06	-7.58227e-10	-1.15682	6.54724e-05	-7.58227e-10	-1.22351
89400809	chr5:89400809:A:AT	4.48889e-25	-1.78888	-1.35197	1.21444e-07	-2.30666	-1.0977	5.63187e-06	-2.31621	-1.36049
89400851	chr5:89400851:C:A	4.45138e-25	-1.78603	-1.36321	1.19426e-07	-2.30497	-1.11615	5.57879e-06	-2.31476	-1.37141
89400969	chr5:89400969:G:T	6.84928e-24	-7.58227e-10	-0.415721	2.88764e-06	-7.58227e-10	-0.235622	0.000162737	-7.58227e-10	-0.313005
89401059	chr5:89401059:T:C	2.26769e-25	-2.38026	-1.44342	7.85933e-08	-2.37499	-1.46454	4.39254e-06	-2.49721	-1.42802
89401434	chr5:89401434:A:G	2.50572e-24	-7.58227e-10	-1.42129	8.56331e-07	-7.58227e-10	-1.45116	5.29121e-05	-7.58227e-10	-1.43651
89402175	chr5:89402175:G:A	4.04121e-24	-7.58227e-10	-0.943322	1.62798e-06	-7.58227e-10	-0.808723	9.94721e-05	-7.58227e-10	-0.805262
89402407	chr5:89402407:G:A	2.50914e-24	-7.58227e-10	-1.41993	8.57272e-07	-7.58227e-10	-1.45006	5.29778e-05	-7.58227e-10	-1.43527
89403010	chr5:89403010:T:C	2.31337e-24	-7.58227e-10	-1.50116	8.27971e-07	-7.58227e-10	-1.48484	4.94461e-05	-7.58227e-10	-1.50426
89404977	chr5:89404977:T:A	2.22447e-25	-2.48859	-1.35434	8.88049e-08	-2.35042	-1.36695	4.76111e-06	-2.45284	-1.39182
89405011	chr5:89405011:G:A	5.01345e-25	-1.74272	-1.28761	9.30382e-08	-2.26436	-1.40645	6.67386e-06	-2.29776	-1.20919
89405553	chr5:89405553:A:G	5.12271e-24	-7.58227e-10	-0.706183	1.45252e-06	-7.58227e-10	-0.922763	9.86166e-05	-7.58227e-10	-0.813899
89405682	chr5:89405682:A:G	2.29287e-25	-2.36826	-1.44438	7.92405e-08	-2.36595	-1.46538	4.40046e-06	-2.49445	-1.42898
89406653	chr5:89406653:C:A	2.6584e-24	-7.58227e-10	-1.36214	8.99444e-07	-7.58227e-10	-1.40204	5.58651e-05	-7.58227e-10	-1.3822
89406761	chr5:89406761:C:T	3.18865e-25	-2.40569	-1.07716	1.72164e-07	-2.2697	-0.785672	7.60912e-06	-2.28409	-1.0917
89406854	chr5:89406854:A:G	2.4222e-24	-7.58227e-10	-1.45519	9.00431e-07	-7.58227e-10	-1.40094	5.30947e-05	-7.58227e-10	-1.43306
89406925	chr5:89406925:T:C	5.06242e-25	-2.48071	-0.539893	1.79654e-07	-2.32713	-0.685661	1.11924e-05	-2.44085	-0.549061
89407028	chr5:89407028:C:T	1.48556e-24	-1.94408	-4.83947e-10	5.40468e-07	-1.91138	-4.83947e-10	2.72187e-05	-2.10123	-4.83947e-10
89408063	chr5:89408063:C:A	1.39778e-24	-2.00498	-4.83947e-10	5.07604e-07	-1.97412	-4.83947e-10	2.58526e-05	-2.15273	-4.83947e-10
89408136	chr5:89408136:G:A	6.17182e-24	-7.58227e-10	-0.519872	2.5793e-06	-7.58227e-10	-0.348543	0.000145944	-7.58227e-10	-0.421915
89408422	chr5:89408422:C:T	2.58958e-24	-7.58227e-10	-1.38837	8.7984e-07	-7.58227e-10	-1.42408	5.45236e-05	-7.58227e-10	-1.4065
89408568	chr5:89408568:G:A	6.3598e-24	-0.489869	-4.83947e-10	1.60303e-06	-0.824164	-4.83947e-10	6.79886e-05	-1.1858	-4.83947e-10
89409251	chr5:89409251:G:A	2.61441e-24	-7.58227e-10	-1.37883	8.90202e-07	-7.58227e-10	-1.41237	5.49181e-05	-7.58227e-10	-1.3993
89409384	chr5:89409384:T:C	4.93566e-25	-1.75546	-1.2905	9.23788e-08	-2.26948	-1.40844	6.61872e-06	-2.30283	-1.21241
89409467	chr5:89409467:A:G	2.59126e-24	-7.58227e-10	-1.38772	8.803e-07	-7.58227e-10	-1.42355	5.45565e-05	-7.58227e-10	-1.4059
89409822	chr5:89409822:T:G	6.44917e-25	-1.78715	-0.991345	1.14912e-07	-2.28705	-1.1726	9.2461e-06	-2.31911	-0.861825
89409915	chr5:89409915:T:G	3.41328e-24	-1.11219	-4.83947e-10	4.62421e-07	-2.06734	-4.83947e-10	2.70656e-05	-2.10688	-4.83947e-10
89409937	chr5:89409937:C:T	4.85296e-25	-1.82244	-1.24042	9.14027e-08	-2.41924	-1.2693	6.45785e-06	-2.38308	-1.15676
89410085	chr5:89410085:A:G	8.64697e-25	-2.48524	-4.83947e-10	3.04166e-07	-2.48624	-4.83947e-10	1.91581e-05	-2.45241	-4.83947e-10
89410392	chr5:89410392:T:C	3.44555e-24	-7.58227e-10	-1.10278	1.1264e-06	-7.58227e-10	-1.17703	7.45409e-05	-7.58227e-10	-1.09379
89410582	chr5:89410582:C:T	2.5907e-24	-7.58227e-10	-1.38794	8.80156e-07	-7.58227e-10	-1.42372	5.45446e-05	-7.58227e-10	-1.40612
89411010	chr5:89411010:A:G	8.84657e-25	-2.46242	-4.83947e-10	3.20227e-07	-2.43479	-4.83947e-10	1.87003e-05	-2.4766	-4.83947e-10
89411097	chr5:89411097:T:C	8.02889e-24	-7.58227e-10	-0.256819	3.23217e-06	-7.58227e-10	-0.122908	0.000217607	-7.58227e-10	-0.0224469
89412239	chr5:89412239:A:G	1.04518e-24	-2.29568	-4.83947e-10	6.63503e-07	-1.70628	-4.83947e-10	7.36179e-05	-1.10625	-4.83947e-10
89412615	chr5:89412615:C:T	2.61069e-24	-7.58227e-10	-1.38025	9.96565e-07	-7.58227e-10	-1.2995	5.79417e-05	-7.58227e-10	-1.3457
89413397	chr5:89413397:C:T	3.82739e-25	-1.86704	-1.43322	1.03601e-07	-2.32899	-1.23428	5.01574e-06	-2.35276	-1.43979
89414141	chr5:89414141:C:T	1.07746e-24	-2.26526	-4.83947e-10	3.49795e-07	-2.34647	-4.83947e-10	1.88732e-05	-2.4674	-4.83947e-10
89414295	chr5:89414295:T:G	4.69049e-25	-1.85591	-1.241	9.02816e-08	-2.43097	-1.26992	6.3642e-06	-2.39675	-1.1577
89414445	chr5:89414445:T:C	1.00679e-24	-2.3331	-4.83947e-10	3.36346e-07	-2.38568	-4.83947e-10	2.20351e-05	-2.3125	-4.83947e-10
89414702	chr5:89414702:G:A	4.79807e-25	-1.84847	-1.22576	9.18644e-08	-2.4282	-1.25531	6.49709e-06	-2.39339	-1.1404
89414779	chr5:89414779:G:A	9.87429e-25	-2.35252	-4.83947e-10	3.39452e-07	-2.37648	-4.83947e-10	1.94826e-05	-2.43562	-4.83947e-10
89415096	chr5:89415096:A:C	3.304e-25	-2.37003	-1.07728	1.64137e-07	-2.31728	-0.785831	7.26451e-06	-2.33032	-1.09182
89415254	chr5:89415254:C:A	4.75254e-25	-1.64145	-1.44232	9.43912e-08	-2.20435	-1.45201	5.96268e-06	-2.25259	-1.36703
89415591	chr5:89415591:G:A	2.35102e-25	-2.49274	-1.29486	9.2933e-08	-2.36259	-1.30934	4.98091e-06	-2.45995	-1.33958
89416114	chr5:89416114:T:A	2.58633e-24	-7.58227e-10	-1.38963	8.79018e-07	-7.58227e-10	-1.42501	5.44565e-05	-7.58227e-10	-1.40774
89416229	chr5:89416229:T:C	8.63527e-25	-2.4866	-4.83947e-10	3.33642e-07	-2.39375	-4.83947e-10	1.8343e-05	-2.49589	-4.83947e-10
89416958	chr5:89416958:T:A	2.34472e-24	-7.58227e-10	-1.4877	8.16653e-07	-7.58227e-10	-1.4986	4.99272e-05	-7.58227e-10	-1.49457
89416977	chr5:89416977:A:G	3.73878e-25	-1.89073	-1.43296	1.02302e-07	-2.34191	-1.23398	4.956e-06	-2.36501	-1.43953
89417747	chr5:89417747:A:G	4.58329e-25	-1.68295	-1.43709	9.25727e-08	-2.22843	-1.44739	5.88444e-06	-2.27475	-1.35808
89418086	chr5:89418086:G:A	1.00604e-24	-2.33384	-4.83947e-10	6.1441e-07	-1.78315	-4.83947e-10	6.62073e-05	-1.21235	-4.83947e-10
89418563	chr5:89418563:T:A	1.95856e-25	-2.49681	-1.47343	7.51327e-08	-2.43248	-1.45208	4.50797e-06	-2.44678	-1.45251
89418579	chr5:89418579:A:G	7.82483e-25	-1.81033	-0.774822	1.42297e-07	-2.29925	-0.946649	1.18276e-05	-2.33226	-0.602443
89418751	chr5:89418751:G:A	3.32854e-24	-7.58227e-10	-1.13733	1.01607e-06	-7.58227e-10	-1.28012	6.69666e-05	-7.58227e-10	-1.20094
89419249	chr5:89419249:G:A	5.93013e-25	-2.46364	-0.398765	2.13486e-07	-2.2868	-0.553444	1.32169e-05	-2.41508	-0.408557
89419355	chr5:89419355:A:C	3.60754e-25	-1.85948	-1.49995	8.12388e-08	-2.3251	-1.48132	4.75725e-06	-2.34953	-1.49594
89420303	chr5:89420303:T:A	8.915e-25	-1.84503	-0.609685	1.61178e-07	-2.31819	-0.803112	1.39443e-05	-2.3494	-0.420667
89420327	chr5:89420327:A:T	2.18497e-25	-2.49141	-1.36943	8.69528e-08	-2.35844	-1.38001	4.6803e-06	-2.45737	-1.40441
89420592	chr5:89420592:A:G	2.3817e-24	-7.58227e-10	-1.47205	8.23322e-07	-7.58227e-10	-1.49047	5.25049e-05	-7.58227e-10	-1.44423
89420897	chr5:89420897:C:T	2.27704e-25	-2.37889	-1.44068	7.88054e-08	-2.37452	-1.46231	4.40707e-06	-2.49697	-1.42496
89422019	chr5:89422019:G:C	1.72601e-24	-1.79406	-4.83947e-10	5.82293e-07	-1.83684	-4.83947e-10	2.92038e-05	-2.03084	-4.83947e-10
89422028	chr5:89422028:G:T	5.93694e-24	-0.558672	-4.83947e-10	4.37494e-06	0.179832	-4.83947e-10	0.000126594	-0.564151	-4.83947e-10
89423233	chr5:89423233:C:G	2.70977e-24	-7.58227e-10	-1.343	9.14524e-07	-7.58227e-10	-1.38541	5.68668e-05	-7.58227e-10	-1.36443
89423245	chr5:89423245:C:T	3.77541e-24	-7.58227e-10	-1.01136	1.18574e-06	-7.58227e-10	-1.1257	9.29085e-05	-7.58227e-10	-0.873524
89423530	chr5:89423530:G:T	2.90746e-25	-2.45211	-1.12306	9.40884e-08	-2.28994	-1.36964	6.03839e-06	-2.42197	-1.18504
89423658	chr5:89423658:C:T	2.63511e-24	-7.58227e-10	-1.37094	8.93012e-07	-7.58227e-10	-1.40922	5.54059e-05	-7.58227e-10	-1.39045
89423803	chr5:89423803:A:G	2.64176e-24	-7.58227e-10	-1.36842	8.94909e-07	-7.58227e-10	-1.40709	5.55349e-05	-7.58227e-10	-1.38813
89425772	chr5:89425772:T:C	2.68062e-24	-7.58227e-10	-1.35382	9.06036e-07	-7.58227e-10	-1.39474	5.62993e-05	-7.58227e-10	-1.37446
89425843	chr5:89425843:G:C	3.1064e-24	-7.58227e-10	-1.2064	9.63527e-07	-7.58227e-10	-1.33322	6.28856e-05	-7.58227e-10	-1.26382
89426098	chr5:89426098:C:T	2.76385e-24	-7.58227e-10	-1.32324	9.43129e-07	-7.58227e-10	-1.35461	6.26495e-05	-7.58227e-10	-1.26758
89426099	chr5:89426099:G:A	5.93527e-24	-7.58227e-10	-0.558952	2.26562e-06	-7.58227e-10	-0.478212	0.000131478	-7.58227e-10	-0.526302
89426210	chr5:89426210:A:G	6.51209e-24	-7.58227e-10	-0.466205	1.69752e-06	-7.58227e-10	-0.766896	0.000201114	-7.58227e-10	-0.101267
89426414	chr5:89426414:G:A	5.42554e-24	-7.58227e-10	-0.648748	2.05866e-06	-7.58227e-10	-0.574005	0.00011989	-7.58227e-10	-0.618567
89426500	chr5:89426500:G:T	4.2748e-25	-1.79941	-1.3903	1.24708e-07	-2.29014	-1.08771	5.32091e-06	-2.31525	-1.41824
89427279	chr5:89427279:C:T	2.76298e-24	-7.58227e-10	-1.32356	9.29894e-07	-7.58227e-10	-1.36875	5.79155e-05	-7.58227e-10	-1.34615
89427589	chr5:89427589:G:T	2.41477e-24	-7.58227e-10	-1.45826	8.96042e-07	-7.58227e-10	-1.40583	5.28956e-05	-7.58227e-10	-1.43682
89428504	chr5:89428504:A:G	7.91011e-24	-7.58227e-10	-0.271724	3.47293e-06	-7.58227e-10	-0.0510624	0.000219758	-7.58227e-10	-0.0126126
89428612	chr5:89428612:C:A	2.88263e-24	-7.58227e-10	-1.28116	1.0627e-06	-7.58227e-10	-1.23525	6.51852e-05	-7.58227e-10	-1.22791
89428631	chr5:89428631:A:C	2.59244e-25	-2.25369	-1.43616	9.33491e-08	-2.44182	-1.22565	4.2385e-06	-2.50548	-1.45545
89429231	chr5:89429231:G:A	1.38919e-24	-1.01345	-0.997695	1.79742e-07	-1.68136	-1.33093	1.41305e-05	-1.89708	-0.859725
89429589	chr5:89429589:G:A	1.96905e-25	-2.47943	-1.48547	7.42973e-08	-2.39468	-1.50107	4.47101e-06	-2.40866	-1.49886
89430090	chr5:89430090:C:T	2.32984e-24	-7.58227e-10	-1.49407	8.43422e-07	-7.58227e-10	-1.46635	4.94075e-05	-7.58227e-10	-1.50504
89430350	chr5:89430350:T:C	2.78644e-24	-7.58227e-10	-1.3151	9.11496e-07	-7.58227e-10	-1.38873	5.96595e-05	-7.58227e-10	-1.31649
89430520	chr5:89430520:C:T	2.218e-25	-2.48046	-1.36539	8.9962e-08	-2.32839	-1.37604	4.78279e-06	-2.4397	-1.40042
89430575	chr5:89430575:G:A	6.18576e-24	-7.58227e-10	-0.517615	2.65758e-06	-7.58227e-10	-0.318645	0.000167319	-7.58227e-10	-0.285239
89430906	chr5:89430906:G:C	2.49579e-24	-7.58227e-10	-1.42526	8.59267e-07	-7.58227e-10	-1.44774	5.54336e-05	-7.58227e-10	-1.38995
89430965	chr5:89430965:T:A	2.58137e-24	-7.58227e-10	-1.39155	8.88817e-07	-7.58227e-10	-1.41393	5.99193e-05	-7.58227e-10	-1.31214
89431759	chr5:89431759:A:G	5.79444e-24	-7.58227e-10	-0.582966	1.61877e-06	-7.58227e-10	-0.814396	0.000110704	-7.58227e-10	-0.698278
89431789	chr5:89431789:G:A	8.9234e-25	-1.78881	-0.664959	1.58292e-07	-2.28515	-0.854225	1.35663e-05	-2.3182	-0.479348
89432272	chr5:89432272:C:T	7.0526e-25	-1.83718	-0.851875	1.34551e-07	-2.31232	-0.989553	1.08511e-05	-2.34377	-0.677106
89432632	chr5:89432632:G:A	5.46761e-24	-7.58227e-10	-0.641024	2.07832e-06	-7.58227e-10	-0.564502	0.00012092	-7.58227e-10	-0.610007
89433230	chr5:89433230:T:C	3.6537e-25	-1.92481	-1.4219	1.03233e-07	-2.35539	-1.21144	4.94087e-06	-2.37849	-1.42911
89433480	chr5:89433480:T:C	6.14841e-24	-7.58227e-10	-0.523672	2.63879e-06	-7.58227e-10	-0.32574	0.000166137	-7.58227e-10	-0.292327
89433834	chr5:89433834:A:G	8.55483e-25	-2.49595	-4.83947e-10	3.00566e-07	-2.49815	-4.83947e-10	1.81481e-05	-2.50658	-4.83947e-10
89434034	chr5:89434034:G:A	3.38952e-25	-1.91685	-1.50491	8.04229e-08	-2.35327	-1.46325	4.60184e-06	-2.37555	-1.50313
89435197	chr5:89435197:CA:C	5.80814e-24	-7.58227e-10	-0.580604	2.47625e-06	-7.58227e-10	-0.389316	0.000155938	-7.58227e-10	-0.35568
89435259	chr5:89435259:T:A	2.64611e-24	-7.58227e-10	-1.36677	8.90648e-07	-7.58227e-10	-1.41187	6.01459e-05	-7.58227e-10	-1.30837
89435329	chr5:89435329:T:G	2.09681e-25	-2.39676	-1.50527	8.46392e-08	-2.30963	-1.45579	4.77974e-06	-2.33515	-1.5056
89435340	chr5:89435340:A:G	4.00507e-24	-7.58227e-10	-0.952305	1.24829e-06	-7.58227e-10	-1.07428	9.9341e-05	-7.58227e-10	-0.806581
89435975	chr5:89435975:T:C	5.15956e-24	-7.58227e-10	-0.699014	1.56575e-06	-7.58227e-10	-0.847695	0.00012847	-7.58227e-10	-0.549444
89436377	chr5:89436377:G:A	5.47887e-24	-7.58227e-10	-0.638966	2.08283e-06	-7.58227e-10	-0.562334	0.000121174	-7.58227e-10	-0.607914
89436931	chr5:89436931:A:G	2.75993e-24	-7.58227e-10	-1.32466	1.06363e-06	-7.58227e-10	-1.23437	6.1284e-05	-7.58227e-10	-1.28962
89437035	chr5:89437035:C:T	2.82752e-24	-7.58227e-10	-1.30046	9.49992e-07	-7.58227e-10	-1.34736	6.67799e-05	-7.58227e-10	-1.20374
89437039	chr5:89437039:T:G	5.46925e-24	-7.58227e-10	-0.640724	2.0789e-06	-7.58227e-10	-0.564224	0.000120958	-7.58227e-10	-0.609698
89438563	chr5:89438563:G:A	3.20411e-25	-1.97263	-1.50539	7.86999e-08	-2.37967	-1.4585	4.48188e-06	-2.40097	-1.50413
89439247	chr5:89439247:T:G	9.35529e-24	-7.58227e-10	-0.103924	3.65303e-06	-7.58227e-10	-0.000505877	0.000242816	-7.58227e-10	0.0871638
89439327	chr5:89439327:TAGAG:T	2.52991e-24	-7.58227e-10	-1.41168	8.62925e-07	-7.58227e-10	-1.44349	5.3389e-05	-7.58227e-10	-1.42753
89440458	chr5:89440458:T:C	1.90266e-24	-1.11089	-0.585724	1.67964e-07	-1.87307	-1.207	1.79988e-05	-2.05683	-0.458008
89440476	chr5:89440476:A:G	3.86845e-25	-2.30229	-0.987309	9.85985e-08	-2.50212	-1.11064	7.88822e-06	-2.50392	-0.83585
89442130	chr5:89442130:AC:A	6.61604e-25	-1.95252	-0.800437	1.32828e-07	-2.37138	-0.94338	1.08765e-05	-2.39917	-0.619368
89442373	chr5:89442373:A:G	4.62459e-24	-0.808479	-4.83947e-10	3.26033e-06	-0.114233	-4.83947e-10	9.87445e-05	-0.812603	-4.83947e-10
89443076	chr5:89443076:A:G	4.31483e-24	-7.58227e-10	-0.877808	1.75461e-06	-7.58227e-10	-0.733817	0.000106758	-7.58227e-10	-0.734574
89444506	chr5:89444506:A:C	3.58604e-25	-1.96294	-1.40246	1.06973e-07	-2.3605	-1.17074	5.058e-06	-2.37706	-1.4071
89445242	chr5:89445242:T:C	4.44887e-25	-2.08305	-1.06675	1.70359e-07	-2.43786	-0.628044	6.6517e-06	-2.44013	-1.07014
89445260	chr5:89445260:A:G	2.57879e-25	-2.29491	-1.40022	7.45236e-08	-2.48196	-1.41074	4.23369e-06	-2.50772	-1.45435
89445302	chr5:89445302:C:T	3.1851e-24	-7.58227e-10	-1.18138	1.18742e-06	-7.58227e-10	-1.12428	7.09198e-05	-7.58227e-10	-1.14359
89445323	chr5:89445323:CT:C	2.55125e-24	-7.58227e-10	-1.40328	9.61573e-07	-7.58227e-10	-1.33525	5.61682e-05	-7.58227e-10	-1.37679
89446768	chr5:89446768:T:C	9.83095e-24	-0.0543295	-4.83947e-10	3.61817e-07	-2.31268	-4.83947e-10	1.98357e-05	-2.41766	-4.83947e-10
89447402	chr5:89447402:A:G	2.59363e-25	-2.45523	-1.23416	1.27235e-07	-1.96036	-1.39742	9.47328e-06	-2.15592	-1.00074
89447728	chr5:89447728:G:A	9.20903e-24	-7.58227e-10	-0.119681	2.43024e-06	-7.58227e-10	-0.408073	0.000178209	-7.58227e-10	-0.222182
89447729	chr5:89447729:A:T	9.26317e-24	-7.58227e-10	-0.113819	2.44304e-06	-7.58227e-10	-0.40282	0.000179221	-7.58227e-10	-0.216518
89448145	chr5:89448145:C:T	2.22444e-25	-2.4744	-1.36854	1.14714e-07	-1.98282	-1.47855	7.57655e-06	-2.1793	-1.20078
89448733	chr5:89448733:G:A	2.20478e-25	-2.41866	-1.43317	7.0083e-08	-2.44909	-1.50504	5.00839e-06	-2.50669	-1.28733
89449008	chr5:89449008:A:G	3.11475e-24	-7.58227e-10	-1.20372	1.20611e-06	-7.58227e-10	-1.10866	7.661e-05	-7.58227e-10	-1.06641
89449077	chr5:89449077:G:A	1.17211e-24	-1.13911	-1.04195	1.85811e-07	-1.69207	-1.28701	1.86765e-05	-1.547	-0.930874
89449367	chr5:89449367:T:C	2.1109e-25	-2.40946	-1.48588	7.15169e-08	-2.44129	-1.4926	4.47981e-06	-2.50743	-1.39813
89449868	chr5:89449868:G:GA	3.12843e-24	-7.58227e-10	-1.19933	1.00621e-06	-7.58227e-10	-1.28987	7.40942e-05	-7.58227e-10	-1.0998
89449988	chr5:89449988:G:A	8.81617e-25	-2.46586	-4.83947e-10	2.9861e-07	-2.50468	-4.83947e-10	1.8172e-05	-2.50526	-4.83947e-10
89450065	chr5:89450065:T:C	3.48671e-25	-1.99799	-1.3955	3.26956e-07	-0.98203	-1.43196	8.97287e-06	-1.83274	-1.37819
89450347	chr5:89450347:T:G	2.12059e-25	-2.40651	-1.48425	7.15766e-08	-2.43916	-1.49389	4.49622e-06	-2.50759	-1.39431
89450386	chr5:89450386:G:A	2.66282e-25	-2.15747	-1.50559	6.98387e-08	-2.46906	-1.48857	4.21643e-06	-2.46956	-1.49659
89450514	chr5:89450514:A:G	2.09004e-25	-2.42497	-1.4803	7.03385e-08	-2.45398	-1.49652	4.54402e-06	-2.50582	-1.38551
89450588	chr5:89450588:T:C	2.74607e-25	-2.12673	-1.50554	7.05431e-08	-2.45813	-1.48946	4.26513e-06	-2.45876	-1.4959
89450875	chr5:89450875:A:G	3.11544e-24	-7.58227e-10	-1.2035	1.00275e-06	-7.58227e-10	-1.29331	7.37418e-05	-7.58227e-10	-1.10457
89451048	chr5:89451048:C:T	5.73558e-25	-2.15525	-0.740511	1.15361e-07	-2.35271	-1.10304	1.26796e-05	-2.31069	-0.554451
89451480	chr5:89451480:C:T	1.36069e-24	-2.47881	0.446938	1.03397e-06	-1.63404	0.371377	7.03537e-05	-1.46432	0.31272
89451807	chr5:89451807:G:A	6.54438e-24	-7.58227e-10	-0.461258	2.69609e-06	-7.58227e-10	-0.30426	0.000168074	-7.58227e-10	-0.280735
89451866	chr5:89451866:A:C	8.79796e-25	-2.48402	0.0160915	6.6174e-07	-1.66893	-0.040016	4.4836e-05	-1.50399	-0.0981375
89452164	chr5:89452164:G:A	2.11523e-25	-2.41961	-1.47367	7.33486e-08	-2.40364	-1.50496	4.41938e-06	-2.48829	-1.43085
89452498	chr5:89452498:T:C	3.22526e-24	-7.58227e-10	-1.16885	1.03486e-06	-7.58227e-10	-1.2618	7.68483e-05	-7.58227e-10	-1.06331
89452635	chr5:89452635:T:C	2.68251e-25	-2.27662	-1.37908	9.20144e-08	-2.27078	-1.41109	4.92043e-06	-2.4531	-1.35864
89452951	chr5:89452951:C:T	2.06715e-25	-2.44583	-1.47045	7.58153e-08	-2.37113	-1.50438	4.51019e-06	-2.47317	-1.42563
89453265	chr5:89453265:G:A	2.17684e-25	-2.36623	-1.49834	7.00416e-08	-2.45033	-1.5044	4.12724e-06	-2.50264	-1.48489
89455125	chr5:89455125:G:A	1.04816e-24	-2.29283	-4.83947e-10	3.70889e-07	-2.28792	-4.83947e-10	2.1111e-05	-2.35535	-4.83947e-10
89455499	chr5:89455499:C:T	6.77593e-25	-1.30169	-1.42738	1.38788e-07	-2.01476	-1.2561	5.78005e-06	-2.21551	-1.43521
89455770	chr5:89455770:A:G	3.44243e-25	-2.38276	-1.02351	8.56419e-08	-2.47985	-1.27379	6.23062e-06	-2.5046	-1.07107
89456147	chr5:89456147:A:G	1.94544e-25	-2.49717	-1.4798	7.12933e-08	-2.44293	-1.49408	4.26426e-06	-2.46455	-1.49033
89456597	chr5:89456597:A:T	2.50744e-25	-2.26317	-1.46002	7.91985e-08	-2.35552	-1.47634	5.22358e-06	-2.34695	-1.40501
89456714	chr5:89456714:G:A	4.33603e-24	-0.03661	-0.836296	2.53312e-06	0.403518	-0.770128	0.000168686	0.392112	-0.669215
89456767	chr5:89456767:G:A	2.35496e-25	-2.28375	-1.50217	7.57086e-08	-2.37133	-1.5056	4.76356e-06	-2.36202	-1.48212
89456856	chr5:89456856:C:A	9.48519e-25	-2.39272	-4.83947e-10	3.12685e-07	-2.45862	-4.83947e-10	2.06656e-05	-2.37667	-4.83947e-10
89456927	chr5:89456927:C:T	2.48688e-25	-2.24709	-1.48433	6.97411e-08	-2.49392	-1.46511	4.29233e-06	-2.47056	-1.47775
89456957	chr5:89456957:C:A	3.41343e-25	-1.9206	-1.49413	1.53383e-07	-1.66631	-1.50457	9.15466e-06	-1.71475	-1.47613
89458093	chr5:89458093:C:A	1.2989e-24	-2.07835	-4.83947e-10	3.82359e-07	-2.25746	-4.83947e-10	2.37621e-05	-2.23705	-4.83947e-10
89458385	chr5:89458385:C:A	6.01506e-24	-7.58227e-10	-0.545598	2.57477e-06	-7.58227e-10	-0.350301	0.000126091	-7.58227e-10	-0.568137
89458415	chr5:89458415:G:A	3.89806e-24	-7.58227e-10	-0.979386	1.19629e-06	-7.58227e-10	-1.11684	9.21035e-05	-7.58227e-10	-0.882227
89458555	chr5:89458555:G:A	2.69789e-24	-7.58227e-10	-1.34739	9.96837e-07	-7.58227e-10	-1.29923	6.16456e-05	-7.58227e-10	-1.28374
89459637	chr5:89459637:A:G	4.44347e-24	-0.0364157	-0.812013	2.60224e-06	0.4036	-0.743287	0.000173533	0.393102	-0.641872
89460815	chr5:89460815:T:A	2.8728e-25	-2.1229	-1.46426	7.59996e-08	-2.46091	-1.41218	4.40877e-06	-2.42819	-1.49335
89461138	chr5:89461138:G:A	2.63543e-25	-2.17254	-1.50086	7.3527e-08	-2.47268	-1.43349	4.34474e-06	-2.43894	-1.49724
89461204	chr5:89461204:C:T	3.42838e-24	-7.58227e-10	-1.10778	1.10699e-06	-7.58227e-10	-1.19442	7.32232e-05	-7.58227e-10	-1.11163
89461386	chr5:89461386:CAA:C	3.08009e-24	-7.58227e-10	-1.21491	1.148e-06	-7.58227e-10	-1.15804	6.82628e-05	-7.58227e-10	-1.18177
89461417	chr5:89461417:A:G	3.57312e-24	-0.214987	-0.85144	2.07912e-06	0.209876	-0.773994	0.000136549	0.197	-0.685456
89462162	chr5:89462162:A:T	2.03739e-23	-7.58227e-10	0.674389	5.39464e-06	-7.58227e-10	0.389344	0.00041328	-7.58227e-10	0.618987
89462250	chr5:89462250:C:T	3.89322e-25	-1.90901	-1.37421	1.17538e-07	-1.98722	-1.44984	8.69529e-06	-1.97542	-1.26694
89462898	chr5:89462898:A:C	3.69847e-24	-7.58227e-10	-1.03195	1.18483e-06	-7.58227e-10	-1.12646	7.89427e-05	-7.58227e-10	-1.03642
89463406	chr5:89463406:G:A	3.69245e-25	-1.83355	-1.50261	3.25727e-07	-0.915327	-1.50243	1.69724e-05	-1.06931	-1.50424
89464471	chr5:89464471:T:G	3.64124e-25	-1.84767	-1.50245	3.18113e-07	-0.93881	-1.5026	1.65852e-05	-1.0925	-1.50412
89464666	chr5:89464666:G:A	3.73641e-24	-7.58227e-10	-1.02174	1.15249e-06	-7.58227e-10	-1.15414	8.79992e-05	-7.58227e-10	-0.927811
89464694	chr5:89464694:A:G	2.25015e-25	-2.50565	-1.32581	8.83374e-08	-2.34996	-1.3727	6.20591e-06	-2.39725	-1.18239
89464750	chr5:89464750:T:A	4.38102e-25	-1.86832	-1.29684	1.27922e-07	-1.95337	-1.39903	9.91829e-06	-1.94072	-1.17004
89464789	chr5:89464789:G:A	2.37114e-24	-7.58227e-10	-1.4765	8.47946e-07	-7.58227e-10	-1.461	5.13645e-05	-7.58227e-10	-1.46619
89464908	chr5:89464908:A:G	3.91136e-24	-7.58227e-10	-0.97598	1.49976e-06	-7.58227e-10	-0.890756	8.62148e-05	-7.58227e-10	-0.948297
89464994	chr5:89464994:G:C	3.1162e-24	-7.58227e-10	-1.20325	1.21467e-06	-7.58227e-10	-1.10159	6.82278e-05	-7.58227e-10	-1.18229
89465092	chr5:89465092:C:T	6.7825e-24	-7.58227e-10	-0.42552	2.65472e-06	-7.58227e-10	-0.319722	0.000170186	-7.58227e-10	-0.268247
89465179	chr5:89465179:G:A	2.53961e-24	-1.40786	-4.83947e-10	4.80006e-06	0.272566	-4.83947e-10	0.000786162	1.26202	-4.83947e-10
89465277	chr5:89465277:T:G	4.07635e-25	-1.85099	-1.38626	1.22767e-07	-1.9358	-1.45773	9.01164e-06	-1.92353	-1.28309
89465329	chr5:89465329:C:T	3.54962e-24	-7.58227e-10	-1.07302	1.14231e-06	-7.58227e-10	-1.16301	7.5781e-05	-7.58227e-10	-1.07729
89465423	chr5:89465423:C:T	3.88658e-25	-1.91388	-1.37104	1.16854e-07	-1.99528	-1.44761	8.65798e-06	-1.98408	-1.26258
89465489	chr5:89465489:T:C	3.54962e-24	-7.58227e-10	-1.07302	1.14231e-06	-7.58227e-10	-1.16301	7.5781e-05	-7.58227e-10	-1.07729
89466102	chr5:89466102:T:C	3.45255e-25	-1.89951	-1.50383	1.59315e-07	-1.64094	-1.49199	9.12871e-06	-1.68853	-1.50518
89466123	chr5:89466123:C:G	3.78856e-25	-1.91533	-1.39513	1.15289e-07	-1.99318	-1.46319	8.39828e-06	-1.98171	-1.29541
89466172	chr5:89466172:T:G	3.87184e-25	-1.90986	-1.37886	1.17098e-07	-1.98805	-1.45275	8.63197e-06	-1.97661	-1.27305
89466585	chr5:89466585:T:C	7.36036e-25	-1.83269	-0.813653	4.714e-07	-0.907696	-1.14041	3.60078e-05	-1.04577	-0.775629
89467061	chr5:89467061:G:T	2.56186e-24	-7.58227e-10	-1.39913	9.25972e-07	-7.58227e-10	-1.37297	5.60713e-05	-7.58227e-10	-1.37851
89467063	chr5:89467063:A:T	2.56066e-24	-7.58227e-10	-1.3996	9.25476e-07	-7.58227e-10	-1.37351	5.60424e-05	-7.58227e-10	-1.37903
89467096	chr5:89467096:T:A	2.69675e-24	-7.58227e-10	-1.34782	8.98062e-07	-7.58227e-10	-1.40358	6.20118e-05	-7.58227e-10	-1.27781
89467483	chr5:89467483:G:A	2.43637e-24	-7.58227e-10	-1.44936	8.37862e-07	-7.58227e-10	-1.47296	5.22185e-05	-7.58227e-10	-1.4497
89468144	chr5:89468144:G:A	5.3799e-24	-7.58227e-10	-0.657195	1.82966e-06	-7.58227e-10	-0.69193	0.000130875	-7.58227e-10	-0.530895
89468398	chr5:89468398:G:A	2.60587e-25	-2.21946	-1.46522	7.5092e-08	-2.3858	-1.49931	5.0211e-06	-2.35764	-1.43385
89468480	chr5:89468480:A:G	2.80196e-24	-0.295809	-1.01374	1.59725e-06	0.116802	-0.944582	0.000104226	0.111007	-0.869584
89468485	chr5:89468485:G:T	2.57541e-25	-2.24723	-1.44921	7.38038e-08	-2.40956	-1.49285	4.9689e-06	-2.38846	-1.41348
89469352	chr5:89469352:A:T	2.98569e-25	-2.04425	-1.50437	1.29657e-07	-1.83487	-1.50405	7.57831e-06	-1.88378	-1.49607
89469555	chr5:89469555:C:T	3.58923e-25	-2.3692	-0.995309	1.07012e-07	-2.3426	-1.18828	7.67668e-06	-2.29424	-1.07271
89469655	chr5:89469655:T:C	2.86042e-25	-2.08624	-1.50525	1.23481e-07	-1.88522	-1.5025	7.19717e-06	-1.93248	-1.49897
89470069	chr5:89470069:T:A	1.88203e-25	-2.50483	-1.50527	6.84575e-08	-2.47444	-1.50316	4.36648e-06	-2.42557	-1.50561
89470262	chr5:89470262:G:A	5.45576e-24	-7.58227e-10	-0.643194	2.10942e-06	-7.58227e-10	-0.54965	0.000134501	-7.58227e-10	-0.503566
89470823	chr5:89470823:A:T	8.7805e-25	-2.46992	-4.83947e-10	3.4468e-07	-2.3612	-4.83947e-10	2.00799e-05	-2.40542	-4.83947e-10
89471085	chr5:89471085:T:C	1.40345e-23	1.63548	-1.33383	2.7925e-06	1.23284	-1.50196	0.000124714	0.755343	-1.33446
89471244	chr5:89471244:C:T	5.82769e-24	-7.58227e-10	-0.577245	1.71335e-06	-7.58227e-10	-0.757613	0.00014361	-7.58227e-10	-0.438039
89471423	chr5:89471423:G:A	2.32055e-24	-7.58227e-10	-1.49806	8.43679e-07	-7.58227e-10	-1.46604	4.94213e-05	-7.58227e-10	-1.50476
89472353	chr5:89472353:A:G	2.54072e-24	-7.58227e-10	-1.40742	9.16502e-07	-7.58227e-10	-1.38325	5.51651e-05	-7.58227e-10	-1.39481
89473136	chr5:89473136:T:C	4.36862e-25	-1.66544	-1.50256	9.44068e-08	-2.24124	-1.41496	4.99103e-06	-2.29941	-1.49808
89473319	chr5:89473319:C:A	5.45006e-25	-2.23601	-0.710819	1.68171e-07	-2.19755	-0.881287	1.2234e-05	-2.14995	-0.750966
89475252	chr5:89475252:G:A	3.57436e-24	-7.58227e-10	-1.06608	1.35432e-06	-7.58227e-10	-0.992761	7.96003e-05	-7.58227e-10	-1.02812
89475712	chr5:89475712:G:A	2.91483e-24	-7.58227e-10	-1.27005	1.11373e-06	-7.58227e-10	-1.18835	6.73737e-05	-7.58227e-10	-1.19488
89476120	chr5:89476120:G:A	3.22912e-24	-7.58227e-10	-1.16766	1.2602e-06	-7.58227e-10	-1.06479	7.59802e-05	-7.58227e-10	-1.07467
89476578	chr5:89476578:T:G	1.53011e-24	-1.91453	-4.83947e-10	5.21426e-07	-1.94725	-4.83947e-10	2.74009e-05	-2.09456	-4.83947e-10
89476874	chr5:89476874:C:T	3.32746e-25	-1.96292	-1.47732	1.43749e-07	-1.73833	-1.49742	8.68625e-06	-1.79106	-1.45234
89477296	chr5:89477296:T:C	2.32883e-24	-7.58227e-10	-1.4945	8.35637e-07	-7.58227e-10	-1.47562	5.09637e-05	-7.58227e-10	-1.47403
89477456	chr5:89477456:A:G	9.97592e-25	-2.20102	-0.141261	2.88761e-07	-2.15839	-0.379823	2.24561e-05	-2.1051	-0.18848
89477962	chr5:89477962:G:A	3.4263e-24	-7.58227e-10	-1.10838	1.28392e-06	-7.58227e-10	-1.04615	6.77376e-05	-7.58227e-10	-1.1895
89478105	chr5:89478105:A:T	2.86415e-24	-7.58227e-10	-1.2876	1.0885e-06	-7.58227e-10	-1.21126	6.63046e-05	-7.58227e-10	-1.21088
89478158	chr5:89478158:ACT:A	1.68046e-24	-0.864818	-0.955979	9.14834e-07	-0.515616	-0.869459	5.65855e-05	-0.568699	-0.800687
89478431	chr5:89478431:T:A	4.3268e-25	-2.39722	-0.780407	1.20249e-07	-2.37	-1.04425	8.8416e-06	-2.30934	-0.916329
89479024	chr5:89479024:A:G	8.51946e-25	-2.5001	-4.83947e-10	3.6582e-07	-2.30167	-4.83947e-10	2.56355e-05	-2.16116	-4.83947e-10
89479305	chr5:89479305:TG:T	2.4996e-24	-7.58227e-10	-1.42374	8.58011e-07	-7.58227e-10	-1.4492	5.27004e-05	-7.58227e-10	-1.44052
89479309	chr5:89479309:C:T	6.00124e-24	-7.58227e-10	-0.5479	2.34711e-06	-7.58227e-10	-0.442878	0.000135686	-7.58227e-10	-0.494798
89479393	chr5:89479393:G:A	4.00962e-25	-2.40098	-0.852778	1.13096e-07	-2.374	-1.10157	8.25054e-06	-2.31428	-0.980585
89479581	chr5:89479581:T:C	2.06712e-25	-2.44526	-1.47103	6.63025e-08	-2.50454	-1.50505	4.24143e-06	-2.50136	-1.45888
89479699	chr5:89479699:A:G	2.86427e-24	-7.58227e-10	-1.28755	1.08076e-06	-7.58227e-10	-1.2184	6.63801e-05	-7.58227e-10	-1.20974
89480205	chr5:89480205:C:A	4.09774e-25	-2.4176	-0.814413	1.14444e-07	-2.39289	-1.07084	8.34788e-06	-2.337	-0.946127
89480217	chr5:89480217:T:C	4.11037e-25	-2.39862	-0.830317	1.15428e-07	-2.37135	-1.08382	8.4446e-06	-2.3111	-0.960512
89481043	chr5:89481043:G:A	1.92226e-24	-0.790561	-0.895801	1.05594e-06	-0.436349	-0.805283	6.53809e-05	-0.491128	-0.73378
89481223	chr5:89481223:A:G	2.83113e-24	-7.58227e-10	-1.29919	1.06651e-06	-7.58227e-10	-1.23167	6.54925e-05	-7.58227e-10	-1.2232
89481318	chr5:89481318:T:G	5.45723e-25	-2.21215	-0.733355	1.5343e-07	-2.16724	-1.00333	1.16352e-05	-2.0712	-0.879903
89481379	chr5:89481379:A:T	1.01373e-24	-2.32623	-4.83947e-10	3.41038e-07	-2.37182	-4.83947e-10	1.98761e-05	-2.41562	-4.83947e-10
89481392	chr5:89481392:A:T	5.1455e-24	-7.58227e-10	-0.701743	1.53102e-06	-7.58227e-10	-0.870125	0.000125679	-7.58227e-10	-0.571406
89481441	chr5:89481441:A:G	8.58045e-25	-2.49296	-4.83947e-10	4.37049e-07	-2.12377	-4.83947e-10	1.86283e-05	-2.48046	-4.83947e-10
89481612	chr5:89481612:G:T	3.99579e-25	-2.41181	-0.845395	1.12425e-07	-2.38619	-1.09534	8.18489e-06	-2.32918	-0.973668
89482654	chr5:89482654:C:G	9.33415e-25	-2.40877	-4.83947e-10	3.17158e-07	-2.44442	-4.83947e-10	1.9696e-05	-2.42472	-4.83947e-10
89482712	chr5:89482712:C:T	3.46733e-25	-2.37217	-1.0269	1.58101e-07	-2.25446	-0.88612	8.31958e-06	-2.27891	-1.00761
89482715	chr5:89482715:G:A	1.05866e-24	-1.64263	-0.640235	5.32457e-07	-0.812873	-1.11344	4.32765e-05	-0.954984	-0.682544
89482783	chr5:89482783:A:G	2.72871e-24	-7.58227e-10	-1.33604	9.29158e-07	-7.58227e-10	-1.36954	5.7795e-05	-7.58227e-10	-1.34824
89482969	chr5:89482969:T:G	2.34472e-24	-7.58227e-10	-1.4877	8.15294e-07	-7.58227e-10	-1.50027	4.96591e-05	-7.58227e-10	-1.49996
89483031	chr5:89483031:G:A	1.05978e-24	-1.51331	-0.768489	2.19793e-07	-2.39269	-0.418442	8.51892e-06	-2.45641	-0.806438
89483044	chr5:89483044:T:C	5.20857e-24	-1.51314	0.823576	1.07963e-06	-2.26313	1.04369	5.25311e-05	-2.3474	0.903669
89483335	chr5:89483335:C:T	2.13528e-25	-2.37955	-1.5043	6.97591e-08	-2.46605	-1.49272	4.16656e-06	-2.4827	-1.49535
89483471	chr5:89483471:C:G	1.62698e-24	-1.85314	-4.83947e-10	2.11658e-06	-0.54626	-4.83947e-10	0.000293555	0.276925	-4.83947e-10
89484221	chr5:89484221:G:T	1.21088e-24	-2.14852	-4.83947e-10	6.19638e-07	-1.77468	-4.83947e-10	3.14982e-05	-1.95521	-4.83947e-10
89484314	chr5:89484314:A:G	4.66596e-24	-7.58227e-10	-0.799572	1.78671e-06	-7.58227e-10	-0.715684	0.000112676	-7.58227e-10	-0.680627
89484420	chr5:89484420:C:T	2.44254e-24	-7.58227e-10	-1.44683	9.03274e-07	-7.58227e-10	-1.39779	5.10496e-05	-7.58227e-10	-1.47234
89484787	chr5:89484787:G:C	1.52389e-24	-1.9186	-4.83947e-10	5.23377e-07	-1.94351	-4.83947e-10	2.76189e-05	-2.08664	-4.83947e-10
89484820	chr5:89484820:A:G	2.33382e-25	-2.32087	-1.47407	1.15629e-07	-1.94808	-1.50535	7.24234e-06	-1.9533	-1.47189
89484828	chr5:89484828:T:C	1.38651e-24	-1.28352	-0.729548	3.44423e-07	-1.41058	-0.951371	2.94753e-05	-1.25836	-0.763231
89484957	chr5:89484957:A:G	8.51776e-25	-0.998398	-1.5019	1.81836e-07	-1.55941	-1.4413	9.67414e-06	-1.6348	-1.50088
89485051	chr5:89485051:G:T	2.4507e-24	0.0188397	-1.46233	3.20344e-07	-1.128	-1.30642	1.14862e-05	-1.49497	-1.46903
89485096	chr5:89485096:T:A	2.02628e-25	-2.44171	-1.49454	7.06769e-08	-2.49698	-1.44872	4.0556e-06	-2.5036	-1.50144
89486051	chr5:89486051:C:T	2.56695e-25	-2.20245	-1.49728	7.91194e-08	-2.3949	-1.43796	4.37666e-06	-2.43462	-1.49424
89486386	chr5:89486386:C:T	2.65696e-24	-7.58227e-10	-1.36268	8.86608e-07	-7.58227e-10	-1.41641	5.83367e-05	-7.58227e-10	-1.33891
89487604	chr5:89487604:G:T	5.71011e-25	-1.53082	-1.36939	9.78013e-08	-2.23717	-1.38371	5.85544e-06	-2.27874	-1.35903
89487605	chr5:89487605:G:A	1.20937e-24	-0.922475	-1.22729	1.86705e-07	-1.4912	-1.48308	1.40075e-05	-1.5425	-1.22305
89488159	chr5:89488159:A:G	2.3033e-24	-7.58227e-10	-1.50552	8.15479e-07	-7.58227e-10	-1.50004	4.96271e-05	-7.58227e-10	-1.5006
89488774	chr5:89488774:A:G	2.31393e-24	-7.58227e-10	-1.50092	8.10955e-07	-7.58227e-10	-1.5056	4.96626e-05	-7.58227e-10	-1.49989
89489057	chr5:89489057:G:T	7.34866e-24	-7.58227e-10	-0.345348	2.06545e-06	-7.58227e-10	-0.570714	0.000174397	-7.58227e-10	-0.243806
89489382	chr5:89489382:A:G	7.51645e-24	-7.58227e-10	-0.322771	2.10857e-06	-7.58227e-10	-0.55005	0.000178502	-7.58227e-10	-0.22054
89489464	chr5:89489464:C:T	8.15142e-25	-1.68712	-0.857139	1.47251e-07	-2.31875	-0.892929	9.44061e-06	-2.355	-0.805122
89489483	chr5:89489483:G:T	4.32882e-24	-7.58227e-10	-0.874571	1.31426e-06	-7.58227e-10	-1.02279	0.000103701	-7.58227e-10	-0.763625
89489567	chr5:89489567:G:A	5.06438e-25	-2.21959	-0.80063	2.01356e-07	-1.78531	-1.11343	1.80179e-05	-1.77596	-0.737814
89489710	chr5:89489710:G:A	2.72596e-24	-7.58227e-10	-1.33704	9.07518e-07	-7.58227e-10	-1.3931	6.00563e-05	-7.58227e-10	-1.30986
89489913	chr5:89489913:A:G	2.56259e-24	-7.58227e-10	-1.39885	9.57495e-07	-7.58227e-10	-1.3395	5.60334e-05	-7.58227e-10	-1.37919
89490053	chr5:89490053:A:G	4.78473e-24	-7.58227e-10	-0.774436	1.5648e-06	-7.58227e-10	-0.848303	0.000101332	-7.58227e-10	-0.786741
89490110	chr5:89490110:C:T	2.31589e-24	-7.58227e-10	-1.50007	8.10955e-07	-7.58227e-10	-1.5056	4.96776e-05	-7.58227e-10	-1.49958
89490121	chr5:89490121:T:A	1.1056e-24	-2.23947	-4.83947e-10	3.24315e-07	-2.4221	-4.83947e-10	2.15933e-05	-2.33276	-4.83947e-10
89490153	chr5:89490153:G:A	5.19038e-25	-2.1947	-0.800942	2.0927e-07	-1.74653	-1.11366	1.8733e-05	-1.73671	-0.738141
89490190	chr5:89490190:A:G	2.31289e-24	-7.58227e-10	-1.50137	8.11054e-07	-7.58227e-10	-1.50548	4.96104e-05	-7.58227e-10	-1.50094
89490341	chr5:89490341:G:A	3.7308e-24	-7.58227e-10	-1.02324	1.17597e-06	-7.58227e-10	-1.13397	7.86378e-05	-7.58227e-10	-1.04029
89490795	chr5:89490795:G:A	1.95774e-25	-2.49243	-1.47822	7.2161e-08	-2.50705	-1.41787	4.09196e-06	-2.50389	-1.49223
89490934	chr5:89490934:T:C	6.65829e-24	-7.58227e-10	-0.444002	1.89103e-06	-7.58227e-10	-0.658942	0.000157303	-7.58227e-10	-0.346966
89490958	chr5:89490958:C:T	2.74156e-24	-7.58227e-10	-1.33134	9.11767e-07	-7.58227e-10	-1.38843	6.04266e-05	-7.58227e-10	-1.30371
89491118	chr5:89491118:T:C	2.4574e-24	-7.58227e-10	-1.44076	9.11158e-07	-7.58227e-10	-1.3891	5.12945e-05	-7.58227e-10	-1.46756
89491301	chr5:89491301:T:C	1.51424e-24	-1.92495	-4.83947e-10	5.72622e-07	-1.85359	-4.83947e-10	3.44698e-05	-1.86506	-4.83947e-10
89491358	chr5:89491358:A:G	1.90536e-25	-2.49545	-1.50233	6.78141e-08	-2.50611	-1.48093	4.04253e-06	-2.50359	-1.50468
89491382	chr5:89491382:A:G	1.19927e-24	-2.15815	-4.83947e-10	3.39115e-07	-2.37748	-4.83947e-10	2.10175e-05	-2.35978	-4.83947e-10
89491640	chr5:89491640:A:G	3.21876e-24	-7.58227e-10	-1.17087	1.23438e-06	-7.58227e-10	-1.08549	7.50863e-05	-7.58227e-10	-1.0865
89491707	chr5:89491707:G:A	8.47225e-25	-2.50565	-4.83947e-10	4.26215e-07	-2.14887	-4.83947e-10	2.93747e-05	-2.025	-4.83947e-10
89491846	chr5:89491846:C:T	9.0427e-25	-2.44049	-4.83947e-10	3.14841e-07	-2.45175	-4.83947e-10	1.84658e-05	-2.48922	-4.83947e-10
89491877	chr5:89491877:G:C	1.46905e-24	-0.825376	-1.12987	2.25714e-07	-1.42335	-1.3612	1.67646e-05	-1.49213	-1.09374
89492238	chr5:89492238:G:C	7.03723e-24	-7.58227e-10	-0.38865	1.98701e-06	-7.58227e-10	-0.609429	0.000166664	-7.58227e-10	-0.289159
89492668	chr5:89492668:G:C	6.15186e-25	-2.10964	-0.716061	2.57907e-07	-1.60527	-1.04595	2.3804e-05	-1.58547	-0.649816
89493209	chr5:89493209:A:G	2.31142e-24	-7.58227e-10	-1.502	8.33959e-07	-7.58227e-10	-1.47763	4.94209e-05	-7.58227e-10	-1.50476
89493315	chr5:89493315:A:G	5.85992e-25	-2.22842	-0.645894	2.24479e-07	-1.79835	-0.991686	2.08843e-05	-1.78932	-0.576818
89493613	chr5:89493613:T:C	2.44234e-24	-7.58227e-10	-1.44691	8.31753e-07	-7.58227e-10	-1.48028	5.42621e-05	-7.58227e-10	-1.41131
89493802	chr5:89493802:T:C	1.12965e-24	-1.0308	-1.18716	1.73267e-07	-1.5794	-1.46958	1.33836e-05	-1.6294	-1.1817
89494437	chr5:89494437:T:C	2.30354e-24	-7.58227e-10	-1.50542	8.12097e-07	-7.58227e-10	-1.5042	4.93817e-05	-7.58227e-10	-1.50556
89494457	chr5:89494457:A:T	2.54644e-24	0.041024	-1.44619	3.36477e-07	-1.11303	-1.27226	1.18182e-05	-1.48133	-1.45417
89494460	chr5:89494460:T:C	2.48469e-24	-7.58227e-10	-1.42972	8.41522e-07	-7.58227e-10	-1.4686	5.54416e-05	-7.58227e-10	-1.38981
89494635	chr5:89494635:A:G	6.22427e-25	-2.16793	-0.646065	2.46442e-07	-1.70475	-0.991938	2.29295e-05	-1.69553	-0.577188
89494793	chr5:89494793:C:T	2.47163e-25	-2.49397	-1.24361	7.37861e-08	-2.50686	-1.39579	5.70079e-06	-2.49961	-1.16493
89495053	chr5:89495053:A:G	2.55302e-24	-7.58227e-10	-1.40259	9.33428e-07	-7.58227e-10	-1.36495	5.60701e-05	-7.58227e-10	-1.37854
89495233	chr5:89495233:C:T	4.87076e-24	-7.58227e-10	-0.756615	1.93441e-06	-7.58227e-10	-0.636261	0.000118794	-7.58227e-10	-0.627752
89495373	chr5:89495373:T:C	7.21519e-24	-7.58227e-10	-0.363676	2.03097e-06	-7.58227e-10	-0.587547	0.000171043	-7.58227e-10	-0.263226
89496115	chr5:89496115:G:A	7.47402e-24	-0.328432	-4.83947e-10	2.03471e-06	-0.585709	-4.83947e-10	0.000102207	-0.778138	-4.83947e-10
89496992	chr5:89496992:C:T	3.16259e-24	-7.58227e-10	-1.18848	1.02612e-06	-7.58227e-10	-1.27028	7.35604e-05	-7.58227e-10	-1.10703
89497180	chr5:89497180:T:G	5.70434e-25	-1.84897	-1.05225	3.0398e-07	-1.23496	-1.25189	2.18316e-05	-1.28798	-1.0338
89497289	chr5:89497289:A:T	2.4268e-24	-7.58227e-10	-1.45329	8.70214e-07	-7.58227e-10	-1.43508	5.27934e-05	-7.58227e-10	-1.43875
89497345	chr5:89497345:G:A	5.2229e-25	-2.01111	-0.978283	2.66789e-07	-1.55482	-1.06254	1.5348e-05	-1.62415	-1.05001
89497352	chr5:89497352:A:G	2.55743e-24	-7.58227e-10	-1.40086	9.35242e-07	-7.58227e-10	-1.36301	5.61769e-05	-7.58227e-10	-1.37663
89497464	chr5:89497464:G:A	8.31039e-25	-1.66901	-0.855937	1.48838e-07	-2.30954	-0.891422	9.53624e-06	-2.34656	-0.803481
89497746	chr5:89497746:A:G	5.9977e-25	-2.18116	-0.669913	2.39248e-07	-1.71525	-1.01106	2.23214e-05	-1.69779	-0.6018
89498538	chr5:89498538:A:G	1.48954e-24	-1.27245	-0.668948	3.6596e-07	-1.40122	-0.900074	3.14985e-05	-1.25095	-0.704244
89498769	chr5:89498769:G:A	2.30374e-24	-7.58227e-10	-1.50533	8.18061e-07	-7.58227e-10	-1.49688	4.93875e-05	-7.58227e-10	-1.50544
89498833	chr5:89498833:G:A	2.4752e-24	-7.58227e-10	-1.43354	9.00329e-07	-7.58227e-10	-1.40106	5.41265e-05	-7.58227e-10	-1.41382
89498955	chr5:89498955:G:T	2.54973e-24	-7.58227e-10	-1.40388	8.59964e-07	-7.58227e-10	-1.44693	5.58318e-05	-7.58227e-10	-1.3828
89498969	chr5:89498969:C:T	1.78914e-24	-1.13086	-0.627265	4.35166e-07	-1.26909	-0.858998	3.72928e-05	-1.12166	-0.664678
89499003	chr5:89499003:A:C	1.48972e-24	-1.15747	-0.783805	3.721e-07	-1.29445	-0.990205	3.08232e-05	-1.16048	-0.816396
89499343	chr5:89499343:T:G	2.30454e-24	-7.58227e-10	-1.50499	8.13156e-07	-7.58227e-10	-1.50289	4.94629e-05	-7.58227e-10	-1.50392
89500044	chr5:89500044:C:A	8.48766e-25	-2.50384	-4.83947e-10	2.99121e-07	-2.50297	-4.83947e-10	1.84172e-05	-2.49186	-4.83947e-10
89500047	chr5:89500047:A:G	1.68369e-24	-0.314329	-1.50455	5.08431e-07	-0.490924	-1.48156	2.93888e-05	-0.518997	-1.50553
89500963	chr5:89500963:C:A	1.56986e-24	-0.384891	-1.50399	4.7618e-07	-0.558808	-1.47921	2.74546e-05	-0.586998	-1.50561
89501024	chr5:89501024:T:C	1.58074e-24	-0.377435	-1.50454	4.78507e-07	-0.55159	-1.48156	2.76573e-05	-0.579723	-1.50553
89501087	chr5:89501087:C:A	2.32349e-24	-7.58227e-10	-1.49679	8.2905e-07	-7.58227e-10	-1.48354	5.01894e-05	-7.58227e-10	-1.48934
89501451	chr5:89501451:G:T	2.32318e-24	-7.58227e-10	-1.49693	8.28877e-07	-7.58227e-10	-1.48375	5.01803e-05	-7.58227e-10	-1.48952
89501891	chr5:89501891:A:G	3.38195e-24	-0.812485	-0.308928	1.68488e-06	-0.477502	-0.296865	9.53206e-05	-0.659375	-0.188519
89501897	chr5:89501897:G:A	5.16991e-25	-2.45737	-0.542223	2.12009e-07	-2.46967	-0.377521	1.11571e-05	-2.46311	-0.529953
89501898	chr5:89501898:C:T	1.22395e-24	-0.632235	-1.50555	3.65726e-07	-0.813156	-1.48878	2.10871e-05	-0.852013	-1.50447
89501923	chr5:89501923:A:G	9.57509e-25	-1.01098	-1.37231	2.66861e-07	-1.14682	-1.47028	2.3915e-05	-0.87833	-1.3523
89502099	chr5:89502099:A:C	2.3074e-24	-7.58227e-10	-1.50375	8.10969e-07	-7.58227e-10	-1.50559	4.93869e-05	-7.58227e-10	-1.50545
89502379	chr5:89502379:T:C	2.75739e-25	-2.43424	-1.19392	1.08558e-07	-2.41152	-1.10501	6.41822e-06	-2.35321	-1.19279
89502462	chr5:89502462:A:G	8.48641e-25	-2.50398	-4.83947e-10	2.97912e-07	-2.50702	-4.83947e-10	1.81515e-05	-2.50639	-4.83947e-10
89502556	chr5:89502556:A:G	2.02364e-24	-1.22401	-0.410953	2.46674e-07	-2.08654	-0.609213	1.80657e-05	-2.12975	-0.381369
89502758	chr5:89502758:A:G	4.16495e-24	-7.58227e-10	-0.91316	1.61322e-06	-7.58227e-10	-0.817827	9.36084e-05	-7.58227e-10	-0.866019
89502786	chr5:89502786:C:T	4.19603e-24	-7.58227e-10	-0.905727	1.20627e-06	-7.58227e-10	-1.10853	0.000100467	-7.58227e-10	-0.795312
89502884	chr5:89502884:A:G	1.16272e-24	-0.696922	-1.49218	3.76574e-07	-0.823175	-1.44953	2.09976e-05	-0.860646	-1.50008
89502909	chr5:89502909:A:T	1.423e-24	-1.19883	-0.788268	1.79797e-07	-2.07215	-0.939838	1.25601e-05	-2.11571	-0.7589
89503220	chr5:89503220:A:C	1.64287e-24	-0.338762	-1.50466	4.95886e-07	-0.515302	-1.48217	2.867e-05	-0.543793	-1.50549
89503326	chr5:89503326:T:G	1.3696e-24	-1.21861	-0.806743	1.74671e-07	-2.08425	-0.95666	1.21852e-05	-2.1272	-0.777716
89503495	chr5:89503495:A:G	4.43775e-24	-7.58227e-10	-0.849719	1.37019e-06	-7.58227e-10	-0.981109	0.000108946	-7.58227e-10	-0.714284
89503799	chr5:89503799:T:C	1.20215e-24	-0.650367	-1.50539	3.59906e-07	-0.831193	-1.48678	2.07151e-05	-0.869374	-1.5049
89504118	chr5:89504118:T:C	2.34582e-24	-7.58227e-10	-1.48723	8.49895e-07	-7.58227e-10	-1.4587	5.03927e-05	-7.58227e-10	-1.48529
89504443	chr5:89504443:C:G	3.33839e-25	-2.44473	-0.992236	1.33833e-07	-2.42286	-0.884363	7.7387e-06	-2.36758	-0.991325
89504548	chr5:89504548:ATATATATATATG:A	2.36753e-24	-7.58227e-10	-1.47802	8.61535e-07	-7.58227e-10	-1.4451	4.99733e-05	-7.58227e-10	-1.49365
89504647	chr5:89504647:T:C	2.68821e-24	0.143694	-1.49468	8.84813e-07	0.00317692	-1.42162	6.10767e-05	0.201123	-1.49413
89505108	chr5:89505108:C:T	9.3862e-24	-7.58227e-10	-0.100625	3.86335e-06	-7.58227e-10	0.0554735	0.000220491	-7.58227e-10	-0.00927997
89505257	chr5:89505257:C:T	2.3981e-25	-2.48685	-1.28092	7.09868e-08	-2.488	-1.45333	4.98418e-06	-2.49849	-1.30038
89505310	chr5:89505310:TC:T	4.8916e-24	-7.58227e-10	-0.752345	2.00403e-06	-7.58227e-10	-0.600902	0.000110597	-7.58227e-10	-0.699248
89505838	chr5:89505838:A:G	2.65995e-24	-7.58227e-10	-1.36156	8.60661e-07	-7.58227e-10	-1.44612	6.15162e-05	-7.58227e-10	-1.28584
89505859	chr5:89505859:T:C	1.22889e-24	-2.13375	-4.83947e-10	3.46523e-07	-2.35587	-4.83947e-10	2.15095e-05	-2.33664	-4.83947e-10
89506097	chr5:89506097:C:T	1.63986e-24	-0.341557	-1.5037	4.96982e-07	-0.517258	-1.478	2.86135e-05	-0.54566	-1.5056
89506342	chr5:89506342:G:A	4.80006e-24	-7.58227e-10	-0.771236	1.58861e-06	-7.58227e-10	-0.8332	0.000102018	-7.58227e-10	-0.779987
89506412	chr5:89506412:T:C	2.73356e-24	-7.58227e-10	-1.33426	1.0286e-06	-7.58227e-10	-1.26787	6.22126e-05	-7.58227e-10	-1.27458
89506721	chr5:89506721:T:A	3.0708e-24	-7.58227e-10	-1.21793	1.05888e-06	-7.58227e-10	-1.23885	6.85511e-05	-7.58227e-10	-1.17756
89506894	chr5:89506894:A:G	1.81978e-24	-0.236604	-1.50454	5.5097e-07	-0.410535	-1.4816	3.18243e-05	-0.439379	-1.50553
89506955	chr5:89506955:A:G	5.09243e-24	-7.58227e-10	-0.71211	2.0939e-06	-7.58227e-10	-0.557035	0.000115293	-7.58227e-10	-0.657659
89507362	chr5:89507362:C:T	1.48979e-24	-1.15296	-0.788266	1.84584e-07	-2.04593	-0.939789	1.28796e-05	-2.09052	-0.758978
89507715	chr5:89507715:C:A	4.44982e-24	-7.58227e-10	-0.847002	1.26515e-06	-7.58227e-10	-1.06087	0.000107143	-7.58227e-10	-0.730976
89508132	chr5:89508132:G:A	2.93562e-24	0.21205	-1.475	9.60103e-07	0.0607606	-1.39754	6.61059e-05	0.263159	-1.47704
89508198	chr5:89508198:G:A	3.1674e-24	-7.58227e-10	-1.18696	1.12802e-06	-7.58227e-10	-1.1756	7.31435e-05	-7.58227e-10	-1.11272
89508287	chr5:89508287:T:C	2.43705e-24	0.0531597	-1.50224	7.89791e-07	-0.0856638	-1.44638	5.52683e-05	0.108903	-1.50184
89509139	chr5:89509139:G:A	3.96147e-24	-7.58227e-10	-0.963249	1.49595e-06	-7.58227e-10	-0.893302	7.97336e-05	-7.58227e-10	-1.02645
89509685	chr5:89509685:A:T	3.19779e-24	-7.58227e-10	-1.17741	1.0485e-06	-7.58227e-10	-1.2487	7.34751e-05	-7.58227e-10	-1.10819
89509939	chr5:89509939:G:A	4.42699e-24	-7.58227e-10	-0.852146	1.34341e-06	-7.58227e-10	-1.00085	0.00010625	-7.58227e-10	-0.739345
89512394	chr5:89512394:T:A	2.06446e-25	-2.45009	-1.46749	6.96398e-08	-2.46727	-1.49321	4.44814e-06	-2.44157	-1.47108
89512608	chr5:89512608:A:G	5.27053e-25	-2.50722	-0.473101	2.37767e-07	-2.50371	-0.228817	1.21046e-05	-2.48124	-0.430315
89512827	chr5:89512827:C:T	5.04251e-24	-7.58227e-10	-0.721961	1.40688e-06	-7.58227e-10	-0.954686	0.000123067	-7.58227e-10	-0.592411
89512882	chr5:89512882:C:T	2.39144e-25	-2.46603	-1.30453	1.07308e-07	-2.46361	-1.06451	4.9218e-06	-2.46438	-1.34709
89512944	chr5:89512944:T:C	2.34638e-24	-7.58227e-10	-1.48699	8.50226e-07	-7.58227e-10	-1.45831	5.04054e-05	-7.58227e-10	-1.48504
89513083	chr5:89513083:A:G	4.52245e-25	-2.50778	-0.62562	2.12507e-07	-2.50637	-0.338472	9.67296e-06	-2.48571	-0.650093
89513535	chr5:89513535:G:A	2.91337e-24	-7.58227e-10	-1.27055	1.05603e-06	-7.58227e-10	-1.24154	5.89163e-05	-7.58227e-10	-1.32902
89513602	chr5:89513602:G:A	2.81684e-24	0.20024	-1.50449	9.0118e-07	0.0576557	-1.45777	6.39991e-05	0.257989	-1.50426
89513673	chr5:89513673:T:C	2.5388e-24	0.0958984	-1.50407	7.92851e-07	-0.0440254	-1.48416	5.75644e-05	0.152082	-1.50432
89514105	chr5:89514105:A:G	2.94994e-24	0.03508	-1.29316	7.88303e-07	-0.101006	-1.43293	6.69398e-05	0.0933779	-1.29472
89514184	chr5:89514184:G:A	2.13164e-25	-2.41137	-1.47419	6.77097e-08	-2.4918	-1.49678	4.27137e-06	-2.47562	-1.47759
89514279	chr5:89514279:A:G	3.27666e-24	-7.58227e-10	-1.15304	1.07145e-06	-7.58227e-10	-1.22705	7.54542e-05	-7.58227e-10	-1.08161
89514375	chr5:89514375:T:C	8.50528e-25	-2.50176	-4.83947e-10	3.26623e-07	-2.41501	-4.83947e-10	1.98484e-05	-2.41702	-4.83947e-10
89514491	chr5:89514491:T:C	6.8235e-24	0.0425794	-0.462072	2.02705e-06	-0.104041	-0.485438	0.000158239	0.0289167	-0.369951
89514642	chr5:89514642:G:T	3.68543e-25	-2.31451	-1.02355	1.46636e-07	-2.2283	-0.987569	1.12389e-05	-2.01882	-0.966935
89514759	chr5:89514759:A:G	2.67532e-24	-7.58227e-10	-1.3558	9.60501e-07	-7.58227e-10	-1.33636	5.52011e-05	-7.58227e-10	-1.39416
89514977	chr5:89514977:GGAAA:G	3.61568e-24	-7.58227e-10	-1.05459	1.15186e-06	-7.58227e-10	-1.15469	8.52481e-05	-7.58227e-10	-0.959574
89515945	chr5:89515945:TTCC:CTCC	4.58265e-24	-7.58227e-10	-0.817587	1.51806e-06	-7.58227e-10	-0.878629	0.00011183	-7.58227e-10	-0.688161
89516030	chr5:89516030:T:C	7.31521e-24	-7.58227e-10	-0.349909	2.08068e-06	-7.58227e-10	-0.563365	0.000173618	-7.58227e-10	-0.248284
89516095	chr5:89516095:C:T	2.0778e-25	-2.43109	-1.48005	6.83142e-08	-2.47985	-1.49985	4.326e-06	-2.45744	-1.48306
89516813	chr5:89516813:G:A	2.17855e-25	-2.39496	-1.46883	6.75196e-08	-2.49727	-1.49413	4.26094e-06	-2.48353	-1.47212
89517446	chr5:89517446:C:A	2.30378e-24	-7.58227e-10	-1.50531	8.11268e-07	-7.58227e-10	-1.50522	4.93879e-05	-7.58227e-10	-1.50543
89517723	chr5:89517723:A:G	1.55251e-24	-1.04729	-0.852697	1.85576e-07	-1.9842	-0.996158	1.27791e-05	-2.03252	-0.824813
89517836	chr5:89517836:A:G	4.67104e-24	-7.58227e-10	-0.798484	1.43415e-06	-7.58227e-10	-0.935487	0.000115122	-7.58227e-10	-0.659148
89517855	chr5:89517855:T:A	4.67737e-25	-2.44589	-0.653823	1.85911e-07	-2.47901	-0.499544	9.86656e-06	-2.47335	-0.642639
89517906	chr5:89517906:A:G	2.30402e-24	-7.58227e-10	-1.50521	8.19021e-07	-7.58227e-10	-1.49571	4.94461e-05	-7.58227e-10	-1.50426
89518196	chr5:89518196:C:T	2.09067e-25	-2.42978	-1.47518	6.84194e-08	-2.48067	-1.49749	4.34066e-06	-2.45897	-1.47814
89518542	chr5:89518542:A:C	2.73415e-24	0.0364912	-1.37054	7.54826e-07	-0.103148	-1.47418	6.18191e-05	0.0907965	-1.37172
89518787	chr5:89518787:G:A	3.87594e-25	-2.38027	-0.907394	1.23191e-07	-2.50319	-0.886886	7.17272e-06	-2.49934	-0.935517
89519580	chr5:89519580:C:T	2.47152e-24	-7.58227e-10	-1.43503	9.11163e-07	-7.58227e-10	-1.38909	5.31422e-05	-7.58227e-10	-1.43217
89519905	chr5:89519905:G:C	1.47152e-24	-1.08637	-0.867202	1.78991e-07	-2.00761	-1.00887	1.23136e-05	-2.05485	-0.839577
89520093	chr5:89520093:C:T	2.41729e-24	-7.58227e-10	-1.45722	8.87401e-07	-7.58227e-10	-1.41552	5.19644e-05	-7.58227e-10	-1.45458
89520109	chr5:89520109:G:A	2.21105e-25	-2.38115	-1.46784	6.73129e-08	-2.50094	-1.49353	4.24046e-06	-2.48928	-1.47118
89520889	chr5:89520889:A:T	3.91974e-25	-2.50557	-0.770857	1.81671e-07	-2.49996	-0.50166	8.51468e-06	-2.46845	-0.794894
89520899	chr5:89520899:G:A	2.25329e-24	-0.994194	-0.533278	2.63463e-07	-1.96773	-0.662173	1.73665e-05	-2.02435	-0.526243
89521149	chr5:89521149:G:A	2.12357e-25	-2.42876	-1.46059	6.8945e-08	-2.48125	-1.48926	4.3983e-06	-2.45971	-1.46421
89521571	chr5:89521571:C:T	2.11276e-25	-2.4225	-1.47196	6.82576e-08	-2.48471	-1.49581	4.32982e-06	-2.46453	-1.47508
89521627	chr5:89521627:C:G	9.05576e-25	-2.43905	-4.83947e-10	3.66406e-07	-2.30007	-4.83947e-10	2.13248e-05	-2.34527	-4.83947e-10
89521901	chr5:89521901:C:T	1.53051e-24	-1.08334	-0.830923	1.84932e-07	-2.00704	-0.976786	1.27861e-05	-2.05424	-0.802532
89522103	chr5:89522103:T:A	2.82521e-24	0.203248	-1.50453	8.96891e-07	0.0563743	-1.46126	6.37743e-05	0.25474	-1.50453
89522511	chr5:89522511:C:A	2.36524e-25	-2.46111	-1.32046	1.04339e-07	-2.46849	-1.08768	4.82781e-06	-2.46952	-1.36123
89522654	chr5:89522654:T:A	2.04113e-25	-2.46074	-1.46821	7.06703e-08	-2.46021	-1.48558	4.50157e-06	-2.43758	-1.46314
89522949	chr5:89522949:G:A	2.14438e-25	-2.40852	-1.47108	6.7771e-08	-2.4924	-1.49529	4.28232e-06	-2.47636	-1.47428
89523314	chr5:89523314:C:A	2.60127e-24	-7.58227e-10	-1.38387	8.70242e-07	-7.58227e-10	-1.43505	5.85298e-05	-7.58227e-10	-1.3356
89523688	chr5:89523688:C:G	2.99141e-24	-7.58227e-10	-1.24412	1.08724e-06	-7.58227e-10	-1.21242	6.03288e-05	-7.58227e-10	-1.30533
89523700	chr5:89523700:G:A	3.72945e-25	-2.38274	-0.943444	1.1884e-07	-2.50256	-0.923486	6.93078e-06	-2.49855	-0.970619
89523779	chr5:89523779:A:G	2.33303e-24	-7.58227e-10	-1.4927	8.31227e-07	-7.58227e-10	-1.48091	5.02965e-05	-7.58227e-10	-1.4872
89524251	chr5:89524251:C:T	4.00833e-25	-2.50773	-0.746341	1.85944e-07	-2.50539	-0.472983	8.60206e-06	-2.48245	-0.770688
89524297	chr5:89524297:C:T	2.71592e-24	0.164773	-1.50551	8.55929e-07	0.0186978	-1.47033	6.12696e-05	0.215651	-1.50551
89524602	chr5:89524602:AG:A	2.79332e-24	-7.58227e-10	-1.31263	1.01013e-06	-7.58227e-10	-1.28598	6.32171e-05	-7.58227e-10	-1.25856
89524669	chr5:89524669:G:A	3.61964e-24	-0.804614	-0.248876	1.79757e-06	-0.471587	-0.238039	0.00010201	-0.654897	-0.125167
89525389	chr5:89525389:T:C	2.70643e-24	0.16127	-1.50551	8.52867e-07	0.0151133	-1.47033	6.102e-05	0.211568	-1.50551
89525967	chr5:89525967:G:A	7.57045e-24	-7.58227e-10	-0.315613	2.14392e-06	-7.58227e-10	-0.533426	0.000180511	-7.58227e-10	-0.209347
89526550	chr5:89526550:C:T	2.31368e-24	-7.58227e-10	-1.50103	8.22886e-07	-7.58227e-10	-1.491	4.98893e-05	-7.58227e-10	-1.49533
89526773	chr5:89526773:C:T	2.99851e-24	0.00531726	-1.24707	7.83829e-07	-0.133158	-1.40647	6.78574e-05	0.0605524	-1.24828
89527145	chr5:89527145:T:C	1.80514e-24	-1.74923	-4.83947e-10	2.31531e-06	-0.45652	-4.83947e-10	0.000293204	0.275731	-4.83947e-10
89527190	chr5:89527190:G:A	1.5355e-24	-1.08167	-0.829335	1.85509e-07	-2.00529	-0.97542	1.28326e-05	-2.05252	-0.800628
89527197	chr5:89527197:G:A	2.05658e-25	-2.45942	-1.46199	7.08874e-08	-2.46172	-1.48101	4.52345e-06	-2.43944	-1.45643
89527700	chr5:89527700:A:G	2.43699e-24	-7.58227e-10	-1.4491	8.97184e-07	-7.58227e-10	-1.40456	5.23999e-05	-7.58227e-10	-1.44623
89527799	chr5:89527799:T:C	1.30972e-24	-2.07005	-4.83947e-10	6.87855e-07	-1.67024	-4.83947e-10	3.4548e-05	-1.86279	-4.83947e-10
89527971	chr5:89527971:C:T	2.34119e-24	-7.58227e-10	-1.48921	8.54822e-07	-7.58227e-10	-1.45292	4.98614e-05	-7.58227e-10	-1.49589
89528390	chr5:89528390:C:T	1.4489e-24	-1.08675	-0.882311	1.76454e-07	-2.00811	-1.02264	1.21181e-05	-2.05532	-0.855122
89528504	chr5:89528504:T:C	8.49783e-25	-2.50264	-4.83947e-10	2.99451e-07	-2.50187	-4.83947e-10	1.83896e-05	-2.49335	-4.83947e-10
89528526	chr5:89528526:C:T	5.17456e-25	-2.44868	-0.550013	2.08445e-07	-2.47666	-0.387486	1.09853e-05	-2.47072	-0.537857
89528531	chr5:89528531:T:C	2.07909e-25	-2.46037	-1.45014	7.16233e-08	-2.46053	-1.47187	4.58833e-06	-2.43776	-1.44386
89528592	chr5:89528592:A:G	3.79661e-25	-2.45903	-0.849311	1.43056e-07	-2.4679	-0.772676	8.17781e-06	-2.46037	-0.843344
89528841	chr5:89528841:A:G	8.40474e-24	-7.58227e-10	-0.211069	2.65621e-06	-7.58227e-10	-0.319163	0.000211366	-7.58227e-10	-0.0515476
89529067	chr5:89529067:T:TA	2.30631e-24	-7.58227e-10	-1.50422	8.17619e-07	-7.58227e-10	-1.49742	4.96285e-05	-7.58227e-10	-1.50057
89529085	chr5:89529085:T:G	3.46167e-24	-7.58227e-10	-1.09812	1.29847e-06	-7.58227e-10	-1.03487	7.05878e-05	-7.58227e-10	-1.14828
89529187	chr5:89529187:C:A	9.26544e-24	-7.58227e-10	-0.113574	3.80914e-06	-7.58227e-10	0.0413423	0.000217424	-7.58227e-10	-0.0232875
89529469	chr5:89529469:A:G	2.27761e-24	-1.05711	-0.459629	2.71958e-07	-2.00341	-0.594761	1.80407e-05	-2.06047	-0.452041
89529615	chr5:89529615:T:C	7.93423e-24	-7.58227e-10	-0.268679	2.23968e-06	-7.58227e-10	-0.48973	0.000188938	-7.58227e-10	-0.163717
89529741	chr5:89529741:T:A	6.89855e-24	0.201947	-0.610502	2.0473e-06	0.0485654	-0.628103	0.000157624	0.185002	-0.529926
89529974	chr5:89529974:C:T	2.14254e-25	-2.48729	-1.39317	7.21056e-08	-2.49127	-1.43441	4.59815e-06	-2.50367	-1.37581
89530349	chr5:89530349:A:G	2.30663e-24	-7.58227e-10	-1.50408	8.19727e-07	-7.58227e-10	-1.49485	4.97218e-05	-7.58227e-10	-1.4987
89530350	chr5:89530350:G:A	2.8719e-24	0.210212	-1.4951	8.69772e-07	0.0640292	-1.49961	6.49085e-05	0.262869	-1.49503
89530994	chr5:89530994:T:G	3.27059e-24	0.0922667	-1.24716	8.54154e-07	-0.0471512	-1.40655	7.41132e-05	0.148826	-1.24837
89531115	chr5:89531115:T:C	8.67866e-25	-2.48158	-4.83947e-10	3.1521e-07	-2.45058	-4.83947e-10	1.97327e-05	-2.42286	-4.83947e-10
89531273	chr5:89531273:G:T	2.27423e-24	-1.09898	-0.419245	2.75373e-07	-2.02842	-0.557273	1.83492e-05	-2.08396	-0.41159
89531525	chr5:89531525:A:G	3.86713e-25	-2.507	-0.782934	1.78668e-07	-2.50294	-0.515348	8.3539e-06	-2.47553	-0.806882
89531887	chr5:89531887:T:G	7.32346e-24	-7.58227e-10	-0.348782	2.08373e-06	-7.58227e-10	-0.5619	0.000173771	-7.58227e-10	-0.247403
89531912	chr5:89531912:T:A	9.08993e-25	-1.67696	-0.758327	2.05265e-07	-2.43979	-0.439721	8.53592e-06	-2.46203	-0.798822
89532097	chr5:89532097:T:A	2.01906e-25	-2.48639	-1.45343	7.42478e-08	-2.42186	-1.47454	4.79474e-06	-2.39016	-1.44747
89532645	chr5:89532645:G:A	2.0704e-25	-2.4144	-1.5003	9.28154e-08	-2.23931	-1.43389	6.04913e-06	-2.10142	-1.5038
89532777	chr5:89532777:G:A	4.11729e-25	-2.4666	-0.760657	1.58208e-07	-2.46032	-0.679582	9.01408e-06	-2.45213	-0.754222
89532900	chr5:89532900:A:G	2.01307e-25	-2.48764	-1.45515	7.43333e-08	-2.41936	-1.47589	4.80114e-06	-2.38715	-1.44913
89533172	chr5:89533172:T:A	4.43857e-24	-7.58227e-10	-0.849532	1.30925e-06	-7.58227e-10	-1.02661	9.74658e-05	-7.58227e-10	-0.825638
89533366	chr5:89533366:AG:A	2.04897e-25	-2.46733	-1.45778	7.17158e-08	-2.45324	-1.47786	4.59058e-06	-2.4292	-1.45193
89533865	chr5:89533865:A:G	4.76024e-24	-7.58227e-10	-0.779568	1.96306e-06	-7.58227e-10	-0.621556	0.00010727	-7.58227e-10	-0.729793
89533947	chr5:89533947:T:TAAG	2.05145e-25	-2.46996	-1.45395	7.2149e-08	-2.45013	-1.47495	4.62642e-06	-2.42549	-1.44786
89533959	chr5:89533959:C:A	3.98001e-25	-2.46546	-0.795704	1.52341e-07	-2.46142	-0.716273	8.69001e-06	-2.45344	-0.789526
89534349	chr5:89534349:C:T	2.07484e-25	-2.46465	-1.44792	7.20392e-08	-2.45633	-1.47028	4.62131e-06	-2.43287	-1.44159
89534574	chr5:89534574:G:T	2.31041e-24	-7.58227e-10	-1.50244	8.11415e-07	-7.58227e-10	-1.50504	4.94186e-05	-7.58227e-10	-1.50481
89534607	chr5:89534607:C:T	2.43958e-24	-7.58227e-10	-1.44804	8.98373e-07	-7.58227e-10	-1.40323	5.24558e-05	-7.58227e-10	-1.44517
89534754	chr5:89534754:A:G	2.0493e-25	-2.47096	-1.45399	7.22445e-08	-2.44866	-1.4751	4.63465e-06	-2.42367	-1.44791
89534755	chr5:89534755:G:A	6.32589e-24	-7.58227e-10	-0.495215	2.40385e-06	-7.58227e-10	-0.418991	0.000150975	-7.58227e-10	-0.388026
89534800	chr5:89534800:G:A	2.96023e-24	0.240683	-1.49528	8.96876e-07	0.0945763	-1.49948	6.69121e-05	0.293454	-1.49521
89535286	chr5:89535286:T:A	2.31544e-24	-7.58227e-10	-1.50027	8.23948e-07	-7.58227e-10	-1.48971	4.99456e-05	-7.58227e-10	-1.4942
89535360	chr5:89535360:A:T	3.46433e-24	-7.58227e-10	-1.09735	1.29962e-06	-7.58227e-10	-1.03399	7.06386e-05	-7.58227e-10	-1.14756
89535566	chr5:89535566:C:T	2.49024e-24	-7.58227e-10	-1.42749	9.0568e-07	-7.58227e-10	-1.39513	5.41193e-05	-7.58227e-10	-1.41395
89535582	chr5:89535582:T:C	3.17402e-24	-7.58227e-10	-1.18487	1.22027e-06	-7.58227e-10	-1.09699	7.36241e-05	-7.58227e-10	-1.10617
89535737	chr5:89535737:T:C	3.86289e-25	-2.50484	-0.7862	1.78748e-07	-2.49869	-0.519146	8.412e-06	-2.46547	-0.810012
89536074	chr5:89536074:C:T	2.05182e-25	-2.42591	-1.49781	8.16266e-08	-2.38727	-1.41439	5.12819e-06	-2.26738	-1.503
89536673	chr5:89536673:A:T	3.96811e-25	-2.45929	-0.804873	1.17588e-07	-2.46083	-0.975807	9.32333e-06	-2.43312	-0.739499
89536726	chr5:89536726:C:A	2.44011e-24	-7.58227e-10	-1.44782	8.98637e-07	-7.58227e-10	-1.40294	5.24677e-05	-7.58227e-10	-1.44494
89536915	chr5:89536915:C:A	5.3779e-24	-7.58227e-10	-0.657568	1.65063e-06	-7.58227e-10	-0.794907	0.000118004	-7.58227e-10	-0.634419
89536993	chr5:89536993:C:T	2.30663e-24	-7.58227e-10	-1.50408	8.19727e-07	-7.58227e-10	-1.49485	4.97218e-05	-7.58227e-10	-1.4987
89537002	chr5:89537002:C:G	2.56814e-24	-7.58227e-10	-1.39669	8.97389e-07	-7.58227e-10	-1.40433	5.40849e-05	-7.58227e-10	-1.41458
89537230	chr5:89537230:T:C	2.72304e-24	-7.58227e-10	-1.33812	1.03439e-06	-7.58227e-10	-1.26225	5.9878e-05	-7.58227e-10	-1.31283
89537234	chr5:89537234:A:G	4.63855e-25	-2.44853	-0.659517	1.85034e-07	-2.4767	-0.506579	9.83708e-06	-2.47092	-0.648056
89537485	chr5:89537485:A:G	2.78714e-24	0.180697	-1.49555	8.46343e-07	0.0363749	-1.49927	6.29711e-05	0.233015	-1.49548
89537705	chr5:89537705:T:C	6.419e-25	-2.40188	-0.381309	1.6581e-07	-2.49609	-0.596887	1.31342e-05	-2.48429	-0.345626
89537844	chr5:89537844:G:A	2.41454e-24	-7.58227e-10	-1.45836	8.86014e-07	-7.58227e-10	-1.41708	5.19041e-05	-7.58227e-10	-1.45574
89537862	chr5:89537862:A:G	2.67475e-24	0.139272	-1.49528	8.13632e-07	-0.00285037	-1.49946	6.04874e-05	0.192507	-1.49521
89538867	chr5:89538867:A:G	3.31594e-24	-1.18931	0.0481828	4.64892e-07	-2.04817	-0.0138443	3.28585e-05	-2.05984	0.146913
89539548	chr5:89539548:T:C	3.55026e-24	-7.58227e-10	-1.07284	1.04488e-06	-7.58227e-10	-1.25216	7.62587e-05	-7.58227e-10	-1.07101
89540018	chr5:89540018:G:A	3.8608e-24	-7.58227e-10	-0.988992	1.12635e-06	-7.58227e-10	-1.17708	9.17522e-05	-7.58227e-10	-0.886048
89540334	chr5:89540334:C:T	2.31712e-24	-7.58227e-10	-1.49954	8.10954e-07	-7.58227e-10	-1.50561	5.02922e-05	-7.58227e-10	-1.48729
89540797	chr5:89540797:C:T	2.21194e-24	-1.54599	-4.83947e-10	3.00863e-07	-2.49716	-4.83947e-10	1.8152e-05	-2.50636	-4.83947e-10
89540854	chr5:89540854:G:A	4.70329e-24	-7.58227e-10	-0.791602	1.3763e-06	-7.58227e-10	-0.976663	0.000103388	-7.58227e-10	-0.766652
89541186	chr5:89541186:G:A	2.38558e-24	-7.58227e-10	-1.47042	8.47602e-07	-7.58227e-10	-1.46141	5.03221e-05	-7.58227e-10	-1.4867
89541601	chr5:89541601:T:A	3.48149e-24	-7.58227e-10	-1.0924	1.02908e-06	-7.58227e-10	-1.2674	7.475e-05	-7.58227e-10	-1.09099
89541772	chr5:89541772:T:C	3.56648e-24	-7.58227e-10	-1.06829	1.13823e-06	-7.58227e-10	-1.16659	8.38733e-05	-7.58227e-10	-0.975832
89541806	chr5:89541806:G:T	4.64883e-24	-7.58227e-10	-0.803249	1.3834e-06	-7.58227e-10	-0.971521	0.000110882	-7.58227e-10	-0.696669
89542027	chr5:89542027:G:A	2.34786e-24	-7.58227e-10	-1.48636	8.19361e-07	-7.58227e-10	-1.49529	4.99652e-05	-7.58227e-10	-1.49381
89542299	chr5:89542299:A:G	5.62332e-24	-7.58227e-10	-0.612944	2.06962e-06	-7.58227e-10	-0.568697	0.000129561	-7.58227e-10	-0.540991
89542326	chr5:89542326:G:A	2.33707e-24	-7.58227e-10	-1.49097	8.15131e-07	-7.58227e-10	-1.50047	4.96396e-05	-7.58227e-10	-1.50035
89542360	chr5:89542360:C:G	2.86197e-25	-2.4197	-1.17124	1.13153e-07	-2.39501	-1.08007	6.69777e-06	-2.33219	-1.17118
89542381	chr5:89542381:A:G	1.65663e-24	-1.83508	-4.83947e-10	5.67419e-07	-1.86272	-4.83947e-10	2.97836e-05	-2.01118	-4.83947e-10
89542479	chr5:89542479:A:G	2.45453e-24	-7.58227e-10	-1.44193	8.69831e-07	-7.58227e-10	-1.43552	5.14081e-05	-7.58227e-10	-1.46534
89542496	chr5:89542496:T:C	2.60684e-24	-7.58227e-10	-1.38173	8.71427e-07	-7.58227e-10	-1.43368	5.86805e-05	-7.58227e-10	-1.33303
89542525	chr5:89542525:T:C	2.43081e-24	-7.58227e-10	-1.45164	8.94097e-07	-7.58227e-10	-1.408	5.2273e-05	-7.58227e-10	-1.44866
89542569	chr5:89542569:A:C	2.36054e-24	-7.58227e-10	-1.48098	8.66912e-07	-7.58227e-10	-1.43888	5.01892e-05	-7.58227e-10	-1.48934
89542580	chr5:89542580:C:T	5.88636e-24	-7.58227e-10	-0.567227	1.93442e-06	-7.58227e-10	-0.636253	0.000127559	-7.58227e-10	-0.556556
89542581	chr5:89542581:G:A	2.63601e-24	-7.58227e-10	-1.3706	9.84781e-07	-7.58227e-10	-1.3114	5.96203e-05	-7.58227e-10	-1.31714
89542638	chr5:89542638:T:C	2.53495e-24	-7.58227e-10	-1.40969	9.43646e-07	-7.58227e-10	-1.35407	5.45754e-05	-7.58227e-10	-1.40556
89542785	chr5:89542785:A:G	2.53972e-24	-7.58227e-10	-1.40781	8.36398e-07	-7.58227e-10	-1.47471	5.80394e-05	-7.58227e-10	-1.34402
89542923	chr5:89542923:A:G	3.28242e-24	-7.58227e-10	-1.15128	9.90288e-07	-7.58227e-10	-1.30582	7.12228e-05	-7.58227e-10	-1.13933
89543019	chr5:89543019:A:G	2.31602e-24	-7.58227e-10	-1.50002	8.1097e-07	-7.58227e-10	-1.50559	5.02501e-05	-7.58227e-10	-1.48813
89543087	chr5:89543087:T:G	4.03045e-24	-7.58227e-10	-0.945986	1.16836e-06	-7.58227e-10	-1.14046	9.62745e-05	-7.58227e-10	-0.837935
89543622	chr5:89543622:C:A	2.32598e-24	-7.58227e-10	-1.49573	8.11284e-07	-7.58227e-10	-1.5052	5.06062e-05	-7.58227e-10	-1.48106
89543871	chr5:89543871:C:T	3.19485e-24	-7.58227e-10	-1.17833	9.7063e-07	-7.58227e-10	-1.32587	6.92928e-05	-7.58227e-10	-1.1668
89543939	chr5:89543939:T:C	2.33286e-24	-7.58227e-10	-1.49277	8.33093e-07	-7.58227e-10	-1.47867	5.05946e-05	-7.58227e-10	-1.48129
89544307	chr5:89544307:CCA:C	2.34906e-24	-7.58227e-10	-1.48585	8.19698e-07	-7.58227e-10	-1.49488	4.99841e-05	-7.58227e-10	-1.49343
89544472	chr5:89544472:C:T	3.37216e-24	-7.58227e-10	-1.12431	1.01098e-06	-7.58227e-10	-1.28514	7.31932e-05	-7.58227e-10	-1.11204
89544482	chr5:89544482:A:G	1.31747e-24	-2.06415	-4.83947e-10	6.8519e-07	-1.67412	-4.83947e-10	3.44934e-05	-1.86437	-4.83947e-10
89544748	chr5:89544748:A:G	3.34979e-24	-7.58227e-10	-1.13097	9.99613e-07	-7.58227e-10	-1.29645	7.19298e-05	-7.58227e-10	-1.12945
89544807	chr5:89544807:G:A	3.25944e-24	-7.58227e-10	-1.15831	9.85224e-07	-7.58227e-10	-1.31095	7.07136e-05	-7.58227e-10	-1.1465
89545671	chr5:89545671:A:G	1.35612e-24	-1.211	-0.824239	1.72698e-07	-2.07482	-0.977451	1.22617e-05	-2.12299	-0.775675
89545901	chr5:89545901:T:C	3.39338e-24	-7.58227e-10	-1.11804	1.00924e-06	-7.58227e-10	-1.28686	7.28594e-05	-7.58227e-10	-1.11661
89546253	chr5:89546253:A:G	3.4657e-24	-7.58227e-10	-1.09695	1.02517e-06	-7.58227e-10	-1.27121	7.44184e-05	-7.58227e-10	-1.09544
89546541	chr5:89546541:G:T	2.3075e-24	-7.58227e-10	-1.5037	8.11031e-07	-7.58227e-10	-1.50551	4.93838e-05	-7.58227e-10	-1.50552
89547069	chr5:89547069:G:A	2.39458e-25	-2.43715	-1.33209	1.00974e-07	-2.48731	-1.10164	4.69147e-06	-2.48756	-1.37183
89547217	chr5:89547217:C:T	2.89277e-24	-7.58227e-10	-1.27765	8.91663e-07	-7.58227e-10	-1.41073	6.44467e-05	-7.58227e-10	-1.2393
89547721	chr5:89547721:T:C	2.91909e-24	-7.58227e-10	-1.26859	8.88493e-07	-7.58227e-10	-1.41429	6.57585e-05	-7.58227e-10	-1.21915
89547858	chr5:89547858:T:C	2.94011e-25	-2.42285	-1.14116	1.16485e-07	-2.39814	-1.04792	6.87871e-06	-2.33609	-1.14062
89547988	chr5:89547988:G:A	2.96853e-24	-7.58227e-10	-1.2518	8.97843e-07	-7.58227e-10	-1.40382	6.69826e-05	-7.58227e-10	-1.20071
89548463	chr5:89548463:T:C	2.34423e-24	-7.58227e-10	-1.48791	8.18466e-07	-7.58227e-10	-1.49638	4.9904e-05	-7.58227e-10	-1.49504
89548509	chr5:89548509:A:C	2.48313e-25	-2.49598	-1.23694	7.36813e-08	-2.50569	-1.39838	5.52757e-06	-2.50118	-1.19421
89548783	chr5:89548783:A:G	1.81515e-24	-1.7437	-4.83947e-10	2.33573e-06	-0.447739	-4.83947e-10	0.000296138	0.285687	-4.83947e-10
89549331	chr5:89549331:A:G	2.88443e-24	-7.58227e-10	-1.28054	8.82147e-07	-7.58227e-10	-1.42146	6.49094e-05	-7.58227e-10	-1.23215
89549766	chr5:89549766:C:A	2.33976e-24	-7.58227e-10	-1.48982	8.37352e-07	-7.58227e-10	-1.47357	5.08291e-05	-7.58227e-10	-1.47667
89550025	chr5:89550025:A:G	1.16199e-24	-2.18974	-4.83947e-10	4.03495e-07	-2.20365	-4.83947e-10	2.17442e-05	-2.32579	-4.83947e-10
89550054	chr5:89550054:T:G	2.83206e-25	-2.43025	-1.17119	1.11787e-07	-2.40701	-1.08021	6.59942e-06	-2.34725	-1.1709
89550134	chr5:89550134:T:C	2.9629e-24	-7.58227e-10	-1.2537	8.96906e-07	-7.58227e-10	-1.40487	6.68429e-05	-7.58227e-10	-1.20279
89550286	chr5:89550286:T:C	2.32566e-24	-7.58227e-10	-1.49586	8.14077e-07	-7.58227e-10	-1.50176	4.96092e-05	-7.58227e-10	-1.50096
89550810	chr5:89550810:A:G	3.38811e-24	-7.58227e-10	-1.11959	9.81264e-07	-7.58227e-10	-1.31497	7.72266e-05	-7.58227e-10	-1.0584
89550882	chr5:89550882:T:A	2.84102e-24	-1.2957	-4.83947e-10	7.53809e-07	-1.57868	-4.83947e-10	3.59482e-05	-1.82306	-4.83947e-10
89550988	chr5:89550988:T:C	3.32377e-24	-7.58227e-10	-1.13877	1.02941e-06	-7.58227e-10	-1.26708	7.69706e-05	-7.58227e-10	-1.06171
89551082	chr5:89551082:T:C	3.17116e-24	-7.58227e-10	-1.18577	9.38161e-07	-7.58227e-10	-1.3599	7.20125e-05	-7.58227e-10	-1.1283
89551194	chr5:89551194:G:A	2.87625e-24	-1.16622	-0.117153	3.89443e-07	-2.0286	-0.2105	2.80827e-05	-2.0463	-0.0236832
89551370	chr5:89551370:A:G	2.34235e-24	-7.58227e-10	-1.48871	8.4712e-07	-7.58227e-10	-1.46198	5.02809e-05	-7.58227e-10	-1.48751
89551891	chr5:89551891:G:A	2.9032e-24	-7.58227e-10	-1.27405	9.52005e-07	-7.58227e-10	-1.34525	6.63845e-05	-7.58227e-10	-1.20968
89552080	chr5:89552080:T:G	6.66258e-25	-1.47276	-1.27318	2.66843e-07	-1.25764	-1.35951	1.76931e-05	-1.29371	-1.23825
89552321	chr5:89552321:T:A	2.32735e-24	-7.58227e-10	-1.49513	8.29261e-07	-7.58227e-10	-1.48328	5.0219e-05	-7.58227e-10	-1.48875
89553160	chr5:89553160:G:A	2.87427e-24	-7.58227e-10	-1.28407	1.09465e-06	-7.58227e-10	-1.20563	6.58327e-05	-7.58227e-10	-1.21802
89553731	chr5:89553731:A:G	2.42388e-24	-7.58227e-10	-1.45449	8.40133e-07	-7.58227e-10	-1.47026	5.13003e-05	-7.58227e-10	-1.46744
89553759	chr5:89553759:T:C	2.99966e-24	-1.24137	-4.83947e-10	1.22351e-06	-1.09434	-4.83947e-10	6.72786e-05	-1.1963	-4.83947e-10
89553765	chr5:89553765:G:A	2.77814e-24	-7.58227e-10	-1.31809	9.53615e-07	-7.58227e-10	-1.34356	6.22786e-05	-7.58227e-10	-1.27352
89554003	chr5:89554003:A:C	8.46242e-25	-2.50682	-4.83947e-10	3.12025e-07	-2.46073	-4.83947e-10	1.89064e-05	-2.46564	-4.83947e-10
89554800	chr5:89554800:G:T	5.77315e-25	-1.39542	-1.49381	2.77941e-07	-1.15056	-1.42584	1.67726e-05	-1.09272	-1.49267
89554929	chr5:89554929:C:A	2.41327e-24	-7.58227e-10	-1.45888	8.72518e-07	-7.58227e-10	-1.43243	5.23778e-05	-7.58227e-10	-1.44666
89555485	chr5:89555485:T:C	3.78868e-25	-2.21941	-1.09102	1.44357e-07	-2.48415	-0.747382	6.10931e-06	-2.49384	-1.10148
89555684	chr5:89555684:C:T	2.37375e-24	-7.58227e-10	-1.47539	8.64181e-07	-7.58227e-10	-1.44203	5.09603e-05	-7.58227e-10	-1.47409
89555851	chr5:89555851:T:C	2.3565e-24	-7.58227e-10	-1.48269	8.5498e-07	-7.58227e-10	-1.45274	5.05826e-05	-7.58227e-10	-1.48153
89556398	chr5:89556398:T:C	2.31146e-24	-7.58227e-10	-1.50199	8.41395e-07	-7.58227e-10	-1.46876	4.93969e-05	-7.58227e-10	-1.50525
89556916	chr5:89556916:G:C	4.30127e-24	-7.58227e-10	-0.880955	1.35977e-06	-7.58227e-10	-0.988744	9.17924e-05	-7.58227e-10	-0.88561
89557032	chr5:89557032:A:G	2.8606e-24	-0.274688	-1.01415	4.01083e-07	-1.33493	-0.874713	2.047e-05	-1.39979	-0.986392
89557103	chr5:89557103:G:T	2.30536e-24	-7.58227e-10	-1.50463	8.111e-07	-7.58227e-10	-1.50543	4.93829e-05	-7.58227e-10	-1.50553
89557104	chr5:89557104:G:T	2.30536e-24	-7.58227e-10	-1.50463	8.111e-07	-7.58227e-10	-1.50543	4.93829e-05	-7.58227e-10	-1.50553
89557254	chr5:89557254:C:T	5.39348e-25	-1.45512	-1.50214	2.50085e-07	-1.21938	-1.46264	1.52786e-05	-1.17686	-1.50182
89557397	chr5:89557397:T:C	2.36125e-24	-7.58227e-10	-1.48067	8.46134e-07	-7.58227e-10	-1.46314	5.11175e-05	-7.58227e-10	-1.47101
89557634	chr5:89557634:G:C	5.96209e-25	-1.35982	-1.49721	2.96457e-07	-1.08145	-1.43047	1.84022e-05	-0.997705	-1.49497
89557731	chr5:89557731:C:T	1.35065e-23	-7.58227e-10	0.263309	4.30096e-06	-7.58227e-10	0.162776	0.000271129	-7.58227e-10	0.197455
89558044	chr5:89558044:C:T	3.99226e-24	-7.58227e-10	-0.955507	1.45547e-06	-7.58227e-10	-0.920735	9.39217e-05	-7.58227e-10	-0.862677
89558583	chr5:89558583:A:G	3.15282e-24	-7.58227e-10	-1.19157	1.22584e-06	-7.58227e-10	-1.09244	6.91338e-05	-7.58227e-10	-1.1691
89558604	chr5:89558604:T:C	9.88962e-25	-1.24542	-1.10555	1.39212e-07	-2.07298	-1.19484	8.8854e-06	-2.1268	-1.09393
89558722	chr5:89558722:A:G	2.03947e-25	-2.48336	-1.4464	6.93254e-08	-2.48862	-1.47638	4.33474e-06	-2.50449	-1.43399
89559240	chr5:89559240:T:C	2.68489e-24	-7.58227e-10	-1.35223	9.30698e-07	-7.58227e-10	-1.36788	5.92435e-05	-7.58227e-10	-1.32348
89559953	chr5:89559953:A:G	8.76914e-25	-2.47121	-4.83947e-10	2.97912e-07	-2.50702	-4.83947e-10	1.81444e-05	-2.50678	-4.83947e-10
89560000	chr5:89560000:G:T	4.77758e-23	1.52665	-4.83947e-10	8.3535e-07	-1.47597	-4.83947e-10	4.03603e-05	-1.70729	-4.83947e-10
89560053	chr5:89560053:C:T	3.15604e-24	-7.58227e-10	-1.19055	1.22731e-06	-7.58227e-10	-1.09124	6.92083e-05	-7.58227e-10	-1.16802
89560306	chr5:89560306:G:A	2.37075e-24	-7.58227e-10	-1.47666	8.62534e-07	-7.58227e-10	-1.44394	5.08938e-05	-7.58227e-10	-1.4754
89560483	chr5:89560483:A:C	1.32679e-24	-2.0571	-4.83947e-10	6.98709e-07	-1.65458	-4.83947e-10	3.51999e-05	-1.8441	-4.83947e-10
89560674	chr5:89560674:A:G	3.36239e-24	0.300463	-1.42768	1.02211e-06	0.223853	-1.49804	8.12225e-05	0.421644	-1.42959
89561481	chr5:89561481:A:G	2.33672e-24	-7.58227e-10	-1.49112	8.11319e-07	-7.58227e-10	-1.50516	5.06157e-05	-7.58227e-10	-1.48088
89561753	chr5:89561753:A:G	3.1342e-24	-7.58227e-10	-1.19749	1.21752e-06	-7.58227e-10	-1.09924	6.87115e-05	-7.58227e-10	-1.17522
89561789	chr5:89561789:G:GA	2.42441e-24	-7.58227e-10	-1.45428	8.40288e-07	-7.58227e-10	-1.47007	5.13099e-05	-7.58227e-10	-1.46725
89562043	chr5:89562043:G:A	9.2473e-24	-0.115534	-4.83947e-10	2.48771e-06	-0.384698	-4.83947e-10	0.000124236	-0.582959	-4.83947e-10
89562155	chr5:89562155:C:T	7.85615e-25	-1.07815	-1.503	3.68823e-07	-0.821635	-1.47186	2.20311e-05	-0.808263	-1.50442
89562391	chr5:89562391:T:A	2.10934e-24	-1.5665	-0.0269896	2.92665e-07	-2.25379	-0.270998	2.42726e-05	-2.29996	0.08417
89562465	chr5:89562465:G:A	4.00751e-24	-7.58227e-10	-0.951696	1.49969e-06	-7.58227e-10	-0.890803	7.92188e-05	-7.58227e-10	-1.03293
89562915	chr5:89562915:A:C	3.39613e-24	-7.58227e-10	-1.11723	1.27726e-06	-7.58227e-10	-1.05135	7.93672e-05	-7.58227e-10	-1.03105
89562990	chr5:89562990:C:T	6.2712e-24	-7.58227e-10	-0.503898	2.42182e-06	-7.58227e-10	-0.411541	0.000149878	-7.58227e-10	-0.395319
89562996	chr5:89562996:T:TA	5.87712e-25	-1.37012	-1.50127	2.89059e-07	-1.09372	-1.44346	1.81078e-05	-1.00921	-1.49959
89563247	chr5:89563247:G:A	2.85499e-24	-7.58227e-10	-1.2908	9.38653e-07	-7.58227e-10	-1.35937	6.51317e-05	-7.58227e-10	-1.22873
89563582	chr5:89563582:A:G	5.36431e-25	-1.45908	-1.5036	2.47654e-07	-1.22396	-1.46782	1.5203e-05	-1.1803	-1.50335
89563741	chr5:89563741:C:T	5.52295e-25	-1.43125	-1.50229	2.68518e-07	-1.16339	-1.4475	1.68444e-05	-1.08031	-1.5008
89563839	chr5:89563839:CTGT:C	3.63625e-24	-7.58227e-10	-1.04891	1.37395e-06	-7.58227e-10	-0.978371	8.55852e-05	-7.58227e-10	-0.955626
89564316	chr5:89564316:A:T	5.47331e-25	-1.43847	-1.5041	2.52729e-07	-1.20138	-1.47012	1.55476e-05	-1.15736	-1.50388
89564928	chr5:89564928:T:A	1.97663e-23	-7.58227e-10	0.644111	5.06963e-06	-7.58227e-10	0.327206	0.000426731	-7.58227e-10	0.651016
89564983	chr5:89564983:C:T	2.41135e-24	-7.58227e-10	-1.45968	8.36588e-07	-7.58227e-10	-1.47449	5.10737e-05	-7.58227e-10	-1.47187
89565094	chr5:89565094:T:A	3.11844e-24	-7.58227e-10	-1.20253	1.15836e-06	-7.58227e-10	-1.14906	6.41786e-05	-7.58227e-10	-1.24347
89565366	chr5:89565366:G:A	8.76364e-25	-0.969063	-1.50278	2.87651e-07	-1.06072	-1.48135	1.89685e-05	-0.962445	-1.49991
89565509	chr5:89565509:G:A	2.40774e-24	-7.58227e-10	-1.46118	8.31417e-07	-7.58227e-10	-1.48069	5.06122e-05	-7.58227e-10	-1.48095
89565625	chr5:89565625:A:G	2.42435e-24	-7.58227e-10	-1.4543	8.40269e-07	-7.58227e-10	-1.4701	5.13087e-05	-7.58227e-10	-1.46728
89565683	chr5:89565683:A:G	3.93876e-24	-7.58227e-10	-0.968999	1.32107e-06	-7.58227e-10	-1.01762	8.38553e-05	-7.58227e-10	-0.976046
89565862	chr5:89565862:TG:T	6.86803e-25	-2.40351	-0.312066	5.16537e-07	-2.06577	0.109103	2.07194e-05	-2.15642	-0.217649
89566064	chr5:89566064:T:C	2.4246e-24	-7.58227e-10	-1.4542	8.40349e-07	-7.58227e-10	-1.47	5.13135e-05	-7.58227e-10	-1.46719
89566469	chr5:89566469:G:T	5.64192e-25	-1.432	-1.48023	2.85041e-07	-1.16306	-1.38812	1.72992e-05	-1.07786	-1.47662
89566631	chr5:89566631:C:G	3.75641e-24	-7.58227e-10	-1.0164	1.3827e-06	-7.58227e-10	-0.972026	8.61929e-05	-7.58227e-10	-0.948551
89566854	chr5:89566854:G:A	2.92198e-24	-7.58227e-10	-1.26761	1.05964e-06	-7.58227e-10	-1.23813	6.65054e-05	-7.58227e-10	-1.20786
89566870	chr5:89566870:T:C	2.30472e-24	-7.58227e-10	-1.50491	8.17956e-07	-7.58227e-10	-1.49701	4.96028e-05	-7.58227e-10	-1.50109
89567028	chr5:89567028:T:C	2.79425e-24	-7.58227e-10	-1.3123	9.64874e-07	-7.58227e-10	-1.33182	6.27322e-05	-7.58227e-10	-1.26626
89567442	chr5:89567442:G:A	2.2108e-24	-0.0440423	-1.50247	7.11718e-07	-0.130543	-1.50559	4.80395e-05	-0.0436073	-1.48951
89567975	chr5:89567975:GACTA:G	2.51635e-24	-7.58227e-10	-1.41705	9.13889e-07	-7.58227e-10	-1.38611	5.49118e-05	-7.58227e-10	-1.39941
89568244	chr5:89568244:C:T	9.53108e-25	-2.38789	-4.83947e-10	3.58393e-07	-2.32219	-4.83947e-10	2.17334e-05	-2.32629	-4.83947e-10
89568572	chr5:89568572:C:A	2.82493e-23	-7.58227e-10	1.0012	8.82171e-06	-7.58227e-10	0.881154	0.000565823	-7.58227e-10	0.933142
89568651	chr5:89568651:C:A	8.20171e-24	-0.235523	-4.83947e-10	7.27266e-06	0.688061	-4.83947e-10	0.000218355	-0.0190179	-4.83947e-10
89568816	chr5:89568816:C:T	2.30313e-24	-7.58227e-10	-1.5056	8.17739e-07	-7.58227e-10	-1.49727	4.94028e-05	-7.58227e-10	-1.50513
89568831	chr5:89568831:T:C	4.7497e-25	-1.60742	-1.47695	2.3895e-07	-1.34641	-1.38116	1.43023e-05	-1.27163	-1.47309
89569528	chr5:89569528:T:C	3.06267e-24	-7.58227e-10	-1.22058	1.08262e-06	-7.58227e-10	-1.21667	6.99607e-05	-7.58227e-10	-1.1572
89569712	chr5:89569712:A:T	5.00337e-25	-1.52717	-1.50516	2.44892e-07	-1.21187	-1.49113	2.0756e-05	-0.867537	-1.50477
89569958	chr5:89569958:C:T	2.55043e-24	-7.58227e-10	-1.4036	9.27346e-07	-7.58227e-10	-1.37149	5.57144e-05	-7.58227e-10	-1.3849
89570489	chr5:89570489:T:G	6.52287e-24	-7.58227e-10	-0.464552	2.42696e-06	-7.58227e-10	-0.409422	0.000151321	-7.58227e-10	-0.385732
89570505	chr5:89570505:C:T	4.59581e-24	-7.58227e-10	-0.81472	1.70824e-06	-7.58227e-10	-0.760599	0.000106814	-7.58227e-10	-0.734051
89571043	chr5:89571043:C:G	2.30868e-24	-7.58227e-10	-1.50319	8.11039e-07	-7.58227e-10	-1.5055	4.93957e-05	-7.58227e-10	-1.50528
89571394	chr5:89571394:AGATGATT:A	4.57144e-25	-1.97535	-1.14727	1.88906e-07	-1.84015	-1.12242	1.55664e-05	-1.56034	-1.09968
89571457	chr5:89571457:C:T	6.29691e-25	-1.31157	-1.49083	3.04076e-07	-0.980933	-1.50561	2.6893e-05	-0.630195	-1.48308
89571480	chr5:89571480:C:T	2.44989e-24	-7.58227e-10	-1.44382	9.00057e-07	-7.58227e-10	-1.40136	5.2552e-05	-7.58227e-10	-1.44334
89571675	chr5:89571675:T:C	3.75736e-24	-7.58227e-10	-1.01615	1.19031e-06	-7.58227e-10	-1.12185	8.85887e-05	-7.58227e-10	-0.921134
89571870	chr5:89571870:C:T	6.39922e-25	-1.29045	-1.49582	3.1262e-07	-0.958545	-1.50028	2.49748e-05	-0.693736	-1.49354
89571921	chr5:89571921:A:C	2.36847e-24	-7.58227e-10	-1.47762	8.71798e-07	-7.58227e-10	-1.43326	5.24333e-05	-7.58227e-10	-1.4456
89572201	chr5:89572201:T:C	2.4398e-24	-7.58227e-10	-1.44795	8.44536e-07	-7.58227e-10	-1.46503	5.15813e-05	-7.58227e-10	-1.46198
89572635	chr5:89572635:CT:C	3.84207e-24	-7.58227e-10	-0.993853	1.45938e-06	-7.58227e-10	-0.918049	9.09233e-05	-7.58227e-10	-0.895123
89572854	chr5:89572854:C:T	2.57671e-24	-7.58227e-10	-1.39335	8.50467e-07	-7.58227e-10	-1.45803	5.66008e-05	-7.58227e-10	-1.36912
89572874	chr5:89572874:C:T	7.67753e-24	-7.58227e-10	-0.301568	3.11952e-06	-7.58227e-10	-0.158381	0.000177671	-7.58227e-10	-0.225207
89573201	chr5:89573201:C:T	2.78964e-24	-7.58227e-10	-1.31395	9.56284e-07	-7.58227e-10	-1.34076	5.82862e-05	-7.58227e-10	-1.33977
89573280	chr5:89573280:T:C	8.65901e-25	-2.48385	-4.83947e-10	3.34693e-07	-2.3906	-4.83947e-10	1.96882e-05	-2.42512	-4.83947e-10
89573320	chr5:89573320:A:G	5.0378e-25	-1.66108	-1.3644	1.06963e-07	-2.31812	-1.21321	5.77221e-06	-2.26279	-1.3893
89573406	chr5:89573406:G:A	2.47634e-24	-7.58227e-10	-1.43308	8.4017e-07	-7.58227e-10	-1.47021	5.5047e-05	-7.58227e-10	-1.39695
89573868	chr5:89573868:T:C	2.31235e-24	-7.58227e-10	-1.5016	8.24965e-07	-7.58227e-10	-1.48848	4.96738e-05	-7.58227e-10	-1.49966
89574009	chr5:89574009:A:T	3.27479e-24	-7.58227e-10	-1.15361	1.11202e-06	-7.58227e-10	-1.18988	7.42805e-05	-7.58227e-10	-1.09729
89574137	chr5:89574137:A:G	2.35784e-24	-7.58227e-10	-1.48212	8.1498e-07	-7.58227e-10	-1.50065	5.166e-05	-7.58227e-10	-1.46045
89574526	chr5:89574526:G:T	2.33314e-24	-7.58227e-10	-1.49265	8.38106e-07	-7.58227e-10	-1.47267	5.0185e-05	-7.58227e-10	-1.48942
89574707	chr5:89574707:G:A	6.13105e-24	-7.58227e-10	-0.5265	2.28684e-06	-7.58227e-10	-0.468891	0.000140878	-7.58227e-10	-0.457244
89574922	chr5:89574922:C:T	3.00774e-24	-7.58227e-10	-1.23868	1.11318e-06	-7.58227e-10	-1.18884	6.19523e-05	-7.58227e-10	-1.27878
89574987	chr5:89574987:C:A	3.02719e-24	-7.58227e-10	-1.23223	9.93358e-07	-7.58227e-10	-1.30273	7.03803e-05	-7.58227e-10	-1.15123
89575274	chr5:89575274:A:G	2.08683e-25	-2.49861	-1.40819	7.34365e-08	-2.50566	-1.40173	4.56437e-06	-2.50775	-1.3791
89575318	chr5:89575318:A:T	2.39941e-24	-7.58227e-10	-1.46464	8.29628e-07	-7.58227e-10	-1.48284	5.07516e-05	-7.58227e-10	-1.4782
89575355	chr5:89575355:A:G	2.63645e-24	-7.58227e-10	-1.37043	9.64306e-07	-7.58227e-10	-1.33241	5.83974e-05	-7.58227e-10	-1.33787
89575455	chr5:89575455:T:G	2.95206e-24	-7.58227e-10	-1.25736	1.00693e-06	-7.58227e-10	-1.28916	6.14271e-05	-7.58227e-10	-1.28729
89575546	chr5:89575546:T:G	2.68314e-24	-7.58227e-10	-1.35288	9.68959e-07	-7.58227e-10	-1.32759	6.0324e-05	-7.58227e-10	-1.30541
89575595	chr5:89575595:T:C	2.95588e-24	-7.58227e-10	-1.25607	1.00813e-06	-7.58227e-10	-1.28796	6.15013e-05	-7.58227e-10	-1.28608
89575660	chr5:89575660:G:A	6.61892e-25	-1.25316	-1.49936	1.6789e-07	-1.68043	-1.40008	9.68382e-06	-1.63181	-1.50287
89575928	chr5:89575928:C:T	1.16059e-24	-0.789944	-1.40099	1.88614e-07	-1.49156	-1.47255	1.03256e-05	-1.65625	-1.41426
89575973	chr5:89575973:G:T	2.30357e-24	-7.58227e-10	-1.50541	8.14561e-07	-7.58227e-10	-1.50117	4.95022e-05	-7.58227e-10	-1.50312
89576566	chr5:89576566:C:T	1.50824e-24	-0.423569	-1.50535	2.56691e-07	-1.16603	-1.48991	1.38928e-05	-1.27308	-1.50068
89576689	chr5:89576689:T:C	8.6688e-25	-1.07183	-1.41089	1.29522e-07	-1.98129	-1.35868	7.32888e-06	-1.95531	-1.458
89576771	chr5:89576771:G:A	2.4207e-24	-7.58227e-10	-1.45581	8.34882e-07	-7.58227e-10	-1.47653	5.11241e-05	-7.58227e-10	-1.47088
89577069	chr5:89577069:A:G	2.78639e-24	-7.58227e-10	-1.31512	9.54792e-07	-7.58227e-10	-1.34232	5.98745e-05	-7.58227e-10	-1.31289
89577109	chr5:89577109:A:G	2.38694e-24	-7.58227e-10	-1.46985	8.54674e-07	-7.58227e-10	-1.4531	5.17072e-05	-7.58227e-10	-1.45954
89577794	chr5:89577794:C:T	2.30644e-24	-7.58227e-10	-1.50416	8.14264e-07	-7.58227e-10	-1.50153	4.94055e-05	-7.58227e-10	-1.50508
89578015	chr5:89578015:A:T	6.09915e-25	-1.3305	-1.5038	1.44092e-07	-1.73693	-1.49644	7.95173e-06	-1.84153	-1.49022
89578256	chr5:89578256:G:A	3.41224e-24	-7.58227e-10	-1.11249	1.06961e-06	-7.58227e-10	-1.22877	6.98171e-05	-7.58227e-10	-1.15926
89578807	chr5:89578807:A:G	9.7006e-25	-2.37026	-4.83947e-10	2.99084e-07	-2.50309	-4.83947e-10	1.81335e-05	-2.50738	-4.83947e-10
89578825	chr5:89578825:C:T	2.50059e-24	-7.58227e-10	-1.42334	8.83507e-07	-7.58227e-10	-1.41992	5.32681e-05	-7.58227e-10	-1.4298
89578976	chr5:89578976:G:A	2.59482e-24	-7.58227e-10	-1.38635	1.00244e-06	-7.58227e-10	-1.29363	5.55671e-05	-7.58227e-10	-1.38755
89579161	chr5:89579161:G:GT	2.33874e-24	-7.58227e-10	-1.49025	8.3072e-07	-7.58227e-10	-1.48152	4.94907e-05	-7.58227e-10	-1.50335
89579191	chr5:89579191:G:A	2.34775e-24	-7.58227e-10	-1.48641	8.37352e-07	-7.58227e-10	-1.47357	5.07262e-05	-7.58227e-10	-1.4787
89579609	chr5:89579609:T:G	3.04928e-24	-7.58227e-10	-1.22496	1.00353e-06	-7.58227e-10	-1.29254	6.35458e-05	-7.58227e-10	-1.25338
89579745	chr5:89579745:T:C	2.6217e-24	-7.58227e-10	-1.37604	9.77153e-07	-7.58227e-10	-1.31917	5.92057e-05	-7.58227e-10	-1.32412
89579754	chr5:89579754:A:G	1.17341e-24	-0.938685	-1.24126	1.54331e-07	-1.91976	-1.24496	8.95939e-06	-1.91568	-1.29675
89580486	chr5:89580486:T:C	5.2987e-24	-7.58227e-10	-0.672403	1.87192e-06	-7.58227e-10	-0.669094	0.00012708	-7.58227e-10	-0.560319
89580752	chr5:89580752:A:G	4.91499e-24	-7.58227e-10	-0.747577	1.8248e-06	-7.58227e-10	-0.694594	0.000112269	-7.58227e-10	-0.684238
89580785	chr5:89580785:T:G	6.88403e-24	-7.58227e-10	-0.410662	2.34642e-06	-7.58227e-10	-0.443172	0.000159076	-7.58227e-10	-0.335758
89580987	chr5:89580987:A:G	2.3136e-24	-7.58227e-10	-1.50106	8.11424e-07	-7.58227e-10	-1.50503	4.94285e-05	-7.58227e-10	-1.50461
89581135	chr5:89581135:A:G	2.40184e-25	-2.41607	-1.35015	7.51065e-08	-2.48421	-1.4007	4.72761e-06	-2.506	-1.34572
89581409	chr5:89581409:T:C	9.1848e-25	-2.4249	-4.83947e-10	3.3348e-07	-2.39423	-4.83947e-10	2.09448e-05	-2.36325	-4.83947e-10
89582329	chr5:89582329:A:G	2.78288e-24	-7.58227e-10	-1.31638	9.17878e-07	-7.58227e-10	-1.38175	6.15387e-05	-7.58227e-10	-1.28547
89582749	chr5:89582749:A:G	3.03552e-24	-7.58227e-10	-1.22948	1.08834e-06	-7.58227e-10	-1.21141	6.51042e-05	-7.58227e-10	-1.22915
89582766	chr5:89582766:G:A	2.39215e-24	-7.58227e-10	-1.46767	8.62126e-07	-7.58227e-10	-1.44442	5.1856e-05	-7.58227e-10	-1.45667
89582979	chr5:89582979:G:A	8.76186e-25	-2.47204	-4.83947e-10	2.98213e-07	-2.50601	-4.83947e-10	1.82086e-05	-2.50325	-4.83947e-10
89583292	chr5:89583292:C:T	2.47099e-25	-2.36312	-1.37471	8.66916e-08	-2.43899	-1.30247	5.01705e-06	-2.48205	-1.31025
89583318	chr5:89583318:A:G	2.84809e-24	-7.58227e-10	-1.29322	1.07181e-06	-7.58227e-10	-1.22671	6.51739e-05	-7.58227e-10	-1.22808
89583831	chr5:89583831:G:A	2.91473e-24	-7.58227e-10	-1.27009	9.95191e-07	-7.58227e-10	-1.30088	6.07036e-05	-7.58227e-10	-1.29914
89584515	chr5:89584515:G:A	2.36948e-25	-2.44446	-1.33532	8.50612e-08	-2.42909	-1.33136	5.44396e-06	-2.41278	-1.29785
89585644	chr5:89585644:T:C	2.36349e-24	-7.58227e-10	-1.47973	8.16683e-07	-7.58227e-10	-1.49857	5.1796e-05	-7.58227e-10	-1.45783
89586075	chr5:89586075:G:A	5.50433e-24	-7.58227e-10	-0.634331	1.94114e-06	-7.58227e-10	-0.632784	0.000132249	-7.58227e-10	-0.520454
89586463	chr5:89586463:C:T	6.29275e-24	-7.58227e-10	-0.500468	2.14273e-06	-7.58227e-10	-0.53398	0.000144771	-7.58227e-10	-0.429985
89586641	chr5:89586641:C:G	5.53879e-24	-7.58227e-10	-0.62809	1.95403e-06	-7.58227e-10	-0.626167	0.000133079	-7.58227e-10	-0.514193
89586976	chr5:89586976:G:A	2.34885e-24	-7.58227e-10	-1.48594	8.20408e-07	-7.58227e-10	-1.49401	4.9966e-05	-7.58227e-10	-1.4938
89587319	chr5:89587319:A:G	2.32426e-24	-7.58227e-10	-1.49646	8.11222e-07	-7.58227e-10	-1.50528	5.0554e-05	-7.58227e-10	-1.4821
89587831	chr5:89587831:C:T	3.37016e-24	-7.58227e-10	-1.1249	1.05995e-06	-7.58227e-10	-1.23784	6.90583e-05	-7.58227e-10	-1.17019
89587995	chr5:89587995:C:T	7.11869e-24	-7.58227e-10	-0.377141	2.72329e-06	-7.58227e-10	-0.294222	0.000169224	-7.58227e-10	-0.273914
89588011	chr5:89588011:A:G	2.38911e-24	-7.58227e-10	-1.46895	8.49102e-07	-7.58227e-10	-1.45964	5.09048e-05	-7.58227e-10	-1.47518
89588189	chr5:89588189:T:C	3.08083e-25	-2.34132	-1.17593	9.18857e-08	-2.44086	-1.24241	5.76126e-06	-2.48644	-1.16754
89588347	chr5:89588347:AGGCAAGT:A	2.87527e-24	-7.58227e-10	-1.28372	9.72489e-07	-7.58227e-10	-1.32396	6.51667e-05	-7.58227e-10	-1.22819
89588786	chr5:89588786:G:A	2.36538e-24	-7.58227e-10	-1.47893	8.50309e-07	-7.58227e-10	-1.45822	5.03203e-05	-7.58227e-10	-1.48673
89588880	chr5:89588880:C:T	2.35705e-24	-7.58227e-10	-1.48245	8.15021e-07	-7.58227e-10	-1.5006	5.1535e-05	-7.58227e-10	-1.46288
89588926	chr5:89588926:T:C	2.32656e-24	-7.58227e-10	-1.49548	8.23989e-07	-7.58227e-10	-1.48966	4.94395e-05	-7.58227e-10	-1.50439
89588938	chr5:89588938:C:T	2.96721e-24	-7.58227e-10	-1.25224	1.01293e-06	-7.58227e-10	-1.28321	6.16695e-05	-7.58227e-10	-1.28335
89588976	chr5:89588976:T:C	3.06066e-25	-2.45223	-1.07158	1.18281e-07	-2.44533	-0.985422	6.28914e-06	-2.48199	-1.08432
89589939	chr5:89589939:T:C	2.62353e-24	-7.58227e-10	-1.37534	9.78357e-07	-7.58227e-10	-1.31794	5.9249e-05	-7.58227e-10	-1.32339
89590048	chr5:89590048:G:A	2.39807e-24	-7.58227e-10	-1.4652	8.37473e-07	-7.58227e-10	-1.47343	5.22236e-05	-7.58227e-10	-1.4496
89590174	chr5:89590174:A:C	2.3466e-24	-7.58227e-10	-1.4869	8.26455e-07	-7.58227e-10	-1.48667	5.02233e-05	-7.58227e-10	-1.48866
89590293	chr5:89590293:TG:T	3.01546e-25	-2.4046	-1.1341	9.08152e-08	-2.4758	-1.21919	5.89418e-06	-2.5032	-1.12797
89590484	chr5:89590484:C:T	2.30648e-24	-7.58227e-10	-1.50414	8.11113e-07	-7.58227e-10	-1.50541	4.93796e-05	-7.58227e-10	-1.5056
89590540	chr5:89590540:C:T	1.23425e-23	-7.58227e-10	0.173184	3.92128e-06	-7.58227e-10	0.0703556	0.000249139	-7.58227e-10	0.112874
89590636	chr5:89590636:C:T	2.70485e-25	-2.32409	-1.32331	8.79071e-08	-2.409	-1.31854	4.9046e-06	-2.45435	-1.36062
89590992	chr5:89590992:A:G	2.75862e-24	-7.58227e-10	-1.32513	9.49053e-07	-7.58227e-10	-1.34835	5.93586e-05	-7.58227e-10	-1.32154
89591262	chr5:89591262:G:A	3.22206e-24	-7.58227e-10	-1.16985	1.21091e-06	-7.58227e-10	-1.10469	6.74594e-05	-7.58227e-10	-1.19361
89591740	chr5:89591740:T:C	2.68672e-24	-7.58227e-10	-1.35154	9.23392e-07	-7.58227e-10	-1.37576	5.769e-05	-7.58227e-10	-1.35006
89591742	chr5:89591742:C:T	2.70926e-24	-7.58227e-10	-1.34319	9.31849e-07	-7.58227e-10	-1.36665	5.68135e-05	-7.58227e-10	-1.36536
89591861	chr5:89591861:T:G	2.3038e-24	-7.58227e-10	-1.50531	8.1428e-07	-7.58227e-10	-1.50151	4.93981e-05	-7.58227e-10	-1.50523
89591902	chr5:89591902:G:T	2.55093e-24	-7.58227e-10	-1.40341	8.64519e-07	-7.58227e-10	-1.44164	5.52694e-05	-7.58227e-10	-1.39292
89592476	chr5:89592476:T:C	3.33261e-24	-7.58227e-10	-1.13611	1.24073e-06	-7.58227e-10	-1.08036	7.14328e-05	-7.58227e-10	-1.13638
89592691	chr5:89592691:A:T	4.31866e-24	-7.58227e-10	-0.876921	1.33448e-06	-7.58227e-10	-1.00752	0.00010404	-7.58227e-10	-0.760367
89592794	chr5:89592794:C:T	3.07656e-24	-7.58227e-10	-1.21605	1.03884e-06	-7.58227e-10	-1.25796	7.05957e-05	-7.58227e-10	-1.14817
89592828	chr5:89592828:C:T	8.53209e-25	-1.01165	-1.48696	1.3764e-07	-1.86719	-1.41199	6.60323e-06	-2.01743	-1.50015
89593238	chr5:89593238:T:C	2.30476e-24	-1.50489	-4.83947e-10	7.1089e-07	-1.6373	-4.83947e-10	5.24852e-05	-1.44461	-4.83947e-10
89594138	chr5:89594138:G:A	5.65119e-25	-1.4476	-1.46299	1.25178e-07	-1.86994	-1.50414	8.48324e-06	-1.81403	-1.45302
89594246	chr5:89594246:C:T	7.0208e-25	-1.4372	-1.25638	1.53235e-07	-2.05077	-1.12107	9.19405e-06	-1.93861	-1.24797
89594621	chr5:89594621:T:C	5.42291e-24	-7.58227e-10	-0.649233	2.51179e-06	-7.58227e-10	-0.375068	0.000135394	-7.58227e-10	-0.496948
89594638	chr5:89594638:A:T	1.20769e-24	-2.15116	-4.83947e-10	3.70698e-07	-2.28843	-4.83947e-10	2.05293e-05	-2.38328	-4.83947e-10
89594716	chr5:89594716:A:T	3.94733e-24	-7.58227e-10	-0.966827	1.28875e-06	-7.58227e-10	-1.04239	7.98581e-05	-7.58227e-10	-1.02489
89594797	chr5:89594797:C:T	1.94352e-25	-2.50285	-1.47509	7.70483e-08	-2.50501	-1.35438	4.12036e-06	-2.50215	-1.48705
89594809	chr5:89594809:A:G	2.33813e-24	-7.58227e-10	-1.49051	8.14524e-07	-7.58227e-10	-1.50121	5.05657e-05	-7.58227e-10	-1.48186
89594811	chr5:89594811:T:C	5.9793e-25	-2.42009	-0.434056	2.95416e-07	-2.5053	-0.0101303	1.23995e-05	-2.50623	-0.381249
89594813	chr5:89594813:C:T	2.3046e-24	-7.58227e-10	-1.50496	8.12589e-07	-7.58227e-10	-1.50359	4.96715e-05	-7.58227e-10	-1.49971
89595165	chr5:89595165:A:G	1.93525e-25	-2.50226	-1.47995	7.01792e-08	-2.47867	-1.4741	4.32945e-06	-2.46192	-1.47778
89595210	chr5:89595210:T:A	2.30426e-24	-7.58227e-10	-1.50511	8.35085e-07	-7.58227e-10	-1.47628	4.95282e-05	-7.58227e-10	-1.5026
89595282	chr5:89595282:T:C	2.30893e-24	-7.58227e-10	-1.50308	8.18599e-07	-7.58227e-10	-1.49622	4.95101e-05	-7.58227e-10	-1.50296
89595356	chr5:89595356:T:C	4.79411e-25	-2.29059	-0.784473	4.16576e-07	-2.10204	-0.069711	1.53064e-05	-1.91104	-0.765829
89595509	chr5:89595509:A:G	2.83936e-24	-7.58227e-10	-1.29629	1.05318e-06	-7.58227e-10	-1.24425	5.98959e-05	-7.58227e-10	-1.31253
89595713	chr5:89595713:A:G	2.01462e-25	-2.48373	-1.45829	7.94374e-08	-2.48023	-1.34862	4.32178e-06	-2.49465	-1.44683
89596113	chr5:89596113:G:A	4.76502e-24	-7.58227e-10	-0.778564	2.07939e-06	-7.58227e-10	-0.563987	0.000113579	-7.58227e-10	-0.672642
89596123	chr5:89596123:T:C	5.06539e-25	-2.08542	-0.934595	1.37654e-07	-2.07414	-1.20494	1.12147e-05	-2.06149	-0.926431
89596163	chr5:89596163:C:T	2.45577e-25	-2.49239	-1.25162	1.01469e-07	-2.48684	-1.09723	5.37244e-06	-2.48161	-1.24224
89596855	chr5:89596855:A:G	3.52263e-24	-7.58227e-10	-1.08066	1.32127e-06	-7.58227e-10	-1.01747	7.39692e-05	-7.58227e-10	-1.10149
89596859	chr5:89596859:A:G	1.56605e-24	-1.89131	-4.83947e-10	5.12479e-07	-1.96456	-4.83947e-10	2.93659e-05	-2.02531	-4.83947e-10
89597176	chr5:89597176:G:A	2.88532e-24	-7.58227e-10	-1.28023	1.10311e-06	-7.58227e-10	-1.19793	6.20585e-05	-7.58227e-10	-1.27706
89597395	chr5:89597395:G:C	4.11892e-25	-1.73607	-1.49079	1.20025e-07	-1.94431	-1.47181	6.16754e-06	-2.09229	-1.49355
89597415	chr5:89597415:C:T	3.28013e-25	-2.43391	-1.02066	1.53599e-07	-2.36201	-0.807458	7.89189e-06	-2.33125	-1.00805
89597638	chr5:89597638:C:T	4.3138e-25	-2.02149	-1.15914	1.5384e-07	-1.93961	-1.22829	1.01753e-05	-1.91602	-1.16915
89598181	chr5:89598181:T:G	8.54494e-25	-2.49711	-4.83947e-10	3.11172e-07	-2.46347	-4.83947e-10	1.90658e-05	-2.45724	-4.83947e-10
89598375	chr5:89598375:C:T	4.06158e-25	-1.96319	-1.27769	1.47525e-07	-1.86744	-1.34239	9.80547e-06	-1.839	-1.2832
89598422	chr5:89598422:C:G	1.08458e-24	-2.25868	-4.83947e-10	4.18226e-07	-2.1678	-4.83947e-10	2.72389e-05	-2.10049	-4.83947e-10
89598692	chr5:89598692:CT:C	4.02455e-24	-7.58227e-10	-0.947453	1.27247e-06	-7.58227e-10	-1.0551	8.38567e-05	-7.58227e-10	-0.976029
89599183	chr5:89599183:T:C	3.95916e-25	-2.47813	-0.788285	1.75307e-07	-2.49626	-0.541015	8.26475e-06	-2.49812	-0.795024
89599528	chr5:89599528:G:A	4.60102e-25	-1.9483	-1.16787	1.63187e-07	-1.87966	-1.22926	1.08024e-05	-1.85993	-1.16544
89599539	chr5:89599539:A:G	2.76419e-25	-2.41364	-1.21206	1.01274e-07	-2.41648	-1.16951	5.81256e-06	-2.43981	-1.20531
89599569	chr5:89599569:T:C	4.38619e-25	-1.68794	-1.47604	1.27281e-07	-1.90714	-1.45028	6.46489e-06	-2.05903	-1.47972
89599570	chr5:89599570:C:T	3.35437e-24	-7.58227e-10	-1.1296	1.13908e-06	-7.58227e-10	-1.16584	7.32086e-05	-7.58227e-10	-1.11183
89599755	chr5:89599755:G:A	2.04963e-25	-2.49401	-1.43078	7.87438e-08	-2.48753	-1.35009	4.44346e-06	-2.48171	-1.432
89600478	chr5:89600478:A:C	2.39291e-25	-2.36711	-1.40283	8.13643e-08	-2.34538	-1.4595	5.45097e-06	-2.32	-1.38934
89600843	chr5:89600843:G:A	2.666e-24	-7.58227e-10	-1.35929	8.52112e-07	-7.58227e-10	-1.4561	5.76308e-05	-7.58227e-10	-1.35108
89601314	chr5:89601314:G:A	2.21004e-25	-2.50753	-1.34191	9.01648e-08	-2.50771	-1.19447	4.72026e-06	-2.50743	-1.34584
89601410	chr5:89601410:T:TA	2.36706e-25	-2.35074	-1.43006	8.11681e-08	-2.32768	-1.47961	5.38545e-06	-2.30196	-1.41948
89601787	chr5:89601787:A:G	1.47284e-24	-1.95267	-4.83947e-10	6.05704e-07	-1.79743	-4.83947e-10	3.29655e-05	-1.90968	-4.83947e-10
89601811	chr5:89601811:T:C	1.27156e-23	0.202967	-4.83947e-10	2.95586e-06	-0.212272	-4.83947e-10	0.00014053	-0.459721	-4.83947e-10
89601830	chr5:89601830:C:T	4.65606e-24	-7.58227e-10	-0.801696	1.85411e-06	-7.58227e-10	-0.678658	0.000108849	-7.58227e-10	-0.715178
89601857	chr5:89601857:T:TC	2.42639e-25	-2.4152	-1.34085	8.06236e-08	-2.39757	-1.41645	5.50552e-06	-2.37585	-1.32354
89602200	chr5:89602200:C:G	2.44977e-25	-2.26505	-1.48141	9.13094e-08	-2.23365	-1.45592	5.5903e-06	-2.19272	-1.49139
89602299	chr5:89602299:A:G	1.94004e-25	-2.5046	-1.47514	6.90952e-08	-2.50715	-1.46118	4.09186e-06	-2.50772	-1.48842
89602346	chr5:89602346:T:G	2.77814e-24	-7.58227e-10	-1.31809	1.05761e-06	-7.58227e-10	-1.24005	5.96902e-05	-7.58227e-10	-1.31597
89602913	chr5:89602913:G:A	1.47164e-24	-1.95348	-4.83947e-10	5.19585e-07	-1.95079	-4.83947e-10	3.11497e-05	-1.96633	-4.83947e-10
89603123	chr5:89603123:T:C	3.23005e-24	-1.16737	-4.83947e-10	1.04657e-06	-1.25054	-4.83947e-10	6.32099e-05	-1.25868	-4.83947e-10
89603264	chr5:89603264:G:C	3.09073e-24	-1.21146	-4.83947e-10	1.00235e-06	-1.29372	-4.83947e-10	6.05987e-05	-1.30087	-4.83947e-10
89603399	chr5:89603399:T:C	9.3208e-25	-2.4102	-4.83947e-10	3.09632e-07	-2.46843	-4.83947e-10	1.88208e-05	-2.47018	-4.83947e-10
89603683	chr5:89603683:A:G	2.99734e-25	-2.05	-1.49473	1.20171e-07	-1.92227	-1.49263	7.70801e-06	-1.86463	-1.49825
89603936	chr5:89603936:A:G	4.431e-25	-2.13124	-1.02258	1.98193e-07	-2.10496	-0.809611	1.01278e-05	-2.10245	-0.987406
89603949	chr5:89603949:A:G	2.30378e-24	-7.58227e-10	-1.50532	8.1345e-07	-7.58227e-10	-1.50253	4.93802e-05	-7.58227e-10	-1.50559
89604084	chr5:89604084:T:C	6.07945e-24	-7.58227e-10	-0.534951	2.33974e-06	-7.58227e-10	-0.446022	0.000126792	-7.58227e-10	-0.562591
89604226	chr5:89604226:T:A	2.3032e-24	-7.58227e-10	-1.50557	8.16015e-07	-7.58227e-10	-1.49938	4.93972e-05	-7.58227e-10	-1.50525
89604898	chr5:89604898:T:A	2.72478e-24	-7.58227e-10	-1.33748	1.00495e-06	-7.58227e-10	-1.29112	5.77399e-05	-7.58227e-10	-1.34919
89605080	chr5:89605080:C:T	2.30089e-25	-2.465	-1.34415	7.82329e-08	-2.45947	-1.38466	5.04905e-06	-2.46706	-1.31888
89606377	chr5:89606377:T:C	1.78884e-23	0.544285	-4.83947e-10	3.97977e-06	0.0851625	-4.83947e-10	0.000184579	-0.187063	-4.83947e-10
89606512	chr5:89606512:TC:T	5.88899e-24	-7.58227e-10	-0.566781	2.27243e-06	-7.58227e-10	-0.475211	0.000122834	-7.58227e-10	-0.594309
89606710	chr5:89606710:A:G	2.54348e-24	-7.58227e-10	-1.40633	8.71642e-07	-7.58227e-10	-1.43344	5.52626e-05	-7.58227e-10	-1.39304
89606728	chr5:89606728:A:G	2.30319e-24	-7.58227e-10	-1.50557	8.22095e-07	-7.58227e-10	-1.49196	4.94334e-05	-7.58227e-10	-1.50451
89606775	chr5:89606775:A:T	6.438e-24	-7.58227e-10	-0.477647	2.52211e-06	-7.58227e-10	-0.370965	0.0001343	-7.58227e-10	-0.505059
89607008	chr5:89607008:A:G	2.33557e-25	-2.48712	-1.30707	8.72304e-08	-2.48952	-1.24575	5.04027e-06	-2.50194	-1.28574
89607063	chr5:89607063:TC:T	2.72676e-24	-7.58227e-10	-1.33675	1.02083e-06	-7.58227e-10	-1.27544	5.88151e-05	-7.58227e-10	-1.33074
89607147	chr5:89607147:T:C	2.41284e-25	-2.44394	-1.3177	7.53643e-08	-2.43746	-1.44403	5.16147e-06	-2.45743	-1.30649
89607481	chr5:89607481:C:G	2e-25	-2.44586	-1.50344	7.06001e-08	-2.4499	-1.49689	4.18547e-06	-2.47374	-1.49978
89610539	chr5:89610539:C:G	8.47388e-25	-2.50546	-4.83947e-10	2.9881e-07	-2.50401	-4.83947e-10	1.81509e-05	-2.50642	-4.83947e-10
89610557	chr5:89610557:C:T	2.3875e-24	-7.58227e-10	-1.46962	8.72663e-07	-7.58227e-10	-1.43227	5.08117e-05	-7.58227e-10	-1.47701
89610637	chr5:89610637:C:G	5.88002e-24	-7.58227e-10	-0.568305	2.26877e-06	-7.58227e-10	-0.476825	0.00012265	-7.58227e-10	-0.595803
89610827	chr5:89610827:C:G	8.75053e-25	-2.47334	-4.83947e-10	3.08187e-07	-2.47311	-4.83947e-10	1.89616e-05	-2.46272	-4.83947e-10
89610863	chr5:89610863:C:T	3.5873e-25	-2.41933	-0.945725	1.32566e-07	-2.42198	-0.894749	7.35006e-06	-2.44784	-0.962587
89610938	chr5:89610938:G:A	2.24463e-23	-7.58227e-10	0.771262	6.20634e-06	-7.58227e-10	0.52951	0.000516929	-7.58227e-10	0.842766
89610948	chr5:89610948:G:T	4.11923e-24	-7.58227e-10	-0.9242	1.55799e-06	-7.58227e-10	-0.852664	8.6174e-05	-7.58227e-10	-0.948771
89611471	chr5:89611471:C:T	2.31878e-24	-7.58227e-10	-1.49882	8.56391e-07	-7.58227e-10	-1.45109	4.95635e-05	-7.58227e-10	-1.50188
89611491	chr5:89611491:C:A	2.72527e-24	-7.58227e-10	-1.3373	1.03415e-06	-7.58227e-10	-1.26248	5.85937e-05	-7.58227e-10	-1.33451
89611545	chr5:89611545:G:A	4.67043e-25	-2.507	-0.594205	2.22606e-07	-2.49827	-0.300142	1.00017e-05	-2.49652	-0.605855
89611548	chr5:89611548:T:C	4.77146e-25	-2.50738	-0.572419	2.27923e-07	-2.49975	-0.275056	1.02036e-05	-2.49813	-0.58427
89611551	chr5:89611551:T:C	4.63767e-25	-2.50775	-0.600494	2.19727e-07	-2.50392	-0.307513	9.87764e-06	-2.5028	-0.61207
89611575	chr5:89611575:G:A	3.49303e-24	-7.58227e-10	-1.0891	1.37686e-06	-7.58227e-10	-0.976254	7.70202e-05	-7.58227e-10	-1.06107
89611749	chr5:89611749:T:A	2.99841e-23	-7.58227e-10	1.0608	8.22552e-06	-7.58227e-10	0.81118	0.000695312	-7.58227e-10	1.13922
89611916	chr5:89611916:G:A	2.52331e-25	-2.40862	-1.30825	9.38856e-08	-2.41486	-1.24688	5.31109e-06	-2.44775	-1.28759
89612254	chr5:89612254:A:T	2.81591e-24	-7.58227e-10	-1.30458	1.07489e-06	-7.58227e-10	-1.22384	6.05576e-05	-7.58227e-10	-1.30154
89612470	chr5:89612470:G:C	2.3032e-24	-7.58227e-10	-1.50556	8.1203e-07	-7.58227e-10	-1.50428	4.94256e-05	-7.58227e-10	-1.50467
89613086	chr5:89613086:T:G	2.79346e-24	-7.58227e-10	-1.31258	1.06464e-06	-7.58227e-10	-1.23343	6.00639e-05	-7.58227e-10	-1.30973
89613175	chr5:89613175:A:G	5.97044e-24	-7.58227e-10	-0.553045	2.3107e-06	-7.58227e-10	-0.458511	0.000124513	-7.58227e-10	-0.580728
89613353	chr5:89613353:G:C	2.02835e-25	-2.43061	-1.50462	7.14594e-08	-2.43554	-1.49914	4.22199e-06	-2.4629	-1.50193
89613397	chr5:89613397:A:G	2.41561e-24	-7.58227e-10	-1.45791	8.72217e-07	-7.58227e-10	-1.43278	5.28156e-05	-7.58227e-10	-1.43833
89613642	chr5:89613642:A:G	3.0251e-24	-7.58227e-10	-1.23292	1.16914e-06	-7.58227e-10	-1.1398	6.50712e-05	-7.58227e-10	-1.22966
89613811	chr5:89613811:TG:T	2.35285e-24	-7.58227e-10	-1.48424	8.11385e-07	-7.58227e-10	-1.50507	5.08764e-05	-7.58227e-10	-1.47574
89614240	chr5:89614240:C:T	1.17834e-24	-2.17576	-4.83947e-10	4.27193e-07	-2.14658	-4.83947e-10	2.66106e-05	-2.12383	-4.83947e-10
89614266	chr5:89614266:T:C	2.59552e-24	-7.58227e-10	-1.38608	8.50407e-07	-7.58227e-10	-1.4581	5.66858e-05	-7.58227e-10	-1.36762
89614379	chr5:89614379:C:T	2.3368e-24	-7.58227e-10	-1.49108	8.66749e-07	-7.58227e-10	-1.43907	5.02799e-05	-7.58227e-10	-1.48753
89614617	chr5:89614617:G:A	3.7909e-24	-7.58227e-10	-1.00726	1.142e-06	-7.58227e-10	-1.16328	8.45161e-05	-7.58227e-10	-0.968196
89614621	chr5:89614621:G:A	1.03661e-24	-1.25957	-1.04434	2.37518e-07	-1.34251	-1.39106	1.7621e-05	-1.48854	-1.04751
89614670	chr5:89614670:C:T	5.59784e-25	-1.50856	-1.41151	1.60408e-07	-1.66502	-1.46108	8.85172e-06	-1.79303	-1.4315
89614748	chr5:89614748:C:T	1.20908e-24	-1.41919	-0.730815	3.47523e-07	-1.72723	-0.625762	1.77369e-05	-1.86101	-0.66848
89614873	chr5:89614873:C:T	6.10339e-25	-2.30245	-0.531154	1.87384e-07	-2.31633	-0.654326	1.31525e-05	-2.34447	-0.48406
89615019	chr5:89615019:A:T	3.26614e-24	0.32251	-1.47877	1.42056e-06	0.555085	-1.5001	8.4887e-05	0.515431	-1.47925
89615481	chr5:89615481:A:G	2.68416e-24	-7.58227e-10	-1.3525	1.02045e-06	-7.58227e-10	-1.27581	5.68188e-05	-7.58227e-10	-1.36527
89615908	chr5:89615908:A:T	2.30581e-24	-7.58227e-10	-1.50443	8.19827e-07	-7.58227e-10	-1.49472	4.94006e-05	-7.58227e-10	-1.50518
89615984	chr5:89615984:C:T	3.93672e-24	-7.58227e-10	-0.969518	1.46701e-06	-7.58227e-10	-0.912835	8.24494e-05	-7.58227e-10	-0.992954
89616278	chr5:89616278:TTGTC:T	3.13706e-24	-7.58227e-10	-1.19658	1.15101e-06	-7.58227e-10	-1.15542	6.60001e-05	-7.58227e-10	-1.21548
89616350	chr5:89616350:T:TA	2.32601e-24	-2.2874	0.791687	1.01312e-06	-2.29363	1.0106	4.68462e-05	-2.30823	0.74996
89616868	chr5:89616868:A:G	2.38171e-24	-0.952745	-0.519303	4.70341e-07	-1.06912	-0.981236	3.92718e-05	-1.22348	-0.511154
89617530	chr5:89617530:G:T	2.84668e-24	-7.58227e-10	-1.29371	1.08459e-06	-7.58227e-10	-1.21486	6.21343e-05	-7.58227e-10	-1.27584
89617546	chr5:89617546:C:G	2.05708e-24	-1.61858	-4.83947e-10	5.67732e-07	-1.86217	-4.83947e-10	2.97217e-05	-2.01326	-4.83947e-10
89617865	chr5:89617865:A:G	6.8129e-25	-2.34276	-0.380875	2.09363e-07	-2.35553	-0.50422	1.45255e-05	-2.3805	-0.348734
89618582	chr5:89618582:A:G	6.54176e-25	-2.35668	-0.407562	2.01416e-07	-2.36916	-0.52928	1.39649e-05	-2.39291	-0.375679
89618593	chr5:89618593:A:G	2.33698e-24	-7.58227e-10	-1.49101	8.10958e-07	-7.58227e-10	-1.5056	5.04717e-05	-7.58227e-10	-1.48373
89618703	chr5:89618703:A:ACAG	3.96209e-24	-7.58227e-10	-0.963094	1.48783e-06	-7.58227e-10	-0.898741	8.32153e-05	-7.58227e-10	-0.983708
89619008	chr5:89619008:G:A	3.76672e-24	-7.58227e-10	-1.01366	1.41054e-06	-7.58227e-10	-0.952092	7.91682e-05	-7.58227e-10	-1.03356
89619101	chr5:89619101:G:A	1.35124e-24	-2.03885	-4.83947e-10	5.82829e-07	-1.83592	-4.83947e-10	4.05206e-05	-1.70333	-4.83947e-10
89619190	chr5:89619190:G:A	3.85776e-24	-7.58227e-10	-0.989778	1.44691e-06	-7.58227e-10	-0.926634	8.10711e-05	-7.58227e-10	-1.00981
89619256	chr5:89619256:TC:T	1.91293e-24	-1.04194	-0.649285	3.93677e-07	-1.15425	-1.07404	3.18486e-05	-1.30374	-0.640405
89619880	chr5:89619880:T:C	1.90649e-24	-1.04226	-0.652346	3.92391e-07	-1.15456	-1.077	3.17359e-05	-1.30405	-0.643635
89620285	chr5:89620285:C:T	1.92741e-24	-1.02492	-0.65877	3.97802e-07	-1.13722	-1.08064	3.20553e-05	-1.28747	-0.650209
89620313	chr5:89620313:T:C	2.42007e-24	-7.58227e-10	-1.45607	8.71433e-07	-7.58227e-10	-1.43368	5.23967e-05	-7.58227e-10	-1.44629
89620429	chr5:89620429:G:A	4.32221e-24	-7.58227e-10	-0.876098	1.26725e-06	-7.58227e-10	-1.05922	9.66487e-05	-7.58227e-10	-0.834057
89620859	chr5:89620859:G:A	4.20062e-24	-7.58227e-10	-0.904634	1.24412e-06	-7.58227e-10	-1.07764	9.37779e-05	-7.58227e-10	-0.864209
89621474	chr5:89621474:C:T	2.54913e-25	-2.35011	-1.35659	1.01142e-07	-2.3773	-1.20999	5.30985e-06	-2.38727	-1.3483
89621578	chr5:89621578:A:G	2.6558e-24	-2.28239	0.919272	1.16449e-06	-2.28873	1.14495	5.33725e-05	-2.30349	0.875646
89621587	chr5:89621587:A:C	2.72389e-24	-7.58227e-10	-1.33781	1.03482e-06	-7.58227e-10	-1.26183	5.93208e-05	-7.58227e-10	-1.32218
89621596	chr5:89621596:G:A	1.17616e-24	-1.12416	-1.05345	2.72431e-07	-1.23431	-1.36212	1.94084e-05	-1.38277	-1.05666
89621616	chr5:89621616:T:G	1.22726e-24	-1.49297	-0.642109	3.60401e-07	-1.78646	-0.530141	1.84758e-05	-1.91377	-0.574907
89621782	chr5:89621782:T:C	2.76269e-25	-2.25884	-1.36741	1.03219e-07	-2.29258	-1.27438	5.75832e-06	-2.30046	-1.35404
89621798	chr5:89621798:G:A	4.58301e-24	-0.817509	-4.83947e-10	1.40952e-06	-0.952815	-4.83947e-10	8.00979e-05	-1.02189	-4.83947e-10
89621851	chr5:89621851:A:G	4.61531e-24	-7.58227e-10	-0.810486	1.33896e-06	-7.58227e-10	-1.00417	0.000103488	-7.58227e-10	-0.765679
89622214	chr5:89622214:C:T	1.13501e-24	-2.21322	-4.83947e-10	3.78134e-07	-2.26857	-4.83947e-10	2.30995e-05	-2.26533	-4.83947e-10
89622231	chr5:89622231:C:T	6.24391e-25	-2.02945	-0.78139	1.66153e-07	-2.06429	-1.02662	1.21012e-05	-2.13391	-0.77792
89622245	chr5:89622245:G:A	4.37771e-24	-7.58227e-10	-0.86334	1.2885e-06	-7.58227e-10	-1.04258	9.78765e-05	-7.58227e-10	-0.821433
89622446	chr5:89622446:G:C	2.04436e-24	-1.03819	-0.586596	4.13351e-07	-1.15024	-1.02928	3.40436e-05	-1.29951	-0.577988
89622616	chr5:89622616:T:C	2.09943e-24	-0.99929	-0.598907	4.24674e-07	-1.11419	-1.0383	3.47812e-05	-1.26576	-0.590301
89622954	chr5:89622954:C:T	1.29598e-24	-2.08059	-4.83947e-10	4.50067e-07	-2.09442	-4.83947e-10	2.58029e-05	-2.15465	-4.83947e-10
89623014	chr5:89623014:C:G	6.80331e-24	-7.58227e-10	-0.422457	2.74089e-06	-7.58227e-10	-0.287777	0.000152127	-7.58227e-10	-0.380424
89623096	chr5:89623096:C:T	6.89276e-24	-7.58227e-10	-0.409394	2.15873e-06	-7.58227e-10	-0.526542	0.000158699	-7.58227e-10	-0.338131
89623170	chr5:89623170:A:G	2.32387e-24	-7.58227e-10	-1.49663	8.11407e-07	-7.58227e-10	-1.50505	5.01102e-05	-7.58227e-10	-1.49091
89623210	chr5:89623210:A:G	8.63533e-25	-2.48659	-4.83947e-10	3.11711e-07	-2.46174	-4.83947e-10	1.90458e-05	-2.45829	-4.83947e-10
89623269	chr5:89623269:G:C	2.40454e-24	-1.00141	-0.461101	4.67179e-07	-1.11494	-0.942162	3.98808e-05	-1.26687	-0.452371
89623454	chr5:89623454:C:T	8.75352e-25	-2.47299	-4.83947e-10	3.75109e-07	-2.2766	-4.83947e-10	2.54225e-05	-2.1695	-4.83947e-10
89623587	chr5:89623587:G:A	8.89176e-24	1.35049	-1.50523	4.6377e-06	1.7245	-1.48634	0.000291027	1.77388	-1.5056
89623654	chr5:89623654:A:G	4.37225e-24	-7.58227e-10	-0.864586	1.28692e-06	-7.58227e-10	-1.04381	9.774e-05	-7.58227e-10	-0.822828
89623960	chr5:89623960:C:G	9.36627e-25	-2.40534	-4.83947e-10	3.13717e-07	-2.45533	-4.83947e-10	1.84594e-05	-2.48957	-4.83947e-10
89624263	chr5:89624263:G:C	1.2184e-24	-2.14233	-4.83947e-10	3.82939e-07	-2.25594	-4.83947e-10	2.37943e-05	-2.23569	-4.83947e-10
89624989	chr5:89624989:A:C	6.80277e-24	-0.422536	-4.83947e-10	1.47612e-06	-0.906646	-4.83947e-10	7.40144e-05	-1.10088	-4.83947e-10
89625014	chr5:89625014:T:C	2.31762e-24	-7.58227e-10	-1.49932	8.1218e-07	-7.58227e-10	-1.50409	4.99413e-05	-7.58227e-10	-1.49429
89625069	chr5:89625069:A:G	4.18448e-24	-7.58227e-10	-0.908483	1.61724e-06	-7.58227e-10	-0.81534	9.2974e-05	-7.58227e-10	-0.872819
89625502	chr5:89625502:G:A	4.51251e-24	-0.833012	-4.83947e-10	2.62746e-06	-0.330044	-4.83947e-10	0.000159053	-0.335902	-4.83947e-10
89625594	chr5:89625594:C:T	2.38495e-24	-7.58227e-10	-1.47069	8.12834e-07	-7.58227e-10	-1.50329	5.08866e-05	-7.58227e-10	-1.47554
89625779	chr5:89625779:C:G	2.48137e-24	-7.58227e-10	-1.43105	8.86576e-07	-7.58227e-10	-1.41645	5.23405e-05	-7.58227e-10	-1.44737
89626054	chr5:89626054:C:G	2.31566e-24	-7.58227e-10	-1.50017	8.12496e-07	-7.58227e-10	-1.50371	4.98589e-05	-7.58227e-10	-1.49594
89626245	chr5:89626245:G:A	3.76578e-24	-7.58227e-10	-1.01391	1.40046e-06	-7.58227e-10	-0.959264	7.90421e-05	-7.58227e-10	-1.03516
89626755	chr5:89626755:T:A	1.32892e-24	-2.0555	-4.83947e-10	5.70948e-07	-1.85652	-4.83947e-10	3.96124e-05	-1.726	-4.83947e-10
89626926	chr5:89626926:C:T	2.97996e-24	-7.58227e-10	-1.24796	1.01854e-06	-7.58227e-10	-1.27769	6.62463e-05	-7.58227e-10	-1.21176
89627197	chr5:89627197:T:G	2.48892e-24	-0.813781	-0.614236	5.0649e-07	-0.918286	-1.05803	4.12221e-05	-1.08405	-0.602114
89627690	chr5:89627690:T:C	1.40602e-24	-1.9991	-4.83947e-10	4.61845e-07	-2.06859	-4.83947e-10	2.95353e-05	-2.01955	-4.83947e-10
89627777	chr5:89627777:C:T	2.74369e-24	-0.786091	-0.544469	5.48973e-07	-0.891778	-1.00399	4.53574e-05	-1.05572	-0.534843
89627901	chr5:89627901:G:C	1.29163e-24	-2.08396	-4.83947e-10	5.5143e-07	-1.8913	-4.83947e-10	3.81391e-05	-1.7639	-4.83947e-10
89627915	chr5:89627915:T:G	2.30743e-24	-7.58227e-10	-1.50373	8.38403e-07	-7.58227e-10	-1.47232	4.95419e-05	-7.58227e-10	-1.50232
89628238	chr5:89628238:A:G	4.07278e-24	-2.22224	1.2867	1.94853e-06	-2.21902	1.59003	8.27191e-05	-2.23581	1.24613
89628253	chr5:89628253:T:C	4.38737e-24	-7.58227e-10	-0.861136	1.71623e-06	-7.58227e-10	-0.755932	9.7709e-05	-7.58227e-10	-0.823145
89628444	chr5:89628444:G:T	1.6879e-24	-0.900836	-0.915547	3.70976e-07	-1.00183	-1.28585	2.76776e-05	-1.16523	-0.919283
89628527	chr5:89628527:A:G	2.30637e-24	-7.58227e-10	-1.50419	8.36709e-07	-7.58227e-10	-1.47434	4.95109e-05	-7.58227e-10	-1.50295
89628564	chr5:89628564:G:A	4.65598e-24	-7.58227e-10	-0.801713	1.34831e-06	-7.58227e-10	-0.997211	0.000104386	-7.58227e-10	-0.757045
89628686	chr5:89628686:T:G	2.81646e-24	-0.831597	-0.472787	5.54451e-07	-0.933389	-0.952449	4.6813e-05	-1.09597	-0.463008
89628794	chr5:89628794:T:C	2.93911e-24	-0.804505	-0.457252	5.74254e-07	-0.909393	-0.941353	4.86359e-05	-1.07252	-0.448257
89628940	chr5:89628940:T:C	1.32215e-24	-2.0606	-4.83947e-10	5.67667e-07	-1.86228	-4.83947e-10	3.93629e-05	-1.73232	-4.83947e-10
89630069	chr5:89630069:T:A	4.59858e-24	-7.58227e-10	-0.814118	1.81192e-06	-7.58227e-10	-0.701672	0.00010278	-7.58227e-10	-0.772547
89630146	chr5:89630146:C:T	3.09151e-24	-1.21121	-4.83947e-10	1.15459e-06	-1.15232	-4.83947e-10	8.05489e-05	-1.01628	-4.83947e-10
89630358	chr5:89630358:G:A	4.94163e-24	-7.58227e-10	-0.74217	1.42586e-06	-7.58227e-10	-0.941287	0.000111192	-7.58227e-10	-0.69388
89630487	chr5:89630487:T:C	2.96853e-24	-7.58227e-10	-1.2518	1.08613e-06	-7.58227e-10	-1.21344	6.25836e-05	-7.58227e-10	-1.26864
89630685	chr5:89630685:G:A	1.5927e-24	-0.896112	-0.97832	3.57105e-07	-0.996952	-1.32884	2.60162e-05	-1.16107	-0.985347
89630758	chr5:89630758:AC:A	6.93124e-25	-2.25777	-0.448642	2.14377e-07	-2.26518	-0.570898	1.47355e-05	-2.29793	-0.416954
89630841	chr5:89630841:G:A	8.25189e-24	-7.58227e-10	-0.229423	3.15912e-06	-7.58227e-10	-0.145767	0.000185408	-7.58227e-10	-0.182583
89631079	chr5:89631079:A:C	2.51467e-24	-7.58227e-10	-1.41772	8.63805e-07	-7.58227e-10	-1.44247	5.4592e-05	-7.58227e-10	-1.40525
89631312	chr5:89631312:C:T	2.75486e-24	-0.882827	-0.443671	5.3765e-07	-0.984836	-0.931772	4.5875e-05	-1.14465	-0.434573
89631403	chr5:89631403:A:G	4.05975e-24	-7.58227e-10	-0.938743	1.5053e-06	-7.58227e-10	-0.887068	8.49102e-05	-7.58227e-10	-0.963544
89631517	chr5:89631517:C:T	6.91366e-25	-2.28313	-0.425824	2.13519e-07	-2.29126	-0.548834	1.47219e-05	-2.3223	-0.393508
89631550	chr5:89631550:T:C	3.57896e-24	-7.58227e-10	-1.06479	1.33542e-06	-7.58227e-10	-1.00681	7.53373e-05	-7.58227e-10	-1.08316
89631791	chr5:89631791:T:TTGC	3.97505e-24	-7.58227e-10	-0.959829	1.55307e-06	-7.58227e-10	-0.855829	8.83823e-05	-7.58227e-10	-0.923467
89631902	chr5:89631902:T:C	9.82205e-25	-1.58739	-0.770434	2.88982e-07	-1.86519	-0.672265	1.50178e-05	-1.98494	-0.710965
89631999	chr5:89631999:T:G	2.46094e-24	-7.58227e-10	-1.43932	8.299e-07	-7.58227e-10	-1.48251	5.29841e-05	-7.58227e-10	-1.43515
89632511	chr5:89632511:T:C	1.3171e-24	-2.06443	-4.83947e-10	5.64856e-07	-1.86725	-4.83947e-10	3.91447e-05	-1.73788	-4.83947e-10
89632836	chr5:89632836:C:T	3.03493e-24	-0.790609	-0.439069	5.91359e-07	-0.893985	-0.927409	5.03395e-05	-1.05715	-0.429196
89633060	chr5:89633060:C:G	5.09216e-25	-2.27324	-0.741513	1.72272e-07	-2.36244	-0.6923	9.92905e-06	-2.4035	-0.706175
89633098	chr5:89633098:T:A	3.08917e-24	-7.58227e-10	-1.21196	1.13843e-06	-7.58227e-10	-1.16641	6.51691e-05	-7.58227e-10	-1.22815
89633145	chr5:89633145:C:G	4.61693e-25	-2.21187	-0.900846	1.9856e-07	-2.24858	-0.66415	9.58093e-06	-2.25887	-0.886499
89633543	chr5:89633543:G:A	4.59178e-24	-7.58227e-10	-0.815598	1.80283e-06	-7.58227e-10	-0.706701	0.000102342	-7.58227e-10	-0.776817
89633635	chr5:89633635:C:T	4.46387e-25	-1.89184	-1.25459	1.51319e-07	-1.94301	-1.24142	9.0308e-06	-1.96938	-1.23512
89633928	chr5:89633928:G:T	1.77083e-23	-7.58227e-10	0.53417	6.69014e-06	-7.58227e-10	0.604573	0.000392227	-7.58227e-10	0.566702
89634432	chr5:89634432:T:A	2.3036e-24	-7.58227e-10	-1.50539	8.23472e-07	-7.58227e-10	-1.49029	4.93794e-05	-7.58227e-10	-1.50561
89634569	chr5:89634569:G:A	3.71465e-24	-7.58227e-10	-1.02758	1.43577e-06	-7.58227e-10	-0.934358	8.23442e-05	-7.58227e-10	-0.994231
89634901	chr5:89634901:A:T	2.55919e-24	-0.939087	-0.461088	5.02247e-07	-1.04099	-0.943736	4.27465e-05	-1.19795	-0.451902
89635096	chr5:89635096:A:G	2.60098e-25	-2.267	-1.41956	8.24716e-08	-2.34091	-1.45046	5.28434e-06	-2.33176	-1.40863
89635135	chr5:89635135:C:T	2.85545e-24	-0.875987	-0.41465	5.52889e-07	-0.97853	-0.91013	4.75592e-05	-1.13854	-0.404626
89635423	chr5:89635423:C:T	3.06786e-24	-7.58227e-10	-1.21888	1.12999e-06	-7.58227e-10	-1.17386	6.47319e-05	-7.58227e-10	-1.23488
89635586	chr5:89635586:C:G	2.3304e-24	-7.58227e-10	-1.49383	8.11033e-07	-7.58227e-10	-1.50551	5.02952e-05	-7.58227e-10	-1.48723
89635736	chr5:89635736:C:T	2.31776e-24	-7.58227e-10	-1.49926	8.12182e-07	-7.58227e-10	-1.50409	4.99445e-05	-7.58227e-10	-1.49423
89635739	chr5:89635739:G:T	8.17441e-25	-2.22027	-0.321172	2.48062e-07	-2.22838	-0.461763	1.74975e-05	-2.26392	-0.279161
89635790	chr5:89635790:C:T	1.28443e-24	-2.08955	-4.83947e-10	5.47934e-07	-1.89766	-4.83947e-10	3.78234e-05	-1.77221	-4.83947e-10
89636030	chr5:89636030:C:T	7.4405e-25	-1.85591	-0.779602	1.9904e-07	-1.88339	-1.02692	1.43207e-05	-1.96759	-0.775843
89636165	chr5:89636165:C:T	2.67645e-24	-7.58227e-10	-1.35537	9.7222e-07	-7.58227e-10	-1.32423	5.77628e-05	-7.58227e-10	-1.34879
89636331	chr5:89636331:G:T	5.03056e-24	-7.58227e-10	-0.724333	1.99278e-06	-7.58227e-10	-0.60653	0.000112534	-7.58227e-10	-0.681884
89636336	chr5:89636336:G:T	5.02915e-24	-7.58227e-10	-0.724614	1.99204e-06	-7.58227e-10	-0.606904	0.000112499	-7.58227e-10	-0.682191
89636868	chr5:89636868:G:T	1.20494e-24	-2.15344	-4.83947e-10	5.07092e-07	-1.97512	-4.83947e-10	3.48445e-05	-1.85424	-4.83947e-10
89637069	chr5:89637069:G:A	3.94092e-24	-2.24993	1.28148	1.86946e-06	-2.24879	1.57838	8.00568e-05	-2.26327	1.24087
89637333	chr5:89637333:TAAC:T	2.30494e-24	-7.58227e-10	-1.50481	8.14888e-07	-7.58227e-10	-1.50077	4.93806e-05	-7.58227e-10	-1.50558
89637347	chr5:89637347:G:T	1.25455e-24	-2.11309	-4.83947e-10	5.32787e-07	-1.92569	-4.83947e-10	3.67163e-05	-1.80192	-4.83947e-10
89637370	chr5:89637370:T:C	3.02302e-25	-2.24614	-1.29005	1.15584e-07	-2.27963	-1.17419	6.31851e-06	-2.28795	-1.2737
89637397	chr5:89637397:G:T	4.19085e-24	-7.58227e-10	-0.906961	1.23384e-06	-7.58227e-10	-1.08593	9.36199e-05	-7.58227e-10	-0.865896
89637592	chr5:89637592:G:T	2.30395e-24	-7.58227e-10	-1.50524	8.2256e-07	-7.58227e-10	-1.4914	4.9381e-05	-7.58227e-10	-1.50557
89637854	chr5:89637854:C:A	8.46294e-25	-2.50675	-4.83947e-10	2.99342e-07	-2.50223	-4.83947e-10	1.81833e-05	-2.50463	-4.83947e-10
89638398	chr5:89638398:AC:A	2.81922e-25	-2.26474	-1.34125	1.06618e-07	-2.2966	-1.23797	5.89154e-06	-2.30502	-1.3266
89638404	chr5:89638404:C:T	2.79879e-25	-2.27223	-1.34103	1.05881e-07	-2.30381	-1.23768	5.85236e-06	-2.31192	-1.32637
89638501	chr5:89638501:T:C	2.30689e-24	-7.58227e-10	-1.50396	8.37532e-07	-7.58227e-10	-1.47336	4.95265e-05	-7.58227e-10	-1.50263
89638647	chr5:89638647:A:T	4.32059e-24	-7.58227e-10	-0.876474	1.26599e-06	-7.58227e-10	-1.06021	9.66338e-05	-7.58227e-10	-0.83421
89638800	chr5:89638800:A:G	2.95514e-25	-2.21765	-1.34125	1.11354e-07	-2.25314	-1.23797	6.15105e-06	-2.26191	-1.3266
89639776	chr5:89639776:C:T	4.30903e-24	-7.58227e-10	-0.879151	1.26285e-06	-7.58227e-10	-1.06269	9.63662e-05	-7.58227e-10	-0.836983
89640102	chr5:89640102:G:A	3.3268e-25	-2.16833	-1.27211	9.29337e-08	-2.30764	-1.36429	6.00303e-06	-2.36326	-1.24961
89640103	chr5:89640103:C:T	7.81369e-25	-2.23081	-0.355765	2.40284e-07	-2.23858	-0.483415	1.66009e-05	-2.27308	-0.322597
89640283	chr5:89640283:G:T	1.32906e-24	-2.05539	-4.83947e-10	5.71052e-07	-1.85634	-4.83947e-10	3.96228e-05	-1.72574	-4.83947e-10
89640449	chr5:89640449:G:A	2.84575e-24	-0.851583	-0.442457	5.54081e-07	-0.956161	-0.930344	4.72047e-05	-1.11818	-0.432466
89640488	chr5:89640488:G:A	2.30387e-24	-7.58227e-10	-1.50528	8.22768e-07	-7.58227e-10	-1.49114	4.93805e-05	-7.58227e-10	-1.50558
89640529	chr5:89640529:G:A	3.64242e-24	-7.58227e-10	-1.04722	1.43807e-06	-7.58227e-10	-0.932761	7.8262e-05	-7.58227e-10	-1.04508
89640552	chr5:89640552:A:G	2.83455e-25	-2.25535	-1.34522	1.06835e-07	-2.28879	-1.24374	5.91835e-06	-2.29619	-1.33089
89640698	chr5:89640698:G:A	8.76264e-25	-2.21953	-0.252428	2.69432e-07	-2.22722	-0.380276	1.86175e-05	-2.26381	-0.217226
89640823	chr5:89640823:C:T	2.31069e-24	-7.58227e-10	-1.50232	8.21252e-07	-7.58227e-10	-1.49299	4.94436e-05	-7.58227e-10	-1.50431
89640927	chr5:89640927:G:A	8.77061e-25	-2.47104	-4.83947e-10	3.08858e-07	-2.47094	-4.83947e-10	1.86864e-05	-2.47734	-4.83947e-10
89640981	chr5:89640981:A:G	1.19061e-24	-2.1654	-4.83947e-10	3.93162e-07	-2.22959	-4.83947e-10	2.16495e-05	-2.33016	-4.83947e-10
89641227	chr5:89641227:CTT:C	3.49223e-24	-2.1823	1.09297	1.54818e-06	-2.17942	1.32044	7.06353e-05	-2.19796	1.05035
89641601	chr5:89641601:A:G	3.3646e-24	-7.58227e-10	-1.12656	1.24554e-06	-7.58227e-10	-1.07649	7.31369e-05	-7.58227e-10	-1.11281
89641679	chr5:89641679:A:G	2.62501e-24	-7.58227e-10	-1.37478	8.6995e-07	-7.58227e-10	-1.43538	5.57591e-05	-7.58227e-10	-1.3841
89641751	chr5:89641751:A:G	1.29631e-24	-0.919908	-1.16044	3.14336e-07	-1.02293	-1.43042	2.09259e-05	-1.1905	-1.17365
89641781	chr5:89641781:G:A	3.36336e-25	-2.25075	-1.17876	1.37521e-07	-2.28356	-0.996476	6.99496e-06	-2.2924	-1.16755
89641814	chr5:89641814:G:T	1.09004e-23	-7.58227e-10	0.0489356	4.34759e-06	-7.58227e-10	0.17356	0.000249389	-7.58227e-10	0.113875
89641838	chr5:89641838:A:G	2.22812e-24	-1.53871	-4.83947e-10	8.50241e-07	-1.4583	-4.83947e-10	5.68525e-05	-1.36468	-4.83947e-10
89641869	chr5:89641869:A:G	2.30444e-24	-7.58227e-10	-1.50503	8.32791e-07	-7.58227e-10	-1.47903	4.94509e-05	-7.58227e-10	-1.50416
89642014	chr5:89642014:GGTCATTATATGATGATAAATGGATCA:G	3.9128e-24	-7.58227e-10	-0.975612	1.46841e-06	-7.58227e-10	-0.911879	8.2198e-05	-7.58227e-10	-0.996008
89642043	chr5:89642043:C:T	1.28802e-24	-2.08676	-4.83947e-10	5.50254e-07	-1.89344	-4.83947e-10	3.80413e-05	-1.76647	-4.83947e-10
89642498	chr5:89642498:G:A	2.30321e-24	-7.58227e-10	-1.50556	8.25114e-07	-7.58227e-10	-1.4883	4.93815e-05	-7.58227e-10	-1.50556
89642644	chr5:89642644:C:G	2.56046e-24	-7.58227e-10	-1.39968	8.77236e-07	-7.58227e-10	-1.42704	5.56513e-05	-7.58227e-10	-1.38603
89642910	chr5:89642910:A:C	2.69589e-24	-7.58227e-10	-1.34814	1.02288e-06	-7.58227e-10	-1.27344	5.78752e-05	-7.58227e-10	-1.34685
89643147	chr5:89643147:A:G	2.31549e-24	-7.58227e-10	-1.50024	8.12717e-07	-7.58227e-10	-1.50343	4.97657e-05	-7.58227e-10	-1.49781
89644414	chr5:89644414:A:G	2.15212e-24	-1.57341	-4.83947e-10	5.90254e-07	-1.82326	-4.83947e-10	3.07415e-05	-1.97952	-4.83947e-10
89645058	chr5:89645058:G:A	5.64687e-25	-1.42472	-1.48663	2.20653e-07	-1.32673	-1.48049	1.48583e-05	-1.21403	-1.49255
89645251	chr5:89645251:G:C	4.32657e-25	-1.88865	-1.28903	1.46301e-07	-1.93926	-1.2789	8.72187e-06	-1.96636	-1.27295
89645581	chr5:89645581:A:T	3.22184e-24	-0.910126	-0.259787	6.00607e-07	-1.01385	-0.792024	5.38107e-05	-1.17296	-0.246704
89646365	chr5:89646365:C:T	1.08972e-24	-1.44923	-0.804713	3.14144e-07	-1.74846	-0.705503	1.60915e-05	-1.88034	-0.746505
89647170	chr5:89647170:G:A	4.18029e-24	-7.58227e-10	-0.909486	1.23168e-06	-7.58227e-10	-1.08768	9.33232e-05	-7.58227e-10	-0.86907
89647371	chr5:89647371:C:T	4.31279e-24	-7.58227e-10	-0.87828	1.26414e-06	-7.58227e-10	-1.06167	9.64033e-05	-7.58227e-10	-0.836598
89647561	chr5:89647561:G:C	1.33512e-24	-2.05084	-4.83947e-10	5.7508e-07	-1.84931	-4.83947e-10	3.99415e-05	-1.71772	-4.83947e-10
89648037	chr5:89648037:A:T	1.04965e-24	-1.51742	-0.773997	3.06287e-07	-1.806	-0.673297	1.57742e-05	-1.93231	-0.714449
89648113	chr5:89648113:A:G	2.91859e-25	-2.20764	-1.36371	1.09244e-07	-2.24338	-1.26686	6.06665e-06	-2.25225	-1.35008
89648307	chr5:89648307:T:C	2.81087e-24	-0.913294	-0.393077	5.42448e-07	-1.01252	-0.8952	4.70423e-05	-1.17055	-0.383542
89648627	chr5:89648627:T:C	3.66772e-25	-2.16272	-1.18016	1.49002e-07	-2.20163	-0.998225	7.56446e-06	-2.2127	-1.16898
89649120	chr5:89649120:G:A	7.92728e-25	-1.84661	-0.725528	2.09636e-07	-1.8755	-0.982941	1.52402e-05	-1.95939	-0.721812
89649250	chr5:89649250:T:C	2.45782e-24	-7.58227e-10	-1.44059	8.81564e-07	-7.58227e-10	-1.42212	5.36397e-05	-7.58227e-10	-1.42285
89649273	chr5:89649273:T:G	2.61392e-24	-7.58227e-10	-1.37901	8.9333e-07	-7.58227e-10	-1.40886	5.49137e-05	-7.58227e-10	-1.39938
89649602	chr5:89649602:C:T	2.92105e-24	-1.26792	-4.83947e-10	8.6147e-07	-1.44518	-4.83947e-10	6.24061e-05	-1.27148	-4.83947e-10
89649616	chr5:89649616:C:T	2.40749e-24	-7.58227e-10	-1.46128	8.57611e-07	-7.58227e-10	-1.44967	5.09895e-05	-7.58227e-10	-1.47352
89649951	chr5:89649951:T:C	1.33349e-24	-2.05207	-4.83947e-10	5.72773e-07	-1.85333	-4.83947e-10	3.97305e-05	-1.72302	-4.83947e-10
89649984	chr5:89649984:C:A	8.06682e-25	-1.86276	-0.69193	2.12518e-07	-1.88986	-0.954931	1.55457e-05	-1.97366	-0.687692
89650409	chr5:89650409:A:G	3.88157e-25	-2.29109	-0.995118	1.30637e-07	-2.3781	-0.953298	7.54266e-06	-2.41691	-0.96765
89650921	chr5:89650921:G:A	1.06529e-24	-1.55261	-0.724009	3.14663e-07	-1.83757	-0.614748	1.61994e-05	-1.96029	-0.659873
89651420	chr5:89651420:G:C	4.9341e-24	-2.21633	1.47264	2.37808e-06	-2.21349	1.78372	0.000100184	-2.2302	1.43208
89651429	chr5:89651429:A:G	4.69599e-24	-7.58227e-10	-0.793156	1.85352e-06	-7.58227e-10	-0.678973	0.000105032	-7.58227e-10	-0.750869
89651575	chr5:89651575:C:T	4.96312e-24	-7.58227e-10	-0.737831	1.98443e-06	-7.58227e-10	-0.610732	0.000116093	-7.58227e-10	-0.650749
89651619	chr5:89651619:T:C	1.11079e-24	-2.2348	-4.83947e-10	3.70895e-07	-2.2879	-4.83947e-10	2.26571e-05	-2.28467	-4.83947e-10
89652011	chr5:89652011:G:A	3.47128e-24	-7.58227e-10	-1.09534	1.29417e-06	-7.58227e-10	-1.03819	7.30562e-05	-7.58227e-10	-1.11391
89652521	chr5:89652521:G:A	1.8947e-23	-7.58227e-10	0.601778	7.18295e-06	-7.58227e-10	0.675649	0.000419205	-7.58227e-10	0.633221
89652716	chr5:89652716:T:C	2.31742e-24	-7.58227e-10	-1.49941	8.12245e-07	-7.58227e-10	-1.50401	4.99317e-05	-7.58227e-10	-1.49448
89652729	chr5:89652729:C:T	1.27113e-24	-2.09996	-4.83947e-10	5.06759e-07	-1.97578	-4.83947e-10	3.28997e-05	-1.91167	-4.83947e-10
89655325	chr5:89655325:A:G	2.30762e-24	-7.58227e-10	-1.50365	8.1811e-07	-7.58227e-10	-1.49682	4.94272e-05	-7.58227e-10	-1.50464
89655403	chr5:89655403:C:T	3.83761e-24	-7.58227e-10	-0.995015	1.52428e-06	-7.58227e-10	-0.874542	8.25869e-05	-7.58227e-10	-0.991288
89655435	chr5:89655435:C:T	2.75511e-24	-7.58227e-10	-1.32641	1.01345e-06	-7.58227e-10	-1.2827	5.84655e-05	-7.58227e-10	-1.3367
89655723	chr5:89655723:G:A	3.52313e-24	-7.58227e-10	-1.08052	1.32176e-06	-7.58227e-10	-1.0171	7.40391e-05	-7.58227e-10	-1.10055
89656088	chr5:89656088:G:A	2.32108e-24	-0.761479	-0.736353	4.77315e-07	-0.866196	-1.16944	3.77176e-05	-1.03662	-0.738387
89656338	chr5:89656338:C:T	3.91478e-24	-7.58227e-10	-0.975108	1.17181e-06	-7.58227e-10	-1.13751	8.71194e-05	-7.58227e-10	-0.93786
89656361	chr5:89656361:G:A	3.06444e-23	-7.58227e-10	1.08259	8.48387e-06	-7.58227e-10	0.842106	0.000697587	-7.58227e-10	1.14249
89656377	chr5:89656377:T:C	1.17683e-24	-1.49886	-0.678179	3.45645e-07	-1.79148	-0.566923	1.7706e-05	-1.91783	-0.613404
89656424	chr5:89656424:A:C	1.93185e-24	-0.811269	-0.870118	4.16666e-07	-0.91282	-1.25871	3.14638e-05	-1.08174	-0.874561
89656482	chr5:89656482:A:G	1.26941e-24	-2.10131	-4.83947e-10	5.40387e-07	-1.91153	-4.83947e-10	3.73692e-05	-1.78429	-4.83947e-10
89656496	chr5:89656496:C:A	3.01242e-25	-2.23365	-1.30605	1.14498e-07	-2.2698	-1.19346	6.27885e-06	-2.27801	-1.28994
89656519	chr5:89656519:C:T	4.44024e-24	-7.58227e-10	-0.849157	1.74417e-06	-7.58227e-10	-0.739782	9.9135e-05	-7.58227e-10	-0.808657
89657426	chr5:89657426:G:A	1.65641e-24	-0.833772	-1.00144	3.71783e-07	-0.937648	-1.34786	2.65764e-05	-1.10986	-1.01525
89657505	chr5:89657505:C:T	2.30906e-24	-7.58227e-10	-1.50303	8.4049e-07	-7.58227e-10	-1.46983	4.95855e-05	-7.58227e-10	-1.50144
89657690	chr5:89657690:T:G	2.7873e-24	-7.58227e-10	-1.31479	1.00193e-06	-7.58227e-10	-1.29414	5.79789e-05	-7.58227e-10	-1.34506
89657798	chr5:89657798:A:G	2.94316e-24	-7.58227e-10	-1.26038	9.99162e-07	-7.58227e-10	-1.2969	6.63438e-05	-7.58227e-10	-1.21029
89657980	chr5:89657980:A:G	2.6621e-24	-7.58227e-10	-1.36075	9.06483e-07	-7.58227e-10	-1.39425	5.82888e-05	-7.58227e-10	-1.33973
89658024	chr5:89658024:G:A	8.51167e-25	-2.50101	-4.83947e-10	2.98489e-07	-2.50509	-4.83947e-10	1.82374e-05	-2.50166	-4.83947e-10
89658388	chr5:89658388:C:T	4.6898e-24	-7.58227e-10	-0.794475	1.85222e-06	-7.58227e-10	-0.679674	0.000104783	-7.58227e-10	-0.753249
89658814	chr5:89658814:A:G	3.1556e-24	-0.762862	-0.427824	6.11605e-07	-0.865757	-0.921973	5.21271e-05	-1.03107	-0.420387
89659800	chr5:89659800:GA:G	8.46747e-25	-2.50622	-4.83947e-10	2.98197e-07	-2.50606	-4.83947e-10	1.81462e-05	-2.50668	-4.83947e-10
89660111	chr5:89660111:G:T	8.54506e-25	-2.4971	-4.83947e-10	2.98795e-07	-2.50406	-4.83947e-10	1.82168e-05	-2.50279	-4.83947e-10
89660210	chr5:89660210:A:C	4.80018e-24	-2.17418	1.40297	2.30536e-06	-2.17055	1.70972	9.73321e-05	-2.18863	1.36162
89660377	chr5:89660377:A:T	5.23015e-24	-7.58227e-10	-0.685426	2.07168e-06	-7.58227e-10	-0.567703	0.000117099	-7.58227e-10	-0.64212
89660465	chr5:89660465:A:T	2.30767e-24	-7.58227e-10	-1.50363	8.15835e-07	-7.58227e-10	-1.4996	4.94162e-05	-7.58227e-10	-1.50486
89660864	chr5:89660864:A:G	2.92744e-24	-7.58227e-10	-1.26574	1.08196e-06	-7.58227e-10	-1.21728	6.57839e-05	-7.58227e-10	-1.21876
89661040	chr5:89661040:A:T	1.44401e-24	-1.893	-0.079447	5.0375e-07	-1.80539	-0.176343	3.53696e-05	-1.79904	-0.0402417
89661099	chr5:89661099:T:C	3.70212e-25	-2.20615	-1.12739	1.23015e-07	-2.30897	-1.08254	6.99394e-06	-2.35771	-1.10239
89661217	chr5:89661217:T:C	7.79833e-24	-7.58227e-10	-0.285956	2.41982e-06	-7.58227e-10	-0.412367	0.000180284	-7.58227e-10	-0.210604
89661306	chr5:89661306:G:C	2.90939e-25	-2.23326	-1.34125	1.09577e-07	-2.26922	-1.23797	6.05576e-06	-2.27753	-1.3266
89661698	chr5:89661698:G:A	6.94878e-24	-7.58227e-10	-0.4013	2.17682e-06	-7.58227e-10	-0.518196	0.000159632	-7.58227e-10	-0.33227
89662054	chr5:89662054:G:A	3.00365e-25	-2.24143	-1.30119	1.14374e-07	-2.27662	-1.18772	6.26573e-06	-2.28505	-1.28499
89662301	chr5:89662301:A:T	4.49626e-24	-0.759013	-0.0776056	8.01409e-07	-0.864366	-0.65308	7.44265e-05	-1.03107	-0.0642594
89662323	chr5:89662323:C:A	1.92639e-24	-1.68422	-4.83947e-10	5.34852e-07	-1.92183	-4.83947e-10	2.82108e-05	-2.06543	-4.83947e-10
89662704	chr5:89662704:G:A	2.19581e-24	-0.859876	-0.693438	4.4579e-07	-0.961262	-1.14271	3.59078e-05	-1.12768	-0.696509
89663105	chr5:89663105:G:A	4.69207e-24	-7.58227e-10	-0.793991	1.85317e-06	-7.58227e-10	-0.679167	0.000104837	-7.58227e-10	-0.752735
89663332	chr5:89663332:C:T	2.60338e-24	-7.58227e-10	-1.38305	9.79498e-07	-7.58227e-10	-1.31678	5.58781e-05	-7.58227e-10	-1.38197
89663760	chr5:89663760:A:C	1.21559e-23	-7.58227e-10	0.157953	3.6547e-06	-7.58227e-10	-4.83311e-05	0.000253121	-7.58227e-10	0.12873
89664089	chr5:89664089:T:C	2.33316e-24	-7.58227e-10	-1.49264	8.30165e-07	-7.58227e-10	-1.48219	4.98681e-05	-7.58227e-10	-1.49576
89664259	chr5:89664259:C:G	1.20322e-24	-2.15486	-4.83947e-10	5.06744e-07	-1.97581	-4.83947e-10	3.47897e-05	-1.85582	-4.83947e-10
89664645	chr5:89664645:T:G	5.36519e-25	-2.50598	-0.456535	1.03935e-07	-2.49039	-1.06966	1.21765e-05	-2.46507	-0.440554
89666246	chr5:89666246:C:T	3.05012e-25	-2.25706	-1.27021	9.82512e-08	-2.33329	-1.28299	6.29247e-06	-2.32836	-1.23742
89666339	chr5:89666339:G:A	1.80983e-24	-1.86238	0.115752	6.3418e-07	-1.76013	0.00864811	4.44408e-05	-1.76567	0.154689
89666524	chr5:89666524:G:A	2.83993e-25	-2.24037	-1.3583	1.0656e-07	-2.27525	-1.25986	5.91362e-06	-2.28346	-1.34442
89666546	chr5:89666546:T:A	3.41876e-25	-1.93436	-1.47881	1.21948e-07	-1.89682	-1.50341	7.01529e-06	-1.98107	-1.47597
89667056	chr5:89667056:G:A	2.33703e-24	-7.58227e-10	-1.49098	8.24636e-07	-7.58227e-10	-1.48887	4.98194e-05	-7.58227e-10	-1.49673
89667577	chr5:89667577:G:A	1.18827e-24	-2.16737	-4.83947e-10	4.35081e-07	-2.12828	-4.83947e-10	2.63235e-05	-2.13468	-4.83947e-10
89667755	chr5:89667755:A:G	2.35363e-24	-7.58227e-10	-1.48391	8.39656e-07	-7.58227e-10	-1.47083	5.02572e-05	-7.58227e-10	-1.48799
89668463	chr5:89668463:C:T	1.06816e-24	-2.27393	-4.83947e-10	3.50078e-07	-2.34566	-4.83947e-10	2.15669e-05	-2.33398	-4.83947e-10
89668491	chr5:89668491:T:G	2.14552e-24	-1.57648	-4.83947e-10	9.67693e-07	-1.3289	-4.83947e-10	4.75812e-05	-1.5427	-4.83947e-10
89668839	chr5:89668839:G:A	7.90146e-25	-2.17039	-0.405009	2.43513e-07	-2.17858	-0.530065	1.67052e-05	-2.21631	-0.373107
89669137	chr5:89669137:G:A	4.95632e-24	-0.543729	-0.195472	9.15599e-07	-0.642511	-0.741727	8.08436e-05	-0.826425	-0.186198
89669422	chr5:89669422:G:A	4.39445e-25	-2.26048	-0.901626	1.89565e-07	-2.29392	-0.665162	9.15569e-06	-2.30347	-0.887293
89670129	chr5:89670129:G:A	1.75907e-24	-1.77508	-4.83947e-10	6.74534e-07	-1.68979	-4.83947e-10	3.59286e-05	-1.82361	-4.83947e-10
89670278	chr5:89670278:C:T	5.0621e-24	-0.600088	-0.117996	9.20427e-07	-0.697876	-0.681104	8.2987e-05	-0.880534	-0.10592
89670457	chr5:89670457:A:T	2.76094e-25	-2.13226	-1.49462	1.09494e-07	-2.01549	-1.49245	7.02071e-06	-1.95836	-1.49791
89671053	chr5:89671053:T:C	1.25256e-24	-2.11468	-4.83947e-10	5.31671e-07	-1.92779	-4.83947e-10	3.66767e-05	-1.803	-4.83947e-10
89671146	chr5:89671146:C:T	2.59203e-24	-7.58227e-10	-1.38742	9.41245e-07	-7.58227e-10	-1.35661	5.50349e-05	-7.58227e-10	-1.39717
89671500	chr5:89671500:A:T	1.77484e-24	-0.605593	-1.16056	4.3376e-07	-0.70086	-1.43047	2.8183e-05	-0.892217	-1.1742
89671528	chr5:89671528:G:A	1.20998e-24	-2.14926	-4.83947e-10	5.09247e-07	-1.97088	-4.83947e-10	3.49951e-05	-1.84993	-4.83947e-10
89671574	chr5:89671574:G:A	1.13236e-24	-1.45465	-0.760917	3.29056e-07	-1.7529	-0.65469	1.68398e-05	-1.88282	-0.698569
89672116	chr5:89672116:G:T	2.61803e-24	-7.58227e-10	-1.37744	9.03068e-07	-7.58227e-10	-1.39802	5.66033e-05	-7.58227e-10	-1.36907
89672118	chr5:89672118:C:T	8.52282e-25	-2.4997	-4.83947e-10	3.00874e-07	-2.49712	-4.83947e-10	1.82402e-05	-2.50151	-4.83947e-10
89672395	chr5:89672395:T:C	1.21587e-24	-1.47724	-0.667168	3.56772e-07	-1.77448	-0.552241	1.81995e-05	-1.90347	-0.600278
89672842	chr5:89672842:C:T	2.77257e-25	-2.23753	-1.38515	8.91484e-08	-2.31707	-1.39645	5.65342e-06	-2.31088	-1.362
89673040	chr5:89673040:A:C	2.34627e-24	-7.58227e-10	-1.48704	8.17467e-07	-7.58227e-10	-1.49761	4.99427e-05	-7.58227e-10	-1.49426
89673148	chr5:89673148:C:T	2.30939e-24	-7.58227e-10	-1.50288	8.16918e-07	-7.58227e-10	-1.49828	4.94545e-05	-7.58227e-10	-1.50409
89673284	chr5:89673284:C:T	1.30335e-24	-1.49379	-0.581136	3.85793e-07	-1.78754	-0.460971	1.96551e-05	-1.91564	-0.511162
89673989	chr5:89673989:C:A	4.2071e-24	-0.47915	-0.423941	8.17332e-07	-0.581986	-0.915785	6.79768e-05	-0.768777	-0.417195
89675258	chr5:89675258:T:C	1.97931e-24	-0.790862	-0.866255	4.26472e-07	-0.893927	-1.25434	3.21798e-05	-1.06335	-0.870449
89675306	chr5:89675306:A:G	2.31291e-24	-7.58227e-10	-1.50136	8.13251e-07	-7.58227e-10	-1.50278	4.97934e-05	-7.58227e-10	-1.49726
89675592	chr5:89675592:A:G	1.17259e-24	-1.46145	-0.719194	3.40154e-07	-1.76333	-0.611087	1.74014e-05	-1.89305	-0.655533
89675743	chr5:89675743:A:G	1.34314e-24	-2.04485	-4.83947e-10	4.67758e-07	-2.05587	-4.83947e-10	2.68871e-05	-2.11349	-4.83947e-10
89675838	chr5:89675838:T:C	2.5906e-24	-1.38798	-4.83947e-10	1.07164e-06	-1.22687	-4.83947e-10	5.58365e-05	-1.38271	-4.83947e-10
89675911	chr5:89675911:G:T	7.70426e-25	-2.19419	-0.406487	2.37887e-07	-2.20168	-0.530343	1.63156e-05	-2.23763	-0.375389
89675956	chr5:89675956:G:A	2.67878e-24	-7.58227e-10	-1.35451	1.01737e-06	-7.58227e-10	-1.27884	5.67101e-05	-7.58227e-10	-1.36719
89676132	chr5:89676132:G:A	1.06615e-24	-2.27581	-4.83947e-10	3.74305e-07	-2.27874	-4.83947e-10	2.30606e-05	-2.26701	-4.83947e-10
89676730	chr5:89676730:T:C	6.5014e-24	-2.02516	1.55731	3.18184e-06	-2.01103	1.87243	0.000131625	-2.03851	1.51333
89676734	chr5:89676734:C:T	2.73729e-24	-7.58227e-10	-1.3329	1.00577e-06	-7.58227e-10	-1.29031	5.81216e-05	-7.58227e-10	-1.3426
89676809	chr5:89676809:ACAGTAC:A	2.31169e-24	-7.58227e-10	-1.50189	8.15967e-07	-7.58227e-10	-1.49944	4.95e-05	-7.58227e-10	-1.50317
89676969	chr5:89676969:G:A	4.0103e-24	-7.58227e-10	-0.950999	1.57248e-06	-7.58227e-10	-0.843405	8.57173e-05	-7.58227e-10	-0.954084
89676983	chr5:89676983:C:T	1.63125e-24	-1.85052	-4.83947e-10	4.68127e-07	-2.05508	-4.83947e-10	2.5445e-05	-2.16862	-4.83947e-10
89677637	chr5:89677637:T:A	2.3153e-24	-7.58227e-10	-1.50033	8.14613e-07	-7.58227e-10	-1.5011	4.95638e-05	-7.58227e-10	-1.50188
89677643	chr5:89677643:C:A	5.07601e-25	-2.12579	-0.892131	2.18043e-07	-2.16596	-0.653161	1.04692e-05	-2.17899	-0.877713
89677712	chr5:89677712:G:A	2.36516e-24	-7.58227e-10	-1.47902	8.43596e-07	-7.58227e-10	-1.46614	5.13475e-05	-7.58227e-10	-1.46652
89678174	chr5:89678174:G:GAAGGGA	2.33582e-24	-7.58227e-10	-1.4915	8.32873e-07	-7.58227e-10	-1.47894	4.98507e-05	-7.58227e-10	-1.49611
89678334	chr5:89678334:G:A	1.16527e-24	-2.18691	-4.83947e-10	4.87296e-07	-2.01495	-4.83947e-10	3.33096e-05	-1.89929	-4.83947e-10
89678363	chr5:89678363:C:G	1.07186e-24	-2.27047	-4.83947e-10	3.95108e-07	-2.22466	-4.83947e-10	2.20538e-05	-2.31165	-4.83947e-10
89679344	chr5:89679344:G:A	1.22715e-24	-2.13517	-4.83947e-10	5.1836e-07	-1.95315	-4.83947e-10	3.55837e-05	-1.83325	-4.83947e-10
89679445	chr5:89679445:C:A	1.5574e-23	0.405739	-4.83947e-10	1.19433e-05	1.18411	-4.83947e-10	0.000796705	1.27535	-4.83947e-10
89679586	chr5:89679586:G:C	2.45489e-24	-7.58227e-10	-1.44178	8.86143e-07	-7.58227e-10	-1.41694	5.32043e-05	-7.58227e-10	-1.431
89680355	chr5:89680355:T:C	1.95612e-23	-7.58227e-10	0.633683	7.42234e-06	-7.58227e-10	0.708433	0.00043244	-7.58227e-10	0.664304
89680426	chr5:89680426:G:A	5.16458e-24	-7.58227e-10	-0.698042	2.04402e-06	-7.58227e-10	-0.581143	0.000115521	-7.58227e-10	-0.655682
89680529	chr5:89680529:A:G	2.89321e-25	-2.24762	-1.33246	1.09407e-07	-2.28169	-1.22705	6.03675e-06	-2.28985	-1.31743
89680723	chr5:89680723:T:C	2.87853e-25	-2.25102	-1.33415	1.08832e-07	-2.28482	-1.22919	6.00697e-06	-2.29303	-1.31919
89680752	chr5:89680752:A:G	5.16401e-24	-7.58227e-10	-0.698152	2.04383e-06	-7.58227e-10	-0.581237	0.000115508	-7.58227e-10	-0.655801
89680999	chr5:89680999:G:T	2.7054e-24	-7.58227e-10	-1.34461	9.82153e-07	-7.58227e-10	-1.31407	5.83863e-05	-7.58227e-10	-1.33806
89681016	chr5:89681016:C:T	1.04297e-24	-0.998993	-1.2988	2.91114e-07	-1.1037	-1.4264	1.74874e-05	-1.23356	-1.3101
89681818	chr5:89681818:T:G	2.73217e-24	-7.58227e-10	-1.33477	1.00362e-06	-7.58227e-10	-1.29245	5.80155e-05	-7.58227e-10	-1.34443
89681941	chr5:89681941:T:C	4.3102e-24	-0.606027	-0.272854	8.14041e-07	-0.702867	-0.79894	7.0362e-05	-0.881964	-0.269521
89682033	chr5:89682033:C:T	4.64533e-24	-0.553472	-0.250531	8.67218e-07	-0.652657	-0.785869	7.56643e-05	-0.835544	-0.243289
89682178	chr5:89682178:A:G	1.01172e-24	-2.32822	-4.83947e-10	3.17066e-07	-2.44471	-4.83947e-10	1.8533e-05	-2.48559	-4.83947e-10
89682633	chr5:89682633:T:C	3.96256e-24	-0.773559	-0.189416	7.29891e-07	-0.876914	-0.734008	6.54616e-05	-1.04098	-0.182695
89682684	chr5:89682684:G:A	7.54636e-25	-2.19334	-0.428042	2.3372e-07	-2.19998	-0.549718	1.59944e-05	-2.23564	-0.397262
89682873	chr5:89682873:C:T	2.67015e-24	-7.58227e-10	-1.35773	9.75132e-07	-7.58227e-10	-1.32124	5.66609e-05	-7.58227e-10	-1.36805
89682928	chr5:89682928:A:T	6.97875e-25	-1.9101	-0.789484	1.88426e-07	-1.93203	-1.03308	1.35945e-05	-2.01125	-0.784228
89683094	chr5:89683094:C:T	7.10648e-25	-2.24776	-0.433683	2.20292e-07	-2.25435	-0.554512	1.51128e-05	-2.28651	-0.403089
89683109	chr5:89683109:G:A	1.14952e-24	-2.20052	-4.83947e-10	3.90736e-07	-2.23578	-4.83947e-10	2.51218e-05	-2.1814	-4.83947e-10
89683557	chr5:89683557:C:T	5.22651e-25	-2.16491	-0.823797	2.27254e-07	-2.20481	-0.572937	1.08188e-05	-2.21541	-0.808436
89684068	chr5:89684068:A:C	4.74745e-24	-7.58227e-10	-0.782258	1.87956e-06	-7.58227e-10	-0.665024	0.000106224	-7.58227e-10	-0.739584
89684077	chr5:89684077:G:C	2.82587e-24	-7.58227e-10	-1.30105	9.18667e-07	-7.58227e-10	-1.38089	6.00189e-05	-7.58227e-10	-1.31048
89684310	chr5:89684310:T:C	2.6533e-24	-7.58227e-10	-1.36406	1.00249e-06	-7.58227e-10	-1.29357	5.6932e-05	-7.58227e-10	-1.36328
89684823	chr5:89684823:T:G	2.46839e-25	-2.28329	-1.45559	9.26563e-08	-2.18439	-1.49053	6.00979e-06	-2.15667	-1.45508
89684923	chr5:89684923:GAAC:G	6.63999e-25	-2.25524	-0.494094	2.52156e-07	-2.33091	-0.342859	1.40425e-05	-2.34242	-0.420633
89685430	chr5:89685430:T:C	6.68256e-24	-7.58227e-10	-0.440364	2.6968e-06	-7.58227e-10	-0.303995	0.000148512	-7.58227e-10	-0.40447
89685545	chr5:89685545:G:A	1.35103e-23	0.263588	-4.83947e-10	4.15063e-06	0.127199	-4.83947e-10	0.000229889	0.0324569	-4.83947e-10
89686540	chr5:89686540:G:A	3.06436e-24	-7.58227e-10	-1.22003	1.19658e-06	-7.58227e-10	-1.11659	6.59599e-05	-7.58227e-10	-1.21609
89687272	chr5:89687272:A:C	2.98902e-24	-7.58227e-10	-1.24492	1.0197e-06	-7.58227e-10	-1.27655	6.5114e-05	-7.58227e-10	-1.229
89687560	chr5:89687560:A:G	4.10336e-24	-7.58227e-10	-0.92806	1.5022e-06	-7.58227e-10	-0.889128	9.1633e-05	-7.58227e-10	-0.887348
89688151	chr5:89688151:T:C	2.30421e-24	-7.58227e-10	-1.50513	8.22481e-07	-7.58227e-10	-1.49149	4.93848e-05	-7.58227e-10	-1.5055
89688344	chr5:89688344:A:G	4.82436e-25	-2.49712	-0.57165	1.23609e-07	-2.46432	-0.922373	1.0397e-05	-2.49928	-0.564338
89688949	chr5:89688949:G:A	8.76399e-25	-2.4718	-4.83947e-10	3.7721e-07	-2.27101	-4.83947e-10	2.55944e-05	-2.16277	-4.83947e-10
89688976	chr5:89688976:T:C	1.16638e-24	-2.18596	-4.83947e-10	4.86999e-07	-2.01555	-4.83947e-10	3.33201e-05	-1.89898	-4.83947e-10
89689522	chr5:89689522:T:C	2.958e-25	-2.18398	-1.37395	9.44026e-08	-2.26991	-1.38634	6.00521e-06	-2.26286	-1.34966
89689716	chr5:89689716:A:G	1.16074e-24	-2.19081	-4.83947e-10	4.1138e-07	-2.1843	-4.83947e-10	2.41047e-05	-2.22273	-4.83947e-10
89690328	chr5:89690328:G:A	2.83845e-24	-0.763221	-0.533388	5.54483e-07	-0.853064	-1.03272	4.64119e-05	-1.03116	-0.536423
89691651	chr5:89691651:A:G	3.44121e-24	-7.58227e-10	-1.10404	1.34827e-06	-7.58227e-10	-0.997239	7.39466e-05	-7.58227e-10	-1.1018
89692301	chr5:89692301:CTTGTTGA:C	4.36219e-24	-7.58227e-10	-0.866891	1.2846e-06	-7.58227e-10	-1.04561	9.73866e-05	-7.58227e-10	-0.826451
89692393	chr5:89692393:C:T	2.66619e-24	-7.58227e-10	-1.35921	9.87983e-07	-7.58227e-10	-1.30815	5.67456e-05	-7.58227e-10	-1.36656
89692475	chr5:89692475:C:A	5.13552e-24	-7.58227e-10	-0.703684	1.71278e-06	-7.58227e-10	-0.757945	0.000106805	-7.58227e-10	-0.734135
89692908	chr5:89692908:G:A	4.2468e-24	-7.58227e-10	-0.893701	1.25092e-06	-7.58227e-10	-1.07218	9.49725e-05	-7.58227e-10	-0.851552
89692950	chr5:89692950:C:T	8.43365e-24	-7.58227e-10	-0.207636	3.45725e-06	-7.58227e-10	-0.0555894	0.000189144	-7.58227e-10	-0.162629
89693155	chr5:89693155:A:G	2.6739e-24	-7.58227e-10	-1.35633	9.91284e-07	-7.58227e-10	-1.30482	5.6923e-05	-7.58227e-10	-1.36344
89693263	chr5:89693263:T:A	2.92841e-24	-7.58227e-10	-1.26541	1.07768e-06	-7.58227e-10	-1.22125	6.40766e-05	-7.58227e-10	-1.24506
89694021	chr5:89694021:G:A	1.23898e-24	-2.12557	-4.83947e-10	5.23941e-07	-1.94244	-4.83947e-10	3.60691e-05	-1.8197	-4.83947e-10
89694094	chr5:89694094:C:T	1.98739e-24	-1.65305	-4.83947e-10	7.42568e-07	-1.5937	-4.83947e-10	4.38995e-05	-1.62324	-4.83947e-10
89695547	chr5:89695547:T:G	6.47559e-25	-2.20971	-0.564698	2.42516e-07	-2.29196	-0.420788	1.3533e-05	-2.30422	-0.495783
89695548	chr5:89695548:C:T	1.14194e-24	-1.28658	-0.920555	3.74065e-07	-1.62323	-0.656158	1.46891e-05	-1.80063	-0.917404
89695830	chr5:89695830:T:G	7.19624e-25	-1.38513	-1.28376	9.78745e-08	-2.19595	-1.42418	6.34278e-06	-2.27095	-1.28687
89696103	chr5:89696103:A:G	2.79944e-24	-1.98893	0.678485	7.73164e-07	-1.8844	0.33107	6.58222e-05	-1.89718	0.679001
89696313	chr5:89696313:G:T	6.63017e-25	-2.18866	-0.562163	2.48224e-07	-2.27333	-0.416156	1.3821e-05	-2.2858	-0.493147
89696364	chr5:89696364:A:G	9.84003e-25	-2.35599	-4.83947e-10	3.48062e-07	-2.35144	-4.83947e-10	2.08048e-05	-2.36995	-4.83947e-10
89696988	chr5:89696988:C:A	1.0892e-24	-1.95334	-0.30108	3.79367e-07	-1.74658	-0.518728	3.33166e-05	-1.65369	-0.245392
89697079	chr5:89697079:A:G	6.36422e-24	-2.13776	1.64858	3.0954e-06	-2.13365	1.96751	0.000128746	-2.15285	1.60555
89697350	chr5:89697350:T:G	2.30841e-24	-7.58227e-10	-1.5033	8.17949e-07	-7.58227e-10	-1.49702	4.94464e-05	-7.58227e-10	-1.50425
89697487	chr5:89697487:T:C	2.77742e-25	-2.19548	-1.42545	1.00882e-07	-2.23126	-1.3586	5.73566e-06	-2.24139	-1.41705
89697573	chr5:89697573:G:T	5.0665e-25	-2.50401	-0.515785	9.85339e-08	-2.50689	-1.10653	1.11012e-05	-2.49688	-0.501203
89697621	chr5:89697621:CATA:C	2.33008e-24	-1.49396	-4.83947e-10	8.68964e-07	-1.43652	-4.83947e-10	5.46295e-05	-1.40456	-4.83947e-10
89698366	chr5:89698366:G:A	1.67204e-23	0.476762	-4.83947e-10	1.29444e-05	1.2646	-4.83947e-10	0.000865443	1.3581	-4.83947e-10
89699138	chr5:89699138:G:A	3.53095e-25	-1.90469	-1.47619	1.23442e-07	-1.95263	-1.43542	7.1296e-06	-1.96962	-1.47127
89699273	chr5:89699273:A:G	1.0866e-24	-1.95588	-0.300934	3.79407e-07	-1.74719	-0.518021	3.33168e-05	-1.65404	-0.245039
89699307	chr5:89699307:A:G	1.94579e-23	-7.58227e-10	0.628388	7.38316e-06	-7.58227e-10	0.703139	0.000430135	-7.58227e-10	0.658961
89699628	chr5:89699628:T:C	5.39181e-24	-0.654985	-4.83947e-10	3.40253e-06	-0.071541	-4.83947e-10	0.00022079	-0.00792692	-4.83947e-10
89699632	chr5:89699632:G:T	5.51361e-24	-0.632645	-4.83947e-10	3.48966e-06	-0.0462565	-4.83947e-10	0.000226515	0.0176721	-4.83947e-10
89699666	chr5:89699666:C:T	2.65394e-24	-7.58227e-10	-1.36382	1.0021e-06	-7.58227e-10	-1.29396	5.69584e-05	-7.58227e-10	-1.36282
89699820	chr5:89699820:A:G	6.53514e-25	-1.55394	-1.21132	1.89238e-07	-1.80685	-1.15396	9.33788e-06	-1.96349	-1.20757
89700259	chr5:89700259:A:C	9.7489e-25	-1.9005	-0.464798	3.47946e-07	-1.68427	-0.667495	3.00571e-05	-1.58851	-0.413533
89700518	chr5:89700518:C:A	3.42864e-25	-1.93187	-1.47841	1.19725e-07	-1.97975	-1.43887	6.92428e-06	-1.99644	-1.47367
89701633	chr5:89701633:G:A	1.802e-24	-0.766614	-0.984354	4.01356e-07	-0.871509	-1.33746	2.88169e-05	-1.04608	-0.998094
89701866	chr5:89701866:G:A	2.63857e-24	-7.58227e-10	-1.36963	9.76162e-07	-7.58227e-10	-1.32019	5.61793e-05	-7.58227e-10	-1.37659
89702788	chr5:89702788:C:T	1.41531e-24	-1.46408	-0.528431	4.18347e-07	-1.7599	-0.407608	2.12865e-05	-1.88874	-0.458332
89703001	chr5:89703001:A:G	3.99013e-24	-2.32517	1.36913	1.84453e-06	-2.32479	1.64095	8.16269e-05	-2.33776	1.33478
89703071	chr5:89703071:A:AGAT	2.50386e-24	-7.58227e-10	-1.42203	8.9569e-07	-7.58227e-10	-1.40622	5.27747e-05	-7.58227e-10	-1.43911
89703246	chr5:89703246:G:T	9.68618e-25	-2.04735	-0.324401	3.36767e-07	-1.85697	-0.527452	2.91071e-05	-1.76794	-0.266221
89703292	chr5:89703292:A:G	1.89518e-25	-2.50657	-1.49657	6.60755e-08	-2.50742	-1.50559	4.0624e-06	-2.50577	-1.4976
89703389	chr5:89703389:A:G	5.18695e-25	-2.47281	-0.523493	9.89459e-08	-2.49851	-1.11073	1.09069e-05	-2.50699	-0.508754
89703412	chr5:89703412:T:C	1.043e-24	-2.29776	-4.83947e-10	3.37767e-07	-2.38146	-4.83947e-10	2.09057e-05	-2.36512	-4.83947e-10
89703917	chr5:89703917:G:A	2.64534e-24	-7.58227e-10	-1.36706	9.03076e-07	-7.58227e-10	-1.39801	5.75665e-05	-7.58227e-10	-1.3522
89703953	chr5:89703953:G:A	2.37476e-24	-7.58227e-10	-1.47497	8.4359e-07	-7.58227e-10	-1.46615	5.03759e-05	-7.58227e-10	-1.48563
89704301	chr5:89704301:T:C	6.49377e-24	-7.58227e-10	-0.469022	2.5004e-06	-7.58227e-10	-0.379613	0.000136106	-7.58227e-10	-0.491702
89704334	chr5:89704334:T:C	1.81569e-24	-0.771322	-0.972075	4.04723e-07	-0.862272	-1.33834	2.92612e-05	-1.04358	-0.985292
89705086	chr5:89705086:C:T	4.51513e-25	-2.47011	-0.664907	9.10163e-08	-2.4969	-1.19588	9.44926e-06	-2.50676	-0.652446
89705382	chr5:89705382:G:C	4.5508e-24	-7.58227e-10	-0.824561	1.79981e-06	-7.58227e-10	-0.708379	0.000101639	-7.58227e-10	-0.783707
89705426	chr5:89705426:A:G	1.10058e-24	-1.32099	-0.923039	3.09288e-07	-1.64165	-0.82789	1.56985e-05	-1.78164	-0.86993
89706135	chr5:89706135:G:A	3.09832e-24	-7.58227e-10	-1.209	1.16843e-06	-7.58227e-10	-1.1404	6.55539e-05	-7.58227e-10	-1.22227
89706352	chr5:89706352:A:G	6.46487e-24	-7.58227e-10	-0.473482	2.60872e-06	-7.58227e-10	-0.3372	0.000143414	-7.58227e-10	-0.439406
89706596	chr5:89706596:TG:T	5.36985e-24	-7.58227e-10	-0.659065	1.79123e-06	-7.58227e-10	-0.713162	0.000111457	-7.58227e-10	-0.691501
89706645	chr5:89706645:C:T	1.14944e-24	-2.03615	-0.164443	3.91784e-07	-1.84625	-0.386853	3.47911e-05	-1.75657	-0.0992091
89708537	chr5:89708537:G:A	2.68701e-24	-0.533428	-0.81801	9.7839e-07	-0.223742	-1.09417	8.09881e-05	-0.211409	-0.799428
89708819	chr5:89708819:T:C	5.1528e-24	0.0853337	-0.78566	3.07735e-06	0.333936	-0.50593	0.000123324	0.208639	-0.798963
89708854	chr5:89708854:A:C	4.47955e-24	-7.58227e-10	-0.840343	1.65246e-06	-7.58227e-10	-0.793799	0.00010011	-7.58227e-10	-0.798867
89708871	chr5:89708871:G:A	6.23735e-24	-7.58227e-10	-0.509309	2.4848e-06	-7.58227e-10	-0.385871	0.000139859	-7.58227e-10	-0.464506
89708880	chr5:89708880:T:C	2.76587e-24	-7.58227e-10	-1.32251	1.03144e-06	-7.58227e-10	-1.26511	5.88348e-05	-7.58227e-10	-1.33041
89709410	chr5:89709410:G:A	2.02468e-24	-0.526794	-1.10766	5.75386e-07	-0.605517	-1.24326	3.64293e-05	-0.721287	-1.08848
89709634	chr5:89709634:T:C	2.48288e-24	-7.58227e-10	-1.43045	8.57283e-07	-7.58227e-10	-1.45005	5.37263e-05	-7.58227e-10	-1.42124
89709659	chr5:89709659:T:C	5.74082e-24	-7.58227e-10	-0.592264	1.86774e-06	-7.58227e-10	-0.671332	0.000120008	-7.58227e-10	-0.617581
89709747	chr5:89709747:A:G	4.75661e-25	-2.46952	-0.6134	1.22994e-07	-2.5	-0.891686	9.82548e-06	-2.50774	-0.612423
89709817	chr5:89709817:A:G	6.78815e-25	-2.22993	-0.497338	2.33225e-07	-2.25719	-0.494624	1.44028e-05	-2.28337	-0.454343
89709831	chr5:89709831:C:T	3.80937e-24	-7.58227e-10	-1.0024	1.23901e-06	-7.58227e-10	-1.08175	7.88399e-05	-7.58227e-10	-1.03772
89710882	chr5:89710882:T:C	2.47631e-24	-7.58227e-10	-1.4331	8.40958e-07	-7.58227e-10	-1.46928	5.30782e-05	-7.58227e-10	-1.43337
89711022	chr5:89711022:G:A	2.35079e-24	-7.58227e-10	-1.48511	8.17855e-07	-7.58227e-10	-1.49713	5.05333e-05	-7.58227e-10	-1.48251
89711166	chr5:89711166:G:A	3.03398e-25	-2.15586	-1.37672	1.0762e-07	-2.12554	-1.39967	6.82629e-06	-2.10422	-1.38013
89711482	chr5:89711482:C:G	2.37578e-24	-7.58227e-10	-1.47454	8.21997e-07	-7.58227e-10	-1.49208	5.08488e-05	-7.58227e-10	-1.47628
89712147	chr5:89712147:C:A	3.5456e-24	-7.58227e-10	-1.07416	1.40912e-06	-7.58227e-10	-0.953096	7.66749e-05	-7.58227e-10	-1.06556
89712256	chr5:89712256:T:C	2.32265e-24	-7.58227e-10	-1.49716	8.11432e-07	-7.58227e-10	-1.50502	4.98045e-05	-7.58227e-10	-1.49703
89712366	chr5:89712366:G:A	2.63549e-24	-7.58227e-10	-1.3708	8.75937e-07	-7.58227e-10	-1.42852	5.6615e-05	-7.58227e-10	-1.36887
89712464	chr5:89712464:G:C	5.14354e-24	-7.58227e-10	-0.702124	1.96509e-06	-7.58227e-10	-0.620526	0.000107225	-7.58227e-10	-0.730212
89712737	chr5:89712737:C:T	2.3785e-24	-7.58227e-10	-1.47339	8.57213e-07	-7.58227e-10	-1.45013	5.10364e-05	-7.58227e-10	-1.4726
89712963	chr5:89712963:T:C	2.11322e-25	-2.4158	-1.47844	7.19703e-08	-2.4259	-1.50166	4.64547e-06	-2.39414	-1.4751
89713045	chr5:89713045:T:A	2.31295e-24	-7.58227e-10	-1.50134	8.11313e-07	-7.58227e-10	-1.50516	4.95693e-05	-7.58227e-10	-1.50177
89713152	chr5:89713152:T:C	5.80033e-24	-7.58227e-10	-0.58195	2.15707e-06	-7.58227e-10	-0.527313	0.00012857	-7.58227e-10	-0.548667
89713898	chr5:89713898:C:T	9.05248e-25	-2.43941	-4.83947e-10	3.12488e-07	-2.45925	-4.83947e-10	1.94552e-05	-2.43703	-4.83947e-10
89714026	chr5:89714026:GATGAAAAT:G	2.32415e-24	-7.58227e-10	-1.49651	8.11146e-07	-7.58227e-10	-1.50537	4.98141e-05	-7.58227e-10	-1.49684
89714036	chr5:89714036:AACTTTCAT:A	2.3079e-24	-7.58227e-10	-1.50353	8.11905e-07	-7.58227e-10	-1.50443	4.94746e-05	-7.58227e-10	-1.50368
89714113	chr5:89714113:C:G	4.60662e-25	-1.83656	-1.27839	1.72303e-07	-1.62332	-1.43124	1.21559e-05	-1.63944	-1.26789
89714515	chr5:89714515:C:T	4.03676e-24	-7.58227e-10	-0.944422	1.32738e-06	-7.58227e-10	-1.01285	8.87775e-05	-7.58227e-10	-0.919006
89715009	chr5:89715009:A:C	2.59265e-24	-7.58227e-10	-1.38718	9.57294e-07	-7.58227e-10	-1.33971	5.55805e-05	-7.58227e-10	-1.38731
89715981	chr5:89715981:T:C	2.52285e-25	-2.47839	-1.23867	8.02218e-08	-2.48497	-1.33405	5.43722e-06	-2.49919	-1.21268
89716003	chr5:89716003:G:A	2.3034e-24	-7.58227e-10	-1.50548	8.17391e-07	-7.58227e-10	-1.4977	4.93871e-05	-7.58227e-10	-1.50545
89716358	chr5:89716358:A:G	2.4271e-25	-2.50532	-1.25043	7.38462e-08	-2.49898	-1.40285	5.38518e-06	-2.48269	-1.23879
89716368	chr5:89716368:A:T	2.4347e-24	-7.58227e-10	-1.45004	8.21025e-07	-7.58227e-10	-1.49326	5.20465e-05	-7.58227e-10	-1.453
89717904	chr5:89717904:A:G	8.69063e-25	-2.48021	-4.83947e-10	3.08456e-07	-2.47224	-4.83947e-10	1.89631e-05	-2.46264	-4.83947e-10
89718130	chr5:89718130:A:G	2.30695e-24	-7.58227e-10	-1.50394	8.22356e-07	-7.58227e-10	-1.49164	4.94679e-05	-7.58227e-10	-1.50382
89719719	chr5:89719719:A:G	2.41319e-24	-7.58227e-10	-1.45891	8.23373e-07	-7.58227e-10	-1.49041	5.21279e-05	-7.58227e-10	-1.45144
89719977	chr5:89719977:A:G	2.30373e-24	-7.58227e-10	-1.50534	8.1305e-07	-7.58227e-10	-1.50302	4.93941e-05	-7.58227e-10	-1.50531
89720012	chr5:89720012:G:A	1.42072e-24	-1.9887	-4.83947e-10	5.36703e-07	-1.91837	-4.83947e-10	3.31166e-05	-1.9051	-4.83947e-10
89720150	chr5:89720150:A:T	2.10307e-24	-1.59647	-4.83947e-10	6.94957e-07	-1.65997	-4.83947e-10	4.30865e-05	-1.64193	-4.83947e-10
89720178	chr5:89720178:A:C	9.65522e-25	-2.37495	-4.83947e-10	3.2525e-07	-2.41922	-4.83947e-10	1.90914e-05	-2.4559	-4.83947e-10
89720334	chr5:89720334:A:G	2.81148e-24	-7.58227e-10	-1.30616	9.18071e-07	-7.58227e-10	-1.38154	6.21278e-05	-7.58227e-10	-1.27595
89720846	chr5:89720846:G:A	2.30633e-24	-7.58227e-10	-1.50421	8.11673e-07	-7.58227e-10	-1.50472	4.94516e-05	-7.58227e-10	-1.50415
89721071	chr5:89721071:G:A	2.33646e-24	-7.58227e-10	-1.49123	8.13545e-07	-7.58227e-10	-1.50242	5.01053e-05	-7.58227e-10	-1.49101
89721521	chr5:89721521:C:T	2.35405e-24	-7.58227e-10	-1.48373	8.14566e-07	-7.58227e-10	-1.50116	5.04445e-05	-7.58227e-10	-1.48427
89721626	chr5:89721626:A:G	2.34136e-24	-7.58227e-10	-1.48913	8.12734e-07	-7.58227e-10	-1.50341	5.01823e-05	-7.58227e-10	-1.48948
89721946	chr5:89721946:C:G	2.63132e-24	-7.58227e-10	-1.37238	8.98203e-07	-7.58227e-10	-1.40342	5.67924e-05	-7.58227e-10	-1.36574
89722785	chr5:89722785:C:T	4.31165e-25	-2.50611	-0.675018	1.44078e-07	-2.36	-0.87346	1.08639e-05	-2.34562	-0.674066
89723957	chr5:89723957:C:A	9.96504e-25	-2.34337	-4.83947e-10	3.02845e-07	-2.4906	-4.83947e-10	1.81801e-05	-2.50481	-4.83947e-10
89725183	chr5:89725183:A:G	9.02205e-25	-2.44278	-4.83947e-10	3.5034e-07	-2.34491	-4.83947e-10	2.30406e-05	-2.26788	-4.83947e-10
89725438	chr5:89725438:G:A	2.94213e-24	-7.58227e-10	-1.26073	1.00438e-06	-7.58227e-10	-1.29169	6.1663e-05	-7.58227e-10	-1.28345
89725761	chr5:89725761:A:G	2.04992e-25	-2.42402	-1.50063	6.77741e-08	-2.48203	-1.5056	4.14699e-06	-2.48311	-1.49964
89725876	chr5:89725876:CTAAACTTTACT:C	2.34181e-24	-7.58227e-10	-1.48894	8.41539e-07	-7.58227e-10	-1.46858	5.05036e-05	-7.58227e-10	-1.48309
89726344	chr5:89726344:T:C	2.69626e-24	-7.58227e-10	-1.348	9.52708e-07	-7.58227e-10	-1.34451	5.80493e-05	-7.58227e-10	-1.34385
89726391	chr5:89726391:A:G	9.89562e-25	-2.35036	-4.83947e-10	3.56465e-07	-2.32758	-4.83947e-10	2.19015e-05	-2.31858	-4.83947e-10
89726549	chr5:89726549:G:A	2.35237e-24	-7.58227e-10	-1.48444	8.18607e-07	-7.58227e-10	-1.49621	5.05808e-05	-7.58227e-10	-1.48157
89727069	chr5:89727069:G:A	2.30625e-24	-7.58227e-10	-1.50424	8.17321e-07	-7.58227e-10	-1.49779	4.9429e-05	-7.58227e-10	-1.5046
89727094	chr5:89727094:A:T	3.31943e-24	-7.58227e-10	-1.14007	1.08432e-06	-7.58227e-10	-1.21511	7.27736e-05	-7.58227e-10	-1.11779
89727331	chr5:89727331:C:T	2.55011e-24	-7.58227e-10	-1.40373	9.38022e-07	-7.58227e-10	-1.36004	5.46481e-05	-7.58227e-10	-1.40422
89727389	chr5:89727389:T:G	2.30592e-24	-7.58227e-10	-1.50438	8.11173e-07	-7.58227e-10	-1.50534	4.94744e-05	-7.58227e-10	-1.50368
89727408	chr5:89727408:G:A	2.46599e-24	-7.58227e-10	-1.43727	8.24451e-07	-7.58227e-10	-1.4891	5.31502e-05	-7.58227e-10	-1.43202
89727575	chr5:89727575:C:T	3.42878e-24	-7.58227e-10	-1.10766	1.16212e-06	-7.58227e-10	-1.14582	7.16092e-05	-7.58227e-10	-1.13392
89727934	chr5:89727934:G:C	2.8963e-24	-7.58227e-10	-1.27643	9.90599e-07	-7.58227e-10	-1.30551	6.08435e-05	-7.58227e-10	-1.29683
89727938	chr5:89727938:C:G	2.60206e-24	-7.58227e-10	-1.38356	9.40659e-07	-7.58227e-10	-1.35724	5.60182e-05	-7.58227e-10	-1.37946
89727976	chr5:89727976:A:G	8.81669e-25	-2.4658	-4.83947e-10	3.06632e-07	-2.47817	-4.83947e-10	1.86689e-05	-2.47828	-4.83947e-10
89728471	chr5:89728471:C:T	2.45244e-24	-7.58227e-10	-1.44278	8.41206e-07	-7.58227e-10	-1.46898	5.24389e-05	-7.58227e-10	-1.44549
89729475	chr5:89729475:T:C	1.30455e-24	-2.074	-4.83947e-10	4.59175e-07	-2.07439	-4.83947e-10	2.77893e-05	-2.08049	-4.83947e-10
89729611	chr5:89729611:T:C	2.8907e-24	-7.58227e-10	-1.27837	1.11553e-06	-7.58227e-10	-1.18673	6.29679e-05	-7.58227e-10	-1.26251
89729646	chr5:89729646:T:TC	2.56788e-24	-7.58227e-10	-1.39678	9.46262e-07	-7.58227e-10	-1.3513	5.50453e-05	-7.58227e-10	-1.39698
89729849	chr5:89729849:T:A	2.37929e-24	-7.58227e-10	-1.47306	8.12823e-07	-7.58227e-10	-1.5033	5.11965e-05	-7.58227e-10	-1.46947
89730410	chr5:89730410:A:C	2.30592e-24	-7.58227e-10	-1.50438	8.11173e-07	-7.58227e-10	-1.50534	4.94744e-05	-7.58227e-10	-1.50368
89730521	chr5:89730521:C:T	3.54864e-24	-7.58227e-10	-1.0733	1.20046e-06	-7.58227e-10	-1.11336	7.40342e-05	-7.58227e-10	-1.10061
89731296	chr5:89731296:C:T	3.35753e-25	-2.46043	-0.970816	1.1208e-07	-2.50152	-0.983085	7.07278e-06	-2.50099	-0.947898
89731358	chr5:89731358:G:A	2.36021e-24	-7.58227e-10	-1.48111	8.50965e-07	-7.58227e-10	-1.45745	5.09603e-05	-7.58227e-10	-1.47409
89731392	chr5:89731392:G:A	2.34094e-24	-7.58227e-10	-1.48931	8.4093e-07	-7.58227e-10	-1.46931	5.04816e-05	-7.58227e-10	-1.48353
89731536	chr5:89731536:A:G	4.13586e-24	-0.92017	-4.83947e-10	9.98004e-07	-1.29806	-4.83947e-10	4.98953e-05	-1.49521	-4.83947e-10
89731684	chr5:89731684:G:A	2.52227e-24	-7.58227e-10	-1.41471	8.69422e-07	-7.58227e-10	-1.43599	5.4421e-05	-7.58227e-10	-1.40839
89731785	chr5:89731785:A:G	2.35669e-24	-7.58227e-10	-1.48261	8.49222e-07	-7.58227e-10	-1.4595	5.08747e-05	-7.58227e-10	-1.47577
89732387	chr5:89732387:T:C	9.49562e-25	-0.961746	-1.42987	2.69594e-07	-1.10832	-1.49858	1.7581e-05	-1.10944	-1.42888
89733381	chr5:89733381:G:A	2.35192e-24	-7.58227e-10	-1.48463	8.31266e-07	-7.58227e-10	-1.48087	5.08244e-05	-7.58227e-10	-1.47676
89733994	chr5:89733994:T:C	3.02532e-25	-2.23361	-1.30183	1.06382e-07	-2.20515	-1.33163	6.77604e-06	-2.18436	-1.30739
89734154	chr5:89734154:G:T	2.34541e-24	-7.58227e-10	-1.48741	8.43092e-07	-7.58227e-10	-1.46674	5.05942e-05	-7.58227e-10	-1.4813
89734682	chr5:89734682:G:GTA	5.43553e-24	-7.58227e-10	-0.646908	2.07837e-06	-7.58227e-10	-0.564478	0.000113043	-7.58227e-10	-0.677372
89734840	chr5:89734840:T:C	2.73471e-24	-7.58227e-10	-1.33384	9.25511e-07	-7.58227e-10	-1.37347	5.83671e-05	-7.58227e-10	-1.33839
89735046	chr5:89735046:G:T	2.75556e-24	-7.58227e-10	-1.32624	9.32702e-07	-7.58227e-10	-1.36573	5.9698e-05	-7.58227e-10	-1.31584
89735503	chr5:89735503:A:G	2.70761e-24	-7.58227e-10	-1.3438	1.00719e-06	-7.58227e-10	-1.2889	5.80254e-05	-7.58227e-10	-1.34426
89736220	chr5:89736220:C:T	3.15402e-25	-2.50768	-0.986095	9.48106e-08	-2.48819	-1.16375	6.98207e-06	-2.47806	-0.983729
89736479	chr5:89736479:T:C	2.58203e-24	-7.58227e-10	-1.39129	9.5242e-07	-7.58227e-10	-1.34481	5.53232e-05	-7.58227e-10	-1.39195
89736657	chr5:89736657:A:G	2.32893e-24	-7.58227e-10	-1.49446	8.14752e-07	-7.58227e-10	-1.50093	4.98769e-05	-7.58227e-10	-1.49558
89737003	chr5:89737003:C:G	4.23869e-25	-2.50779	-0.690411	1.25947e-07	-2.48482	-0.883136	9.40454e-06	-2.47524	-0.688707
89737032	chr5:89737032:A:G	2.1058e-25	-2.4763	-1.42146	7.95199e-08	-2.32257	-1.50524	5.25601e-06	-2.3249	-1.42087
89737571	chr5:89737571:T:C	2.51805e-24	-7.58227e-10	-1.41638	8.4084e-07	-7.58227e-10	-1.46941	5.41108e-05	-7.58227e-10	-1.4141
89737902	chr5:89737902:T:G	2.32298e-24	-7.58227e-10	-1.49702	8.13454e-07	-7.58227e-10	-1.50253	4.97564e-05	-7.58227e-10	-1.498
89738003	chr5:89738003:A:G	2.32515e-24	-7.58227e-10	-1.49608	8.31695e-07	-7.58227e-10	-1.48035	5.00536e-05	-7.58227e-10	-1.49205
89738607	chr5:89738607:C:T	2.13574e-25	-2.50146	-1.38218	7.38642e-08	-2.39797	-1.50361	5.07728e-06	-2.39888	-1.38148
89738752	chr5:89738752:AT:A	3.60477e-24	-7.58227e-10	-1.05761	1.2487e-06	-7.58227e-10	-1.07396	7.81727e-05	-7.58227e-10	-1.04622
89738802	chr5:89738802:C:T	2.41462e-24	-7.58227e-10	-1.45832	8.26128e-07	-7.58227e-10	-1.48707	5.17395e-05	-7.58227e-10	-1.45892
89739074	chr5:89739074:G:A	2.37772e-25	-2.37847	-1.39783	8.1258e-08	-2.38922	-1.41697	4.82449e-06	-2.43007	-1.40136
89739502	chr5:89739502:A:T	3.93259e-25	-2.43308	-0.840071	1.3238e-07	-2.39688	-0.921257	9.01606e-06	-2.40243	-0.803704
89740442	chr5:89740442:C:G	2.35326e-24	-7.58227e-10	-1.48407	8.46289e-07	-7.58227e-10	-1.46296	5.07415e-05	-7.58227e-10	-1.4784
89740845	chr5:89740845:C:T	2.56962e-24	-7.58227e-10	-1.39611	9.36408e-07	-7.58227e-10	-1.36177	5.58177e-05	-7.58227e-10	-1.38305
89741084	chr5:89741084:G:A	3.66542e-24	-7.58227e-10	-1.04092	1.24309e-06	-7.58227e-10	-1.07846	7.63453e-05	-7.58227e-10	-1.06987
89741680	chr5:89741680:T:C	2.76501e-25	-2.28986	-1.33554	9.7027e-08	-2.26638	-1.36244	6.15011e-06	-2.24782	-1.34085
89742134	chr5:89742134:T:C	9.17734e-25	-2.42571	-4.83947e-10	3.20779e-07	-2.43306	-4.83947e-10	2.03497e-05	-2.39208	-4.83947e-10
89742241	chr5:89742241:CT:C	3.94579e-24	-7.58227e-10	-0.967216	1.33541e-06	-7.58227e-10	-1.00682	8.20547e-05	-7.58227e-10	-0.997753
89742401	chr5:89742401:G:A	2.41374e-24	-7.58227e-10	-1.45869	8.88198e-07	-7.58227e-10	-1.41462	5.15998e-05	-7.58227e-10	-1.46162
89742705	chr5:89742705:T:C	3.35829e-25	-2.45058	-0.980441	1.1344e-07	-2.41739	-1.05516	7.64739e-06	-2.4222	-0.94858
89744726	chr5:89744726:A:G	5.68748e-25	-1.39858	-1.50561	2.26986e-07	-1.2737	-1.50523	1.53919e-05	-1.1657	-1.5056
89744768	chr5:89744768:T:A	2.31597e-24	-7.58227e-10	-1.50004	8.11388e-07	-7.58227e-10	-1.50507	4.9725e-05	-7.58227e-10	-1.49863
89744779	chr5:89744779:T:A	3.33083e-25	-2.46409	-0.975136	1.11063e-07	-2.50306	-0.990655	7.01517e-06	-2.50255	-0.95451
89744974	chr5:89744974:T:C	2.32272e-24	-7.58227e-10	-1.49713	8.11037e-07	-7.58227e-10	-1.5055	4.97882e-05	-7.58227e-10	-1.49736
89744999	chr5:89744999:TG:T	3.07876e-24	-7.58227e-10	-1.21534	1.01721e-06	-7.58227e-10	-1.279	6.72062e-05	-7.58227e-10	-1.19737
89745380	chr5:89745380:T:C	2.35031e-24	-7.58227e-10	-1.48532	8.14359e-07	-7.58227e-10	-1.50142	5.0293e-05	-7.58227e-10	-1.48727
89745474	chr5:89745474:C:A	2.35067e-24	-7.58227e-10	-1.48517	8.45884e-07	-7.58227e-10	-1.46343	5.0396e-05	-7.58227e-10	-1.48523
89746143	chr5:89746143:G:A	2.94118e-25	-2.3892	-1.17444	9.64115e-08	-2.46491	-1.17028	5.98801e-06	-2.4612	-1.15418
89746170	chr5:89746170:C:T	3.93285e-24	-7.58227e-10	-0.9705	1.43484e-06	-7.58227e-10	-0.935008	8.77182e-05	-7.58227e-10	-0.93101
89746330	chr5:89746330:T:G	3.22351e-24	-7.58227e-10	-1.16939	1.09475e-06	-7.58227e-10	-1.20554	6.74629e-05	-7.58227e-10	-1.19356
89746380	chr5:89746380:C:A	2.56538e-24	-7.58227e-10	-1.39776	9.45049e-07	-7.58227e-10	-1.35258	5.49515e-05	-7.58227e-10	-1.39869
89746983	chr5:89746983:A:C	4.66647e-25	-2.29905	-0.802996	1.55508e-07	-2.27532	-0.881803	1.01576e-05	-2.25318	-0.833743
89747768	chr5:89747768:T:C	2.30868e-24	-7.58227e-10	-1.50319	8.17544e-07	-7.58227e-10	-1.49751	4.94954e-05	-7.58227e-10	-1.50326
89747821	chr5:89747821:A:C	3.7739e-24	-7.58227e-10	-1.01176	1.27553e-06	-7.58227e-10	-1.0527	7.86477e-05	-7.58227e-10	-1.04016
89748335	chr5:89748335:T:C	3.24195e-24	-7.58227e-10	-1.16369	1.10072e-06	-7.58227e-10	-1.2001	6.7833e-05	-7.58227e-10	-1.18809
89748625	chr5:89748625:G:GTTAA	2.80269e-25	-2.28681	-1.32506	9.44639e-08	-2.38583	-1.26977	5.40403e-06	-2.38756	-1.33044
89748654	chr5:89748654:G:A	6.58934e-24	-7.58227e-10	-0.454412	2.46843e-06	-7.58227e-10	-0.392479	0.000146111	-7.58227e-10	-0.420774
89748720	chr5:89748720:A:G	2.54565e-24	-7.58227e-10	-1.40548	9.32592e-07	-7.58227e-10	-1.36585	5.5063e-05	-7.58227e-10	-1.39666
89749372	chr5:89749372:TTCTC:T	3.09175e-24	-7.58227e-10	-1.21113	1.12822e-06	-7.58227e-10	-1.17542	6.48816e-05	-7.58227e-10	-1.23257
89749715	chr5:89749715:A:G	2.40813e-24	-7.58227e-10	-1.46102	8.28874e-07	-7.58227e-10	-1.48375	5.17551e-05	-7.58227e-10	-1.45862
89750405	chr5:89750405:C:T	4.08271e-25	-2.50777	-0.727919	1.21871e-07	-2.48633	-0.914522	9.04553e-06	-2.47727	-0.725596
89750682	chr5:89750682:T:C	6.38397e-25	-1.41499	-1.37367	2.33577e-07	-1.32519	-1.42511	1.7382e-05	-1.15799	-1.39172
89751130	chr5:89751130:A:G	2.48639e-24	-7.58227e-10	-1.42904	9.30066e-07	-7.58227e-10	-1.36856	5.33329e-05	-7.58227e-10	-1.42859
89751239	chr5:89751239:T:C	2.4023e-24	-7.58227e-10	-1.46344	8.27375e-07	-7.58227e-10	-1.48556	5.16241e-05	-7.58227e-10	-1.46115
89751396	chr5:89751396:G:A	2.36833e-24	-7.58227e-10	-1.47768	8.20041e-07	-7.58227e-10	-1.49446	5.06911e-05	-7.58227e-10	-1.47939
89751423	chr5:89751423:A:T	2.30611e-24	-7.58227e-10	-1.5043	8.11144e-07	-7.58227e-10	-1.50537	4.94794e-05	-7.58227e-10	-1.50358
89751715	chr5:89751715:C:T	2.43929e-24	-7.58227e-10	-1.44816	8.36015e-07	-7.58227e-10	-1.47517	5.1719e-05	-7.58227e-10	-1.45931
89752020	chr5:89752020:T:G	2.31177e-24	-7.58227e-10	-1.50185	8.11312e-07	-7.58227e-10	-1.50516	4.96215e-05	-7.58227e-10	-1.50071
89752675	chr5:89752675:T:G	3.86962e-25	-2.50732	-0.781973	1.13104e-07	-2.477	-0.998508	8.6728e-06	-2.4654	-0.779546
89752727	chr5:89752727:C:A	2.31274e-24	-7.58227e-10	-1.50143	8.10954e-07	-7.58227e-10	-1.50561	4.96208e-05	-7.58227e-10	-1.50073
89753270	chr5:89753270:T:C	1.91655e-25	-2.49833	-1.49359	1.01142e-07	-2.21032	-1.37698	5.7826e-06	-2.15644	-1.49385
89753560	chr5:89753560:T:C	2.38797e-25	-2.27303	-1.49898	7.7319e-08	-2.37225	-1.48363	4.61158e-06	-2.3761	-1.50046
89754249	chr5:89754249:C:T	2.41158e-25	-2.50728	-1.25489	7.60133e-08	-2.50685	-1.36606	5.26554e-06	-2.50725	-1.2367
89754335	chr5:89754335:G:A	3.94844e-24	-7.58227e-10	-0.966545	1.33626e-06	-7.58227e-10	-1.00619	8.2108e-05	-7.58227e-10	-0.997103
89754855	chr5:89754855:A:G	2.35811e-24	-7.58227e-10	-1.48201	8.18823e-07	-7.58227e-10	-1.49595	5.06039e-05	-7.58227e-10	-1.48111
89754865	chr5:89754865:G:T	3.93841e-24	-7.58227e-10	-0.969088	1.33307e-06	-7.58227e-10	-1.00858	8.19049e-05	-7.58227e-10	-0.999581
89755134	chr5:89755134:CAAGAGT:C	3.05214e-25	-2.17561	-1.35099	1.07907e-07	-2.1473	-1.37525	6.85748e-06	-2.12375	-1.35605
89755342	chr5:89755342:A:G	1.89364e-24	-0.2703	-1.43106	7.34099e-07	-0.208328	-1.39684	4.54979e-05	-0.154557	-1.43292
89755772	chr5:89755772:T:C	2.50334e-24	-7.58227e-10	-1.42224	9.17987e-07	-7.58227e-10	-1.38163	5.36432e-05	-7.58227e-10	-1.42279
89756040	chr5:89756040:G:C	2.409e-25	-2.26276	-1.50048	7.74601e-08	-2.36864	-1.48541	4.63342e-06	-2.37026	-1.50159
89756605	chr5:89756605:A:G	3.87367e-25	-2.50451	-0.783742	9.58606e-08	-2.49745	-1.14347	8.61822e-06	-2.48658	-0.764682
89756749	chr5:89756749:T:A	2.8171e-25	-2.38739	-1.21936	8.58176e-08	-2.46519	-1.2864	5.69852e-06	-2.46684	-1.19809
89757788	chr5:89757788:G:T	2.64755e-25	-2.47764	-1.19118	9.15064e-08	-2.45543	-1.23198	5.95918e-06	-2.46347	-1.15674
89757943	chr5:89757943:A:G	2.31969e-24	-7.58227e-10	-1.49843	8.10982e-07	-7.58227e-10	-1.50557	4.97414e-05	-7.58227e-10	-1.4983
89758823	chr5:89758823:C:T	7.37392e-25	-1.21089	-1.43361	3.0175e-07	-1.06839	-1.42583	2.00236e-05	-0.974294	-1.43393
89759389	chr5:89759389:G:T	2.33753e-24	-7.58227e-10	-1.49077	8.39245e-07	-7.58227e-10	-1.47131	4.99723e-05	-7.58227e-10	-1.49367
89759403	chr5:89759403:T:C	2.97206e-24	-7.58227e-10	-1.25061	1.11169e-06	-7.58227e-10	-1.19018	6.44977e-05	-7.58227e-10	-1.23851
89759541	chr5:89759541:G:C	5.59944e-24	-7.58227e-10	-0.617198	2.16979e-06	-7.58227e-10	-0.521429	0.000116777	-7.58227e-10	-0.644869
89759622	chr5:89759622:T:C	1.12474e-24	-2.22232	-4.83947e-10	4.09962e-07	-2.18775	-4.83947e-10	2.58834e-05	-2.15154	-4.83947e-10
89760045	chr5:89760045:G:A	9.02624e-25	-2.44231	-4.83947e-10	3.17068e-07	-2.4447	-4.83947e-10	1.9155e-05	-2.45258	-4.83947e-10
89760509	chr5:89760509:C:A	3.18467e-24	-7.58227e-10	-1.18152	1.21037e-06	-7.58227e-10	-1.10513	6.90639e-05	-7.58227e-10	-1.17011
89760525	chr5:89760525:T:C	4.70428e-24	-7.58227e-10	-0.791393	1.75571e-06	-7.58227e-10	-0.733188	0.000104606	-7.58227e-10	-0.75494
89760790	chr5:89760790:T:C	2.64448e-24	-7.58227e-10	-1.36739	9.6204e-07	-7.58227e-10	-1.33476	5.70848e-05	-7.58227e-10	-1.3606
89760834	chr5:89760834:A:G	6.93411e-25	-2.44621	-0.25979	3.79668e-07	-2.29561	0.0310928	1.7966e-05	-2.29123	-0.225422
89760875	chr5:89760875:T:C	1.75835e-24	-1.77549	-4.83947e-10	6.36442e-07	-1.74792	-4.83947e-10	3.99458e-05	-1.71762	-4.83947e-10
89760932	chr5:89760932:A:G	7.51411e-24	-7.58227e-10	-0.323082	3.29495e-06	-7.58227e-10	-0.103669	0.000165793	-7.58227e-10	-0.294398
89760940	chr5:89760940:G:A	4.43858e-25	-2.4799	-0.672214	2.56589e-07	-2.33585	-0.320488	1.20348e-05	-2.30026	-0.617074
89761429	chr5:89761429:G:A	2.82171e-24	-7.58227e-10	-1.30252	1.11071e-06	-7.58227e-10	-1.19107	6.03928e-05	-7.58227e-10	-1.30427
89761561	chr5:89761561:C:T	3.59444e-25	-2.24005	-1.12301	1.49755e-07	-2.02029	-1.17453	9.86129e-06	-2.01868	-1.09784
89761933	chr5:89761933:C:T	4.23112e-25	-2.36709	-0.832893	1.68947e-07	-2.2433	-0.830926	1.07956e-05	-2.21679	-0.809207
89761966	chr5:89761966:T:C	2.40689e-24	-7.58227e-10	-1.46153	8.36325e-07	-7.58227e-10	-1.4748	5.14387e-05	-7.58227e-10	-1.46475
89762072	chr5:89762072:C:T	8.13157e-24	-7.58227e-10	-0.244112	2.46254e-06	-7.58227e-10	-0.394867	0.000169837	-7.58227e-10	-0.270299
89762177	chr5:89762177:C:T	2.50852e-24	-7.58227e-10	-1.42017	8.56178e-07	-7.58227e-10	-1.45134	5.35121e-05	-7.58227e-10	-1.42523
89762361	chr5:89762361:T:A	3.16544e-23	-7.58227e-10	1.11501	1.01769e-05	-7.58227e-10	1.02406	0.000771462	-7.58227e-10	1.24315
89762484	chr5:89762484:A:G	2.31867e-24	-7.58227e-10	-1.49887	8.24168e-07	-7.58227e-10	-1.48944	4.96832e-05	-7.58227e-10	-1.49947
89762595	chr5:89762595:A:G	6.10655e-24	-7.58227e-10	-0.530503	1.88177e-06	-7.58227e-10	-0.663851	0.000127852	-7.58227e-10	-0.554267
89762870	chr5:89762870:G:C	7.74261e-24	-7.58227e-10	-0.293127	2.34575e-06	-7.58227e-10	-0.443455	0.000162884	-7.58227e-10	-0.312103
89762931	chr5:89762931:C:T	3.46829e-23	-7.58227e-10	1.20638	1.07852e-05	-7.58227e-10	1.08211	0.00102047	-7.58227e-10	1.52288
89763042	chr5:89763042:G:A	2.32167e-24	-7.58227e-10	-1.49758	8.37794e-07	-7.58227e-10	-1.47305	4.97672e-05	-7.58227e-10	-1.49778
89763332	chr5:89763332:C:T	2.32232e-24	-1.4973	-4.83947e-10	7.41884e-07	-1.59462	-4.83947e-10	4.16199e-05	-1.67656	-4.83947e-10
89763502	chr5:89763502:G:A	2.40547e-24	-7.58227e-10	-1.46212	8.35477e-07	-7.58227e-10	-1.47581	5.14181e-05	-7.58227e-10	-1.46515
89763580	chr5:89763580:A:G	4.22093e-23	-7.58227e-10	1.40277	1.29954e-05	-7.58227e-10	1.26853	0.00126163	-7.58227e-10	1.73502
89763611	chr5:89763611:A:C	2.50297e-25	-2.22918	-1.49579	8.35669e-08	-2.29377	-1.4844	5.381e-06	-2.22414	-1.49812
89763775	chr5:89763775:T:A	2.31595e-24	-7.58227e-10	-1.50005	8.22635e-07	-7.58227e-10	-1.4913	4.96277e-05	-7.58227e-10	-1.50059
89763918	chr5:89763918:C:T	8.46744e-25	-2.50622	-4.83947e-10	2.98644e-07	-2.50457	-4.83947e-10	1.81445e-05	-2.50677	-4.83947e-10
89764314	chr5:89764314:A:G	2.30693e-24	-7.58227e-10	-1.50395	8.11367e-07	-7.58227e-10	-1.5051	4.94521e-05	-7.58227e-10	-1.50413
89764505	chr5:89764505:G:A	2.37886e-24	-7.58227e-10	-1.47324	8.46681e-07	-7.58227e-10	-1.46249	5.12885e-05	-7.58227e-10	-1.46767
89765018	chr5:89765018:T:G	2.3354e-24	-7.58227e-10	-1.49168	8.49374e-07	-7.58227e-10	-1.45932	5.00264e-05	-7.58227e-10	-1.49259
89765399	chr5:89765399:A:T	1.57793e-24	-2.39821	0.514458	5.68863e-07	-2.28763	0.427448	3.96216e-05	-2.26597	0.540206
89765981	chr5:89765981:G:A	2.39535e-24	-7.58227e-10	-1.46633	8.49553e-07	-7.58227e-10	-1.45911	5.13401e-05	-7.58227e-10	-1.46667
89766538	chr5:89766538:A:G	2.50092e-24	-7.58227e-10	-1.42321	8.89499e-07	-7.58227e-10	-1.41316	5.35711e-05	-7.58227e-10	-1.42413
89766906	chr5:89766906:A:T	3.06308e-24	-7.58227e-10	-1.22045	1.15016e-06	-7.58227e-10	-1.15616	6.67017e-05	-7.58227e-10	-1.20491
89767050	chr5:89767050:G:A	3.54468e-24	-7.58227e-10	-1.07442	1.50024e-06	-7.58227e-10	-0.890437	7.66519e-05	-7.58227e-10	-1.06586
89767083	chr5:89767083:T:A	3.25533e-25	-2.37319	-1.08896	8.17464e-08	-2.42849	-1.37171	7.04742e-06	-2.38197	-1.07051
89767346	chr5:89767346:A:G	5.11297e-23	-7.58227e-10	1.5945	1.56692e-05	-7.58227e-10	1.45563	0.00154332	-7.58227e-10	1.93655
89767358	chr5:89767358:A:T	3.75897e-25	-2.38445	-0.933851	1.26639e-07	-2.26607	-1.0964	9.27673e-06	-2.25168	-0.925954
89767395	chr5:89767395:T:A	2.74637e-24	-7.58227e-10	-1.32959	1.0165e-06	-7.58227e-10	-1.27969	5.95806e-05	-7.58227e-10	-1.31781
89768112	chr5:89768112:G:T	8.54098e-25	-2.49757	-4.83947e-10	2.98747e-07	-2.50422	-4.83947e-10	1.8247e-05	-2.50114	-4.83947e-10
89768202	chr5:89768202:G:T	3.17724e-24	-7.58227e-10	-1.18385	1.19523e-06	-7.58227e-10	-1.11772	6.93058e-05	-7.58227e-10	-1.16661
89768214	chr5:89768214:T:C	2.64558e-24	-7.58227e-10	-1.36698	1.00472e-06	-7.58227e-10	-1.29135	5.63363e-05	-7.58227e-10	-1.3738
89768595	chr5:89768595:C:A	2.30583e-24	-7.58227e-10	-1.50442	8.10954e-07	-7.58227e-10	-1.50561	4.94391e-05	-7.58227e-10	-1.5044
89768745	chr5:89768745:A:G	2.47162e-24	-7.58227e-10	-1.43499	8.50736e-07	-7.58227e-10	-1.45771	5.30054e-05	-7.58227e-10	-1.43475
89768758	chr5:89768758:A:T	2.74227e-24	-2.3903	1.05922	1.03193e-06	-2.27313	1.0085	7.2639e-05	-2.24877	1.12914
89769121	chr5:89769121:T:C	4.12644e-24	-7.58227e-10	-0.922449	1.56826e-06	-7.58227e-10	-0.846093	8.74122e-05	-7.58227e-10	-0.934504
89769501	chr5:89769501:G:A	3.36134e-25	-2.20602	-1.22409	1.25205e-07	-2.19999	-1.17387	7.3321e-06	-2.18292	-1.22996
89769548	chr5:89769548:T:C	2.99558e-25	-2.28684	-1.25847	1.01484e-07	-2.39808	-1.18584	5.6137e-06	-2.40606	-1.27386
89770082	chr5:89770082:T:C	9.51609e-24	-7.58227e-10	-0.086881	2.85099e-06	-7.58227e-10	-0.248396	0.00019736	-7.58227e-10	-0.12011
89770195	chr5:89770195:G:A	8.00735e-24	-7.58227e-10	-0.259505	2.42264e-06	-7.58227e-10	-0.411205	0.000167569	-7.58227e-10	-0.283745
89770198	chr5:89770198:G:T	2.47239e-24	-7.58227e-10	-1.43468	8.87394e-07	-7.58227e-10	-1.41553	5.31037e-05	-7.58227e-10	-1.43289
89771051	chr5:89771051:G:A	7.48178e-25	-2.50673	-0.123247	4.80837e-07	-2.44721	0.41892	1.83163e-05	-2.44703	-0.0503167
89771056	chr5:89771056:A:G	9.33157e-25	-1.64576	-0.763288	2.8833e-07	-1.56007	-0.979641	2.17717e-05	-1.55419	-0.770341
89771730	chr5:89771730:C:T	3.13178e-25	-2.26884	-1.23201	1.16903e-07	-2.38448	-1.058	5.98707e-06	-2.39112	-1.22442
89771952	chr5:89771952:G:T	2.39486e-24	-7.58227e-10	-1.46654	8.33161e-07	-7.58227e-10	-1.47859	5.13407e-05	-7.58227e-10	-1.46666
89772161	chr5:89772161:G:A	9.22586e-24	-7.58227e-10	-0.117855	2.76628e-06	-7.58227e-10	-0.278558	0.000191476	-7.58227e-10	-0.150377
89772450	chr5:89772450:G:T	2.66391e-24	-7.58227e-10	-1.36007	9.21573e-07	-7.58227e-10	-1.37774	5.66464e-05	-7.58227e-10	-1.36831
89772585	chr5:89772585:T:C	2.49529e-24	-7.58227e-10	-1.42546	8.57479e-07	-7.58227e-10	-1.44982	5.35139e-05	-7.58227e-10	-1.4252
89772673	chr5:89772673:C:A	9.94931e-25	-2.34495	-4.83947e-10	3.47596e-07	-2.35278	-4.83947e-10	2.18332e-05	-2.32171	-4.83947e-10
89772689	chr5:89772689:C:A	6.88216e-24	-7.58227e-10	-0.410933	2.23652e-06	-7.58227e-10	-0.491138	0.000145218	-7.58227e-10	-0.426906
89773067	chr5:89773067:G:A	3.91003e-24	-7.58227e-10	-0.976319	1.6853e-06	-7.58227e-10	-0.77412	8.46604e-05	-7.58227e-10	-0.966491
89773791	chr5:89773791:G:T	7.34936e-24	-7.58227e-10	-0.345252	2.38889e-06	-7.58227e-10	-0.425231	0.000155035	-7.58227e-10	-0.361486
89773889	chr5:89773889:A:T	2.51572e-25	-2.50565	-1.21424	1.48032e-07	-2.43907	-0.767311	5.74634e-06	-2.43523	-1.22134
89773912	chr5:89773912:G:A	4.83122e-23	-7.58227e-10	1.53782	1.48163e-05	-7.58227e-10	1.39967	0.00145285	-7.58227e-10	1.87614
89774058	chr5:89774058:A:G	3.54384e-25	-2.12166	-1.25558	1.26746e-07	-2.27457	-1.08706	6.49816e-06	-2.28534	-1.24828
89774994	chr5:89774994:C:T	1.23001e-24	-2.13284	-4.83947e-10	4.50491e-07	-2.09348	-4.83947e-10	2.60815e-05	-2.14391	-4.83947e-10
89775478	chr5:89775478:G:A	3.80605e-24	-7.58227e-10	-1.00327	1.63228e-06	-7.58227e-10	-0.806081	8.23658e-05	-7.58227e-10	-0.993969
89775588	chr5:89775588:CAT:C	3.21016e-24	-7.58227e-10	-1.17354	1.14995e-06	-7.58227e-10	-1.15634	6.92195e-05	-7.58227e-10	-1.16786
89775870	chr5:89775870:C:T	1.59732e-23	-7.58227e-10	0.431048	5.06354e-06	-7.58227e-10	0.326005	0.000340767	-7.58227e-10	0.426059
89775876	chr5:89775876:G:A	1.40975e-22	-7.58227e-10	2.60872	4.14757e-05	-7.58227e-10	2.42905	0.00441579	-7.58227e-10	2.9878
89775884	chr5:89775884:T:C	1.68269e-24	-1.81947	-4.83947e-10	5.95859e-07	-1.81381	-4.83947e-10	3.39256e-05	-1.88097	-4.83947e-10
89775917	chr5:89775917:A:G	3.7065e-25	-2.39271	-0.939659	1.24294e-07	-2.27759	-1.10358	9.10514e-06	-2.26356	-0.932739
89775992	chr5:89775992:T:C	1.35937e-22	-7.58227e-10	2.57233	4.00198e-05	-7.58227e-10	2.39331	0.00425162	-7.58227e-10	2.94992
89776802	chr5:89776802:G:A	2.9246e-23	-7.58227e-10	1.03588	9.14741e-06	-7.58227e-10	0.917409	0.000783651	-7.58227e-10	1.25883
89777523	chr5:89777523:C:T	2.76629e-25	-2.32208	-1.30287	9.9965e-08	-2.18193	-1.41706	6.97567e-06	-2.16817	-1.29454
89777942	chr5:89777942:A:G	4.77376e-23	-7.58227e-10	1.52585	1.46567e-05	-7.58227e-10	1.38884	0.0014354	-7.58227e-10	1.86406
89777948	chr5:89777948:G:A	1.0379e-22	-7.58227e-10	2.30251	3.28367e-05	-7.58227e-10	2.19548	0.00258411	-7.58227e-10	2.452
89778225	chr5:89778225:G:A	3.77714e-24	-7.58227e-10	-1.0109	1.61726e-06	-7.58227e-10	-0.815327	8.17411e-05	-7.58227e-10	-1.00158
89778682	chr5:89778682:A:C	3.89767e-24	-7.58227e-10	-0.979488	1.55527e-06	-7.58227e-10	-0.854412	8.16875e-05	-7.58227e-10	-1.00224
89778821	chr5:89778821:A:C	2.4909e-24	-7.58227e-10	-1.42722	8.69206e-07	-7.58227e-10	-1.43624	5.43538e-05	-7.58227e-10	-1.40962
89779036	chr5:89779036:G:A	2.56875e-25	-2.3653	-1.33373	9.15029e-08	-2.40762	-1.27983	5.52737e-06	-2.35678	-1.33865
89779328	chr5:89779328:G:A	3.17427e-23	-7.58227e-10	1.1178	9.93245e-06	-7.58227e-10	0.999746	0.000853319	-7.58227e-10	1.34399
89779805	chr5:89779805:G:A	4.06556e-24	-7.58227e-10	-0.937315	1.58106e-06	-7.58227e-10	-0.837965	8.56122e-05	-7.58227e-10	-0.955311
89779946	chr5:89779946:G:A	4.99518e-24	-7.58227e-10	-0.731392	1.93115e-06	-7.58227e-10	-0.637946	0.000104559	-7.58227e-10	-0.755384
89781205	chr5:89781205:C:T	9.90446e-25	-2.34947	-4.83947e-10	3.65857e-07	-2.30157	-4.83947e-10	2.19351e-05	-2.31705	-4.83947e-10
89781341	chr5:89781341:A:T	2.90905e-24	-7.58227e-10	-1.27204	1.0847e-06	-7.58227e-10	-1.21476	6.32368e-05	-7.58227e-10	-1.25825
89781591	chr5:89781591:T:C	3.86522e-24	-7.58227e-10	-0.987848	1.66149e-06	-7.58227e-10	-0.788348	8.36674e-05	-7.58227e-10	-0.97829
89781846	chr5:89781846:C:T	2.53365e-25	-2.48059	-1.2322	8.2972e-08	-2.32691	-1.45841	6.26853e-06	-2.33673	-1.23287
89782019	chr5:89782019:G:A	6.81794e-24	-7.58227e-10	-0.420308	2.22053e-06	-7.58227e-10	-0.498316	0.000144037	-7.58227e-10	-0.435071
89782405	chr5:89782405:G:A	1.03932e-23	-7.58227e-10	0.0012847	3.09755e-06	-7.58227e-10	-0.165451	0.000215167	-7.58227e-10	-0.0337251
89783494	chr5:89783494:A:T	2.46889e-24	-7.58227e-10	-1.4361	8.78466e-07	-7.58227e-10	-1.42564	5.28736e-05	-7.58227e-10	-1.43723
89783895	chr5:89783895:C:T	3.74588e-24	-7.58227e-10	-1.01921	1.60179e-06	-7.58227e-10	-0.824937	8.10521e-05	-7.58227e-10	-1.01005
89783899	chr5:89783899:TAA:T	3.75477e-24	-7.58227e-10	-1.01684	1.60629e-06	-7.58227e-10	-0.822135	8.12462e-05	-7.58227e-10	-1.00766
89784329	chr5:89784329:G:T	3.0164e-24	-7.58227e-10	-1.2358	1.13098e-06	-7.58227e-10	-1.17298	6.56604e-05	-7.58227e-10	-1.22064
89784396	chr5:89784396:TGGGGACTACTAGA:T	5.70028e-25	-2.42873	-0.473202	2.27537e-07	-2.32932	-0.44718	1.46183e-05	-2.30482	-0.418043
89785121	chr5:89785121:G:A	5.34429e-23	-7.58227e-10	1.63875	1.63661e-05	-7.58227e-10	1.49915	0.0016168	-7.58227e-10	1.98306
89785379	chr5:89785379:G:A	1.24994e-23	-7.58227e-10	0.185817	3.98722e-06	-7.58227e-10	0.0870324	0.000263123	-7.58227e-10	0.167484
89785823	chr5:89785823:A:G	6.02127e-23	-7.58227e-10	1.75802	1.83841e-05	-7.58227e-10	1.61542	0.00183318	-7.58227e-10	2.10867
89786085	chr5:89786085:G:A	2.80926e-24	-7.58227e-10	-1.30694	9.73167e-07	-7.58227e-10	-1.32326	5.96752e-05	-7.58227e-10	-1.31622
89786198	chr5:89786198:A:G	2.38561e-25	-2.37819	-1.39481	8.43649e-08	-2.41835	-1.35032	5.13318e-06	-2.37028	-1.39913
89786277	chr5:89786277:C:T	4.01827e-24	-7.58227e-10	-0.949015	1.50893e-06	-7.58227e-10	-0.884661	8.64701e-05	-7.58227e-10	-0.94534
89786666	chr5:89786666:C:T	1.19109e-24	-2.16499	-4.83947e-10	4.14673e-07	-2.17633	-4.83947e-10	2.63856e-05	-2.13232	-4.83947e-10
89787895	chr5:89787895:C:A	2.45103e-24	-7.58227e-10	-1.44336	8.71916e-07	-7.58227e-10	-1.43312	5.25188e-05	-7.58227e-10	-1.44397
89788656	chr5:89788656:T:C	1.88396e-25	-2.50776	-1.50132	7.18049e-08	-2.46013	-1.46973	4.22911e-06	-2.46239	-1.50076
89788721	chr5:89788721:A:G	4.21885e-25	-2.50776	-0.695131	1.88735e-07	-2.46077	-0.502699	9.6455e-06	-2.46368	-0.674965
89789778	chr5:89789778:G:A	3.68411e-25	-2.38564	-0.952785	1.24419e-07	-2.26628	-1.11388	9.10847e-06	-2.25092	-0.945013
89789884	chr5:89789884:T:A	3.19195e-24	-7.58227e-10	-1.17923	1.27178e-06	-7.58227e-10	-1.05564	6.7878e-05	-7.58227e-10	-1.18743
89790096	chr5:89790096:A:C	3.72361e-24	-7.58227e-10	-1.02517	1.40754e-06	-7.58227e-10	-0.954217	7.89121e-05	-7.58227e-10	-1.0368
89791188	chr5:89791188:T:C	5.77076e-23	-7.58227e-10	1.71552	1.76357e-05	-7.58227e-10	1.57386	0.00175293	-7.58227e-10	2.0639
89791219	chr5:89791219:T:C	1.255e-23	-7.58227e-10	0.189858	4.07881e-06	-7.58227e-10	0.109743	0.000264788	-7.58227e-10	0.173789
89791383	chr5:89791383:T:C	4.02688e-25	-1.89948	-1.34998	1.17058e-07	-1.98703	-1.45412	7.52773e-06	-2.03747	-1.34908
89791500	chr5:89791500:G:A	1.23643e-23	-7.58227e-10	0.174946	3.68836e-06	-7.58227e-10	0.00911905	0.00025657	-7.58227e-10	0.142261
89791747	chr5:89791747:G:T	1.31393e-23	-7.58227e-10	0.235741	4.26727e-06	-7.58227e-10	0.154913	0.000277289	-7.58227e-10	0.219922
89792272	chr5:89792272:A:G	4.36289e-25	-2.50329	-0.666021	1.15397e-07	-2.46579	-0.989651	9.69638e-06	-2.48716	-0.646223
89792283	chr5:89792283:T:C	3.42632e-24	-7.58227e-10	-1.10838	1.383e-06	-7.58227e-10	-0.971805	7.28096e-05	-7.58227e-10	-1.11729
89792483	chr5:89792483:G:A	2.97662e-24	-7.58227e-10	-1.24908	1.11209e-06	-7.58227e-10	-1.18982	6.47472e-05	-7.58227e-10	-1.23465
89792642	chr5:89792642:T:C	9.72098e-25	-2.36816	-4.83947e-10	3.62902e-07	-2.30968	-4.83947e-10	2.14866e-05	-2.33771	-4.83947e-10
89792763	chr5:89792763:C:G	1.04389e-24	-2.29691	-4.83947e-10	3.8117e-07	-2.26057	-4.83947e-10	2.32862e-05	-2.25728	-4.83947e-10
89792785	chr5:89792785:AATTG:A	4.92931e-25	-2.42512	-0.622131	2.07323e-07	-2.50193	-0.367609	9.66567e-06	-2.50531	-0.631247
89792972	chr5:89792972:T:C	4.3484e-24	-7.58227e-10	-0.870057	1.64218e-06	-7.58227e-10	-0.800034	9.35832e-05	-7.58227e-10	-0.866288
89793541	chr5:89793541:G:T	2.58804e-24	-7.58227e-10	-1.38897	8.97537e-07	-7.58227e-10	-1.40416	5.51304e-05	-7.58227e-10	-1.39544
89794474	chr5:89794474:G:A	2.42221e-24	-7.58227e-10	-1.45518	8.63611e-07	-7.58227e-10	-1.4427	5.19468e-05	-7.58227e-10	-1.45492
89794715	chr5:89794715:T:C	7.6852e-24	-7.58227e-10	-0.300569	2.32583e-06	-7.58227e-10	-0.451986	0.00016015	-7.58227e-10	-0.329026
89794753	chr5:89794753:T:C	2.62335e-25	-2.35429	-1.32371	9.44957e-08	-2.22547	-1.42979	6.5354e-06	-2.21258	-1.31533
89795222	chr5:89795222:C:A	2.30704e-24	-7.58227e-10	-1.5039	8.16403e-07	-7.58227e-10	-1.49891	4.95173e-05	-7.58227e-10	-1.50282
89795268	chr5:89795268:A:G	2.33004e-24	-7.58227e-10	-1.49398	8.19844e-07	-7.58227e-10	-1.4947	5.00416e-05	-7.58227e-10	-1.49228
89795446	chr5:89795446:T:C	8.86727e-25	-2.46008	-4.83947e-10	3.01102e-07	-2.49637	-4.83947e-10	1.83226e-05	-2.49701	-4.83947e-10
89795746	chr5:89795746:A:G	5.16355e-23	-7.58227e-10	1.60434	1.58221e-05	-7.58227e-10	1.46535	0.00155936	-7.58227e-10	1.94689
89796040	chr5:89796040:C:T	1.13457e-22	-7.58227e-10	2.39156	3.55628e-05	-7.58227e-10	2.27524	0.00282635	-7.58227e-10	2.5416
89796068	chr5:89796068:A:G	2.35875e-25	-2.35471	-1.42961	8.25115e-08	-2.40071	-1.39017	5.07834e-06	-2.34722	-1.43294
89796163	chr5:89796163:A:G	5.15784e-23	-7.58227e-10	1.60324	1.58051e-05	-7.58227e-10	1.46427	0.00155758	-7.58227e-10	1.94575
89796416	chr5:89796416:T:C	2.79424e-24	-1.3123	-4.83947e-10	1.10508e-06	-1.19615	-4.83947e-10	6.29104e-05	-1.26343	-4.83947e-10
89796906	chr5:89796906:G:T	4.76437e-23	-7.58227e-10	1.52388	1.46289e-05	-7.58227e-10	1.38694	0.00143245	-7.58227e-10	1.862
89796915	chr5:89796915:C:T	2.43774e-25	-2.50411	-1.24727	8.26704e-08	-2.43367	-1.35529	5.65447e-06	-2.43261	-1.24009
89797097	chr5:89797097:G:A	2.3205e-25	-2.41791	-1.38276	8.28021e-08	-2.4516	-1.33576	4.98016e-06	-2.41261	-1.38706
89797366	chr5:89797366:G:A	4.34197e-24	-7.58227e-10	-0.871538	1.63965e-06	-7.58227e-10	-0.801581	9.34444e-05	-7.58227e-10	-0.867773
89797749	chr5:89797749:T:C	2.89638e-24	-7.58227e-10	-1.2764	1.07978e-06	-7.58227e-10	-1.21931	6.29608e-05	-7.58227e-10	-1.26263
89798878	chr5:89798878:A:G	3.95674e-24	-7.58227e-10	-0.964446	1.59819e-06	-7.58227e-10	-0.82719	8.698e-05	-7.58227e-10	-0.939461
89798908	chr5:89798908:A:G	2.30564e-24	-7.58227e-10	-1.50451	8.13885e-07	-7.58227e-10	-1.502	4.95803e-05	-7.58227e-10	-1.50155
89799378	chr5:89799378:A:G	7.00587e-24	-7.58227e-10	-0.393117	2.12957e-06	-7.58227e-10	-0.540143	0.000146873	-7.58227e-10	-0.415571
89799604	chr5:89799604:A:G	2.52276e-25	-2.38986	-1.32723	8.99602e-08	-2.27453	-1.42992	6.18721e-06	-2.26326	-1.31939
89799737	chr5:89799737:T:G	2.21855e-23	-7.58227e-10	0.759575	1.12542e-05	-7.58227e-10	1.12468	0.000515412	-7.58227e-10	0.839828
89800037	chr5:89800037:C:T	8.88285e-25	-2.45833	-4.83947e-10	2.98915e-07	-2.50366	-4.83947e-10	1.81325e-05	-2.50743	-4.83947e-10
89800050	chr5:89800050:T:C	2.49637e-24	-7.58227e-10	-1.42503	8.89064e-07	-7.58227e-10	-1.41365	5.34806e-05	-7.58227e-10	-1.42582
89800229	chr5:89800229:T:C	2.30877e-23	-7.58227e-10	0.799437	1.17562e-05	-7.58227e-10	1.16832	0.000536498	-7.58227e-10	0.879924
89800502	chr5:89800502:C:T	2.04674e-25	-2.48173	-1.44447	7.85702e-08	-2.49665	-1.34317	4.25948e-06	-2.50769	-1.44831
89800559	chr5:89800559:T:G	1.25612e-23	-7.58227e-10	0.190744	4.08203e-06	-7.58227e-10	0.110534	0.000265013	-7.58227e-10	0.17464
89801191	chr5:89801191:G:A	1.04274e-22	-7.58227e-10	2.30715	3.27548e-05	-7.58227e-10	2.19299	0.00259337	-7.58227e-10	2.45558
89801500	chr5:89801500:C:T	2.30682e-25	-2.50133	-1.30525	8.01989e-08	-2.42275	-1.39656	5.39678e-06	-2.42207	-1.29726
89801874	chr5:89801874:T:C	2.31636e-25	-2.40148	-1.40097	8.21205e-08	-2.43823	-1.3574	4.97698e-06	-2.39551	-1.40481
89801981	chr5:89801981:C:A	2.50362e-24	-1.42213	-4.83947e-10	7.17713e-07	-1.62775	-4.83947e-10	4.77258e-05	-1.53967	-4.83947e-10
89802006	chr5:89802006:A:G	4.06873e-24	-7.58227e-10	-0.936535	1.32529e-06	-7.58227e-10	-1.01443	8.60776e-05	-7.58227e-10	-0.949889
89802270	chr5:89802270:T:A	7.81768e-24	-7.58227e-10	-0.283478	2.35989e-06	-7.58227e-10	-0.437448	0.000162825	-7.58227e-10	-0.312461
89802306	chr5:89802306:G:A	1.21339e-24	-2.14645	-4.83947e-10	4.49739e-07	-2.09515	-4.83947e-10	2.99853e-05	-2.00443	-4.83947e-10
89802390	chr5:89802390:A:G	3.25368e-24	-7.58227e-10	-1.16008	1.21979e-06	-7.58227e-10	-1.09738	6.89581e-05	-7.58227e-10	-1.17164
89802560	chr5:89802560:T:C	4.77412e-23	-7.58227e-10	1.52593	1.46577e-05	-7.58227e-10	1.3889	0.0014355	-7.58227e-10	1.86413
89802813	chr5:89802813:A:T	2.87025e-25	-2.35725	-1.2308	1.00069e-07	-2.23048	-1.36748	7.15706e-06	-2.21746	-1.21958
89802897	chr5:89802897:A:G	2.35816e-24	-7.58227e-10	-1.48198	8.59356e-07	-7.58227e-10	-1.44763	5.0358e-05	-7.58227e-10	-1.48598
89803046	chr5:89803046:G:A	3.06933e-24	-7.58227e-10	-1.21841	1.15066e-06	-7.58227e-10	-1.15573	6.68268e-05	-7.58227e-10	-1.20303
89803143	chr5:89803143:T:C	2.80055e-24	-7.58227e-10	-1.31005	9.69439e-07	-7.58227e-10	-1.3271	6.17584e-05	-7.58227e-10	-1.28191
89803322	chr5:89803322:TA:T	4.31413e-23	-7.58227e-10	1.42461	1.32755e-05	-7.58227e-10	1.28986	0.00129013	-7.58227e-10	1.75736
89804231	chr5:89804231:C:T	9.05943e-25	-2.43864	-4.83947e-10	3.33485e-07	-2.39422	-4.83947e-10	2.00181e-05	-2.4085	-4.83947e-10
89804549	chr5:89804549:C:G	2.32994e-24	-7.58227e-10	-1.49402	8.19811e-07	-7.58227e-10	-1.49474	5.00394e-05	-7.58227e-10	-1.49233
89804571	chr5:89804571:G:A	2.39288e-25	-2.41069	-1.35926	8.54986e-08	-2.44562	-1.30969	5.13797e-06	-2.40488	-1.3636
89804629	chr5:89804629:G:A	3.00976e-24	-7.58227e-10	-1.23801	1.12681e-06	-7.58227e-10	-1.17667	6.54916e-05	-7.58227e-10	-1.22322
89805650	chr5:89805650:T:G	1.15572e-22	-7.58227e-10	2.41003	3.4184e-05	-7.58227e-10	2.2357	0.00357919	-7.58227e-10	2.77775
89805689	chr5:89805689:C:T	6.90559e-24	-7.58227e-10	-0.407534	2.09841e-06	-7.58227e-10	-0.554883	0.00014468	-7.58227e-10	-0.430618
89806317	chr5:89806317:T:A	1.35702e-23	-7.58227e-10	0.268009	4.40362e-06	-7.58227e-10	0.186365	0.000286348	-7.58227e-10	0.252069
89806511	chr5:89806511:G:A	6.90559e-24	-7.58227e-10	-0.407534	2.09841e-06	-7.58227e-10	-0.554883	0.00014468	-7.58227e-10	-0.430618
89806626	chr5:89806626:A:T	1.04247e-22	-7.58227e-10	2.30689	3.27237e-05	-7.58227e-10	2.19204	0.00259275	-7.58227e-10	2.45533
89806999	chr5:89806999:G:A	2.34671e-24	-7.58227e-10	-1.48685	8.53176e-07	-7.58227e-10	-1.45485	5.03182e-05	-7.58227e-10	-1.48677
89807338	chr5:89807338:T:C	1.90892e-25	-2.50697	-1.48894	6.79118e-08	-2.5061	-1.47951	4.07885e-06	-2.50754	-1.49178
89807683	chr5:89807683:T:G	2.32053e-24	-7.58227e-10	-1.49807	8.16615e-07	-7.58227e-10	-1.49865	4.98215e-05	-7.58227e-10	-1.49669
89808043	chr5:89808043:A:C	1.05282e-22	-7.58227e-10	2.31678	3.30675e-05	-7.58227e-10	2.20249	0.00261887	-7.58227e-10	2.46536
89808360	chr5:89808360:C:T	1.70842e-24	-1.8043	-4.83947e-10	6.06129e-07	-1.79672	-4.83947e-10	3.44632e-05	-1.86525	-4.83947e-10
89808612	chr5:89808612:A:G	5.48877e-25	-2.34548	-0.594266	1.80236e-07	-2.30042	-0.709127	1.24867e-05	-2.28293	-0.597542
89808644	chr5:89808644:T:G	8.21324e-25	-1.79633	-0.740377	2.50769e-07	-1.71681	-0.962474	1.9081e-05	-1.71258	-0.743867
89809180	chr5:89809180:C:A	3.11807e-24	-7.58227e-10	-1.20265	1.16435e-06	-7.58227e-10	-1.14389	6.61293e-05	-7.58227e-10	-1.21353
89809442	chr5:89809442:T:C	4.92299e-24	-7.58227e-10	-0.74595	2.06601e-06	-7.58227e-10	-0.57044	0.00010798	-7.58227e-10	-0.723192
89809517	chr5:89809517:T:TGA	5.17968e-23	-7.58227e-10	1.60746	1.58681e-05	-7.58227e-10	1.46825	0.00156459	-7.58227e-10	1.95024
89810316	chr5:89810316:T:G	1.04084e-22	-7.58227e-10	2.30533	3.26953e-05	-7.58227e-10	2.19117	0.00258857	-7.58227e-10	2.45372
89810349	chr5:89810349:A:C	2.32374e-24	-1.49669	-4.83947e-10	8.46555e-07	-1.46264	-4.83947e-10	4.68816e-05	-1.55751	-4.83947e-10
89810806	chr5:89810806:T:C	4.88655e-25	-2.42042	-0.635546	2.38183e-07	-2.38228	-0.348492	1.05047e-05	-2.40726	-0.646056
89811423	chr5:89811423:G:A	1.33704e-23	-7.58227e-10	0.253174	4.16721e-06	-7.58227e-10	0.131185	0.000346708	-7.58227e-10	0.443343
89811437	chr5:89811437:G:A	2.94106e-24	-7.58227e-10	-1.2611	1.09777e-06	-7.58227e-10	-1.20278	6.39666e-05	-7.58227e-10	-1.24678
89811743	chr5:89811743:C:T	1.51731e-24	-1.92292	-4.83947e-10	5.01041e-07	-1.98713	-4.83947e-10	3.08898e-05	-1.97471	-4.83947e-10
89812294	chr5:89812294:C:G	2.1647e-25	-2.50389	-1.36628	7.6085e-08	-2.4324	-1.43956	5.01948e-06	-2.43218	-1.35964
89812540	chr5:89812540:T:A	3.0123e-24	-7.58227e-10	-1.23716	1.03085e-06	-7.58227e-10	-1.26568	6.6743e-05	-7.58227e-10	-1.20429
89812761	chr5:89812761:G:A	3.3764e-25	-2.43277	-0.992866	1.12216e-07	-2.33614	-1.14726	8.13758e-06	-2.32321	-0.985434
89812886	chr5:89812886:A:AAC	5.42423e-25	-2.47141	-0.480161	2.4491e-07	-2.39434	-0.308585	1.34522e-05	-2.36435	-0.441642
89813207	chr5:89813207:G:A	1.04274e-22	-7.58227e-10	2.30715	3.27548e-05	-7.58227e-10	2.19299	0.00259337	-7.58227e-10	2.45558
89813642	chr5:89813642:C:T	1.53178e-23	-7.58227e-10	0.389149	7.5281e-06	-7.58227e-10	0.722582	0.000353526	-7.58227e-10	0.462817
89813718	chr5:89813718:G:A	1.28476e-22	-7.58227e-10	2.51588	4.04362e-05	-7.58227e-10	2.40366	0.00320054	-7.58227e-10	2.66594
89814388	chr5:89814388:A:C	2.76849e-24	-7.58227e-10	-1.32156	9.25535e-07	-7.58227e-10	-1.37345	5.86773e-05	-7.58227e-10	-1.33309
89814498	chr5:89814498:A:G	3.33573e-25	-2.23175	-1.20601	1.31375e-07	-1.8868	-1.43895	9.78044e-06	-1.91605	-1.2087
89815325	chr5:89815325:G:A	2.33796e-24	-7.58227e-10	-1.49059	8.36061e-07	-7.58227e-10	-1.47512	5.02208e-05	-7.58227e-10	-1.48871
89815631	chr5:89815631:A:G	2.39298e-24	-7.58227e-10	-1.46732	8.61975e-07	-7.58227e-10	-1.44459	5.13368e-05	-7.58227e-10	-1.46673
89815674	chr5:89815674:C:T	1.93326e-25	-2.50774	-1.47551	7.15366e-08	-2.49247	-1.44114	4.17207e-06	-2.4973	-1.47943
89815833	chr5:89815833:C:A	1.90644e-25	-2.50759	-1.48963	7.01351e-08	-2.49067	-1.46272	4.12409e-06	-2.4958	-1.49249
89815877	chr5:89815877:ACT:A	3.61515e-24	-1.05473	-4.83947e-10	1.43423e-06	-0.935431	-4.83947e-10	8.1847e-05	-1.00029	-4.83947e-10
89816114	chr5:89816114:C:T	5.90279e-24	-7.58227e-10	-0.56444	2.31029e-06	-7.58227e-10	-0.458687	0.000128864	-7.58227e-10	-0.546381
89816721	chr5:89816721:A:G	2.92457e-25	-2.08358	-1.48572	1.08465e-07	-2.08102	-1.43637	6.0368e-06	-2.12141	-1.48585
89817243	chr5:89817243:C:T	2.09732e-25	-2.39658	-1.50521	7.15e-08	-2.47964	-1.45448	4.14614e-06	-2.47753	-1.50543
89817250	chr5:89817250:GTTATT:G	3.66076e-23	-7.58227e-10	1.26039	1.12844e-05	-7.58227e-10	1.12736	0.00108363	-7.58227e-10	1.58294
89817498	chr5:89817498:T:C	4.85777e-24	-7.58227e-10	-0.759286	1.61023e-06	-7.58227e-10	-0.819687	0.000103546	-7.58227e-10	-0.765126
89817595	chr5:89817595:A:C	3.55628e-24	-7.58227e-10	-1.07115	1.40437e-06	-7.58227e-10	-0.956471	7.80387e-05	-7.58227e-10	-1.04793
89817679	chr5:89817679:G:A	4.11934e-24	-7.58227e-10	-0.924173	1.51864e-06	-7.58227e-10	-0.878246	9.26829e-05	-7.58227e-10	-0.875955
89817830	chr5:89817830:T:G	9.39961e-25	-2.40178	-4.83947e-10	3.31725e-07	-2.39951	-4.83947e-10	1.99045e-05	-2.41419	-4.83947e-10
89818029	chr5:89818029:G:A	2.30313e-24	-7.58227e-10	-1.5056	8.13882e-07	-7.58227e-10	-1.502	4.93793e-05	-7.58227e-10	-1.50561
89818410	chr5:89818410:A:G	2.35246e-24	-7.58227e-10	-1.4844	8.41103e-07	-7.58227e-10	-1.4691	5.04603e-05	-7.58227e-10	-1.48395
89818688	chr5:89818688:T:C	2.66376e-24	-7.58227e-10	-1.36013	9.79278e-07	-7.58227e-10	-1.317	5.72503e-05	-7.58227e-10	-1.35771
89818724	chr5:89818724:C:T	4.24859e-23	-7.58227e-10	1.40931	1.30525e-05	-7.58227e-10	1.27292	0.00126821	-7.58227e-10	1.74022
89819194	chr5:89819194:G:C	3.92615e-23	-7.58227e-10	1.33038	1.20768e-05	-7.58227e-10	1.19522	0.00116694	-7.58227e-10	1.657
89819343	chr5:89819343:A:G	2.5379e-24	-7.58227e-10	-1.40853	9.15845e-07	-7.58227e-10	-1.38397	5.45555e-05	-7.58227e-10	-1.40592
89819820	chr5:89819820:T:A	5.28773e-25	-1.77104	-1.20602	2.07885e-07	-1.70848	-1.15835	1.25415e-05	-1.66351	-1.21259
89819874	chr5:89819874:A:G	3.39275e-24	-7.58227e-10	-1.11822	1.33182e-06	-7.58227e-10	-1.00952	7.4356e-05	-7.58227e-10	-1.09627
89820097	chr5:89820097:T:C	3.19799e-24	-7.58227e-10	-1.17734	1.21367e-06	-7.58227e-10	-1.10241	6.97656e-05	-7.58227e-10	-1.16
89820115	chr5:89820115:C:A	2.03041e-25	-2.42862	-1.5056	6.99527e-08	-2.49453	-1.46146	4.08172e-06	-2.49303	-1.5056
89820263	chr5:89820263:C:T	2.4326e-24	-7.58227e-10	-1.4509	8.90331e-07	-7.58227e-10	-1.41222	5.2325e-05	-7.58227e-10	-1.44766
89820436	chr5:89820436:C:T	3.25145e-23	-7.58227e-10	1.14182	1.00517e-05	-7.58227e-10	1.01168	0.000955985	-7.58227e-10	1.4576
89820542	chr5:89820542:CT:C	2.71717e-24	-1.34028	-4.83947e-10	9.68273e-07	-1.3283	-4.83947e-10	6.53306e-05	-1.22568	-4.83947e-10
89820738	chr5:89820738:T:G	2.30681e-24	-7.58227e-10	-1.504	8.11437e-07	-7.58227e-10	-1.50501	4.94431e-05	-7.58227e-10	-1.50432
89821350	chr5:89821350:G:C	2.31092e-24	-7.58227e-10	-1.50222	8.10971e-07	-7.58227e-10	-1.50558	4.95309e-05	-7.58227e-10	-1.50254
89821460	chr5:89821460:T:C	2.32549e-24	-7.58227e-10	-1.49594	8.14163e-07	-7.58227e-10	-1.50166	4.9706e-05	-7.58227e-10	-1.49901
89822512	chr5:89822512:G:A	4.18184e-24	-7.58227e-10	-0.909115	1.70135e-06	-7.58227e-10	-0.764638	9.17336e-05	-7.58227e-10	-0.88625
89823294	chr5:89823294:G:A	3.11565e-24	-7.58227e-10	-1.20343	1.12603e-06	-7.58227e-10	-1.17737	6.71686e-05	-7.58227e-10	-1.19793
89823422	chr5:89823422:G:A	2.84639e-24	-7.58227e-10	-1.29381	1.06664e-06	-7.58227e-10	-1.23154	6.18768e-05	-7.58227e-10	-1.27999
89823743	chr5:89823743:C:T	2.07992e-25	-2.40475	-1.50537	7.18449e-08	-2.47063	-1.45868	4.19531e-06	-2.46566	-1.50551
89824056	chr5:89824056:G:A	5.18226e-24	-7.58227e-10	-0.694624	1.61459e-06	-7.58227e-10	-0.816983	0.000108849	-7.58227e-10	-0.715181
89824510	chr5:89824510:C:T	6.36815e-24	-7.58227e-10	-0.488556	2.51091e-06	-7.58227e-10	-0.375415	0.000141565	-7.58227e-10	-0.452379
89825029	chr5:89825029:C:A	2.65063e-24	-7.58227e-10	-1.36507	9.66214e-07	-7.58227e-10	-1.33043	5.69337e-05	-7.58227e-10	-1.36325
89825223	chr5:89825223:G:A	2.49349e-24	-7.58227e-10	-1.42618	8.68879e-07	-7.58227e-10	-1.43661	5.32497e-05	-7.58227e-10	-1.43015
89825384	chr5:89825384:C:T	2.54304e-24	-7.58227e-10	-1.4065	8.6662e-07	-7.58227e-10	-1.43922	5.43513e-05	-7.58227e-10	-1.40967
89825558	chr5:89825558:G:A	2.59181e-24	-7.58227e-10	-1.38751	8.98923e-07	-7.58227e-10	-1.40262	5.51851e-05	-7.58227e-10	-1.39445
89825651	chr5:89825651:T:C	1.97854e-25	-2.5074	-1.45269	7.37223e-08	-2.496	-1.40751	4.25581e-06	-2.49893	-1.45792
89825698	chr5:89825698:C:T	2.37825e-25	-2.50513	-1.27096	1.04258e-07	-2.50193	-1.05501	5.14169e-06	-2.50428	-1.26348
89825713	chr5:89825713:G:T	2.62534e-24	-7.58227e-10	-1.37465	9.11251e-07	-7.58227e-10	-1.389	5.59925e-05	-7.58227e-10	-1.37992
89826281	chr5:89826281:G:A	6.13446e-24	-7.58227e-10	-0.525944	2.15165e-06	-7.58227e-10	-0.529826	0.000132655	-7.58227e-10	-0.517388
89826342	chr5:89826342:A:C	3.18094e-24	-7.58227e-10	-1.18269	1.05821e-06	-7.58227e-10	-1.23949	6.83668e-05	-7.58227e-10	-1.18025
89828319	chr5:89828319:A:C	3.69509e-25	-1.98682	-1.34863	1.27758e-07	-2.04494	-1.30874	7.83761e-06	-1.99508	-1.35112
89828875	chr5:89828875:C:A	5.57495e-24	-7.58227e-10	-0.621582	1.72783e-06	-7.58227e-10	-0.749197	0.00011689	-7.58227e-10	-0.643903
89829059	chr5:89829059:A:G	2.42864e-24	-7.58227e-10	-1.45254	8.25979e-07	-7.58227e-10	-1.48725	5.16326e-05	-7.58227e-10	-1.46099
89829081	chr5:89829081:T:C	2.31164e-24	-7.58227e-10	-1.50191	8.26738e-07	-7.58227e-10	-1.48633	4.94611e-05	-7.58227e-10	-1.50395
89829110	chr5:89829110:A:T	7.10447e-24	-7.58227e-10	-0.379142	3.02303e-06	-7.58227e-10	-0.1898	0.000158578	-7.58227e-10	-0.338895
89829454	chr5:89829454:G:A	3.02131e-24	-7.58227e-10	-1.23417	1.10685e-06	-7.58227e-10	-1.19454	6.61791e-05	-7.58227e-10	-1.21277
89830324	chr5:89830324:G:A	5.56764e-24	-7.58227e-10	-0.622894	1.7257e-06	-7.58227e-10	-0.750428	0.000116741	-7.58227e-10	-0.645179
89830354	chr5:89830354:T:C	1.50098e-24	-1.93375	-4.83947e-10	5.29196e-07	-1.93246	-4.83947e-10	3.02116e-05	-1.99691	-4.83947e-10
89830521	chr5:89830521:G:A	8.56511e-25	-2.49475	-4.83947e-10	2.99541e-07	-2.50156	-4.83947e-10	1.85331e-05	-2.48558	-4.83947e-10
89830604	chr5:89830604:A:G	2.30976e-24	-7.58227e-10	-1.50272	8.1255e-07	-7.58227e-10	-1.50364	4.95487e-05	-7.58227e-10	-1.50218
89831007	chr5:89831007:T:C	3.58034e-25	-1.98847	-1.37852	1.23297e-07	-2.04704	-1.34218	7.58431e-06	-1.99826	-1.3808
89831570	chr5:89831570:G:A	6.831e-24	-7.58227e-10	-0.418394	2.41099e-06	-7.58227e-10	-0.416023	0.000147092	-7.58227e-10	-0.414082
89831998	chr5:89831998:G:T	2.34509e-25	-2.40166	-1.38846	1.02443e-07	-2.47394	-1.10057	4.64452e-06	-2.47274	-1.39671
89832387	chr5:89832387:C:T	3.47983e-25	-2.01119	-1.38428	1.19943e-07	-2.06755	-1.34925	7.3751e-06	-2.02072	-1.38631
89832442	chr5:89832442:C:T	2.30671e-24	-7.58227e-10	-1.50404	8.17564e-07	-7.58227e-10	-1.49749	4.94441e-05	-7.58227e-10	-1.5043
89832786	chr5:89832786:T:C	3.16929e-24	-7.58227e-10	-1.18636	9.9674e-07	-7.58227e-10	-1.29933	6.6856e-05	-7.58227e-10	-1.2026
89833085	chr5:89833085:T:A	3.60047e-24	-7.58227e-10	-1.0588	1.23428e-06	-7.58227e-10	-1.08558	8.04741e-05	-7.58227e-10	-1.0172
89833283	chr5:89833283:T:C	2.00789e-25	-2.4996	-1.44577	7.68146e-08	-2.46205	-1.40038	4.42402e-06	-2.46693	-1.45116
89833881	chr5:89833881:C:A	1.99632e-25	-2.49765	-1.45349	7.63703e-08	-2.45751	-1.41071	4.41098e-06	-2.46252	-1.45852
89834388	chr5:89834388:AG:A	4.38922e-24	-7.58227e-10	-0.860714	1.92706e-06	-7.58227e-10	-0.640067	9.3887e-05	-7.58227e-10	-0.863047
89835522	chr5:89835522:A:T	2.59492e-25	-2.35143	-1.33746	8.03006e-08	-2.44059	-1.37745	5.1452e-06	-2.42715	-1.33992
89835817	chr5:89835817:T:C	3.3872e-24	-7.58227e-10	-1.11986	1.28509e-06	-7.58227e-10	-1.04523	7.37864e-05	-7.58227e-10	-1.10396
89835935	chr5:89835935:T:C	6.79158e-24	-7.58227e-10	-0.424181	2.88957e-06	-7.58227e-10	-0.234953	0.000151555	-7.58227e-10	-0.384189
89836157	chr5:89836157:T:A	4.84191e-24	-7.58227e-10	-0.762555	1.51683e-06	-7.58227e-10	-0.879438	0.000101729	-7.58227e-10	-0.782829
89836169	chr5:89836169:G:A	2.63112e-23	-7.58227e-10	0.930129	8.21842e-06	-7.58227e-10	0.810316	0.000755237	-7.58227e-10	1.22189
89836548	chr5:89836548:C:T	2.62748e-25	-2.39623	-1.2802	1.24083e-07	-2.46996	-0.912899	5.18223e-06	-2.46793	-1.29197
89836692	chr5:89836692:G:A	6.90679e-24	-7.58227e-10	-0.40736	2.43771e-06	-7.58227e-10	-0.405004	0.000148727	-7.58227e-10	-0.403028
89837428	chr5:89837428:C:T	8.45822e-25	-2.50731	-4.83947e-10	3.00069e-07	-2.49981	-4.83947e-10	1.82779e-05	-2.49944	-4.83947e-10
89837720	chr5:89837720:A:G	2.61962e-23	-7.58227e-10	0.925749	8.18278e-06	-7.58227e-10	0.805971	0.000751669	-7.58227e-10	1.21716
89837819	chr5:89837819:GTAATTTTGAGC:G	6.5597e-24	-7.58227e-10	-0.458921	2.36314e-06	-7.58227e-10	-0.436071	0.000139869	-7.58227e-10	-0.464431
89837827	chr5:89837827:G:A	3.02152e-24	-7.58227e-10	-1.23411	1.13426e-06	-7.58227e-10	-1.17008	6.56703e-05	-7.58227e-10	-1.22049
89838307	chr5:89838307:T:C	3.62934e-24	-7.58227e-10	-1.05082	1.44155e-06	-7.58227e-10	-0.930343	7.66209e-05	-7.58227e-10	-1.06627
89838398	chr5:89838398:T:G	2.1925e-23	-7.58227e-10	0.747763	6.94878e-06	-7.58227e-10	0.642505	0.000572846	-7.58227e-10	0.945478
89838468	chr5:89838468:AC:A	2.41668e-24	-7.58227e-10	-1.45747	8.64155e-07	-7.58227e-10	-1.44207	5.19277e-05	-7.58227e-10	-1.45529
89838870	chr5:89838870:G:A	4.00174e-24	-7.58227e-10	-0.953136	1.55471e-06	-7.58227e-10	-0.854772	8.40913e-05	-7.58227e-10	-0.973236
89839152	chr5:89839152:G:A	1.33304e-24	-2.0524	-4.83947e-10	5.45212e-07	-1.90264	-4.83947e-10	3.4575e-05	-1.86201	-4.83947e-10
89839193	chr5:89839193:C:T	2.79467e-24	-7.58227e-10	-1.31215	9.91453e-07	-7.58227e-10	-1.30464	6.07755e-05	-7.58227e-10	-1.29795
89839497	chr5:89839497:C:T	8.86546e-25	-2.46029	-4.83947e-10	3.21663e-07	-2.43031	-4.83947e-10	1.94078e-05	-2.43947	-4.83947e-10
89839820	chr5:89839820:C:T	7.42726e-24	-7.58227e-10	-0.334708	3.17347e-06	-7.58227e-10	-0.141235	0.000165977	-7.58227e-10	-0.29329
89840201	chr5:89840201:A:T	3.38768e-24	-7.58227e-10	-1.11972	1.28542e-06	-7.58227e-10	-1.04497	7.37963e-05	-7.58227e-10	-1.10383
89840375	chr5:89840375:T:G	2.37871e-24	-7.58227e-10	-1.47331	8.52679e-07	-7.58227e-10	-1.45543	5.09583e-05	-7.58227e-10	-1.47413
89841427	chr5:89841427:AT:A	1.09116e-23	-7.58227e-10	0.049965	3.1403e-06	-7.58227e-10	-0.151744	0.000230303	-7.58227e-10	0.0342551
89841984	chr5:89841984:C:T	1.01578e-24	-2.32421	-4.83947e-10	3.59302e-07	-2.31965	-4.83947e-10	2.22035e-05	-2.30489	-4.83947e-10
89842188	chr5:89842188:T:C	8.16913e-24	-7.58227e-10	-0.239503	3.50604e-06	-7.58227e-10	-0.041575	0.000168197	-7.58227e-10	-0.280004
89842719	chr5:89842719:C:G	5.00929e-24	-7.58227e-10	-0.72857	1.56681e-06	-7.58227e-10	-0.847021	0.000105155	-7.58227e-10	-0.749702
89843309	chr5:89843309:A:C	2.22673e-25	-2.35386	-1.48806	8.96493e-08	-2.44627	-1.26164	4.34904e-06	-2.4454	-1.48978
89843590	chr5:89843590:A:C	7.68312e-24	-7.58227e-10	-0.30084	2.57349e-06	-7.58227e-10	-0.3508	0.000166761	-7.58227e-10	-0.288579
89843598	chr5:89843598:T:C	2.5532e-23	-7.58227e-10	0.900067	7.9707e-06	-7.58227e-10	0.779711	0.000731967	-7.58227e-10	1.1906
89843825	chr5:89843825:A:G	5.60996e-24	-7.58227e-10	-0.615321	1.84259e-06	-7.58227e-10	-0.68489	0.000115354	-7.58227e-10	-0.657133
89844107	chr5:89844107:C:T	1.98028e-25	-2.49869	-1.46052	7.5424e-08	-2.4604	-1.42029	4.36601e-06	-2.46599	-1.4653
89844329	chr5:89844329:G:A	6.57832e-24	-7.58227e-10	-0.456087	2.79182e-06	-7.58227e-10	-0.269369	0.000146729	-7.58227e-10	-0.416553
89844833	chr5:89844833:G:C	4.19843e-24	-7.58227e-10	-0.905154	1.82611e-06	-7.58227e-10	-0.693876	8.9651e-05	-7.58227e-10	-0.909215
89844847	chr5:89844847:A:G	2.62892e-24	-7.58227e-10	-1.37329	1.08432e-06	-7.58227e-10	-1.21511	5.56336e-05	-7.58227e-10	-1.38635
89844896	chr5:89844896:G:A	2.32062e-24	-7.58227e-10	-1.49803	8.51536e-07	-7.58227e-10	-1.45678	4.94919e-05	-7.58227e-10	-1.50333
89844918	chr5:89844918:T:C	2.30914e-24	-7.58227e-10	-1.50299	8.17674e-07	-7.58227e-10	-1.49735	4.96355e-05	-7.58227e-10	-1.50043
89845664	chr5:89845664:A:G	2.92931e-24	-7.58227e-10	-1.2651	1.09799e-06	-7.58227e-10	-1.20258	6.33903e-05	-7.58227e-10	-1.25583
89845770	chr5:89845770:C:CA	4.85652e-24	-7.58227e-10	-0.759543	1.51864e-06	-7.58227e-10	-0.878245	0.000102036	-7.58227e-10	-0.779809
89846341	chr5:89846341:A:G	6.11345e-24	-7.58227e-10	-0.529373	2.56869e-06	-7.58227e-10	-0.352667	0.000136124	-7.58227e-10	-0.491571
89846390	chr5:89846390:A:G	2.53293e-25	-2.50216	-1.21091	9.57923e-08	-2.46778	-1.17385	5.55377e-06	-2.47163	-1.21903
89846497	chr5:89846497:C:T	6.7198e-24	-7.58227e-10	-0.434807	2.84847e-06	-7.58227e-10	-0.249279	0.000149903	-7.58227e-10	-0.395148
89846842	chr5:89846842:G:A	1.27092e-24	-2.10012	-4.83947e-10	4.44429e-07	-2.10703	-4.83947e-10	2.5748e-05	-2.15678	-4.83947e-10
89847520	chr5:89847520:G:A	3.94028e-24	-7.58227e-10	-0.968615	1.33876e-06	-7.58227e-10	-1.00431	8.27878e-05	-7.58227e-10	-0.988858
89847627	chr5:89847627:A:G	3.32615e-24	-7.58227e-10	-1.13805	1.2581e-06	-7.58227e-10	-1.06646	7.24711e-05	-7.58227e-10	-1.12195
89848103	chr5:89848103:G:A	3.17651e-24	-7.58227e-10	-1.18408	1.19588e-06	-7.58227e-10	-1.11718	6.91325e-05	-7.58227e-10	-1.16911
89848143	chr5:89848143:G:T	5.01283e-24	-7.58227e-10	-0.727865	1.56783e-06	-7.58227e-10	-0.846371	0.000105228	-7.58227e-10	-0.749005
89848298	chr5:89848298:T:C	3.39542e-24	-7.58227e-10	-1.11744	1.13544e-06	-7.58227e-10	-1.16904	7.28048e-05	-7.58227e-10	-1.11736
89848474	chr5:89848474:A:G	6.7232e-24	-7.58227e-10	-0.434301	2.8583e-06	-7.58227e-10	-0.245835	0.000149994	-7.58227e-10	-0.394542
89849118	chr5:89849118:C:T	4.93988e-24	-7.58227e-10	-0.742523	1.54844e-06	-7.58227e-10	-0.858811	0.000103745	-7.58227e-10	-0.763203
89849344	chr5:89849344:G:A	2.40677e-24	-7.58227e-10	-1.46158	8.59967e-07	-7.58227e-10	-1.44692	5.16886e-05	-7.58227e-10	-1.4599
89849362	chr5:89849362:T:G	7.36843e-24	-7.58227e-10	-0.342661	3.16125e-06	-7.58227e-10	-0.145095	0.000164742	-7.58227e-10	-0.300759
89849393	chr5:89849393:A:C	7.54843e-24	-7.58227e-10	-0.318526	3.24468e-06	-7.58227e-10	-0.119045	0.000168833	-7.58227e-10	-0.276228
89849481	chr5:89849481:A:C	2.47744e-23	-7.58227e-10	0.869945	7.74128e-06	-7.58227e-10	0.750506	0.00070896	-7.58227e-10	1.15866
89850996	chr5:89850996:T:C	2.5522e-23	-7.58227e-10	0.899674	7.96946e-06	-7.58227e-10	0.779556	0.000731623	-7.58227e-10	1.19013
89852055	chr5:89852055:G:A	2.30751e-24	-7.58227e-10	-1.5037	8.11033e-07	-7.58227e-10	-1.50551	4.93984e-05	-7.58227e-10	-1.50522
89852093	chr5:89852093:G:A	3.90069e-24	-7.58227e-10	-0.978713	1.28234e-06	-7.58227e-10	-1.04737	8.41357e-05	-7.58227e-10	-0.972708
89852847	chr5:89852847:G:A	9.56834e-25	-2.38399	-4.83947e-10	3.33141e-07	-2.39525	-4.83947e-10	2.08153e-05	-2.36945	-4.83947e-10
89852889	chr5:89852889:G:A	6.3649e-24	-7.58227e-10	-0.489067	2.10827e-06	-7.58227e-10	-0.550195	0.000133908	-7.58227e-10	-0.507987
89853051	chr5:89853051:G:T	2.46716e-24	-7.58227e-10	-1.4368	8.94359e-07	-7.58227e-10	-1.40771	5.32583e-05	-7.58227e-10	-1.42999
89853058	chr5:89853058:A:T	2.41299e-25	-2.50735	-1.25423	8.97234e-08	-2.48641	-1.22068	5.2312e-06	-2.48867	-1.26183
89853323	chr5:89853323:A:G	9.78632e-25	-2.36146	-4.83947e-10	3.43202e-07	-2.3655	-4.83947e-10	2.14242e-05	-2.34062	-4.83947e-10
89853802	chr5:89853802:C:A	8.48071e-25	-2.50466	-4.83947e-10	3.00022e-07	-2.49996	-4.83947e-10	1.82292e-05	-2.50212	-4.83947e-10
89853803	chr5:89853803:T:C	2.93997e-24	-7.58227e-10	-1.26147	1.10236e-06	-7.58227e-10	-1.19861	6.37303e-05	-7.58227e-10	-1.25048
89854116	chr5:89854116:A:G	5.04524e-24	-7.58227e-10	-0.721421	1.57689e-06	-7.58227e-10	-0.840608	0.000105887	-7.58227e-10	-0.742768
89854195	chr5:89854195:G:A	2.99589e-25	-2.09427	-1.45094	1.00202e-07	-2.15	-1.44662	6.42601e-06	-2.08967	-1.45512
89854211	chr5:89854211:A:T	7.45569e-24	-7.58227e-10	-0.330888	3.18173e-06	-7.58227e-10	-0.138638	0.000166507	-7.58227e-10	-0.290104
89854615	chr5:89854615:AAAG:A	2.38672e-24	-7.58227e-10	-1.46994	8.54749e-07	-7.58227e-10	-1.45301	5.1215e-05	-7.58227e-10	-1.46911
89854913	chr5:89854913:A:C	5.01084e-24	-7.58227e-10	-0.728261	1.56726e-06	-7.58227e-10	-0.846732	0.000105186	-7.58227e-10	-0.749413
89855035	chr5:89855035:T:C	4.05942e-24	-0.938825	-4.83947e-10	1.59118e-06	-0.831586	-4.83947e-10	9.32358e-05	-0.870007	-4.83947e-10
89855227	chr5:89855227:T:C	3.19209e-23	-7.58227e-10	1.1234	9.98834e-06	-7.58227e-10	1.00536	0.000922819	-7.58227e-10	1.42229
89855973	chr5:89855973:G:A	2.36203e-24	-7.58227e-10	-1.48034	8.41614e-07	-7.58227e-10	-1.4685	5.07094e-05	-7.58227e-10	-1.47903
89856169	chr5:89856169:G:A	3.23272e-24	-7.58227e-10	-1.16654	1.2204e-06	-7.58227e-10	-1.09688	6.99115e-05	-7.58227e-10	-1.15791
89856359	chr5:89856359:A:G	3.22181e-24	-7.58227e-10	-1.16992	1.21656e-06	-7.58227e-10	-1.10004	6.97624e-05	-7.58227e-10	-1.16004
89856493	chr5:89856493:T:G	8.51829e-24	-7.58227e-10	-0.197649	2.80928e-06	-7.58227e-10	-0.263133	0.000178642	-7.58227e-10	-0.219753
89856534	chr5:89856534:C:A	2.30825e-24	-7.58227e-10	-1.50338	8.11101e-07	-7.58227e-10	-1.50542	4.94059e-05	-7.58227e-10	-1.50507
89856925	chr5:89856925:T:C	5.46285e-24	-7.58227e-10	-0.641895	1.80053e-06	-7.58227e-10	-0.707983	0.000116346	-7.58227e-10	-0.648571
89857302	chr5:89857302:T:C	5.03024e-24	-7.58227e-10	-0.724397	1.57296e-06	-7.58227e-10	-0.843103	0.000105588	-7.58227e-10	-0.745595
89857339	chr5:89857339:G:A	9.40021e-25	-2.40172	-4.83947e-10	3.18533e-07	-2.44009	-4.83947e-10	1.99695e-05	-2.41093	-4.83947e-10
89857510	chr5:89857510:A:G	2.50557e-25	-2.5066	-1.21733	9.36746e-08	-2.48217	-1.18182	5.44648e-06	-2.48458	-1.22559
89857661	chr5:89857661:T:A	2.30907e-24	-7.58227e-10	-1.50302	8.16799e-07	-7.58227e-10	-1.49842	4.95221e-05	-7.58227e-10	-1.50272
89858055	chr5:89858055:C:T	2.33032e-24	-7.58227e-10	-1.49386	8.40352e-07	-7.58227e-10	-1.47	4.97684e-05	-7.58227e-10	-1.49776
89858861	chr5:89858861:G:C	4.9419e-24	-7.58227e-10	-0.742115	1.54904e-06	-7.58227e-10	-0.858426	0.000103784	-7.58227e-10	-0.76283
89858914	chr5:89858914:G:A	1.49097e-24	-1.94044	-4.83947e-10	5.83128e-07	-1.83541	-4.83947e-10	3.54749e-05	-1.83631	-4.83947e-10
89859214	chr5:89859214:A:C	3.46018e-25	-2.0621	-1.33903	1.19018e-07	-2.12466	-1.29989	7.37221e-06	-2.06821	-1.33921
89859339	chr5:89859339:C:T	7.97971e-24	-7.58227e-10	-0.262964	2.80927e-06	-7.58227e-10	-0.263136	0.000171517	-7.58227e-10	-0.260459
89859745	chr5:89859745:T:C	2.71243e-24	-7.58227e-10	-1.34202	9.40332e-07	-7.58227e-10	-1.35758	5.76983e-05	-7.58227e-10	-1.34991
89860018	chr5:89860018:C:T	3.3422e-23	-7.58227e-10	1.16935	1.04521e-05	-7.58227e-10	1.05074	0.000967554	-7.58227e-10	1.46963
89860491	chr5:89860491:T:C	2.36415e-24	-7.58227e-10	-1.47945	8.42623e-07	-7.58227e-10	-1.4673	5.07567e-05	-7.58227e-10	-1.4781
89861054	chr5:89861054:C:T	2.3092e-24	-7.58227e-10	-1.50296	8.16878e-07	-7.58227e-10	-1.49833	4.95249e-05	-7.58227e-10	-1.50266
89861156	chr5:89861156:C:G	7.4157e-24	-7.58227e-10	-0.336266	3.15624e-06	-7.58227e-10	-0.14668	0.000165699	-7.58227e-10	-0.294968
89862192	chr5:89862192:CTCATT:C	7.64302e-24	-7.58227e-10	-0.306073	3.26978e-06	-7.58227e-10	-0.111339	0.000170916	-7.58227e-10	-0.263966
89862912	chr5:89862912:A:T	2.19232e-25	-2.50775	-1.34975	8.01686e-08	-2.49061	-1.32908	4.73005e-06	-2.49291	-1.35829
89863002	chr5:89863002:AAAG:A	2.32682e-24	-7.58227e-10	-1.49536	8.28859e-07	-7.58227e-10	-1.48377	4.9885e-05	-7.58227e-10	-1.49542
89863073	chr5:89863073:T:C	1.98534e-25	-2.50076	-1.4559	7.54776e-08	-2.46537	-1.41462	4.3671e-06	-2.47005	-1.46099
89864031	chr5:89864031:T:C	2.42624e-25	-2.50728	-1.24883	8.94849e-08	-2.48585	-1.2239	5.24517e-06	-2.48863	-1.2592
89864565	chr5:89864565:G:A	3.67226e-24	-7.58227e-10	-1.03906	1.21346e-06	-7.58227e-10	-1.10259	7.89398e-05	-7.58227e-10	-1.03645
89864725	chr5:89864725:C:T	4.66378e-24	-7.58227e-10	-0.800039	1.468e-06	-7.58227e-10	-0.91216	9.79858e-05	-7.58227e-10	-0.820316
89865105	chr5:89865105:A:AG	2.23853e-25	-2.37232	-1.46431	9.45907e-08	-2.46086	-1.1934	4.40465e-06	-2.45592	-1.46656
89865196	chr5:89865196:A:G	6.59161e-24	-7.58227e-10	-0.454068	2.81513e-06	-7.58227e-10	-0.261052	0.000147963	-7.58227e-10	-0.40818
89865366	chr5:89865366:T:C	3.07237e-24	-7.58227e-10	-1.21742	1.18661e-06	-7.58227e-10	-1.12496	6.49474e-05	-7.58227e-10	-1.23156
89865861	chr5:89865861:T:C	3.35606e-24	-7.58227e-10	-1.1291	1.2753e-06	-7.58227e-10	-1.05288	7.27493e-05	-7.58227e-10	-1.11812
89866668	chr5:89866668:G:A	2.35676e-24	-7.58227e-10	-1.48258	8.39893e-07	-7.58227e-10	-1.47054	5.06018e-05	-7.58227e-10	-1.48115
89867142	chr5:89867142:C:T	1.15187e-24	-2.42134	0.222855	5.84267e-07	-2.44766	0.614202	2.42012e-05	-2.429	0.210268
89867729	chr5:89867729:AAAG:A	2.65244e-24	-7.58227e-10	-1.36439	9.77406e-07	-7.58227e-10	-1.31891	5.71772e-05	-7.58227e-10	-1.35898
89868441	chr5:89868441:A:G	2.86488e-24	-7.58227e-10	-1.28734	1.2271e-06	-7.58227e-10	-1.09141	6.06561e-05	-7.58227e-10	-1.29992
89868588	chr5:89868588:T:A	3.92079e-24	-7.58227e-10	-0.973571	1.49207e-06	-7.58227e-10	-0.895894	8.40351e-05	-7.58227e-10	-0.973904
89868811	chr5:89868811:GT:G	1.32045e-23	-7.58227e-10	0.240694	4.48607e-06	-7.58227e-10	0.204915	0.00028885	-7.58227e-10	0.260769
89869014	chr5:89869014:T:C	2.3351e-25	-2.50217	-1.29223	8.70086e-08	-2.46869	-1.26912	5.11185e-06	-2.47196	-1.30162
89869211	chr5:89869211:G:C	2.31509e-24	-7.58227e-10	-1.50042	8.19533e-07	-7.58227e-10	-1.49508	4.96562e-05	-7.58227e-10	-1.50002
89869624	chr5:89869624:C:T	3.36244e-24	-7.58227e-10	-1.1272	1.11651e-06	-7.58227e-10	-1.18585	7.24034e-05	-7.58227e-10	-1.12289
89869665	chr5:89869665:C:T	3.3579e-24	-7.58227e-10	-1.12855	1.11512e-06	-7.58227e-10	-1.1871	7.23043e-05	-7.58227e-10	-1.12426
89869835	chr5:89869835:C:G	4.87835e-24	-7.58227e-10	-0.755058	2.07935e-06	-7.58227e-10	-0.564004	0.000103473	-7.58227e-10	-0.765829
89870062	chr5:89870062:T:C	2.18182e-25	-2.50185	-1.36044	8.09812e-08	-2.46842	-1.34118	4.77565e-06	-2.47213	-1.36947
89870773	chr5:89870773:T:C	5.13417e-24	-7.58227e-10	-0.703947	1.60458e-06	-7.58227e-10	-0.823201	0.000107759	-7.58227e-10	-0.725241
89870812	chr5:89870812:G:A	8.53306e-25	-2.4985	-4.83947e-10	2.98035e-07	-2.50661	-4.83947e-10	1.81347e-05	-2.50731	-4.83947e-10
89871100	chr5:89871100:G:T	5.53135e-24	-7.58227e-10	-0.629433	1.71539e-06	-7.58227e-10	-0.756421	0.000116007	-7.58227e-10	-0.65149
89871522	chr5:89871522:C:A	2.34226e-24	-7.58227e-10	-1.48875	8.33351e-07	-7.58227e-10	-1.47836	5.02615e-05	-7.58227e-10	-1.4879
89871529	chr5:89871529:A:G	2.44811e-24	-7.58227e-10	-1.44455	8.97613e-07	-7.58227e-10	-1.40408	5.28214e-05	-7.58227e-10	-1.43822
89871797	chr5:89871797:G:A	3.44374e-24	-7.58227e-10	-1.10331	1.35225e-06	-7.58227e-10	-0.994293	7.26021e-05	-7.58227e-10	-1.12014
89872214	chr5:89872214:C:T	5.32161e-24	-7.58227e-10	-0.66809	1.65745e-06	-7.58227e-10	-0.790782	0.000111552	-7.58227e-10	-0.690647
89872479	chr5:89872479:T:C	1.96557e-25	-2.49615	-1.47051	7.46444e-08	-2.45584	-1.43525	4.34848e-06	-2.46081	-1.4745
89872611	chr5:89872611:T:G	2.38235e-24	-7.58227e-10	-1.47178	8.96526e-07	-7.58227e-10	-1.40529	5.04569e-05	-7.58227e-10	-1.48402
89873471	chr5:89873471:C:T	6.01155e-24	-7.58227e-10	-0.546183	2.47063e-06	-7.58227e-10	-0.391589	0.000135099	-7.58227e-10	-0.499134
89873713	chr5:89873713:T:C	2.34947e-24	-7.58227e-10	-1.48568	8.48991e-07	-7.58227e-10	-1.45977	5.05578e-05	-7.58227e-10	-1.48202
89873731	chr5:89873731:A:T	6.73722e-24	-7.58227e-10	-0.432217	2.42643e-06	-7.58227e-10	-0.409641	0.000143849	-7.58227e-10	-0.436372
89873899	chr5:89873899:T:C	2.35657e-24	-7.58227e-10	-1.48266	8.39776e-07	-7.58227e-10	-1.47068	5.05696e-05	-7.58227e-10	-1.48179
89874157	chr5:89874157:A:C	5.50512e-24	-7.58227e-10	-0.634187	2.49618e-06	-7.58227e-10	-0.381301	0.000117503	-7.58227e-10	-0.638673
89874387	chr5:89874387:G:A	2.92367e-25	-2.10814	-1.46147	9.71534e-08	-2.16942	-1.45811	6.23218e-06	-2.10969	-1.46573
89875014	chr5:89875014:T:C	3.58675e-24	-7.58227e-10	-1.06262	1.36003e-06	-7.58227e-10	-0.988551	7.77541e-05	-7.58227e-10	-1.05159
89876165	chr5:89876165:T:A	3.38958e-24	-7.58227e-10	-1.11916	1.28165e-06	-7.58227e-10	-1.04791	7.36074e-05	-7.58227e-10	-1.10639
89876186	chr5:89876186:G:A	2.87171e-24	-7.58227e-10	-1.28496	1.21908e-06	-7.58227e-10	-1.09797	6.04062e-05	-7.58227e-10	-1.30405
89876412	chr5:89876412:T:C	7.13677e-24	-7.58227e-10	-0.374605	2.44619e-06	-7.58227e-10	-0.401529	0.000152498	-7.58227e-10	-0.377986
89876732	chr5:89876732:T:C	2.18916e-25	-2.50633	-1.35261	8.0575e-08	-2.48147	-1.33316	4.762e-06	-2.48414	-1.36033
89877145	chr5:89877145:A:T	2.19219e-25	-2.50412	-1.35343	8.10905e-08	-2.47367	-1.33458	4.7927e-06	-2.4768	-1.36125
89877659	chr5:89877659:T:C	2.527e-24	-7.58227e-10	-1.41283	9.23934e-07	-7.58227e-10	-1.37518	5.44042e-05	-7.58227e-10	-1.4087
89877801	chr5:89877801:T:C	2.82205e-25	-2.14753	-1.45746	9.39759e-08	-2.20617	-1.45461	6.0083e-06	-2.14987	-1.46212
89878024	chr5:89878024:A:C	5.09944e-24	-7.58227e-10	-0.710734	2.28587e-06	-7.58227e-10	-0.469316	0.0001089	-7.58227e-10	-0.714708
89878201	chr5:89878201:T:C	2.3356e-24	-7.58227e-10	-1.4916	8.11668e-07	-7.58227e-10	-1.50473	4.9904e-05	-7.58227e-10	-1.49504
89878630	chr5:89878630:C:T	2.80674e-24	-7.58227e-10	-1.30784	9.5235e-07	-7.58227e-10	-1.34488	6.01704e-05	-7.58227e-10	-1.30796
89878706	chr5:89878706:T:G	2.64693e-24	-7.58227e-10	-1.36646	9.75862e-07	-7.58227e-10	-1.3205	5.70673e-05	-7.58227e-10	-1.36091
89879055	chr5:89879055:A:T	2.81574e-25	-2.1491	-1.45812	9.37993e-08	-2.20816	-1.4545	5.99414e-06	-2.15166	-1.4627
89879062	chr5:89879062:G:T	2.78886e-25	-2.15871	-1.45811	9.29813e-08	-2.21694	-1.45448	5.93704e-06	-2.16123	-1.46269
89879075	chr5:89879075:T:C	4.9459e-24	-7.58227e-10	-0.741307	2.20682e-06	-7.58227e-10	-0.504508	0.000105624	-7.58227e-10	-0.745249
89879148	chr5:89879148:C:T	6.87543e-24	-7.58227e-10	-0.411911	2.24416e-06	-7.58227e-10	-0.487732	0.000140783	-7.58227e-10	-0.457916
89879274	chr5:89879274:G:T	5.38944e-24	-7.58227e-10	-0.655423	1.67548e-06	-7.58227e-10	-0.779964	0.000113028	-7.58227e-10	-0.677503
89879546	chr5:89879546:T:C	2.56812e-24	-7.58227e-10	-1.39669	9.49879e-07	-7.58227e-10	-1.34748	5.51809e-05	-7.58227e-10	-1.39452
89879547	chr5:89879547:C:A	2.56526e-24	-7.58227e-10	-1.39781	9.48601e-07	-7.58227e-10	-1.34883	5.5119e-05	-7.58227e-10	-1.39565
89879705	chr5:89879705:G:A	3.43988e-25	-2.36313	-1.04388	1.81228e-07	-2.45502	-0.549041	6.69811e-06	-2.44932	-1.05399
89879720	chr5:89879720:G:A	1.51682e-24	-1.92325	-4.83947e-10	5.97061e-07	-1.8118	-4.83947e-10	3.63728e-05	-1.81132	-4.83947e-10
89880088	chr5:89880088:A:T	1.96847e-25	-2.50474	-1.46046	7.41401e-08	-2.4771	-1.42076	4.3017e-06	-2.48107	-1.46506
89880400	chr5:89880400:C:T	1.4563e-24	-1.96397	-4.83947e-10	5.71047e-07	-1.85635	-4.83947e-10	3.4749e-05	-1.85699	-4.83947e-10
89880459	chr5:89880459:G:A	8.19757e-24	-7.58227e-10	-0.236027	3.52573e-06	-7.58227e-10	-0.0359748	0.000183642	-7.58227e-10	-0.192148
89880525	chr5:89880525:G:A	2.33632e-24	-7.58227e-10	-1.49129	8.30251e-07	-7.58227e-10	-1.48209	5.013e-05	-7.58227e-10	-1.49052
89881863	chr5:89881863:C:T	3.02665e-23	-7.58227e-10	1.07017	9.39944e-06	-7.58227e-10	0.944589	0.000856767	-7.58227e-10	1.34803
89882280	chr5:89882280:G:A	1.19072e-24	-2.16531	-4.83947e-10	5.05866e-07	-1.97754	-4.83947e-10	3.22652e-05	-1.93115	-4.83947e-10
89882805	chr5:89882805:C:T	2.80125e-24	-7.58227e-10	-1.3098	9.51992e-07	-7.58227e-10	-1.34526	6.00697e-05	-7.58227e-10	-1.30963
89883161	chr5:89883161:T:G	3.44057e-23	-7.58227e-10	1.19836	1.06843e-05	-7.58227e-10	1.07271	0.000987571	-7.58227e-10	1.49011
89883423	chr5:89883423:C:T	2.29159e-25	-2.30825	-1.50495	8.11708e-08	-2.30195	-1.50531	4.9888e-06	-2.29266	-1.50529
89883885	chr5:89883885:T:C	3.31987e-25	-2.3311	-1.11142	1.78157e-07	-2.43675	-0.584402	6.3939e-06	-2.43063	-1.11916
89884841	chr5:89884841:C:T	1.33609e-24	-2.05012	-4.83947e-10	4.98613e-07	-1.99199	-4.83947e-10	3.25683e-05	-1.9218	-4.83947e-10
89885174	chr5:89885174:G:GA	2.96285e-24	-7.58227e-10	-1.25371	9.8805e-07	-7.58227e-10	-1.30808	6.34522e-05	-7.58227e-10	-1.25485
89885370	chr5:89885370:C:G	2.33731e-24	-7.58227e-10	-1.49087	8.11891e-07	-7.58227e-10	-1.50445	4.99384e-05	-7.58227e-10	-1.49435
89885470	chr5:89885470:G:C	3.41367e-25	-2.37668	-1.03798	1.93984e-07	-2.46117	-0.474874	6.70512e-06	-2.45619	-1.04607
89885732	chr5:89885732:A:G	3.28061e-24	-7.58227e-10	-1.15183	1.0839e-06	-7.58227e-10	-1.2155	6.93512e-05	-7.58227e-10	-1.16596
89885969	chr5:89885969:G:A	1.13519e-24	-2.43477	0.221708	5.79839e-07	-2.45912	0.618053	2.38781e-05	-2.44196	0.209779
89886281	chr5:89886281:CA:C	8.71265e-25	-2.47767	-4.83947e-10	3.03271e-07	-2.48919	-4.83947e-10	1.89154e-05	-2.46516	-4.83947e-10
89886479	chr5:89886479:A:T	2.71171e-25	-2.16669	-1.47818	9.01775e-08	-2.2269	-1.47514	5.76672e-06	-2.17122	-1.48181
89887018	chr5:89887018:G:A	3.08568e-25	-2.36573	-1.14995	1.55978e-07	-2.45707	-0.697028	6.0229e-06	-2.45207	-1.1575
89887278	chr5:89887278:T:C	6.68968e-24	-7.58227e-10	-0.439299	2.81432e-06	-7.58227e-10	-0.26134	0.000149417	-7.58227e-10	-0.398398
89887886	chr5:89887886:T:C	2.34363e-24	-7.58227e-10	-1.48816	8.33952e-07	-7.58227e-10	-1.47764	5.02915e-05	-7.58227e-10	-1.4873
89888229	chr5:89888229:G:A	5.35029e-24	-7.58227e-10	-0.662714	1.66494e-06	-7.58227e-10	-0.786274	0.000112199	-7.58227e-10	-0.684866
89888530	chr5:89888530:C:T	3.45504e-24	-7.58227e-10	-1.10003	1.31819e-06	-7.58227e-10	-1.0198	7.51539e-05	-7.58227e-10	-1.0856
89888885	chr5:89888885:A:G	2.34474e-24	-7.58227e-10	-1.48769	8.33452e-07	-7.58227e-10	-1.47824	5.03034e-05	-7.58227e-10	-1.48707
89889418	chr5:89889418:A:AGAG	2.73725e-24	-7.58227e-10	-1.33291	1.16347e-06	-7.58227e-10	-1.14466	5.81156e-05	-7.58227e-10	-1.3427
89889581	chr5:89889581:T:C	2.32587e-24	-7.58227e-10	-1.49577	8.30161e-07	-7.58227e-10	-1.4822	4.986e-05	-7.58227e-10	-1.49592
89890461	chr5:89890461:A:T	2.78872e-24	-7.58227e-10	-1.31428	9.36321e-07	-7.58227e-10	-1.36186	5.92295e-05	-7.58227e-10	-1.32372
89891172	chr5:89891172:T:C	3.04969e-24	-7.58227e-10	-1.22482	1.01436e-06	-7.58227e-10	-1.2818	6.46185e-05	-7.58227e-10	-1.23664
89891450	chr5:89891450:C:T	3.69508e-24	-7.58227e-10	-1.03286	1.40677e-06	-7.58227e-10	-0.954765	8.0349e-05	-7.58227e-10	-1.01876
89891899	chr5:89891899:T:C	6.68838e-24	-7.58227e-10	-0.439493	2.82403e-06	-7.58227e-10	-0.257897	0.000149325	-7.58227e-10	-0.399011
89892667	chr5:89892667:A:G	1.52561e-24	-1.91747	-4.83947e-10	5.61841e-07	-1.8726	-4.83947e-10	3.22826e-05	-1.93061	-4.83947e-10
89893132	chr5:89893132:C:T	1.12954e-24	-2.21805	-4.83947e-10	3.7191e-07	-2.28516	-4.83947e-10	2.19162e-05	-2.31791	-4.83947e-10
89893224	chr5:89893224:G:A	6.27869e-25	-1.38595	-1.41934	2.16128e-07	-1.32568	-1.50226	1.42755e-05	-1.33113	-1.41546
89893253	chr5:89893253:A:T	2.50873e-24	-7.58227e-10	-1.42009	9.2316e-07	-7.58227e-10	-1.37601	5.38939e-05	-7.58227e-10	-1.41812
89893319	chr5:89893319:G:A	2.22575e-25	-2.50187	-1.34049	8.27366e-08	-2.4675	-1.32066	4.87845e-06	-2.47086	-1.34945
89894243	chr5:89894243:T:C	7.48789e-24	-7.58227e-10	-0.326579	2.39632e-06	-7.58227e-10	-0.422126	0.000162446	-7.58227e-10	-0.314794
89894640	chr5:89894640:T:C	4.55937e-24	-7.58227e-10	-0.822681	1.99855e-06	-7.58227e-10	-0.603637	9.72562e-05	-7.58227e-10	-0.827791
89895498	chr5:89895498:A:G	2.31909e-24	-7.58227e-10	-1.49869	8.21437e-07	-7.58227e-10	-1.49276	4.97433e-05	-7.58227e-10	-1.49826
89895526	chr5:89895526:G:A	2.74725e-24	-7.58227e-10	-1.32926	1.00887e-06	-7.58227e-10	-1.28724	5.99675e-05	-7.58227e-10	-1.31134
89895582	chr5:89895582:A:G	2.72077e-24	-7.58227e-10	-1.33895	9.14261e-07	-7.58227e-10	-1.3857	5.81608e-05	-7.58227e-10	-1.34193
89895854	chr5:89895854:T:C	3.81323e-24	-7.58227e-10	-1.00139	1.30444e-06	-7.58227e-10	-1.03029	8.53739e-05	-7.58227e-10	-0.958099
89895941	chr5:89895941:C:T	2.39344e-24	-7.58227e-10	-1.46713	8.55393e-07	-7.58227e-10	-1.45226	5.14043e-05	-7.58227e-10	-1.46542
89896205	chr5:89896205:C:T	2.86304e-25	-2.15326	-1.43731	9.6942e-08	-2.21355	-1.41616	6.044e-06	-2.16445	-1.44162
89897032	chr5:89897032:A:G	2.40891e-24	-7.58227e-10	-1.46069	8.72213e-07	-7.58227e-10	-1.43278	5.17425e-05	-7.58227e-10	-1.45886
89897189	chr5:89897189:A:G	3.47793e-24	-7.58227e-10	-1.09343	1.33077e-06	-7.58227e-10	-1.0103	7.32972e-05	-7.58227e-10	-1.11062
89897334	chr5:89897334:G:A	2.35947e-24	-7.58227e-10	-1.48143	8.4854e-07	-7.58227e-10	-1.4603	5.06566e-05	-7.58227e-10	-1.48007
89897412	chr5:89897412:C:T	3.95303e-24	-7.58227e-10	-0.965383	1.35025e-06	-7.58227e-10	-0.995771	8.86893e-05	-7.58227e-10	-0.92
89897621	chr5:89897621:C:T	2.54093e-24	-7.58227e-10	-1.40734	8.82199e-07	-7.58227e-10	-1.4214	5.41667e-05	-7.58227e-10	-1.41307
89898538	chr5:89898538:G:A	6.36743e-24	-7.58227e-10	-0.488669	2.0946e-06	-7.58227e-10	-0.556697	0.000133871	-7.58227e-10	-0.508259
89899101	chr5:89899101:A:G	4.20021e-24	-7.58227e-10	-0.904732	1.82003e-06	-7.58227e-10	-0.697211	8.96497e-05	-7.58227e-10	-0.909229
89899244	chr5:89899244:T:C	2.21964e-25	-2.49645	-1.34866	1.08895e-07	-2.32912	-1.18431	5.70289e-06	-2.31726	-1.3469
89899493	chr5:89899493:T:C	2.86101e-23	-7.58227e-10	1.01389	8.99376e-06	-7.58227e-10	0.90047	0.000814115	-7.58227e-10	1.29696
89899525	chr5:89899525:A:C	7.16372e-24	-7.58227e-10	-0.370836	3.04266e-06	-7.58227e-10	-0.18333	0.000160271	-7.58227e-10	-0.328273
89899623	chr5:89899623:A:G	2.65401e-25	-2.41312	-1.25326	1.35328e-07	-2.47171	-0.824403	5.36852e-06	-2.46574	-1.25885
89900542	chr5:89900542:T:C	2.8912e-24	-7.58227e-10	-1.27819	9.67042e-07	-7.58227e-10	-1.32958	6.18268e-05	-7.58227e-10	-1.2808
89900826	chr5:89900826:T:C	2.3688e-24	-7.58227e-10	-1.47748	8.49642e-07	-7.58227e-10	-1.459	5.07232e-05	-7.58227e-10	-1.47876
89901002	chr5:89901002:T:C	3.19924e-24	-7.58227e-10	-1.17695	1.05861e-06	-7.58227e-10	-1.2391	6.771e-05	-7.58227e-10	-1.18991
89901029	chr5:89901029:C:T	3.23392e-24	-7.58227e-10	-1.16617	1.07133e-06	-7.58227e-10	-1.22716	6.83897e-05	-7.58227e-10	-1.17992
89901864	chr5:89901864:A:G	2.57187e-25	-2.19561	-1.50221	8.83501e-08	-2.22054	-1.50196	5.70625e-06	-2.16026	-1.50332
89902122	chr5:89902122:T:C	9.9261e-25	-2.34728	-4.83947e-10	3.46319e-07	-2.35646	-4.83947e-10	2.04518e-05	-2.38707	-4.83947e-10
89902587	chr5:89902587:ATTTAT:A	2.14388e-25	-2.50596	-1.37388	7.7183e-08	-2.50155	-1.35609	4.57492e-06	-2.50302	-1.38153
89902884	chr5:89902884:G:A	2.75237e-25	-2.2849	-1.34508	7.78089e-08	-2.35656	-1.493	5.91137e-06	-2.29579	-1.33247
89903133	chr5:89903133:T:C	3.24348e-24	-7.58227e-10	-1.16322	1.11831e-06	-7.58227e-10	-1.18424	7.21089e-05	-7.58227e-10	-1.12696
89903645	chr5:89903645:T:C	9.29605e-25	-2.39932	-0.0135447	4.58538e-07	-2.43047	0.354695	1.95085e-05	-2.40916	-0.0251326
89903653	chr5:89903653:C:T	1.06055e-24	-2.42572	0.144643	5.35527e-07	-2.45218	0.531617	2.22973e-05	-2.43371	0.133041
89903861	chr5:89903861:G:A	5.08194e-24	-7.58227e-10	-0.714171	1.689e-06	-7.58227e-10	-0.771925	0.000106867	-7.58227e-10	-0.733557
89904694	chr5:89904694:G:A	2.33765e-24	-7.58227e-10	-1.49072	8.309e-07	-7.58227e-10	-1.48131	5.01732e-05	-7.58227e-10	-1.48966
89904791	chr5:89904791:C:T	4.81364e-24	-7.58227e-10	-0.768412	2.12744e-06	-7.58227e-10	-0.54114	0.000102811	-7.58227e-10	-0.772243
89905136	chr5:89905136:C:T	2.45539e-24	-7.58227e-10	-1.44158	8.93e-07	-7.58227e-10	-1.40923	5.27111e-05	-7.58227e-10	-1.44031
89905140	chr5:89905140:C:T	4.86673e-24	-7.58227e-10	-0.757442	2.15524e-06	-7.58227e-10	-0.528161	0.000103926	-7.58227e-10	-0.761457
89905379	chr5:89905379:G:A	1.56231e-24	-1.8937	-4.83947e-10	4.68353e-07	-2.05459	-4.83947e-10	3.07648e-05	-1.97877	-4.83947e-10
89905889	chr5:89905889:C:T	6.86617e-24	-7.58227e-10	-0.41326	2.24146e-06	-7.58227e-10	-0.488933	0.000140681	-7.58227e-10	-0.458646
89905953	chr5:89905953:TTTTTAA:T	2.30432e-24	-7.58227e-10	-1.50508	8.17174e-07	-7.58227e-10	-1.49797	4.94227e-05	-7.58227e-10	-1.50473
89906497	chr5:89906497:T:C	2.63728e-24	-7.58227e-10	-1.37012	9.85458e-07	-7.58227e-10	-1.31071	5.60849e-05	-7.58227e-10	-1.37827
89906569	chr5:89906569:G:A	9.09927e-25	-2.43426	-4.83947e-10	3.14239e-07	-2.45366	-4.83947e-10	1.86933e-05	-2.47697	-4.83947e-10
89907215	chr5:89907215:T:C	3.51049e-24	-7.58227e-10	-1.08411	1.17147e-06	-7.58227e-10	-1.1378	7.45935e-05	-7.58227e-10	-1.09309
89907712	chr5:89907712:T:C	2.33373e-24	-7.58227e-10	-1.4924	8.37713e-07	-7.58227e-10	-1.47314	5.01383e-05	-7.58227e-10	-1.49035
89908494	chr5:89908494:A:G	3.95283e-24	-7.58227e-10	-0.965435	1.83012e-06	-7.58227e-10	-0.691679	8.25735e-05	-7.58227e-10	-0.991451
89908575	chr5:89908575:T:C	2.6394e-25	-2.1762	-1.4957	8.83954e-08	-2.22775	-1.49425	5.65286e-06	-2.1752	-1.49778
89908592	chr5:89908592:C:T	3.24594e-25	-2.32708	-1.13797	1.71807e-07	-2.43162	-0.625822	6.25075e-06	-2.42631	-1.14613
89908717	chr5:89908717:T:C	6.22165e-24	-7.58227e-10	-0.511829	2.63641e-06	-7.58227e-10	-0.326643	0.000139566	-7.58227e-10	-0.466603
89909517	chr5:89909517:C:A	2.36249e-25	-2.50735	-1.27539	8.6623e-08	-2.49772	-1.24453	5.06496e-06	-2.49968	-1.28311
89909555	chr5:89909555:C:CA	1.00767e-24	-2.33222	-4.83947e-10	3.52198e-07	-2.33962	-4.83947e-10	2.18636e-05	-2.32032	-4.83947e-10
89909687	chr5:89909687:C:T	3.64117e-25	-2.29495	-1.05519	1.87128e-07	-2.41371	-0.55831	6.92594e-06	-2.40544	-1.06442
89909775	chr5:89909775:T:C	2.67842e-24	-7.58227e-10	-1.35464	1.02256e-06	-7.58227e-10	-1.27375	5.78735e-05	-7.58227e-10	-1.34688
89909889	chr5:89909889:A:G	1.22757e-24	-2.13483	-4.83947e-10	4.16965e-07	-2.17081	-4.83947e-10	2.47776e-05	-2.1952	-4.83947e-10
89910177	chr5:89910177:G:A	2.58553e-24	-7.58227e-10	-1.38994	9.558e-07	-7.58227e-10	-1.34127	5.55563e-05	-7.58227e-10	-1.38774
89910182	chr5:89910182:A:T	2.33702e-24	-7.58227e-10	-1.49099	8.35892e-07	-7.58227e-10	-1.47532	5.00994e-05	-7.58227e-10	-1.49113
89910272	chr5:89910272:C:T	2.67311e-24	-7.58227e-10	-1.35662	9.03373e-07	-7.58227e-10	-1.39768	5.71943e-05	-7.58227e-10	-1.35869
89910793	chr5:89910793:G:T	2.2262e-25	-2.47612	-1.36603	7.71963e-08	-2.49407	-1.36339	4.64518e-06	-2.49711	-1.3722
89910848	chr5:89910848:C:T	8.495e-25	-2.50297	-4.83947e-10	2.99316e-07	-2.50232	-4.83947e-10	1.81389e-05	-2.50708	-4.83947e-10
89910983	chr5:89910983:G:A	1.9708e-25	-2.50777	-1.45624	7.32603e-08	-2.49203	-1.41777	4.25769e-06	-2.49524	-1.46118
89911253	chr5:89911253:G:T	8.51846e-24	-7.58227e-10	-0.19763	3.67209e-06	-7.58227e-10	0.00470057	0.000190929	-7.58227e-10	-0.153237
89911589	chr5:89911589:C:T	6.73241e-24	-7.58227e-10	-0.432932	2.83486e-06	-7.58227e-10	-0.254067	0.00014949	-7.58227e-10	-0.397911
89911622	chr5:89911622:G:A	2.30367e-24	-7.58227e-10	-1.50536	8.16249e-07	-7.58227e-10	-1.4991	4.9426e-05	-7.58227e-10	-1.50466
89912222	chr5:89912222:G:T	7.83692e-24	-7.58227e-10	-0.281019	3.66476e-06	-7.58227e-10	0.00270253	0.000164313	-7.58227e-10	-0.303365
89912680	chr5:89912680:C:T	2.12134e-25	-2.50774	-1.38266	7.01743e-08	-2.50517	-1.44767	4.58225e-06	-2.49892	-1.38403
89913044	chr5:89913044:T:C	3.1035e-24	-7.58227e-10	-1.20733	1.03785e-06	-7.58227e-10	-1.25891	6.69529e-05	-7.58227e-10	-1.20115
89913819	chr5:89913819:A:G	5.39945e-25	-2.29176	-0.664395	2.2893e-07	-2.12116	-0.649238	1.50513e-05	-2.06329	-0.630387
89914108	chr5:89914108:A:G	2.71228e-24	-7.58227e-10	-1.34207	9.05199e-07	-7.58227e-10	-1.39566	5.76068e-05	-7.58227e-10	-1.3515
89914162	chr5:89914162:G:A	2.30643e-24	-7.58227e-10	-1.50416	8.15717e-07	-7.58227e-10	-1.49975	4.93987e-05	-7.58227e-10	-1.50522
89914235	chr5:89914235:C:T	5.93477e-25	-2.28345	-0.57817	2.52289e-07	-2.11087	-0.56237	1.66191e-05	-2.05254	-0.542043
89914678	chr5:89914678:C:T	1.97268e-25	-2.49695	-1.46611	7.42599e-08	-2.5056	-1.39064	4.15994e-06	-2.50102	-1.47861
89914739	chr5:89914739:A:T	8.57366e-25	-2.49376	-4.83947e-10	3.02207e-07	-2.49271	-4.83947e-10	1.84945e-05	-2.48767	-4.83947e-10
89914789	chr5:89914789:G:C	2.96127e-25	-2.34352	-1.21331	9.73944e-08	-2.18886	-1.43619	7.22645e-06	-2.20962	-1.21777
89916112	chr5:89916112:A:G	3.27877e-24	-7.58227e-10	-1.1524	1.06353e-06	-7.58227e-10	-1.23446	6.9258e-05	-7.58227e-10	-1.1673
89916335	chr5:89916335:T:C	2.46352e-24	-7.58227e-10	-1.43827	8.91084e-07	-7.58227e-10	-1.41138	5.27795e-05	-7.58227e-10	-1.43902
89916375	chr5:89916375:G:T	9.56967e-25	-2.38385	-4.83947e-10	3.35549e-07	-2.38805	-4.83947e-10	1.98312e-05	-2.41788	-4.83947e-10
89916783	chr5:89916783:C:T	3.13066e-24	-7.58227e-10	-1.19862	1.04697e-06	-7.58227e-10	-1.25017	6.7494e-05	-7.58227e-10	-1.1931
89917070	chr5:89917070:G:C	1.13468e-23	-7.58227e-10	0.0890674	4.80407e-06	-7.58227e-10	0.273402	0.000247838	-7.58227e-10	0.107635
89917211	chr5:89917211:G:T	2.07683e-25	-2.50024	-1.41137	7.15712e-08	-2.50629	-1.42684	4.39687e-06	-2.50732	-1.41693
89917221	chr5:89917221:C:A	1.9399e-25	-2.5021	-1.47771	7.26296e-08	-2.50743	-1.41101	4.14281e-06	-2.49555	-1.48822
89917279	chr5:89917279:C:T	3.16934e-24	-7.58227e-10	-1.18634	1.05815e-06	-7.58227e-10	-1.23954	6.82887e-05	-7.58227e-10	-1.18139
89918019	chr5:89918019:C:T	1.93262e-25	-2.50297	-1.48061	7.23104e-08	-2.5076	-1.41525	4.13912e-06	-2.49424	-1.49042
89918208	chr5:89918208:C:T	1.42858e-23	-7.58227e-10	0.319402	6.62547e-06	-7.58227e-10	0.59486	0.000310748	-7.58227e-10	0.333844
89918368	chr5:89918368:T:C	1.97194e-24	-1.66085	-4.83947e-10	6.39045e-07	-1.74384	-4.83947e-10	4.23636e-05	-1.65885	-4.83947e-10
89918491	chr5:89918491:GAGA:G	2.30483e-24	-7.58227e-10	-1.50486	8.15608e-07	-7.58227e-10	-1.49988	4.94411e-05	-7.58227e-10	-1.50436
89918584	chr5:89918584:G:T	1.51135e-24	-1.92686	-4.83947e-10	5.79821e-07	-1.8411	-4.83947e-10	3.86354e-05	-1.75097	-4.83947e-10
89918654	chr5:89918654:G:A	2.38972e-23	-7.58227e-10	0.833896	1.05176e-05	-7.58227e-10	1.05699	0.000523352	-7.58227e-10	0.855115
89918716	chr5:89918716:T:C	2.33525e-24	-7.58227e-10	-1.49175	8.23281e-07	-7.58227e-10	-1.49052	5.00487e-05	-7.58227e-10	-1.49214
89918972	chr5:89918972:C:T	2.57886e-24	-7.58227e-10	-1.39252	8.68281e-07	-7.58227e-10	-1.4373	5.48509e-05	-7.58227e-10	-1.40052
89919107	chr5:89919107:C:T	1.51414e-23	-7.58227e-10	0.377565	7.04563e-06	-7.58227e-10	0.656347	0.000329355	-7.58227e-10	0.391997
89919286	chr5:89919286:T:C	2.37755e-24	-7.58227e-10	-1.4738	8.6428e-07	-7.58227e-10	-1.44192	5.11769e-05	-7.58227e-10	-1.46985
89919550	chr5:89919550:GT:G	4.66483e-24	-7.58227e-10	-0.799813	1.82203e-06	-7.58227e-10	-0.696111	0.000101552	-7.58227e-10	-0.784564
89919747	chr5:89919747:A:C	1.75099e-24	-1.77968	-4.83947e-10	5.9679e-07	-1.81225	-4.83947e-10	3.71844e-05	-1.78925	-4.83947e-10
89919844	chr5:89919844:C:T	2.74551e-25	-2.42854	-1.20395	1.44919e-07	-2.3626	-0.865034	6.41928e-06	-2.34331	-1.20253
89919882	chr5:89919882:GA:G	2.60486e-24	-7.58227e-10	-1.38249	8.75344e-07	-7.58227e-10	-1.4292	5.53815e-05	-7.58227e-10	-1.39089
89920569	chr5:89920569:C:G	2.31553e-24	-7.58227e-10	-1.50023	8.15958e-07	-7.58227e-10	-1.49945	4.96334e-05	-7.58227e-10	-1.50047
89920765	chr5:89920765:G:A	2.35146e-24	-7.58227e-10	-1.48483	8.50487e-07	-7.58227e-10	-1.45801	5.05803e-05	-7.58227e-10	-1.48158
89920819	chr5:89920819:G:A	9.4482e-25	-2.39663	-4.83947e-10	3.30428e-07	-2.40343	-4.83947e-10	1.954e-05	-2.43267	-4.83947e-10
89921498	chr5:89921498:T:C	2.30313e-24	-7.58227e-10	-1.5056	8.10961e-07	-7.58227e-10	-1.5056	4.93805e-05	-7.58227e-10	-1.50558
89921827	chr5:89921827:T:C	3.03721e-24	-7.58227e-10	-1.22893	1.01871e-06	-7.58227e-10	-1.27752	6.548e-05	-7.58227e-10	-1.22339
89922022	chr5:89922022:G:C	2.13507e-25	-2.3959	-1.48805	1.00611e-07	-2.31736	-1.2752	5.0695e-06	-2.28906	-1.49283
89922058	chr5:89922058:A:G	2.31024e-24	-7.58227e-10	-1.50251	8.16537e-07	-7.58227e-10	-1.49874	4.96238e-05	-7.58227e-10	-1.50067
89923110	chr5:89923110:G:A	2.34551e-24	-7.58227e-10	-1.48736	8.48074e-07	-7.58227e-10	-1.46085	5.04447e-05	-7.58227e-10	-1.48426
89924093	chr5:89924093:T:C	1.90657e-24	-1.69456	-4.83947e-10	7.76674e-07	-1.5488	-4.83947e-10	4.66348e-05	-1.56279	-4.83947e-10
89924663	chr5:89924663:T:C	3.65748e-24	-7.58227e-10	-1.04309	1.15999e-06	-7.58227e-10	-1.14765	7.98971e-05	-7.58227e-10	-1.0244
89925175	chr5:89925175:A:C	2.73996e-24	-7.58227e-10	-1.33192	1.02027e-06	-7.58227e-10	-1.27599	5.8653e-05	-7.58227e-10	-1.3335
89925848	chr5:89925848:C:T	2.60153e-24	-7.58227e-10	-1.38377	8.58559e-07	-7.58227e-10	-1.44856	5.70742e-05	-7.58227e-10	-1.36079
89926393	chr5:89926393:T:C	5.53313e-24	-7.58227e-10	-0.629113	1.8503e-06	-7.58227e-10	-0.680713	0.000121026	-7.58227e-10	-0.609135
89926530	chr5:89926530:A:C	9.14763e-25	-2.42896	-4.83947e-10	3.19449e-07	-2.43722	-4.83947e-10	1.92143e-05	-2.44948	-4.83947e-10
89926577	chr5:89926577:C:T	2.25737e-25	-2.50749	-1.32076	7.83681e-08	-2.50713	-1.33527	4.84875e-06	-2.50015	-1.32627
89926877	chr5:89926877:A:C	2.61179e-24	-7.58227e-10	-1.37983	8.77288e-07	-7.58227e-10	-1.42698	5.55382e-05	-7.58227e-10	-1.38807
89927181	chr5:89927181:A:G	2.76951e-24	-7.58227e-10	-1.32119	9.19327e-07	-7.58227e-10	-1.38018	5.88124e-05	-7.58227e-10	-1.33079
89927248	chr5:89927248:A:C	2.3305e-24	-7.58227e-10	-1.49378	8.21303e-07	-7.58227e-10	-1.49292	4.99534e-05	-7.58227e-10	-1.49405
89927318	chr5:89927318:T:A	2.81206e-24	-7.58227e-10	-1.30595	9.29389e-07	-7.58227e-10	-1.36929	5.96849e-05	-7.58227e-10	-1.31606
89927423	chr5:89927423:T:C	2.46733e-25	-2.31809	-1.42123	1.08664e-07	-2.16348	-1.35207	6.35367e-06	-2.12284	-1.43326
89927958	chr5:89927958:G:T	2.14655e-25	-2.37654	-1.50205	9.60637e-08	-2.29002	-1.34879	5.15876e-06	-2.26052	-1.50392
89928008	chr5:89928008:G:T	1.92194e-25	-2.48353	-1.50558	6.89082e-08	-2.4913	-1.47974	4.0287e-06	-2.50609	-1.5056
89928133	chr5:89928133:AC:A	4.06892e-24	-7.58227e-10	-0.936488	1.55673e-06	-7.58227e-10	-0.853474	8.79583e-05	-7.58227e-10	-0.928276
89928442	chr5:89928442:C:T	2.49275e-25	-2.30864	-1.42043	1.10266e-07	-2.15032	-1.35061	6.4467e-06	-2.10891	-1.43266
89928463	chr5:89928463:A:G	2.42599e-25	-2.41779	-1.33842	9.90595e-08	-2.35283	-1.25527	5.67612e-06	-2.35608	-1.31279
89929138	chr5:89929138:A:T	2.31528e-24	-7.58227e-10	-1.50033	8.23646e-07	-7.58227e-10	-1.49008	4.97032e-05	-7.58227e-10	-1.49907
89929261	chr5:89929261:A:T	2.37621e-25	-2.50519	-1.27175	8.21213e-08	-2.50775	-1.28787	5.0672e-06	-2.50466	-1.27769
89929838	chr5:89929838:A:T	2.69134e-24	-7.58227e-10	-1.34983	8.98738e-07	-7.58227e-10	-1.40283	5.7175e-05	-7.58227e-10	-1.35902
89930337	chr5:89930337:A:G	4.87672e-24	-7.58227e-10	-0.755393	1.62063e-06	-7.58227e-10	-0.813245	0.000108811	-7.58227e-10	-0.715525
89931088	chr5:89931088:T:C	2.94414e-24	-7.58227e-10	-1.26005	9.90949e-07	-7.58227e-10	-1.30515	6.40495e-05	-7.58227e-10	-1.24548
89931191	chr5:89931191:T:A	2.70094e-24	-7.58227e-10	-1.34626	9.00514e-07	-7.58227e-10	-1.40085	5.73965e-05	-7.58227e-10	-1.35516
89931401	chr5:89931401:G:C	2.30332e-24	-7.58227e-10	-1.50551	8.12335e-07	-7.58227e-10	-1.5039	4.9381e-05	-7.58227e-10	-1.50557
89931882	chr5:89931882:C:T	2.00288e-25	-2.48506	-1.46281	7.51452e-08	-2.49892	-1.38547	4.14793e-06	-2.50661	-1.47592
89932337	chr5:89932337:G:T	5.8332e-24	-7.58227e-10	-0.5763	2.28319e-06	-7.58227e-10	-0.47049	0.000126445	-7.58227e-10	-0.565333
89932836	chr5:89932836:A:G	2.75451e-24	-7.58227e-10	-1.32663	9.1512e-07	-7.58227e-10	-1.38476	5.8497e-05	-7.58227e-10	-1.33616
89933318	chr5:89933318:C:T	2.10303e-25	-2.41282	-1.48626	1.02691e-07	-2.33622	-1.23588	4.98849e-06	-2.30787	-1.49013
89933820	chr5:89933820:G:GA	8.85757e-25	-2.46118	-4.83947e-10	3.18689e-07	-2.4396	-4.83947e-10	1.92913e-05	-2.44549	-4.83947e-10
89934707	chr5:89934707:C:T	2.36635e-24	-7.58227e-10	-1.47852	8.23841e-07	-7.58227e-10	-1.48984	5.05421e-05	-7.58227e-10	-1.48233
89934825	chr5:89934825:G:A	3.47854e-24	-7.58227e-10	-1.09325	1.1539e-06	-7.58227e-10	-1.15292	7.52021e-05	-7.58227e-10	-1.08496
89934826	chr5:89934826:C:T	3.00105e-25	-2.34892	-1.19457	9.79417e-08	-2.19455	-1.42489	7.32802e-06	-2.21461	-1.19882
89934933	chr5:89934933:G:A	2.95802e-25	-2.38586	-1.17207	1.59745e-07	-2.3034	-0.826841	7.03925e-06	-2.28172	-1.17191
89934954	chr5:89934954:C:T	2.30313e-24	-7.58227e-10	-1.5056	8.12584e-07	-7.58227e-10	-1.5036	4.93887e-05	-7.58227e-10	-1.50542
89935027	chr5:89935027:C:T	1.97304e-25	-2.4884	-1.47448	7.34432e-08	-2.50101	-1.40629	4.11188e-06	-2.50568	-1.48558
89935475	chr5:89935475:T:G	2.29272e-25	-2.34953	-1.46318	9.42715e-08	-2.20769	-1.44995	5.85486e-06	-2.16538	-1.47249
89936102	chr5:89936102:A:T	6.49565e-24	-7.58227e-10	-0.468732	2.00808e-06	-7.58227e-10	-0.598885	0.000149619	-7.58227e-10	-0.397049
89936227	chr5:89936227:T:C	2.33455e-24	-7.58227e-10	-1.49204	8.41639e-07	-7.58227e-10	-1.46847	5.01889e-05	-7.58227e-10	-1.48934
89936874	chr5:89936874:A:G	2.72867e-24	-1.33605	-4.83947e-10	9.37514e-07	-1.36059	-4.83947e-10	6.10213e-05	-1.29392	-4.83947e-10
89937058	chr5:89937058:G:A	2.40602e-24	-7.58227e-10	-1.46189	8.67037e-07	-7.58227e-10	-1.43874	5.18994e-05	-7.58227e-10	-1.45583
89937345	chr5:89937345:C:T	6.4047e-24	-7.58227e-10	-0.482834	1.9813e-06	-7.58227e-10	-0.612306	0.000147444	-7.58227e-10	-0.411692
89938016	chr5:89938016:T:C	2.43266e-25	-2.2817	-1.47177	1.06288e-07	-2.11451	-1.42315	6.39226e-06	-2.07095	-1.4791
89938405	chr5:89938405:AAGTTATTT:A	2.3043e-24	-7.58227e-10	-1.50509	8.18277e-07	-7.58227e-10	-1.49662	4.93804e-05	-7.58227e-10	-1.50559
89938563	chr5:89938563:T:C	2.04187e-23	-7.58227e-10	0.676588	9.76859e-06	-7.58227e-10	0.983111	0.000454984	-7.58227e-10	0.715123
89938610	chr5:89938610:A:G	2.31279e-24	-7.58227e-10	-1.50141	8.2696e-07	-7.58227e-10	-1.48606	4.96629e-05	-7.58227e-10	-1.49988
89939572	chr5:89939572:G:T	6.33794e-24	-7.58227e-10	-0.493311	1.96198e-06	-7.58227e-10	-0.622106	0.000145919	-7.58227e-10	-0.422085
89939788	chr5:89939788:T:C	6.26993e-24	-7.58227e-10	-0.5041	2.08737e-06	-7.58227e-10	-0.560157	0.000142641	-7.58227e-10	-0.444807
89939836	chr5:89939836:A:G	1.55816e-23	-7.58227e-10	0.406224	7.31747e-06	-7.58227e-10	0.694204	0.000347136	-7.58227e-10	0.444577
89940199	chr5:89940199:G:C	1.08902e-24	-2.25458	-4.83947e-10	3.35118e-07	-2.38933	-4.83947e-10	1.93744e-05	-2.44119	-4.83947e-10
89940619	chr5:89940619:T:A	2.62285e-24	-7.58227e-10	-1.3756	8.80171e-07	-7.58227e-10	-1.4237	5.57349e-05	-7.58227e-10	-1.38453
89940924	chr5:89940924:G:A	1.30352e-24	-2.07479	-4.83947e-10	4.13635e-07	-2.17883	-4.83947e-10	2.50737e-05	-2.18332	-4.83947e-10
89940997	chr5:89940997:T:C	6.42521e-24	-7.58227e-10	-0.479636	1.98727e-06	-7.58227e-10	-0.609298	0.000147934	-7.58227e-10	-0.408374
89941143	chr5:89941143:T:C	2.64262e-24	-7.58227e-10	-1.3681	8.856e-07	-7.58227e-10	-1.41755	5.61614e-05	-7.58227e-10	-1.37691
89941558	chr5:89941558:A:G	9.67376e-25	-2.37303	-4.83947e-10	4.05762e-07	-2.19805	-4.83947e-10	2.70625e-05	-2.10699	-4.83947e-10
89941973	chr5:89941973:C:T	2.3031e-24	-7.58227e-10	-1.50561	8.13143e-07	-7.58227e-10	-1.50291	4.93828e-05	-7.58227e-10	-1.50554
89942368	chr5:89942368:G:T	4.30927e-24	-7.58227e-10	-0.879097	1.3516e-06	-7.58227e-10	-0.994772	9.0331e-05	-7.58227e-10	-0.901659
89942542	chr5:89942542:G:A	1.99179e-25	-2.50029	-1.45313	6.92796e-08	-2.50586	-1.45981	4.23299e-06	-2.50744	-1.4548
89942670	chr5:89942670:T:C	8.86414e-25	-2.46044	-4.83947e-10	2.97935e-07	-2.50694	-4.83947e-10	1.81455e-05	-2.50672	-4.83947e-10
89942691	chr5:89942691:A:G	3.63303e-25	-1.90909	-1.44329	2.10252e-07	-1.63267	-1.22284	1.04128e-05	-1.61247	-1.44963
89942815	chr5:89942815:A:G	2.4827e-24	-7.58227e-10	-1.43052	8.7881e-07	-7.58227e-10	-1.42525	5.31729e-05	-7.58227e-10	-1.43159
89942874	chr5:89942874:C:T	2.15271e-25	-2.45141	-1.42432	9.42468e-08	-2.35685	-1.30105	5.15743e-06	-2.34246	-1.42224
89943497	chr5:89943497:A:G	2.0339e-25	-2.44918	-1.48332	7.84347e-08	-2.41598	-1.42557	4.90927e-06	-2.32232	-1.49169
89943617	chr5:89943617:C:T	1.05594e-24	-2.28543	-4.83947e-10	4.64808e-07	-2.06219	-4.83947e-10	3.1544e-05	-1.95375	-4.83947e-10
89943700	chr5:89943700:A:G	2.4033e-24	-7.58227e-10	-1.46302	8.67061e-07	-7.58227e-10	-1.43871	5.16505e-05	-7.58227e-10	-1.46064
89943945	chr5:89943945:A:G	3.76261e-24	-7.58227e-10	-1.01475	1.19687e-06	-7.58227e-10	-1.11635	7.90196e-05	-7.58227e-10	-1.03544
89944031	chr5:89944031:C:T	2.31333e-24	-7.58227e-10	-1.50118	8.20269e-07	-7.58227e-10	-1.49419	4.97039e-05	-7.58227e-10	-1.49906
89944163	chr5:89944163:T:C	2.00268e-25	-2.50684	-1.44112	6.99388e-08	-2.50766	-1.44854	4.30809e-06	-2.50221	-1.44244
89944241	chr5:89944241:C:T	2.34623e-25	-2.28484	-1.50479	9.82242e-08	-2.11867	-1.4979	6.21196e-06	-2.07316	-1.5055
89944248	chr5:89944248:A:G	2.14326e-25	-2.39301	-1.48711	1.05004e-07	-2.30891	-1.2409	5.12705e-06	-2.27964	-1.49097
89944384	chr5:89944384:T:C	2.67779e-24	-7.58227e-10	-1.35487	9.99001e-07	-7.58227e-10	-1.29706	5.7282e-05	-7.58227e-10	-1.35715
89944675	chr5:89944675:G:A	2.07202e-25	-2.43221	-1.48172	8.03332e-08	-2.39496	-1.42267	5.0625e-06	-2.29291	-1.49037
89944798	chr5:89944798:T:C	2.31048e-24	-7.58227e-10	-1.50241	8.1762e-07	-7.58227e-10	-1.49742	4.95814e-05	-7.58227e-10	-1.50152
89945267	chr5:89945267:A:T	4.51823e-24	-7.58227e-10	-0.831744	1.47559e-06	-7.58227e-10	-0.907002	0.000100904	-7.58227e-10	-0.790968
89946118	chr5:89946118:T:C	6.82231e-24	-7.58227e-10	-0.419667	2.10017e-06	-7.58227e-10	-0.554044	0.000157408	-7.58227e-10	-0.346297
89947328	chr5:89947328:C:T	2.31006e-24	-7.58227e-10	-1.50259	8.24329e-07	-7.58227e-10	-1.48925	4.94181e-05	-7.58227e-10	-1.50482
89947783	chr5:89947783:C:T	2.39836e-24	-7.58227e-10	-1.46508	8.61893e-07	-7.58227e-10	-1.44469	5.18022e-05	-7.58227e-10	-1.45771
89948304	chr5:89948304:T:G	2.02129e-25	-2.47187	-1.46684	7.8356e-08	-2.44488	-1.39767	4.7706e-06	-2.36457	-1.47809
89948826	chr5:89948826:T:G	4.37895e-24	-7.58227e-10	-0.863055	1.36092e-06	-7.58227e-10	-0.987901	9.62821e-05	-7.58227e-10	-0.837856
89948840	chr5:89948840:A:G	1.94375e-25	-2.47292	-1.50491	6.97214e-08	-2.45755	-1.50176	4.27857e-06	-2.44669	-1.50483
89949520	chr5:89949520:C:T	4.37815e-24	-7.58227e-10	-0.86324	1.36106e-06	-7.58227e-10	-0.987796	9.62501e-05	-7.58227e-10	-0.838189
89949664	chr5:89949664:G:A	8.78985e-25	-2.46885	-4.83947e-10	3.10573e-07	-2.4654	-4.83947e-10	1.86889e-05	-2.47721	-4.83947e-10
89949707	chr5:89949707:G:T	2.41635e-25	-2.37043	-1.38977	1.05186e-07	-2.22453	-1.32356	6.19039e-06	-2.17792	-1.40422
89949751	chr5:89949751:G:A	2.86073e-24	-7.58227e-10	-1.28879	1.03644e-06	-7.58227e-10	-1.26027	6.24664e-05	-7.58227e-10	-1.27051
89950925	chr5:89950925:T:C	4.77181e-24	-7.58227e-10	-0.77714	1.84462e-06	-7.58227e-10	-0.683788	0.000103282	-7.58227e-10	-0.76768
89951589	chr5:89951589:A:T	2.31605e-24	-7.58227e-10	-1.5	8.29327e-07	-7.58227e-10	-1.4832	4.97428e-05	-7.58227e-10	-1.49827
89951893	chr5:89951893:C:T	2.30358e-24	-7.58227e-10	-1.5054	8.11367e-07	-7.58227e-10	-1.5051	4.93793e-05	-7.58227e-10	-1.50561
89952092	chr5:89952092:A:G	1.98935e-25	-2.50691	-1.44773	6.94267e-08	-2.503	-1.46054	4.34057e-06	-2.49114	-1.44599
89952598	chr5:89952598:G:T	1.48875e-24	-1.94193	-4.83947e-10	5.19127e-07	-1.95167	-4.83947e-10	3.23403e-05	-1.92882	-4.83947e-10
89953103	chr5:89953103:G:A	3.83915e-25	-2.50752	-0.789677	1.97015e-07	-2.50648	-0.414055	7.96143e-06	-2.50538	-0.825149
89953388	chr5:89953388:A:G	5.27178e-24	-7.58227e-10	-0.677498	1.65381e-06	-7.58227e-10	-0.792982	0.000120517	-7.58227e-10	-0.613345
89953554	chr5:89953554:C:T	3.2928e-24	-7.58227e-10	-1.14813	1.2047e-06	-7.58227e-10	-1.10983	7.21051e-05	-7.58227e-10	-1.12701
89953745	chr5:89953745:T:G	1.96733e-25	-2.48226	-1.48351	9.43622e-08	-2.43129	-1.22539	4.52587e-06	-2.40763	-1.4877
89953746	chr5:89953746:T:C	1.96746e-25	-2.4822	-1.48351	9.43416e-08	-2.43151	-1.22539	4.5247e-06	-2.40789	-1.4877
89953748	chr5:89953748:T:C	2.24594e-25	-2.38348	-1.44985	9.58913e-08	-2.24666	-1.39394	5.73138e-06	-2.19989	-1.4593
89954017	chr5:89954017:G:C	3.7609e-25	-2.14436	-1.17343	1.3186e-07	-2.09598	-1.22609	9.00623e-06	-2.02745	-1.17977
89954072	chr5:89954072:A:G	9.26618e-25	-2.41608	-4.83947e-10	3.03434e-07	-2.48865	-4.83947e-10	1.82467e-05	-2.50116	-4.83947e-10
89954292	chr5:89954292:A:G	1.95162e-25	-2.47978	-1.49401	6.74798e-08	-2.49163	-1.50036	4.1152e-06	-2.49982	-1.49063
89954358	chr5:89954358:G:GC	2.01928e-25	-2.44419	-1.49552	9.22174e-08	-2.37168	-1.30798	4.77991e-06	-2.34164	-1.49908
89954370	chr5:89954370:G:A	5.71307e-24	-7.58227e-10	-0.597109	1.74118e-06	-7.58227e-10	-0.741499	0.000131598	-7.58227e-10	-0.525386
89954665	chr5:89954665:T:C	3.02338e-24	-7.58227e-10	-1.23349	1.16776e-06	-7.58227e-10	-1.14098	6.45018e-05	-7.58227e-10	-1.23845
89954826	chr5:89954826:T:A	2.23819e-25	-2.3575	-1.47928	8.05639e-08	-2.32453	-1.49024	5.23678e-06	-2.27017	-1.47926
89955125	chr5:89955125:C:T	2.3685e-24	-7.58227e-10	-1.47761	8.44273e-07	-7.58227e-10	-1.46534	5.08144e-05	-7.58227e-10	-1.47696
89955194	chr5:89955194:A:G	4.69585e-24	-7.58227e-10	-0.793186	1.4535e-06	-7.58227e-10	-0.922086	0.00010314	-7.58227e-10	-0.769051
89956268	chr5:89956268:C:T	2.50901e-24	-7.58227e-10	-1.41998	8.69089e-07	-7.58227e-10	-1.43637	5.39452e-05	-7.58227e-10	-1.41717
89956529	chr5:89956529:C:A	2.51355e-24	-7.58227e-10	-1.41817	8.70487e-07	-7.58227e-10	-1.43476	5.40459e-05	-7.58227e-10	-1.41531
89956612	chr5:89956612:T:C	2.51934e-24	-7.58227e-10	-1.41587	8.72296e-07	-7.58227e-10	-1.43269	5.41718e-05	-7.58227e-10	-1.41298
89957067	chr5:89957067:T:C	1.99177e-25	-2.45311	-1.50031	6.96055e-08	-2.46333	-1.49764	4.12563e-06	-2.48816	-1.49976
89957206	chr5:89957206:C:T	2.40435e-24	-7.58227e-10	-1.46259	8.67964e-07	-7.58227e-10	-1.43767	5.16355e-05	-7.58227e-10	-1.46093
89957284	chr5:89957284:C:T	2.57066e-24	-7.58227e-10	-1.3957	8.87247e-07	-7.58227e-10	-1.41569	5.5131e-05	-7.58227e-10	-1.39543
89957485	chr5:89957485:T:C	2.82744e-25	-2.23921	-1.36387	1.11159e-07	-2.24872	-1.24414	6.23538e-06	-2.1979	-1.377
89958013	chr5:89958013:T:C	2.34427e-24	-7.58227e-10	-1.48789	8.60031e-07	-7.58227e-10	-1.44685	5.00369e-05	-7.58227e-10	-1.49238
89958402	chr5:89958402:T:TA	3.83146e-25	-2.0331	-1.2661	1.24581e-07	-2.07336	-1.3055	8.05514e-06	-2.05643	-1.2624
89958611	chr5:89958611:T:C	2.36019e-25	-2.31715	-1.46656	8.78398e-08	-2.24241	-1.48589	5.79101e-06	-2.18701	-1.46182
89959216	chr5:89959216:A:G	2.88301e-24	-7.58227e-10	-1.28103	9.9156e-07	-7.58227e-10	-1.30454	6.22004e-05	-7.58227e-10	-1.27478
89959344	chr5:89959344:T:C	2.30317e-24	-7.58227e-10	-1.50558	8.13798e-07	-7.58227e-10	-1.5021	4.938e-05	-7.58227e-10	-1.50559
89959406	chr5:89959406:C:T	3.392e-24	-7.58227e-10	-1.11845	1.07761e-06	-7.58227e-10	-1.22132	7.1356e-05	-7.58227e-10	-1.13746
89959447	chr5:89959447:T:TA	2.75966e-25	-2.14008	-1.48726	1.09653e-07	-2.04278	-1.46372	7.04039e-06	-1.96957	-1.4839
89960157	chr5:89960157:C:T	8.53096e-24	-7.58227e-10	-0.196163	2.53186e-06	-7.58227e-10	-0.367109	0.000187504	-7.58227e-10	-0.171341
89960583	chr5:89960583:C:T	2.51242e-24	-7.58227e-10	-1.41862	8.70087e-07	-7.58227e-10	-1.43522	5.40178e-05	-7.58227e-10	-1.41583
89960721	chr5:89960721:T:C	6.44772e-24	-7.58227e-10	-0.476139	2.66831e-06	-7.58227e-10	-0.314618	0.000139001	-7.58227e-10	-0.470655
89960817	chr5:89960817:C:A	9.30546e-25	-2.0229	-0.38895	3.92341e-07	-2.04531	-0.186378	1.99851e-05	-1.99016	-0.419986
89961342	chr5:89961342:A:G	9.69154e-25	-2.3712	-4.83947e-10	3.30614e-07	-2.40286	-4.83947e-10	2.06454e-05	-2.37765	-4.83947e-10
89962130	chr5:89962130:C:T	6.43257e-24	-7.58227e-10	-0.478491	2.65846e-06	-7.58227e-10	-0.318316	0.000138662	-7.58227e-10	-0.473101
89963124	chr5:89963124:C:T	2.30393e-24	-7.58227e-10	-1.50525	8.2439e-07	-7.58227e-10	-1.48917	4.93793e-05	-7.58227e-10	-1.50561
89963340	chr5:89963340:A:T	2.85147e-25	-2.10345	-1.49117	1.14103e-07	-2.0019	-1.46482	7.317e-06	-1.92767	-1.48727
89963635	chr5:89963635:C:T	2.4096e-24	-7.58227e-10	-1.46041	8.77705e-07	-7.58227e-10	-1.42651	5.17472e-05	-7.58227e-10	-1.45877
89964398	chr5:89964398:T:C	7.77153e-24	-7.58227e-10	-0.289398	2.32144e-06	-7.58227e-10	-0.453873	0.000170633	-7.58227e-10	-0.265625
89965232	chr5:89965232:G:A	2.82951e-25	-2.10354	-1.49881	1.15887e-07	-2.00346	-1.44774	7.23687e-06	-1.9299	-1.49605
89965453	chr5:89965453:C:T	3.58827e-25	-2.01154	-1.35323	1.15531e-07	-2.05605	-1.39823	7.45113e-06	-2.04339	-1.35338
89965583	chr5:89965583:C:A	2.90908e-24	-7.58227e-10	-1.27203	9.86413e-07	-7.58227e-10	-1.30974	6.13154e-05	-7.58227e-10	-1.28911
89966291	chr5:89966291:T:C	2.32386e-24	-7.58227e-10	-1.49664	8.33157e-07	-7.58227e-10	-1.4786	4.98106e-05	-7.58227e-10	-1.49691
89967683	chr5:89967683:G:A	2.88834e-25	-2.08018	-1.50159	1.19249e-07	-1.98	-1.4426	7.38144e-06	-1.90695	-1.49922
89967885	chr5:89967885:T:A	2.84617e-25	-2.27253	-1.32394	1.02814e-07	-2.21925	-1.35164	6.72036e-06	-2.18292	-1.31708
89968440	chr5:89968440:T:C	2.62081e-24	-7.58227e-10	-1.37638	8.87937e-07	-7.58227e-10	-1.41492	5.68462e-05	-7.58227e-10	-1.36479
89968875	chr5:89968875:A:G	6.23329e-25	-2.16872	-0.643825	1.86154e-07	-2.11124	-0.866003	1.47611e-05	-2.08464	-0.628503
89969495	chr5:89969495:A:C	3.45531e-24	-7.58227e-10	-1.09995	1.1817e-06	-7.58227e-10	-1.12911	7.46907e-05	-7.58227e-10	-1.09178
89969730	chr5:89969730:G:A	2.82656e-24	-7.58227e-10	-1.30081	9.31677e-07	-7.58227e-10	-1.36683	6.11966e-05	-7.58227e-10	-1.29105
89969737	chr5:89969737:T:C	2.8565e-24	-7.58227e-10	-1.29027	9.39829e-07	-7.58227e-10	-1.35812	6.18615e-05	-7.58227e-10	-1.28024
89971845	chr5:89971845:C:A	9.9955e-25	-2.34032	-4.83947e-10	3.663e-07	-2.30037	-4.83947e-10	2.14064e-05	-2.34145	-4.83947e-10
89971899	chr5:89971899:A:G	2.54844e-24	-7.58227e-10	-1.40438	9.26426e-07	-7.58227e-10	-1.37248	5.49727e-05	-7.58227e-10	-1.3983
89973866	chr5:89973866:A:AT	3.29934e-24	-7.58227e-10	-1.14614	1.05334e-06	-7.58227e-10	-1.24409	6.94818e-05	-7.58227e-10	-1.16407
89974012	chr5:89974012:A:G	6.71334e-24	-7.58227e-10	-0.435769	2.92515e-06	-7.58227e-10	-0.222716	0.000143565	-7.58227e-10	-0.438354
89974646	chr5:89974646:A:G	3.70373e-25	-2.21642	-1.11669	1.2617e-07	-2.21407	-1.15211	7.52208e-06	-2.24667	-1.14062
89974752	chr5:89974752:T:C	2.8263e-24	-7.58227e-10	-1.3009	1.0437e-06	-7.58227e-10	-1.25329	6.12203e-05	-7.58227e-10	-1.29066
89974922	chr5:89974922:G:C	1.61706e-24	-1.85926	-4.83947e-10	6.18434e-07	-1.77663	-4.83947e-10	3.56646e-05	-1.83098	-4.83947e-10
89975116	chr5:89975116:A:G	6.54733e-24	-7.58227e-10	-0.460808	2.06417e-06	-7.58227e-10	-0.571333	0.000144497	-7.58227e-10	-0.431883
89975547	chr5:89975547:A:G	6.4201e-24	-7.58227e-10	-0.480431	2.02615e-06	-7.58227e-10	-0.589924	0.000141649	-7.58227e-10	-0.451789
89975631	chr5:89975631:T:A	1.99338e-25	-2.45862	-1.494	6.89776e-08	-2.46738	-1.50265	4.14398e-06	-2.49034	-1.49314
89975648	chr5:89975648:C:G	8.48333e-25	-2.50435	-4.83947e-10	2.97991e-07	-2.50676	-4.83947e-10	1.81587e-05	-2.50599	-4.83947e-10
89975961	chr5:89975961:T:C	9.51751e-25	-2.38932	-4.83947e-10	3.47333e-07	-2.35353	-4.83947e-10	2.04556e-05	-2.38688	-4.83947e-10
89976289	chr5:89976289:G:A	3.70187e-25	-2.1907	-1.14291	1.2623e-07	-2.18877	-1.17694	7.51432e-06	-2.22223	-1.1661
89976735	chr5:89976735:AT:A	3.60296e-24	-7.58227e-10	-1.05811	1.37244e-06	-7.58227e-10	-0.979473	7.95679e-05	-7.58227e-10	-1.02853
89976965	chr5:89976965:T:C	4.49295e-24	-7.58227e-10	-0.837357	1.51694e-06	-7.58227e-10	-0.87937	9.90981e-05	-7.58227e-10	-0.809029
89977169	chr5:89977169:A:G	2.13559e-25	-2.47748	-1.40622	6.99437e-08	-2.48653	-1.4696	4.40573e-06	-2.5008	-1.42143
89978072	chr5:89978072:T:C	2.55406e-25	-2.49161	-1.21315	7.60669e-08	-2.43463	-1.43757	6.01465e-06	-2.39237	-1.21857
89978074	chr5:89978074:A:G	1.07752e-24	-2.2652	-4.83947e-10	3.94647e-07	-2.22582	-4.83947e-10	2.4919e-05	-2.18951	-4.83947e-10
89978527	chr5:89978527:G:C	8.26065e-25	-1.67814	-0.852812	2.45324e-07	-1.72243	-0.978806	1.69101e-05	-1.70796	-0.869267
89978812	chr5:89978812:C:T	2.4253e-24	-7.58227e-10	-1.45391	8.35527e-07	-7.58227e-10	-1.47575	5.17545e-05	-7.58227e-10	-1.45863
89979205	chr5:89979205:G:A	6.86345e-24	-7.58227e-10	-0.413655	2.99777e-06	-7.58227e-10	-0.198194	0.00014677	-7.58227e-10	-0.416271
89979254	chr5:89979254:A:T	2.49105e-24	-7.58227e-10	-1.42716	9.17042e-07	-7.58227e-10	-1.38266	5.33656e-05	-7.58227e-10	-1.42797
89979315	chr5:89979315:C:T	1.06022e-24	-2.28139	-4.83947e-10	4.00615e-07	-2.21082	-4.83947e-10	2.43199e-05	-2.21384	-4.83947e-10
89979564	chr5:89979564:A:T	2.35562e-24	-7.58227e-10	-1.48306	8.14562e-07	-7.58227e-10	-1.50117	5.08847e-05	-7.58227e-10	-1.47558
89979673	chr5:89979673:A:G	6.99516e-25	-1.71407	-0.983158	2.12032e-07	-1.75576	-1.09132	1.44177e-05	-1.74093	-0.995751
89980669	chr5:89980669:G:A	2.21445e-25	-2.48366	-1.36378	7.27305e-08	-2.41922	-1.49784	5.29351e-06	-2.37198	-1.36667
89981399	chr5:89981399:A:G	2.74675e-24	-7.58227e-10	-1.32945	1.00809e-06	-7.58227e-10	-1.288	5.9356e-05	-7.58227e-10	-1.32159
89982342	chr5:89982342:T:C	3.28638e-24	-7.58227e-10	-1.15008	1.23166e-06	-7.58227e-10	-1.0877	7.05751e-05	-7.58227e-10	-1.14846
89982924	chr5:89982924:C:T	2.46584e-25	-2.25605	-1.48387	9.98126e-08	-2.09961	-1.50091	6.23039e-06	-2.09031	-1.48539
89983176	chr5:89983176:C:A	2.63385e-24	-7.58227e-10	-1.37142	9.808e-07	-7.58227e-10	-1.31545	5.63913e-05	-7.58227e-10	-1.37282
89983185	chr5:89983185:T:C	5.56907e-24	-7.58227e-10	-0.622637	1.77482e-06	-7.58227e-10	-0.722365	0.000122665	-7.58227e-10	-0.595683
89983443	chr5:89983443:C:T	2.70135e-25	-2.49306	-1.15564	7.79681e-08	-2.43899	-1.40852	6.34033e-06	-2.39764	-1.16057
89983731	chr5:89983731:G:C	2.95721e-25	-2.05433	-1.50387	1.2568e-07	-1.94389	-1.42619	7.6984e-06	-1.86176	-1.50237
89983795	chr5:89983795:T:C	2.493e-24	-1.42638	-4.83947e-10	1.00446e-06	-1.29161	-4.83947e-10	7.45166e-05	-1.09412	-4.83947e-10
89984750	chr5:89984750:C:T	2.3121e-24	-7.58227e-10	-1.50171	8.19876e-07	-7.58227e-10	-1.49466	4.96475e-05	-7.58227e-10	-1.50019
89984928	chr5:89984928:T:C	4.08991e-24	-7.58227e-10	-0.931343	1.3921e-06	-7.58227e-10	-0.965246	9.01912e-05	-7.58227e-10	-0.903207
89985145	chr5:89985145:A:G	8.45786e-25	-2.50735	-4.83947e-10	3.1238e-07	-2.4596	-4.83947e-10	1.97195e-05	-2.42353	-4.83947e-10
89985581	chr5:89985581:T:A	2.67961e-24	-7.58227e-10	-1.3542	8.9299e-07	-7.58227e-10	-1.40924	5.7927e-05	-7.58227e-10	-1.34596
89985719	chr5:89985719:A:AT	6.39806e-24	-7.58227e-10	-0.48387	1.94648e-06	-7.58227e-10	-0.630038	0.000136606	-7.58227e-10	-0.48804
89985823	chr5:89985823:A:G	6.12596e-24	-7.58227e-10	-0.527329	1.86943e-06	-7.58227e-10	-0.670427	0.000130795	-7.58227e-10	-0.531509
89986025	chr5:89986025:C:T	3.76891e-24	-7.58227e-10	-1.01308	1.41846e-06	-7.58227e-10	-0.94649	8.11299e-05	-7.58227e-10	-1.00909
89986641	chr5:89986641:C:T	8.48057e-25	-2.50467	-4.83947e-10	3.00999e-07	-2.49671	-4.83947e-10	1.8374e-05	-2.4942	-4.83947e-10
89987397	chr5:89987397:G:A	6.81605e-24	-7.58227e-10	-0.420585	2.14516e-06	-7.58227e-10	-0.532849	0.000150315	-7.58227e-10	-0.392408
89987596	chr5:89987596:A:G	3.34789e-25	-2.26461	-1.16951	1.1444e-07	-2.26202	-1.20174	6.83106e-06	-2.29137	-1.19229
89987700	chr5:89987700:G:A	2.64736e-24	-7.58227e-10	-1.3663	9.21584e-07	-7.58227e-10	-1.37772	5.67344e-05	-7.58227e-10	-1.36676
89987986	chr5:89987986:C:T	1.34072e-24	-2.04666	-4.83947e-10	6.08161e-07	-1.79338	-4.83947e-10	4.27256e-05	-1.65034	-4.83947e-10
89988310	chr5:89988310:G:C	2.52757e-24	-7.58227e-10	-1.41261	8.70959e-07	-7.58227e-10	-1.43422	5.42379e-05	-7.58227e-10	-1.41176
89988357	chr5:89988357:C:T	2.61815e-24	-7.58227e-10	-1.3774	9.11852e-07	-7.58227e-10	-1.38834	5.61097e-05	-7.58227e-10	-1.37783
89988621	chr5:89988621:AAT:A	3.90937e-24	-7.58227e-10	-0.976488	1.4752e-06	-7.58227e-10	-0.907267	8.41878e-05	-7.58227e-10	-0.972089
89989241	chr5:89989241:G:A	2.76042e-24	-7.58227e-10	-1.32448	9.14686e-07	-7.58227e-10	-1.38524	5.97258e-05	-7.58227e-10	-1.31538
89989354	chr5:89989354:G:A	1.73901e-23	-7.58227e-10	0.516036	5.30339e-06	-7.58227e-10	0.372285	0.000383802	-7.58227e-10	0.544988
89989968	chr5:89989968:A:C	2.57075e-24	-7.58227e-10	-1.39567	8.45345e-07	-7.58227e-10	-1.46407	5.55263e-05	-7.58227e-10	-1.38828
89989994	chr5:89989994:A:C	3.4603e-25	-2.22232	-1.17878	1.18323e-07	-2.21978	-1.21061	7.04419e-06	-2.25168	-1.20126
89990048	chr5:89990048:A:G	4.51618e-24	-7.58227e-10	-0.832199	1.49603e-06	-7.58227e-10	-0.893249	9.39581e-05	-7.58227e-10	-0.86229
89990582	chr5:89990582:G:A	1.29816e-24	-2.07892	-4.83947e-10	5.81131e-07	-1.83884	-4.83947e-10	3.6006e-05	-1.82145	-4.83947e-10
89991053	chr5:89991053:A:G	2.43426e-24	-7.58227e-10	-1.45022	8.69583e-07	-7.58227e-10	-1.4358	5.22749e-05	-7.58227e-10	-1.44862
89991243	chr5:89991243:T:C	2.34296e-24	-7.58227e-10	-1.48845	8.44333e-07	-7.58227e-10	-1.46527	5.02866e-05	-7.58227e-10	-1.4874
89991333	chr5:89991333:G:A	2.34857e-25	-2.44128	-1.34736	8.36077e-08	-2.36169	-1.41599	5.52712e-06	-2.33693	-1.35854
89991886	chr5:89991886:T:C	6.87941e-24	-7.58227e-10	-0.411333	2.08145e-06	-7.58227e-10	-0.562997	0.000146769	-7.58227e-10	-0.416281
89992306	chr5:89992306:C:T	2.35591e-24	-7.58227e-10	-1.48294	8.1684e-07	-7.58227e-10	-1.49837	5.04539e-05	-7.58227e-10	-1.48408
89992317	chr5:89992317:G:C	2.30372e-24	-7.58227e-10	-1.50534	8.12969e-07	-7.58227e-10	-1.50312	4.93871e-05	-7.58227e-10	-1.50545
89992328	chr5:89992328:T:C	7.66379e-24	-7.58227e-10	-0.303359	3.36979e-06	-7.58227e-10	-0.0812124	0.000163745	-7.58227e-10	-0.306827
89992337	chr5:89992337:C:A	9.64382e-25	-2.37613	-4.83947e-10	3.44867e-07	-2.36066	-4.83947e-10	2.07482e-05	-2.37268	-4.83947e-10
89992691	chr5:89992691:C:A	2.32643e-24	-7.58227e-10	-1.49553	8.34698e-07	-7.58227e-10	-1.47675	4.99177e-05	-7.58227e-10	-1.49476
89993056	chr5:89993056:C:T	2.82762e-25	-2.09996	-1.50306	1.15409e-07	-1.98041	-1.47493	7.75347e-06	-1.85577	-1.50123
89994090	chr5:89994090:G:A	2.4679e-24	-7.58227e-10	-1.4365	8.47068e-07	-7.58227e-10	-1.46204	5.26246e-05	-7.58227e-10	-1.44195
89994771	chr5:89994771:T:C	2.34058e-24	-7.58227e-10	-1.48947	8.16449e-07	-7.58227e-10	-1.49885	5.00563e-05	-7.58227e-10	-1.49199
89994787	chr5:89994787:C:A	6.93636e-25	-1.59092	-1.11475	2.23337e-07	-1.61624	-1.17889	1.56886e-05	-1.53259	-1.11961
89994934	chr5:89994934:T:A	2.69714e-25	-2.48509	-1.16517	7.89269e-08	-2.42173	-1.41357	6.41794e-06	-2.37598	-1.17006
89995130	chr5:89995130:C:T	8.46214e-25	-2.50685	-4.83947e-10	3.32638e-07	-2.39676	-4.83947e-10	2.13192e-05	-2.34553	-4.83947e-10
89995607	chr5:89995607:A:C	3.2185e-25	-2.23381	-1.23973	1.10427e-07	-2.23099	-1.26847	6.57123e-06	-2.26239	-1.26005
89995806	chr5:89995806:C:T	1.68844e-24	-1.81606	-4.83947e-10	1.16335e-06	-1.14476	-4.83947e-10	8.96856e-05	-0.908829	-4.83947e-10
89995808	chr5:89995808:T:C	8.51787e-25	-2.50028	-4.83947e-10	2.99819e-07	-2.50064	-4.83947e-10	1.83306e-05	-2.49657	-4.83947e-10
89996668	chr5:89996668:T:A	2.35122e-24	-7.58227e-10	-1.48493	8.13886e-07	-7.58227e-10	-1.502	5.0756e-05	-7.58227e-10	-1.47811
89996782	chr5:89996782:C:T	2.33483e-24	-7.58227e-10	-1.49193	8.12628e-07	-7.58227e-10	-1.50354	5.01868e-05	-7.58227e-10	-1.48939
89997630	chr5:89997630:T:C	2.39729e-24	-7.58227e-10	-1.46553	8.57242e-07	-7.58227e-10	-1.4501	5.15026e-05	-7.58227e-10	-1.46351
89997916	chr5:89997916:A:G	3.91023e-24	-7.58227e-10	-0.97627	1.54794e-06	-7.58227e-10	-0.859137	8.3662e-05	-7.58227e-10	-0.978354
89998011	chr5:89998011:C:T	2.61601e-24	-7.58227e-10	-1.37822	9.11293e-07	-7.58227e-10	-1.38895	5.60558e-05	-7.58227e-10	-1.37879
89998179	chr5:89998179:AT:A	2.25648e-25	-2.33166	-1.49699	8.89833e-08	-2.20979	-1.50558	5.60309e-06	-2.18377	-1.49805
89998404	chr5:89998404:C:T	6.81195e-24	-7.58227e-10	-0.421187	2.1444e-06	-7.58227e-10	-0.533203	0.000150392	-7.58227e-10	-0.391891
89998615	chr5:89998615:T:C	6.77496e-24	-7.58227e-10	-0.426632	2.9475e-06	-7.58227e-10	-0.215104	0.000144743	-7.58227e-10	-0.43018
90000126	chr5:90000126:G:A	1.03025e-24	-2.31006	-4.83947e-10	3.69849e-07	-2.29072	-4.83947e-10	2.21988e-05	-2.3051	-4.83947e-10
90001406	chr5:90001406:T:C	2.35421e-24	-7.58227e-10	-1.48366	8.50188e-07	-7.58227e-10	-1.45836	5.04876e-05	-7.58227e-10	-1.48341
90002786	chr5:90002786:T:C	2.61574e-24	-7.58227e-10	-1.37832	9.11197e-07	-7.58227e-10	-1.38906	5.60502e-05	-7.58227e-10	-1.37889
90002861	chr5:90002861:A:T	3.83471e-24	-7.58227e-10	-0.995772	1.30203e-06	-7.58227e-10	-1.03214	8.44313e-05	-7.58227e-10	-0.969201
90003702	chr5:90003702:T:C	3.97198e-24	-7.58227e-10	-0.960601	1.51328e-06	-7.58227e-10	-0.881781	8.36105e-05	-7.58227e-10	-0.97897
90003830	chr5:90003830:G:A	2.71096e-25	-2.48871	-1.15644	7.85735e-08	-2.43095	-1.40884	6.40477e-06	-2.38785	-1.16024
90004320	chr5:90004320:A:G	2.72146e-25	-2.35094	-1.29034	9.45607e-08	-2.33747	-1.3171	5.70661e-06	-2.35705	-1.30647
90005019	chr5:90005019:G:A	2.36719e-25	-2.46952	-1.31123	7.55385e-08	-2.39592	-1.48325	5.74108e-06	-2.34336	-1.31413
90005312	chr5:90005312:T:C	8.67572e-25	-2.48192	-4.83947e-10	3.39604e-07	-2.37604	-4.83947e-10	2.19961e-05	-2.31427	-4.83947e-10
90005642	chr5:90005642:C:T	4.22907e-25	-1.91867	-1.2818	1.30584e-07	-1.95263	-1.37918	7.88827e-06	-2.0615	-1.27827
90005708	chr5:90005708:C:T	4.28779e-24	-7.58227e-10	-0.884095	1.44539e-06	-7.58227e-10	-0.927681	9.48796e-05	-7.58227e-10	-0.852531
90006618	chr5:90006618:G:A	3.90541e-25	-1.9444	-1.33569	1.2294e-07	-1.97404	-1.41808	7.32445e-06	-2.08028	-1.33364
90006696	chr5:90006696:C:T	2.32154e-24	-7.58227e-10	-1.49764	8.11416e-07	-7.58227e-10	-1.50504	4.97416e-05	-7.58227e-10	-1.4983
90006801	chr5:90006801:T:C	2.30893e-24	-7.58227e-10	-1.50308	8.11914e-07	-7.58227e-10	-1.50442	4.96382e-05	-7.58227e-10	-1.50038
90007261	chr5:90007261:T:C	2.60559e-24	-7.58227e-10	-1.38221	9.407e-07	-7.58227e-10	-1.35719	5.5098e-05	-7.58227e-10	-1.39603
90007398	chr5:90007398:A:G	1.34327e-23	-7.58227e-10	0.257825	4.14108e-06	-7.58227e-10	0.124895	0.000296675	-7.58227e-10	0.287497
90008011	chr5:90008011:T:A	2.30626e-24	-7.58227e-10	-1.50424	8.16412e-07	-7.58227e-10	-1.4989	4.94919e-05	-7.58227e-10	-1.50333
90008553	chr5:90008553:G:A	2.42159e-25	-2.47289	-1.28514	7.44781e-08	-2.48248	-1.41083	5.08166e-06	-2.49855	-1.28096
90009580	chr5:90009580:TAA:T	2.36938e-24	-7.58227e-10	-1.47724	8.34836e-07	-7.58227e-10	-1.47658	5.09912e-05	-7.58227e-10	-1.47349
90009899	chr5:90009899:G:A	8.61739e-25	-2.48867	-4.83947e-10	3.31657e-07	-2.39971	-4.83947e-10	2.12687e-05	-2.3479	-4.83947e-10
90009998	chr5:90009998:C:T	2.6167e-24	-7.58227e-10	-1.37795	8.76879e-07	-7.58227e-10	-1.42745	5.65292e-05	-7.58227e-10	-1.37038
90010571	chr5:90010571:G:A	6.3787e-25	-2.24868	-0.540803	1.66705e-07	-2.2232	-0.864389	1.33094e-05	-2.24896	-0.567707
90011025	chr5:90011025:T:G	1.25153e-23	-7.58227e-10	0.187087	3.85492e-06	-7.58227e-10	0.0532881	0.000276783	-7.58227e-10	0.218095
90011450	chr5:90011450:A:C	1.74621e-24	-1.78242	-4.83947e-10	6.01337e-07	-1.80466	-4.83947e-10	3.88477e-05	-1.74549	-4.83947e-10
90011608	chr5:90011608:G:T	2.42545e-24	-7.58227e-10	-1.45385	8.48335e-07	-7.58227e-10	-1.46054	5.19799e-05	-7.58227e-10	-1.45428
90011900	chr5:90011900:C:T	2.96669e-24	-7.58227e-10	-1.25242	1.02469e-06	-7.58227e-10	-1.27167	6.5702e-05	-7.58227e-10	-1.22001
90011971	chr5:90011971:A:G	3.52812e-24	-7.58227e-10	-1.0791	1.20775e-06	-7.58227e-10	-1.10731	7.74917e-05	-7.58227e-10	-1.05497
90012183	chr5:90012183:T:C	2.44471e-24	-7.58227e-10	-1.44594	8.54579e-07	-7.58227e-10	-1.45321	5.23953e-05	-7.58227e-10	-1.44632
90012274	chr5:90012274:T:C	9.87163e-25	-2.35279	-4.83947e-10	3.54076e-07	-2.33431	-4.83947e-10	2.10576e-05	-2.35788	-4.83947e-10
90012414	chr5:90012414:A:C	4.20732e-25	-2.38236	-0.823265	2.25366e-07	-2.28341	-0.502678	1.02266e-05	-2.28809	-0.792052
90014960	chr5:90014960:T:A	3.37497e-24	-7.58227e-10	-1.12348	1.26713e-06	-7.58227e-10	-1.05931	7.24664e-05	-7.58227e-10	-1.12202
90015487	chr5:90015487:T:C	1.60978e-24	-1.86377	-4.83947e-10	6.15023e-07	-1.78216	-4.83947e-10	3.5482e-05	-1.83611	-4.83947e-10
90015513	chr5:90015513:C:A	7.42798e-25	-2.3613	-0.275901	3.23645e-07	-2.25265	-0.171524	1.78068e-05	-2.25059	-0.274968
90016158	chr5:90016158:C:T	6.42995e-25	-1.55625	-1.22524	2.09842e-07	-1.57812	-1.27935	1.46264e-05	-1.49321	-1.2291
90016765	chr5:90016765:C:T	1.02798e-24	-2.31227	-4.83947e-10	3.41745e-07	-2.36975	-4.83947e-10	2.15979e-05	-2.33254	-4.83947e-10
90017139	chr5:90017139:C:T	2.40934e-25	-2.50498	-1.25812	7.16531e-08	-2.46956	-1.46242	5.51363e-06	-2.4367	-1.26121
90017226	chr5:90017226:ACT:A	2.33041e-24	-7.58227e-10	-1.49382	8.40954e-07	-7.58227e-10	-1.46928	4.97573e-05	-7.58227e-10	-1.49798
90017501	chr5:90017501:G:T	1.39836e-23	-7.58227e-10	0.298018	4.30207e-06	-7.58227e-10	0.163035	0.000308835	-7.58227e-10	0.327667
90017645	chr5:90017645:T:C	5.34243e-25	-1.57509	-1.39168	1.6524e-07	-1.63221	-1.46421	9.18141e-06	-1.79509	-1.39287
90017659	chr5:90017659:T:C	6.52667e-24	-7.58227e-10	-0.463969	2.82899e-06	-7.58227e-10	-0.256143	0.000139402	-7.58227e-10	-0.467774
90018284	chr5:90018284:G:A	6.17525e-24	-7.58227e-10	-0.519316	2.66303e-06	-7.58227e-10	-0.316599	0.000131891	-7.58227e-10	-0.523161
90018361	chr5:90018361:A:G	2.34369e-24	-7.58227e-10	-1.48814	8.4935e-07	-7.58227e-10	-1.45935	4.99941e-05	-7.58227e-10	-1.49323
90018487	chr5:90018487:A:G	5.53651e-24	-7.58227e-10	-0.628501	1.82487e-06	-7.58227e-10	-0.694553	0.000115353	-7.58227e-10	-0.657143
90018650	chr5:90018650:A:C	8.51691e-25	-1.32652	-1.17388	2.52869e-07	-1.35203	-1.31892	1.78316e-05	-1.34625	-1.17791
90019109	chr5:90019109:G:T	2.34123e-24	-7.58227e-10	-1.48919	8.47622e-07	-7.58227e-10	-1.46138	4.99527e-05	-7.58227e-10	-1.49406
90019191	chr5:90019191:T:C	6.70354e-24	-7.58227e-10	-0.43723	2.91331e-06	-7.58227e-10	-0.226772	0.000143162	-7.58227e-10	-0.441163
90019692	chr5:90019692:AATATT:A	1.31607e-23	-7.58227e-10	0.237373	4.06656e-06	-7.58227e-10	0.106735	0.000290298	-7.58227e-10	0.265768
90019717	chr5:90019717:C:T	6.91854e-25	-2.35088	-0.357365	3.01609e-07	-2.23867	-0.256015	1.66263e-05	-2.2366	-0.357551
90019901	chr5:90019901:A:C	2.13152e-25	-2.38872	-1.49689	7.36608e-08	-2.40347	-1.50088	4.32733e-06	-2.44404	-1.49615
90020513	chr5:90020513:G:A	6.50648e-25	-2.27218	-0.497468	2.49183e-07	-2.13685	-0.548786	1.63632e-05	-2.12383	-0.486277
90020537	chr5:90020537:C:T	1.23406e-23	-7.58227e-10	0.173027	3.7668e-06	-7.58227e-10	0.0301655	0.000262494	-7.58227e-10	0.165089
90022661	chr5:90022661:T:C	4.33509e-24	-7.58227e-10	-0.873122	1.46709e-06	-7.58227e-10	-0.912783	9.55513e-05	-7.58227e-10	-0.845476
90022809	chr5:90022809:G:A	1.93744e-25	-2.50006	-1.48102	7.09955e-08	-2.45513	-1.48607	4.51161e-06	-2.41726	-1.48122
90023080	chr5:90023080:T:G	1.93972e-25	-2.50026	-1.47964	7.08628e-08	-2.45583	-1.48725	4.51448e-06	-2.41804	-1.47981
90023210	chr5:90023210:C:T	1.93953e-25	-2.50263	-1.47737	7.02721e-08	-2.46236	-1.48908	4.48563e-06	-2.42667	-1.47759
90023274	chr5:90023274:G:A	1.03677e-24	-2.30376	-4.83947e-10	3.64373e-07	-2.30564	-4.83947e-10	2.24527e-05	-2.29373	-4.83947e-10
90023668	chr5:90023668:T:C	1.94095e-25	-2.50334	-1.47593	7.0009e-08	-2.46498	-1.49022	4.47429e-06	-2.4308	-1.47599
90023816	chr5:90023816:G:A	1.60324e-23	0.434747	-4.83947e-10	7.30873e-06	0.693008	-4.83947e-10	0.000448248	0.700208	-4.83947e-10
90024881	chr5:90024881:A:G	2.6187e-25	-2.33795	-1.34182	9.13193e-08	-2.32475	-1.36471	5.49823e-06	-2.34479	-1.35592
90025078	chr5:90025078:G:A	2.41176e-24	-7.58227e-10	-1.45951	8.79268e-07	-7.58227e-10	-1.42473	5.16393e-05	-7.58227e-10	-1.46086
90025292	chr5:90025292:C:T	2.5482e-24	-7.58227e-10	-1.40448	8.59033e-07	-7.58227e-10	-1.44801	5.50146e-05	-7.58227e-10	-1.39754
90025663	chr5:90025663:TA:T	2.35008e-24	-7.58227e-10	-1.48541	8.52848e-07	-7.58227e-10	-1.45524	5.01105e-05	-7.58227e-10	-1.49091
90025943	chr5:90025943:C:T	3.61363e-24	-7.58227e-10	-1.05515	1.35697e-06	-7.58227e-10	-0.990804	7.77234e-05	-7.58227e-10	-1.05198
90026406	chr5:90026406:A:G	5.73436e-24	-7.58227e-10	-0.593389	2.37229e-06	-7.58227e-10	-0.432208	0.000123995	-7.58227e-10	-0.584895
90026601	chr5:90026601:T:C	3.59287e-24	-7.58227e-10	-1.06092	1.22844e-06	-7.58227e-10	-1.09032	7.89733e-05	-7.58227e-10	-1.03603
90026612	chr5:90026612:C:T	2.34865e-24	-7.58227e-10	-1.48602	8.51924e-07	-7.58227e-10	-1.45632	5.0092e-05	-7.58227e-10	-1.49128
90026704	chr5:90026704:C:T	2.34034e-24	-7.58227e-10	-1.48957	8.35338e-07	-7.58227e-10	-1.47598	5.01586e-05	-7.58227e-10	-1.48995
90026831	chr5:90026831:T:C	2.51748e-24	-7.58227e-10	-1.41661	8.61715e-07	-7.58227e-10	-1.44489	5.35967e-05	-7.58227e-10	-1.42365
90027883	chr5:90027883:G:T	2.95026e-24	-7.58227e-10	-1.25797	1.08649e-06	-7.58227e-10	-1.21311	6.30552e-05	-7.58227e-10	-1.26113
90027910	chr5:90027910:C:T	2.18924e-25	-2.36311	-1.49579	8.64515e-08	-2.24149	-1.50275	5.53127e-06	-2.19863	-1.49609
90028262	chr5:90028262:G:A	3.15115e-25	-2.19795	-1.29673	1.3946e-07	-2.15592	-1.11011	6.98391e-06	-2.16444	-1.29709
90028419	chr5:90028419:G:A	1.05464e-24	-2.28667	-4.83947e-10	3.36146e-07	-2.38627	-4.83947e-10	2.03397e-05	-2.39257	-4.83947e-10
90028715	chr5:90028715:G:T	2.26402e-25	-2.34012	-1.48518	8.83425e-08	-2.21997	-1.50262	5.59389e-06	-2.19661	-1.48685
90028965	chr5:90028965:C:T	2.70194e-25	-2.35643	-1.29205	9.39271e-08	-2.34296	-1.31834	5.66777e-06	-2.36223	-1.30811
90029567	chr5:90029567:G:A	2.30603e-24	-7.58227e-10	-1.50434	8.11679e-07	-7.58227e-10	-1.50471	4.94305e-05	-7.58227e-10	-1.50457
90029874	chr5:90029874:G:A	2.31759e-24	-7.58227e-10	-1.49934	8.32306e-07	-7.58227e-10	-1.47962	4.95496e-05	-7.58227e-10	-1.50216
90029919	chr5:90029919:C:T	4.3116e-24	-7.58227e-10	-0.878555	1.58632e-06	-7.58227e-10	-0.834645	9.10816e-05	-7.58227e-10	-0.893383
90030023	chr5:90030023:G:T	3.21567e-24	-7.58227e-10	-1.17183	1.09749e-06	-7.58227e-10	-1.20304	6.86013e-05	-7.58227e-10	-1.17683
90030165	chr5:90030165:A:G	2.4549e-24	-7.58227e-10	-1.44178	8.44324e-07	-7.58227e-10	-1.46528	5.23261e-05	-7.58227e-10	-1.44764
90031036	chr5:90031036:T:C	1.91297e-25	-2.50417	-1.48963	7.08316e-08	-2.46679	-1.47672	4.40291e-06	-2.43309	-1.48978
90031199	chr5:90031199:G:A	2.23018e-24	-1.53778	-4.83947e-10	6.6519e-07	-1.70374	-4.83947e-10	4.30454e-05	-1.64288	-4.83947e-10
90031257	chr5:90031257:A:G	2.26627e-25	-2.3619	-1.46241	8.65303e-08	-2.23901	-1.50431	5.74566e-06	-2.1917	-1.46499
90031276	chr5:90031276:T:C	6.96698e-24	-7.58227e-10	-0.398684	2.19253e-06	-7.58227e-10	-0.511006	0.00015376	-7.58227e-10	-0.369749
90032315	chr5:90032315:G:A	3.38391e-24	-7.58227e-10	-1.12083	1.26775e-06	-7.58227e-10	-1.05881	7.2649e-05	-7.58227e-10	-1.1195
90032571	chr5:90032571:G:A	1.91798e-25	-2.50441	-1.48676	7.05319e-08	-2.46772	-1.48003	4.40955e-06	-2.43445	-1.48691
90032840	chr5:90032840:AAC:A	2.30384e-24	-7.58227e-10	-1.50529	8.12777e-07	-7.58227e-10	-1.50336	4.93895e-05	-7.58227e-10	-1.5054
90033104	chr5:90033104:CAGG:C	2.34872e-24	-7.58227e-10	-1.486	8.20453e-07	-7.58227e-10	-1.49396	5.05634e-05	-7.58227e-10	-1.48191
90033207	chr5:90033207:T:C	2.31032e-24	-7.58227e-10	-1.50248	8.26232e-07	-7.58227e-10	-1.48694	4.94441e-05	-7.58227e-10	-1.5043
90033342	chr5:90033342:G:T	6.65802e-24	-7.58227e-10	-0.444043	2.89138e-06	-7.58227e-10	-0.234328	0.000142227	-7.58227e-10	-0.447713
90033344	chr5:90033344:G:C	6.11002e-24	-7.58227e-10	-0.529935	2.63154e-06	-7.58227e-10	-0.328494	0.000130541	-7.58227e-10	-0.533454
90033591	chr5:90033591:G:C	6.3695e-24	-7.58227e-10	-0.488344	2.75405e-06	-7.58227e-10	-0.282991	0.000136052	-7.58227e-10	-0.492104
90034233	chr5:90034233:C:A	2.43768e-24	-7.58227e-10	-1.44882	8.50786e-07	-7.58227e-10	-1.45766	5.17838e-05	-7.58227e-10	-1.45806
90034394	chr5:90034394:AC:A	2.83227e-25	-2.35407	-1.2473	9.82267e-08	-2.34048	-1.27606	5.93069e-06	-2.36004	-1.26496
90034597	chr5:90034597:A:G	3.84926e-24	-7.58227e-10	-0.991984	1.44936e-06	-7.58227e-10	-0.924936	8.13157e-05	-7.58227e-10	-1.0068
90034838	chr5:90034838:C:T	6.60156e-24	-7.58227e-10	-0.45256	2.86352e-06	-7.58227e-10	-0.244011	0.00014108	-7.58227e-10	-0.455811
90035419	chr5:90035419:GACA:G	4.90188e-24	-7.58227e-10	-0.750246	1.8344e-06	-7.58227e-10	-0.689343	0.00010241	-7.58227e-10	-0.77615
90035679	chr5:90035679:C:T	2.49621e-24	-7.58227e-10	-1.42509	9.51292e-07	-7.58227e-10	-1.346	5.2909e-05	-7.58227e-10	-1.43657
90036390	chr5:90036390:G:A	2.32109e-24	-7.58227e-10	-1.49783	8.12435e-07	-7.58227e-10	-1.50378	4.97238e-05	-7.58227e-10	-1.49866
90036823	chr5:90036823:G:A	1.92951e-25	-2.50221	-1.48298	7.07339e-08	-2.46069	-1.4842	4.47142e-06	-2.42432	-1.48311
90036951	chr5:90036951:A:T	5.46758e-25	-1.44587	-1.49775	1.88215e-07	-1.50447	-1.46176	9.37781e-06	-1.66779	-1.499
90037123	chr5:90037123:T:C	1.92139e-25	-2.50337	-1.48603	7.07065e-08	-2.46437	-1.48091	4.43581e-06	-2.4293	-1.48613
90037540	chr5:90037540:T:C	6.43522e-24	-7.58227e-10	-0.478079	2.78581e-06	-7.58227e-10	-0.271523	0.00013746	-7.58227e-10	-0.481809
90038371	chr5:90038371:T:G	2.12493e-24	-1.58613	-4.83947e-10	6.37109e-07	-1.74688	-4.83947e-10	4.1002e-05	-1.69152	-4.83947e-10
90038421	chr5:90038421:T:C	6.75435e-24	-7.58227e-10	-0.429679	2.93947e-06	-7.58227e-10	-0.217833	0.000144344	-7.58227e-10	-0.432937
90038658	chr5:90038658:C:T	3.71937e-25	-2.40726	-0.921637	1.2643e-07	-2.39561	-0.96852	7.74527e-06	-2.41121	-0.946842
90039174	chr5:90039174:CAGA:C	1.07477e-24	-2.26776	-4.83947e-10	4.04424e-07	-2.20135	-4.83947e-10	2.59776e-05	-2.14791	-4.83947e-10
90039265	chr5:90039265:T:C	2.4117e-24	-7.58227e-10	-1.45953	9.14557e-07	-7.58227e-10	-1.38538	5.14895e-05	-7.58227e-10	-1.46376
90039521	chr5:90039521:A:C	1.34221e-24	-2.04555	-4.83947e-10	5.17198e-07	-1.95539	-4.83947e-10	3.38491e-05	-1.88323	-4.83947e-10
90039656	chr5:90039656:A:C	1.9193e-25	-2.50236	-1.48813	7.10939e-08	-2.46131	-1.47851	4.44476e-06	-2.42517	-1.48824
90039707	chr5:90039707:C:T	6.34191e-24	-7.58227e-10	-0.492685	2.73923e-06	-7.58227e-10	-0.288384	0.000135516	-7.58227e-10	-0.496049
90039713	chr5:90039713:C:A	2.38346e-25	-2.30473	-1.46916	9.32043e-08	-2.17396	-1.49506	5.96627e-06	-2.14764	-1.47138
90039820	chr5:90039820:T:C	3.48679e-25	-1.95007	-1.4434	1.07949e-07	-2.02672	-1.49544	7.52046e-06	-1.94757	-1.43994
90040362	chr5:90040362:G:A	2.99632e-25	-2.30287	-1.2422	1.04194e-07	-2.28743	-1.27013	6.24802e-06	-2.3128	-1.26008
90040758	chr5:90040758:A:T	2.70542e-24	-7.58227e-10	-1.34461	9.71751e-07	-7.58227e-10	-1.32472	5.93068e-05	-7.58227e-10	-1.32241
90040825	chr5:90040825:T:C	2.74266e-25	-2.35806	-1.27546	9.52204e-08	-2.34486	-1.30276	5.74808e-06	-2.36411	-1.29217
90041051	chr5:90041051:T:C	4.98307e-25	-1.53198	-1.50442	1.67276e-07	-1.5893	-1.49487	8.51472e-06	-1.75903	-1.50431
90041543	chr5:90041543:T:C	1.93183e-25	-2.4996	-1.48438	7.13377e-08	-2.45367	-1.48272	4.50732e-06	-2.41492	-1.48452
90041665	chr5:90041665:C:G	3.34545e-24	-7.58227e-10	-1.13226	1.10163e-06	-7.58227e-10	-1.19927	7.27981e-05	-7.58227e-10	-1.11745
90041918	chr5:90041918:G:A	8.91818e-25	-2.45436	-4.83947e-10	3.27967e-07	-2.4109	-4.83947e-10	1.99615e-05	-2.41133	-4.83947e-10
90042039	chr5:90042039:C:A	1.02823e-24	-2.31202	-4.83947e-10	3.8413e-07	-2.25283	-4.83947e-10	2.29185e-05	-2.27319	-4.83947e-10
90042455	chr5:90042455:CTTT:C	5.58095e-24	-7.58227e-10	-0.620506	1.77866e-06	-7.58227e-10	-0.720199	0.000122745	-7.58227e-10	-0.595027
90042598	chr5:90042598:T:C	4.33782e-24	-7.58227e-10	-0.872494	1.60096e-06	-7.58227e-10	-0.825456	9.15117e-05	-7.58227e-10	-0.888672
90042756	chr5:90042756:G:A	7.505e-25	-2.22353	-0.403355	1.90109e-07	-2.20015	-0.756073	1.55995e-05	-2.22704	-0.43086
90042833	chr5:90042833:T:G	2.39731e-25	-2.31496	-1.45315	9.28999e-08	-2.1863	-1.486	5.98267e-06	-2.16031	-1.45596
90043038	chr5:90043038:G:T	3.45042e-24	-7.58227e-10	-1.10137	1.29825e-06	-7.58227e-10	-1.03505	7.4119e-05	-7.58227e-10	-1.09947
90043350	chr5:90043350:G:A	2.30689e-24	-7.58227e-10	-1.50397	8.11464e-07	-7.58227e-10	-1.50498	4.94471e-05	-7.58227e-10	-1.50424
90043590	chr5:90043590:T:G	1.22456e-24	-2.13728	-4.83947e-10	4.58508e-07	-2.07584	-4.83947e-10	3.16127e-05	-1.95158	-4.83947e-10
90044313	chr5:90044313:GTTGA:G	2.53675e-24	-7.58227e-10	-1.40898	9.7282e-07	-7.58227e-10	-1.32362	5.37082e-05	-7.58227e-10	-1.42157
90045485	chr5:90045485:C:T	6.02376e-25	-1.34578	-1.50096	2.06529e-07	-1.40351	-1.46986	1.02765e-05	-1.57337	-1.50191
90045673	chr5:90045673:C:T	3.56998e-24	-7.58227e-10	-1.06731	1.39349e-06	-7.58227e-10	-0.964248	7.62536e-05	-7.58227e-10	-1.07107
90045994	chr5:90045994:T:C	2.78173e-25	-2.35763	-1.26175	9.64939e-08	-2.34447	-1.28987	5.8273e-06	-2.36363	-1.27895
90046043	chr5:90046043:G:A	3.38747e-24	-1.11978	-4.83947e-10	8.31398e-07	-1.48071	-4.83947e-10	4.21958e-05	-1.66282	-4.83947e-10
90046081	chr5:90046081:C:T	3.54296e-24	-7.58227e-10	-1.0749	1.33556e-06	-7.58227e-10	-1.00671	7.47776e-05	-7.58227e-10	-1.09062
90046222	chr5:90046222:A:G	5.62631e-25	-1.45121	-1.46379	1.90594e-07	-1.47318	-1.4805	1.30472e-05	-1.37886	-1.4577
90046298	chr5:90046298:C:T	3.86525e-25	-2.39358	-0.896842	1.31395e-07	-2.38095	-0.944666	8.0432e-06	-2.3977	-0.92261
90046322	chr5:90046322:A:T	8.46027e-25	-2.50707	-4.83947e-10	2.98102e-07	-2.50638	-4.83947e-10	1.81364e-05	-2.50722	-4.83947e-10
90046362	chr5:90046362:A:G	6.79438e-24	-7.58227e-10	-0.423769	2.14042e-06	-7.58227e-10	-0.53506	0.000150024	-7.58227e-10	-0.394344
90046372	chr5:90046372:A:G	1.05019e-24	-2.2909	-4.83947e-10	3.93775e-07	-2.22804	-4.83947e-10	2.52641e-05	-2.17575	-4.83947e-10
90046791	chr5:90046791:G:C	2.57823e-24	-7.58227e-10	-1.39276	8.66609e-07	-7.58227e-10	-1.43923	5.56766e-05	-7.58227e-10	-1.38558
90047001	chr5:90047001:G:A	3.24597e-24	-7.58227e-10	-1.16245	1.25298e-06	-7.58227e-10	-1.07053	6.93646e-05	-7.58227e-10	-1.16576
90047032	chr5:90047032:CTA:C	2.55361e-24	-7.58227e-10	-1.40236	8.71556e-07	-7.58227e-10	-1.43354	5.43517e-05	-7.58227e-10	-1.40966
90047053	chr5:90047053:A:T	5.77484e-24	-7.58227e-10	-0.586355	1.77682e-06	-7.58227e-10	-0.721237	0.000127587	-7.58227e-10	-0.556338
90047180	chr5:90047180:T:C	7.36468e-25	-2.22586	-0.419897	1.8735e-07	-2.20264	-0.768196	1.53253e-05	-2.22883	-0.446806
90047357	chr5:90047357:C:T	7.44872e-25	-1.22222	-1.41219	4.34991e-07	-0.975031	-1.15346	2.39072e-05	-0.811692	-1.41927
90047541	chr5:90047541:A:G	2.03799e-25	-2.50145	-1.42904	6.93618e-08	-2.45888	-1.5056	4.75141e-06	-2.42351	-1.42319
90047927	chr5:90047927:T:C	5.36364e-25	-1.46386	-1.49894	1.84426e-07	-1.52187	-1.4647	9.21773e-06	-1.6839	-1.50011
90047932	chr5:90047932:T:C	1.06236e-24	-2.27937	-4.83947e-10	3.98956e-07	-2.21497	-4.83947e-10	2.56282e-05	-2.16145	-4.83947e-10
90048386	chr5:90048386:T:G	2.37069e-25	-2.27367	-1.5056	8.90274e-08	-2.20993	-1.50495	5.69763e-06	-2.15949	-1.5056
90048498	chr5:90048498:A:G	2.36894e-24	-7.58227e-10	-1.47742	8.87285e-07	-7.58227e-10	-1.41565	5.05768e-05	-7.58227e-10	-1.48165
90048999	chr5:90048999:T:C	4.97184e-25	-1.53634	-1.50232	1.65881e-07	-1.59342	-1.49913	8.50227e-06	-1.76268	-1.50213
90049125	chr5:90049125:T:C	1.9069e-25	-2.49143	-1.50554	7.85867e-08	-2.43494	-1.40467	4.52504e-06	-2.38998	-1.50553
90049568	chr5:90049568:G:A	2.30819e-24	-7.58227e-10	-1.5034	8.11086e-07	-7.58227e-10	-1.50544	4.94693e-05	-7.58227e-10	-1.50379
90049931	chr5:90049931:A:G	2.50878e-25	-2.21705	-1.5056	9.4866e-08	-2.1464	-1.50496	6.10121e-06	-2.09105	-1.5056
90051309	chr5:90051309:A:G	2.73452e-24	-7.58227e-10	-1.33391	9.85283e-07	-7.58227e-10	-1.31089	6.00921e-05	-7.58227e-10	-1.30926
90051660	chr5:90051660:A:G	2.52263e-24	-7.58227e-10	-1.41456	8.52729e-07	-7.58227e-10	-1.45538	5.44356e-05	-7.58227e-10	-1.40812
90052061	chr5:90052061:T:C	2.32028e-24	-7.58227e-10	-1.49818	8.17993e-07	-7.58227e-10	-1.49696	4.9731e-05	-7.58227e-10	-1.49851
90052231	chr5:90052231:G:A	2.60355e-24	-7.58227e-10	-1.38299	9.50053e-07	-7.58227e-10	-1.3473	5.61611e-05	-7.58227e-10	-1.37691
90052898	chr5:90052898:G:A	3.40632e-24	-7.58227e-10	-1.11423	1.23069e-06	-7.58227e-10	-1.08849	7.27287e-05	-7.58227e-10	-1.1184
90054598	chr5:90054598:T:A	1.28641e-23	-7.58227e-10	0.214579	3.97954e-06	-7.58227e-10	0.0851051	0.000283618	-7.58227e-10	0.24249
90054808	chr5:90054808:A:G	3.51956e-24	-7.58227e-10	-1.08153	1.32469e-06	-7.58227e-10	-1.01488	7.56416e-05	-7.58227e-10	-1.07913
90054996	chr5:90054996:C:T	1.94406e-25	-2.50183	-1.47584	7.03781e-08	-2.45985	-1.49009	4.50793e-06	-2.4233	-1.476
90055150	chr5:90055150:C:G	6.42046e-24	-7.58227e-10	-0.480376	2.77704e-06	-7.58227e-10	-0.274675	0.00013719	-7.58227e-10	-0.483771
90055395	chr5:90055395:A:G	2.33294e-24	-7.58227e-10	-1.49274	8.42993e-07	-7.58227e-10	-1.46686	4.97992e-05	-7.58227e-10	-1.49714
90055408	chr5:90055408:G:A	1.95095e-25	-2.50084	-1.4733	7.0446e-08	-2.45711	-1.49186	4.53561e-06	-2.41966	-1.47352
90055471	chr5:90055471:G:A	2.42997e-24	-7.58227e-10	-1.45199	8.8801e-07	-7.58227e-10	-1.41483	5.20228e-05	-7.58227e-10	-1.45346
90055543	chr5:90055543:T:C	2.31302e-25	-2.33599	-1.46791	8.95879e-08	-2.2035	-1.50509	5.94265e-06	-2.15256	-1.47042
90055622	chr5:90055622:A:C	2.46524e-24	-7.58227e-10	-1.43757	8.99302e-07	-7.58227e-10	-1.4022	5.23227e-05	-7.58227e-10	-1.44771
90056312	chr5:90056312:C:A	2.30515e-24	-7.58227e-10	-1.50472	8.11997e-07	-7.58227e-10	-1.50432	4.94139e-05	-7.58227e-10	-1.50491
90056457	chr5:90056457:T:C	2.41623e-25	-2.25468	-1.50556	9.09607e-08	-2.18823	-1.50516	5.83731e-06	-2.13531	-1.50556
90057291	chr5:90057291:T:G	2.40589e-24	-7.58227e-10	-1.46195	8.41808e-07	-7.58227e-10	-1.46826	5.16135e-05	-7.58227e-10	-1.46136
90057363	chr5:90057363:C:T	4.60544e-24	-7.58227e-10	-0.812628	1.70256e-06	-7.58227e-10	-0.763928	9.71341e-05	-7.58227e-10	-0.829047
90057944	chr5:90057944:T:C	3.52655e-24	-7.58227e-10	-1.07954	1.32236e-06	-7.58227e-10	-1.01664	7.58115e-05	-7.58227e-10	-1.07689
90057961	chr5:90057961:A:T	3.6353e-24	-7.58227e-10	-1.04917	1.37245e-06	-7.58227e-10	-0.979462	7.80874e-05	-7.58227e-10	-1.04731
90058263	chr5:90058263:T:C	4.57253e-25	-1.63105	-1.49134	1.50729e-07	-1.68309	-1.50524	7.92994e-06	-1.84348	-1.49101
90058493	chr5:90058493:T:C	2.27068e-25	-2.33565	-1.48672	8.96997e-08	-2.20288	-1.50447	5.83404e-06	-2.15289	-1.48854
90058709	chr5:90058709:G:A	1.792e-24	-1.75653	-4.83947e-10	6.1726e-07	-1.77853	-4.83947e-10	3.99823e-05	-1.7167	-4.83947e-10
90058868	chr5:90058868:C:A	4.24851e-25	-1.70183	-1.49405	1.40169e-07	-1.75633	-1.50464	7.4207e-06	-1.90708	-1.49379
90058908	chr5:90058908:A:G	2.30722e-24	-7.58227e-10	-1.50382	8.36357e-07	-7.58227e-10	-1.47476	4.94226e-05	-7.58227e-10	-1.50473
90058915	chr5:90058915:C:A	4.15968e-24	-7.58227e-10	-0.914427	1.27907e-06	-7.58227e-10	-1.04993	8.67164e-05	-7.58227e-10	-0.942497
90059020	chr5:90059020:T:C	2.33594e-24	-7.58227e-10	-1.49145	8.64249e-07	-7.58227e-10	-1.44196	4.99721e-05	-7.58227e-10	-1.49367
90059057	chr5:90059057:C:T	8.53894e-25	-2.49781	-4.83947e-10	3.09889e-07	-2.4676	-4.83947e-10	1.94516e-05	-2.43721	-4.83947e-10
90059305	chr5:90059305:T:C	4.27118e-25	-1.70318	-1.48738	1.40518e-07	-1.75289	-1.50559	7.48752e-06	-1.90487	-1.48703
90059533	chr5:90059533:G:A	4.97374e-25	-2.31805	-0.720226	2.76691e-07	-2.19946	-0.381452	1.23183e-05	-2.20636	-0.687701
90059625	chr5:90059625:G:T	7.2866e-25	-1.24709	-1.40933	4.26846e-07	-0.999837	-1.14756	2.33604e-05	-0.837467	-1.41663
90059784	chr5:90059784:T:C	3.47085e-24	-7.58227e-10	-1.09547	1.18794e-06	-7.58227e-10	-1.12384	7.62019e-05	-7.58227e-10	-1.07175
90059819	chr5:90059819:A:G	5.15853e-25	-1.51649	-1.4853	1.68217e-07	-1.57297	-1.5056	8.81051e-06	-1.74426	-1.48493
```
