## Supplementary material for "Characterization of shared and ancestry-specific signals driving complex traits using multi-ancestry fine-mapping": susiex_nc3.cs80.summary

```
# chr5:87367336-90059999
CS_ID	CS_LENGTH	CS_PURITY	MAX_PIP_SNP	BP	REF_ALLELE	ALT_ALLELE	REF_FRQ	BETA	SE	-LOG10P	MAX_PIP	POST-HOC_PROB_POP1	POST-HOC_PROB_POP2
1	1	1	chr5:88884379:T:C	88884379	C,NA	T,NA	1,NA	-inf,NA	inf,NA	33.6775,NA	1	1	0.5
2	4	0.588017	chr5:88902184:AATAC:A	88902184	A,A	AATAC,AATAC	1,1	-inf,-inf	inf,inf	14.2225,4.95606	0.264543	0.951605	0.830927
3	2084	0	chr5:88372022:A:G	88372022	NA,G	NA,A	NA,1	NA,inf	NA,inf	NA,3.47041	0.0236958	0.328589	0.556577
```
