## Supplementary material for "Characterization of shared and ancestry-specific signals driving complex traits using multi-ancestry fine-mapping": orig_s1_snps

```
rs301709
rs114638905
rs116064607
rs115042506
rs177281
rs11952384
rs77605965
rs17561711
rs72773840
rs214137
rs73178281
rs143648002
rs214136
rs16903431
rs1455098
rs73178288
rs214134
rs116838737
rs115407314
rs114560151
rs16876775
rs16903435
rs10942542
rs169952
rs183336
rs112703787
rs188515
rs13179362
rs6864888
rs6861886
rs1863958
rs140438601
rs1427970
rs7700997
rs189463767
rs1863752
rs13177933
rs919184
rs4916735
rs183137668
rs6867963
rs142395857
rs7728530
rs7728167
rs7728694
rs4373305
rs140701336
rs4916737
rs957629
rs17562385
rs116071460
rs115318824
rs146854471
rs13154117
rs4916738
rs10040237
rs4916739
rs183617506
rs138766802
rs11952355
rs11958875
rs140062247
rs4916740
rs4916663
rs6863416
rs112812515
rs148038523
rs79486459
rs6876387
rs4916664
rs6452803
rs10042828
rs10473920
rs871218
rs72773846
rs76446123
rs115595772
rs4916741
rs11949236
rs77717843
rs17562649
rs4916742
rs6452805
rs6452806
rs2099036
rs1896607
rs186312888
rs2364208
rs1427965
rs6871386
rs6894139
rs1427967
rs13185032
rs6452808
rs115076587
rs6865194
rs74433104
rs6452809
rs34636218
rs4916744
rs4916745
rs4916665
rs4916666
rs17562941
rs77243886
rs6880872
rs1159665
rs1159666
rs62378173
rs10942544
rs10942545
rs13436401
rs1158464
rs75155901
rs7725469
rs715342
rs1366595
rs2217257
rs12519662
rs1427968
rs1427969
rs10474290
rs10474291
rs149380767
rs11957803
rs35120171
rs148887507
rs6885600
rs6860105
rs6452811
rs6867144
rs72773858
rs140994800
rs6898643
rs112321644
rs10054245
rs7729505
rs10040039
rs10037512
rs4916746
rs13178887
rs116342823
rs4916747
rs76369882
rs7715079
rs115054340
rs1283614
rs6864044
rs150446468
rs145963670
rs7716025
rs62378178
rs1283616
rs6886306
rs4916667
rs13189532
rs3850654
rs3861964
rs9986241
rs9293509
rs9986266
rs1366594
rs985296
rs17564137
rs1366142
rs984399
rs17564192
rs1346452
rs114736407
rs919185
rs116200416
rs115175503
rs12660032
rs7725337
rs10054570
rs10069604
rs4916669
rs6452812
rs7721818
rs10942546
rs16903461
rs116125929
rs138480330
rs114779117
rs13187246
rs7714474
rs115763072
rs10070540
rs4020801
rs116693839
rs181971661
rs35981402
rs140774994
rs7728690
rs10223241
rs62378180
rs72773874
rs9293511
rs116407570
rs74840074
rs16903463
rs1864180
rs111355359
rs76994193
rs116503188
rs16903468
rs77762196
rs114846407
rs4244201
rs4244202
rs2115459
rs28412959
rs116593222
rs148572826
rs192305753
rs10066049
rs114288281
rs2195446
rs2195445
rs186668808
rs72773878
rs16903471
rs10059700
rs12521696
rs143699123
rs13358443
rs72773879
rs146765340
rs114916281
rs115325761
rs7723882
rs114824687
rs10067552
rs6864683
rs16903472
rs6892006
rs72773880
rs75510137
rs151033926
rs765178
rs6888422
rs75934051
rs34375464
rs62378185
rs149532220
rs149011697
rs62378186
rs113626017
rs7718068
rs6650958
rs10053875
rs116665632
rs139737032
rs143961539
rs11746572
rs17499351
rs16903479
rs12659570
rs6895825
rs115000418
rs60654108
rs10514304
rs1366596
rs10075703
rs56368881
rs10057059
rs74713769
rs148156550
rs182848155
rs10474292
rs34367533
rs72773888
rs7738002
rs10474293
rs115060008
rs6414948
rs78530756
rs7708573
rs10055473
rs12522514
rs6877730
rs6898888
rs62378192
rs114557917
rs10072268
rs77159698
rs62378193
rs10063358
rs10052661
rs4298284
rs141885466
rs13359307
rs76232370
rs12651900
rs62378211
rs114856722
rs62378212
rs6898143
rs72773890
rs80159151
rs62378213
rs62378214
rs75740834
rs62378215
rs114146633
rs141303173
rs10059904
rs116294157
rs10054858
rs10037415
rs10064570
rs139710070
rs28494987
rs35188877
rs72773891
rs80098849
rs6897928
rs10076524
rs13355558
rs149072888
rs6860971
rs6880467
rs76191510
rs6880232
rs80208480
rs13183402
rs12517576
rs771437
rs702850
rs771438
rs191558127
rs2545606
rs2545607
rs2112379
rs194131
rs17500041
rs40603
rs34700
rs191561918
rs17565938
rs72773893
rs2561590
rs75410286
rs111654746
rs116761417
rs41134
rs116574224
rs12514576
rs918418
rs113371225
rs149989434
rs4916749
rs76332042
rs55860743
rs114141705
rs771439
rs173784
rs194132
rs253297
rs62378218
rs6872041
rs40088
rs144222124
rs253298
rs116354933
rs1895217
rs771436
rs34702
rs36058515
rs183874325
rs116654528
rs187571
rs79789592
rs73772144
rs79357708
rs149077574
rs2162865
rs2545608
rs114643556
rs2250032
rs2545612
rs34067394
rs561751
rs32884
rs419306
rs72773902
rs531790712
rs16867539
rs16867541
rs76626347
rs77505055
rs71629710
rs811758
rs12659528
rs150505952
rs12657099
rs12653011
rs59842575
rs76083178
rs114530628
rs16867545
rs59496068
rs111539281
rs78363785
rs7705806
rs62378221
rs2059853
rs10514305
rs16867551
rs16867552
rs6452819
rs6891494
rs115187910
rs379717
rs16867553
rs702849
rs61418152
rs111976719
rs16867554
rs1644017
rs17507679
rs32885
rs702848
rs34719591
rs7718507
rs1158150
rs35307872
rs79092396
rs1816254
rs1816255
rs111642985
rs73772150
rs34590598
rs79545196
rs771435
rs702847
rs71629714
rs10514306
rs10474294
rs2042341
rs193690
rs56896071
rs77133879
rs13171829
rs28829399
rs79991331
rs810029
rs34814331
rs32892
rs140635332
rs58661106
rs62378222
rs6876988
rs6883052
rs6883088
rs247587
rs247586
rs12659446
rs247585
rs35242886
rs140559752
rs80343951
rs74560491
rs247584
rs76747638
rs427511
rs17508283
rs17508332
rs27764
rs34294120
rs34938263
rs74360467
rs77460011
rs79348884
rs420113
rs12653245
rs247552
rs72775516
rs114076280
rs56756608
rs247562
rs247561
rs168689
rs2161203
rs75090066
rs771505
rs72775522
rs430845
rs74380651
rs150451778
rs140203572
rs4244203
rs1423601
rs1645535
rs1644021
rs147638538
rs114744154
rs114990839
rs2432179
rs247557
rs78459865
rs193689
rs116361787
rs247558
rs247559
rs78419453
rs189136947
rs247560
rs247554
rs116669396
rs13173341
rs173531
rs10454907
rs111838367
rs16867563
rs32886
rs17568075
rs32887
rs32888
rs6870380
rs10454909
rs247555
rs143669333
rs113956401
rs112968229
rs247556
rs114471550
rs113755170
rs2432178
rs77381989
rs73772156
rs79262286
rs181785
rs13184230
rs7736534
rs16867565
rs72775530
rs247551
rs2031004
rs383242
rs12153611
rs454345
rs771509
rs399303
rs9293514
rs9293515
rs74726954
rs2365376
rs2011074
rs2011071
rs116087192
rs140901165
rs16867571
rs62378245
rs10065531
rs7701188
rs1833895
rs66580221
rs62378246
rs6891794
rs1820170
rs16867576
rs6892330
rs6892919
rs12515004
rs9293516
rs9293517
rs2365377
rs1358555
rs1528589
rs4916751
rs10045921
rs76984656
rs115727393
rs62378247
rs12519890
rs35700159
rs58886237
rs10071234
rs76038678
rs10056443
rs147032885
rs7445369
rs34658690
rs76478496
rs150468825
rs4145733
rs6879209
rs6862568
rs77239230
rs10057507
rs13176213
rs1830359
rs11742134
rs1919240
rs1852723
rs147216879
rs1852724
rs77016907
rs12109844
rs12109397
rs58777711
rs1406322
rs4020094
rs10066156
rs7722399
rs10070532
rs74665222
rs10070590
rs1805245
rs7700960
rs75711750
rs116579107
rs13163176
rs55741312
rs6891697
rs75048180
rs77332236
rs34402932
rs115433803
rs6899103
rs4618461
rs13152996
rs10065473
rs141263578
rs74820949
rs12653038
rs141114079
rs62380077
rs16867639
rs73170244
rs7731614
rs72775553
rs17569591
rs1919243
rs35803182
rs77643547
rs10051819
rs115900805
rs4085704
rs11742119
rs1830362
rs10514308
rs10061720
rs11953066
rs71629718
rs1852730
rs7715395
rs10038055
rs4916752
rs1919239
rs62380078
rs6452824
rs1852729
rs114152460
rs1852728
rs13171024
rs61463007
rs116476809
rs36074433
rs4916753
rs111290180
rs145441489
rs1852721
rs6452825
rs62380079
rs36098140
rs62380081
rs62380082
rs1852727
rs79153259
rs1830358
5:88790873_G_T
rs34023833
rs116729976
rs3844058
rs2022561
rs4110177
rs4346802
rs78779226
rs74817431
rs16867696
rs185606088
rs75799960
rs1852719
rs11748629
rs11739059
rs61309144
rs61695960
rs56850397
rs13182088
rs61437495
rs184578787
rs55814654
rs115388657
rs11739040
rs73772179
rs16867703
rs73772182
rs11749879
rs114196597
rs76599563
rs57172156
rs72775558
rs111515681
rs61112049
rs73772186
rs76198634
rs80168939
rs4382197
rs76134907
rs113718492
rs7701355
rs73772188
rs62380087
rs12658581
rs6863977
rs12652212
rs6452826
rs6868697
rs75476409
rs62380088
rs75427735
rs28561916
rs12657509
rs7735308
rs28582608
rs34633409
rs12521973
rs62380089
rs12655212
rs6873999
rs55709516
rs60593410
rs75434958
rs6452827
rs6452828
rs6864461
rs56316622
rs73772192
rs12514792
rs55977899
rs62380111
rs115602495
rs62380112
rs59328055
rs78128952
rs1919241
rs7712479
rs10942550
rs3934154
rs6452829
rs4311448
rs114226122
rs75492502
rs62380113
rs79744959
rs6873776
rs74754561
rs62380114
rs6878642
rs78032859
rs115727247
rs58689924
rs148879158
rs59189303
rs57499397
rs7724133
rs59007458
rs58920930
rs11746528
rs11743085
rs11743866
rs56107519
rs11747610
rs114422223
rs17583459
rs73772193
rs62380122
rs1830360
rs76492517
rs74672921
rs1919237
rs1852726
rs4298285
rs7723277
rs11746032
rs7727601
rs74943933
rs7732661
rs58053523
rs73772196
rs73772197
rs4537088
rs7705545
rs11738960
rs11748980
rs11739065
rs55782048
rs72775585
rs4916755
rs75763662
rs115721305
5:88838303_G_C
rs10056183
rs1881459
rs10473922
rs76390983
rs75319533
rs116826323
rs114929365
rs79804056
rs12653314
rs77355846
rs71629721
rs7715087
rs11953993
rs78038186
rs76344082
rs16867748
rs138535579
rs78529762
rs7703383
rs7727977
rs79332566
rs6452830
rs4280908
rs6878336
rs6879196
rs10942551
rs115325222
rs6890704
rs114965027
rs76340388
rs75167278
rs7721493
rs142833413
rs59482127
rs12655756
rs6882723
rs6883059
rs6887782
rs72656671
rs7700936
rs10067730
rs10942552
rs13436522
rs150013537
rs77026350
rs73770506
rs13169461
rs7721758
rs76014597
rs7722696
rs7705048
rs7727304
rs34358086
rs115152888
rs10942553
rs74905715
rs74412115
rs10942554
rs12658195
rs4623183
rs10075489
rs4639270
rs10805858
rs77361536
rs9293518
rs9293519
rs4331932
rs78223115
rs115598508
rs78450846
rs73770509
rs7702020
rs75417999
rs79920895
rs72775598
rs13182456
rs67709364
rs76765891
rs114253859
rs7445467
rs10057121
rs7727198
rs7727094
rs74577065
rs141651971
rs11952737
rs11956141
rs10039235
rs76271739
rs12520584
rs12522999
rs4519951
rs7449416
rs12513521
rs12697791
rs4131499
rs4131497
rs4131496
rs4131498
rs191189404
rs34137591
rs75867510
rs7444673
rs62380149
rs74628050
rs10071923
rs62380150
rs72775601
rs10072077
rs73178572
rs13174813
rs10044551
rs73178577
rs35192936
rs10805859
rs73178581
rs7443242
rs7443330
rs7443336
rs146959190
rs114307042
rs115194431
rs13182123
rs114434246
rs6452832
rs62380151
rs4916756
rs4916757
rs75301797
rs77773816
rs7726306
rs7712641
rs10077397
rs72775602
rs78335021
rs142814535
rs146347202
rs62380156
rs4916758
rs55918503
rs72777204
rs78016682
rs4426948
rs10942556
rs75304444
rs7380266
rs72777205
rs4623180
rs11953122
rs10040170
rs6896323
rs62380159
rs139266223
rs12654312
rs116172725
rs6866899
rs6867765
rs150392307
rs4916759
rs4916760
rs62381260
rs4916761
rs78232699
rs56156906
rs189462378
rs6888234
rs6869361
5:88918060_T_G
rs10044716
rs114219167
rs145703388
rs112704691
rs146235269
rs115022557
rs10942558
rs76154780
rs74538263
rs6882845
rs10447173
rs78843273
rs79282430
rs7705144
rs77259823
rs80340181
rs36194979
rs10447158
rs146663847
rs72777207
rs10942562
rs149341138
rs139942918
rs7720127
rs10942563
rs7721023
rs7720945
rs147736088
rs140229502
rs62378093
rs6452838
rs144220068
rs6452839
rs6452840
rs77365176
rs4623181
rs4461667
rs144874056
rs4493705
rs34099697
rs74382505
rs62378095
rs189594417
rs149363171
rs79501694
rs11958574
rs72777208
rs112717775
rs7444394
rs62378096
rs61385538
rs6879983
rs77036929
rs4312915
rs59268280
rs4312916
rs6414952
rs4590203
rs4590204
rs13173613
rs76425804
rs115282082
rs76826251
rs10038901
rs6452843
rs10038909
rs77793687
rs115851842
rs72777211
rs115532840
rs71629724
rs10072698
rs10057743
rs116635460
rs72777213
rs191454728
rs74836466
rs72777214
rs7734229
rs11740815
rs4398665
rs7702131
rs76588962
rs78649399
rs7703310
rs4916767
rs72777218
rs72777219
rs62378099
rs142124657
rs72777220
rs77262292
rs77925699
rs76668498
rs10805860
rs72777221
rs12520073
rs74452131
rs12054766
rs60257482
rs12515711
rs114038717
rs10074188
rs72777224
rs12187722
rs62378121
rs7733743
rs72777225
rs77042618
rs78780666
rs10474299
rs11740515
rs34069200
rs4342357
rs13360031
rs13355643
rs72777228
rs76982619
rs57039567
rs76216557
rs75701798
rs78862680
rs4461668
rs10043314
rs7736700
rs74691407
rs76288280
rs4401601
rs75243002
rs7710454
rs9293520
rs79102385
rs59425357
rs114073589
rs4555859
rs115731911
rs76917117
rs13178173
rs76701394
rs56733285
rs116701584
rs72777231
rs184411142
rs144533529
rs57982668
rs59606731
rs10068873
rs4360073
rs72777234
rs75482542
rs79225417
rs6452845
rs145335149
rs62378124
rs72777235
rs7729566
rs151149201
rs138022565
rs116739600
rs114560704
rs77790247
rs142893348
rs6883174
rs12153360
rs12153117
rs12152822
rs72777238
rs72777239
rs4530791
rs10942565
rs139744069
rs144526120
rs12514744
rs6889059
rs6889006
rs6893643
rs10942566
rs34193534
rs2365763
rs114368534
rs78580069
rs75627616
rs5002722
rs151128758
rs77873481
rs75141548
rs12187739
rs35535075
rs116454409
rs7720486
rs76022715
rs142997551
rs2029108
rs1449229
rs75697596
rs67368592
rs72777247
rs4916670
rs79181542
rs79658452
rs11744240
rs7381160
rs62378127
rs6884459
rs10942567
rs10942568
rs62378128
rs138899643
rs10069451
rs79258695
rs10055858
rs144161451
rs147353887
rs16867828
rs7379894
rs10942569
rs12658726
rs10462480
rs12652007
rs77513998
rs7707732
rs7707481
rs1449227
rs78540238
rs6894060
rs56289326
rs12520958
rs7718215
rs7380213
rs186060372
rs10514309
rs4481376
rs17512493
rs115855220
rs6452846
rs4443451
rs4487522
rs4254935
rs12153582
rs6870812
rs7716630
rs17512705
rs10050418
rs7722255
rs142377937
rs72777262
rs114048761
rs115155396
rs10474302
rs10474303
rs17512887
rs11750023
rs10514310
rs17585072
rs151159247
rs72777263
rs10514311
rs17585205
rs7734759
rs138166721
rs7444055
rs146106540
rs9632415
rs36100352
rs1816989
rs116300657
rs6859530
rs10073773
rs1823333
rs116646238
rs6893436
rs10074028
rs6868869
rs13354478
rs10060770
rs882724
rs1108376
rs1108377
rs78051935
rs73770552
rs6864869
rs16867883
rs13182917
rs1449228
rs17585380
rs17526043
rs115720226
rs143477925
rs75657835
rs819341
rs565719875
rs10063070
rs34249183
rs819342
rs819343
rs819344
rs72777273
rs10942571
rs139184284
rs702846
rs34937542
rs819345
rs36000675
rs819346
rs112994289
rs11959291
rs819347
rs116053546
rs10942572
rs2595592
rs2595591
rs9293526
rs819348
rs819349
rs10474306
rs72777277
rs188878790
rs819351
rs115274469
rs819352
rs819353
rs819354
rs35989611
rs78950860
rs34991755
rs55641075
rs141475974
rs144503346
rs12109674
rs79443620
rs17526338
rs819355
rs819356
rs819357
rs819358
rs138290506
rs72777282
rs28493554
rs56321842
rs6878955
rs10040866
rs819359
rs115296192
rs819360
rs34650378
rs115225970
rs6896806
rs66679935
rs819337
rs819338
rs819339
rs74753020
rs1093816
rs11948991
rs138424651
rs139352515
rs1093817
rs1093818
rs145347625
rs13164501
rs819350
rs13162065
rs147939284
rs7733000
rs2595595
rs76977646
rs143446035
rs13178951
rs2595593
rs2595594
rs10514317
rs16867918
rs1819994
rs1363179
rs1363180
rs10514316
rs1421908
rs62378158
rs73770564
rs10046069
rs10035607
rs7730423
rs6878410
rs73178742
rs112843634
rs115202789
rs6878660
rs13171700
rs11745565
rs148327839
rs6872347
rs876470
rs7711989
rs116774626
rs4145580
rs12515848
rs6452852
rs55954765
rs10063565
rs147403329
rs79092214
rs142255336
rs78130579
rs138692412
rs1421909
rs10474308
rs72777296
rs10473925
rs10474309
rs138551452
rs12189279
rs74728156
rs78219477
rs277058
rs6889835
rs277059
rs78274315
rs10942576
5:89149887_G_A
rs7735113
rs59143511
rs114048871
rs142276294
rs76501240
rs142651456
rs6873061
rs116157188
rs62380262
rs6883911
rs143908961
rs146662092
rs10070299
rs10064831
rs1833553
rs10065446
rs6883584
rs116556026
rs277051
rs67848481
rs12520184
rs12523413
rs11747578
rs78539143
rs11748169
rs13157033
rs7710163
rs148167946
rs10051552
rs11742195
rs12186720
rs2112270
rs1367377
rs66802850
rs1430619
rs62380265
rs17587156
rs62380266
rs10038648
rs149647434
rs2161145
rs2886503
rs2365904
rs4916773
rs2112271
rs12189450
rs7702943
rs277053
rs13160423
rs4916774
rs1430620
rs67506564
rs77720501
rs112391707
rs72779109
rs277054
rs12515716
rs12187736
rs147937093
rs55891532
rs17587562
rs4916775
rs16868011
rs144908932
rs6898828
rs13190530
rs145466156
rs277056
rs277057
rs6890460
rs72779116
rs112171841
rs77363085
rs28374881
rs959185
rs10942578
rs6898168
rs17528449
rs16868016
rs116407479
rs10052296
rs16868024
rs4327622
rs2365905
rs72779119
rs1367378
rs113189052
rs7719550
rs73770737
rs115956015
rs114845937
rs16868030
rs10079421
rs10942580
rs112577905
rs7709375
rs139626119
rs17528785
rs13168783
rs145669126
rs76688122
rs138321258
rs10062941
rs6452854
rs78120120
rs67088239
rs11957392
rs4429882
rs115547774
rs2886504
rs73770749
rs72779123
rs6870051
rs9293529
rs16868036
rs6452855
rs10068793
rs140076280
rs7720113
rs13182202
rs10036511
rs148055060
rs73770756
rs150029626
rs35432244
rs10064630
rs10051699
rs6888553
rs1367381
rs962478
rs4374783
rs142574195
rs16868057
```
