## Supplementary material for "Characterization of shared and ancestry-specific signals driving complex traits using multi-ancestry fine-mapping": orig_s2_snps

```
rs301709
rs76225234
rs177281
rs11952384
rs77605965
rs117884178
rs214137
rs73178281
rs214136
rs16903431
rs1455098
rs73178288
rs214134
rs16876775
rs16903435
rs79714740
rs10942542
rs169952
rs183336
rs188515
rs6864888
rs143972905
rs6861886
rs1863958
rs191310848
rs1427970
rs7700997
rs1863752
rs13177933
rs919184
rs4916735
rs6867963
rs7728530
rs7728167
rs7728694
rs4373305
rs79174184
rs77006191
rs4916737
rs16903436
rs957629
rs115318824
rs13154117
rs4916738
rs10040237
rs140143861
rs4916739
rs117958293
rs11952355
rs11958875
rs4916740
rs75484347
rs4916663
rs6863416
rs12519876
rs6876387
rs4916664
rs6452803
rs10473920
rs871218
rs74500059
rs4916741
rs11949236
rs4916742
rs6452805
rs149625711
rs6452806
rs148384751
rs2099036
rs2364208
rs75797624
rs1427965
rs139852914
rs6871386
rs6894139
rs1427967
rs13185032
rs6452808
rs6865194
rs6452809
rs34636218
rs4916744
rs4916745
rs4916665
rs4916666
rs17562941
rs75529170
rs6880872
rs1159665
rs1159666
rs62378173
rs10942544
rs10942545
rs13436401
rs1158464
rs79296246
rs7725469
rs715342
rs1366595
rs117015730
rs2217257
rs78540530
rs1427968
rs1427969
rs10474290
rs10474291
rs11957803
rs35120171
rs6885600
rs6860105
rs150442523
rs6452811
rs6867144
rs72773858
rs147320616
rs79914135
rs6898643
rs16903451
rs10054245
rs7729505
rs10040039
rs10037512
rs4916746
rs13178887
rs116342823
rs4916747
rs142449264
rs7715079
rs117397843
rs6864044
rs144711910
rs118189129
rs145963670
rs7716025
rs62378178
rs180886911
rs6886306
rs4916667
rs4916668
rs13189532
rs149259246
rs3850654
rs3861964
rs9986241
rs9293509
rs9986266
rs1366594
rs985296
rs17564137
rs1366142
rs984399
rs1346452
rs919185
rs117364863
rs115175503
rs117060203
rs12660032
rs7725337
rs10054570
rs10069604
rs75409450
rs4916669
rs6452812
rs7721818
rs10942546
rs16903461
rs150444647
rs114779117
rs13187246
rs7714474
rs10070540
rs4020801
rs78954047
rs75958249
rs7728690
rs10223241
rs117958411
rs62378180
rs72773874
rs9293511
rs116407570
rs16903463
rs1864180
rs57505937
rs75335173
rs148099164
rs41467445
rs76994193
rs16903468
rs4244201
rs4244202
rs74876575
rs2115459
rs10066049
rs2195446
rs2195445
rs143316828
rs16903471
rs10059700
rs12521696
rs79529461
rs13358443
rs76864614
rs191274761
rs141778876
rs7723882
rs10067552
rs6864683
rs16903472
rs6892006
rs72773880
rs564091394
rs765178
rs6888422
rs144561776
rs62378186
rs113626017
rs139601600
rs7718068
rs6650958
rs16903476
rs11746572
rs117973697
rs16903479
rs12659570
rs6895825
rs10514304
rs1366596
rs10075703
rs56368881
rs10057059
rs116889327
rs10474292
rs183746605
rs34367533
rs72773888
rs7738002
rs10474293
rs115060008
rs6414948
rs59257616
rs7708573
rs12522514
rs6877730
rs189770250
rs141136146
rs6898888
rs145999895
rs62378192
rs77874148
rs114557917
rs10072268
rs34324795
rs140831910
rs10052661
rs193006431
rs4298284
rs190082895
rs79043197
rs13359307
rs12651900
rs147016940
rs62378211
rs62378212
rs6898143
rs80159151
rs144354457
rs62378213
rs192820411
rs117325672
rs75740834
rs62378215
rs60081637
rs12653655
rs10059904
rs59210025
rs117617537
rs10037415
rs10064570
rs28494987
rs80024820
rs35188877
rs139367375
rs118135614
rs72773891
rs80098849
rs6897928
rs10076524
rs117394829
rs13355558
rs76191510
rs6880232
rs76745089
rs13183402
rs12517576
rs771437
rs117503702
rs12654335
rs702850
rs771438
rs2545606
rs2545607
rs2112379
rs194131
rs17500041
rs117046843
rs150347839
rs40603
rs34700
rs77866137
rs74629605
rs78204495
rs7711573
rs75630449
rs79001498
rs2561590
rs75410286
rs76018342
rs1833588
rs78732513
rs60218625
rs12657575
rs117653045
rs76163941
rs1422088
rs41134
rs116574224
rs77102953
rs80059264
rs78775801
rs117651276
rs12659254
rs76013200
rs78016196
rs4916749
rs771439
rs173784
rs194132
rs253297
rs6872041
rs40088
rs59344477
rs253298
rs771436
rs34702
rs36058515
rs187571
rs79789592
rs79357708
rs149077574
rs2162865
rs2545608
rs12657507
rs2250032
rs2545612
rs34067394
rs561751
rs32884
rs419306
rs72773902
rs117739750
rs16867539
rs16867541
rs77505055
rs12659528
rs12657099
rs12653011
rs59842575
rs76083178
rs16867545
rs59496068
rs111539281
rs78363785
rs7705806
rs62378221
rs2059853
rs10514305
rs16867551
rs114505472
rs16867552
rs6891494
rs379717
rs16867553
rs702849
rs61418152
rs111976719
rs16867554
rs1644017
rs32885
rs702848
rs7718507
rs1158150
rs79092396
rs1816254
rs1816255
rs73772150
rs77015424
rs79545196
rs143167902
rs771435
rs702847
rs191044820
rs148112820
rs10514306
rs10474294
rs2042341
rs193690
rs56896071
rs77133879
rs16867558
rs79991331
rs810029
rs74604736
rs34814331
rs32892
rs139637411
rs187091663
rs6876988
rs6883052
rs6883088
rs247587
rs247586
rs12659446
rs247585
rs117876794
rs80343951
rs74560491
rs247584
rs76747638
rs427511
rs27764
rs79348884
rs420113
rs12653245
rs247552
rs114076280
rs56756608
rs247562
rs117113061
rs247561
rs168689
rs143854316
rs75090066
rs771505
rs74380651
rs79349716
rs4244203
rs1423601
rs1645535
rs1644021
rs143685536
rs2432179
rs247557
rs193689
rs247559
rs78419453
rs247560
rs247554
rs173531
rs16867563
rs32886
rs32887
rs32888
rs6870380
rs247555
rs143669333
rs247556
rs114471550
rs2432178
rs77381989
rs73772156
rs79262286
rs181785
rs7736534
rs16867565
rs247551
rs2031004
rs383242
rs149508409
rs454345
rs771509
rs182460471
rs187144575
rs145629241
rs399303
rs16867568
rs9293514
rs9293515
rs2365376
rs2011074
rs2011071
rs16867571
rs62378245
rs10065531
rs7701188
rs1833895
rs66580221
rs16867573
rs62378246
rs6891794
rs1820170
rs16867576
rs6892330
rs6892919
rs12515004
rs9293516
rs9293517
rs2365377
rs1528589
rs4916751
rs10045921
rs12523490
rs76660757
rs62378247
rs12519890
rs58886237
rs10071234
rs76038678
rs10056443
rs7445369
rs4145733
rs6879209
rs148963868
rs6862568
rs77239230
rs79555188
rs10057507
rs75348679
rs13176213
rs1830359
rs11742134
rs1919240
rs1852723
rs1852724
rs12109844
rs12109397
rs117007154
rs1406322
rs4020094
rs10066156
rs7722399
rs10070532
rs75810111
rs74665222
rs10070590
rs6878580
rs13163176
rs55741312
5:88768065_A_C
rs148497151
rs6891697
rs76623502
rs79821362
rs115433803
rs6899103
rs6880427
rs4618461
rs10065473
rs7705829
rs79709764
rs74820949
rs7710661
rs7730600
rs7711217
rs12653038
rs73772167
rs73772168
rs62380077
rs73772169
rs16867639
rs73170244
rs72775553
rs117961591
rs17569591
rs1919243
rs118189379
rs117108524
rs4085704
rs11742119
rs1830362
rs10514308
rs11953066
rs1852730
rs7715395
rs75966895
rs10038055
rs4916752
rs79964800
rs1919239
rs62380078
rs6452824
rs1852729
rs1852728
rs144865506
rs4916753
rs117486779
rs1852721
rs80338143
rs6452825
rs77446080
rs118097557
rs36098140
rs62380081
rs62380082
rs1852727
rs74318495
rs1830358
5:88790873_G_T
rs149889670
rs148882740
rs3844058
rs2022561
rs4110177
rs185260286
rs4346802
rs78779226
rs74817431
rs16867696
rs1852719
rs11748629
rs11739059
rs149943222
rs61309144
rs61695960
rs56850397
rs13182088
rs55814654
rs11739040
rs73772179
rs16867703
rs73772182
rs11749879
rs117565692
rs117927791
5:88800338_T_C
rs141043367
rs76599563
rs57172156
rs146400129
rs61112049
rs73772186
rs117161248
rs76198634
rs80168939
rs117945011
rs4382197
rs76134907
rs143297853
rs113718492
rs138501843
rs7701355
rs78932409
rs62380087
rs117550538
rs12658581
rs78117002
rs12652212
rs6452826
rs75381677
rs75476409
rs117472587
rs62380088
rs75427735
rs141392145
rs28561916
rs12657509
rs7735308
rs28582608
rs78738225
rs12521973
rs62380089
rs12655212
rs6873999
rs55709516
rs75434958
rs6452827
rs6452828
rs76713724
rs146598450
rs6864461
rs56316622
rs117088622
rs79922917
rs12514792
rs55977899
rs62380111
rs62380112
rs78128952
rs1919241
rs149346078
rs7712479
rs10942550
rs3934154
rs4311448
rs146947249
rs138056871
rs149085373
rs114226122
rs143148747
rs117361588
rs75492502
rs142806162
rs75401164
rs139804471
rs62380113
rs77045464
rs79744959
rs6873776
rs79346795
rs62380114
rs6878642
rs145078494
rs140758132
rs78032859
rs58689924
rs59189303
rs57499397
rs7724133
rs117238302
rs59007458
rs58920930
rs11746528
rs11743085
rs11743866
rs56107519
rs11747610
rs17583459
rs62380122
rs117408559
rs1830360
rs74672921
rs1919237
rs1852726
rs4298285
rs76431132
rs7723277
rs11746032
rs7727601
rs74943933
rs7732661
rs76917966
rs117455165
rs73772196
rs73772197
rs138677362
rs4537088
rs7705545
rs11738960
rs11748980
rs11739065
rs55782048
rs78306372
rs16867725
rs4916755
rs7709961
5:88838303_G_C
rs74694185
rs6875289
rs1881459
rs7703511
rs16867735
rs10473922
rs16867739
rs77781520
rs16867743
rs149633450
rs117674359
rs79232451
rs144646240
rs12653314
rs77355846
rs7715087
rs76248127
rs115646187
rs11953993
rs78038186
rs76344082
rs16867748
rs144624912
rs114360791
rs79774736
rs78529762
rs7703383
rs7727977
rs79332566
rs6452830
rs4280908
rs6878336
rs6879196
rs10942551
rs115325222
rs117013031
rs6890704
rs117109419
rs75167278
rs7721493
rs117944504
rs59482127
rs12655756
rs6882723
rs115177385
rs6883059
rs76586201
rs6887782
rs76375774
rs72656671
rs7700936
rs76959960
rs10067730
rs10942552
rs13436522
rs114235834
rs73770506
rs77164107
rs74549220
rs80177293
rs13169461
rs74910946
rs7721758
rs7722696
rs7705048
rs7727304
rs114828688
rs74481526
rs34358086
rs77906913
rs6864255
rs140815954
rs10942553
rs117912329
rs138178182
rs117487743
rs117794444
rs74905715
rs10942554
rs12658195
rs4623183
rs10075489
rs4639270
rs10805858
rs75133896
rs9293518
rs9293519
rs4331932
rs78223115
rs115598508
rs78450846
rs73770509
rs73770511
rs79740202
rs7702020
rs75417999
rs76460711
rs79920895
rs13182456
rs67709364
rs140571726
rs76765891
rs114253859
rs117481498
rs7445467
rs78910829
rs10057121
rs7727198
rs7727094
rs11952737
rs11956141
rs10039235
rs76271739
rs12520584
rs12522999
rs117721203
rs4519951
rs7449416
rs12513521
rs12697791
rs4131499
rs4131497
rs4131496
rs4131498
rs34137591
rs7444673
rs62380149
rs10071923
rs62380150
rs72775601
rs10072077
rs13174813
rs10044551
rs12652765
rs10805859
rs7443242
rs7443330
rs7443336
rs6452832
rs62380151
rs80080358
rs4916756
rs4916757
rs77773816
rs59394779
rs7726306
rs7712641
rs10077397
rs72775602
rs116902856
rs77493644
rs117551112
rs78335021
rs142814535
rs139011645
rs62380156
rs4916758
rs55918503
rs72777204
rs140982845
rs4426948
rs10942556
rs7380266
rs72777205
rs4623180
rs11953122
rs10040170
rs6896323
rs62380159
rs74980524
rs12654312
rs116172725
rs6866899
rs6867765
rs4916759
rs4916760
rs62381260
rs4916761
rs78232699
rs189462378
rs6888234
rs6869361
5:88918060_T_G
rs10044716
rs151027425
rs145703388
rs112704691
rs201173643
rs368034720
rs10942558
rs74538263
rs6882845
rs10447173
rs7705144
rs138538028
rs36194979
rs10447158
rs146663847
rs72777207
rs10942562
rs192939727
rs149341138
rs139942918
rs7720127
rs10942563
rs7721023
rs7720945
rs147736088
rs140229502
rs190674410
rs62378093
rs6452838
rs6452839
rs6452840
rs77365176
rs4623181
rs4461667
rs4493705
rs34099697
rs62378095
rs11958574
rs112717775
rs7444394
rs62378096
rs61385538
rs6879983
rs4312915
rs59268280
rs4312916
rs6414952
rs141357214
rs4590203
rs4590204
rs13173613
rs115282082
rs114442996
rs10038901
rs6452843
rs72777211
rs10072698
rs10057743
rs72777213
rs72777214
rs7734229
rs11740815
rs4398665
rs7702131
rs79583709
rs7703310
rs4916767
rs72777218
rs72777219
rs62378099
rs142124657
rs72777220
rs77262292
rs10805860
rs72777221
rs12520073
rs12054766
rs60257482
rs12515711
rs79103815
rs10074188
rs12187722
rs62378121
rs7733743
rs72777225
rs77042618
rs78780666
rs10474299
rs11740515
rs34069200
rs4342357
rs13360031
rs13355643
rs72777228
rs57039567
rs76216557
rs189468876
rs75701798
rs78862680
rs10043314
rs7736700
rs74691407
rs76626661
rs7710454
rs9293520
rs79102385
rs59425357
rs114073589
rs4555859
rs13178173
rs56733285
rs116701584
rs72777231
rs57982668
rs59606731
rs10068873
rs4360073
rs72777234
rs6452845
rs62378124
rs72777235
rs7729566
rs114560704
rs6883174
rs12153360
rs12153117
rs12152822
rs72777238
rs72777239
rs4530791
rs181787940
rs10942565
rs139744069
rs12654746
rs12514744
rs6889059
rs6889006
rs6893643
rs74581948
rs34193534
rs2365763
rs114368534
rs78580069
rs75627616
rs5002722
rs12187739
rs116454409
rs7720486
rs2029108
rs1449229
rs67368592
rs72777247
rs4916670
rs79658452
rs11744240
rs62378127
rs6884459
rs10942567
rs10942568
rs77501954
rs62378128
rs10069451
rs79258695
rs16867828
rs10942569
rs12658726
rs10462480
rs12652007
rs7707481
rs1449227
rs6894060
rs12520958
rs7718215
rs10514309
rs17512493
rs6452846
rs4443451
rs4487522
rs4254935
rs9293522
rs12153582
rs6870812
rs75388289
rs7716630
rs17512705
rs10050418
rs7722255
rs58500585
rs13358272
rs10474302
rs10474303
rs17512887
rs117019191
rs11750023
rs10514310
rs117830230
rs17585072
rs72777263
rs146975629
rs10514311
rs17585205
rs79556850
rs7734759
rs138166721
rs7444055
rs186254408
rs9632415
rs36100352
rs76925280
rs74440612
rs1816989
rs77547382
rs6859530
rs10073773
rs6893436
rs142065732
rs10074028
rs10474305
rs6868869
rs75182918
rs13354478
rs10060770
rs116939243
rs882724
rs1108376
rs1108377
rs78051935
rs73770552
rs6864869
rs16867883
rs13182917
rs17585380
rs143477925
rs75657835
rs819341
rs10063070
rs34249183
rs819342
rs819343
rs819344
rs10942571
rs139184284
rs148729851
rs702846
rs34937542
rs36000675
rs819346
rs112994289
rs11959291
rs819347
rs58358615
rs116053546
rs10942572
rs2595592
rs2595591
rs9293526
rs75621765
rs819349
rs10474306
rs72777277
rs150651055
rs819351
rs115274469
rs819352
rs183955069
rs192120191
rs116034320
rs819354
rs35989611
rs55641075
rs141475974
rs140183362
rs12109674
rs17526338
rs819355
rs819356
rs819357
rs819358
rs138290506
rs72777282
rs28493554
rs56321842
rs6878955
rs10040866
rs819359
rs115296192
rs819360
rs34650378
rs6896806
rs66679935
rs819337
rs819338
rs819339
rs1093816
rs11948991
rs1093817
rs1093818
rs145347625
rs13164501
rs819350
rs13162065
rs147939284
rs2595595
rs76977646
rs117521263
rs2595593
rs2595594
rs16867918
rs1819994
rs1363179
rs1363180
rs10514316
rs1421908
rs73770564
rs10046069
rs60944326
rs10035607
rs148792341
rs117171592
rs7730423
rs6878410
rs73178742
rs112843634
rs115202789
rs6878660
rs13171700
rs148327839
rs6872347
rs876470
rs7711989
rs116774626
rs4145580
rs12515848
rs143628999
rs6452852
rs55954765
rs10063565
rs142255336
rs141018756
rs78130579
rs1421909
rs117703467
rs10474308
rs76612014
rs10473925
rs10474309
rs138551452
rs12189279
rs6889835
5:89149887_G_A
rs10942576
rs7735113
rs59143511
rs117022269
rs6873061
rs116157188
rs62380262
rs6883911
rs143908961
rs10070299
rs10064831
rs1833553
rs10065446
rs6883584
rs185550796
rs277051
rs67848481
rs12520184
rs12523413
rs11747578
rs78539143
rs11748169
rs13157033
rs7710163
rs148167946
rs10051552
rs11742195
rs12186720
rs2112270
rs1367377
rs66802850
rs1430619
rs62380265
rs17587156
rs62380266
rs10038648
rs116884808
rs2161145
rs2886503
rs2365904
rs4916773
rs2112271
rs75031166
rs140619581
rs7702943
rs277053
rs13160423
rs4916774
rs74721972
rs1430620
rs186276748
rs67506564
rs74696750
rs77720501
rs277054
rs12515716
rs12187736
rs78512044
rs55891532
rs17587562
rs4916775
rs16868011
rs144908932
rs6898828
rs13190530
rs277056
rs277057
rs6890460
rs114345445
rs77363085
rs146684537
rs28374881
rs959185
rs10942578
rs6898168
rs16868016
rs116407479
rs10052296
rs16868024
rs4327622
rs2365905
rs1367378
rs190462911
rs113189052
rs7719550
rs73770737
rs115956015
rs16868030
rs10079421
rs142966055
rs10942580
rs112577905
rs7709375
rs17528785
rs13168783
rs79561150
rs145669126
rs76688122
rs10062941
rs6452854
rs78120120
rs67088239
rs11957392
rs4429882
rs2886504
rs73770749
rs6870051
rs9293529
rs16868036
rs6452855
rs10068793
rs140076280
rs7720113
rs13182202
rs10036511
rs148055060
rs16868043
rs150844205
rs73770756
rs150029626
rs35432244
rs10064630
rs145376677
rs4916776
rs10051699
rs6888553
rs1367381
rs962478
rs4374783
rs16868057
```
