## Supplementary material for "Characterization of shared and ancestry-specific signals driving complex traits using multi-ancestry fine-mapping": s1.afreq

```
#CHROM	ID	REF	ALT	ALT_FREQS	OBS_CT
5	rs301709	T	A	0.640159	1006
5	rs114638905	T	C	0.0347913	1006
5	rs116064607	C	T	0.0228628	1006
5	rs177281	A	G	0.910537	1006
5	rs77605965	T	A	0.028827	1006
5	rs17561711	A	C	0.0815109	1006
5	rs72773840	G	A	0.0168986	1006
5	rs214137	A	G	0.550696	1006
5	rs73178281	G	A	0.0318091	1006
5	rs143648002	C	T	0.00994036	1006
5	rs214136	A	G	0.593439	1006
5	rs16903431	C	T	0.0318091	1006
5	rs1455098	A	G	0.547714	1006
5	rs73178288	C	G	0.0318091	1006
5	rs214134	G	A	0.593439	1006
5	rs116838737	C	T	0.0238569	1006
5	rs115407314	A	G	0.0347913	1006
5	rs114560151	C	A	0.0705765	1006
5	rs16903435	G	C	0.0238569	1006
5	rs169952	C	T	0.523857	1006
5	rs183336	A	G	0.523857	1006
5	rs112703787	A	T	0.00497018	1006
5	rs188515	A	C	0.523857	1006
5	rs13179362	G	A	0.0119284	1006
5	rs6864888	G	T	0.389662	1006
5	rs6861886	G	A	0.399602	1006
5	rs1863958	G	C	0.399602	1006
5	rs140438601	T	G	0.0387674	1006
5	rs1427970	G	A	0.399602	1006
5	rs7700997	T	A	0.400596	1006
5	rs189463767	C	T	0.00695825	1006
5	rs1863752	G	A	0.400596	1006
5	rs13177933	G	A	0.390656	1006
5	rs919184	T	A	0.398608	1006
5	rs4916735	A	G	0.398608	1006
5	rs183137668	T	C	0.0109344	1006
5	rs6867963	A	T	0.398608	1006
5	rs142395857	G	A	0.0258449	1006
5	rs7728530	G	C	0.398608	1006
5	rs7728167	A	G	0.393638	1006
5	rs7728694	G	T	0.483101	1006
5	rs4373305	G	A	0.388668	1006
5	rs140701336	G	T	0.0159046	1006
5	rs4916737	G	T	0.397614	1006
5	rs957629	G	A	0.388668	1006
5	rs17562385	T	C	0.0725646	1006
5	rs116071460	C	T	0.0715706	1006
5	rs115318824	C	A	0.0586481	1006
5	rs146854471	C	T	0.00795229	1006
5	rs13154117	G	T	0.400596	1006
5	rs4916738	A	C	0.387674	1006
5	rs10040237	T	C	0.397614	1006
5	rs4916739	T	C	0.397614	1006
5	rs183617506	A	G	0.0149105	1006
5	rs138766802	G	A	0.0208748	1006
5	rs11952355	C	G	0.397614	1006
5	rs11958875	A	G	0.387674	1006
5	rs140062247	C	T	0.0467197	1006
5	rs4916740	G	A	0.397614	1006
5	rs4916663	A	T	0.387674	1006
5	rs6863416	C	T	0.0238569	1006
5	rs112812515	C	T	0.00596421	1006
5	rs148038523	T	G	0.0188867	1006
5	rs79486459	C	G	0.0357853	1006
5	rs6876387	G	A	0.387674	1006
5	rs4916664	C	T	0.483101	1006
5	rs6452803	C	T	0.387674	1006
5	rs10042828	A	G	0.114314	1006
5	rs10473920	G	A	0.387674	1006
5	rs871218	G	A	0.387674	1006
5	rs72773846	G	T	0.00795229	1006
5	rs76446123	A	G	0.0357853	1006
5	rs115595772	C	T	0.0367793	1006
5	rs4916741	T	A	0.387674	1006
5	rs11949236	A	C	0.39662	1006
5	rs77717843	G	A	0.0705765	1006
5	rs4916742	G	A	0.387674	1006
5	rs6452805	G	A	0.387674	1006
5	rs6452806	T	C	0.397614	1006
5	rs2099036	C	T	0.398608	1006
5	rs1896607	G	A	0.0248509	1006
5	rs186312888	C	T	0.0159046	1006
5	rs2364208	G	A	0.397614	1006
5	rs1427965	T	C	0.397614	1006
5	rs6871386	A	C	0.384692	1006
5	rs6894139	T	G	0.479125	1006
5	rs1427967	C	A	0.383698	1006
5	rs13185032	G	A	0.383698	1006
5	rs6452808	G	A	0.39662	1006
5	rs115076587	G	A	0.0238569	1006
5	rs6865194	C	A	0.383698	1006
5	rs74433104	C	T	0.0685885	1006
5	rs6452809	G	T	0.383698	1006
5	rs34636218	G	A	0.383698	1006
5	rs4916744	G	T	0.383698	1006
5	rs4916745	G	A	0.394632	1006
5	rs4916665	C	T	0.394632	1006
5	rs4916666	A	G	0.383698	1006
5	rs17562941	G	A	0.393638	1006
5	rs77243886	C	T	0.0139165	1006
5	rs6880872	C	T	0.383698	1006
5	rs1159665	C	T	0.383698	1006
5	rs1159666	A	G	0.393638	1006
5	rs62378173	A	G	0.084493	1006
5	rs10942544	G	A	0.393638	1006
5	rs10942545	T	C	0.393638	1006
5	rs13436401	T	C	0.39662	1006
5	rs1158464	G	A	0.292247	1006
5	rs75155901	T	G	0.0149105	1006
5	rs7725469	A	G	0.39662	1006
5	rs715342	A	G	0.383698	1006
5	rs1366595	A	G	0.383698	1006
5	rs2217257	C	T	0.383698	1006
5	rs12519662	G	A	0.00695825	1006
5	rs1427968	C	G	0.383698	1006
5	rs1427969	T	G	0.383698	1006
5	rs10474290	C	T	0.383698	1006
5	rs10474291	T	A	0.383698	1006
5	rs149380767	C	T	0.0159046	1006
5	rs11957803	G	C	0.39662	1006
5	rs35120171	G	T	0.383698	1006
5	rs148887507	G	A	0.0159046	1006
5	rs6885600	A	C	0.383698	1006
5	rs6860105	A	G	0.39662	1006
5	rs6452811	G	A	0.393638	1006
5	rs6867144	G	A	0.383698	1006
5	rs72773858	T	G	0.0864811	1006
5	rs140994800	T	C	0.00695825	1006
5	rs6898643	T	C	0.383698	1006
5	rs112321644	C	G	0.0159046	1006
5	rs10054245	T	C	0.397614	1006
5	rs7729505	G	A	0.0228628	1006
5	rs10040039	A	G	0.383698	1006
5	rs10037512	T	C	0.478131	1006
5	rs4916746	G	A	0.238569	1006
5	rs13178887	T	C	0.38171	1006
5	rs116342823	C	T	0.028827	1006
5	rs4916747	G	A	0.382704	1006
5	rs76369882	C	T	0.0616302	1006
5	rs7715079	T	G	0.382704	1006
5	rs115054340	C	A	0.027833	1006
5	rs1283614	C	T	0.0715706	1006
5	rs6864044	A	G	0.382704	1006
5	rs150446468	G	A	0.00795229	1006
5	rs145963670	G	A	0.0228628	1006
5	rs1283616	C	T	0.921471	1006
5	rs6886306	C	T	0.477137	1006
5	rs4916667	G	A	0.382704	1006
5	rs13189532	C	T	0.0218688	1006
5	rs3850654	C	T	0.382704	1006
5	rs3861964	T	C	0.383698	1006
5	rs9986241	C	A	0.382704	1006
5	rs9293509	G	C	0.382704	1006
5	rs9986266	G	A	0.21173	1006
5	rs1366594	A	C	0.475149	1006
5	rs985296	G	A	0.380716	1006
5	rs17564137	T	C	0.0536779	1006
5	rs1366142	C	T	0.379722	1006
5	rs984399	G	A	0.379722	1006
5	rs17564192	G	A	0.0357853	1006
5	rs1346452	C	T	0.379722	1006
5	rs114736407	A	T	0.0238569	1006
5	rs919185	T	G	0.379722	1006
5	rs116200416	A	G	0.0347913	1006
5	rs115175503	C	T	0.028827	1006
5	rs12660032	C	A	0.379722	1006
5	rs7725337	T	C	0.379722	1006
5	rs10054570	G	T	0.233598	1006
5	rs10069604	A	G	0.380716	1006
5	rs4916669	C	T	0.379722	1006
5	rs6452812	T	C	0.39165	1006
5	rs7721818	G	A	0.389662	1006
5	rs10942546	T	C	0.0815109	1006
5	rs16903461	A	G	0.0815109	1006
5	rs116125929	T	C	0.0139165	1006
5	rs138480330	G	A	0.0159046	1006
5	rs114779117	G	A	0.0208748	1006
5	rs13187246	T	A	0.379722	1006
5	rs7714474	A	C	0.382704	1006
5	rs115763072	T	C	0.0477137	1006
5	rs10070540	T	C	0.379722	1006
5	rs4020801	A	G	0.379722	1006
5	rs116693839	T	C	0.0188867	1006
5	rs181971661	T	A	0.0149105	1006
5	rs35981402	C	T	0.026839	1006
5	rs140774994	C	T	0.0129225	1006
5	rs7728690	C	T	0.380716	1006
5	rs10223241	T	C	0.224652	1006
5	rs62378180	C	G	0.0715706	1006
5	rs72773874	A	C	0.100398	1006
5	rs9293511	C	T	0.380716	1006
5	rs116407570	T	C	0.0298211	1006
5	rs74840074	A	G	0.0119284	1006
5	rs16903463	G	A	0.0705765	1006
5	rs1864180	A	G	0.487078	1006
5	rs111355359	G	T	0.0129225	1006
5	rs76994193	A	C	0.109344	1006
5	rs116503188	G	A	0.0139165	1006
5	rs16903468	G	T	0.203777	1006
5	rs77762196	A	G	0.0119284	1006
5	rs114846407	T	C	0.0308151	1006
5	rs4244201	C	A	0.304175	1006
5	rs4244202	T	C	0.597416	1006
5	rs2115459	T	C	0.517893	1006
5	rs28412959	C	A	0.0725646	1006
5	rs116593222	T	G	0.0258449	1006
5	rs148572826	G	A	0.0109344	1006
5	rs192305753	A	G	0.0119284	1006
5	rs10066049	T	A	0.212724	1006
5	rs114288281	C	T	0.0129225	1006
5	rs2195446	C	T	0.132207	1006
5	rs2195445	G	A	0.132207	1006
5	rs186668808	G	A	0.0258449	1006
5	rs72773878	A	T	0.0864811	1006
5	rs10059700	G	A	0.884692	1006
5	rs12521696	A	T	0.128231	1006
5	rs143699123	T	G	0.0168986	1006
5	rs13358443	G	A	0.130219	1006
5	rs72773879	A	G	0.0457256	1006
5	rs146765340	A	G	0.0258449	1006
5	rs114916281	A	C	0.00994036	1006
5	rs115325761	T	A	0.0208748	1006
5	rs7723882	G	A	0.823062	1006
5	rs114824687	A	C	0.0347913	1006
5	rs6864683	A	G	0.132207	1006
5	rs16903472	A	G	0.104374	1006
5	rs6892006	T	G	0.132207	1006
5	rs72773880	C	A	0.21173	1006
5	rs75510137	C	T	0.0129225	1006
5	rs151033926	A	G	0.0139165	1006
5	rs765178	C	T	0.128231	1006
5	rs6888422	G	A	0.130219	1006
5	rs75934051	A	G	0.0139165	1006
5	rs34375464	G	A	0.0109344	1006
5	rs62378185	A	G	0.0149105	1006
5	rs149532220	C	T	0.0228628	1006
5	rs149011697	G	A	0.0109344	1006
5	rs62378186	G	A	0.128231	1006
5	rs113626017	C	T	0.329026	1006
5	rs7718068	T	C	0.130219	1006
5	rs6650958	A	G	0.130219	1006
5	rs10053875	G	A	0.992048	1006
5	rs116665632	C	A	0.0129225	1006
5	rs139737032	C	A	0.00695825	1006
5	rs143961539	A	T	0.0357853	1006
5	rs11746572	A	G	0.331014	1006
5	rs17499351	T	C	0.05666	1006
5	rs16903479	G	A	0.131213	1006
5	rs12659570	A	C	0.176938	1006
5	rs6895825	A	C	0.133201	1006
5	rs115000418	A	G	0.0178926	1006
5	rs60654108	G	C	0.0139165	1006
5	rs10514304	C	T	0.131213	1006
5	rs1366596	C	T	0.331014	1006
5	rs10075703	T	C	0.133201	1006
5	rs56368881	C	T	0.0795229	1006
5	rs10057059	A	G	0.131213	1006
5	rs74713769	T	C	0.0258449	1006
5	rs148156550	T	C	0.0139165	1006
5	rs182848155	G	A	0.0109344	1006
5	rs10474292	G	A	0.345924	1006
5	rs34367533	T	G	0.026839	1006
5	rs72773888	G	A	0.0735586	1006
5	rs7738002	A	G	0.133201	1006
5	rs10474293	C	A	0.124254	1006
5	rs115060008	A	C	0.0755467	1006
5	rs6414948	T	G	0.880716	1006
5	rs78530756	A	G	0.0596421	1006
5	rs7708573	A	G	0.131213	1006
5	rs10055473	C	A	0.0298211	1006
5	rs12522514	A	G	0.133201	1006
5	rs6877730	T	A	0.133201	1006
5	rs6898888	T	C	0.134195	1006
5	rs62378192	C	T	0.130219	1006
5	rs114557917	G	A	0.0526839	1006
5	rs10072268	G	A	0.132207	1006
5	rs77159698	A	T	0.0129225	1006
5	rs62378193	A	G	0.0139165	1006
5	rs10063358	G	A	0.0367793	1006
5	rs10052661	A	G	0.131213	1006
5	rs4298284	C	T	0.105368	1006
5	rs141885466	C	A	0.0258449	1006
5	rs13359307	G	T	0.133201	1006
5	rs76232370	A	G	0.0407555	1006
5	rs12651900	T	C	0.131213	1006
5	rs62378211	T	C	0.131213	1006
5	rs114856722	A	C	0.00994036	1006
5	rs62378212	A	G	0.131213	1006
5	rs6898143	G	A	0.131213	1006
5	rs72773890	C	T	0.0884692	1006
5	rs80159151	T	C	0.129225	1006
5	rs62378213	A	G	0.0248509	1006
5	rs62378214	G	T	0.0139165	1006
5	rs75740834	A	T	0.0238569	1006
5	rs62378215	A	G	0.134195	1006
5	rs114146633	T	C	0.0159046	1006
5	rs141303173	T	G	0.0129225	1006
5	rs10059904	G	C	0.134195	1006
5	rs116294157	A	G	0.0357853	1006
5	rs10054858	C	T	0.0357853	1006
5	rs10037415	G	A	0.215706	1006
5	rs10064570	T	C	0.129225	1006
5	rs139710070	G	A	0.00795229	1006
5	rs28494987	G	C	0.132207	1006
5	rs35188877	A	G	0.0258449	1006
5	rs72773891	C	T	0.213718	1006
5	rs80098849	T	G	0.0328032	1006
5	rs6897928	C	T	0.131213	1006
5	rs10076524	T	C	0.133201	1006
5	rs13355558	A	G	0.120278	1006
5	rs149072888	A	T	0.0397614	1006
5	rs6860971	T	C	0.932406	1006
5	rs6880467	G	C	0.932406	1006
5	rs76191510	G	A	0.0765408	1006
5	rs6880232	C	G	0.134195	1006
5	rs80208480	C	T	0.0139165	1006
5	rs13183402	C	T	0.327038	1006
5	rs12517576	A	G	0.134195	1006
5	rs771437	C	T	0.131213	1006
5	rs702850	T	C	0.134195	1006
5	rs771438	G	C	0.0228628	1006
5	rs191558127	A	G	0.0139165	1006
5	rs2545606	G	T	0.129225	1006
5	rs2545607	C	T	0.131213	1006
5	rs194131	A	G	0.134195	1006
5	rs17500041	C	T	0.0994036	1006
5	rs40603	T	C	0.0238569	1006
5	rs34700	A	T	0.134195	1006
5	rs191561918	C	T	0.0198807	1006
5	rs17565938	G	A	0.0178926	1006
5	rs72773893	C	G	0.0467197	1006
5	rs2561590	C	T	0.0228628	1006
5	rs75410286	A	G	0.0755467	1006
5	rs111654746	C	T	0.00994036	1006
5	rs116761417	G	A	0.0119284	1006
5	rs41134	A	T	0.0506958	1006
5	rs116574224	C	G	0.0188867	1006
5	rs12514576	A	G	0.0178926	1006
5	rs918418	G	A	0.888668	1006
5	rs149989434	A	G	0.0149105	1006
5	rs4916749	T	C	0.305169	1006
5	rs76332042	G	A	0.0109344	1006
5	rs55860743	G	A	0.0188867	1006
5	rs114141705	C	T	0.0208748	1006
5	rs771439	T	G	0.32008	1006
5	rs173784	C	G	0.957256	1006
5	rs194132	C	T	0.957256	1006
5	rs253297	C	A	0.940358	1006
5	rs62378218	G	A	0.0139165	1006
5	rs6872041	A	G	0.110338	1006
5	rs40088	T	C	0.957256	1006
5	rs144222124	T	C	0.0198807	1006
5	rs253298	G	A	0.955268	1006
5	rs116354933	C	T	0.0228628	1006
5	rs1895217	G	A	0.028827	1006
5	rs771436	T	C	0.957256	1006
5	rs34702	A	G	0.957256	1006
5	rs36058515	A	G	0.126243	1006
5	rs183874325	A	T	0.0129225	1006
5	rs116654528	G	C	0.0159046	1006
5	rs187571	T	C	0.957256	1006
5	rs79789592	T	G	0.104374	1006
5	rs73772144	G	A	0.0188867	1006
5	rs79357708	C	T	0.10835	1006
5	rs149077574	G	C	0.0626243	1006
5	rs2162865	G	C	0.963221	1006
5	rs2545608	A	G	0.965209	1006
5	rs114643556	G	A	0.0387674	1006
5	rs2250032	G	T	0.963221	1006
5	rs2545612	C	T	0.965209	1006
5	rs34067394	A	T	0.0894632	1006
5	rs561751	A	T	0.965209	1006
5	rs32884	G	A	0.965209	1006
5	rs419306	G	A	0.32008	1006
5	rs72773902	T	A	0.0586481	1006
5	rs531790712	G	A	0.0139165	1006
5	rs16867539	A	G	0.206759	1006
5	rs16867541	T	C	0.104374	1006
5	rs76626347	C	G	0.0228628	1006
5	rs77505055	C	T	0.102386	1006
5	rs71629710	T	C	0.0228628	1006
5	rs811758	T	A	0.0377734	1006
5	rs12659528	C	A	0.102386	1006
5	rs150505952	C	T	0.00894632	1006
5	rs12657099	A	T	0.102386	1006
5	rs12653011	G	A	0.102386	1006
5	rs59842575	T	A	0.102386	1006
5	rs76083178	A	G	0.0884692	1006
5	rs114530628	A	G	0.0149105	1006
5	rs16867545	C	T	0.208748	1006
5	rs59496068	A	G	0.102386	1006
5	rs111539281	G	A	0.102386	1006
5	rs78363785	G	C	0.102386	1006
5	rs62378221	T	C	0.0427435	1006
5	rs2059853	T	A	0.102386	1006
5	rs10514305	A	C	0.10338	1006
5	rs16867551	A	C	0.102386	1006
5	rs16867552	A	T	0.102386	1006
5	rs6452819	G	A	0.0228628	1006
5	rs6891494	G	T	0.111332	1006
5	rs115187910	A	G	0.00994036	1006
5	rs379717	T	C	0.252485	1006
5	rs16867553	C	T	0.102386	1006
5	rs702849	T	C	0.590457	1006
5	rs61418152	C	T	0.102386	1006
5	rs111976719	G	A	0.102386	1006
5	rs16867554	T	C	0.102386	1006
5	rs1644017	T	C	0.590457	1006
5	rs17507679	A	G	0.05666	1006
5	rs32885	A	G	0.0337972	1006
5	rs702848	G	A	0.252485	1006
5	rs34719591	C	T	0.0228628	1006
5	rs7718507	A	G	0.206759	1006
5	rs1158150	T	G	0.102386	1006
5	rs35307872	A	T	0.0218688	1006
5	rs79092396	A	T	0.102386	1006
5	rs1816254	G	A	0.102386	1006
5	rs1816255	C	T	0.102386	1006
5	rs111642985	G	A	0.0159046	1006
5	rs73772150	C	A	0.104374	1006
5	rs34590598	T	A	0.0178926	1006
5	rs79545196	T	G	0.102386	1006
5	rs771435	G	A	0.252485	1006
5	rs702847	C	T	0.380716	1006
5	rs71629714	A	G	0.0228628	1006
5	rs10514306	G	T	0.102386	1006
5	rs10474294	G	A	0.102386	1006
5	rs2042341	A	T	0.204771	1006
5	rs193690	G	A	0.252485	1006
5	rs56896071	G	A	0.102386	1006
5	rs77133879	A	G	0.102386	1006
5	rs13171829	A	G	0.026839	1006
5	rs28829399	C	T	0.0208748	1006
5	rs79991331	A	C	0.102386	1006
5	rs810029	G	A	0.586481	1006
5	rs34814331	C	T	0.10338	1006
5	rs32892	A	C	0.0377734	1006
5	rs140635332	T	C	0.0228628	1006
5	rs58661106	G	A	0.10338	1006
5	rs62378222	T	G	0.0208748	1006
5	rs6876988	T	G	0.107356	1006
5	rs6883052	T	G	0.109344	1006
5	rs6883088	T	A	0.109344	1006
5	rs247587	G	A	0.620278	1006
5	rs247586	C	T	0.620278	1006
5	rs12659446	G	T	0.109344	1006
5	rs247585	A	T	0.620278	1006
5	rs35242886	T	G	0.0218688	1006
5	rs140559752	G	A	0.026839	1006
5	rs80343951	G	A	0.110338	1006
5	rs74560491	T	A	0.10835	1006
5	rs247584	A	C	0.629225	1006
5	rs76747638	G	A	0.109344	1006
5	rs427511	G	A	0.620278	1006
5	rs17508283	G	A	0.0954274	1006
5	rs17508332	C	T	0.0576541	1006
5	rs27764	G	C	0.628231	1006
5	rs34294120	G	T	0.0576541	1006
5	rs34938263	A	C	0.0258449	1006
5	rs74360467	A	G	0.0218688	1006
5	rs77460011	C	T	0.0228628	1006
5	rs79348884	T	A	0.0218688	1006
5	rs420113	T	C	0.624254	1006
5	rs12653245	A	G	0.11332	1006
5	rs247552	G	C	0.624254	1006
5	rs72775516	C	A	0.0298211	1006
5	rs114076280	A	G	0.0377734	1006
5	rs56756608	T	A	0.109344	1006
5	rs247562	A	C	0.248509	1006
5	rs247561	C	A	0.620278	1006
5	rs168689	T	C	0.620278	1006
5	rs2161203	T	C	0.0954274	1006
5	rs75090066	T	A	0.109344	1006
5	rs771505	G	A	0.622266	1006
5	rs72775522	A	G	0.0954274	1006
5	rs430845	C	T	0.100398	1006
5	rs74380651	T	C	0.109344	1006
5	rs150451778	C	T	0.0119284	1006
5	rs140203572	C	A	0.0119284	1006
5	rs4244203	T	C	0.622266	1006
5	rs1645535	T	G	0.622266	1006
5	rs1644021	C	T	0.511928	1006
5	rs147638538	A	G	0.0159046	1006
5	rs114744154	A	G	0.0218688	1006
5	rs114990839	A	C	0.0576541	1006
5	rs2432179	C	T	0.622266	1006
5	rs247557	T	G	0.511928	1006
5	rs78459865	T	C	0.0149105	1006
5	rs193689	G	A	0.511928	1006
5	rs116361787	G	A	0.0119284	1006
5	rs247558	A	C	0.101392	1006
5	rs247559	C	A	0.621272	1006
5	rs78419453	G	A	0.109344	1006
5	rs189136947	T	C	0.0159046	1006
5	rs247560	A	G	0.622266	1006
5	rs247554	A	G	0.621272	1006
5	rs116669396	G	A	0.0218688	1006
5	rs13173341	T	A	0.0218688	1006
5	rs173531	A	G	0.621272	1006
5	rs10454907	A	T	0.026839	1006
5	rs111838367	C	T	0.00497018	1006
5	rs16867563	G	A	0.110338	1006
5	rs32886	A	C	0.622266	1006
5	rs17568075	C	T	0.0188867	1006
5	rs32887	G	A	0.621272	1006
5	rs32888	T	A	0.621272	1006
5	rs6870380	A	T	0.110338	1006
5	rs10454909	C	T	0.0904573	1006
5	rs247555	G	A	0.50994	1006
5	rs143669333	C	T	0.0347913	1006
5	rs113956401	G	C	0.0168986	1006
5	rs112968229	G	T	0.0188867	1006
5	rs247556	C	G	0.621272	1006
5	rs114471550	G	T	0.110338	1006
5	rs113755170	G	A	0.0298211	1006
5	rs2432178	G	T	0.622266	1006
5	rs77381989	T	G	0.114314	1006
5	rs73772156	G	T	0.0815109	1006
5	rs79262286	A	C	0.0864811	1006
5	rs181785	G	A	0.272366	1006
5	rs13184230	G	A	0.0228628	1006
5	rs7736534	C	T	0.110338	1006
5	rs16867565	G	C	0.0397614	1006
5	rs72775530	A	G	0.0159046	1006
5	rs2031004	C	T	0.620278	1006
5	rs383242	T	C	0.621272	1006
5	rs12153611	A	G	0.0248509	1006
5	rs454345	G	A	0.621272	1006
5	rs771509	T	G	0.167992	1006
5	rs399303	G	A	0.620278	1006
5	rs9293515	A	G	0.641153	1006
5	rs74726954	A	G	0.0198807	1006
5	rs2365376	A	C	0.651093	1006
5	rs2011074	T	C	0.648111	1006
5	rs2011071	A	G	0.597416	1006
5	rs116087192	T	C	0.028827	1006
5	rs140901165	T	C	0.0139165	1006
5	rs16867571	A	G	0.210736	1006
5	rs62378245	C	T	0.208748	1006
5	rs10065531	A	T	0.385686	1006
5	rs7701188	G	A	0.109344	1006
5	rs1833895	G	A	0.328032	1006
5	rs66580221	T	C	0.109344	1006
5	rs62378246	T	C	0.0487078	1006
5	rs6891794	T	G	0.109344	1006
5	rs1820170	G	A	0.645129	1006
5	rs16867576	A	G	0.110338	1006
5	rs6892330	T	C	0.645129	1006
5	rs12515004	C	T	0.38668	1006
5	rs9293516	C	T	0.101392	1006
5	rs9293517	A	C	0.101392	1006
5	rs2365377	G	A	0.595427	1006
5	rs1358555	T	C	0.0944334	1006
5	rs1528589	C	T	0.595427	1006
5	rs4916751	T	G	0.645129	1006
5	rs10045921	G	A	0.586481	1006
5	rs76984656	C	T	0.0238569	1006
5	rs115727393	G	A	0.0109344	1006
5	rs62378247	C	T	0.154076	1006
5	rs12519890	A	G	0.204771	1006
5	rs35700159	A	G	0.0228628	1006
5	rs58886237	A	C	0.0218688	1006
5	rs10071234	A	T	0.302187	1006
5	rs76038678	G	A	0.0218688	1006
5	rs10056443	G	A	0.302187	1006
5	rs147032885	C	A	0.026839	1006
5	rs7445369	C	T	0.629225	1006
5	rs34658690	C	A	0.0238569	1006
5	rs150468825	C	A	0.0248509	1006
5	rs4145733	A	G	0.0218688	1006
5	rs6879209	T	A	0.629225	1006
5	rs6862568	G	A	0.629225	1006
5	rs77239230	A	G	0.0218688	1006
5	rs10057507	C	T	0.327038	1006
5	rs13176213	G	T	0.629225	1006
5	rs1830359	G	A	0.27833	1006
5	rs1919240	T	G	0.27833	1006
5	rs1852723	A	G	0.607356	1006
5	rs147216879	G	C	0.0119284	1006
5	rs1852724	T	A	0.328032	1006
5	rs77016907	G	A	0.0159046	1006
5	rs12109844	T	G	0.327038	1006
5	rs12109397	C	T	0.327038	1006
5	rs58777711	T	C	0.0238569	1006
5	rs1406322	C	G	0.327038	1006
5	rs4020094	T	G	0.327038	1006
5	rs10066156	G	A	0.328032	1006
5	rs7722399	T	C	0.275348	1006
5	rs10070532	G	A	0.286282	1006
5	rs74665222	A	G	0.0218688	1006
5	rs10070590	G	T	0.280318	1006
5	rs1805245	A	T	0.0228628	1006
5	rs7700960	T	C	0.0228628	1006
5	rs75711750	G	A	0.00994036	1006
5	rs116579107	A	T	0.0119284	1006
5	rs13163176	T	C	0.237575	1006
5	rs55741312	C	G	0.192843	1006
5	rs6891697	T	C	0.506958	1006
5	rs75048180	C	T	0.0258449	1006
5	rs77332236	T	G	0.0298211	1006
5	rs34402932	C	T	0.0228628	1006
5	rs115433803	A	T	0.0178926	1006
5	rs6899103	G	T	0.506958	1006
5	rs4618461	A	G	0.506958	1006
5	rs10065473	A	G	0.506958	1006
5	rs141263578	A	G	0.027833	1006
5	rs74820949	T	C	0.082505	1006
5	rs12653038	G	A	0.0178926	1006
5	rs141114079	A	T	0.0159046	1006
5	rs62380077	A	G	0.0258449	1006
5	rs16867639	A	G	0.0178926	1006
5	rs73170244	C	G	0.0159046	1006
5	rs7731614	C	T	0.0238569	1006
5	rs72775553	G	A	0.266402	1006
5	rs17569591	G	A	0.101392	1006
5	rs1919243	T	C	0.501988	1006
5	rs77643547	C	G	0.0159046	1006
5	rs10051819	G	T	0.026839	1006
5	rs115900805	G	C	0.0308151	1006
5	rs4085704	A	G	0.928429	1006
5	rs11742119	T	C	0.0745527	1006
5	rs1830362	A	G	0.557654	1006
5	rs10514308	G	T	0.158052	1006
5	rs10061720	T	A	0.0238569	1006
5	rs11953066	T	C	0.928429	1006
5	rs71629718	A	C	0.0228628	1006
5	rs1852730	C	T	0.476143	1006
5	rs10038055	G	T	0.370775	1006
5	rs4916752	G	A	0.550696	1006
5	rs1919239	T	G	0.95328	1006
5	rs62380078	C	T	0.370775	1006
5	rs6452824	G	A	0.921471	1006
5	rs114152460	T	A	0.00994036	1006
5	rs1852728	G	A	0.921471	1006
5	rs13171024	T	A	0.0238569	1006
5	rs61463007	G	A	0.0238569	1006
5	rs116476809	T	C	0.0208748	1006
5	rs36074433	A	G	0.0238569	1006
5	rs4916753	A	C	0.923459	1006
5	rs111290180	A	G	0.0168986	1006
5	rs145441489	G	A	0.0168986	1006
5	rs1852721	G	C	0.550696	1006
5	rs62380079	G	A	0.0129225	1006
5	rs36098140	A	G	0.921471	1006
5	rs62380081	T	C	0.55169	1006
5	rs62380082	A	T	0.156064	1006
5	rs1852727	A	G	0.921471	1006
5	rs79153259	C	T	0.0308151	1006
5	rs1830358	G	C	0.921471	1006
5	rs34023833	G	A	0.0238569	1006
5	rs116729976	G	A	0.0248509	1006
5	rs3844058	T	G	0.922465	1006
5	rs2022561	G	A	0.952286	1006
5	rs4110177	G	A	0.370775	1006
5	rs4346802	A	G	0.921471	1006
5	rs78779226	A	G	0.0745527	1006
5	rs74817431	C	T	0.0745527	1006
5	rs16867696	A	C	0.0755467	1006
5	rs185606088	C	G	0.00994036	1006
5	rs75799960	C	A	0.0427435	1006
5	rs1852719	A	G	0.0785288	1006
5	rs11748629	C	A	0.0785288	1006
5	rs11739059	T	C	0.0785288	1006
5	rs61309144	A	G	0.0188867	1006
5	rs61695960	G	A	0.447316	1006
5	rs56850397	C	T	0.0785288	1006
5	rs13182088	A	G	0.0755467	1006
5	rs61437495	T	C	0.0178926	1006
5	rs184578787	A	G	0.00397614	1006
5	rs55814654	A	G	0.368787	1006
5	rs115388657	G	A	0.0178926	1006
5	rs11739040	A	G	0.0785288	1006
5	rs73772179	A	C	0.0785288	1006
5	rs16867703	T	G	0.368787	1006
5	rs73772182	T	C	0.0785288	1006
5	rs11749879	T	C	0.0785288	1006
5	rs114196597	C	G	0.0178926	1006
5	rs76599563	T	C	0.0526839	1006
5	rs57172156	T	G	0.369781	1006
5	rs72775558	C	T	0.21173	1006
5	rs111515681	T	C	0.0168986	1006
5	rs61112049	C	T	0.0785288	1006
5	rs73772186	G	T	0.0785288	1006
5	rs76198634	C	A	0.0785288	1006
5	rs80168939	A	G	0.0795229	1006
5	rs4382197	C	T	0.368787	1006
5	rs76134907	G	A	0.0526839	1006
5	rs113718492	T	C	0.0526839	1006
5	rs7701355	G	T	0.428429	1006
5	rs73772188	A	G	0.0188867	1006
5	rs62380087	C	T	0.368787	1006
5	rs12658581	T	A	0.428429	1006
5	rs6863977	A	G	0.0188867	1006
5	rs12652212	A	G	0.428429	1006
5	rs6452826	C	T	0.44831	1006
5	rs6868697	A	G	0.0188867	1006
5	rs75476409	G	A	0.0526839	1006
5	rs62380088	C	A	0.10835	1006
5	rs75427735	T	C	0.0526839	1006
5	rs28561916	A	G	0.0526839	1006
5	rs12657509	G	A	0.428429	1006
5	rs7735308	T	C	0.974155	1006
5	rs28582608	T	C	0.0596421	1006
5	rs34633409	G	T	0.0626243	1006
5	rs12521973	C	T	0.428429	1006
5	rs62380089	G	A	0.428429	1006
5	rs12655212	A	G	0.368787	1006
5	rs6873999	T	A	0.447316	1006
5	rs55709516	C	T	0.428429	1006
5	rs60593410	G	A	0.0188867	1006
5	rs75434958	A	C	0.0526839	1006
5	rs6452827	G	A	0.447316	1006
5	rs6452828	T	C	0.449304	1006
5	rs6864461	G	C	0.368787	1006
5	rs56316622	G	A	0.428429	1006
5	rs73772192	A	T	0.0178926	1006
5	rs12514792	G	A	0.368787	1006
5	rs55977899	G	A	0.428429	1006
5	rs62380111	C	T	0.428429	1006
5	rs115602495	C	G	0.0119284	1006
5	rs62380112	C	T	0.368787	1006
5	rs59328055	C	T	0.0208748	1006
5	rs78128952	T	A	0.0526839	1006
5	rs1919241	C	A	0.44831	1006
5	rs7712479	T	A	0.429423	1006
5	rs10942550	G	A	0.428429	1006
5	rs3934154	G	A	0.447316	1006
5	rs6452829	C	T	0.0188867	1006
5	rs4311448	C	T	0.0526839	1006
5	rs114226122	G	A	0.0188867	1006
5	rs75492502	T	C	0.0526839	1006
5	rs62380113	G	C	0.368787	1006
5	rs79744959	C	T	0.0526839	1006
5	rs6873776	C	G	0.428429	1006
5	rs74754561	T	C	0.0178926	1006
5	rs62380114	G	A	0.368787	1006
5	rs6878642	G	A	0.428429	1006
5	rs78032859	T	G	0.0596421	1006
5	rs115727247	T	C	0.0298211	1006
5	rs58689924	C	T	0.368787	1006
5	rs148879158	T	C	0.00894632	1006
5	rs59189303	C	T	0.447316	1006
5	rs57499397	T	C	0.428429	1006
5	rs7724133	A	G	0.447316	1006
5	rs59007458	A	G	0.368787	1006
5	rs58920930	A	T	0.447316	1006
5	rs11746528	T	A	0.0596421	1006
5	rs11743085	C	T	0.0894632	1006
5	rs11743866	G	A	0.0526839	1006
5	rs56107519	A	G	0.428429	1006
5	rs11747610	T	G	0.0526839	1006
5	rs114422223	T	C	0.0308151	1006
5	rs17583459	G	T	0.368787	1006
5	rs73772193	A	G	0.0188867	1006
5	rs62380122	T	A	0.107356	1006
5	rs1830360	T	A	0.428429	1006
5	rs76492517	G	A	0.0178926	1006
5	rs74672921	G	A	0.0785288	1006
5	rs1919237	G	A	0.447316	1006
5	rs1852726	A	G	0.428429	1006
5	rs4298285	C	T	0.428429	1006
5	rs7723277	C	A	0.447316	1006
5	rs11746032	T	C	0.428429	1006
5	rs7727601	C	T	0.428429	1006
5	rs74943933	G	A	0.0526839	1006
5	rs7732661	A	C	0.44831	1006
5	rs58053523	T	C	0.0188867	1006
5	rs73772196	C	T	0.0258449	1006
5	rs73772197	C	T	0.0258449	1006
5	rs4537088	A	T	0.422465	1006
5	rs7705545	A	G	0.447316	1006
5	rs11738960	A	G	0.0526839	1006
5	rs11748980	T	C	0.440358	1006
5	rs11739065	A	G	0.0526839	1006
5	rs55782048	A	G	0.387674	1006
5	rs72775585	C	T	0.0347913	1006
5	rs4916755	C	T	0.505964	1006
5	rs75763662	C	G	0.0178926	1006
5	rs115721305	A	G	0.0258449	1006
5	rs10056183	A	G	0.0308151	1006
5	rs1881459	A	G	0.369781	1006
5	rs10473922	G	A	0.450298	1006
5	rs76390983	T	C	0.0178926	1006
5	rs75319533	G	A	0.0178926	1006
5	rs116826323	A	G	0.0178926	1006
5	rs114929365	A	G	0.0258449	1006
5	rs79804056	T	G	0.0178926	1006
5	rs12653314	G	A	0.387674	1006
5	rs77355846	C	T	0.0258449	1006
5	rs71629721	C	T	0.0616302	1006
5	rs7715087	G	A	0.0258449	1006
5	rs78038186	T	G	0.0258449	1006
5	rs76344082	C	G	0.0258449	1006
5	rs16867748	C	T	0.027833	1006
5	rs138535579	T	C	0.0168986	1006
5	rs78529762	A	C	0.0506958	1006
5	rs7703383	G	T	0.027833	1006
5	rs7727977	T	C	0.447316	1006
5	rs79332566	C	G	0.027833	1006
5	rs6452830	G	A	0.027833	1006
5	rs4280908	A	G	0.399602	1006
5	rs6878336	C	T	0.028827	1006
5	rs6879196	G	C	0.028827	1006
5	rs10942551	T	C	0.372763	1006
5	rs115325222	A	G	0.0904573	1006
5	rs6890704	A	G	0.975149	1006
5	rs114965027	G	T	0.0188867	1006
5	rs76340388	A	C	0.0298211	1006
5	rs75167278	A	G	0.0447316	1006
5	rs7721493	T	C	0.027833	1006
5	rs142833413	G	A	0.0258449	1006
5	rs59482127	C	T	0.027833	1006
5	rs12655756	T	A	0.373757	1006
5	rs6882723	A	G	0.027833	1006
5	rs6883059	C	T	0.027833	1006
5	rs6887782	A	T	0.027833	1006
5	rs72656671	G	A	0.0904573	1006
5	rs7700936	G	T	0.027833	1006
5	rs10067730	G	A	0.0457256	1006
5	rs10942552	T	A	0.40159	1006
5	rs13436522	G	A	0.0457256	1006
5	rs150013537	C	T	0.027833	1006
5	rs77026350	C	A	0.0228628	1006
5	rs73770506	T	C	0.028827	1006
5	rs13169461	A	T	0.0914513	1006
5	rs7721758	C	T	0.0904573	1006
5	rs76014597	C	T	0.0129225	1006
5	rs7722696	C	T	0.0914513	1006
5	rs7705048	T	C	0.511928	1006
5	rs7727304	C	T	0.0914513	1006
5	rs34358086	C	T	0.083499	1006
5	rs115152888	T	C	0.0139165	1006
5	rs10942553	A	G	0.538767	1006
5	rs74905715	A	G	0.0139165	1006
5	rs74412115	G	A	0.0129225	1006
5	rs10942554	G	A	0.373757	1006
5	rs12658195	C	T	0.329026	1006
5	rs4623183	T	A	0.0606362	1006
5	rs10075489	C	T	0.338966	1006
5	rs4639270	T	C	0.506958	1006
5	rs10805858	A	T	0.34493	1006
5	rs77361536	A	G	0.028827	1006
5	rs9293518	A	G	0.506958	1006
5	rs9293519	G	T	0.374751	1006
5	rs4331932	T	C	0.512922	1006
5	rs78223115	A	G	0.0208748	1006
5	rs115598508	T	C	0.0149105	1006
5	rs78450846	G	A	0.0208748	1006
5	rs73770509	C	T	0.0357853	1006
5	rs7702020	A	G	0.513917	1006
5	rs75417999	G	A	0.0149105	1006
5	rs79920895	T	C	0.0208748	1006
5	rs72775598	T	C	0.0168986	1006
5	rs13182456	C	G	0.343936	1006
5	rs67709364	G	A	0.328032	1006
5	rs76765891	C	T	0.0347913	1006
5	rs114253859	C	T	0.0149105	1006
5	rs7445467	C	A	0.333996	1006
5	rs10057121	C	T	0.252485	1006
5	rs7727198	G	A	0.367793	1006
5	rs7727094	C	T	0.511928	1006
5	rs74577065	G	A	0.0208748	1006
5	rs141651971	A	T	0.00497018	1006
5	rs11952737	C	T	0.157058	1006
5	rs11956141	T	C	0.662028	1006
5	rs76271739	A	G	0.0785288	1006
5	rs12520584	T	C	0.50994	1006
5	rs12522999	A	G	0.670974	1006
5	rs4519951	T	C	0.425447	1006
5	rs7449416	C	T	0.678926	1006
5	rs12513521	A	G	0.650099	1006
5	rs12697791	C	G	0.846918	1006
5	rs4131499	G	C	0.026839	1006
5	rs4131497	C	T	0.945328	1006
5	rs4131496	T	A	0.945328	1006
5	rs4131498	C	T	0.22167	1006
5	rs191189404	T	G	0.00894632	1006
5	rs34137591	C	T	0.220676	1006
5	rs75867510	C	G	0.0248509	1006
5	rs7444673	G	T	0.847913	1006
5	rs62380149	T	C	0.191849	1006
5	rs74628050	A	T	0.0954274	1006
5	rs10071923	G	A	0.222664	1006
5	rs62380150	A	G	0.2167	1006
5	rs72775601	T	C	0.026839	1006
5	rs73178572	A	C	0.0964215	1006
5	rs13174813	C	G	0.945328	1006
5	rs10044551	G	A	0.847913	1006
5	rs73178577	C	A	0.0964215	1006
5	rs35192936	A	G	0.00894632	1006
5	rs10805859	A	C	0.945328	1006
5	rs73178581	C	G	0.0964215	1006
5	rs7443242	A	G	0.850895	1006
5	rs7443330	C	A	0.945328	1006
5	rs7443336	A	T	0.945328	1006
5	rs146959190	G	A	0.0139165	1006
5	rs114307042	T	C	0.0367793	1006
5	rs115194431	G	C	0.0357853	1006
5	rs13182123	T	C	0.0188867	1006
5	rs114434246	A	G	0.0427435	1006
5	rs6452832	A	G	0.633201	1006
5	rs62380151	A	G	0.308151	1006
5	rs4916756	C	T	0.633201	1006
5	rs4916757	G	A	0.728628	1006
5	rs75301797	A	T	0.0954274	1006
5	rs77773816	T	A	0.0367793	1006
5	rs7726306	A	G	0.212724	1006
5	rs7712641	T	C	0.636183	1006
5	rs10077397	C	G	0.212724	1006
5	rs72775602	T	G	0.212724	1006
5	rs78335021	C	G	0.186879	1006
5	rs142814535	C	G	0.0367793	1006
5	rs146347202	C	G	0.0129225	1006
5	rs62380156	G	A	0.21173	1006
5	rs4916758	A	G	0.94334	1006
5	rs72777204	A	G	0.0258449	1006
5	rs78016682	C	T	0.00894632	1006
5	rs4426948	G	A	0.639165	1006
5	rs10942556	A	T	0.150099	1006
5	rs75304444	T	G	0.0178926	1006
5	rs7380266	A	G	0.640159	1006
5	rs72777205	C	G	0.0258449	1006
5	rs4623180	A	G	0.640159	1006
5	rs11953122	A	G	0.182903	1006
5	rs10040170	A	T	0.640159	1006
5	rs6896323	A	G	0.182903	1006
5	rs62380159	C	G	0.181909	1006
5	rs139266223	G	A	0.0397614	1006
5	rs12654312	T	C	0.641153	1006
5	rs116172725	G	A	0.0367793	1006
5	rs6866899	C	T	0.640159	1006
5	rs6867765	G	A	0.717694	1006
5	rs150392307	G	C	0.0129225	1006
5	rs4916759	C	T	0.94334	1006
5	rs4916760	A	G	0.942346	1006
5	rs62381260	A	G	0.181909	1006
5	rs4916761	G	A	0.640159	1006
5	rs78232699	T	G	0.0795229	1006
5	rs56156906	G	A	0.0188867	1006
5	rs189462378	C	T	0.026839	1006
5	rs6888234	C	T	0.182903	1006
5	rs6869361	T	A	0.942346	1006
5	rs10044716	G	A	0.640159	1006
5	rs114219167	C	T	0.0506958	1006
5	rs145703388	G	A	0.183897	1006
5	rs112704691	C	A	0.640159	1006
5	rs115022557	T	G	0.0397614	1006
5	rs76154780	G	C	0.0397614	1006
5	rs74538263	A	G	0.181909	1006
5	rs6882845	G	T	0.640159	1006
5	rs10447173	T	G	0.640159	1006
5	rs78843273	A	C	0.0397614	1006
5	rs79282430	T	G	0.0397614	1006
5	rs7705144	T	C	0.640159	1006
5	rs77259823	T	C	0.0397614	1006
5	rs80340181	A	G	0.0397614	1006
5	rs36194979	G	A	0.414513	1006
5	rs10447158	G	A	0.640159	1006
5	rs72777207	C	T	0.0795229	1006
5	rs10942562	C	T	0.640159	1006
5	rs149341138	C	G	0.640159	1006
5	rs139942918	T	C	0.640159	1006
5	rs7720127	C	G	0.862823	1006
5	rs10942563	C	G	0.942346	1006
5	rs7721023	G	T	0.640159	1006
5	rs7720945	C	T	0.823062	1006
5	rs147736088	T	G	0.084493	1006
5	rs140229502	C	T	0.181909	1006
5	rs62378093	G	C	0.181909	1006
5	rs6452838	A	T	0.640159	1006
5	rs144220068	A	G	0.0516899	1006
5	rs6452839	C	T	0.640159	1006
5	rs6452840	C	G	0.641153	1006
5	rs77365176	C	G	0.0795229	1006
5	rs4623181	C	A	0.640159	1006
5	rs4461667	G	T	0.182903	1006
5	rs144874056	C	T	0.0407555	1006
5	rs4493705	G	A	0.182903	1006
5	rs34099697	C	T	0.182903	1006
5	rs74382505	G	T	0.0397614	1006
5	rs62378095	G	A	0.180915	1006
5	rs189594417	G	A	0.0109344	1006
5	rs149363171	T	C	0.00397614	1006
5	rs79501694	G	T	0.0397614	1006
5	rs11958574	T	C	0.942346	1006
5	rs72777208	C	A	0.00994036	1006
5	rs112717775	G	C	0.083499	1006
5	rs7444394	A	G	0.942346	1006
5	rs62378096	T	G	0.182903	1006
5	rs61385538	G	A	0.111332	1006
5	rs6879983	C	T	0.182903	1006
5	rs77036929	G	T	0.0397614	1006
5	rs4312915	G	A	0.640159	1006
5	rs59268280	C	T	0.0795229	1006
5	rs4312916	G	A	0.640159	1006
5	rs6414952	A	G	0.941352	1006
5	rs4590203	G	A	0.182903	1006
5	rs4590204	G	A	0.181909	1006
5	rs13173613	C	T	0.413519	1006
5	rs76425804	G	A	0.0149105	1006
5	rs115282082	A	G	0.027833	1006
5	rs76826251	G	A	0.0536779	1006
5	rs10038901	A	G	0.640159	1006
5	rs6452843	G	A	0.942346	1006
5	rs10038909	A	G	0.0198807	1006
5	rs77793687	C	T	0.0397614	1006
5	rs115851842	C	A	0.0397614	1006
5	rs72777211	A	G	0.0258449	1006
5	rs115532840	G	A	0.0258449	1006
5	rs71629724	G	A	0.0228628	1006
5	rs10072698	G	C	0.823062	1006
5	rs10057743	A	T	0.640159	1006
5	rs116635460	C	G	0.0397614	1006
5	rs72777213	C	T	0.0795229	1006
5	rs191454728	C	A	0.00397614	1006
5	rs74836466	G	C	0.0397614	1006
5	rs72777214	A	T	0.0795229	1006
5	rs7734229	A	G	0.942346	1006
5	rs11740815	T	C	0.640159	1006
5	rs4398665	T	C	0.942346	1006
5	rs7702131	G	A	0.182903	1006
5	rs76588962	C	T	0.0178926	1006
5	rs78649399	T	C	0.0397614	1006
5	rs7703310	C	A	0.182903	1006
5	rs4916767	A	G	0.137177	1006
5	rs72777218	C	T	0.0795229	1006
5	rs72777219	G	A	0.0795229	1006
5	rs62378099	G	C	0.181909	1006
5	rs142124657	T	C	0.0258449	1006
5	rs72777220	T	C	0.0258449	1006
5	rs77262292	T	A	0.0576541	1006
5	rs77925699	C	T	0.0407555	1006
5	rs76668498	A	G	0.0397614	1006
5	rs10805860	G	A	0.639165	1006
5	rs72777221	T	C	0.0795229	1006
5	rs12520073	A	C	0.639165	1006
5	rs74452131	A	G	0.0407555	1006
5	rs12054766	C	A	0.05666	1006
5	rs60257482	G	C	0.223658	1006
5	rs12515711	G	A	0.639165	1006
5	rs114038717	G	A	0.0198807	1006
5	rs10074188	A	G	0.639165	1006
5	rs72777224	T	C	0.0188867	1006
5	rs12187722	C	T	0.0576541	1006
5	rs62378121	A	C	0.182903	1006
5	rs7733743	A	T	0.223658	1006
5	rs72777225	T	C	0.137177	1006
5	rs77042618	G	C	0.0576541	1006
5	rs78780666	G	A	0.0576541	1006
5	rs10474299	A	T	0.639165	1006
5	rs11740515	C	A	0.0258449	1006
5	rs34069200	G	A	0.224652	1006
5	rs4342357	G	A	0.639165	1006
5	rs13360031	A	T	0.183897	1006
5	rs13355643	C	G	0.183897	1006
5	rs72777228	G	A	0.0795229	1006
5	rs76982619	C	G	0.0397614	1006
5	rs57039567	T	G	0.412525	1006
5	rs76216557	C	T	0.0258449	1006
5	rs75701798	A	G	0.0576541	1006
5	rs78862680	T	C	0.189861	1006
5	rs4461668	C	T	0.0526839	1006
5	rs10043314	T	C	0.632207	1006
5	rs7736700	G	A	0.230616	1006
5	rs74691407	G	A	0.0576541	1006
5	rs76288280	T	A	0.0785288	1006
5	rs4401601	C	T	0.0516899	1006
5	rs75243002	T	G	0.0238569	1006
5	rs7710454	G	A	0.183897	1006
5	rs9293520	G	A	0.632207	1006
5	rs79102385	G	A	0.0576541	1006
5	rs59425357	A	G	0.137177	1006
5	rs114073589	G	A	0.026839	1006
5	rs4555859	C	T	0.632207	1006
5	rs115731911	A	T	0.0407555	1006
5	rs76917117	T	C	0.0397614	1006
5	rs13178173	A	T	0.632207	1006
5	rs76701394	G	A	0.0397614	1006
5	rs56733285	G	A	0.0795229	1006
5	rs116701584	C	T	0.0367793	1006
5	rs72777231	T	C	0.0795229	1006
5	rs184411142	G	A	0.0178926	1006
5	rs144533529	C	T	0.0526839	1006
5	rs57982668	C	T	0.182903	1006
5	rs59606731	C	T	0.0795229	1006
5	rs10068873	C	A	0.632207	1006
5	rs4360073	T	C	0.639165	1006
5	rs72777234	A	G	0.0795229	1006
5	rs75482542	A	G	0.0149105	1006
5	rs79225417	T	C	0.0139165	1006
5	rs6452845	G	T	0.182903	1006
5	rs145335149	G	A	0.0178926	1006
5	rs62378124	T	C	0.190855	1006
5	rs72777235	C	T	0.0258449	1006
5	rs7729566	C	A	0.05666	1006
5	rs151149201	G	C	0.0129225	1006
5	rs138022565	G	A	0.0129225	1006
5	rs116739600	G	A	0.0397614	1006
5	rs114560704	C	G	0.0328032	1006
5	rs77790247	G	A	0.0407555	1006
5	rs142893348	C	A	0.0168986	1006
5	rs6883174	T	C	0.192843	1006
5	rs12153360	A	G	0.0576541	1006
5	rs12153117	T	C	0.0586481	1006
5	rs12152822	C	T	0.361829	1006
5	rs72777238	C	G	0.0795229	1006
5	rs72777239	A	G	0.0795229	1006
5	rs4530791	T	C	0.633201	1006
5	rs10942565	C	T	0.632207	1006
5	rs144526120	G	T	0.0397614	1006
5	rs12514744	T	C	0.639165	1006
5	rs6889059	G	A	0.182903	1006
5	rs6889006	A	T	0.185885	1006
5	rs6893643	C	T	0.183897	1006
5	rs10942566	G	A	0.0129225	1006
5	rs34193534	C	T	0.0576541	1006
5	rs2365763	T	G	0.0984095	1006
5	rs114368534	G	A	0.0198807	1006
5	rs78580069	G	A	0.181909	1006
5	rs75627616	A	G	0.0745527	1006
5	rs5002722	T	C	0.249503	1006
5	rs151128758	A	T	0.028827	1006
5	rs77873481	T	C	0.0397614	1006
5	rs75141548	T	C	0.0526839	1006
5	rs12187739	G	A	0.632207	1006
5	rs35535075	T	C	0.0397614	1006
5	rs116454409	G	C	0.0318091	1006
5	rs7720486	C	A	0.05666	1006
5	rs76022715	G	A	0.0397614	1006
5	rs142997551	C	T	0.0119284	1006
5	rs2029108	G	A	0.05666	1006
5	rs1449229	C	A	0.631213	1006
5	rs75697596	T	G	0.0536779	1006
5	rs67368592	C	T	0.0805169	1006
5	rs72777247	T	G	0.0477137	1006
5	rs4916670	A	G	0.719682	1006
5	rs79181542	G	T	0.0536779	1006
5	rs79658452	A	G	0.0337972	1006
5	rs11744240	C	G	0.00994036	1006
5	rs7381160	C	A	0.960239	1006
5	rs62378127	A	G	0.182903	1006
5	rs6884459	T	C	0.05666	1006
5	rs10942567	G	T	0.413519	1006
5	rs10942568	T	G	0.413519	1006
5	rs62378128	G	A	0.0367793	1006
5	rs138899643	G	A	0.0168986	1006
5	rs10069451	C	A	0.880716	1006
5	rs79258695	G	A	0.054672	1006
5	rs10055858	A	G	0.960239	1006
5	rs144161451	T	C	0.0218688	1006
5	rs147353887	G	T	0.0218688	1006
5	rs16867828	A	G	0.0258449	1006
5	rs7379894	A	C	0.960239	1006
5	rs10942569	C	A	0.054672	1006
5	rs12658726	G	A	0.639165	1006
5	rs10462480	C	T	0.0795229	1006
5	rs12652007	A	G	0.184891	1006
5	rs77513998	G	T	0.0536779	1006
5	rs7707732	G	T	0.960239	1006
5	rs7707481	A	G	0.0586481	1006
5	rs1449227	A	G	0.417495	1006
5	rs78540238	T	C	0.0347913	1006
5	rs6894060	T	C	0.635189	1006
5	rs56289326	A	G	0.0109344	1006
5	rs12520958	C	T	0.408549	1006
5	rs7718215	A	G	0.0795229	1006
5	rs7380213	C	T	0.959245	1006
5	rs186060372	C	T	0.0139165	1006
5	rs10514309	C	T	0.178926	1006
5	rs4481376	G	A	0.960239	1006
5	rs17512493	T	C	0.16004	1006
5	rs115855220	T	A	0.0397614	1006
5	rs6452846	G	A	0.2167	1006
5	rs4443451	A	G	0.833002	1006
5	rs4487522	A	G	0.166998	1006
5	rs4254935	A	C	0.903579	1006
5	rs12153582	T	C	0.162028	1006
5	rs6870812	C	G	0.368787	1006
5	rs7716630	A	G	0.878728	1006
5	rs17512705	T	A	0.105368	1006
5	rs10050418	T	C	0.0168986	1006
5	rs7722255	A	G	0.124254	1006
5	rs142377937	A	G	0.00695825	1006
5	rs72777262	G	A	0.0168986	1006
5	rs114048761	A	T	0.00795229	1006
5	rs115155396	A	C	0.0308151	1006
5	rs10474302	A	G	0.12326	1006
5	rs10474303	A	T	0.122266	1006
5	rs17512887	C	T	0.054672	1006
5	rs11750023	C	A	0.027833	1006
5	rs10514310	A	G	0.104374	1006
5	rs17585072	A	G	0.0377734	1006
5	rs151159247	T	C	0.0149105	1006
5	rs72777263	C	A	0.104374	1006
5	rs10514311	C	T	0.206759	1006
5	rs17585205	T	C	0.133201	1006
5	rs7734759	C	T	0.206759	1006
5	rs138166721	A	G	0.304175	1006
5	rs7444055	C	T	0.304175	1006
5	rs9632415	G	A	0.083499	1006
5	rs36100352	A	T	0.100398	1006
5	rs116300657	T	C	0.0228628	1006
5	rs6859530	G	A	0.204771	1006
5	rs10073773	T	C	0.100398	1006
5	rs1823333	C	G	0.0864811	1006
5	rs116646238	A	G	0.026839	1006
5	rs6893436	T	A	0.204771	1006
5	rs10074028	G	A	0.190855	1006
5	rs6868869	T	A	0.191849	1006
5	rs13354478	C	T	0.206759	1006
5	rs10060770	T	C	0.0149105	1006
5	rs882724	T	G	0.206759	1006
5	rs1108376	T	C	0.188867	1006
5	rs1108377	T	C	0.104374	1006
5	rs78051935	C	T	0.0417495	1006
5	rs73770552	A	G	0.0347913	1006
5	rs6864869	G	C	0.105368	1006
5	rs16867883	A	G	0.792247	1006
5	rs13182917	T	A	0.192843	1006
5	rs1449228	G	T	0.0864811	1006
5	rs17585380	A	G	0.0387674	1006
5	rs17526043	C	T	0.028827	1006
5	rs115720226	T	C	0.0119284	1006
5	rs143477925	G	A	0.0298211	1006
5	rs75657835	T	C	0.0149105	1006
5	rs819341	A	G	0.403579	1006
5	rs565719875	T	C	0.00795229	1006
5	rs10063070	G	A	0.243539	1006
5	rs34249183	G	A	0.0606362	1006
5	rs819342	G	A	0.442346	1006
5	rs819343	C	T	0.412525	1006
5	rs819344	C	T	0.371769	1006
5	rs72777273	C	T	0.026839	1006
5	rs10942571	A	C	0.257455	1006
5	rs139184284	C	T	0.0337972	1006
5	rs702846	A	T	0.369781	1006
5	rs34937542	C	T	0.218688	1006
5	rs819345	A	C	0.0646123	1006
5	rs36000675	T	A	0.219682	1006
5	rs819346	A	T	0.369781	1006
5	rs112994289	G	T	0.0427435	1006
5	rs11959291	T	A	0.260437	1006
5	rs819347	A	T	0.369781	1006
5	rs116053546	G	A	0.027833	1006
5	rs10942572	T	C	0.124254	1006
5	rs2595592	G	A	0.366799	1006
5	rs2595591	A	G	0.245527	1006
5	rs9293526	C	T	0.124254	1006
5	rs819348	C	A	0.0427435	1006
5	rs819349	A	T	0.364811	1006
5	rs10474306	A	G	0.12326	1006
5	rs72777277	C	T	0.027833	1006
5	rs188878790	T	C	0.0109344	1006
5	rs819351	A	G	0.369781	1006
5	rs115274469	G	A	0.0367793	1006
5	rs819352	C	T	0.369781	1006
5	rs819353	G	A	0.00795229	1006
5	rs819354	C	G	0.366799	1006
5	rs35989611	G	A	0.260437	1006
5	rs78950860	A	G	0.0188867	1006
5	rs34991755	C	T	0.0129225	1006
5	rs55641075	C	T	0.285288	1006
5	rs141475974	A	T	0.027833	1006
5	rs144503346	C	G	0.0218688	1006
5	rs12109674	A	G	0.261431	1006
5	rs79443620	C	T	0.0208748	1006
5	rs17526338	C	G	0.0308151	1006
5	rs819355	T	C	0.366799	1006
5	rs819356	A	G	0.366799	1006
5	rs819357	G	A	0.369781	1006
5	rs819358	C	G	0.369781	1006
5	rs138290506	T	C	0.102386	1006
5	rs72777282	A	G	0.0894632	1006
5	rs28493554	T	C	0.0178926	1006
5	rs56321842	C	G	0.0337972	1006
5	rs6878955	C	G	0.262425	1006
5	rs10040866	T	C	0.124254	1006
5	rs819359	T	C	0.369781	1006
5	rs115296192	T	C	0.0129225	1006
5	rs819360	G	T	0.369781	1006
5	rs34650378	A	G	0.262425	1006
5	rs115225970	T	C	0.0248509	1006
5	rs6896806	C	T	0.633201	1006
5	rs66679935	G	A	0.261431	1006
5	rs819338	T	G	0.634195	1006
5	rs819339	A	G	0.367793	1006
5	rs74753020	C	T	0.0666004	1006
5	rs1093816	C	T	0.632207	1006
5	rs11948991	T	C	0.261431	1006
5	rs138424651	C	A	0.0159046	1006
5	rs139352515	G	A	0.00795229	1006
5	rs1093817	T	G	0.632207	1006
5	rs1093818	A	T	0.368787	1006
5	rs145347625	C	T	0.0357853	1006
5	rs13164501	G	A	0.261431	1006
5	rs819350	A	C	0.245527	1006
5	rs13162065	T	C	0.262425	1006
5	rs147939284	C	T	0.0109344	1006
5	rs7733000	A	G	0.028827	1006
5	rs2595595	T	G	0.245527	1006
5	rs76977646	A	C	0.0337972	1006
5	rs143446035	A	C	0.0109344	1006
5	rs13178951	T	C	0.0805169	1006
5	rs2595593	C	G	0.633201	1006
5	rs2595594	G	A	0.631213	1006
5	rs10514317	C	T	0.126243	1006
5	rs16867918	A	G	0.276342	1006
5	rs1819994	C	T	0.132207	1006
5	rs1363179	T	G	0.442346	1006
5	rs1363180	C	A	0.132207	1006
5	rs10514316	A	G	0.0795229	1006
5	rs1421908	C	T	0.442346	1006
5	rs62378158	T	G	0.0149105	1006
5	rs73770564	G	A	0.0775348	1006
5	rs10046069	G	A	0.132207	1006
5	rs10035607	C	A	0.442346	1006
5	rs7730423	C	T	0.44831	1006
5	rs73178742	T	C	0.133201	1006
5	rs112843634	C	T	0.133201	1006
5	rs115202789	T	A	0.0238569	1006
5	rs6878660	A	C	0.314115	1006
5	rs13171700	C	T	0.313121	1006
5	rs11745565	T	C	0.0119284	1006
5	rs148327839	T	C	0.0218688	1006
5	rs6872347	T	C	0.314115	1006
5	rs876470	G	T	0.44831	1006
5	rs7711989	C	T	0.314115	1006
5	rs116774626	G	C	0.0218688	1006
5	rs4145580	T	C	0.132207	1006
5	rs12515848	C	A	0.132207	1006
5	rs6452852	A	T	0.449304	1006
5	rs55954765	C	T	0.0934394	1006
5	rs10063565	C	T	0.450298	1006
5	rs147403329	C	T	0.0109344	1006
5	rs79092214	G	A	0.0238569	1006
5	rs142255336	C	T	0.0357853	1006
5	rs78130579	G	A	0.0328032	1006
5	rs138692412	C	T	0.0149105	1006
5	rs1421909	A	C	0.450298	1006
5	rs10474308	C	T	0.131213	1006
5	rs72777296	T	G	0.0119284	1006
5	rs10473925	G	C	0.131213	1006
5	rs10474309	A	G	0.131213	1006
5	rs138551452	G	A	0.0218688	1006
5	rs12189279	C	A	0.318091	1006
5	rs74728156	T	A	0.0159046	1006
5	rs78219477	T	C	0.0218688	1006
5	rs277058	G	A	0.0397614	1006
5	rs6889835	A	T	0.131213	1006
5	rs277059	A	G	0.0427435	1006
5	rs78274315	C	A	0.0149105	1006
5	rs10942576	G	T	0.324056	1006
5	rs7735113	G	A	0.324056	1006
5	rs114048871	T	C	0.0218688	1006
5	rs142276294	G	A	0.0149105	1006
5	rs76501240	C	G	0.0168986	1006
5	rs142651456	G	A	0.0178926	1006
5	rs6873061	A	G	0.131213	1006
5	rs116157188	G	T	0.0238569	1006
5	rs62380262	G	A	0.0387674	1006
5	rs6883911	A	C	0.323062	1006
5	rs143908961	G	A	0.0188867	1006
5	rs146662092	A	C	0.0109344	1006
5	rs10070299	A	T	0.131213	1006
5	rs10064831	T	C	0.131213	1006
5	rs1833553	C	A	0.501988	1006
5	rs10065446	T	C	0.131213	1006
5	rs6883584	G	T	0.132207	1006
5	rs116556026	C	T	0.0168986	1006
5	rs277051	C	T	0.0904573	1006
5	rs67848481	T	C	0.132207	1006
5	rs12520184	C	T	0.132207	1006
5	rs12523413	T	C	0.132207	1006
5	rs11747578	G	A	0.132207	1006
5	rs11748169	C	T	0.133201	1006
5	rs13157033	T	C	0.321074	1006
5	rs7710163	G	A	0.322068	1006
5	rs148167946	C	G	0.0119284	1006
5	rs10051552	T	C	0.132207	1006
5	rs11742195	A	T	0.132207	1006
5	rs12186720	T	C	0.322068	1006
5	rs2112270	G	T	0.455268	1006
5	rs1367377	G	T	0.323062	1006
5	rs66802850	A	T	0.137177	1006
5	rs1430619	G	A	0.455268	1006
5	rs62380265	G	A	0.0387674	1006
5	rs17587156	A	T	0.132207	1006
5	rs62380266	C	T	0.0387674	1006
5	rs10038648	T	A	0.132207	1006
5	rs149647434	C	T	0.00497018	1006
5	rs2161145	G	A	0.0427435	1006
5	rs2886503	A	C	0.455268	1006
5	rs2365904	C	T	0.084493	1006
5	rs4916773	T	C	0.455268	1006
5	rs2112271	G	T	0.455268	1006
5	rs12189450	C	T	0.027833	1006
5	rs7702943	G	C	0.455268	1006
5	rs277053	G	A	0.0904573	1006
5	rs13160423	A	T	0.322068	1006
5	rs4916774	G	A	0.455268	1006
5	rs1430620	T	G	0.321074	1006
5	rs67506564	G	T	0.131213	1006
5	rs112391707	A	G	0.0208748	1006
5	rs72779109	C	T	0.0367793	1006
5	rs277054	G	A	0.821074	1006
5	rs12515716	G	A	0.132207	1006
5	rs12187736	C	T	0.323062	1006
5	rs147937093	G	T	0.0168986	1006
5	rs55891532	T	C	0.0357853	1006
5	rs17587562	T	C	0.12326	1006
5	rs4916775	A	G	0.474155	1006
5	rs16868011	A	G	0.341948	1006
5	rs144908932	T	C	0.0228628	1006
5	rs6898828	G	C	0.455268	1006
5	rs13190530	G	A	0.218688	1006
5	rs145466156	T	A	0.0228628	1006
5	rs277056	T	C	0.0884692	1006
5	rs277057	C	T	0.0884692	1006
5	rs6890460	T	C	0.16998	1006
5	rs72779116	G	A	0.0168986	1006
5	rs112171841	G	T	0.0238569	1006
5	rs77363085	G	A	0.027833	1006
5	rs28374881	T	C	0.323062	1006
5	rs959185	C	T	0.455268	1006
5	rs10942578	C	A	0.132207	1006
5	rs6898168	C	T	0.450298	1006
5	rs17528449	A	G	0.00596421	1006
5	rs16868016	G	T	0.102386	1006
5	rs116407479	C	T	0.0357853	1006
5	rs10052296	G	A	0.132207	1006
5	rs4327622	A	G	0.151093	1006
5	rs2365905	C	T	0.151093	1006
5	rs72779119	A	T	0.0218688	1006
5	rs113189052	G	T	0.0298211	1006
5	rs7719550	C	T	0.151093	1006
5	rs73770737	G	T	0.199801	1006
5	rs115956015	T	C	0.0357853	1006
5	rs114845937	G	T	0.027833	1006
5	rs16868030	A	C	0.0198807	1006
5	rs10079421	C	T	0.351889	1006
5	rs10942580	C	T	0.153082	1006
5	rs112577905	G	A	0.0298211	1006
5	rs7709375	G	C	0.353877	1006
5	rs139626119	A	C	0.00795229	1006
5	rs17528785	T	C	0.0337972	1006
5	rs13168783	T	C	0.353877	1006
5	rs145669126	A	C	0.0188867	1006
5	rs76688122	C	T	0.198807	1006
5	rs138321258	C	G	0.00795229	1006
5	rs10062941	T	C	0.151093	1006
5	rs6452854	G	T	0.352883	1006
5	rs78120120	G	T	0.0666004	1006
5	rs67088239	C	T	0.151093	1006
5	rs11957392	A	G	0.349901	1006
5	rs4429882	A	T	0.198807	1006
5	rs73770749	T	A	0.197813	1006
5	rs72779123	G	A	0.0188867	1006
5	rs6870051	A	G	0.351889	1006
5	rs9293529	C	T	0.352883	1006
5	rs16868036	C	T	0.257455	1006
5	rs6452855	G	A	0.351889	1006
5	rs10068793	T	G	0.151093	1006
5	rs140076280	A	G	0.0308151	1006
5	rs7720113	T	C	0.151093	1006
5	rs13182202	T	C	0.151093	1006
5	rs10036511	A	T	0.151093	1006
5	rs148055060	G	A	0.026839	1006
5	rs73770756	G	A	0.198807	1006
5	rs150029626	T	C	0.0228628	1006
5	rs35432244	A	G	0.45825	1006
5	rs10064630	C	T	0.111332	1006
5	rs10051699	A	C	0.151093	1006
5	rs6888553	T	C	0.198807	1006
5	rs962478	A	G	0.352883	1006
5	rs4374783	T	C	0.152087	1006
5	rs142574195	A	C	0.00994036	1006
5	rs16868057	C	T	0.198807	1006
```
