## Supplementary material for "Characterization of shared and ancestry-specific signals driving complex traits using multi-ancestry fine-mapping": s1_ref.bim

```
5	rs301709	0	88243684	T	A
5	rs114638905	0	88243705	T	C
5	rs116064607	0	88245208	C	T
5	rs177281	0	88247234	A	G
5	rs77605965	0	88248022	T	A
5	rs17561711	0	88248730	A	C
5	rs72773840	0	88248971	G	A
5	rs214137	0	88251136	A	G
5	rs73178281	0	88251336	G	A
5	rs143648002	0	88251711	C	T
5	rs214136	0	88252473	A	G
5	rs16903431	0	88253161	C	T
5	rs1455098	0	88253337	A	G
5	rs73178288	0	88253777	C	G
5	rs214134	0	88253916	G	A
5	rs116838737	0	88255426	C	T
5	rs115407314	0	88257061	A	G
5	rs114560151	0	88257611	C	A
5	rs16903435	0	88264912	G	C
5	rs169952	0	88269849	C	T
5	rs183336	0	88269979	A	G
5	rs112703787	0	88270040	A	T
5	rs188515	0	88270057	A	C
5	rs13179362	0	88270225	G	A
5	rs6864888	0	88273653	G	T
5	rs6861886	0	88277945	G	A
5	rs1863958	0	88278293	G	C
5	rs140438601	0	88280333	T	G
5	rs1427970	0	88280425	G	A
5	rs7700997	0	88280965	T	A
5	rs189463767	0	88281176	C	T
5	rs1863752	0	88282226	G	A
5	rs13177933	0	88282553	G	A
5	rs919184	0	88283736	T	A
5	rs4916735	0	88284185	A	G
5	rs183137668	0	88284606	T	C
5	rs6867963	0	88286591	A	T
5	rs142395857	0	88287798	G	A
5	rs7728530	0	88288254	G	C
5	rs7728167	0	88288256	A	G
5	rs7728694	0	88288341	G	T
5	rs4373305	0	88288578	G	A
5	rs140701336	0	88289457	G	T
5	rs4916737	0	88290767	G	T
5	rs957629	0	88291424	G	A
5	rs17562385	0	88293805	T	C
5	rs116071460	0	88295252	C	T
5	rs115318824	0	88296994	C	A
5	rs146854471	0	88297050	C	T
5	rs13154117	0	88297500	G	T
5	rs4916738	0	88297792	A	C
5	rs10040237	0	88298156	T	C
5	rs4916739	0	88298786	T	C
5	rs183617506	0	88299247	A	G
5	rs138766802	0	88299480	G	A
5	rs11952355	0	88299985	C	G
5	rs11958875	0	88300117	A	G
5	rs140062247	0	88300631	C	T
5	rs4916740	0	88300954	G	A
5	rs4916663	0	88302330	A	T
5	rs6863416	0	88303002	C	T
5	rs112812515	0	88304222	C	T
5	rs148038523	0	88305186	T	G
5	rs79486459	0	88305668	C	G
5	rs6876387	0	88305813	G	A
5	rs4916664	0	88306561	C	T
5	rs6452803	0	88307285	C	T
5	rs10042828	0	88308777	A	G
5	rs10473920	0	88309724	G	A
5	rs871218	0	88310142	G	A
5	rs72773846	0	88310673	G	T
5	rs76446123	0	88310831	A	G
5	rs115595772	0	88310888	C	T
5	rs4916741	0	88313158	T	A
5	rs11949236	0	88313885	A	C
5	rs77717843	0	88314763	G	A
5	rs4916742	0	88318058	G	A
5	rs6452805	0	88319572	G	A
5	rs6452806	0	88319907	T	C
5	rs2099036	0	88322892	C	T
5	rs1896607	0	88322934	G	A
5	rs186312888	0	88323183	C	T
5	rs2364208	0	88323496	G	A
5	rs1427965	0	88325307	T	C
5	rs6871386	0	88327207	A	C
5	rs6894139	0	88327782	T	G
5	rs1427967	0	88328566	C	A
5	rs13185032	0	88329164	G	A
5	rs6452808	0	88330246	G	A
5	rs115076587	0	88331378	G	A
5	rs6865194	0	88331749	C	A
5	rs74433104	0	88331895	C	T
5	rs6452809	0	88331965	G	T
5	rs34636218	0	88332044	G	A
5	rs4916744	0	88332144	G	T
5	rs4916745	0	88332162	G	A
5	rs4916665	0	88332171	C	T
5	rs4916666	0	88332380	A	G
5	rs17562941	0	88332690	G	A
5	rs77243886	0	88333275	C	T
5	rs6880872	0	88333916	C	T
5	rs1159665	0	88334952	C	T
5	rs1159666	0	88334993	A	G
5	rs62378173	0	88336799	A	G
5	rs10942544	0	88337110	G	A
5	rs10942545	0	88337272	T	C
5	rs13436401	0	88338622	T	C
5	rs1158464	0	88338789	G	A
5	rs75155901	0	88340588	T	G
5	rs7725469	0	88340667	A	G
5	rs715342	0	88340769	A	G
5	rs1366595	0	88341173	A	G
5	rs2217257	0	88342592	C	T
5	rs12519662	0	88343936	G	A
5	rs1427968	0	88344778	C	G
5	rs1427969	0	88344918	T	G
5	rs10474290	0	88345745	C	T
5	rs10474291	0	88345764	T	A
5	rs149380767	0	88346338	C	T
5	rs11957803	0	88346367	G	C
5	rs35120171	0	88346579	G	T
5	rs148887507	0	88347403	G	A
5	rs6885600	0	88347729	A	C
5	rs6860105	0	88348122	A	G
5	rs6452811	0	88348715	G	A
5	rs6867144	0	88349622	G	A
5	rs72773858	0	88349755	T	G
5	rs140994800	0	88349964	T	C
5	rs6898643	0	88351067	T	C
5	rs112321644	0	88352572	C	G
5	rs10054245	0	88353029	T	C
5	rs7729505	0	88353824	G	A
5	rs10040039	0	88354597	A	G
5	rs10037512	0	88354675	T	C
5	rs4916746	0	88354934	G	A
5	rs13178887	0	88355993	T	C
5	rs116342823	0	88356421	C	T
5	rs4916747	0	88357473	G	A
5	rs76369882	0	88359039	C	T
5	rs7715079	0	88359704	T	G
5	rs115054340	0	88360384	C	A
5	rs1283614	0	88361042	C	T
5	rs6864044	0	88361186	A	G
5	rs150446468	0	88361988	G	A
5	rs145963670	0	88363306	G	A
5	rs1283616	0	88363518	C	T
5	rs6886306	0	88364958	C	T
5	rs4916667	0	88365778	G	A
5	rs13189532	0	88367164	C	T
5	rs3850654	0	88370560	C	T
5	rs3861964	0	88371651	T	C
5	rs9986241	0	88374038	C	A
5	rs9293509	0	88374227	G	C
5	rs9986266	0	88375760	G	A
5	rs1366594	0	88376061	A	C
5	rs985296	0	88377644	G	A
5	rs17564137	0	88378600	T	C
5	rs1366142	0	88380316	C	T
5	rs984399	0	88381894	G	A
5	rs17564192	0	88386696	G	A
5	rs1346452	0	88387127	C	T
5	rs114736407	0	88388122	A	T
5	rs919185	0	88388207	T	G
5	rs116200416	0	88389378	A	G
5	rs115175503	0	88390135	C	T
5	rs12660032	0	88390545	C	A
5	rs7725337	0	88391507	T	C
5	rs10054570	0	88392619	G	T
5	rs10069604	0	88392641	A	G
5	rs4916669	0	88393124	C	T
5	rs6452812	0	88394278	T	C
5	rs7721818	0	88394669	G	A
5	rs10942546	0	88396620	T	C
5	rs16903461	0	88396864	A	G
5	rs116125929	0	88397292	T	C
5	rs138480330	0	88398157	G	A
5	rs114779117	0	88398306	G	A
5	rs13187246	0	88398602	T	A
5	rs7714474	0	88398648	A	C
5	rs115763072	0	88400180	T	C
5	rs10070540	0	88401770	T	C
5	rs4020801	0	88402973	A	G
5	rs116693839	0	88404160	T	C
5	rs181971661	0	88406554	T	A
5	rs35981402	0	88409185	C	T
5	rs140774994	0	88409804	C	T
5	rs7728690	0	88411214	C	T
5	rs10223241	0	88412388	T	C
5	rs62378180	0	88415052	C	G
5	rs72773874	0	88415581	A	C
5	rs9293511	0	88416354	C	T
5	rs116407570	0	88416942	T	C
5	rs74840074	0	88418953	A	G
5	rs16903463	0	88419863	G	A
5	rs1864180	0	88421363	A	G
5	rs111355359	0	88427276	G	T
5	rs76994193	0	88427337	A	C
5	rs116503188	0	88427381	G	A
5	rs16903468	0	88427942	G	T
5	rs77762196	0	88428610	A	G
5	rs114846407	0	88428746	T	C
5	rs4244201	0	88429024	C	A
5	rs4244202	0	88429077	T	C
5	rs2115459	0	88430633	T	C
5	rs28412959	0	88431074	C	A
5	rs116593222	0	88431565	T	G
5	rs148572826	0	88431882	G	A
5	rs192305753	0	88433940	A	G
5	rs10066049	0	88434324	T	A
5	rs114288281	0	88434409	C	T
5	rs2195446	0	88435633	C	T
5	rs2195445	0	88435787	G	A
5	rs186668808	0	88438081	G	A
5	rs72773878	0	88438444	A	T
5	rs10059700	0	88440435	G	A
5	rs12521696	0	88440511	A	T
5	rs143699123	0	88441204	T	G
5	rs13358443	0	88443306	G	A
5	rs72773879	0	88444350	A	G
5	rs146765340	0	88445458	A	G
5	rs114916281	0	88446078	A	C
5	rs115325761	0	88447262	T	A
5	rs7723882	0	88447746	G	A
5	rs114824687	0	88449062	A	C
5	rs6864683	0	88449441	A	G
5	rs16903472	0	88449567	A	G
5	rs6892006	0	88450541	T	G
5	rs72773880	0	88450546	C	A
5	rs75510137	0	88450967	C	T
5	rs151033926	0	88452366	A	G
5	rs765178	0	88453376	C	T
5	rs6888422	0	88453803	G	A
5	rs75934051	0	88454229	A	G
5	rs34375464	0	88454434	G	A
5	rs62378185	0	88454935	A	G
5	rs149532220	0	88456414	C	T
5	rs149011697	0	88458294	G	A
5	rs62378186	0	88458865	G	A
5	rs113626017	0	88459196	C	T
5	rs7718068	0	88460335	T	C
5	rs6650958	0	88461271	A	G
5	rs10053875	0	88462456	G	A
5	rs116665632	0	88462557	C	A
5	rs139737032	0	88464655	C	A
5	rs143961539	0	88467094	A	T
5	rs11746572	0	88468185	A	G
5	rs17499351	0	88470330	T	C
5	rs16903479	0	88470965	G	A
5	rs12659570	0	88472173	A	C
5	rs6895825	0	88472849	A	C
5	rs115000418	0	88472953	A	G
5	rs60654108	0	88473181	G	C
5	rs10514304	0	88473328	C	T
5	rs1366596	0	88474003	C	T
5	rs10075703	0	88474142	T	C
5	rs56368881	0	88474722	C	T
5	rs10057059	0	88476254	A	G
5	rs74713769	0	88479642	T	C
5	rs148156550	0	88479964	T	C
5	rs182848155	0	88481093	G	A
5	rs10474292	0	88481215	G	A
5	rs34367533	0	88484320	T	G
5	rs72773888	0	88485048	G	A
5	rs7738002	0	88485802	A	G
5	rs10474293	0	88487434	C	A
5	rs115060008	0	88488037	A	C
5	rs6414948	0	88489418	T	G
5	rs78530756	0	88489746	A	G
5	rs7708573	0	88492367	A	G
5	rs10055473	0	88492878	C	A
5	rs12522514	0	88496070	A	G
5	rs6877730	0	88497415	T	A
5	rs6898888	0	88499181	T	C
5	rs62378192	0	88503501	C	T
5	rs114557917	0	88505036	G	A
5	rs10072268	0	88506369	G	A
5	rs77159698	0	88510048	A	T
5	rs62378193	0	88511697	A	G
5	rs10063358	0	88512369	G	A
5	rs10052661	0	88514823	A	G
5	rs4298284	0	88516879	C	T
5	rs141885466	0	88517505	C	A
5	rs13359307	0	88520120	G	T
5	rs76232370	0	88520921	A	G
5	rs12651900	0	88522281	T	C
5	rs62378211	0	88523173	T	C
5	rs114856722	0	88523213	A	C
5	rs62378212	0	88525068	A	G
5	rs6898143	0	88525736	G	A
5	rs72773890	0	88526231	C	T
5	rs80159151	0	88526565	T	C
5	rs62378213	0	88527989	A	G
5	rs62378214	0	88528650	G	T
5	rs75740834	0	88528705	A	T
5	rs62378215	0	88531872	A	G
5	rs114146633	0	88532845	T	C
5	rs141303173	0	88534431	T	G
5	rs10059904	0	88535772	G	C
5	rs116294157	0	88538590	A	G
5	rs10054858	0	88538809	C	T
5	rs10037415	0	88538943	G	A
5	rs10064570	0	88539103	T	C
5	rs139710070	0	88542101	G	A
5	rs28494987	0	88542449	G	C
5	rs35188877	0	88542892	A	G
5	rs72773891	0	88546878	C	T
5	rs80098849	0	88547732	T	G
5	rs6897928	0	88548582	C	T
5	rs10076524	0	88550030	T	C
5	rs13355558	0	88551836	A	G
5	rs149072888	0	88552134	A	T
5	rs6860971	0	88552414	T	C
5	rs6880467	0	88552476	G	C
5	rs76191510	0	88552532	G	A
5	rs6880232	0	88552540	C	G
5	rs80208480	0	88553688	C	T
5	rs13183402	0	88554502	C	T
5	rs12517576	0	88554733	A	G
5	rs771437	0	88556107	C	T
5	rs702850	0	88557328	T	C
5	rs771438	0	88560270	G	C
5	rs191558127	0	88562391	A	G
5	rs2545606	0	88562445	G	T
5	rs2545607	0	88562448	C	T
5	rs194131	0	88562591	A	G
5	rs17500041	0	88563608	C	T
5	rs40603	0	88564391	T	C
5	rs34700	0	88565197	A	T
5	rs191561918	0	88565227	C	T
5	rs17565938	0	88567401	G	A
5	rs72773893	0	88569014	C	G
5	rs2561590	0	88571074	C	T
5	rs75410286	0	88571238	A	G
5	rs111654746	0	88573055	C	T
5	rs116761417	0	88573885	G	A
5	rs41134	0	88579712	A	T
5	rs116574224	0	88580360	C	G
5	rs12514576	0	88580401	A	G
5	rs918418	0	88580998	G	A
5	rs149989434	0	88587123	A	G
5	rs4916749	0	88588302	T	C
5	rs76332042	0	88589673	G	A
5	rs55860743	0	88590360	G	A
5	rs114141705	0	88590386	C	T
5	rs771439	0	88590947	T	G
5	rs173784	0	88591730	C	G
5	rs194132	0	88591841	C	T
5	rs253297	0	88591935	C	A
5	rs62378218	0	88592396	G	A
5	rs6872041	0	88593555	A	G
5	rs40088	0	88593861	T	C
5	rs144222124	0	88594849	T	C
5	rs253298	0	88595083	G	A
5	rs116354933	0	88597047	C	T
5	rs1895217	0	88597219	G	A
5	rs771436	0	88597418	T	C
5	rs34702	0	88597924	A	G
5	rs36058515	0	88598847	A	G
5	rs183874325	0	88599388	A	T
5	rs116654528	0	88599698	G	C
5	rs187571	0	88599824	T	C
5	rs79789592	0	88601275	T	G
5	rs73772144	0	88601552	G	A
5	rs79357708	0	88602623	C	T
5	rs149077574	0	88603227	G	C
5	rs2162865	0	88603544	G	C
5	rs2545608	0	88603607	A	G
5	rs114643556	0	88606039	G	A
5	rs2250032	0	88606108	G	T
5	rs2545612	0	88607588	C	T
5	rs34067394	0	88607704	A	T
5	rs561751	0	88608282	A	T
5	rs32884	0	88610499	G	A
5	rs419306	0	88611231	G	A
5	rs72773902	0	88612635	T	A
5	rs531790712	0	88613688	G	A
5	rs16867539	0	88615707	A	G
5	rs16867541	0	88616004	T	C
5	rs76626347	0	88616928	C	G
5	rs77505055	0	88617658	C	T
5	rs71629710	0	88617915	T	C
5	rs811758	0	88618013	T	A
5	rs12659528	0	88618277	C	A
5	rs150505952	0	88618803	C	T
5	rs12657099	0	88621273	A	T
5	rs12653011	0	88621403	G	A
5	rs59842575	0	88621492	T	A
5	rs76083178	0	88623372	A	G
5	rs114530628	0	88623563	A	G
5	rs16867545	0	88623737	C	T
5	rs59496068	0	88624273	A	G
5	rs111539281	0	88624624	G	A
5	rs78363785	0	88624699	G	C
5	rs62378221	0	88629260	T	C
5	rs2059853	0	88633097	T	A
5	rs10514305	0	88633688	A	C
5	rs16867551	0	88634962	A	C
5	rs16867552	0	88636576	A	T
5	rs6452819	0	88636854	G	A
5	rs6891494	0	88637006	G	T
5	rs115187910	0	88637195	A	G
5	rs379717	0	88640130	T	C
5	rs16867553	0	88640652	C	T
5	rs702849	0	88641366	T	C
5	rs61418152	0	88642541	C	T
5	rs111976719	0	88643078	G	A
5	rs16867554	0	88643493	T	C
5	rs1644017	0	88643729	T	C
5	rs17507679	0	88644971	A	G
5	rs32885	0	88646187	A	G
5	rs702848	0	88646752	G	A
5	rs34719591	0	88647459	C	T
5	rs7718507	0	88647581	A	G
5	rs1158150	0	88647766	T	G
5	rs35307872	0	88648381	A	T
5	rs79092396	0	88652115	A	T
5	rs1816254	0	88652779	G	A
5	rs1816255	0	88652863	C	T
5	rs111642985	0	88652945	G	A
5	rs73772150	0	88653376	C	A
5	rs34590598	0	88653569	T	A
5	rs79545196	0	88655953	T	G
5	rs771435	0	88656742	G	A
5	rs702847	0	88657310	C	T
5	rs71629714	0	88659113	A	G
5	rs10514306	0	88660918	G	T
5	rs10474294	0	88661939	G	A
5	rs2042341	0	88663172	A	T
5	rs193690	0	88663247	G	A
5	rs56896071	0	88664051	G	A
5	rs77133879	0	88664612	A	G
5	rs13171829	0	88664931	A	G
5	rs28829399	0	88666081	C	T
5	rs79991331	0	88668196	A	C
5	rs810029	0	88668305	G	A
5	rs34814331	0	88669747	C	T
5	rs32892	0	88669901	A	C
5	rs140635332	0	88670149	T	C
5	rs58661106	0	88670537	G	A
5	rs62378222	0	88672576	T	G
5	rs6876988	0	88673472	T	G
5	rs6883052	0	88674689	T	G
5	rs6883088	0	88674767	T	A
5	rs247587	0	88677293	G	A
5	rs247586	0	88677560	C	T
5	rs12659446	0	88677882	G	T
5	rs247585	0	88678420	A	T
5	rs35242886	0	88680230	T	G
5	rs140559752	0	88680858	G	A
5	rs80343951	0	88681601	G	A
5	rs74560491	0	88682253	T	A
5	rs247584	0	88684376	A	C
5	rs76747638	0	88685249	G	A
5	rs427511	0	88686969	G	A
5	rs17508283	0	88687514	G	A
5	rs17508332	0	88688363	C	T
5	rs27764	0	88689570	G	C
5	rs34294120	0	88692200	G	T
5	rs34938263	0	88692362	A	C
5	rs74360467	0	88692739	A	G
5	rs77460011	0	88692856	C	T
5	rs79348884	0	88693788	T	A
5	rs420113	0	88693978	T	C
5	rs12653245	0	88693984	A	G
5	rs247552	0	88694193	G	C
5	rs72775516	0	88694631	C	A
5	rs114076280	0	88695269	A	G
5	rs56756608	0	88695681	T	A
5	rs247562	0	88696577	A	C
5	rs247561	0	88696668	C	A
5	rs168689	0	88696812	T	C
5	rs2161203	0	88696876	T	C
5	rs75090066	0	88700794	T	A
5	rs771505	0	88700828	G	A
5	rs72775522	0	88701499	A	G
5	rs430845	0	88702578	C	T
5	rs74380651	0	88702742	T	C
5	rs150451778	0	88702845	C	T
5	rs140203572	0	88703880	C	A
5	rs4244203	0	88705201	T	C
5	rs1645535	0	88705639	T	G
5	rs1644021	0	88705754	C	T
5	rs147638538	0	88706827	A	G
5	rs114744154	0	88708056	A	G
5	rs114990839	0	88708677	A	C
5	rs2432179	0	88709214	C	T
5	rs247557	0	88710112	T	G
5	rs78459865	0	88710262	T	C
5	rs193689	0	88710519	G	A
5	rs116361787	0	88710596	G	A
5	rs247558	0	88710913	A	C
5	rs247559	0	88711071	C	A
5	rs78419453	0	88711408	G	A
5	rs189136947	0	88712046	T	C
5	rs247560	0	88712794	A	G
5	rs247554	0	88713564	A	G
5	rs116669396	0	88713903	G	A
5	rs13173341	0	88714380	T	A
5	rs173531	0	88714396	A	G
5	rs10454907	0	88714549	A	T
5	rs111838367	0	88714901	C	T
5	rs16867563	0	88715066	G	A
5	rs32886	0	88715172	A	C
5	rs17568075	0	88715719	C	T
5	rs32887	0	88716109	G	A
5	rs32888	0	88716120	T	A
5	rs6870380	0	88716144	A	T
5	rs10454909	0	88716714	C	T
5	rs247555	0	88717718	G	A
5	rs143669333	0	88717749	C	T
5	rs113956401	0	88717836	G	C
5	rs112968229	0	88717845	G	T
5	rs247556	0	88718039	C	G
5	rs114471550	0	88719347	G	T
5	rs113755170	0	88720237	G	A
5	rs2432178	0	88722317	G	T
5	rs77381989	0	88723666	T	G
5	rs73772156	0	88723668	G	T
5	rs79262286	0	88724448	A	C
5	rs181785	0	88725048	G	A
5	rs13184230	0	88725406	G	A
5	rs7736534	0	88726337	C	T
5	rs16867565	0	88726723	G	C
5	rs72775530	0	88727063	A	G
5	rs2031004	0	88728089	C	T
5	rs383242	0	88729047	T	C
5	rs12153611	0	88729651	A	G
5	rs454345	0	88729851	G	A
5	rs771509	0	88731146	T	G
5	rs399303	0	88734380	G	A
5	rs9293515	0	88736293	A	G
5	rs74726954	0	88738190	A	G
5	rs2365376	0	88740323	A	C
5	rs2011074	0	88741059	T	C
5	rs2011071	0	88741077	A	G
5	rs116087192	0	88741518	T	C
5	rs140901165	0	88742585	T	C
5	rs16867571	0	88743219	A	G
5	rs62378245	0	88743962	C	T
5	rs10065531	0	88744406	A	T
5	rs7701188	0	88744550	G	A
5	rs1833895	0	88744894	G	A
5	rs66580221	0	88745184	T	C
5	rs62378246	0	88745882	T	C
5	rs6891794	0	88746164	T	G
5	rs1820170	0	88746203	G	A
5	rs16867576	0	88746331	A	G
5	rs6892330	0	88746405	T	C
5	rs12515004	0	88746865	C	T
5	rs9293516	0	88747297	C	T
5	rs9293517	0	88747683	A	C
5	rs2365377	0	88747981	G	A
5	rs1358555	0	88748452	T	C
5	rs1528589	0	88748768	C	T
5	rs4916751	0	88748882	T	G
5	rs10045921	0	88749082	G	A
5	rs76984656	0	88750590	C	T
5	rs115727393	0	88750942	G	A
5	rs62378247	0	88751316	C	T
5	rs12519890	0	88751587	A	G
5	rs35700159	0	88751964	A	G
5	rs58886237	0	88752216	A	C
5	rs10071234	0	88752414	A	T
5	rs76038678	0	88752531	G	A
5	rs10056443	0	88752584	G	A
5	rs147032885	0	88752673	C	A
5	rs7445369	0	88752744	C	T
5	rs34658690	0	88752774	C	A
5	rs150468825	0	88753910	C	A
5	rs4145733	0	88755454	A	G
5	rs6879209	0	88756632	T	A
5	rs6862568	0	88756955	G	A
5	rs77239230	0	88757234	A	G
5	rs10057507	0	88758067	C	T
5	rs13176213	0	88758899	G	T
5	rs1830359	0	88759223	G	A
5	rs1919240	0	88760288	T	G
5	rs1852723	0	88760511	A	G
5	rs147216879	0	88760555	G	C
5	rs1852724	0	88760567	T	A
5	rs77016907	0	88760996	G	A
5	rs12109844	0	88761094	T	G
5	rs12109397	0	88761240	C	T
5	rs58777711	0	88761919	T	C
5	rs1406322	0	88761940	C	G
5	rs4020094	0	88761989	T	G
5	rs10066156	0	88762023	G	A
5	rs7722399	0	88762402	T	C
5	rs10070532	0	88764215	G	A
5	rs74665222	0	88764297	A	G
5	rs10070590	0	88764302	G	T
5	rs1805245	0	88765169	A	T
5	rs7700960	0	88765472	T	C
5	rs75711750	0	88766312	G	A
5	rs116579107	0	88766640	A	T
5	rs13163176	0	88766902	T	C
5	rs55741312	0	88767109	C	G
5	rs6891697	0	88768953	T	C
5	rs75048180	0	88772062	C	T
5	rs77332236	0	88772395	T	G
5	rs34402932	0	88772691	C	T
5	rs115433803	0	88773660	A	T
5	rs6899103	0	88773965	G	T
5	rs4618461	0	88774328	A	G
5	rs10065473	0	88774425	A	G
5	rs141263578	0	88774841	A	G
5	rs74820949	0	88775398	T	C
5	rs12653038	0	88776860	G	A
5	rs141114079	0	88777196	A	T
5	rs62380077	0	88777258	A	G
5	rs16867639	0	88777537	A	G
5	rs73170244	0	88778471	C	G
5	rs7731614	0	88778529	C	T
5	rs72775553	0	88778532	G	A
5	rs17569591	0	88778848	G	A
5	rs1919243	0	88778861	T	C
5	rs77643547	0	88779288	C	G
5	rs10051819	0	88780038	G	T
5	rs115900805	0	88780604	G	C
5	rs4085704	0	88780637	A	G
5	rs11742119	0	88780645	T	C
5	rs1830362	0	88780774	A	G
5	rs10514308	0	88780868	G	T
5	rs10061720	0	88780913	T	A
5	rs11953066	0	88781513	T	C
5	rs71629718	0	88781666	A	C
5	rs1852730	0	88781868	C	T
5	rs10038055	0	88783421	G	T
5	rs4916752	0	88783422	G	A
5	rs1919239	0	88784703	T	G
5	rs62380078	0	88785281	C	T
5	rs6452824	0	88785384	G	A
5	rs114152460	0	88785938	T	A
5	rs1852728	0	88785970	G	A
5	rs13171024	0	88786313	T	A
5	rs61463007	0	88786612	G	A
5	rs116476809	0	88787118	T	C
5	rs36074433	0	88787175	A	G
5	rs4916753	0	88787183	A	C
5	rs111290180	0	88787199	A	G
5	rs145441489	0	88787524	G	A
5	rs1852721	0	88787694	G	C
5	rs62380079	0	88788705	G	A
5	rs36098140	0	88789132	A	G
5	rs62380081	0	88789619	T	C
5	rs62380082	0	88790274	A	T
5	rs1852727	0	88790452	A	G
5	rs79153259	0	88790610	C	T
5	rs1830358	0	88790873	G	C
5	rs34023833	0	88791676	G	A
5	rs116729976	0	88791932	G	A
5	rs3844058	0	88792997	T	G
5	rs2022561	0	88793162	G	A
5	rs4110177	0	88793281	G	A
5	rs4346802	0	88793563	A	G
5	rs78779226	0	88794355	A	G
5	rs74817431	0	88794786	C	T
5	rs16867696	0	88794820	A	C
5	rs185606088	0	88794883	C	G
5	rs75799960	0	88795861	C	A
5	rs1852719	0	88795864	A	G
5	rs11748629	0	88796780	C	A
5	rs11739059	0	88796841	T	C
5	rs61309144	0	88797708	A	G
5	rs61695960	0	88797714	G	A
5	rs56850397	0	88797715	C	T
5	rs13182088	0	88797740	A	G
5	rs61437495	0	88798196	T	C
5	rs184578787	0	88798279	A	G
5	rs55814654	0	88798373	A	G
5	rs115388657	0	88798587	G	A
5	rs11739040	0	88798701	A	G
5	rs73772179	0	88799037	A	C
5	rs16867703	0	88799143	T	G
5	rs73772182	0	88799248	T	C
5	rs11749879	0	88799616	T	C
5	rs114196597	0	88800260	C	G
5	rs76599563	0	88800464	T	C
5	rs57172156	0	88800519	T	G
5	rs72775558	0	88801074	C	T
5	rs111515681	0	88801676	T	C
5	rs61112049	0	88801914	C	T
5	rs73772186	0	88802434	G	T
5	rs76198634	0	88802549	C	A
5	rs80168939	0	88802711	A	G
5	rs4382197	0	88803179	C	T
5	rs76134907	0	88803949	G	A
5	rs113718492	0	88804104	T	C
5	rs7701355	0	88804839	G	T
5	rs73772188	0	88805186	A	G
5	rs62380087	0	88806635	C	T
5	rs12658581	0	88808211	T	A
5	rs6863977	0	88808425	A	G
5	rs12652212	0	88808594	A	G
5	rs6452826	0	88808699	C	T
5	rs6868697	0	88808900	A	G
5	rs75476409	0	88809419	G	A
5	rs62380088	0	88809484	C	A
5	rs75427735	0	88809490	T	C
5	rs28561916	0	88809922	A	G
5	rs12657509	0	88810001	G	A
5	rs7735308	0	88810192	T	C
5	rs28582608	0	88810308	T	C
5	rs34633409	0	88810459	G	T
5	rs12521973	0	88811912	C	T
5	rs62380089	0	88812630	G	A
5	rs12655212	0	88813540	A	G
5	rs6873999	0	88813672	T	A
5	rs55709516	0	88814013	C	T
5	rs60593410	0	88814169	G	A
5	rs75434958	0	88814359	A	C
5	rs6452827	0	88814604	G	A
5	rs6452828	0	88814623	T	C
5	rs6864461	0	88815722	G	C
5	rs56316622	0	88815926	G	A
5	rs73772192	0	88816706	A	T
5	rs12514792	0	88816716	G	A
5	rs55977899	0	88816966	G	A
5	rs62380111	0	88817388	C	T
5	rs115602495	0	88817444	C	G
5	rs62380112	0	88817718	C	T
5	rs59328055	0	88817868	C	T
5	rs78128952	0	88817920	T	A
5	rs1919241	0	88818328	C	A
5	rs7712479	0	88818471	T	A
5	rs10942550	0	88818766	G	A
5	rs3934154	0	88819517	G	A
5	rs6452829	0	88820068	C	T
5	rs4311448	0	88820114	C	T
5	rs114226122	0	88820486	G	A
5	rs75492502	0	88821206	T	C
5	rs62380113	0	88822055	G	C
5	rs79744959	0	88822590	C	T
5	rs6873776	0	88822734	C	G
5	rs74754561	0	88822962	T	C
5	rs62380114	0	88823007	G	A
5	rs6878642	0	88823014	G	A
5	rs78032859	0	88823446	T	G
5	rs115727247	0	88823616	T	C
5	rs58689924	0	88824207	C	T
5	rs148879158	0	88824321	T	C
5	rs59189303	0	88824343	C	T
5	rs57499397	0	88824348	T	C
5	rs7724133	0	88824409	A	G
5	rs59007458	0	88825286	A	G
5	rs58920930	0	88825397	A	T
5	rs11746528	0	88825558	T	A
5	rs11743085	0	88825791	C	T
5	rs11743866	0	88826167	G	A
5	rs56107519	0	88826515	A	G
5	rs11747610	0	88826811	T	G
5	rs114422223	0	88826932	T	C
5	rs17583459	0	88827090	G	T
5	rs73772193	0	88827342	A	G
5	rs62380122	0	88827729	T	A
5	rs1830360	0	88827914	T	A
5	rs76492517	0	88827985	G	A
5	rs74672921	0	88828462	G	A
5	rs1919237	0	88828594	G	A
5	rs1852726	0	88828717	A	G
5	rs4298285	0	88828740	C	T
5	rs7723277	0	88829776	C	A
5	rs11746032	0	88829875	T	C
5	rs7727601	0	88830166	C	T
5	rs74943933	0	88830617	G	A
5	rs7732661	0	88830987	A	C
5	rs58053523	0	88831554	T	C
5	rs73772196	0	88831891	C	T
5	rs73772197	0	88832173	C	T
5	rs4537088	0	88832490	A	T
5	rs7705545	0	88833051	A	G
5	rs11738960	0	88833302	A	G
5	rs11748980	0	88833522	T	C
5	rs11739065	0	88833679	A	G
5	rs55782048	0	88834684	A	G
5	rs72775585	0	88836614	C	T
5	rs4916755	0	88836993	C	T
5	rs75763662	0	88838177	C	G
5	rs115721305	0	88838198	A	G
5	rs10056183	0	88840299	A	G
5	rs1881459	0	88841488	A	G
5	rs10473922	0	88842886	G	A
5	rs76390983	0	88843675	T	C
5	rs75319533	0	88844186	G	A
5	rs116826323	0	88844600	A	G
5	rs114929365	0	88845842	A	G
5	rs79804056	0	88845871	T	G
5	rs12653314	0	88847011	G	A
5	rs77355846	0	88847071	C	T
5	rs71629721	0	88847304	C	T
5	rs7715087	0	88847341	G	A
5	rs78038186	0	88847897	T	G
5	rs76344082	0	88847960	C	G
5	rs16867748	0	88849142	C	T
5	rs138535579	0	88849576	T	C
5	rs78529762	0	88849820	A	C
5	rs7703383	0	88850617	G	T
5	rs7727977	0	88851302	T	C
5	rs79332566	0	88851443	C	G
5	rs6452830	0	88852209	G	A
5	rs4280908	0	88852849	A	G
5	rs6878336	0	88853071	C	T
5	rs6879196	0	88853451	G	C
5	rs10942551	0	88854421	T	C
5	rs115325222	0	88854539	A	G
5	rs6890704	0	88855770	A	G
5	rs114965027	0	88855817	G	T
5	rs76340388	0	88856300	A	C
5	rs75167278	0	88856491	A	G
5	rs7721493	0	88856886	T	C
5	rs142833413	0	88857860	G	A
5	rs59482127	0	88857972	C	T
5	rs12655756	0	88858208	T	A
5	rs6882723	0	88859399	A	G
5	rs6883059	0	88859558	C	T
5	rs6887782	0	88860133	A	T
5	rs72656671	0	88861183	G	A
5	rs7700936	0	88862286	G	T
5	rs10067730	0	88863259	G	A
5	rs10942552	0	88863336	T	A
5	rs13436522	0	88863349	G	A
5	rs150013537	0	88864061	C	T
5	rs77026350	0	88864468	C	A
5	rs73770506	0	88864648	T	C
5	rs13169461	0	88865529	A	T
5	rs7721758	0	88866209	C	T
5	rs76014597	0	88866292	C	T
5	rs7722696	0	88866824	C	T
5	rs7705048	0	88866827	T	C
5	rs7727304	0	88867274	C	T
5	rs34358086	0	88867687	C	T
5	rs115152888	0	88869097	T	C
5	rs10942553	0	88869137	A	G
5	rs74905715	0	88871091	A	G
5	rs74412115	0	88871300	G	A
5	rs10942554	0	88871477	G	A
5	rs12658195	0	88871745	C	T
5	rs4623183	0	88871993	T	A
5	rs10075489	0	88872383	C	T
5	rs4639270	0	88872506	T	C
5	rs10805858	0	88873832	A	T
5	rs77361536	0	88874624	A	G
5	rs9293518	0	88875571	A	G
5	rs9293519	0	88875673	G	T
5	rs4331932	0	88876161	T	C
5	rs78223115	0	88876952	A	G
5	rs115598508	0	88877226	T	C
5	rs78450846	0	88878796	G	A
5	rs73770509	0	88879109	C	T
5	rs7702020	0	88880147	A	G
5	rs75417999	0	88880332	G	A
5	rs79920895	0	88884006	T	C
5	rs72775598	0	88884793	T	C
5	rs13182456	0	88885696	C	G
5	rs67709364	0	88886037	G	A
5	rs76765891	0	88886453	C	T
5	rs114253859	0	88886626	C	T
5	rs7445467	0	88887916	C	A
5	rs10057121	0	88888645	C	T
5	rs7727198	0	88889955	G	A
5	rs7727094	0	88890063	C	T
5	rs74577065	0	88890359	G	A
5	rs141651971	0	88890455	A	T
5	rs11952737	0	88890614	C	T
5	rs11956141	0	88890628	T	C
5	rs76271739	0	88890982	A	G
5	rs12520584	0	88891173	T	C
5	rs12522999	0	88891530	A	G
5	rs4519951	0	88891940	T	C
5	rs7449416	0	88891980	C	T
5	rs12513521	0	88892838	A	G
5	rs12697791	0	88892969	C	G
5	rs4131499	0	88893212	G	C
5	rs4131497	0	88893232	C	T
5	rs4131496	0	88893348	T	A
5	rs4131498	0	88893455	C	T
5	rs191189404	0	88893998	T	G
5	rs34137591	0	88894192	C	T
5	rs75867510	0	88894239	C	G
5	rs7444673	0	88894560	G	T
5	rs62380149	0	88895000	T	C
5	rs74628050	0	88895041	A	T
5	rs10071923	0	88895345	G	A
5	rs62380150	0	88895356	A	G
5	rs72775601	0	88895386	T	C
5	rs73178572	0	88896295	A	C
5	rs13174813	0	88896580	C	G
5	rs10044551	0	88897131	G	A
5	rs73178577	0	88897469	C	A
5	rs35192936	0	88897604	A	G
5	rs10805859	0	88897814	A	C
5	rs73178581	0	88898017	C	G
5	rs7443242	0	88898116	A	G
5	rs7443330	0	88898269	C	A
5	rs7443336	0	88898374	A	T
5	rs146959190	0	88898730	G	A
5	rs114307042	0	88898940	T	C
5	rs115194431	0	88899081	G	C
5	rs13182123	0	88899216	T	C
5	rs114434246	0	88899500	A	G
5	rs6452832	0	88899575	A	G
5	rs62380151	0	88899753	A	G
5	rs4916756	0	88900897	C	T
5	rs4916757	0	88900932	G	A
5	rs75301797	0	88901115	A	T
5	rs77773816	0	88902091	T	A
5	rs7726306	0	88902825	A	G
5	rs7712641	0	88902964	T	C
5	rs10077397	0	88903298	C	G
5	rs72775602	0	88903730	T	G
5	rs78335021	0	88906314	C	G
5	rs142814535	0	88906356	C	G
5	rs146347202	0	88906644	C	G
5	rs62380156	0	88907733	G	A
5	rs4916758	0	88908319	A	G
5	rs72777204	0	88909208	A	G
5	rs78016682	0	88910057	C	T
5	rs4426948	0	88910438	G	A
5	rs10942556	0	88910836	A	T
5	rs75304444	0	88912594	T	G
5	rs7380266	0	88912685	A	G
5	rs72777205	0	88913363	C	G
5	rs4623180	0	88913522	A	G
5	rs11953122	0	88913682	A	G
5	rs10040170	0	88914388	A	T
5	rs6896323	0	88914399	A	G
5	rs62380159	0	88914732	C	G
5	rs139266223	0	88914918	G	A
5	rs12654312	0	88915697	T	C
5	rs116172725	0	88915822	G	A
5	rs6866899	0	88916102	C	T
5	rs6867765	0	88916451	G	A
5	rs150392307	0	88917137	G	C
5	rs4916759	0	88917291	C	T
5	rs4916760	0	88917310	A	G
5	rs62381260	0	88917395	A	G
5	rs4916761	0	88917413	G	A
5	rs78232699	0	88917433	T	G
5	rs56156906	0	88917615	G	A
5	rs189462378	0	88918031	C	T
5	rs6888234	0	88918048	C	T
5	rs6869361	0	88918060	T	A
5	rs10044716	0	88918203	G	A
5	rs114219167	0	88918771	C	T
5	rs145703388	0	88919404	G	A
5	rs112704691	0	88921275	C	A
5	rs115022557	0	88923560	T	G
5	rs76154780	0	88923718	G	C
5	rs74538263	0	88924055	A	G
5	rs6882845	0	88924261	G	T
5	rs10447173	0	88924503	T	G
5	rs78843273	0	88924504	A	C
5	rs79282430	0	88924525	T	G
5	rs7705144	0	88924611	T	C
5	rs77259823	0	88924757	T	C
5	rs80340181	0	88924781	A	G
5	rs36194979	0	88926284	G	A
5	rs10447158	0	88926502	G	A
5	rs72777207	0	88927086	C	T
5	rs10942562	0	88927129	C	T
5	rs149341138	0	88928067	C	G
5	rs139942918	0	88928124	T	C
5	rs7720127	0	88928877	C	G
5	rs10942563	0	88928962	C	G
5	rs7721023	0	88929329	G	T
5	rs7720945	0	88929452	C	T
5	rs147736088	0	88929639	T	G
5	rs140229502	0	88929737	C	T
5	rs62378093	0	88930137	G	C
5	rs6452838	0	88930718	A	T
5	rs144220068	0	88930913	A	G
5	rs6452839	0	88930952	C	T
5	rs6452840	0	88931137	C	G
5	rs77365176	0	88931156	C	G
5	rs4623181	0	88931439	C	A
5	rs4461667	0	88931556	G	T
5	rs144874056	0	88931607	C	T
5	rs4493705	0	88931704	G	A
5	rs34099697	0	88931847	C	T
5	rs74382505	0	88932685	G	T
5	rs62378095	0	88932886	G	A
5	rs189594417	0	88933022	G	A
5	rs149363171	0	88933118	T	C
5	rs79501694	0	88933164	G	T
5	rs11958574	0	88933187	T	C
5	rs72777208	0	88933671	C	A
5	rs112717775	0	88934241	G	C
5	rs7444394	0	88934617	A	G
5	rs62378096	0	88934701	T	G
5	rs61385538	0	88935919	G	A
5	rs6879983	0	88935920	C	T
5	rs77036929	0	88936100	G	T
5	rs4312915	0	88936266	G	A
5	rs59268280	0	88936283	C	T
5	rs4312916	0	88936294	G	A
5	rs6414952	0	88936369	A	G
5	rs4590203	0	88936515	G	A
5	rs4590204	0	88936519	G	A
5	rs13173613	0	88936693	C	T
5	rs76425804	0	88936744	G	A
5	rs115282082	0	88936798	A	G
5	rs76826251	0	88936842	G	A
5	rs10038901	0	88937568	A	G
5	rs6452843	0	88937598	G	A
5	rs10038909	0	88937655	A	G
5	rs77793687	0	88937860	C	T
5	rs115851842	0	88939359	C	A
5	rs72777211	0	88940231	A	G
5	rs115532840	0	88940604	G	A
5	rs71629724	0	88940875	G	A
5	rs10072698	0	88941068	G	C
5	rs10057743	0	88941398	A	T
5	rs116635460	0	88941976	C	G
5	rs72777213	0	88942182	C	T
5	rs191454728	0	88942988	C	A
5	rs74836466	0	88943378	G	C
5	rs72777214	0	88943854	A	T
5	rs7734229	0	88943930	A	G
5	rs11740815	0	88944124	T	C
5	rs4398665	0	88944444	T	C
5	rs7702131	0	88944937	G	A
5	rs76588962	0	88945419	C	T
5	rs78649399	0	88945768	T	C
5	rs7703310	0	88945801	C	A
5	rs4916767	0	88946226	A	G
5	rs72777218	0	88946495	C	T
5	rs72777219	0	88946738	G	A
5	rs62378099	0	88947237	G	C
5	rs142124657	0	88947436	T	C
5	rs72777220	0	88947993	T	C
5	rs77262292	0	88948309	T	A
5	rs77925699	0	88948546	C	T
5	rs76668498	0	88951693	A	G
5	rs10805860	0	88951905	G	A
5	rs72777221	0	88952194	T	C
5	rs12520073	0	88952241	A	C
5	rs74452131	0	88952299	A	G
5	rs12054766	0	88952313	C	A
5	rs60257482	0	88953059	G	C
5	rs12515711	0	88953243	G	A
5	rs114038717	0	88953841	G	A
5	rs10074188	0	88954631	A	G
5	rs72777224	0	88955256	T	C
5	rs12187722	0	88955933	C	T
5	rs62378121	0	88956027	A	C
5	rs7733743	0	88956857	A	T
5	rs72777225	0	88956916	T	C
5	rs77042618	0	88957123	G	C
5	rs78780666	0	88957871	G	A
5	rs10474299	0	88958118	A	T
5	rs11740515	0	88958140	C	A
5	rs34069200	0	88958320	G	A
5	rs4342357	0	88958521	G	A
5	rs13360031	0	88958565	A	T
5	rs13355643	0	88958566	C	G
5	rs72777228	0	88960068	G	A
5	rs76982619	0	88960076	C	G
5	rs57039567	0	88960462	T	G
5	rs76216557	0	88960574	C	T
5	rs75701798	0	88961030	A	G
5	rs78862680	0	88961859	T	C
5	rs4461668	0	88962063	C	T
5	rs10043314	0	88962152	T	C
5	rs7736700	0	88962156	G	A
5	rs74691407	0	88962341	G	A
5	rs76288280	0	88962363	T	A
5	rs4401601	0	88964280	C	T
5	rs75243002	0	88964308	T	G
5	rs7710454	0	88964656	G	A
5	rs9293520	0	88964954	G	A
5	rs79102385	0	88965239	G	A
5	rs59425357	0	88965333	A	G
5	rs114073589	0	88965946	G	A
5	rs4555859	0	88966095	C	T
5	rs115731911	0	88966274	A	T
5	rs76917117	0	88966870	T	C
5	rs13178173	0	88967317	A	T
5	rs76701394	0	88967345	G	A
5	rs56733285	0	88967391	G	A
5	rs116701584	0	88967935	C	T
5	rs72777231	0	88968212	T	C
5	rs184411142	0	88968511	G	A
5	rs144533529	0	88968659	C	T
5	rs57982668	0	88968750	C	T
5	rs59606731	0	88969101	C	T
5	rs10068873	0	88969806	C	A
5	rs4360073	0	88971075	T	C
5	rs72777234	0	88971409	A	G
5	rs75482542	0	88971560	A	G
5	rs79225417	0	88971655	T	C
5	rs6452845	0	88971728	G	T
5	rs145335149	0	88971949	G	A
5	rs62378124	0	88972547	T	C
5	rs72777235	0	88972800	C	T
5	rs7729566	0	88973460	C	A
5	rs151149201	0	88973499	G	C
5	rs138022565	0	88973819	G	A
5	rs116739600	0	88974151	G	A
5	rs114560704	0	88974180	C	G
5	rs77790247	0	88975161	G	A
5	rs142893348	0	88975262	C	A
5	rs6883174	0	88975620	T	C
5	rs12153360	0	88976346	A	G
5	rs12153117	0	88976540	T	C
5	rs12152822	0	88976833	C	T
5	rs72777238	0	88977237	C	G
5	rs72777239	0	88977583	A	G
5	rs4530791	0	88977758	T	C
5	rs10942565	0	88977850	C	T
5	rs144526120	0	88978035	G	T
5	rs12514744	0	88978450	T	C
5	rs6889059	0	88978501	G	A
5	rs6889006	0	88978745	A	T
5	rs6893643	0	88978911	C	T
5	rs10942566	0	88978926	G	A
5	rs34193534	0	88979374	C	T
5	rs2365763	0	88980640	T	G
5	rs114368534	0	88981362	G	A
5	rs78580069	0	88982477	G	A
5	rs75627616	0	88984161	A	G
5	rs5002722	0	88984265	T	C
5	rs151128758	0	88984369	A	T
5	rs77873481	0	88984793	T	C
5	rs75141548	0	88985339	T	C
5	rs12187739	0	88986145	G	A
5	rs35535075	0	88986286	T	C
5	rs116454409	0	88987216	G	C
5	rs7720486	0	88989352	C	A
5	rs76022715	0	88989838	G	A
5	rs142997551	0	88989911	C	T
5	rs2029108	0	88990017	G	A
5	rs1449229	0	88990208	C	A
5	rs75697596	0	88991364	T	G
5	rs67368592	0	88991365	C	T
5	rs72777247	0	88991647	T	G
5	rs4916670	0	88991920	A	G
5	rs79181542	0	88992130	G	T
5	rs79658452	0	88992181	A	G
5	rs11744240	0	88992435	C	G
5	rs7381160	0	88992805	C	A
5	rs62378127	0	88992896	A	G
5	rs6884459	0	88993304	T	C
5	rs10942567	0	88993390	G	T
5	rs10942568	0	88993391	T	G
5	rs62378128	0	88994068	G	A
5	rs138899643	0	88994183	G	A
5	rs10069451	0	88994840	C	A
5	rs79258695	0	88994955	G	A
5	rs10055858	0	88995090	A	G
5	rs144161451	0	88995445	T	C
5	rs147353887	0	88995449	G	T
5	rs16867828	0	88995637	A	G
5	rs7379894	0	88996076	A	C
5	rs10942569	0	88996335	C	A
5	rs12658726	0	88997450	G	A
5	rs10462480	0	88998605	C	T
5	rs12652007	0	88998818	A	G
5	rs77513998	0	88998911	G	T
5	rs7707732	0	88999063	G	T
5	rs7707481	0	88999109	A	G
5	rs1449227	0	88999206	A	G
5	rs78540238	0	88999229	T	C
5	rs6894060	0	89000151	T	C
5	rs56289326	0	89000846	A	G
5	rs12520958	0	89000903	C	T
5	rs7718215	0	89001243	A	G
5	rs7380213	0	89002462	C	T
5	rs186060372	0	89003078	C	T
5	rs10514309	0	89003146	C	T
5	rs4481376	0	89004354	G	A
5	rs17512493	0	89004636	T	C
5	rs115855220	0	89005074	T	A
5	rs6452846	0	89005227	G	A
5	rs4443451	0	89005564	A	G
5	rs4487522	0	89005634	A	G
5	rs4254935	0	89005730	A	C
5	rs12153582	0	89008780	T	C
5	rs6870812	0	89009930	C	G
5	rs7716630	0	89010968	A	G
5	rs17512705	0	89011412	T	A
5	rs10050418	0	89011798	T	C
5	rs7722255	0	89012175	A	G
5	rs142377937	0	89013721	A	G
5	rs72777262	0	89015829	G	A
5	rs114048761	0	89015967	A	T
5	rs115155396	0	89015995	A	C
5	rs10474302	0	89016097	A	G
5	rs10474303	0	89016134	A	T
5	rs17512887	0	89018602	C	T
5	rs11750023	0	89019774	C	A
5	rs10514310	0	89021578	A	G
5	rs17585072	0	89023793	A	G
5	rs151159247	0	89025292	T	C
5	rs72777263	0	89025508	C	A
5	rs10514311	0	89027113	C	T
5	rs17585205	0	89028204	T	C
5	rs7734759	0	89032037	C	T
5	rs138166721	0	89032849	A	G
5	rs7444055	0	89034424	C	T
5	rs9632415	0	89034891	G	A
5	rs36100352	0	89035319	A	T
5	rs116300657	0	89037951	T	C
5	rs6859530	0	89037960	G	A
5	rs10073773	0	89038522	T	C
5	rs1823333	0	89038825	C	G
5	rs116646238	0	89040543	A	G
5	rs6893436	0	89040596	T	A
5	rs10074028	0	89041960	G	A
5	rs6868869	0	89042883	T	A
5	rs13354478	0	89046222	C	T
5	rs10060770	0	89046499	T	C
5	rs882724	0	89048492	T	G
5	rs1108376	0	89049087	T	C
5	rs1108377	0	89049377	T	C
5	rs78051935	0	89050066	C	T
5	rs73770552	0	89051159	A	G
5	rs6864869	0	89051857	G	C
5	rs16867883	0	89052422	A	G
5	rs13182917	0	89052566	T	A
5	rs1449228	0	89053605	G	T
5	rs17585380	0	89054528	A	G
5	rs17526043	0	89054640	C	T
5	rs115720226	0	89055439	T	C
5	rs143477925	0	89055862	G	A
5	rs75657835	0	89056202	T	C
5	rs819341	0	89056651	A	G
5	rs565719875	0	89056692	T	C
5	rs10063070	0	89056704	G	A
5	rs34249183	0	89056753	G	A
5	rs819342	0	89056757	G	A
5	rs819343	0	89057378	C	T
5	rs819344	0	89057750	C	T
5	rs72777273	0	89059149	C	T
5	rs10942571	0	89059428	A	C
5	rs139184284	0	89059735	C	T
5	rs702846	0	89061216	A	T
5	rs34937542	0	89061605	C	T
5	rs819345	0	89061668	A	C
5	rs36000675	0	89062900	T	A
5	rs819346	0	89063175	A	T
5	rs112994289	0	89063929	G	T
5	rs11959291	0	89064574	T	A
5	rs819347	0	89064575	A	T
5	rs116053546	0	89065321	G	A
5	rs10942572	0	89065365	T	C
5	rs2595592	0	89066868	G	A
5	rs2595591	0	89066873	A	G
5	rs9293526	0	89067547	C	T
5	rs819348	0	89068490	C	A
5	rs819349	0	89069706	A	T
5	rs10474306	0	89069875	A	G
5	rs72777277	0	89070811	C	T
5	rs188878790	0	89071701	T	C
5	rs819351	0	89071734	A	G
5	rs115274469	0	89072640	G	A
5	rs819352	0	89073340	C	T
5	rs819353	0	89074217	G	A
5	rs819354	0	89074386	C	G
5	rs35989611	0	89074853	G	A
5	rs78950860	0	89076902	A	G
5	rs34991755	0	89077022	C	T
5	rs55641075	0	89077663	C	T
5	rs141475974	0	89077793	A	T
5	rs144503346	0	89078398	C	G
5	rs12109674	0	89082015	A	G
5	rs79443620	0	89082483	C	T
5	rs17526338	0	89084267	C	G
5	rs819355	0	89084473	T	C
5	rs819356	0	89084538	A	G
5	rs819357	0	89085595	G	A
5	rs819358	0	89085776	C	G
5	rs138290506	0	89087200	T	C
5	rs72777282	0	89088089	A	G
5	rs28493554	0	89088459	T	C
5	rs56321842	0	89088580	C	G
5	rs6878955	0	89089317	C	G
5	rs10040866	0	89089846	T	C
5	rs819359	0	89090570	T	C
5	rs115296192	0	89091263	T	C
5	rs819360	0	89091485	G	T
5	rs34650378	0	89091885	A	G
5	rs115225970	0	89092233	T	C
5	rs6896806	0	89092732	C	T
5	rs66679935	0	89092914	G	A
5	rs819338	0	89094446	T	G
5	rs819339	0	89095421	A	G
5	rs74753020	0	89096319	C	T
5	rs1093816	0	89097317	C	T
5	rs11948991	0	89097691	T	C
5	rs138424651	0	89097798	C	A
5	rs139352515	0	89098123	G	A
5	rs1093817	0	89098318	T	G
5	rs1093818	0	89098630	A	T
5	rs145347625	0	89100048	C	T
5	rs13164501	0	89100388	G	A
5	rs819350	0	89102929	A	C
5	rs13162065	0	89103155	T	C
5	rs147939284	0	89104177	C	T
5	rs7733000	0	89104429	A	G
5	rs2595595	0	89104461	T	G
5	rs76977646	0	89104770	A	C
5	rs143446035	0	89106166	A	C
5	rs13178951	0	89106623	T	C
5	rs2595593	0	89108111	C	G
5	rs2595594	0	89108578	G	A
5	rs10514317	0	89109750	C	T
5	rs16867918	0	89110315	A	G
5	rs1819994	0	89111491	C	T
5	rs1363179	0	89111529	T	G
5	rs1363180	0	89111650	C	A
5	rs10514316	0	89112538	A	G
5	rs1421908	0	89113060	C	T
5	rs62378158	0	89113647	T	G
5	rs73770564	0	89113948	G	A
5	rs10046069	0	89115576	G	A
5	rs10035607	0	89115932	C	A
5	rs7730423	0	89119560	C	T
5	rs73178742	0	89121468	T	C
5	rs112843634	0	89121515	C	T
5	rs115202789	0	89122981	T	A
5	rs6878660	0	89124136	A	C
5	rs13171700	0	89124369	C	T
5	rs11745565	0	89125286	T	C
5	rs148327839	0	89126171	T	C
5	rs6872347	0	89126824	T	C
5	rs876470	0	89127815	G	T
5	rs7711989	0	89128204	C	T
5	rs116774626	0	89128692	G	C
5	rs4145580	0	89129100	T	C
5	rs12515848	0	89129698	C	A
5	rs6452852	0	89131339	A	T
5	rs55954765	0	89131505	C	T
5	rs10063565	0	89132365	C	T
5	rs147403329	0	89133245	C	T
5	rs79092214	0	89134969	G	A
5	rs142255336	0	89135314	C	T
5	rs78130579	0	89137770	G	A
5	rs138692412	0	89137801	C	T
5	rs1421909	0	89139126	A	C
5	rs10474308	0	89139924	C	T
5	rs72777296	0	89140257	T	G
5	rs10473925	0	89142005	G	C
5	rs10474309	0	89142207	A	G
5	rs138551452	0	89142659	G	A
5	rs12189279	0	89144526	C	A
5	rs74728156	0	89145126	T	A
5	rs78219477	0	89147395	T	C
5	rs277058	0	89148664	G	A
5	rs6889835	0	89148875	A	T
5	rs277059	0	89149140	A	G
5	rs78274315	0	89149619	C	A
5	rs10942576	0	89149887	G	T
5	rs7735113	0	89150012	G	A
5	rs114048871	0	89150852	T	C
5	rs142276294	0	89150918	G	A
5	rs76501240	0	89151559	C	G
5	rs142651456	0	89153156	G	A
5	rs6873061	0	89153327	A	G
5	rs116157188	0	89153873	G	T
5	rs62380262	0	89154731	G	A
5	rs6883911	0	89155031	A	C
5	rs143908961	0	89156353	G	A
5	rs146662092	0	89157727	A	C
5	rs10070299	0	89158729	A	T
5	rs10064831	0	89158890	T	C
5	rs1833553	0	89159053	C	A
5	rs10065446	0	89159848	T	C
5	rs6883584	0	89160559	G	T
5	rs116556026	0	89160570	C	T
5	rs277051	0	89162959	C	T
5	rs67848481	0	89164831	T	C
5	rs12520184	0	89165678	C	T
5	rs12523413	0	89165879	T	C
5	rs11747578	0	89166629	G	A
5	rs11748169	0	89166907	C	T
5	rs13157033	0	89167360	T	C
5	rs7710163	0	89170204	G	A
5	rs148167946	0	89171311	C	G
5	rs10051552	0	89172549	T	C
5	rs11742195	0	89172962	A	T
5	rs12186720	0	89173618	T	C
5	rs2112270	0	89174784	G	T
5	rs1367377	0	89174879	G	T
5	rs66802850	0	89174930	A	T
5	rs1430619	0	89175522	G	A
5	rs62380265	0	89175537	G	A
5	rs17587156	0	89175905	A	T
5	rs62380266	0	89176217	C	T
5	rs10038648	0	89176396	T	A
5	rs149647434	0	89177991	C	T
5	rs2161145	0	89178097	G	A
5	rs2886503	0	89178867	A	C
5	rs2365904	0	89179240	C	T
5	rs4916773	0	89179702	T	C
5	rs2112271	0	89180065	G	T
5	rs12189450	0	89180658	C	T
5	rs7702943	0	89181287	G	C
5	rs277053	0	89181786	G	A
5	rs13160423	0	89182296	A	T
5	rs4916774	0	89182835	G	A
5	rs1430620	0	89183028	T	G
5	rs67506564	0	89185811	G	T
5	rs112391707	0	89188484	A	G
5	rs72779109	0	89188949	C	T
5	rs277054	0	89189041	G	A
5	rs12515716	0	89189136	G	A
5	rs12187736	0	89192022	C	T
5	rs147937093	0	89193060	G	T
5	rs55891532	0	89194896	T	C
5	rs17587562	0	89195061	T	C
5	rs4916775	0	89195440	A	G
5	rs16868011	0	89197681	A	G
5	rs144908932	0	89197939	T	C
5	rs6898828	0	89198530	G	C
5	rs13190530	0	89198701	G	A
5	rs145466156	0	89198981	T	A
5	rs277056	0	89199462	T	C
5	rs277057	0	89199470	C	T
5	rs6890460	0	89200265	T	C
5	rs72779116	0	89201196	G	A
5	rs112171841	0	89201963	G	T
5	rs77363085	0	89202386	G	A
5	rs28374881	0	89204392	T	C
5	rs959185	0	89204409	C	T
5	rs10942578	0	89205334	C	A
5	rs6898168	0	89205504	C	T
5	rs17528449	0	89205706	A	G
5	rs16868016	0	89206610	G	T
5	rs116407479	0	89206665	C	T
5	rs10052296	0	89206800	G	A
5	rs4327622	0	89209636	A	G
5	rs2365905	0	89210052	C	T
5	rs72779119	0	89210556	A	T
5	rs113189052	0	89212192	G	T
5	rs7719550	0	89212519	C	T
5	rs73770737	0	89213028	G	T
5	rs115956015	0	89214185	T	C
5	rs114845937	0	89214401	G	T
5	rs16868030	0	89215564	A	C
5	rs10079421	0	89215661	C	T
5	rs10942580	0	89216233	C	T
5	rs112577905	0	89216636	G	A
5	rs7709375	0	89217839	G	C
5	rs139626119	0	89218032	A	C
5	rs17528785	0	89219910	T	C
5	rs13168783	0	89220411	T	C
5	rs145669126	0	89222347	A	C
5	rs76688122	0	89222394	C	T
5	rs138321258	0	89222497	C	G
5	rs10062941	0	89223240	T	C
5	rs6452854	0	89223775	G	T
5	rs78120120	0	89223825	G	T
5	rs67088239	0	89224259	C	T
5	rs11957392	0	89224280	A	G
5	rs4429882	0	89225078	A	T
5	rs73770749	0	89225514	T	A
5	rs72779123	0	89226699	G	A
5	rs6870051	0	89228470	A	G
5	rs9293529	0	89229135	C	T
5	rs16868036	0	89230643	C	T
5	rs6452855	0	89230750	G	A
5	rs10068793	0	89231292	T	G
5	rs140076280	0	89232691	A	G
5	rs7720113	0	89233833	T	C
5	rs13182202	0	89234989	T	C
5	rs10036511	0	89235394	A	T
5	rs148055060	0	89236741	G	A
5	rs73770756	0	89238359	G	A
5	rs150029626	0	89238487	T	C
5	rs35432244	0	89238508	A	G
5	rs10064630	0	89238691	C	T
5	rs10051699	0	89239689	A	C
5	rs6888553	0	89239980	T	C
5	rs962478	0	89240065	A	G
5	rs4374783	0	89241660	T	C
5	rs142574195	0	89242773	A	C
5	rs16868057	0	89243107	C	T
```
