## Supplementary material for "Characterization of shared and ancestry-specific signals driving complex traits using multi-ancestry fine-mapping": s2.afreq

```
#CHROM	ID	REF	ALT	ALT_FREQS	OBS_CT
5	rs301709	T	A	0.753968	1008
5	rs76225234	A	G	0.0406746	1008
5	rs177281	A	G	0.927579	1008
5	rs117884178	A	G	0.0238095	1008
5	rs214137	A	G	0.735119	1008
5	rs73178281	G	A	0.0287698	1008
5	rs214136	A	G	0.762897	1008
5	rs16903431	C	T	0.0287698	1008
5	rs1455098	A	G	0.734127	1008
5	rs73178288	C	G	0.0287698	1008
5	rs214134	G	A	0.762897	1008
5	rs16903435	G	C	0.0327381	1008
5	rs79714740	T	C	0.0257937	1008
5	rs169952	C	T	0.651786	1008
5	rs183336	A	G	0.651786	1008
5	rs188515	A	C	0.651786	1008
5	rs6864888	G	T	0.348214	1008
5	rs143972905	G	T	0.015873	1008
5	rs6861886	G	A	0.347222	1008
5	rs1863958	G	C	0.347222	1008
5	rs191310848	T	A	0.0376984	1008
5	rs1427970	G	A	0.347222	1008
5	rs7700997	T	A	0.347222	1008
5	rs1863752	G	A	0.347222	1008
5	rs13177933	G	A	0.347222	1008
5	rs919184	T	A	0.347222	1008
5	rs4916735	A	G	0.348214	1008
5	rs6867963	A	T	0.348214	1008
5	rs7728530	G	C	0.348214	1008
5	rs7728167	A	G	0.348214	1008
5	rs7728694	G	T	0.568452	1008
5	rs4373305	G	A	0.348214	1008
5	rs79174184	C	A	0.0426587	1008
5	rs77006191	A	G	0.0386905	1008
5	rs4916737	G	T	0.348214	1008
5	rs16903436	T	C	0.0763889	1008
5	rs957629	G	A	0.348214	1008
5	rs115318824	C	A	0.114087	1008
5	rs13154117	G	T	0.348214	1008
5	rs4916738	A	C	0.348214	1008
5	rs10040237	T	C	0.348214	1008
5	rs140143861	G	A	0.0575397	1008
5	rs4916739	T	C	0.348214	1008
5	rs117958293	G	A	0.0833333	1008
5	rs11952355	C	G	0.348214	1008
5	rs11958875	A	G	0.347222	1008
5	rs4916740	G	A	0.348214	1008
5	rs75484347	C	T	0.0793651	1008
5	rs4916663	A	T	0.348214	1008
5	rs6863416	C	T	0.031746	1008
5	rs12519876	G	A	0.0823413	1008
5	rs6876387	G	A	0.348214	1008
5	rs4916664	C	T	0.566468	1008
5	rs6452803	C	T	0.348214	1008
5	rs10473920	G	A	0.348214	1008
5	rs871218	G	A	0.348214	1008
5	rs74500059	G	A	0.014881	1008
5	rs4916741	T	A	0.348214	1008
5	rs11949236	A	C	0.348214	1008
5	rs4916742	G	A	0.348214	1008
5	rs6452805	G	A	0.348214	1008
5	rs149625711	A	G	0.0238095	1008
5	rs6452806	T	C	0.348214	1008
5	rs148384751	C	T	0.0347222	1008
5	rs2099036	C	T	0.348214	1008
5	rs2364208	G	A	0.348214	1008
5	rs75797624	A	G	0.0853175	1008
5	rs1427965	T	C	0.477183	1008
5	rs139852914	G	T	0.0337302	1008
5	rs6871386	A	C	0.477183	1008
5	rs6894139	T	G	0.560516	1008
5	rs1427967	C	A	0.477183	1008
5	rs13185032	G	A	0.477183	1008
5	rs6452808	G	A	0.477183	1008
5	rs6865194	C	A	0.477183	1008
5	rs6452809	G	T	0.477183	1008
5	rs34636218	G	A	0.477183	1008
5	rs4916744	G	T	0.477183	1008
5	rs4916745	G	A	0.477183	1008
5	rs4916665	C	T	0.477183	1008
5	rs4916666	A	G	0.477183	1008
5	rs17562941	G	A	0.477183	1008
5	rs75529170	A	G	0.0535714	1008
5	rs6880872	C	T	0.518849	1008
5	rs1159665	C	T	0.518849	1008
5	rs1159666	A	G	0.518849	1008
5	rs10942544	G	A	0.518849	1008
5	rs10942545	T	C	0.518849	1008
5	rs13436401	T	C	0.518849	1008
5	rs1158464	G	A	0.366071	1008
5	rs79296246	G	A	0.0535714	1008
5	rs7725469	A	G	0.517857	1008
5	rs715342	A	G	0.518849	1008
5	rs1366595	A	G	0.518849	1008
5	rs117015730	C	A	0.031746	1008
5	rs2217257	C	T	0.518849	1008
5	rs78540530	T	A	0.0376984	1008
5	rs1427968	C	G	0.518849	1008
5	rs1427969	T	G	0.518849	1008
5	rs10474290	C	T	0.518849	1008
5	rs10474291	T	A	0.518849	1008
5	rs11957803	G	C	0.518849	1008
5	rs35120171	G	T	0.518849	1008
5	rs6885600	A	C	0.518849	1008
5	rs6860105	A	G	0.518849	1008
5	rs150442523	A	T	0.00595238	1008
5	rs6452811	G	A	0.518849	1008
5	rs6867144	G	A	0.518849	1008
5	rs147320616	C	T	0.015873	1008
5	rs79914135	A	T	0.0863095	1008
5	rs6898643	T	C	0.518849	1008
5	rs16903451	A	G	0.0892857	1008
5	rs10054245	T	C	0.518849	1008
5	rs7729505	G	A	0.031746	1008
5	rs10040039	A	G	0.518849	1008
5	rs10037512	T	C	0.60119	1008
5	rs4916746	G	A	0.253968	1008
5	rs13178887	T	C	0.518849	1008
5	rs4916747	G	A	0.518849	1008
5	rs142449264	T	C	0.015873	1008
5	rs7715079	T	G	0.518849	1008
5	rs117397843	T	C	0.031746	1008
5	rs6864044	A	G	0.518849	1008
5	rs144711910	A	G	0.00595238	1008
5	rs118189129	G	A	0.0248016	1008
5	rs145963670	G	A	0.031746	1008
5	rs180886911	A	G	0.0257937	1008
5	rs6886306	C	T	0.600198	1008
5	rs4916667	G	A	0.518849	1008
5	rs4916668	C	T	0.0763889	1008
5	rs13189532	C	T	0.281746	1008
5	rs149259246	A	C	0.00595238	1008
5	rs3850654	C	T	0.518849	1008
5	rs3861964	T	C	0.518849	1008
5	rs9986241	C	A	0.518849	1008
5	rs9293509	G	C	0.519841	1008
5	rs9986266	G	A	0.16369	1008
5	rs1366594	A	C	0.611111	1008
5	rs985296	G	A	0.520833	1008
5	rs17564137	T	C	0.113095	1008
5	rs1366142	C	T	0.520833	1008
5	rs984399	G	A	0.520833	1008
5	rs1346452	C	T	0.520833	1008
5	rs919185	T	G	0.520833	1008
5	rs117364863	T	G	0.0684524	1008
5	rs117060203	A	G	0.0228175	1008
5	rs12660032	C	A	0.520833	1008
5	rs7725337	T	C	0.520833	1008
5	rs10054570	G	T	0.253968	1008
5	rs10069604	A	G	0.520833	1008
5	rs75409450	C	T	0.015873	1008
5	rs4916669	C	T	0.514881	1008
5	rs6452812	T	C	0.514881	1008
5	rs7721818	G	A	0.514881	1008
5	rs10942546	T	C	0.0803571	1008
5	rs16903461	A	G	0.0803571	1008
5	rs150444647	C	A	0.0198413	1008
5	rs13187246	T	A	0.514881	1008
5	rs7714474	A	C	0.514881	1008
5	rs10070540	T	C	0.514881	1008
5	rs4020801	A	G	0.514881	1008
5	rs78954047	A	G	0.0406746	1008
5	rs75958249	C	T	0.0962302	1008
5	rs7728690	C	T	0.58631	1008
5	rs10223241	T	C	0.154762	1008
5	rs117958411	C	A	0.0228175	1008
5	rs62378180	C	G	0.0813492	1008
5	rs9293511	C	T	0.58631	1008
5	rs16903463	G	A	0.0823413	1008
5	rs1864180	A	G	0.588294	1008
5	rs57505937	C	A	0.0972222	1008
5	rs75335173	C	T	0.0575397	1008
5	rs148099164	G	A	0.0198413	1008
5	rs41467445	A	G	0.0446429	1008
5	rs76994193	A	C	0.0555556	1008
5	rs16903468	G	T	0.257937	1008
5	rs4244201	C	A	0.352183	1008
5	rs4244202	T	C	0.698413	1008
5	rs74876575	T	G	0.0277778	1008
5	rs2115459	T	C	0.622024	1008
5	rs10066049	T	A	0.147817	1008
5	rs2195446	C	T	0.161706	1008
5	rs2195445	G	A	0.161706	1008
5	rs143316828	T	G	0.030754	1008
5	rs12521696	A	T	0.161706	1008
5	rs79529461	T	C	0.0337302	1008
5	rs13358443	G	A	0.161706	1008
5	rs76864614	G	C	0.0625	1008
5	rs141778876	T	C	0.0138889	1008
5	rs7723882	G	A	0.801587	1008
5	rs6864683	A	G	0.161706	1008
5	rs16903472	A	G	0.0198413	1008
5	rs6892006	T	G	0.161706	1008
5	rs72773880	C	A	0.146825	1008
5	rs564091394	T	A	0.00198413	1008
5	rs765178	C	T	0.160714	1008
5	rs6888422	G	A	0.161706	1008
5	rs144561776	C	T	0.0238095	1008
5	rs62378186	G	A	0.161706	1008
5	rs113626017	C	T	0.334325	1008
5	rs139601600	T	A	0.0277778	1008
5	rs7718068	T	C	0.161706	1008
5	rs6650958	A	G	0.161706	1008
5	rs16903476	T	C	0.0882937	1008
5	rs11746572	A	G	0.334325	1008
5	rs117973697	A	G	0.119048	1008
5	rs16903479	G	A	0.162698	1008
5	rs12659570	A	C	0.202381	1008
5	rs6895825	A	C	0.160714	1008
5	rs10514304	C	T	0.159722	1008
5	rs1366596	C	T	0.335317	1008
5	rs10075703	T	C	0.160714	1008
5	rs10057059	A	G	0.160714	1008
5	rs116889327	A	G	0.0575397	1008
5	rs10474292	G	A	0.427579	1008
5	rs183746605	G	T	0.124008	1008
5	rs7738002	A	G	0.160714	1008
5	rs10474293	C	A	0.145833	1008
5	rs6414948	T	G	0.968254	1008
5	rs59257616	C	G	0.0882937	1008
5	rs7708573	A	G	0.160714	1008
5	rs12522514	A	G	0.160714	1008
5	rs6877730	T	A	0.160714	1008
5	rs189770250	C	T	0.0367063	1008
5	rs141136146	C	T	0.0287698	1008
5	rs6898888	T	C	0.161706	1008
5	rs62378192	C	T	0.162698	1008
5	rs77874148	G	A	0.122024	1008
5	rs10072268	G	A	0.284722	1008
5	rs34324795	G	A	0.123016	1008
5	rs140831910	T	C	0.0287698	1008
5	rs10052661	A	G	0.285714	1008
5	rs193006431	A	T	0.0505952	1008
5	rs4298284	C	T	0.0188492	1008
5	rs190082895	A	G	0.014881	1008
5	rs79043197	G	A	0.123016	1008
5	rs13359307	G	T	0.285714	1008
5	rs12651900	T	C	0.284722	1008
5	rs147016940	T	G	0.0376984	1008
5	rs62378211	T	C	0.162698	1008
5	rs62378212	A	G	0.285714	1008
5	rs6898143	G	A	0.285714	1008
5	rs80159151	T	C	0.162698	1008
5	rs144354457	A	G	0.0218254	1008
5	rs62378213	A	G	0.142857	1008
5	rs192820411	A	G	0.014881	1008
5	rs117325672	A	G	0.0238095	1008
5	rs75740834	A	T	0.142857	1008
5	rs62378215	A	G	0.285714	1008
5	rs60081637	T	C	0.123016	1008
5	rs12653655	G	A	0.124008	1008
5	rs10059904	G	C	0.285714	1008
5	rs59210025	T	G	0.0297619	1008
5	rs117617537	G	A	0.0238095	1008
5	rs10037415	G	A	0.14881	1008
5	rs10064570	T	C	0.284722	1008
5	rs28494987	G	C	0.284722	1008
5	rs80024820	G	T	0.123016	1008
5	rs35188877	A	G	0.155754	1008
5	rs139367375	A	G	0.014881	1008
5	rs118135614	T	A	0.0267857	1008
5	rs72773891	C	T	0.14881	1008
5	rs6897928	C	T	0.284722	1008
5	rs10076524	T	C	0.284722	1008
5	rs117394829	A	T	0.0238095	1008
5	rs13355558	A	G	0.285714	1008
5	rs6880232	C	G	0.285714	1008
5	rs76745089	G	A	0.0912698	1008
5	rs13183402	C	T	0.333333	1008
5	rs12517576	A	G	0.285714	1008
5	rs771437	C	T	0.284722	1008
5	rs117503702	G	A	0.0525794	1008
5	rs12654335	T	C	0.125	1008
5	rs702850	T	C	0.284722	1008
5	rs771438	G	C	0.141865	1008
5	rs2545606	G	T	0.159722	1008
5	rs2545607	C	T	0.321429	1008
5	rs194131	A	G	0.321429	1008
5	rs17500041	C	T	0.015873	1008
5	rs117046843	A	C	0.136905	1008
5	rs150347839	C	T	0.0109127	1008
5	rs40603	T	C	0.141865	1008
5	rs34700	A	T	0.284722	1008
5	rs77866137	A	C	0.125	1008
5	rs74629605	A	G	0.125	1008
5	rs78204495	A	G	0.125	1008
5	rs7711573	A	G	0.125	1008
5	rs75630449	C	T	0.125	1008
5	rs79001498	C	A	0.124008	1008
5	rs2561590	C	T	0.140873	1008
5	rs1833588	A	G	0.125	1008
5	rs78732513	C	T	0.125	1008
5	rs60218625	G	A	0.125992	1008
5	rs12657575	G	A	0.124008	1008
5	rs117653045	G	A	0.0505952	1008
5	rs76163941	T	G	0.014881	1008
5	rs1422088	A	G	0.122024	1008
5	rs41134	A	T	0.139881	1008
5	rs77102953	C	T	0.123016	1008
5	rs80059264	T	C	0.122024	1008
5	rs78775801	G	A	0.122024	1008
5	rs117651276	G	A	0.0496032	1008
5	rs12659254	C	T	0.122024	1008
5	rs76013200	G	T	0.122024	1008
5	rs78016196	C	T	0.122024	1008
5	rs4916749	T	C	0.333333	1008
5	rs771439	T	G	0.204365	1008
5	rs173784	C	G	0.861111	1008
5	rs194132	C	T	0.861111	1008
5	rs253297	C	A	0.862103	1008
5	rs6872041	A	G	0.0138889	1008
5	rs40088	T	C	0.863095	1008
5	rs59344477	C	T	0.123016	1008
5	rs253298	G	A	0.862103	1008
5	rs771436	T	C	0.863095	1008
5	rs34702	A	G	0.863095	1008
5	rs36058515	A	G	0.201389	1008
5	rs187571	T	C	0.863095	1008
5	rs79789592	T	G	0.0119048	1008
5	rs79357708	C	T	0.0138889	1008
5	rs2162865	G	C	0.861111	1008
5	rs2545608	A	G	0.862103	1008
5	rs12657507	C	T	0.123016	1008
5	rs2250032	G	T	0.862103	1008
5	rs2545612	C	T	0.861111	1008
5	rs561751	A	T	0.861111	1008
5	rs32884	G	A	0.862103	1008
5	rs419306	G	A	0.204365	1008
5	rs117739750	T	C	0.0228175	1008
5	rs16867539	A	G	0.225198	1008
5	rs16867541	T	C	0.200397	1008
5	rs77505055	C	T	0.200397	1008
5	rs12659528	C	A	0.200397	1008
5	rs12657099	A	T	0.200397	1008
5	rs12653011	G	A	0.200397	1008
5	rs59842575	T	A	0.200397	1008
5	rs16867545	C	T	0.225198	1008
5	rs59496068	A	G	0.200397	1008
5	rs111539281	G	A	0.200397	1008
5	rs78363785	G	C	0.200397	1008
5	rs2059853	T	A	0.200397	1008
5	rs10514305	A	C	0.200397	1008
5	rs16867551	A	C	0.200397	1008
5	rs114505472	A	G	0.030754	1008
5	rs16867552	A	T	0.200397	1008
5	rs6891494	G	T	0.031746	1008
5	rs379717	T	C	0.155754	1008
5	rs16867553	C	T	0.200397	1008
5	rs702849	T	C	0.580357	1008
5	rs61418152	C	T	0.200397	1008
5	rs111976719	G	A	0.200397	1008
5	rs16867554	T	C	0.200397	1008
5	rs1644017	T	C	0.582341	1008
5	rs32885	A	G	0.0992063	1008
5	rs702848	G	A	0.155754	1008
5	rs7718507	A	G	0.225198	1008
5	rs1158150	T	G	0.199405	1008
5	rs79092396	A	T	0.200397	1008
5	rs1816254	G	A	0.200397	1008
5	rs1816255	C	T	0.200397	1008
5	rs73772150	C	A	0.200397	1008
5	rs77015424	A	G	0.0982143	1008
5	rs79545196	T	G	0.200397	1008
5	rs143167902	C	T	0.125	1008
5	rs771435	G	A	0.155754	1008
5	rs702847	C	T	0.359127	1008
5	rs191044820	A	G	0.0138889	1008
5	rs148112820	T	A	0.125992	1008
5	rs10514306	G	T	0.201389	1008
5	rs10474294	G	A	0.200397	1008
5	rs2042341	A	T	0.292659	1008
5	rs193690	G	A	0.155754	1008
5	rs56896071	G	A	0.200397	1008
5	rs77133879	A	G	0.200397	1008
5	rs16867558	T	A	0.0287698	1008
5	rs79991331	A	C	0.200397	1008
5	rs810029	G	A	0.64881	1008
5	rs74604736	T	C	0.0257937	1008
5	rs34814331	C	T	0.200397	1008
5	rs32892	A	C	0.125	1008
5	rs139637411	A	C	0.015873	1008
5	rs187091663	T	C	0.00892857	1008
5	rs6876988	T	G	0.205357	1008
5	rs6883052	T	G	0.202381	1008
5	rs6883088	T	A	0.202381	1008
5	rs247587	G	A	0.776786	1008
5	rs247586	C	T	0.776786	1008
5	rs12659446	G	T	0.202381	1008
5	rs247585	A	T	0.776786	1008
5	rs117876794	G	C	0.0218254	1008
5	rs80343951	G	A	0.202381	1008
5	rs74560491	T	A	0.078373	1008
5	rs247584	A	C	0.776786	1008
5	rs76747638	G	A	0.205357	1008
5	rs427511	G	A	0.776786	1008
5	rs27764	G	C	0.776786	1008
5	rs79348884	T	A	0.0267857	1008
5	rs420113	T	C	0.776786	1008
5	rs12653245	A	G	0.202381	1008
5	rs247552	G	C	0.776786	1008
5	rs56756608	T	A	0.204365	1008
5	rs247562	A	C	0.154762	1008
5	rs117113061	G	A	0.124008	1008
5	rs247561	C	A	0.776786	1008
5	rs168689	T	C	0.776786	1008
5	rs143854316	C	A	0.00992063	1008
5	rs75090066	T	A	0.203373	1008
5	rs771505	G	A	0.776786	1008
5	rs74380651	T	C	0.203373	1008
5	rs79349716	G	A	0.0277778	1008
5	rs4244203	T	C	0.776786	1008
5	rs1645535	T	G	0.776786	1008
5	rs1644021	C	T	0.573413	1008
5	rs143685536	C	T	0.0119048	1008
5	rs2432179	C	T	0.776786	1008
5	rs247557	T	G	0.573413	1008
5	rs193689	G	A	0.573413	1008
5	rs247559	C	A	0.776786	1008
5	rs78419453	G	A	0.203373	1008
5	rs247560	A	G	0.776786	1008
5	rs247554	A	G	0.776786	1008
5	rs173531	A	G	0.776786	1008
5	rs16867563	G	A	0.203373	1008
5	rs32886	A	C	0.776786	1008
5	rs32887	G	A	0.776786	1008
5	rs32888	T	A	0.776786	1008
5	rs6870380	A	T	0.203373	1008
5	rs247555	G	A	0.573413	1008
5	rs143669333	C	T	0.00198413	1008
5	rs247556	C	G	0.776786	1008
5	rs114471550	G	T	0.0793651	1008
5	rs2432178	G	T	0.777778	1008
5	rs77381989	T	G	0.264881	1008
5	rs73772156	G	T	0.0367063	1008
5	rs181785	G	A	0.154762	1008
5	rs7736534	C	T	0.203373	1008
5	rs16867565	G	C	0.209325	1008
5	rs2031004	C	T	0.776786	1008
5	rs383242	T	C	0.776786	1008
5	rs149508409	T	G	0.0763889	1008
5	rs454345	G	A	0.776786	1008
5	rs771509	T	G	0.00198413	1008
5	rs182460471	C	T	0.0486111	1008
5	rs187144575	A	C	0.0486111	1008
5	rs145629241	G	A	0.0128968	1008
5	rs399303	G	A	0.776786	1008
5	rs16867568	A	G	0.125992	1008
5	rs9293515	A	G	0.776786	1008
5	rs2365376	A	C	0.770833	1008
5	rs2011074	T	C	0.752976	1008
5	rs2011071	A	G	0.618056	1008
5	rs16867571	A	G	0.206349	1008
5	rs62378245	C	T	0.0803571	1008
5	rs10065531	A	T	0.399802	1008
5	rs7701188	G	A	0.030754	1008
5	rs1833895	G	A	0.145833	1008
5	rs66580221	T	C	0.030754	1008
5	rs16867573	G	A	0.0595238	1008
5	rs62378246	T	C	0.133929	1008
5	rs6891794	T	G	0.030754	1008
5	rs1820170	G	A	0.740079	1008
5	rs16867576	A	G	0.030754	1008
5	rs6892330	T	C	0.739087	1008
5	rs12515004	C	T	0.399802	1008
5	rs9293516	C	T	0.175595	1008
5	rs9293517	A	C	0.175595	1008
5	rs2365377	G	A	0.605159	1008
5	rs1528589	C	T	0.60119	1008
5	rs4916751	T	G	0.768849	1008
5	rs10045921	G	A	0.564484	1008
5	rs12523490	G	A	0.0109127	1008
5	rs76660757	A	C	0.0565476	1008
5	rs62378247	C	T	0.125	1008
5	rs58886237	A	C	0.170635	1008
5	rs10071234	A	T	0.160714	1008
5	rs76038678	G	A	0.169643	1008
5	rs10056443	G	A	0.160714	1008
5	rs7445369	C	T	0.640873	1008
5	rs4145733	A	G	0.170635	1008
5	rs6879209	T	A	0.587302	1008
5	rs148963868	A	G	0.00396825	1008
5	rs6862568	G	A	0.643849	1008
5	rs77239230	A	G	0.170635	1008
5	rs79555188	A	T	0.0565476	1008
5	rs10057507	C	T	0.160714	1008
5	rs75348679	C	T	0.0565476	1008
5	rs13176213	G	T	0.642857	1008
5	rs1830359	G	A	0.255952	1008
5	rs1919240	T	G	0.255952	1008
5	rs1852723	A	G	0.416667	1008
5	rs1852724	T	A	0.160714	1008
5	rs12109844	T	G	0.160714	1008
5	rs12109397	C	T	0.160714	1008
5	rs117007154	G	T	0.0714286	1008
5	rs1406322	C	G	0.162698	1008
5	rs4020094	T	G	0.161706	1008
5	rs10066156	G	A	0.160714	1008
5	rs7722399	T	C	0.255952	1008
5	rs10070532	G	A	0.128968	1008
5	rs75810111	G	A	0.0575397	1008
5	rs74665222	A	G	0.170635	1008
5	rs10070590	G	T	0.12996	1008
5	rs6878580	C	T	0.0585317	1008
5	rs13163176	T	C	0.292659	1008
5	rs55741312	C	G	0.134921	1008
5	rs148497151	C	T	0.0109127	1008
5	rs6891697	T	C	0.552579	1008
5	rs76623502	C	A	0.0595238	1008
5	rs79821362	A	G	0.0595238	1008
5	rs115433803	A	T	0.0952381	1008
5	rs6899103	G	T	0.551587	1008
5	rs6880427	T	A	0.0615079	1008
5	rs4618461	A	G	0.551587	1008
5	rs10065473	A	G	0.551587	1008
5	rs7705829	G	A	0.0615079	1008
5	rs79709764	C	T	0.0565476	1008
5	rs7710661	C	A	0.0615079	1008
5	rs7730600	T	C	0.0625	1008
5	rs7711217	G	C	0.0615079	1008
5	rs12653038	G	A	0.0952381	1008
5	rs73772167	T	G	0.0615079	1008
5	rs73772168	T	C	0.0615079	1008
5	rs73772169	G	T	0.0595238	1008
5	rs16867639	A	G	0.0952381	1008
5	rs72775553	G	A	0.25496	1008
5	rs117961591	C	T	0.0267857	1008
5	rs1919243	T	C	0.446429	1008
5	rs118189379	C	A	0.0406746	1008
5	rs117108524	G	T	0.0297619	1008
5	rs4085704	A	G	0.849206	1008
5	rs11742119	T	C	0.268849	1008
5	rs1830362	A	G	0.667659	1008
5	rs10514308	G	T	0.138889	1008
5	rs11953066	T	C	0.808532	1008
5	rs1852730	C	T	0.39881	1008
5	rs75966895	A	G	0.0406746	1008
5	rs10038055	G	T	0.140873	1008
5	rs4916752	G	A	0.667659	1008
5	rs1919239	T	G	0.849206	1008
5	rs62380078	C	T	0.140873	1008
5	rs6452824	G	A	0.849206	1008
5	rs1852728	G	A	0.849206	1008
5	rs144865506	T	G	0.0406746	1008
5	rs4916753	A	C	0.849206	1008
5	rs117486779	G	A	0.0406746	1008
5	rs1852721	G	C	0.667659	1008
5	rs80338143	A	G	0.0406746	1008
5	rs77446080	G	A	0.0406746	1008
5	rs118097557	G	A	0.0406746	1008
5	rs36098140	A	G	0.849206	1008
5	rs62380081	T	C	0.667659	1008
5	rs62380082	A	T	0.137897	1008
5	rs1852727	A	G	0.849206	1008
5	rs74318495	G	T	0.0575397	1008
5	rs1830358	G	C	0.808532	1008
5	rs149889670	C	G	0.014881	1008
5	rs3844058	T	G	0.809524	1008
5	rs2022561	G	A	0.850198	1008
5	rs4110177	G	A	0.140873	1008
5	rs185260286	T	C	0.0119048	1008
5	rs4346802	A	G	0.809524	1008
5	rs78779226	A	G	0.269841	1008
5	rs74817431	C	T	0.272817	1008
5	rs16867696	A	C	0.272817	1008
5	rs1852719	A	G	0.275794	1008
5	rs11748629	C	A	0.276786	1008
5	rs11739059	T	C	0.276786	1008
5	rs149943222	G	A	0.0218254	1008
5	rs61309144	A	G	0.0496032	1008
5	rs61695960	G	A	0.460317	1008
5	rs56850397	C	T	0.31746	1008
5	rs55814654	A	G	0.142857	1008
5	rs11739040	A	G	0.31746	1008
5	rs73772179	A	C	0.276786	1008
5	rs16867703	T	G	0.142857	1008
5	rs73772182	T	C	0.31746	1008
5	rs11749879	T	C	0.31746	1008
5	rs117565692	A	T	0.0406746	1008
5	rs117927791	C	T	0.0406746	1008
5	rs141043367	C	T	0.0406746	1008
5	rs76599563	T	C	0.276786	1008
5	rs57172156	T	G	0.142857	1008
5	rs146400129	A	C	0.0109127	1008
5	rs61112049	C	T	0.276786	1008
5	rs73772186	G	T	0.276786	1008
5	rs117161248	A	T	0.0406746	1008
5	rs76198634	C	A	0.31746	1008
5	rs80168939	A	G	0.276786	1008
5	rs117945011	C	A	0.0406746	1008
5	rs4382197	C	T	0.143849	1008
5	rs76134907	G	A	0.276786	1008
5	rs143297853	C	G	0.0406746	1008
5	rs113718492	T	C	0.276786	1008
5	rs138501843	C	T	0.0406746	1008
5	rs7701355	G	T	0.419643	1008
5	rs62380087	C	T	0.142857	1008
5	rs117550538	T	C	0.0406746	1008
5	rs12658581	T	A	0.419643	1008
5	rs78117002	A	G	0.0406746	1008
5	rs12652212	A	G	0.460317	1008
5	rs6452826	C	T	0.460317	1008
5	rs75381677	T	C	0.0406746	1008
5	rs75476409	G	A	0.276786	1008
5	rs117472587	A	C	0.0595238	1008
5	rs75427735	T	C	0.275794	1008
5	rs141392145	C	A	0.0168651	1008
5	rs28561916	A	G	0.275794	1008
5	rs12657509	G	A	0.460317	1008
5	rs7735308	T	C	0.907738	1008
5	rs28582608	T	C	0.276786	1008
5	rs78738225	G	A	0.0406746	1008
5	rs12521973	C	T	0.418651	1008
5	rs62380089	G	A	0.46131	1008
5	rs12655212	A	G	0.141865	1008
5	rs6873999	T	A	0.46131	1008
5	rs55709516	C	T	0.418651	1008
5	rs75434958	A	C	0.277778	1008
5	rs6452827	G	A	0.460317	1008
5	rs6452828	T	C	0.46131	1008
5	rs76713724	G	A	0.0406746	1008
5	rs6864461	G	C	0.141865	1008
5	rs56316622	G	A	0.460317	1008
5	rs117088622	A	G	0.0406746	1008
5	rs79922917	G	C	0.0406746	1008
5	rs12514792	G	A	0.141865	1008
5	rs55977899	G	A	0.419643	1008
5	rs62380111	C	T	0.419643	1008
5	rs62380112	C	T	0.141865	1008
5	rs78128952	T	A	0.277778	1008
5	rs1919241	C	A	0.46131	1008
5	rs149346078	G	T	0.0406746	1008
5	rs7712479	T	A	0.46131	1008
5	rs10942550	G	A	0.460317	1008
5	rs3934154	G	A	0.460317	1008
5	rs4311448	C	T	0.277778	1008
5	rs146947249	C	T	0.0406746	1008
5	rs138056871	C	T	0.0406746	1008
5	rs149085373	G	A	0.0406746	1008
5	rs114226122	G	A	0.0496032	1008
5	rs143148747	C	A	0.0575397	1008
5	rs117361588	T	C	0.0267857	1008
5	rs75492502	T	C	0.277778	1008
5	rs142806162	G	A	0.0406746	1008
5	rs139804471	G	C	0.0406746	1008
5	rs62380113	G	C	0.141865	1008
5	rs77045464	C	T	0.0575397	1008
5	rs79744959	C	T	0.277778	1008
5	rs6873776	C	G	0.46131	1008
5	rs79346795	C	G	0.0406746	1008
5	rs62380114	G	A	0.142857	1008
5	rs6878642	G	A	0.46131	1008
5	rs145078494	C	G	0.0406746	1008
5	rs140758132	G	A	0.0406746	1008
5	rs78032859	T	G	0.27877	1008
5	rs58689924	C	T	0.141865	1008
5	rs59189303	C	T	0.462302	1008
5	rs57499397	T	C	0.462302	1008
5	rs7724133	A	G	0.46131	1008
5	rs117238302	A	C	0.0406746	1008
5	rs59007458	A	G	0.141865	1008
5	rs58920930	A	T	0.46131	1008
5	rs11746528	T	A	0.277778	1008
5	rs11743866	G	A	0.277778	1008
5	rs56107519	A	G	0.420635	1008
5	rs11747610	T	G	0.277778	1008
5	rs17583459	G	T	0.141865	1008
5	rs117408559	G	A	0.0406746	1008
5	rs1830360	T	A	0.420635	1008
5	rs1919237	G	A	0.46131	1008
5	rs1852726	A	G	0.420635	1008
5	rs4298285	C	T	0.46131	1008
5	rs76431132	G	A	0.0456349	1008
5	rs7723277	C	A	0.46131	1008
5	rs11746032	T	C	0.46131	1008
5	rs7727601	C	T	0.46131	1008
5	rs74943933	G	A	0.277778	1008
5	rs7732661	A	C	0.46131	1008
5	rs76917966	A	G	0.0446429	1008
5	rs117455165	T	C	0.0406746	1008
5	rs73772196	C	T	0.0406746	1008
5	rs73772197	C	T	0.0406746	1008
5	rs138677362	G	A	0.0416667	1008
5	rs4537088	A	T	0.46131	1008
5	rs7705545	A	G	0.46131	1008
5	rs11738960	A	G	0.277778	1008
5	rs11748980	T	C	0.420635	1008
5	rs11739065	A	G	0.277778	1008
5	rs55782048	A	G	0.141865	1008
5	rs78306372	T	C	0.0416667	1008
5	rs16867725	A	G	0.0416667	1008
5	rs4916755	C	T	0.315476	1008
5	rs7709961	T	A	0.0416667	1008
5	rs74694185	C	A	0.0406746	1008
5	rs6875289	A	G	0.0416667	1008
5	rs1881459	A	G	0.140873	1008
5	rs7703511	T	C	0.0416667	1008
5	rs16867735	A	G	0.0416667	1008
5	rs10473922	G	A	0.460317	1008
5	rs16867739	A	G	0.0416667	1008
5	rs77781520	T	C	0.0406746	1008
5	rs16867743	A	C	0.0416667	1008
5	rs149633450	C	T	0.0406746	1008
5	rs117674359	T	C	0.0406746	1008
5	rs79232451	A	T	0.00595238	1008
5	rs144646240	T	A	0.00396825	1008
5	rs12653314	G	A	0.140873	1008
5	rs77355846	C	T	0.0505952	1008
5	rs7715087	G	A	0.0912698	1008
5	rs76248127	A	G	0.0406746	1008
5	rs115646187	A	G	0.0406746	1008
5	rs78038186	T	G	0.0496032	1008
5	rs76344082	C	G	0.0496032	1008
5	rs16867748	C	T	0.0505952	1008
5	rs144624912	A	G	0.0119048	1008
5	rs114360791	A	G	0.0416667	1008
5	rs79774736	C	T	0.0406746	1008
5	rs7703383	G	T	0.0505952	1008
5	rs7727977	T	C	0.508929	1008
5	rs79332566	C	G	0.0496032	1008
5	rs6452830	G	A	0.0505952	1008
5	rs4280908	A	G	0.230159	1008
5	rs6878336	C	T	0.0505952	1008
5	rs6879196	G	C	0.0912698	1008
5	rs10942551	T	C	0.138889	1008
5	rs117013031	A	G	0.0396825	1008
5	rs6890704	A	G	0.907738	1008
5	rs117109419	G	T	0.0228175	1008
5	rs75167278	A	G	0.27877	1008
5	rs7721493	T	C	0.0912698	1008
5	rs117944504	T	G	0.0406746	1008
5	rs59482127	C	T	0.0496032	1008
5	rs12655756	T	A	0.138889	1008
5	rs6882723	A	G	0.0515873	1008
5	rs115177385	T	A	0.0406746	1008
5	rs6883059	C	T	0.0912698	1008
5	rs76586201	T	C	0.0406746	1008
5	rs6887782	A	T	0.0505952	1008
5	rs76375774	C	T	0.0406746	1008
5	rs72656671	G	A	0.265873	1008
5	rs7700936	G	T	0.0912698	1008
5	rs76959960	T	C	0.0406746	1008
5	rs10067730	G	A	0.27877	1008
5	rs10942552	T	A	0.231151	1008
5	rs13436522	G	A	0.27877	1008
5	rs114235834	C	T	0.0406746	1008
5	rs73770506	T	C	0.0922619	1008
5	rs77164107	G	T	0.0406746	1008
5	rs74549220	C	A	0.0406746	1008
5	rs80177293	T	C	0.0406746	1008
5	rs13169461	A	T	0.0515873	1008
5	rs74910946	A	G	0.0406746	1008
5	rs7721758	C	T	0.0922619	1008
5	rs7722696	C	T	0.0515873	1008
5	rs7705048	T	C	0.509921	1008
5	rs7727304	C	T	0.0515873	1008
5	rs114828688	C	T	0.0406746	1008
5	rs74481526	T	G	0.0406746	1008
5	rs34358086	C	T	0.0486111	1008
5	rs6864255	C	T	0.0416667	1008
5	rs140815954	C	A	0.0267857	1008
5	rs10942553	A	G	0.518849	1008
5	rs117912329	C	T	0.0406746	1008
5	rs138178182	G	C	0.0406746	1008
5	rs117487743	G	A	0.0406746	1008
5	rs117794444	C	T	0.0406746	1008
5	rs74905715	A	G	0.0525794	1008
5	rs10942554	G	A	0.458333	1008
5	rs12658195	C	T	0.142857	1008
5	rs10075489	C	T	0.142857	1008
5	rs4639270	T	C	0.188492	1008
5	rs10805858	A	T	0.186508	1008
5	rs75133896	C	T	0.0238095	1008
5	rs9293518	A	G	0.146825	1008
5	rs9293519	G	T	0.459325	1008
5	rs4331932	T	C	0.189484	1008
5	rs78223115	A	G	0.223214	1008
5	rs78450846	G	A	0.223214	1008
5	rs73770509	C	T	0.272817	1008
5	rs73770511	A	G	0.0416667	1008
5	rs79740202	G	A	0.171627	1008
5	rs7702020	A	G	0.157738	1008
5	rs75417999	G	A	0.0496032	1008
5	rs76460711	A	G	0.172619	1008
5	rs79920895	T	C	0.22619	1008
5	rs13182456	C	G	0.141865	1008
5	rs67709364	G	A	0.142857	1008
5	rs140571726	T	A	0.0912698	1008
5	rs76765891	C	T	0.262897	1008
5	rs114253859	C	T	0.0406746	1008
5	rs117481498	C	A	0.015873	1008
5	rs7445467	C	A	0.141865	1008
5	rs78910829	C	T	0.0426587	1008
5	rs10057121	C	T	0.136905	1008
5	rs7727198	G	A	0.4375	1008
5	rs7727094	C	T	0.450397	1008
5	rs11952737	C	T	0.0436508	1008
5	rs11956141	T	C	0.62004	1008
5	rs76271739	A	G	0.015873	1008
5	rs12520584	T	C	0.34127	1008
5	rs12522999	A	G	0.552579	1008
5	rs117721203	T	C	0.0436508	1008
5	rs4519951	T	C	0.410714	1008
5	rs7449416	C	T	0.542659	1008
5	rs12513521	A	G	0.58631	1008
5	rs12697791	C	G	0.915675	1008
5	rs4131499	G	C	0.300595	1008
5	rs4131497	C	T	0.916667	1008
5	rs4131496	T	A	0.916667	1008
5	rs4131498	C	T	0.152778	1008
5	rs34137591	C	T	0.151786	1008
5	rs7444673	G	T	0.962302	1008
5	rs62380149	T	C	0.0833333	1008
5	rs10071923	G	A	0.151786	1008
5	rs62380150	A	G	0.386905	1008
5	rs72775601	T	C	0.305556	1008
5	rs13174813	C	G	0.962302	1008
5	rs10044551	G	A	0.962302	1008
5	rs12652765	T	C	0.077381	1008
5	rs10805859	A	C	0.962302	1008
5	rs7443242	A	G	0.962302	1008
5	rs7443330	C	A	0.962302	1008
5	rs7443336	A	T	0.962302	1008
5	rs6452832	A	G	0.568452	1008
5	rs62380151	A	G	0.394841	1008
5	rs80080358	T	C	0.0386905	1008
5	rs4916756	C	T	0.568452	1008
5	rs4916757	G	A	0.568452	1008
5	rs59394779	T	C	0.0803571	1008
5	rs7726306	A	G	0.424603	1008
5	rs7712641	T	C	0.537698	1008
5	rs10077397	C	G	0.424603	1008
5	rs72775602	T	G	0.424603	1008
5	rs116902856	A	G	0.047619	1008
5	rs77493644	A	G	0.0962302	1008
5	rs117551112	T	C	0.0347222	1008
5	rs78335021	C	G	0.0674603	1008
5	rs139011645	G	T	0.0248016	1008
5	rs62380156	G	A	0.424603	1008
5	rs4916758	A	G	0.962302	1008
5	rs72777204	A	G	0.357143	1008
5	rs140982845	G	A	0.00396825	1008
5	rs4426948	G	A	0.510913	1008
5	rs10942556	A	T	0.156746	1008
5	rs7380266	A	G	0.511905	1008
5	rs72777205	C	G	0.381944	1008
5	rs4623180	A	G	0.511905	1008
5	rs11953122	A	G	0.0684524	1008
5	rs10040170	A	T	0.511905	1008
5	rs6896323	A	G	0.0684524	1008
5	rs62380159	C	G	0.0684524	1008
5	rs74980524	A	G	0.0724206	1008
5	rs12654312	T	C	0.511905	1008
5	rs6866899	C	T	0.511905	1008
5	rs6867765	G	A	0.511905	1008
5	rs4916759	C	T	0.962302	1008
5	rs4916760	A	G	0.962302	1008
5	rs62381260	A	G	0.0684524	1008
5	rs4916761	G	A	0.511905	1008
5	rs78232699	T	G	0.381944	1008
5	rs6888234	C	T	0.0684524	1008
5	rs6869361	T	A	0.962302	1008
5	rs10044716	G	A	0.511905	1008
5	rs151027425	C	T	0.00396825	1008
5	rs145703388	G	A	0.157738	1008
5	rs112704691	C	A	0.511905	1008
5	rs201173643	A	C	0.378968	1008
5	rs368034720	G	A	0.0277778	1008
5	rs74538263	A	G	0.0505952	1008
5	rs6882845	G	T	0.529762	1008
5	rs10447173	T	G	0.529762	1008
5	rs7705144	T	C	0.529762	1008
5	rs138538028	G	A	0.031746	1008
5	rs36194979	G	A	0.367063	1008
5	rs10447158	G	A	0.529762	1008
5	rs72777207	C	T	0.381944	1008
5	rs10942562	C	T	0.529762	1008
5	rs192939727	C	T	0.014881	1008
5	rs149341138	C	G	0.529762	1008
5	rs139942918	T	C	0.529762	1008
5	rs7720127	C	G	0.580357	1008
5	rs10942563	C	G	0.962302	1008
5	rs7721023	G	T	0.529762	1008
5	rs7720945	C	T	0.580357	1008
5	rs140229502	C	T	0.0505952	1008
5	rs190674410	T	G	0.047619	1008
5	rs62378093	G	C	0.0505952	1008
5	rs6452838	A	T	0.529762	1008
5	rs6452839	C	T	0.529762	1008
5	rs6452840	C	G	0.529762	1008
5	rs77365176	C	G	0.381944	1008
5	rs4623181	C	A	0.529762	1008
5	rs4461667	G	T	0.0515873	1008
5	rs4493705	G	A	0.0505952	1008
5	rs34099697	C	T	0.0505952	1008
5	rs62378095	G	A	0.0505952	1008
5	rs11958574	T	C	0.962302	1008
5	rs7444394	A	G	0.962302	1008
5	rs62378096	T	G	0.0505952	1008
5	rs61385538	G	A	0.207341	1008
5	rs6879983	C	T	0.0505952	1008
5	rs4312915	G	A	0.525794	1008
5	rs59268280	C	T	0.385913	1008
5	rs4312916	G	A	0.525794	1008
5	rs6414952	A	G	0.962302	1008
5	rs141357214	A	C	0.0238095	1008
5	rs4590203	G	A	0.0505952	1008
5	rs4590204	G	A	0.0515873	1008
5	rs13173613	C	T	0.364087	1008
5	rs114442996	A	G	0.00396825	1008
5	rs10038901	A	G	0.525794	1008
5	rs6452843	G	A	0.962302	1008
5	rs72777211	A	G	0.383929	1008
5	rs10072698	G	C	0.581349	1008
5	rs10057743	A	T	0.525794	1008
5	rs72777213	C	T	0.381944	1008
5	rs72777214	A	T	0.381944	1008
5	rs7734229	A	G	0.962302	1008
5	rs11740815	T	C	0.529762	1008
5	rs4398665	T	C	0.962302	1008
5	rs7702131	G	A	0.0505952	1008
5	rs79583709	A	G	0.102183	1008
5	rs7703310	C	A	0.0505952	1008
5	rs4916767	A	G	0.424603	1008
5	rs72777218	C	T	0.382937	1008
5	rs72777219	G	A	0.386905	1008
5	rs62378099	G	C	0.0505952	1008
5	rs72777220	T	C	0.382937	1008
5	rs77262292	T	A	0.0376984	1008
5	rs10805860	G	A	0.52877	1008
5	rs72777221	T	C	0.382937	1008
5	rs12520073	A	C	0.52877	1008
5	rs12054766	C	A	0.0386905	1008
5	rs60257482	G	C	0.0505952	1008
5	rs12515711	G	A	0.524802	1008
5	rs79103815	C	G	0.0168651	1008
5	rs10074188	A	G	0.52877	1008
5	rs12187722	C	T	0.0376984	1008
5	rs62378121	A	C	0.0505952	1008
5	rs7733743	A	T	0.0505952	1008
5	rs72777225	T	C	0.424603	1008
5	rs77042618	G	C	0.0376984	1008
5	rs78780666	G	A	0.0376984	1008
5	rs10474299	A	T	0.524802	1008
5	rs11740515	C	A	0.386905	1008
5	rs34069200	G	A	0.15873	1008
5	rs4342357	G	A	0.524802	1008
5	rs13360031	A	T	0.0505952	1008
5	rs13355643	C	G	0.0505952	1008
5	rs72777228	G	A	0.386905	1008
5	rs57039567	T	G	0.367063	1008
5	rs76216557	C	T	0.382937	1008
5	rs189468876	G	A	0.0188492	1008
5	rs75701798	A	G	0.0376984	1008
5	rs78862680	T	C	0.0505952	1008
5	rs10043314	T	C	0.526786	1008
5	rs7736700	G	A	0.0496032	1008
5	rs74691407	G	A	0.0376984	1008
5	rs76626661	C	T	0.0982143	1008
5	rs7710454	G	A	0.0505952	1008
5	rs9293520	G	A	0.524802	1008
5	rs79102385	G	A	0.0376984	1008
5	rs59425357	A	G	0.423611	1008
5	rs4555859	C	T	0.525794	1008
5	rs13178173	A	T	0.52877	1008
5	rs56733285	G	A	0.382937	1008
5	rs72777231	T	C	0.382937	1008
5	rs57982668	C	T	0.0505952	1008
5	rs59606731	C	T	0.378968	1008
5	rs10068873	C	A	0.529762	1008
5	rs4360073	T	C	0.529762	1008
5	rs72777234	A	G	0.37996	1008
5	rs6452845	G	T	0.0505952	1008
5	rs62378124	T	C	0.0505952	1008
5	rs72777235	C	T	0.377976	1008
5	rs7729566	C	A	0.0416667	1008
5	rs6883174	T	C	0.0505952	1008
5	rs12153360	A	G	0.0426587	1008
5	rs12153117	T	C	0.0416667	1008
5	rs12152822	C	T	0.470238	1008
5	rs72777238	C	G	0.377976	1008
5	rs72777239	A	G	0.377976	1008
5	rs4530791	T	C	0.529762	1008
5	rs181787940	T	A	0.0119048	1008
5	rs10942565	C	T	0.529762	1008
5	rs12514744	T	C	0.52877	1008
5	rs6889059	G	A	0.0505952	1008
5	rs6889006	A	T	0.0515873	1008
5	rs6893643	C	T	0.0505952	1008
5	rs74581948	A	G	0.0704365	1008
5	rs34193534	C	T	0.0416667	1008
5	rs2365763	T	G	0.0416667	1008
5	rs78580069	G	A	0.0565476	1008
5	rs5002722	T	C	0.0982143	1008
5	rs12187739	G	A	0.537698	1008
5	rs7720486	C	A	0.0416667	1008
5	rs2029108	G	A	0.0416667	1008
5	rs1449229	C	A	0.537698	1008
5	rs67368592	C	T	0.360119	1008
5	rs4916670	A	G	0.901786	1008
5	rs62378127	A	G	0.0555556	1008
5	rs6884459	T	C	0.0416667	1008
5	rs10942567	G	T	0.383929	1008
5	rs10942568	T	G	0.383929	1008
5	rs77501954	A	G	0.0128968	1008
5	rs10069451	C	A	0.634921	1008
5	rs79258695	G	A	0.0416667	1008
5	rs16867828	A	G	0.364087	1008
5	rs10942569	C	A	0.0416667	1008
5	rs12658726	G	A	0.542659	1008
5	rs10462480	C	T	0.358135	1008
5	rs12652007	A	G	0.0565476	1008
5	rs7707481	A	G	0.0416667	1008
5	rs1449227	A	G	0.384921	1008
5	rs6894060	T	C	0.546627	1008
5	rs12520958	C	T	0.383929	1008
5	rs7718215	A	G	0.362103	1008
5	rs10514309	C	T	0.0565476	1008
5	rs17512493	T	C	0.0575397	1008
5	rs6452846	G	A	0.334325	1008
5	rs4443451	A	G	0.787698	1008
5	rs4487522	A	G	0.0178571	1008
5	rs4254935	A	C	0.970238	1008
5	rs9293522	G	A	0.0565476	1008
5	rs12153582	T	C	0.173611	1008
5	rs6870812	C	G	0.218254	1008
5	rs75388289	G	A	0.0297619	1008
5	rs7716630	A	G	0.798611	1008
5	rs17512705	T	A	0.161706	1008
5	rs10050418	T	C	0.0595238	1008
5	rs7722255	A	G	0.220238	1008
5	rs58500585	T	C	0.0257937	1008
5	rs13358272	A	G	0.0595238	1008
5	rs10474302	A	G	0.220238	1008
5	rs10474303	A	T	0.220238	1008
5	rs117019191	C	T	0.0347222	1008
5	rs10514310	A	G	0.160714	1008
5	rs117830230	A	G	0.0595238	1008
5	rs72777263	C	A	0.160714	1008
5	rs146975629	T	G	0.0257937	1008
5	rs10514311	C	T	0.204365	1008
5	rs17585205	T	C	0.0367063	1008
5	rs79556850	T	C	0.0595238	1008
5	rs7734759	C	T	0.204365	1008
5	rs138166721	A	G	0.40873	1008
5	rs7444055	C	T	0.40873	1008
5	rs186254408	G	A	0.0188492	1008
5	rs9632415	G	A	0.0605159	1008
5	rs36100352	A	T	0.0595238	1008
5	rs74440612	C	T	0.0595238	1008
5	rs77547382	T	C	0.0595238	1008
5	rs6859530	G	A	0.204365	1008
5	rs10073773	T	C	0.0595238	1008
5	rs6893436	T	A	0.204365	1008
5	rs142065732	G	T	0.047619	1008
5	rs10074028	G	A	0.144841	1008
5	rs10474305	A	C	0.0595238	1008
5	rs6868869	T	A	0.145833	1008
5	rs75182918	G	A	0.0545635	1008
5	rs13354478	C	T	0.205357	1008
5	rs10060770	T	C	0.0595238	1008
5	rs116939243	G	A	0.0436508	1008
5	rs882724	T	G	0.204365	1008
5	rs1108377	T	C	0.144841	1008
5	rs73770552	A	G	0.0446429	1008
5	rs6864869	G	C	0.144841	1008
5	rs16867883	A	G	0.795635	1008
5	rs13182917	T	A	0.144841	1008
5	rs75657835	T	C	0.0545635	1008
5	rs819341	A	G	0.40377	1008
5	rs10063070	G	A	0.177579	1008
5	rs819342	G	A	0.360119	1008
5	rs819343	C	T	0.344246	1008
5	rs819344	C	T	0.345238	1008
5	rs10942571	A	C	0.22123	1008
5	rs148729851	G	A	0.031746	1008
5	rs702846	A	T	0.343254	1008
5	rs34937542	C	T	0.162698	1008
5	rs36000675	T	A	0.16369	1008
5	rs819346	A	T	0.343254	1008
5	rs11959291	T	A	0.219246	1008
5	rs819347	A	T	0.343254	1008
5	rs58358615	G	A	0.0535714	1008
5	rs10942572	T	C	0.164683	1008
5	rs2595592	G	A	0.4375	1008
5	rs2595591	A	G	0.178571	1008
5	rs9293526	C	T	0.162698	1008
5	rs75621765	A	C	0.0277778	1008
5	rs819349	A	T	0.436508	1008
5	rs10474306	A	G	0.164683	1008
5	rs150651055	C	T	0.0119048	1008
5	rs819351	A	G	0.343254	1008
5	rs819352	C	T	0.343254	1008
5	rs183955069	G	A	0.0228175	1008
5	rs192120191	C	A	0.0119048	1008
5	rs116034320	C	T	0.0545635	1008
5	rs819354	C	G	0.4375	1008
5	rs35989611	G	A	0.218254	1008
5	rs55641075	C	T	0.433532	1008
5	rs140183362	C	T	0.0208333	1008
5	rs12109674	A	G	0.22123	1008
5	rs819355	T	C	0.438492	1008
5	rs819356	A	G	0.438492	1008
5	rs819357	G	A	0.343254	1008
5	rs819358	C	G	0.342262	1008
5	rs72777282	A	G	0.160714	1008
5	rs6878955	C	G	0.22123	1008
5	rs10040866	T	C	0.16369	1008
5	rs819359	T	C	0.343254	1008
5	rs819360	G	T	0.342262	1008
5	rs34650378	A	G	0.22123	1008
5	rs6896806	C	T	0.560516	1008
5	rs66679935	G	A	0.22123	1008
5	rs819338	T	G	0.563492	1008
5	rs819339	A	G	0.342262	1008
5	rs1093816	C	T	0.560516	1008
5	rs11948991	T	C	0.22123	1008
5	rs1093817	T	G	0.563492	1008
5	rs1093818	A	T	0.342262	1008
5	rs13164501	G	A	0.218254	1008
5	rs819350	A	C	0.178571	1008
5	rs13162065	T	C	0.218254	1008
5	rs2595595	T	G	0.180556	1008
5	rs117521263	A	T	0.0843254	1008
5	rs2595593	C	G	0.5625	1008
5	rs2595594	G	A	0.657738	1008
5	rs16867918	A	G	0.387897	1008
5	rs1819994	C	T	0.162698	1008
5	rs1363179	T	G	0.49504	1008
5	rs1363180	C	A	0.162698	1008
5	rs10514316	A	G	0.0684524	1008
5	rs1421908	C	T	0.49504	1008
5	rs73770564	G	A	0.0674603	1008
5	rs10046069	G	A	0.162698	1008
5	rs60944326	T	A	0.126984	1008
5	rs10035607	C	A	0.49504	1008
5	rs148792341	T	C	0.00793651	1008
5	rs117171592	T	C	0.0853175	1008
5	rs7730423	C	T	0.488095	1008
5	rs73178742	T	C	0.162698	1008
5	rs112843634	C	T	0.162698	1008
5	rs6878660	A	C	0.34623	1008
5	rs13171700	C	T	0.345238	1008
5	rs6872347	T	C	0.34623	1008
5	rs876470	G	T	0.506944	1008
5	rs7711989	C	T	0.345238	1008
5	rs4145580	T	C	0.161706	1008
5	rs12515848	C	A	0.160714	1008
5	rs143628999	A	G	0.0436508	1008
5	rs6452852	A	T	0.507937	1008
5	rs55954765	C	T	0.19246	1008
5	rs10063565	C	T	0.507937	1008
5	rs141018756	G	A	0.0188492	1008
5	rs1421909	A	C	0.506944	1008
5	rs117703467	T	G	0.0386905	1008
5	rs10474308	C	T	0.159722	1008
5	rs76612014	A	C	0.0724206	1008
5	rs10473925	G	C	0.159722	1008
5	rs10474309	A	G	0.159722	1008
5	rs12189279	C	A	0.347222	1008
5	rs6889835	A	T	0.161706	1008
5	rs10942576	G	T	0.347222	1008
5	rs7735113	G	A	0.347222	1008
5	rs117022269	T	C	0.0376984	1008
5	rs6873061	A	G	0.161706	1008
5	rs6883911	A	C	0.349206	1008
5	rs10070299	A	T	0.160714	1008
5	rs10064831	T	C	0.160714	1008
5	rs1833553	C	A	0.543651	1008
5	rs10065446	T	C	0.160714	1008
5	rs6883584	G	T	0.160714	1008
5	rs185550796	C	T	0.0734127	1008
5	rs67848481	T	C	0.160714	1008
5	rs12520184	C	T	0.161706	1008
5	rs12523413	T	C	0.161706	1008
5	rs11747578	G	A	0.161706	1008
5	rs11748169	C	T	0.161706	1008
5	rs13157033	T	C	0.349206	1008
5	rs7710163	G	A	0.348214	1008
5	rs10051552	T	C	0.160714	1008
5	rs11742195	A	T	0.160714	1008
5	rs12186720	T	C	0.350198	1008
5	rs2112270	G	T	0.509921	1008
5	rs1367377	G	T	0.348214	1008
5	rs66802850	A	T	0.160714	1008
5	rs1430619	G	A	0.509921	1008
5	rs17587156	A	T	0.160714	1008
5	rs10038648	T	A	0.160714	1008
5	rs116884808	T	C	0.0634921	1008
5	rs2886503	A	C	0.509921	1008
5	rs2365904	C	T	0.0654762	1008
5	rs4916773	T	C	0.509921	1008
5	rs2112271	G	T	0.509921	1008
5	rs75031166	G	C	0.0178571	1008
5	rs140619581	A	T	0.0218254	1008
5	rs7702943	G	C	0.509921	1008
5	rs13160423	A	T	0.348214	1008
5	rs4916774	G	A	0.508929	1008
5	rs74721972	T	C	0.0853175	1008
5	rs1430620	T	G	0.347222	1008
5	rs186276748	T	C	0.0287698	1008
5	rs67506564	G	T	0.164683	1008
5	rs74696750	C	T	0.0386905	1008
5	rs277054	G	A	0.877976	1008
5	rs12515716	G	A	0.164683	1008
5	rs12187736	C	T	0.354167	1008
5	rs78512044	T	C	0.0505952	1008
5	rs4916775	A	G	0.512897	1008
5	rs16868011	A	G	0.349206	1008
5	rs6898828	G	C	0.514881	1008
5	rs13190530	G	A	0.155754	1008
5	rs6890460	T	C	0.164683	1008
5	rs28374881	T	C	0.347222	1008
5	rs959185	C	T	0.511905	1008
5	rs10942578	C	A	0.164683	1008
5	rs6898168	C	T	0.508929	1008
5	rs16868016	G	T	0.19246	1008
5	rs10052296	G	A	0.157738	1008
5	rs4327622	A	G	0.0734127	1008
5	rs2365905	C	T	0.0724206	1008
5	rs190462911	A	C	0.0257937	1008
5	rs7719550	C	T	0.0724206	1008
5	rs73770737	G	T	0.231151	1008
5	rs16868030	A	C	0.157738	1008
5	rs10079421	C	T	0.328373	1008
5	rs142966055	T	C	0.0188492	1008
5	rs10942580	C	T	0.0972222	1008
5	rs7709375	G	C	0.330357	1008
5	rs13168783	T	C	0.353175	1008
5	rs79561150	T	C	0.0357143	1008
5	rs76688122	C	T	0.256944	1008
5	rs10062941	T	C	0.0704365	1008
5	rs6452854	G	T	0.352183	1008
5	rs78120120	G	T	0.00297619	1008
5	rs67088239	C	T	0.0704365	1008
5	rs11957392	A	G	0.352183	1008
5	rs4429882	A	T	0.257937	1008
5	rs73770749	T	A	0.261905	1008
5	rs6870051	A	G	0.327381	1008
5	rs9293529	C	T	0.353175	1008
5	rs16868036	C	T	0.401786	1008
5	rs6452855	G	A	0.327381	1008
5	rs10068793	T	G	0.0704365	1008
5	rs7720113	T	C	0.0704365	1008
5	rs13182202	T	C	0.0704365	1008
5	rs10036511	A	T	0.0704365	1008
5	rs16868043	A	G	0.047619	1008
5	rs150844205	T	A	0.0347222	1008
5	rs73770756	G	A	0.256944	1008
5	rs35432244	A	G	0.544643	1008
5	rs10064630	C	T	0.0694444	1008
5	rs145376677	T	C	0.0198413	1008
5	rs4916776	C	T	0.0803571	1008
5	rs10051699	A	C	0.0724206	1008
5	rs6888553	T	C	0.256944	1008
5	rs962478	A	G	0.352183	1008
5	rs4374783	T	C	0.0704365	1008
5	rs16868057	C	T	0.257937	1008
```
