## Supplementary material for "Characterization of shared and ancestry-specific signals driving complex traits using multi-ancestry fine-mapping": s2_ref.bim

```
5	rs301709	0	88243684	T	A
5	rs76225234	0	88246592	A	G
5	rs177281	0	88247234	A	G
5	rs117884178	0	88249294	A	G
5	rs214137	0	88251136	A	G
5	rs73178281	0	88251336	G	A
5	rs214136	0	88252473	A	G
5	rs16903431	0	88253161	C	T
5	rs1455098	0	88253337	A	G
5	rs73178288	0	88253777	C	G
5	rs214134	0	88253916	G	A
5	rs16903435	0	88264912	G	C
5	rs79714740	0	88264989	T	C
5	rs169952	0	88269849	C	T
5	rs183336	0	88269979	A	G
5	rs188515	0	88270057	A	C
5	rs6864888	0	88273653	G	T
5	rs143972905	0	88277922	G	T
5	rs6861886	0	88277945	G	A
5	rs1863958	0	88278293	G	C
5	rs191310848	0	88279237	T	A
5	rs1427970	0	88280425	G	A
5	rs7700997	0	88280965	T	A
5	rs1863752	0	88282226	G	A
5	rs13177933	0	88282553	G	A
5	rs919184	0	88283736	T	A
5	rs4916735	0	88284185	A	G
5	rs6867963	0	88286591	A	T
5	rs7728530	0	88288254	G	C
5	rs7728167	0	88288256	A	G
5	rs7728694	0	88288341	G	T
5	rs4373305	0	88288578	G	A
5	rs79174184	0	88290092	C	A
5	rs77006191	0	88290372	A	G
5	rs4916737	0	88290767	G	T
5	rs16903436	0	88291044	T	C
5	rs957629	0	88291424	G	A
5	rs115318824	0	88296994	C	A
5	rs13154117	0	88297500	G	T
5	rs4916738	0	88297792	A	C
5	rs10040237	0	88298156	T	C
5	rs140143861	0	88298572	G	A
5	rs4916739	0	88298786	T	C
5	rs117958293	0	88299791	G	A
5	rs11952355	0	88299985	C	G
5	rs11958875	0	88300117	A	G
5	rs4916740	0	88300954	G	A
5	rs75484347	0	88302035	C	T
5	rs4916663	0	88302330	A	T
5	rs6863416	0	88303002	C	T
5	rs12519876	0	88304065	G	A
5	rs6876387	0	88305813	G	A
5	rs4916664	0	88306561	C	T
5	rs6452803	0	88307285	C	T
5	rs10473920	0	88309724	G	A
5	rs871218	0	88310142	G	A
5	rs74500059	0	88310961	G	A
5	rs4916741	0	88313158	T	A
5	rs11949236	0	88313885	A	C
5	rs4916742	0	88318058	G	A
5	rs6452805	0	88319572	G	A
5	rs149625711	0	88319873	A	G
5	rs6452806	0	88319907	T	C
5	rs148384751	0	88320667	C	T
5	rs2099036	0	88322892	C	T
5	rs2364208	0	88323496	G	A
5	rs75797624	0	88324205	A	G
5	rs1427965	0	88325307	T	C
5	rs139852914	0	88326643	G	T
5	rs6871386	0	88327207	A	C
5	rs6894139	0	88327782	T	G
5	rs1427967	0	88328566	C	A
5	rs13185032	0	88329164	G	A
5	rs6452808	0	88330246	G	A
5	rs6865194	0	88331749	C	A
5	rs6452809	0	88331965	G	T
5	rs34636218	0	88332044	G	A
5	rs4916744	0	88332144	G	T
5	rs4916745	0	88332162	G	A
5	rs4916665	0	88332171	C	T
5	rs4916666	0	88332380	A	G
5	rs17562941	0	88332690	G	A
5	rs75529170	0	88333696	A	G
5	rs6880872	0	88333916	C	T
5	rs1159665	0	88334952	C	T
5	rs1159666	0	88334993	A	G
5	rs10942544	0	88337110	G	A
5	rs10942545	0	88337272	T	C
5	rs13436401	0	88338622	T	C
5	rs1158464	0	88338789	G	A
5	rs79296246	0	88339625	G	A
5	rs7725469	0	88340667	A	G
5	rs715342	0	88340769	A	G
5	rs1366595	0	88341173	A	G
5	rs117015730	0	88341267	C	A
5	rs2217257	0	88342592	C	T
5	rs78540530	0	88343520	T	A
5	rs1427968	0	88344778	C	G
5	rs1427969	0	88344918	T	G
5	rs10474290	0	88345745	C	T
5	rs10474291	0	88345764	T	A
5	rs11957803	0	88346367	G	C
5	rs35120171	0	88346579	G	T
5	rs6885600	0	88347729	A	C
5	rs6860105	0	88348122	A	G
5	rs150442523	0	88348705	A	T
5	rs6452811	0	88348715	G	A
5	rs6867144	0	88349622	G	A
5	rs147320616	0	88349953	C	T
5	rs79914135	0	88350809	A	T
5	rs6898643	0	88351067	T	C
5	rs16903451	0	88351787	A	G
5	rs10054245	0	88353029	T	C
5	rs7729505	0	88353824	G	A
5	rs10040039	0	88354597	A	G
5	rs10037512	0	88354675	T	C
5	rs4916746	0	88354934	G	A
5	rs13178887	0	88355993	T	C
5	rs4916747	0	88357473	G	A
5	rs142449264	0	88358159	T	C
5	rs7715079	0	88359704	T	G
5	rs117397843	0	88360944	T	C
5	rs6864044	0	88361186	A	G
5	rs144711910	0	88361654	A	G
5	rs118189129	0	88362960	G	A
5	rs145963670	0	88363306	G	A
5	rs180886911	0	88363977	A	G
5	rs6886306	0	88364958	C	T
5	rs4916667	0	88365778	G	A
5	rs4916668	0	88365808	C	T
5	rs13189532	0	88367164	C	T
5	rs149259246	0	88369351	A	C
5	rs3850654	0	88370560	C	T
5	rs3861964	0	88371651	T	C
5	rs9986241	0	88374038	C	A
5	rs9293509	0	88374227	G	C
5	rs9986266	0	88375760	G	A
5	rs1366594	0	88376061	A	C
5	rs985296	0	88377644	G	A
5	rs17564137	0	88378600	T	C
5	rs1366142	0	88380316	C	T
5	rs984399	0	88381894	G	A
5	rs1346452	0	88387127	C	T
5	rs919185	0	88388207	T	G
5	rs117364863	0	88388539	T	G
5	rs117060203	0	88390226	A	G
5	rs12660032	0	88390545	C	A
5	rs7725337	0	88391507	T	C
5	rs10054570	0	88392619	G	T
5	rs10069604	0	88392641	A	G
5	rs75409450	0	88392965	C	T
5	rs4916669	0	88393124	C	T
5	rs6452812	0	88394278	T	C
5	rs7721818	0	88394669	G	A
5	rs10942546	0	88396620	T	C
5	rs16903461	0	88396864	A	G
5	rs150444647	0	88397961	C	A
5	rs13187246	0	88398602	T	A
5	rs7714474	0	88398648	A	C
5	rs10070540	0	88401770	T	C
5	rs4020801	0	88402973	A	G
5	rs78954047	0	88403407	A	G
5	rs75958249	0	88406938	C	T
5	rs7728690	0	88411214	C	T
5	rs10223241	0	88412388	T	C
5	rs117958411	0	88413367	C	A
5	rs62378180	0	88415052	C	G
5	rs9293511	0	88416354	C	T
5	rs16903463	0	88419863	G	A
5	rs1864180	0	88421363	A	G
5	rs57505937	0	88421637	C	A
5	rs75335173	0	88422473	C	T
5	rs148099164	0	88424058	G	A
5	rs41467445	0	88425065	A	G
5	rs76994193	0	88427337	A	C
5	rs16903468	0	88427942	G	T
5	rs4244201	0	88429024	C	A
5	rs4244202	0	88429077	T	C
5	rs74876575	0	88430257	T	G
5	rs2115459	0	88430633	T	C
5	rs10066049	0	88434324	T	A
5	rs2195446	0	88435633	C	T
5	rs2195445	0	88435787	G	A
5	rs143316828	0	88438259	T	G
5	rs12521696	0	88440511	A	T
5	rs79529461	0	88442788	T	C
5	rs13358443	0	88443306	G	A
5	rs76864614	0	88443808	G	C
5	rs141778876	0	88447698	T	C
5	rs7723882	0	88447746	G	A
5	rs6864683	0	88449441	A	G
5	rs16903472	0	88449567	A	G
5	rs6892006	0	88450541	T	G
5	rs72773880	0	88450546	C	A
5	rs564091394	0	88453030	T	A
5	rs765178	0	88453376	C	T
5	rs6888422	0	88453803	G	A
5	rs144561776	0	88458463	C	T
5	rs62378186	0	88458865	G	A
5	rs113626017	0	88459196	C	T
5	rs139601600	0	88459858	T	A
5	rs7718068	0	88460335	T	C
5	rs6650958	0	88461271	A	G
5	rs16903476	0	88466854	T	C
5	rs11746572	0	88468185	A	G
5	rs117973697	0	88469126	A	G
5	rs16903479	0	88470965	G	A
5	rs12659570	0	88472173	A	C
5	rs6895825	0	88472849	A	C
5	rs10514304	0	88473328	C	T
5	rs1366596	0	88474003	C	T
5	rs10075703	0	88474142	T	C
5	rs10057059	0	88476254	A	G
5	rs116889327	0	88476553	A	G
5	rs10474292	0	88481215	G	A
5	rs183746605	0	88482768	G	T
5	rs7738002	0	88485802	A	G
5	rs10474293	0	88487434	C	A
5	rs6414948	0	88489418	T	G
5	rs59257616	0	88489995	C	G
5	rs7708573	0	88492367	A	G
5	rs12522514	0	88496070	A	G
5	rs6877730	0	88497415	T	A
5	rs189770250	0	88498936	C	T
5	rs141136146	0	88499046	C	T
5	rs6898888	0	88499181	T	C
5	rs62378192	0	88503501	C	T
5	rs77874148	0	88504220	G	A
5	rs10072268	0	88506369	G	A
5	rs34324795	0	88508578	G	A
5	rs140831910	0	88508849	T	C
5	rs10052661	0	88514823	A	G
5	rs193006431	0	88516572	A	T
5	rs4298284	0	88516879	C	T
5	rs190082895	0	88518826	A	G
5	rs79043197	0	88518971	G	A
5	rs13359307	0	88520120	G	T
5	rs12651900	0	88522281	T	C
5	rs147016940	0	88522325	T	G
5	rs62378211	0	88523173	T	C
5	rs62378212	0	88525068	A	G
5	rs6898143	0	88525736	G	A
5	rs80159151	0	88526565	T	C
5	rs144354457	0	88526612	A	G
5	rs62378213	0	88527989	A	G
5	rs192820411	0	88528457	A	G
5	rs117325672	0	88528643	A	G
5	rs75740834	0	88528705	A	T
5	rs62378215	0	88531872	A	G
5	rs60081637	0	88533263	T	C
5	rs12653655	0	88534017	G	A
5	rs10059904	0	88535772	G	C
5	rs59210025	0	88537513	T	G
5	rs117617537	0	88537836	G	A
5	rs10037415	0	88538943	G	A
5	rs10064570	0	88539103	T	C
5	rs28494987	0	88542449	G	C
5	rs80024820	0	88542851	G	T
5	rs35188877	0	88542892	A	G
5	rs139367375	0	88544058	A	G
5	rs118135614	0	88545489	T	A
5	rs72773891	0	88546878	C	T
5	rs6897928	0	88548582	C	T
5	rs10076524	0	88550030	T	C
5	rs117394829	0	88551156	A	T
5	rs13355558	0	88551836	A	G
5	rs6880232	0	88552540	C	G
5	rs76745089	0	88553288	G	A
5	rs13183402	0	88554502	C	T
5	rs12517576	0	88554733	A	G
5	rs771437	0	88556107	C	T
5	rs117503702	0	88556266	G	A
5	rs12654335	0	88556383	T	C
5	rs702850	0	88557328	T	C
5	rs771438	0	88560270	G	C
5	rs2545606	0	88562445	G	T
5	rs2545607	0	88562448	C	T
5	rs194131	0	88562591	A	G
5	rs17500041	0	88563608	C	T
5	rs117046843	0	88563652	A	C
5	rs150347839	0	88563905	C	T
5	rs40603	0	88564391	T	C
5	rs34700	0	88565197	A	T
5	rs77866137	0	88567257	A	C
5	rs74629605	0	88567511	A	G
5	rs78204495	0	88568778	A	G
5	rs7711573	0	88568789	A	G
5	rs75630449	0	88570041	C	T
5	rs79001498	0	88570852	C	A
5	rs2561590	0	88571074	C	T
5	rs1833588	0	88572157	A	G
5	rs78732513	0	88572905	C	T
5	rs60218625	0	88574052	G	A
5	rs12657575	0	88576071	G	A
5	rs117653045	0	88577008	G	A
5	rs76163941	0	88577194	T	G
5	rs1422088	0	88578810	A	G
5	rs41134	0	88579712	A	T
5	rs77102953	0	88580740	C	T
5	rs80059264	0	88580961	T	C
5	rs78775801	0	88581314	G	A
5	rs117651276	0	88582912	G	A
5	rs12659254	0	88584678	C	T
5	rs76013200	0	88585915	G	T
5	rs78016196	0	88586356	C	T
5	rs4916749	0	88588302	T	C
5	rs771439	0	88590947	T	G
5	rs173784	0	88591730	C	G
5	rs194132	0	88591841	C	T
5	rs253297	0	88591935	C	A
5	rs6872041	0	88593555	A	G
5	rs40088	0	88593861	T	C
5	rs59344477	0	88593893	C	T
5	rs253298	0	88595083	G	A
5	rs771436	0	88597418	T	C
5	rs34702	0	88597924	A	G
5	rs36058515	0	88598847	A	G
5	rs187571	0	88599824	T	C
5	rs79789592	0	88601275	T	G
5	rs79357708	0	88602623	C	T
5	rs2162865	0	88603544	G	C
5	rs2545608	0	88603607	A	G
5	rs12657507	0	88606025	C	T
5	rs2250032	0	88606108	G	T
5	rs2545612	0	88607588	C	T
5	rs561751	0	88608282	A	T
5	rs32884	0	88610499	G	A
5	rs419306	0	88611231	G	A
5	rs117739750	0	88613950	T	C
5	rs16867539	0	88615707	A	G
5	rs16867541	0	88616004	T	C
5	rs77505055	0	88617658	C	T
5	rs12659528	0	88618277	C	A
5	rs12657099	0	88621273	A	T
5	rs12653011	0	88621403	G	A
5	rs59842575	0	88621492	T	A
5	rs16867545	0	88623737	C	T
5	rs59496068	0	88624273	A	G
5	rs111539281	0	88624624	G	A
5	rs78363785	0	88624699	G	C
5	rs2059853	0	88633097	T	A
5	rs10514305	0	88633688	A	C
5	rs16867551	0	88634962	A	C
5	rs114505472	0	88636168	A	G
5	rs16867552	0	88636576	A	T
5	rs6891494	0	88637006	G	T
5	rs379717	0	88640130	T	C
5	rs16867553	0	88640652	C	T
5	rs702849	0	88641366	T	C
5	rs61418152	0	88642541	C	T
5	rs111976719	0	88643078	G	A
5	rs16867554	0	88643493	T	C
5	rs1644017	0	88643729	T	C
5	rs32885	0	88646187	A	G
5	rs702848	0	88646752	G	A
5	rs7718507	0	88647581	A	G
5	rs1158150	0	88647766	T	G
5	rs79092396	0	88652115	A	T
5	rs1816254	0	88652779	G	A
5	rs1816255	0	88652863	C	T
5	rs73772150	0	88653376	C	A
5	rs77015424	0	88654651	A	G
5	rs79545196	0	88655953	T	G
5	rs143167902	0	88656034	C	T
5	rs771435	0	88656742	G	A
5	rs702847	0	88657310	C	T
5	rs191044820	0	88657557	A	G
5	rs148112820	0	88659103	T	A
5	rs10514306	0	88660918	G	T
5	rs10474294	0	88661939	G	A
5	rs2042341	0	88663172	A	T
5	rs193690	0	88663247	G	A
5	rs56896071	0	88664051	G	A
5	rs77133879	0	88664612	A	G
5	rs16867558	0	88667811	T	A
5	rs79991331	0	88668196	A	C
5	rs810029	0	88668305	G	A
5	rs74604736	0	88669426	T	C
5	rs34814331	0	88669747	C	T
5	rs32892	0	88669901	A	C
5	rs139637411	0	88672804	A	C
5	rs187091663	0	88672862	T	C
5	rs6876988	0	88673472	T	G
5	rs6883052	0	88674689	T	G
5	rs6883088	0	88674767	T	A
5	rs247587	0	88677293	G	A
5	rs247586	0	88677560	C	T
5	rs12659446	0	88677882	G	T
5	rs247585	0	88678420	A	T
5	rs117876794	0	88680573	G	C
5	rs80343951	0	88681601	G	A
5	rs74560491	0	88682253	T	A
5	rs247584	0	88684376	A	C
5	rs76747638	0	88685249	G	A
5	rs427511	0	88686969	G	A
5	rs27764	0	88689570	G	C
5	rs79348884	0	88693788	T	A
5	rs420113	0	88693978	T	C
5	rs12653245	0	88693984	A	G
5	rs247552	0	88694193	G	C
5	rs56756608	0	88695681	T	A
5	rs247562	0	88696577	A	C
5	rs117113061	0	88696618	G	A
5	rs247561	0	88696668	C	A
5	rs168689	0	88696812	T	C
5	rs143854316	0	88698113	C	A
5	rs75090066	0	88700794	T	A
5	rs771505	0	88700828	G	A
5	rs74380651	0	88702742	T	C
5	rs79349716	0	88704385	G	A
5	rs4244203	0	88705201	T	C
5	rs1645535	0	88705639	T	G
5	rs1644021	0	88705754	C	T
5	rs143685536	0	88708747	C	T
5	rs2432179	0	88709214	C	T
5	rs247557	0	88710112	T	G
5	rs193689	0	88710519	G	A
5	rs247559	0	88711071	C	A
5	rs78419453	0	88711408	G	A
5	rs247560	0	88712794	A	G
5	rs247554	0	88713564	A	G
5	rs173531	0	88714396	A	G
5	rs16867563	0	88715066	G	A
5	rs32886	0	88715172	A	C
5	rs32887	0	88716109	G	A
5	rs32888	0	88716120	T	A
5	rs6870380	0	88716144	A	T
5	rs247555	0	88717718	G	A
5	rs143669333	0	88717749	C	T
5	rs247556	0	88718039	C	G
5	rs114471550	0	88719347	G	T
5	rs2432178	0	88722317	G	T
5	rs77381989	0	88723666	T	G
5	rs73772156	0	88723668	G	T
5	rs181785	0	88725048	G	A
5	rs7736534	0	88726337	C	T
5	rs16867565	0	88726723	G	C
5	rs2031004	0	88728089	C	T
5	rs383242	0	88729047	T	C
5	rs149508409	0	88729330	T	G
5	rs454345	0	88729851	G	A
5	rs771509	0	88731146	T	G
5	rs182460471	0	88733294	C	T
5	rs187144575	0	88733295	A	C
5	rs145629241	0	88733567	G	A
5	rs399303	0	88734380	G	A
5	rs16867568	0	88735836	A	G
5	rs9293515	0	88736293	A	G
5	rs2365376	0	88740323	A	C
5	rs2011074	0	88741059	T	C
5	rs2011071	0	88741077	A	G
5	rs16867571	0	88743219	A	G
5	rs62378245	0	88743962	C	T
5	rs10065531	0	88744406	A	T
5	rs7701188	0	88744550	G	A
5	rs1833895	0	88744894	G	A
5	rs66580221	0	88745184	T	C
5	rs16867573	0	88745805	G	A
5	rs62378246	0	88745882	T	C
5	rs6891794	0	88746164	T	G
5	rs1820170	0	88746203	G	A
5	rs16867576	0	88746331	A	G
5	rs6892330	0	88746405	T	C
5	rs12515004	0	88746865	C	T
5	rs9293516	0	88747297	C	T
5	rs9293517	0	88747683	A	C
5	rs2365377	0	88747981	G	A
5	rs1528589	0	88748768	C	T
5	rs4916751	0	88748882	T	G
5	rs10045921	0	88749082	G	A
5	rs12523490	0	88749191	G	A
5	rs76660757	0	88750303	A	C
5	rs62378247	0	88751316	C	T
5	rs58886237	0	88752216	A	C
5	rs10071234	0	88752414	A	T
5	rs76038678	0	88752531	G	A
5	rs10056443	0	88752584	G	A
5	rs7445369	0	88752744	C	T
5	rs4145733	0	88755454	A	G
5	rs6879209	0	88756632	T	A
5	rs148963868	0	88756895	A	G
5	rs6862568	0	88756955	G	A
5	rs77239230	0	88757234	A	G
5	rs79555188	0	88757979	A	T
5	rs10057507	0	88758067	C	T
5	rs75348679	0	88758610	C	T
5	rs13176213	0	88758899	G	T
5	rs1830359	0	88759223	G	A
5	rs1919240	0	88760288	T	G
5	rs1852723	0	88760511	A	G
5	rs1852724	0	88760567	T	A
5	rs12109844	0	88761094	T	G
5	rs12109397	0	88761240	C	T
5	rs117007154	0	88761655	G	T
5	rs1406322	0	88761940	C	G
5	rs4020094	0	88761989	T	G
5	rs10066156	0	88762023	G	A
5	rs7722399	0	88762402	T	C
5	rs10070532	0	88764215	G	A
5	rs75810111	0	88764246	G	A
5	rs74665222	0	88764297	A	G
5	rs10070590	0	88764302	G	T
5	rs6878580	0	88765372	C	T
5	rs13163176	0	88766902	T	C
5	rs55741312	0	88767109	C	G
5	rs148497151	0	88768164	C	T
5	rs6891697	0	88768953	T	C
5	rs76623502	0	88769136	C	A
5	rs79821362	0	88773273	A	G
5	rs115433803	0	88773660	A	T
5	rs6899103	0	88773965	G	T
5	rs6880427	0	88774248	T	A
5	rs4618461	0	88774328	A	G
5	rs10065473	0	88774425	A	G
5	rs7705829	0	88775210	G	A
5	rs79709764	0	88775224	C	T
5	rs7710661	0	88776022	C	A
5	rs7730600	0	88776034	T	C
5	rs7711217	0	88776178	G	C
5	rs12653038	0	88776860	G	A
5	rs73772167	0	88777135	T	G
5	rs73772168	0	88777136	T	C
5	rs73772169	0	88777429	G	T
5	rs16867639	0	88777537	A	G
5	rs72775553	0	88778532	G	A
5	rs117961591	0	88778698	C	T
5	rs1919243	0	88778861	T	C
5	rs118189379	0	88780200	C	A
5	rs117108524	0	88780333	G	T
5	rs4085704	0	88780637	A	G
5	rs11742119	0	88780645	T	C
5	rs1830362	0	88780774	A	G
5	rs10514308	0	88780868	G	T
5	rs11953066	0	88781513	T	C
5	rs1852730	0	88781868	C	T
5	rs75966895	0	88782749	A	G
5	rs10038055	0	88783421	G	T
5	rs4916752	0	88783422	G	A
5	rs1919239	0	88784703	T	G
5	rs62380078	0	88785281	C	T
5	rs6452824	0	88785384	G	A
5	rs1852728	0	88785970	G	A
5	rs144865506	0	88787010	T	G
5	rs4916753	0	88787183	A	C
5	rs117486779	0	88787616	G	A
5	rs1852721	0	88787694	G	C
5	rs80338143	0	88788272	A	G
5	rs77446080	0	88788722	G	A
5	rs118097557	0	88788956	G	A
5	rs36098140	0	88789132	A	G
5	rs62380081	0	88789619	T	C
5	rs62380082	0	88790274	A	T
5	rs1852727	0	88790452	A	G
5	rs74318495	0	88790785	G	T
5	rs1830358	0	88790873	G	C
5	rs149889670	0	88791541	C	G
5	rs3844058	0	88792997	T	G
5	rs2022561	0	88793162	G	A
5	rs4110177	0	88793281	G	A
5	rs185260286	0	88793337	T	C
5	rs4346802	0	88793563	A	G
5	rs78779226	0	88794355	A	G
5	rs74817431	0	88794786	C	T
5	rs16867696	0	88794820	A	C
5	rs1852719	0	88795864	A	G
5	rs11748629	0	88796780	C	A
5	rs11739059	0	88796841	T	C
5	rs149943222	0	88797698	G	A
5	rs61309144	0	88797708	A	G
5	rs61695960	0	88797714	G	A
5	rs56850397	0	88797715	C	T
5	rs55814654	0	88798373	A	G
5	rs11739040	0	88798701	A	G
5	rs73772179	0	88799037	A	C
5	rs16867703	0	88799143	T	G
5	rs73772182	0	88799248	T	C
5	rs11749879	0	88799616	T	C
5	rs117565692	0	88799661	A	T
5	rs117927791	0	88799896	C	T
5	rs141043367	0	88800399	C	T
5	rs76599563	0	88800464	T	C
5	rs57172156	0	88800519	T	G
5	rs146400129	0	88801158	A	C
5	rs61112049	0	88801914	C	T
5	rs73772186	0	88802434	G	T
5	rs117161248	0	88802481	A	T
5	rs76198634	0	88802549	C	A
5	rs80168939	0	88802711	A	G
5	rs117945011	0	88802943	C	A
5	rs4382197	0	88803179	C	T
5	rs76134907	0	88803949	G	A
5	rs143297853	0	88804005	C	G
5	rs113718492	0	88804104	T	C
5	rs138501843	0	88804223	C	T
5	rs7701355	0	88804839	G	T
5	rs62380087	0	88806635	C	T
5	rs117550538	0	88807499	T	C
5	rs12658581	0	88808211	T	A
5	rs78117002	0	88808365	A	G
5	rs12652212	0	88808594	A	G
5	rs6452826	0	88808699	C	T
5	rs75381677	0	88808994	T	C
5	rs75476409	0	88809419	G	A
5	rs117472587	0	88809470	A	C
5	rs75427735	0	88809490	T	C
5	rs141392145	0	88809561	C	A
5	rs28561916	0	88809922	A	G
5	rs12657509	0	88810001	G	A
5	rs7735308	0	88810192	T	C
5	rs28582608	0	88810308	T	C
5	rs78738225	0	88811000	G	A
5	rs12521973	0	88811912	C	T
5	rs62380089	0	88812630	G	A
5	rs12655212	0	88813540	A	G
5	rs6873999	0	88813672	T	A
5	rs55709516	0	88814013	C	T
5	rs75434958	0	88814359	A	C
5	rs6452827	0	88814604	G	A
5	rs6452828	0	88814623	T	C
5	rs76713724	0	88815055	G	A
5	rs6864461	0	88815722	G	C
5	rs56316622	0	88815926	G	A
5	rs117088622	0	88816175	A	G
5	rs79922917	0	88816527	G	C
5	rs12514792	0	88816716	G	A
5	rs55977899	0	88816966	G	A
5	rs62380111	0	88817388	C	T
5	rs62380112	0	88817718	C	T
5	rs78128952	0	88817920	T	A
5	rs1919241	0	88818328	C	A
5	rs149346078	0	88818443	G	T
5	rs7712479	0	88818471	T	A
5	rs10942550	0	88818766	G	A
5	rs3934154	0	88819517	G	A
5	rs4311448	0	88820114	C	T
5	rs146947249	0	88820320	C	T
5	rs138056871	0	88820324	C	T
5	rs149085373	0	88820427	G	A
5	rs114226122	0	88820486	G	A
5	rs143148747	0	88820489	C	A
5	rs117361588	0	88821066	T	C
5	rs75492502	0	88821206	T	C
5	rs142806162	0	88821443	G	A
5	rs139804471	0	88821658	G	C
5	rs62380113	0	88822055	G	C
5	rs77045464	0	88822538	C	T
5	rs79744959	0	88822590	C	T
5	rs6873776	0	88822734	C	G
5	rs79346795	0	88822772	C	G
5	rs62380114	0	88823007	G	A
5	rs6878642	0	88823014	G	A
5	rs145078494	0	88823057	C	G
5	rs140758132	0	88823199	G	A
5	rs78032859	0	88823446	T	G
5	rs58689924	0	88824207	C	T
5	rs59189303	0	88824343	C	T
5	rs57499397	0	88824348	T	C
5	rs7724133	0	88824409	A	G
5	rs117238302	0	88824552	A	C
5	rs59007458	0	88825286	A	G
5	rs58920930	0	88825397	A	T
5	rs11746528	0	88825558	T	A
5	rs11743866	0	88826167	G	A
5	rs56107519	0	88826515	A	G
5	rs11747610	0	88826811	T	G
5	rs17583459	0	88827090	G	T
5	rs117408559	0	88827820	G	A
5	rs1830360	0	88827914	T	A
5	rs1919237	0	88828594	G	A
5	rs1852726	0	88828717	A	G
5	rs4298285	0	88828740	C	T
5	rs76431132	0	88829416	G	A
5	rs7723277	0	88829776	C	A
5	rs11746032	0	88829875	T	C
5	rs7727601	0	88830166	C	T
5	rs74943933	0	88830617	G	A
5	rs7732661	0	88830987	A	C
5	rs76917966	0	88830991	A	G
5	rs117455165	0	88831690	T	C
5	rs73772196	0	88831891	C	T
5	rs73772197	0	88832173	C	T
5	rs138677362	0	88832234	G	A
5	rs4537088	0	88832490	A	T
5	rs7705545	0	88833051	A	G
5	rs11738960	0	88833302	A	G
5	rs11748980	0	88833522	T	C
5	rs11739065	0	88833679	A	G
5	rs55782048	0	88834684	A	G
5	rs78306372	0	88835365	T	C
5	rs16867725	0	88835463	A	G
5	rs4916755	0	88836993	C	T
5	rs7709961	0	88837418	T	A
5	rs74694185	0	88839204	C	A
5	rs6875289	0	88840565	A	G
5	rs1881459	0	88841488	A	G
5	rs7703511	0	88841718	T	C
5	rs16867735	0	88842070	A	G
5	rs10473922	0	88842886	G	A
5	rs16867739	0	88843291	A	G
5	rs77781520	0	88844280	T	C
5	rs16867743	0	88844326	A	C
5	rs149633450	0	88844708	C	T
5	rs117674359	0	88846103	T	C
5	rs79232451	0	88846324	A	T
5	rs144646240	0	88846699	T	A
5	rs12653314	0	88847011	G	A
5	rs77355846	0	88847071	C	T
5	rs7715087	0	88847341	G	A
5	rs76248127	0	88847622	A	G
5	rs115646187	0	88847740	A	G
5	rs78038186	0	88847897	T	G
5	rs76344082	0	88847960	C	G
5	rs16867748	0	88849142	C	T
5	rs144624912	0	88849285	A	G
5	rs114360791	0	88849548	A	G
5	rs79774736	0	88849696	C	T
5	rs7703383	0	88850617	G	T
5	rs7727977	0	88851302	T	C
5	rs79332566	0	88851443	C	G
5	rs6452830	0	88852209	G	A
5	rs4280908	0	88852849	A	G
5	rs6878336	0	88853071	C	T
5	rs6879196	0	88853451	G	C
5	rs10942551	0	88854421	T	C
5	rs117013031	0	88855553	A	G
5	rs6890704	0	88855770	A	G
5	rs117109419	0	88856314	G	T
5	rs75167278	0	88856491	A	G
5	rs7721493	0	88856886	T	C
5	rs117944504	0	88857242	T	G
5	rs59482127	0	88857972	C	T
5	rs12655756	0	88858208	T	A
5	rs6882723	0	88859399	A	G
5	rs115177385	0	88859412	T	A
5	rs6883059	0	88859558	C	T
5	rs76586201	0	88859790	T	C
5	rs6887782	0	88860133	A	T
5	rs76375774	0	88860800	C	T
5	rs72656671	0	88861183	G	A
5	rs7700936	0	88862286	G	T
5	rs76959960	0	88862687	T	C
5	rs10067730	0	88863259	G	A
5	rs10942552	0	88863336	T	A
5	rs13436522	0	88863349	G	A
5	rs114235834	0	88864633	C	T
5	rs73770506	0	88864648	T	C
5	rs77164107	0	88864984	G	T
5	rs74549220	0	88865081	C	A
5	rs80177293	0	88865345	T	C
5	rs13169461	0	88865529	A	T
5	rs74910946	0	88866125	A	G
5	rs7721758	0	88866209	C	T
5	rs7722696	0	88866824	C	T
5	rs7705048	0	88866827	T	C
5	rs7727304	0	88867274	C	T
5	rs114828688	0	88867297	C	T
5	rs74481526	0	88867504	T	G
5	rs34358086	0	88867687	C	T
5	rs6864255	0	88868671	C	T
5	rs140815954	0	88868708	C	A
5	rs10942553	0	88869137	A	G
5	rs117912329	0	88870170	C	T
5	rs138178182	0	88870470	G	C
5	rs117487743	0	88870524	G	A
5	rs117794444	0	88870539	C	T
5	rs74905715	0	88871091	A	G
5	rs10942554	0	88871477	G	A
5	rs12658195	0	88871745	C	T
5	rs10075489	0	88872383	C	T
5	rs4639270	0	88872506	T	C
5	rs10805858	0	88873832	A	T
5	rs75133896	0	88874036	C	T
5	rs9293518	0	88875571	A	G
5	rs9293519	0	88875673	G	T
5	rs4331932	0	88876161	T	C
5	rs78223115	0	88876952	A	G
5	rs78450846	0	88878796	G	A
5	rs73770509	0	88879109	C	T
5	rs73770511	0	88879135	A	G
5	rs79740202	0	88879860	G	A
5	rs7702020	0	88880147	A	G
5	rs75417999	0	88880332	G	A
5	rs76460711	0	88880661	A	G
5	rs79920895	0	88884006	T	C
5	rs13182456	0	88885696	C	G
5	rs67709364	0	88886037	G	A
5	rs140571726	0	88886373	T	A
5	rs76765891	0	88886453	C	T
5	rs114253859	0	88886626	C	T
5	rs117481498	0	88887690	C	A
5	rs7445467	0	88887916	C	A
5	rs78910829	0	88888245	C	T
5	rs10057121	0	88888645	C	T
5	rs7727198	0	88889955	G	A
5	rs7727094	0	88890063	C	T
5	rs11952737	0	88890614	C	T
5	rs11956141	0	88890628	T	C
5	rs76271739	0	88890982	A	G
5	rs12520584	0	88891173	T	C
5	rs12522999	0	88891530	A	G
5	rs117721203	0	88891691	T	C
5	rs4519951	0	88891940	T	C
5	rs7449416	0	88891980	C	T
5	rs12513521	0	88892838	A	G
5	rs12697791	0	88892969	C	G
5	rs4131499	0	88893212	G	C
5	rs4131497	0	88893232	C	T
5	rs4131496	0	88893348	T	A
5	rs4131498	0	88893455	C	T
5	rs34137591	0	88894192	C	T
5	rs7444673	0	88894560	G	T
5	rs62380149	0	88895000	T	C
5	rs10071923	0	88895345	G	A
5	rs62380150	0	88895356	A	G
5	rs72775601	0	88895386	T	C
5	rs13174813	0	88896580	C	G
5	rs10044551	0	88897131	G	A
5	rs12652765	0	88897628	T	C
5	rs10805859	0	88897814	A	C
5	rs7443242	0	88898116	A	G
5	rs7443330	0	88898269	C	A
5	rs7443336	0	88898374	A	T
5	rs6452832	0	88899575	A	G
5	rs62380151	0	88899753	A	G
5	rs80080358	0	88900613	T	C
5	rs4916756	0	88900897	C	T
5	rs4916757	0	88900932	G	A
5	rs59394779	0	88902194	T	C
5	rs7726306	0	88902825	A	G
5	rs7712641	0	88902964	T	C
5	rs10077397	0	88903298	C	G
5	rs72775602	0	88903730	T	G
5	rs116902856	0	88903772	A	G
5	rs77493644	0	88904148	A	G
5	rs117551112	0	88905760	T	C
5	rs78335021	0	88906314	C	G
5	rs139011645	0	88906998	G	T
5	rs62380156	0	88907733	G	A
5	rs4916758	0	88908319	A	G
5	rs72777204	0	88909208	A	G
5	rs140982845	0	88910338	G	A
5	rs4426948	0	88910438	G	A
5	rs10942556	0	88910836	A	T
5	rs7380266	0	88912685	A	G
5	rs72777205	0	88913363	C	G
5	rs4623180	0	88913522	A	G
5	rs11953122	0	88913682	A	G
5	rs10040170	0	88914388	A	T
5	rs6896323	0	88914399	A	G
5	rs62380159	0	88914732	C	G
5	rs74980524	0	88914794	A	G
5	rs12654312	0	88915697	T	C
5	rs6866899	0	88916102	C	T
5	rs6867765	0	88916451	G	A
5	rs4916759	0	88917291	C	T
5	rs4916760	0	88917310	A	G
5	rs62381260	0	88917395	A	G
5	rs4916761	0	88917413	G	A
5	rs78232699	0	88917433	T	G
5	rs6888234	0	88918048	C	T
5	rs6869361	0	88918060	T	A
5	rs10044716	0	88918203	G	A
5	rs151027425	0	88918705	C	T
5	rs145703388	0	88919404	G	A
5	rs112704691	0	88921275	C	A
5	rs201173643	0	88922082	A	C
5	rs368034720	0	88923236	G	A
5	rs74538263	0	88924055	A	G
5	rs6882845	0	88924261	G	T
5	rs10447173	0	88924503	T	G
5	rs7705144	0	88924611	T	C
5	rs138538028	0	88925249	G	A
5	rs36194979	0	88926284	G	A
5	rs10447158	0	88926502	G	A
5	rs72777207	0	88927086	C	T
5	rs10942562	0	88927129	C	T
5	rs192939727	0	88927976	C	T
5	rs149341138	0	88928067	C	G
5	rs139942918	0	88928124	T	C
5	rs7720127	0	88928877	C	G
5	rs10942563	0	88928962	C	G
5	rs7721023	0	88929329	G	T
5	rs7720945	0	88929452	C	T
5	rs140229502	0	88929737	C	T
5	rs190674410	0	88929807	T	G
5	rs62378093	0	88930137	G	C
5	rs6452838	0	88930718	A	T
5	rs6452839	0	88930952	C	T
5	rs6452840	0	88931137	C	G
5	rs77365176	0	88931156	C	G
5	rs4623181	0	88931439	C	A
5	rs4461667	0	88931556	G	T
5	rs4493705	0	88931704	G	A
5	rs34099697	0	88931847	C	T
5	rs62378095	0	88932886	G	A
5	rs11958574	0	88933187	T	C
5	rs7444394	0	88934617	A	G
5	rs62378096	0	88934701	T	G
5	rs61385538	0	88935919	G	A
5	rs6879983	0	88935920	C	T
5	rs4312915	0	88936266	G	A
5	rs59268280	0	88936283	C	T
5	rs4312916	0	88936294	G	A
5	rs6414952	0	88936369	A	G
5	rs141357214	0	88936396	A	C
5	rs4590203	0	88936515	G	A
5	rs4590204	0	88936519	G	A
5	rs13173613	0	88936693	C	T
5	rs114442996	0	88937418	A	G
5	rs10038901	0	88937568	A	G
5	rs6452843	0	88937598	G	A
5	rs72777211	0	88940231	A	G
5	rs10072698	0	88941068	G	C
5	rs10057743	0	88941398	A	T
5	rs72777213	0	88942182	C	T
5	rs72777214	0	88943854	A	T
5	rs7734229	0	88943930	A	G
5	rs11740815	0	88944124	T	C
5	rs4398665	0	88944444	T	C
5	rs7702131	0	88944937	G	A
5	rs79583709	0	88945238	A	G
5	rs7703310	0	88945801	C	A
5	rs4916767	0	88946226	A	G
5	rs72777218	0	88946495	C	T
5	rs72777219	0	88946738	G	A
5	rs62378099	0	88947237	G	C
5	rs72777220	0	88947993	T	C
5	rs77262292	0	88948309	T	A
5	rs10805860	0	88951905	G	A
5	rs72777221	0	88952194	T	C
5	rs12520073	0	88952241	A	C
5	rs12054766	0	88952313	C	A
5	rs60257482	0	88953059	G	C
5	rs12515711	0	88953243	G	A
5	rs79103815	0	88954084	C	G
5	rs10074188	0	88954631	A	G
5	rs12187722	0	88955933	C	T
5	rs62378121	0	88956027	A	C
5	rs7733743	0	88956857	A	T
5	rs72777225	0	88956916	T	C
5	rs77042618	0	88957123	G	C
5	rs78780666	0	88957871	G	A
5	rs10474299	0	88958118	A	T
5	rs11740515	0	88958140	C	A
5	rs34069200	0	88958320	G	A
5	rs4342357	0	88958521	G	A
5	rs13360031	0	88958565	A	T
5	rs13355643	0	88958566	C	G
5	rs72777228	0	88960068	G	A
5	rs57039567	0	88960462	T	G
5	rs76216557	0	88960574	C	T
5	rs189468876	0	88960673	G	A
5	rs75701798	0	88961030	A	G
5	rs78862680	0	88961859	T	C
5	rs10043314	0	88962152	T	C
5	rs7736700	0	88962156	G	A
5	rs74691407	0	88962341	G	A
5	rs76626661	0	88964625	C	T
5	rs7710454	0	88964656	G	A
5	rs9293520	0	88964954	G	A
5	rs79102385	0	88965239	G	A
5	rs59425357	0	88965333	A	G
5	rs4555859	0	88966095	C	T
5	rs13178173	0	88967317	A	T
5	rs56733285	0	88967391	G	A
5	rs72777231	0	88968212	T	C
5	rs57982668	0	88968750	C	T
5	rs59606731	0	88969101	C	T
5	rs10068873	0	88969806	C	A
5	rs4360073	0	88971075	T	C
5	rs72777234	0	88971409	A	G
5	rs6452845	0	88971728	G	T
5	rs62378124	0	88972547	T	C
5	rs72777235	0	88972800	C	T
5	rs7729566	0	88973460	C	A
5	rs6883174	0	88975620	T	C
5	rs12153360	0	88976346	A	G
5	rs12153117	0	88976540	T	C
5	rs12152822	0	88976833	C	T
5	rs72777238	0	88977237	C	G
5	rs72777239	0	88977583	A	G
5	rs4530791	0	88977758	T	C
5	rs181787940	0	88977828	T	A
5	rs10942565	0	88977850	C	T
5	rs12514744	0	88978450	T	C
5	rs6889059	0	88978501	G	A
5	rs6889006	0	88978745	A	T
5	rs6893643	0	88978911	C	T
5	rs74581948	0	88979333	A	G
5	rs34193534	0	88979374	C	T
5	rs2365763	0	88980640	T	G
5	rs78580069	0	88982477	G	A
5	rs5002722	0	88984265	T	C
5	rs12187739	0	88986145	G	A
5	rs7720486	0	88989352	C	A
5	rs2029108	0	88990017	G	A
5	rs1449229	0	88990208	C	A
5	rs67368592	0	88991365	C	T
5	rs4916670	0	88991920	A	G
5	rs62378127	0	88992896	A	G
5	rs6884459	0	88993304	T	C
5	rs10942567	0	88993390	G	T
5	rs10942568	0	88993391	T	G
5	rs77501954	0	88993425	A	G
5	rs10069451	0	88994840	C	A
5	rs79258695	0	88994955	G	A
5	rs16867828	0	88995637	A	G
5	rs10942569	0	88996335	C	A
5	rs12658726	0	88997450	G	A
5	rs10462480	0	88998605	C	T
5	rs12652007	0	88998818	A	G
5	rs7707481	0	88999109	A	G
5	rs1449227	0	88999206	A	G
5	rs6894060	0	89000151	T	C
5	rs12520958	0	89000903	C	T
5	rs7718215	0	89001243	A	G
5	rs10514309	0	89003146	C	T
5	rs17512493	0	89004636	T	C
5	rs6452846	0	89005227	G	A
5	rs4443451	0	89005564	A	G
5	rs4487522	0	89005634	A	G
5	rs4254935	0	89005730	A	C
5	rs9293522	0	89006983	G	A
5	rs12153582	0	89008780	T	C
5	rs6870812	0	89009930	C	G
5	rs75388289	0	89010891	G	A
5	rs7716630	0	89010968	A	G
5	rs17512705	0	89011412	T	A
5	rs10050418	0	89011798	T	C
5	rs7722255	0	89012175	A	G
5	rs58500585	0	89013295	T	C
5	rs13358272	0	89015139	A	G
5	rs10474302	0	89016097	A	G
5	rs10474303	0	89016134	A	T
5	rs117019191	0	89018865	C	T
5	rs10514310	0	89021578	A	G
5	rs117830230	0	89022208	A	G
5	rs72777263	0	89025508	C	A
5	rs146975629	0	89025860	T	G
5	rs10514311	0	89027113	C	T
5	rs17585205	0	89028204	T	C
5	rs79556850	0	89029811	T	C
5	rs7734759	0	89032037	C	T
5	rs138166721	0	89032849	A	G
5	rs7444055	0	89034424	C	T
5	rs186254408	0	89034663	G	A
5	rs9632415	0	89034891	G	A
5	rs36100352	0	89035319	A	T
5	rs74440612	0	89036122	C	T
5	rs77547382	0	89037497	T	C
5	rs6859530	0	89037960	G	A
5	rs10073773	0	89038522	T	C
5	rs6893436	0	89040596	T	A
5	rs142065732	0	89041436	G	T
5	rs10074028	0	89041960	G	A
5	rs10474305	0	89042800	A	C
5	rs6868869	0	89042883	T	A
5	rs75182918	0	89043095	G	A
5	rs13354478	0	89046222	C	T
5	rs10060770	0	89046499	T	C
5	rs116939243	0	89047560	G	A
5	rs882724	0	89048492	T	G
5	rs1108377	0	89049377	T	C
5	rs73770552	0	89051159	A	G
5	rs6864869	0	89051857	G	C
5	rs16867883	0	89052422	A	G
5	rs13182917	0	89052566	T	A
5	rs75657835	0	89056202	T	C
5	rs819341	0	89056651	A	G
5	rs10063070	0	89056704	G	A
5	rs819342	0	89056757	G	A
5	rs819343	0	89057378	C	T
5	rs819344	0	89057750	C	T
5	rs10942571	0	89059428	A	C
5	rs148729851	0	89060945	G	A
5	rs702846	0	89061216	A	T
5	rs34937542	0	89061605	C	T
5	rs36000675	0	89062900	T	A
5	rs819346	0	89063175	A	T
5	rs11959291	0	89064574	T	A
5	rs819347	0	89064575	A	T
5	rs58358615	0	89065318	G	A
5	rs10942572	0	89065365	T	C
5	rs2595592	0	89066868	G	A
5	rs2595591	0	89066873	A	G
5	rs9293526	0	89067547	C	T
5	rs75621765	0	89069130	A	C
5	rs819349	0	89069706	A	T
5	rs10474306	0	89069875	A	G
5	rs150651055	0	89071264	C	T
5	rs819351	0	89071734	A	G
5	rs819352	0	89073340	C	T
5	rs183955069	0	89073981	G	A
5	rs192120191	0	89073998	C	A
5	rs116034320	0	89074371	C	T
5	rs819354	0	89074386	C	G
5	rs35989611	0	89074853	G	A
5	rs55641075	0	89077663	C	T
5	rs140183362	0	89078986	C	T
5	rs12109674	0	89082015	A	G
5	rs819355	0	89084473	T	C
5	rs819356	0	89084538	A	G
5	rs819357	0	89085595	G	A
5	rs819358	0	89085776	C	G
5	rs72777282	0	89088089	A	G
5	rs6878955	0	89089317	C	G
5	rs10040866	0	89089846	T	C
5	rs819359	0	89090570	T	C
5	rs819360	0	89091485	G	T
5	rs34650378	0	89091885	A	G
5	rs6896806	0	89092732	C	T
5	rs66679935	0	89092914	G	A
5	rs819338	0	89094446	T	G
5	rs819339	0	89095421	A	G
5	rs1093816	0	89097317	C	T
5	rs11948991	0	89097691	T	C
5	rs1093817	0	89098318	T	G
5	rs1093818	0	89098630	A	T
5	rs13164501	0	89100388	G	A
5	rs819350	0	89102929	A	C
5	rs13162065	0	89103155	T	C
5	rs2595595	0	89104461	T	G
5	rs117521263	0	89106965	A	T
5	rs2595593	0	89108111	C	G
5	rs2595594	0	89108578	G	A
5	rs16867918	0	89110315	A	G
5	rs1819994	0	89111491	C	T
5	rs1363179	0	89111529	T	G
5	rs1363180	0	89111650	C	A
5	rs10514316	0	89112538	A	G
5	rs1421908	0	89113060	C	T
5	rs73770564	0	89113948	G	A
5	rs10046069	0	89115576	G	A
5	rs60944326	0	89115637	T	A
5	rs10035607	0	89115932	C	A
5	rs148792341	0	89117251	T	C
5	rs117171592	0	89117693	T	C
5	rs7730423	0	89119560	C	T
5	rs73178742	0	89121468	T	C
5	rs112843634	0	89121515	C	T
5	rs6878660	0	89124136	A	C
5	rs13171700	0	89124369	C	T
5	rs6872347	0	89126824	T	C
5	rs876470	0	89127815	G	T
5	rs7711989	0	89128204	C	T
5	rs4145580	0	89129100	T	C
5	rs12515848	0	89129698	C	A
5	rs143628999	0	89130901	A	G
5	rs6452852	0	89131339	A	T
5	rs55954765	0	89131505	C	T
5	rs10063565	0	89132365	C	T
5	rs141018756	0	89136509	G	A
5	rs1421909	0	89139126	A	C
5	rs117703467	0	89139762	T	G
5	rs10474308	0	89139924	C	T
5	rs76612014	0	89141194	A	C
5	rs10473925	0	89142005	G	C
5	rs10474309	0	89142207	A	G
5	rs12189279	0	89144526	C	A
5	rs6889835	0	89148875	A	T
5	rs10942576	0	89149887	G	T
5	rs7735113	0	89150012	G	A
5	rs117022269	0	89152470	T	C
5	rs6873061	0	89153327	A	G
5	rs6883911	0	89155031	A	C
5	rs10070299	0	89158729	A	T
5	rs10064831	0	89158890	T	C
5	rs1833553	0	89159053	C	A
5	rs10065446	0	89159848	T	C
5	rs6883584	0	89160559	G	T
5	rs185550796	0	89160702	C	T
5	rs67848481	0	89164831	T	C
5	rs12520184	0	89165678	C	T
5	rs12523413	0	89165879	T	C
5	rs11747578	0	89166629	G	A
5	rs11748169	0	89166907	C	T
5	rs13157033	0	89167360	T	C
5	rs7710163	0	89170204	G	A
5	rs10051552	0	89172549	T	C
5	rs11742195	0	89172962	A	T
5	rs12186720	0	89173618	T	C
5	rs2112270	0	89174784	G	T
5	rs1367377	0	89174879	G	T
5	rs66802850	0	89174930	A	T
5	rs1430619	0	89175522	G	A
5	rs17587156	0	89175905	A	T
5	rs10038648	0	89176396	T	A
5	rs116884808	0	89177202	T	C
5	rs2886503	0	89178867	A	C
5	rs2365904	0	89179240	C	T
5	rs4916773	0	89179702	T	C
5	rs2112271	0	89180065	G	T
5	rs75031166	0	89180625	G	C
5	rs140619581	0	89180749	A	T
5	rs7702943	0	89181287	G	C
5	rs13160423	0	89182296	A	T
5	rs4916774	0	89182835	G	A
5	rs74721972	0	89182993	T	C
5	rs1430620	0	89183028	T	G
5	rs186276748	0	89184285	T	C
5	rs67506564	0	89185811	G	T
5	rs74696750	0	89186401	C	T
5	rs277054	0	89189041	G	A
5	rs12515716	0	89189136	G	A
5	rs12187736	0	89192022	C	T
5	rs78512044	0	89193256	T	C
5	rs4916775	0	89195440	A	G
5	rs16868011	0	89197681	A	G
5	rs6898828	0	89198530	G	C
5	rs13190530	0	89198701	G	A
5	rs6890460	0	89200265	T	C
5	rs28374881	0	89204392	T	C
5	rs959185	0	89204409	C	T
5	rs10942578	0	89205334	C	A
5	rs6898168	0	89205504	C	T
5	rs16868016	0	89206610	G	T
5	rs10052296	0	89206800	G	A
5	rs4327622	0	89209636	A	G
5	rs2365905	0	89210052	C	T
5	rs190462911	0	89211719	A	C
5	rs7719550	0	89212519	C	T
5	rs73770737	0	89213028	G	T
5	rs16868030	0	89215564	A	C
5	rs10079421	0	89215661	C	T
5	rs142966055	0	89216122	T	C
5	rs10942580	0	89216233	C	T
5	rs7709375	0	89217839	G	C
5	rs13168783	0	89220411	T	C
5	rs79561150	0	89220561	T	C
5	rs76688122	0	89222394	C	T
5	rs10062941	0	89223240	T	C
5	rs6452854	0	89223775	G	T
5	rs78120120	0	89223825	G	T
5	rs67088239	0	89224259	C	T
5	rs11957392	0	89224280	A	G
5	rs4429882	0	89225078	A	T
5	rs73770749	0	89225514	T	A
5	rs6870051	0	89228470	A	G
5	rs9293529	0	89229135	C	T
5	rs16868036	0	89230643	C	T
5	rs6452855	0	89230750	G	A
5	rs10068793	0	89231292	T	G
5	rs7720113	0	89233833	T	C
5	rs13182202	0	89234989	T	C
5	rs10036511	0	89235394	A	T
5	rs16868043	0	89237375	A	G
5	rs150844205	0	89237498	T	A
5	rs73770756	0	89238359	G	A
5	rs35432244	0	89238508	A	G
5	rs10064630	0	89238691	C	T
5	rs145376677	0	89238703	T	C
5	rs4916776	0	89239434	C	T
5	rs10051699	0	89239689	A	C
5	rs6888553	0	89239980	T	C
5	rs962478	0	89240065	A	G
5	rs4374783	0	89241660	T	C
5	rs16868057	0	89243107	C	T
```
