## Supplementary material for "Characterization of shared and ancestry-specific signals driving complex traits using multi-ancestry fine-mapping": susiex_nc3.cs80.cs

```
CS_ID	SNP	BP	REF_ALLELE	ALT_ALLELE	REF_FRQ	BETA	SE	-LOG10P	CS_PIP	OVRL_PIP
1	rs11743085	88825791	T,NA	C,NA	0.910537,NA	-0.0429027,NA	0.00692737,NA	9.22951,NA	0.0916817	0.0921051
1	rs16867576	88746331	G,G	A,A	0.889662,0.969246	-0.0396789,0.0137798	0.00631051,0.0247591	9.49202,0.238199	0.0890416	0.0891224
1	rs7701188	88744550	A,A	G,G	0.890656,0.969246	-0.039788,0.0144056	0.00633559,0.0247591	9.47058,0.251284	0.0866314	0.08671
1	rs6891794	88746164	G,G	T,T	0.890656,0.969246	-0.039788,0.0138656	0.00633559,0.0247591	9.47058,0.23998	0.0860139	0.086092
1	rs115325222	88854539	G,NA	A,NA	0.909543,NA	-0.0424393,NA	0.00689297,NA	9.12968,NA	0.0848537	0.0852673
1	rs66580221	88745184	C,C	T,T	0.890656,0.969246	-0.0397394,0.0141368	0.00633559,0.0247591	9.44916,0.245639	0.0832437	0.0833213
1	rs10454909	88716714	T,NA	C,NA	0.909543,NA	-0.0411561,NA	0.00689297,NA	8.62675,NA	0.0815102	0.0816579
1	rs2161203	88696876	C,NA	T,NA	0.904573,NA	-0.0406752,NA	0.00672948,NA	8.82381,NA	0.0814675	0.0816098
1	rs1358555	88748452	C,NA	T,NA	0.905567,NA	-0.0405652,NA	0.00676109,NA	8.70431,NA	0.0729232	0.0730636
1	rs72775522	88701499	G,NA	A,NA	0.904573,NA	-0.0402293,NA	0.00672948,NA	8.6463,NA	0.0606323	0.0607668
2	rs73178281	88251336	A,A	G,G	0.968191,0.97123	0.0499353,0.00274303	0.0112664,0.0255725	5.03033,0.0387788	0.178129	0.17815
2	rs73178288	88253777	G,G	C,C	0.968191,0.97123	0.0496834,0.00325798	0.0112664,0.0255725	4.98538,0.0464227	0.162471	0.162491
2	rs16903431	88253161	T,T	C,C	0.968191,0.97123	0.0496834,0.00320145	0.0112664,0.0255725	4.98538,0.0455779	0.162427	0.162447
2	rs186312888	88323183	T,NA	C,NA	0.984095,NA	0.0587777,NA	0.0158037,NA	3.69934,NA	0.0555276	0.0555852
2	rs149380767	88346338	T,NA	C,NA	0.984095,NA	0.0585343,NA	0.0158037,NA	3.67291,NA	0.0524924	0.0525489
2	rs148887507	88347403	A,NA	G,NA	0.984095,NA	0.0570648,NA	0.0158037,NA	3.51541,NA	0.03757	0.0376202
2	rs148879158	88824321	C,NA	T,NA	0.991054,NA	0.0798801,NA	0.0209976,NA	3.84701,NA	0.0318466	0.0450264
2	rs150446468	88361988	A,NA	G,NA	0.992048,NA	0.0817422,NA	0.0222601,NA	3.61884,NA	0.022088	0.0224802
2	rs111290180	88787199	G,NA	A,NA	0.983101,NA	0.0608703,NA	0.0153396,NA	4.1401,NA	0.0113405	0.0379732
2	rs111515681	88801676	C,NA	T,NA	0.983101,NA	0.0604594,NA	0.0153396,NA	4.09145,NA	0.0104111	0.0345179
2	rs146854471	88297050	T,NA	C,NA	0.992048,NA	0.0752249,NA	0.0222601,NA	3.13874,NA	0.00850552	0.00870926
2	rs78016682	88910057	T,NA	C,NA	0.991054,NA	0.0697226,NA	0.0209976,NA	3.04647,NA	0.00780262	0.0121947
2	rs117171592	89117693	NA,C	NA,T	NA,0.914682	NA,0.0456621	NA,0.015302	NA,2.54599	0.0072649	0.00922454
2	rs147216879	88760555	C,NA	G,NA	0.988072,NA	0.0495468,NA	0.0182119,NA	2.18597,NA	0.00415508	0.00420606
2	rs116693839	88404160	C,NA	T,NA	0.981113,NA	0.0418984,NA	0.0145245,NA	2.40691,NA	0.00351094	0.0035342
2	rs117521263	89106965	NA,T	NA,A	NA,0.915675	NA,0.040571	NA,0.0153834	NA,2.07798	0.00318923	0.00402512
2	rs115187910	88637195	G,NA	A,NA	0.99006,NA	0.07071,NA	0.01993,NA	3.41083,NA	0.00270736	0.00634937
2	rs78223115	88876952	G,G	A,A	0.979125,0.776786	0.0383624,0.0258251	0.0138296,0.0102658	2.25663,1.92513	0.00263607	0.00477659
2	rs78450846	88878796	A,A	G,G	0.979125,0.776786	0.0383317,0.0250287	0.0138296,0.0102658	2.25366,1.83075	0.00219233	0.0039862
2	rs74721972	89182993	NA,C	NA,T	NA,0.914682	NA,0.0379823	NA,0.015302	NA,1.88411	0.00207414	0.0026574
2	rs76431132	88829416	NA,A	NA,G	NA,0.954365	NA,-0.0531682	NA,0.0204832	NA,2.02504	0.001995	0.00275819
2	rs75335173	88422473	NA,T	NA,C	NA,0.94246	NA,0.0439686	NA,0.0183564	NA,1.77968	0.00174913	0.00227114
2	rs79920895	88884006	C,C	T,T	0.979125,0.77381	0.0389024,0.0234175	0.0138296,0.0102176	2.30905,1.65931	0.00173373	0.00319145
2	rs186060372	89003078	T,NA	C,NA	0.986084,NA	0.0397555,NA	0.0168779,NA	1.73285,NA	0.00168926	0.00199454
2	rs75867510	88894239	G,NA	C,NA	0.975149,NA	0.0336006,NA	0.0127009,NA	2.08852,NA	0.0015897	0.00208688
2	rs193006431	88516572	NA,T	NA,A	NA,0.949405	NA,0.0528699	NA,0.019504	NA,2.17305	0.00157536	0.00258438
2	rs190462911	89211719	NA,C	NA,A	NA,0.974206	NA,-0.06108	NA,0.0269663	NA,1.62876	0.00145917	0.00186807
2	rs139184284	89059735	T,NA	C,NA	0.966203,NA	0.0285889,NA	0.0109412,NA	2.04691,NA	0.00132558	0.00219873
2	rs111654746	88573055	T,NA	C,NA	0.99006,NA	0.066137,NA	0.01993,NA	3.04328,NA	0.00132181	0.00315509
2	rs80080358	88900613	NA,C	NA,T	NA,0.96131	NA,-0.0512202	NA,0.0221651	NA,1.68108	0.00131988	0.0017511
2	rs143628999	89130901	NA,G	NA,A	NA,0.956349	NA,-0.0465651	NA,0.0209218	NA,1.58443	0.00131655	0.00168685
2	rs72777247	88991647	G,NA	T,NA	0.952286,NA	-0.0197826,NA	0.00927543,NA	1.48226,NA	0.00124075	0.00153396
2	rs2365763	88980640	G,G	T,T	0.90159,0.958333	-0.0175407,-0.0065476	0.00663768,0.0213919	2.08474,0.119446	0.00123316	0.00156442
2	rs146400129	88801158	NA,C	NA,A	NA,0.989087	NA,0.0932917	NA,0.0411453	NA,1.63139	0.0012129	0.00160895
2	rs79529461	88442788	NA,C	NA,T	NA,0.96627	NA,-0.0558633	NA,0.023678	NA,1.73732	0.00115126	0.00161836
2	rs114856722	88523213	C,NA	A,NA	0.99006,NA	0.0641911,NA	0.01993,NA	2.8934,NA	0.00104385	0.00242108
2	rs73772144	88601552	A,NA	G,NA	0.981113,NA	0.0311438,NA	0.0145245,NA	1.49464,NA	0.000982642	0.001012
2	rs116407479	89206665	T,NA	C,NA	0.964215,NA	-0.0239383,NA	0.0106439,NA	1.61063,NA	0.000966235	0.00131621
2	rs142276294	89150918	A,NA	G,NA	0.985089,NA	0.0325848,NA	0.0163138,NA	1.33928,NA	0.000960095	0.00145498
2	rs16867558	88667811	NA,A	NA,T	NA,0.97123	NA,-0.057255	NA,0.0255725	NA,1.59928	0.000946254	0.00131135
2	rs74412115	88871300	A,NA	G,NA	0.987078,NA	0.0388023,NA	0.0175062,NA	1.57418,NA	0.000900594	0.000929971
2	rs35307872	88648381	T,NA	A,NA	0.978131,NA	0.028113,NA	0.0135185,NA	1.42525,NA	0.000844011	0.000876602
2	rs16903435	88264912	C,C	G,G	0.976143,0.967262	0.035832,-0.00435139	0.0129561,0.0240217	2.24557,0.067397	0.000836578	0.000843557
2	rs113956401	88717836	C,NA	G,NA	0.983101,NA	0.0432162,NA	0.0153396,NA	2.31488,NA	0.000788649	0.00121469
2	rs10040866	89089846	C,C	T,T	0.875746,0.83631	0.00549557,0.030235	0.0059937,0.0115534	0.444663,2.05203	0.00076783	0.000962395
2	rs111642985	88652945	A,NA	G,NA	0.984095,NA	0.0453516,NA	0.0158037,NA	2.38628,NA	0.000744949	0.0012072
3	rs10057507	88758067	T,T	C,C	0.672962,0.839286	-0.024049,0.0130202	0.00421449,0.0116392	7.93747,0.579569	0.0998069	0.0998446
3	rs1852724	88760567	A,A	T,T	0.671968,0.839286	-0.0239868,0.0127698	0.00421121,0.0116392	7.91119,0.564505	0.0948901	0.0949276
3	rs10066156	88762023	A,A	G,G	0.671968,0.839286	-0.0240897,0.012681	0.00421121,0.0116392	7.97351,0.559203	0.0938625	0.0939008
3	rs1406322	88761940	G,G	C,C	0.672962,0.837302	-0.0238807,0.0120795	0.00421449,0.0115817	7.83596,0.52731	0.0784085	0.0784444
3	rs4020094	88761989	G,G	T,T	0.672962,0.838294	-0.0238807,0.0120665	0.00421449,0.0116103	7.83596,0.524813	0.0781501	0.078186
3	rs12109397	88761240	T,T	C,C	0.672962,0.839286	-0.0238377,0.0125195	0.00421449,0.0116392	7.81014,0.549612	0.0774368	0.0774725
3	rs12109844	88761094	G,G	T,T	0.672962,0.839286	-0.0237904,0.0125583	0.00421449,0.0116392	7.78179,0.551911	0.0741024	0.0741378
3	rs10056443	88752584	A,A	G,G	0.697813,0.839286	-0.0262443,0.0132663	0.00430558,0.0116392	8.96191,0.594532	0.073532	0.0735869
3	rs10071234	88752414	T,T	A,A	0.697813,0.839286	-0.026201,0.0133481	0.00430558,0.0116392	8.93466,0.599543	0.0710107	0.0710649
3	rs10070590	88764302	T,T	G,G	0.719682,0.87004	-0.0270081,0.0133485	0.00440194,0.0127124	9.07113,0.532092	0.0486468	0.0487199
3	rs10070532	88764215	A,A	G,G	0.713718,0.871032	-0.0264714,0.01373	0.004374,0.012754	8.84445,0.550229	0.0367209	0.036792
```
