## Supplementary material for "Characterization of shared and ancestry-specific signals driving complex traits using multi-ancestry fine-mapping": susiex_nc3.cs80.snp

```
BP	SNP	PIP(CS1)	LogBF(CS1,Pop1)	LogBF(CS1,Pop2)	PIP(CS2)	LogBF(CS2,Pop1)	LogBF(CS2,Pop2)	PIP(CS3)	LogBF(CS3,Pop1)	LogBF(CS3,Pop2)
88243684	rs301709	1.86598e-06	-1.21244	-0.996235	4.08048e-05	-1.22616	-0.993261	1.59858e-05	-0.864231	-1.04976
88243705	rs114638905	2.74369e-06	-1.82316	-1.62713e-10	5.89424e-05	-1.85166	-1.62713e-10	2.0124e-05	-1.68377	-1.62713e-10
88245208	rs116064607	2.70577e-06	-1.83708	-1.62713e-10	6.55801e-05	-1.74495	-1.62713e-10	1.70082e-05	-1.85199	-1.62713e-10
88246592	rs76225234	5.50873e-06	-1.56023e-10	-1.12613	0.000121554	-1.56023e-10	-1.12786	3.4842e-05	-1.56023e-10	-1.13486
88247234	rs177281	5.85594e-06	-0.233815	-0.831192	6.08509e-05	-0.999281	-0.820515	1.62872e-05	-1.013	-0.882303
88248022	rs77605965	2.70786e-06	-1.83631	-1.62713e-10	5.89433e-05	-1.85165	-1.62713e-10	1.74461e-05	-1.82657	-1.62713e-10
88248730	rs17561711	3.2707e-06	-1.64746	-1.62713e-10	6.32737e-05	-1.78075	-1.62713e-10	1.88673e-05	-1.74826	-1.62713e-10
88248971	rs72773840	6.4309e-06	-0.971349	-1.62713e-10	0.00013513	-1.02198	-1.62713e-10	3.1669e-05	-1.23035	-1.62713e-10
88249294	rs117884178	1.23151e-05	-1.56023e-10	-0.321637	0.000254911	-1.56023e-10	-0.387307	7.79833e-05	-1.56023e-10	-0.329191
88251136	rs214137	1.34697e-06	-1.46003	-1.07458	2.11304e-05	-1.81134	-1.06617	1.21261e-05	-1.07956	-1.11077
88251336	rs73178281	6.29541e-06	0.152256	-1.1449	0.178129	7.30231	-1.14026	1.88349e-05	-0.605006	-1.14497
88251711	rs143648002	3.1181e-06	-1.69524	-1.62713e-10	6.32817e-05	-1.78063	-1.62713e-10	2.10185e-05	-1.64028	-1.62713e-10
88252473	rs214136	4.12544e-06	-0.341535	-1.07376	0.000122874	-0.0432195	-1.07384	3.28263e-05	-0.0842774	-1.11018
88253161	rs16903431	6.03063e-06	0.108228	-1.14384	0.162427	7.20801	-1.13824	1.82114e-05	-0.639703	-1.14393
88253337	rs1455098	1.34072e-06	-1.47301	-1.06625	2.12174e-05	-1.81602	-1.05737	1.18955e-05	-1.10561	-1.10391
88253777	rs73178288	6.03154e-06	0.108228	-1.14369	0.162471	7.20801	-1.13798	1.82141e-05	-0.639703	-1.14379
88253916	rs214134	4.05883e-06	-0.361411	-1.07016	0.000120664	-0.0649712	-1.07024	3.22101e-05	-0.105781	-1.10762
88255426	rs116838737	3.76444e-06	-1.50686	-1.62713e-10	5.91034e-05	-1.84893	-1.62713e-10	1.70275e-05	-1.85086	-1.62713e-10
88257061	rs115407314	3.41793e-06	-1.60343	-1.62713e-10	5.89147e-05	-1.85213	-1.62713e-10	1.73978e-05	-1.82934	-1.62713e-10
88257611	rs114560151	4.01045e-06	-1.44356	-1.62713e-10	7.55745e-05	-1.6031	-1.62713e-10	1.73107e-05	-1.83436	-1.62713e-10
88264912	rs16903435	1.15128e-06	-1.57218	-1.11941	0.000836578	1.93071	-1.12961	5.83421e-06	-1.79957	-1.12237
88264989	rs79714740	7.26861e-06	-1.56023e-10	-0.8489	0.000155446	-1.56023e-10	-0.881927	4.53416e-05	-1.56023e-10	-0.871461
88269849	rs169952	2.74985e-05	1.52144	-1.03978	0.00029056	0.794719	-1.05113	0.000698675	2.81554	-0.952041
88269979	rs183336	2.88606e-05	1.55203	-1.02202	0.000303609	0.821825	-1.03431	0.000741655	2.8515	-0.928303
88270040	rs112703787	4.54642e-06	-1.31812	-1.62713e-10	9.02993e-05	-1.42509	-1.62713e-10	3.14122e-05	-1.23849	-1.62713e-10
88270057	rs188515	2.7374e-05	1.491	-1.01387	0.000289865	0.767755	-1.02656	0.000697747	2.77972	-0.91755
88270225	rs13179362	2.89979e-06	-1.76783	-1.62713e-10	6.57546e-05	-1.74229	-1.62713e-10	1.86617e-05	-1.75921	-1.62713e-10
88273653	rs6864888	1.31519e-06	-1.4764	-1.08209	2.98657e-05	-1.44068	-1.09083	1.63974e-05	-0.877526	-1.01104
88277922	rs143972905	6.90347e-06	-1.56023e-10	-0.900441	0.000152963	-1.56023e-10	-0.898024	4.48565e-05	-1.56023e-10	-0.882217
88277945	rs6861886	1.3371e-06	-1.46806	-1.0739	3.16985e-05	-1.38865	-1.08331	1.86496e-05	-0.760166	-0.999697
88278293	rs1863958	1.3371e-06	-1.46806	-1.0739	3.16985e-05	-1.38865	-1.08331	1.86496e-05	-0.760166	-0.999697
88279237	rs191310848	5.78851e-06	-1.56023e-10	-1.07659	0.000127893	-1.56023e-10	-1.07703	3.64977e-05	-1.56023e-10	-1.08844
88280333	rs140438601	3.05154e-06	-1.71682	-1.62713e-10	5.87717e-05	-1.85456	-1.62713e-10	1.9073e-05	-1.73741	-1.62713e-10
88280425	rs1427970	1.33188e-06	-1.46806	-1.07781	3.1583e-05	-1.38865	-1.08696	1.85455e-05	-0.760166	-1.00529
88280965	rs7700997	1.32403e-06	-1.47397	-1.07781	3.1582e-05	-1.38868	-1.08696	1.89061e-05	-0.740909	-1.00529
88281176	rs189463767	3.57186e-06	-1.55938	-1.62713e-10	6.48874e-05	-1.75557	-1.62713e-10	2.23611e-05	-1.57836	-1.62713e-10
88282226	rs1863752	1.36241e-06	-1.44347	-1.07973	3.26053e-05	-1.35501	-1.08874	1.98544e-05	-0.689216	-1.00805
88282553	rs13177933	1.32723e-06	-1.46206	-1.08731	3.03732e-05	-1.41889	-1.09577	1.71707e-05	-0.823417	-1.01907
88283736	rs919184	1.30608e-06	-1.4857	-1.07973	3.06741e-05	-1.41606	-1.08874	1.86709e-05	-0.750675	-1.00805
88284185	rs4916735	1.29307e-06	-1.49514	-1.08031	3.03443e-05	-1.42636	-1.08925	1.83649e-05	-0.767032	-1.00821
88284606	rs183137668	1.60053e-05	-0.0595434	-1.62713e-10	0.000222816	-0.521878	-1.62713e-10	0.000140569	0.260012	-1.62713e-10
88286591	rs6867963	1.29307e-06	-1.49514	-1.08031	3.03443e-05	-1.42636	-1.08925	1.83649e-05	-0.767032	-1.00821
88287798	rs142395857	2.71048e-06	-1.83534	-1.62713e-10	6.76138e-05	-1.71441	-1.62713e-10	1.72646e-05	-1.83703	-1.62713e-10
88288254	rs7728530	1.23569e-06	-1.54053	-1.08031	2.8874e-05	-1.47603	-1.08925	1.69533e-05	-0.847008	-1.00821
88288256	rs7728167	1.10384e-06	-1.63399	-1.09968	2.50678e-05	-1.59949	-1.10715	1.23157e-05	-1.13783	-1.03698
88288341	rs7728694	8.84938e-07	-1.84579	-1.10891	1.96335e-05	-1.84908	-1.10191	7.01353e-06	-1.64068	-1.09716
88288578	rs4373305	1.26761e-06	-1.50225	-1.09308	2.85619e-05	-1.47506	-1.10108	1.61101e-05	-0.879244	-1.027
88289457	rs140701336	6.78757e-06	-0.917372	-1.62713e-10	0.000136627	-1.01097	-1.62713e-10	2.9359e-05	-1.30609	-1.62713e-10
88290092	rs79174184	5.40804e-06	-1.56023e-10	-1.14458	0.000119472	-1.56023e-10	-1.14514	3.44445e-05	-1.56023e-10	-1.14634
88290372	rs77006191	9.72984e-06	-1.56023e-10	-0.557267	0.000217653	-1.56023e-10	-0.545323	5.8076e-05	-1.56023e-10	-0.623933
88290767	rs4916737	1.36025e-06	-1.4464	-1.0784	3.27308e-05	-1.35243	-1.08748	2.00933e-05	-0.679839	-1.00546
88291044	rs16903436	1.24525e-05	-1.56023e-10	-0.310545	0.000273673	-1.56023e-10	-0.316289	9.26437e-05	-1.56023e-10	-0.156925
88291424	rs957629	1.27201e-06	-1.50225	-1.08962	2.86533e-05	-1.47506	-1.09789	1.61933e-05	-0.879244	-1.02184
88293805	rs17562385	4.40091e-06	-1.35065	-1.62713e-10	7.39759e-05	-1.62448	-1.62713e-10	1.71834e-05	-1.84174	-1.62713e-10
88295252	rs116071460	3.80818e-06	-1.49531	-1.62713e-10	6.03954e-05	-1.82731	-1.62713e-10	2.27109e-05	-1.56284	-1.62713e-10
88296994	rs115318824	1.03899e-06	-1.85568	-0.938538	2.29684e-05	-1.85018	-0.943922	6.86888e-06	-1.76717	-0.99151
88297050	rs146854471	2.87244e-05	0.525284	-1.62713e-10	0.00850552	3.12025	-1.62713e-10	0.000176763	0.489122	-1.62713e-10
88297500	rs13154117	1.24405e-06	-1.52822	-1.08587	2.89897e-05	-1.46686	-1.09442	1.68963e-05	-0.842273	-1.01632
88297792	rs4916738	1.3549e-06	-1.43912	-1.08962	3.03699e-05	-1.41688	-1.09789	1.80806e-05	-0.769002	-1.02184
88298156	rs10040237	1.37218e-06	-1.44156	-1.0745	3.21016e-05	-1.37547	-1.08385	2.04516e-05	-0.667758	-0.999869
88298572	rs140143861	6.04279e-06	-1.56023e-10	-1.0336	0.000133597	-1.56023e-10	-1.0334	3.54358e-05	-1.56023e-10	-1.11796
88298786	rs4916739	1.35855e-06	-1.45155	-1.0745	3.17581e-05	-1.38623	-1.08385	2.01078e-05	-0.68471	-0.999869
88299247	rs183617506	2.98632e-06	-1.73842	-1.62713e-10	6.34078e-05	-1.77864	-1.62713e-10	1.74848e-05	-1.82435	-1.62713e-10
88299480	rs138766802	3.25846e-06	-1.65121	-1.62713e-10	6.61698e-05	-1.736	-1.62713e-10	1.76362e-05	-1.81573	-1.62713e-10
88299791	rs117958293	1.27214e-05	-1.56023e-10	-0.289177	0.000279893	-1.56023e-10	-0.293815	9.46892e-05	-1.56023e-10	-0.135086
88299985	rs11952355	1.37218e-06	-1.44156	-1.0745	3.21016e-05	-1.37547	-1.08385	2.04516e-05	-0.667758	-0.999869
88300117	rs11958875	1.33174e-06	-1.45903	-1.08695	2.98356e-05	-1.43733	-1.09519	1.75983e-05	-0.801308	-1.01658
88300631	rs140062247	3.12569e-06	-1.69281	-1.62713e-10	7.50888e-05	-1.60955	-1.62713e-10	1.74875e-05	-1.8242	-1.62713e-10
88300954	rs4916740	1.36949e-06	-1.44156	-1.07646	3.2043e-05	-1.37547	-1.08568	2.03942e-05	-0.667758	-1.00268
88302035	rs75484347	7.11936e-06	-1.56023e-10	-0.869646	0.000159343	-1.56023e-10	-0.857162	4.28624e-05	-1.56023e-10	-0.927691
88302330	rs4916663	1.36517e-06	-1.42898	-1.0922	3.06143e-05	-1.40648	-1.10028	1.83079e-05	-0.752668	-1.02569
88303002	rs6863416	1.01182e-06	-1.68118	-1.13954	0.000444992	1.31379	-1.14396	5.47488e-06	-1.84668	-1.13884
88304065	rs12519876	1.16389e-05	-1.56023e-10	-0.378109	0.000256214	-1.56023e-10	-0.382209	8.57583e-05	-1.56023e-10	-0.234153
88304222	rs112812515	4.1102e-06	-1.41899	-1.62713e-10	7.98182e-05	-1.54847	-1.62713e-10	2.85585e-05	-1.33373	-1.62713e-10
88305186	rs148038523	5.11676e-06	-1.19994	-1.62713e-10	6.39787e-05	-1.76967	-1.62713e-10	2.01193e-05	-1.68401	-1.62713e-10
88305668	rs79486459	2.97962e-06	-1.74067	-1.62713e-10	5.94121e-05	-1.84373	-1.62713e-10	1.69433e-05	-1.85581	-1.62713e-10
88305813	rs6876387	1.2958e-06	-1.47942	-1.09392	2.90232e-05	-1.45827	-1.10186	1.68226e-05	-0.834711	-1.02825
88306561	rs4916664	8.84495e-07	-1.84878	-1.10642	1.96379e-05	-1.85149	-1.09928	7.12928e-06	-1.62546	-1.09601
88307285	rs6452803	1.31807e-06	-1.45903	-1.09726	2.95465e-05	-1.43733	-1.10493	1.73065e-05	-0.801308	-1.0333
88308777	rs10042828	3.98039e-06	-1.45108	-1.62713e-10	0.000105658	-1.26802	-1.62713e-10	2.90332e-05	-1.31725	-1.62713e-10
88309724	rs10473920	1.30293e-06	-1.46978	-1.09807	2.92005e-05	-1.44836	-1.10567	1.69843e-05	-0.818871	-1.03453
88310142	rs871218	1.31917e-06	-1.45903	-1.09643	2.9569e-05	-1.43733	-1.10417	1.73282e-05	-0.801308	-1.03204
88310673	rs72773846	3.24201e-06	-1.65627	-1.62713e-10	6.07725e-05	-1.82109	-1.62713e-10	1.69416e-05	-1.85591	-1.62713e-10
88310831	rs76446123	2.98279e-06	-1.73961	-1.62713e-10	5.93917e-05	-1.84407	-1.62713e-10	1.69439e-05	-1.85578	-1.62713e-10
88310888	rs115595772	3.2946e-06	-1.64018	-1.62713e-10	6.04213e-05	-1.82688	-1.62713e-10	1.76421e-05	-1.8154	-1.62713e-10
88310961	rs74500059	5.39848e-06	-1.56023e-10	-1.14635	0.000119328	-1.56023e-10	-1.14635	3.44974e-05	-1.56023e-10	-1.1448
88313158	rs4916741	1.3117e-06	-1.46978	-1.09137	2.93813e-05	-1.44836	-1.0995	1.71566e-05	-0.818871	-1.02443
88313885	rs11949236	1.31049e-06	-1.47802	-1.08404	3.03761e-05	-1.42184	-1.09272	1.90254e-05	-0.726268	-1.01364
88314763	rs77717843	3.45199e-06	-1.59351	-1.62713e-10	5.90966e-05	-1.84905	-1.62713e-10	2.10811e-05	-1.63731	-1.62713e-10
88318058	rs4916742	1.27591e-06	-1.49834	-1.09046	2.8555e-05	-1.47772	-1.09867	1.63882e-05	-0.866031	-1.02309
88319572	rs6452805	1.27817e-06	-1.49834	-1.0887	2.86017e-05	-1.47772	-1.09704	1.64312e-05	-0.866031	-1.02047
88319873	rs149625711	6.06206e-06	-1.56023e-10	-1.03041	0.000134631	-1.56023e-10	-1.02569	3.78367e-05	-1.56023e-10	-1.05241
88319907	rs6452806	1.31052e-06	-1.48174	-1.08031	3.05743e-05	-1.41881	-1.08925	1.89343e-05	-0.7365	-1.00821
88320667	rs148384751	2.09658e-05	-1.56023e-10	0.21043	0.000471269	-1.56023e-10	0.227207	0.000147775	-1.56023e-10	0.310007
88322892	rs2099036	1.33843e-06	-1.46846	-1.07251	3.147e-05	-1.3972	-1.08199	1.98713e-05	-0.699375	-0.997033
88322934	rs1896607	3.1432e-05	0.615361	-1.62713e-10	0.000643575	0.538816	-1.62713e-10	0.000445715	1.41399	-1.62713e-10
88323183	rs186312888	1.44783e-05	-0.159815	-1.62713e-10	0.0555276	4.99641	-1.62713e-10	4.65552e-05	-0.845048	-1.62713e-10
88323496	rs2364208	1.40133e-06	-1.42455	-1.07049	3.2824e-05	-1.35696	-1.0801	2.16502e-05	-0.616502	-0.994171
88324205	rs75797624	7.43652e-06	-1.56023e-10	-0.826062	0.000165184	-1.56023e-10	-0.821163	4.97212e-05	-1.56023e-10	-0.779255
88325307	rs1427965	1.09313e-06	-1.63488	-1.10854	2.54154e-05	-1.57965	-1.11321	1.31142e-05	-0.990051	-1.12194
88326643	rs139852914	1.55741e-05	-1.56023e-10	-0.0868568	0.000349795	-1.56023e-10	-0.0708743	0.000108195	-1.56023e-10	-0.00175388
88327207	rs6871386	1.13441e-06	-1.60741	-1.09895	2.55967e-05	-1.58157	-1.10419	1.30899e-05	-0.999723	-1.11412
88327782	rs6894139	9.08284e-07	-1.82203	-1.10663	2.00715e-05	-1.82928	-1.09964	6.67279e-06	-1.68747	-1.10018
88328566	rs1427967	1.1697e-06	-1.5807	-1.09502	2.62654e-05	-1.55948	-1.10049	1.36308e-05	-0.96248	-1.11087
88329164	rs13185032	1.20775e-06	-1.54693	-1.09678	2.71563e-05	-1.52447	-1.10214	1.44536e-05	-0.902416	-1.11233
88330246	rs6452808	1.1312e-06	-1.60692	-1.10227	2.63354e-05	-1.54999	-1.10732	1.3851e-05	-0.940485	-1.11685
88331378	rs115076587	2.74762e-06	-1.82173	-1.62713e-10	6.84122e-05	-1.70267	-1.62713e-10	1.7212e-05	-1.84008	-1.62713e-10
88331749	rs6865194	1.20162e-06	-1.55555	-1.09324	2.70048e-05	-1.53341	-1.0988	1.42775e-05	-0.917613	-1.10939
88331895	rs74433104	5.40547e-06	-1.14505	-1.62713e-10	6.64661e-05	-1.73153	-1.62713e-10	1.69414e-05	-1.85593	-1.62713e-10
88331965	rs6452809	1.1815e-06	-1.57244	-1.09324	2.65362e-05	-1.55091	-1.0988	1.38551e-05	-0.947645	-1.10939
88332044	rs34636218	1.20162e-06	-1.55555	-1.09324	2.70048e-05	-1.53341	-1.0988	1.42775e-05	-0.917613	-1.10939
88332144	rs4916744	1.22108e-06	-1.54693	-1.08581	2.74399e-05	-1.52447	-1.09175	1.45869e-05	-0.902416	-1.10315
88332162	rs4916745	1.19068e-06	-1.56117	-1.09678	2.79571e-05	-1.49541	-1.10214	1.54174e-05	-0.837861	-1.11233
88332171	rs4916665	1.20152e-06	-1.56117	-1.08771	2.81981e-05	-1.49541	-1.09356	1.55347e-05	-0.837861	-1.10475
88332380	rs4916666	1.18933e-06	-1.56405	-1.09502	2.67228e-05	-1.54222	-1.10049	1.4043e-05	-0.932689	-1.11087
88332690	rs17562941	1.197e-06	-1.55762	-1.09502	2.7936e-05	-1.49782	-1.10049	1.56566e-05	-0.823917	-1.11087
88333275	rs77243886	6.8515e-06	-0.907997	-1.62713e-10	0.000208392	-0.588803	-1.62713e-10	7.56381e-05	-0.359726	-1.62713e-10
88333696	rs75529170	5.42543e-06	-1.56023e-10	-1.14137	0.000119936	-1.56023e-10	-1.14126	3.49817e-05	-1.56023e-10	-1.13086
88333916	rs6880872	1.28661e-06	-1.53818	-1.04228	2.94258e-05	-1.51541	-1.03094	1.59432e-05	-0.887099	-1.02956
88334952	rs1159665	1.30483e-06	-1.52931	-1.03708	2.98599e-05	-1.50624	-1.02547	1.62805e-05	-0.871661	-1.02406
88334993	rs1159666	1.29197e-06	-1.53147	-1.04483	3.07341e-05	-1.46922	-1.03362	1.77728e-05	-0.775757	-1.03226
88336799	rs62378173	6.90101e-06	-0.900797	-1.62713e-10	0.000117876	-1.15859	-1.62713e-10	9.20008e-05	-0.163889	-1.62713e-10
88337110	rs10942544	1.29745e-06	-1.54031	-1.03176	3.08604e-05	-1.47888	-1.01987	1.77313e-05	-0.791931	-1.01843
88337272	rs10942545	1.30097e-06	-1.54031	-1.02905	3.09484e-05	-1.47888	-1.01702	1.77821e-05	-0.791931	-1.01556
88338622	rs13436401	1.25369e-06	-1.59107	-1.0153	2.97598e-05	-1.53245	-1.00261	1.60272e-05	-0.910323	-1.00107
88338789	rs1158464	1.55702e-06	-1.3337	-1.05599	5.94291e-05	-0.790924	-1.05251	1.86516e-05	-0.663325	-1.09643
88339625	rs79296246	5.44335e-06	-1.56023e-10	-1.13807	0.000120282	-1.56023e-10	-1.13838	3.48171e-05	-1.56023e-10	-1.13558
88340588	rs75155901	1.13308e-05	-0.404939	-1.62713e-10	6.85044e-05	-1.70133	-1.62713e-10	2.50854e-05	-1.4634	-1.62713e-10
88340667	rs7725469	1.24263e-06	-1.60692	-1.00831	2.94596e-05	-1.54999	-0.995213	1.56442e-05	-0.940485	-0.9951
88340769	rs715342	1.29555e-06	-1.56405	-1.00947	2.96509e-05	-1.54222	-0.996512	1.57692e-05	-0.932689	-0.994939
88341173	rs1366595	1.30279e-06	-1.55555	-1.0124	2.98218e-05	-1.53341	-0.999579	1.59594e-05	-0.917613	-0.998022
88341267	rs117015730	6.30786e-06	-1.56023e-10	-0.990668	0.000136041	-1.56023e-10	-1.01526	4.06233e-05	-1.56023e-10	-0.981345
88342592	rs2217257	1.31027e-06	-1.54693	-1.0153	2.99982e-05	-1.52447	-1.00261	1.61545e-05	-0.902416	-1.00107
88343520	rs78540530	1.07822e-05	-1.56023e-10	-0.454567	0.000241112	-1.56023e-10	-0.442962	6.43329e-05	-1.56023e-10	-0.521615
88343936	rs12519662	2.65575e-06	-1.85574	-1.62713e-10	5.9513e-05	-1.84203	-1.62713e-10	1.70638e-05	-1.84873	-1.62713e-10
88344778	rs1427968	1.30662e-06	-1.55555	-1.00947	2.99134e-05	-1.53341	-0.996512	1.60087e-05	-0.917613	-0.994939
88344918	rs1427969	1.30329e-06	-1.56405	-1.00352	2.98362e-05	-1.54222	-0.990281	1.58683e-05	-0.932689	-0.988676
88345745	rs10474290	1.30725e-06	-1.56405	-1.00049	2.99307e-05	-1.54222	-0.987117	1.59188e-05	-0.932689	-0.985496
88345764	rs10474291	1.28178e-06	-1.5807	-1.00352	2.93255e-05	-1.55948	-0.990281	1.54025e-05	-0.96248	-0.988676
88346338	rs149380767	1.40798e-05	-0.187723	-1.62713e-10	0.0524924	4.9402	-1.62713e-10	4.55641e-05	-0.866567	-1.62713e-10
88346367	rs11957803	1.26367e-06	-1.60692	-0.991529	2.99782e-05	-1.54999	-0.977762	1.59444e-05	-0.940485	-0.976094
88346579	rs35120171	1.30329e-06	-1.56405	-1.00352	2.98362e-05	-1.54222	-0.990281	1.58683e-05	-0.932689	-0.988676
88347403	rs148887507	1.19552e-05	-0.351301	-1.62713e-10	0.03757	4.60574	-1.62713e-10	4.021e-05	-0.991571	-1.62713e-10
88347729	rs6885600	1.31531e-06	-1.56405	-0.994338	3.01236e-05	-1.54222	-0.980694	1.60219e-05	-0.932689	-0.97904
88348122	rs6860105	1.23511e-06	-1.62978	-0.991529	2.92264e-05	-1.57539	-0.977762	1.52529e-05	-0.984821	-0.976094
88348705	rs150442523	5.82118e-06	-1.56023e-10	-1.07096	0.000129375	-1.56023e-10	-1.06551	3.65134e-05	-1.56023e-10	-1.08801
88348715	rs6452811	1.30858e-06	-1.56609	-0.997429	3.10995e-05	-1.50711	-0.983922	1.75258e-05	-0.83973	-0.982284
88349622	rs6867144	1.31901e-06	-1.56405	-0.991529	3.02121e-05	-1.54222	-0.977762	1.60692e-05	-0.932689	-0.976094
88349755	rs72773858	7.1839e-06	-0.860622	-1.62713e-10	0.000126587	-1.0873	-1.62713e-10	0.00010372	-0.0439922	-1.62713e-10
88349953	rs147320616	2.75159e-05	-1.56023e-10	0.4823	0.000611796	-1.56023e-10	0.488176	0.000166299	-1.56023e-10	0.428099
88349964	rs140994800	5.93539e-05	1.25105	-1.62713e-10	0.000739847	0.67822	-1.62713e-10	0.000302298	1.02573	-1.62713e-10
88350809	rs79914135	7.99179e-06	-1.56023e-10	-0.75405	0.000175928	-1.56023e-10	-0.758146	5.66026e-05	-1.56023e-10	-0.649631
88351067	rs6898643	1.31213e-06	-1.57244	-0.988376	3.00493e-05	-1.55091	-0.974473	1.5883e-05	-0.947645	-0.972789
88351787	rs16903451	1.01265e-05	-1.56023e-10	-0.517307	0.000222439	-1.56023e-10	-0.523568	7.34363e-05	-1.56023e-10	-0.389268
88352572	rs112321644	2.91823e-06	-1.76149	-1.62713e-10	6.60692e-05	-1.73752	-1.62713e-10	2.00157e-05	-1.68917	-1.62713e-10
88353029	rs10054245	1.26738e-06	-1.62672	-0.968789	3.01953e-05	-1.56647	-0.954067	1.58755e-05	-0.968622	-0.952286
88353824	rs7729505	1.00134e-06	-1.72908	-1.10205	0.000388495	1.14873	-1.11468	5.65769e-06	-1.85566	-1.09701
88354597	rs10040039	1.30969e-06	-1.5807	-0.981976	2.99923e-05	-1.55948	-0.9678	1.57545e-05	-0.96248	-0.966083
88354675	rs10037512	1.76621e-06	-1.8417	-0.421931	4.04041e-05	-1.84523	-0.384058	1.36612e-05	-1.6456	-0.425525
88354934	rs4916746	1.24789e-06	-1.59937	-1.01163	4.01745e-05	-1.22485	-1.01014	1.03106e-05	-1.26253	-1.08999
88355993	rs13178887	1.28916e-06	-1.5965	-0.981976	2.92819e-05	-1.58345	-0.9678	1.52843e-05	-0.992778	-0.966083
88356421	rs116342823	2.69832e-06	-1.83984	-1.62713e-10	5.86969e-05	-1.85584	-1.62713e-10	1.8014e-05	-1.79454	-1.62713e-10
88357473	rs4916747	1.22868e-06	-1.64455	-0.981976	2.80176e-05	-1.62759	-0.9678	1.41272e-05	-1.0715	-0.966083
88358159	rs142449264	2.71693e-05	-1.56023e-10	0.469622	0.000604074	-1.56023e-10	0.475475	0.000164238	-1.56023e-10	0.415634
88359039	rs76369882	2.6675e-06	-1.85132	-1.62713e-10	6.11189e-05	-1.8154	-1.62713e-10	1.73223e-05	-1.83369	-1.62713e-10
88359704	rs7715079	1.19925e-06	-1.66558	-0.985192	2.73196e-05	-1.64947	-0.971153	1.35138e-05	-1.11252	-0.969452
88360384	rs115054340	2.99798e-06	-1.73453	-1.62713e-10	8.49673e-05	-1.48596	-1.62713e-10	1.89104e-05	-1.74597	-1.62713e-10
88360944	rs117397843	6.31855e-06	-1.56023e-10	-0.988975	0.000136253	-1.56023e-10	-1.01371	4.06942e-05	-1.56023e-10	-0.979601
88361042	rs1283614	3.32233e-06	-1.6318	-1.62713e-10	5.87675e-05	-1.85463	-1.62713e-10	2.01015e-05	-1.68489	-1.62713e-10
88361186	rs6864044	1.21995e-06	-1.65168	-0.981976	2.78107e-05	-1.635	-0.9678	1.39337e-05	-1.08529	-0.966083
88361654	rs144711910	6.04394e-06	-1.56023e-10	-1.03341	0.000134487	-1.56023e-10	-1.02675	3.7757e-05	-1.56023e-10	-1.05451
88361988	rs150446468	5.63056e-05	1.19833	-1.62713e-10	0.022088	4.07457	-1.62713e-10	0.000344827	1.15736	-1.62713e-10
88362960	rs118189129	6.09792e-06	-1.56023e-10	-1.02452	0.000134284	-1.56023e-10	-1.02827	4.00392e-05	-1.56023e-10	-0.995828
88363306	rs145963670	1.03537e-06	-1.68942	-1.10829	0.000463886	1.33133	-1.11992	5.64532e-06	-1.85125	-1.10361
88363518	rs1283616	5.69823e-05	1.21028	-1.62713e-10	0.000260334	-0.366256	-1.62713e-10	0.000184933	0.534306	-1.62713e-10
88363977	rs180886911	1.48785e-05	-1.56023e-10	-0.132547	0.000334055	-1.56023e-10	-0.116917	0.00010119	-1.56023e-10	-0.0686886
88364958	rs6886306	1.82984e-06	-1.78137	-0.446864	4.17315e-05	-1.78866	-0.408309	1.19475e-05	-1.7535	-0.451667
88365778	rs4916667	1.23365e-06	-1.63729	-0.985192	2.81351e-05	-1.62005	-0.971153	1.4277e-05	-1.05758	-0.969452
88365808	rs4916668	1.23997e-05	-1.56023e-10	-0.314792	0.000272561	-1.56023e-10	-0.320359	9.13611e-05	-1.56023e-10	-0.170866
88367164	rs13189532	1.42818e-06	-1.48203	-0.994037	3.458e-05	-1.40698	-0.977965	8.58916e-06	-1.51487	-1.02032
88369351	rs149259246	6.06345e-06	-1.56023e-10	-1.03019	0.000134934	-1.56023e-10	-1.02344	3.7867e-05	-1.56023e-10	-1.05161
88370560	rs3850654	1.21143e-06	-1.65869	-0.981976	2.76086e-05	-1.6423	-0.9678	1.37445e-05	-1.09897	-0.966083
88371651	rs3861964	1.21191e-06	-1.65829	-0.981976	2.77427e-05	-1.63745	-0.9678	1.36623e-05	-1.10496	-0.966083
88374038	rs9986241	1.23268e-06	-1.64455	-0.978728	2.81126e-05	-1.62759	-0.964415	1.41754e-05	-1.0715	-0.962682
88374227	rs9293509	1.23346e-06	-1.64455	-0.978092	2.81323e-05	-1.62759	-0.963715	1.41755e-05	-1.0715	-0.96267
88375760	rs9986266	1.00015e-06	-1.80175	-1.03056	2.69478e-05	-1.59968	-1.03464	1.01268e-05	-1.53028	-0.84022
88376061	rs1366594	2.72866e-06	-1.79534	-0.0333131	6.27476e-05	-1.8062	0.0170936	1.82099e-05	-1.73234	-0.0513774
88377644	rs985296	1.22648e-06	-1.64886	-0.979455	2.8224e-05	-1.62293	-0.965118	1.41902e-05	-1.07062	-0.962516
88378600	rs17564137	9.18483e-07	-1.79329	-1.12421	2.13512e-05	-1.74116	-1.12595	7.04208e-06	-1.59528	-1.1385
88380316	rs1366142	1.2687e-06	-1.60857	-0.985905	2.90906e-05	-1.58597	-0.971842	1.53206e-05	-0.987201	-0.969289
88381894	rs984399	1.27691e-06	-1.60857	-0.979455	2.92869e-05	-1.58597	-0.965118	1.54247e-05	-0.987201	-0.962516
88386696	rs17564192	3.33394e-06	-1.62831	-1.62713e-10	6.29777e-05	-1.78544	-1.62713e-10	2.17504e-05	-1.60605	-1.62713e-10
88387127	rs1346452	1.28279e-06	-1.60073	-0.982696	2.9428e-05	-1.57778	-0.968496	1.55989e-05	-0.972566	-0.965918
88388122	rs114736407	5.44044e-06	-1.13861	-1.62713e-10	0.000130891	-1.05386	-1.62713e-10	4.71296e-05	-0.832785	-1.62713e-10
88388207	rs919185	1.2687e-06	-1.60857	-0.985905	2.90906e-05	-1.58597	-0.971842	1.53206e-05	-0.987201	-0.969289
88388539	rs117364863	5.50432e-06	-1.56023e-10	-1.12693	0.000121467	-1.56023e-10	-1.12858	3.7724e-05	-1.56023e-10	-1.05539
88389378	rs116200416	3.14859e-06	-1.68551	-1.62713e-10	5.91473e-05	-1.84819	-1.62713e-10	1.83117e-05	-1.77815	-1.62713e-10
88390135	rs115175503	8.03585e-06	-0.748552	-1.62713e-10	0.000110813	-1.22038	-1.62713e-10	3.8535e-05	-1.03412	-1.62713e-10
88390226	rs117060203	6.28235e-06	-1.56023e-10	-0.994721	0.000138645	-1.56023e-10	-0.996309	3.92449e-05	-1.56023e-10	-1.01586
88390545	rs12660032	1.24155e-06	-1.62388	-0.992228	2.84404e-05	-1.60197	-0.978438	1.47855e-05	-1.01611	-0.975933
88391507	rs7725337	1.26468e-06	-1.60857	-0.989083	2.89943e-05	-1.58597	-0.975156	1.52695e-05	-0.987201	-0.972627
88392619	rs10054570	1.24342e-06	-1.61118	-1.00342	3.98211e-05	-1.24163	-1.0022	1.0344e-05	-1.26458	-1.0847
88392641	rs10069604	1.25491e-06	-1.60423	-1.00117	2.89275e-05	-1.57566	-0.987775	1.51033e-05	-0.985433	-0.98534
88392965	rs75409450	6.48551e-06	-1.56023e-10	-0.962894	0.000143154	-1.56023e-10	-0.964304	4.32886e-05	-1.56023e-10	-0.917796
88393124	rs4916669	1.13791e-06	-1.61628	-1.08698	2.59462e-05	-1.59403	-1.07817	1.3579e-05	-1.00172	-1.07545
88394278	rs6452812	1.0981e-06	-1.65969	-1.0792	2.57056e-05	-1.61167	-1.06984	1.33086e-05	-1.03032	-1.06696
88394669	rs7721818	1.12092e-06	-1.63328	-1.08503	2.6407e-05	-1.57851	-1.07608	1.44398e-05	-0.942377	-1.07332
88396620	rs10942546	9.52254e-06	-0.497615	-0.0811876	0.000235385	-0.40441	-0.06259	3.17238e-05	-1.06745	-0.161167
88396864	rs16903461	9.4641e-06	-0.508726	-0.0762329	0.000233863	-0.415897	-0.0575922	3.16068e-05	-1.07591	-0.156402
88397292	rs116125929	5.3555e-06	-1.15434	-1.62713e-10	0.00015629	-0.876506	-1.62713e-10	5.52422e-05	-0.673958	-1.62713e-10
88397961	rs150444647	5.56647e-06	-1.56023e-10	-1.1157	0.000123364	-1.56023e-10	-1.11308	3.61649e-05	-1.56023e-10	-1.0976
88398157	rs138480330	1.6372e-05	-0.0368924	-1.62713e-10	0.000225607	-0.509426	-1.62713e-10	0.000122679	0.123888	-1.62713e-10
88398306	rs114779117	7.49485e-06	-0.818248	-1.62713e-10	0.000109971	-1.228	-1.62713e-10	2.62394e-05	-1.41842	-1.62713e-10
88398602	rs13187246	1.10881e-06	-1.62388	-1.1053	2.52376e-05	-1.60197	-1.09792	1.31176e-05	-1.01611	-1.09562
88398648	rs7714474	1.12719e-06	-1.60905	-1.10369	2.61289e-05	-1.56902	-1.09617	1.33374e-05	-1.00128	-1.09383
88400180	rs115763072	2.93189e-06	-1.75682	-1.62713e-10	6.11851e-05	-1.81432	-1.62713e-10	1.96612e-05	-1.70704	-1.62713e-10
88401770	rs10070540	1.09238e-06	-1.63135	-1.11275	2.48382e-05	-1.60979	-1.10605	1.28245e-05	-1.03038	-1.10395
88402973	rs4020801	1.09597e-06	-1.62388	-1.11695	2.49182e-05	-1.60197	-1.11065	1.29474e-05	-1.01611	-1.10868
88403407	rs78954047	5.48015e-06	-1.56023e-10	-1.13133	0.000121065	-1.56023e-10	-1.13189	3.49739e-05	-1.56023e-10	-1.13108
88404160	rs116693839	4.08449e-06	-1.42527	-1.62713e-10	0.00351094	2.23542	-1.62713e-10	1.92616e-05	-1.72757	-1.62713e-10
88406554	rs181971661	2.6842e-06	-1.84508	-1.62713e-10	6.00162e-05	-1.83361	-1.62713e-10	1.78172e-05	-1.80552	-1.62713e-10
88406938	rs75958249	1.27286e-05	-1.56023e-10	-0.288611	0.000281478	-1.56023e-10	-0.288167	9.67623e-05	-1.56023e-10	-0.113429
88409185	rs35981402	2.7678e-06	-1.81441	-1.62713e-10	8.2221e-05	-1.51881	-1.62713e-10	2.42123e-05	-1.49882	-1.62713e-10
88409804	rs140774994	4.04361e-06	-1.43533	-1.62713e-10	7.33362e-05	-1.63317	-1.62713e-10	2.13102e-05	-1.6265	-1.62713e-10
88411214	rs7728690	1.11348e-06	-1.57867	-1.1463	2.53647e-05	-1.54902	-1.14584	1.35093e-05	-0.936117	-1.14619
88412388	rs10223241	9.12077e-07	-1.79988	-1.12462	2.39807e-05	-1.62481	-1.12616	8.18814e-06	-1.57603	-1.00697
88413367	rs117958411	5.44048e-06	-1.56023e-10	-1.1386	0.000120145	-1.56023e-10	-1.13952	3.49669e-05	-1.56023e-10	-1.13128
88415052	rs62378180	1.48624e-05	-0.0351817	-0.0984461	0.000277861	-0.221369	-0.0797342	3.44314e-05	-0.967658	-0.179059
88415581	rs72773874	6.6446e-06	-0.938661	-1.62713e-10	0.000103443	-1.2892	-1.62713e-10	8.26302e-05	-0.27131	-1.62713e-10
88416354	rs9293511	1.07352e-06	-1.61831	-1.14321	2.43539e-05	-1.5908	-1.14473	1.25821e-05	-1.00957	-1.14384
88416942	rs116407570	6.44148e-06	-0.969706	-1.62713e-10	9.24778e-05	-1.40125	-1.62713e-10	3.23581e-05	-1.20882	-1.62713e-10
88418953	rs74840074	1.9778e-05	0.152108	-1.62713e-10	0.000226033	-0.50754	-1.62713e-10	6.15584e-05	-0.5657	-1.62713e-10
88419863	rs16903463	1.29139e-05	-0.0297653	-0.244392	0.000247604	-0.189781	-0.226612	3.19662e-05	-0.900565	-0.320441
88421363	rs1864180	6.05111e-05	2.40389	-1.13352	5.67726e-05	-0.752293	-1.13687	9.69505e-05	1.02302	-1.13451
88421637	rs57505937	1.60922e-05	-1.56023e-10	-0.0541275	0.000355505	-1.56023e-10	-0.0546841	0.000125218	-1.56023e-10	0.144369
88422473	rs75335173	7.58784e-05	-1.56023e-10	1.49667	0.00174913	-1.56023e-10	1.53865	0.000447072	-1.56023e-10	1.41703
88424058	rs148099164	5.84506e-06	-1.56023e-10	-1.06687	0.000129742	-1.56023e-10	-1.06267	3.83481e-05	-1.56023e-10	-1.03898
88425065	rs41467445	5.72228e-06	-1.56023e-10	-1.0881	0.000126201	-1.56023e-10	-1.09034	3.55681e-05	-1.56023e-10	-1.11424
88427276	rs111355359	1.9702e-05	0.148255	-1.62713e-10	0.000311689	-0.186216	-1.62713e-10	0.000177287	0.492084	-1.62713e-10
88427337	rs76994193	0.00105956	5.0702	-0.937054	4.7452e-05	-1.11187	-0.956629	3.82004e-05	-0.129248	-0.913591
88427381	rs116503188	3.77743e-06	-1.50342	-1.62713e-10	7.0484e-05	-1.67284	-1.62713e-10	1.96896e-05	-1.7056	-1.62713e-10
88427942	rs16903468	7.72508e-06	-1.79075	1.00276	0.000169691	-1.83323	1.03898	7.16359e-05	-1.8356	1.42151
88428610	rs77762196	1.57926e-05	-0.0729201	-1.62713e-10	0.000265209	-0.347703	-1.62713e-10	0.000174551	0.476529	-1.62713e-10
88428746	rs114846407	6.85769e-06	-0.907093	-1.62713e-10	5.89634e-05	-1.85131	-1.62713e-10	1.82885e-05	-1.77941	-1.62713e-10
88429024	rs4244201	0.00101368	3.46744	0.621432	0.00025759	-0.98696	0.610108	0.000565059	0.669518	0.981727
88429077	rs4244202	5.50086e-06	-0.506219	-0.621342	3.4086e-05	-1.81386	-0.585479	2.00457e-05	-1.00764	-0.680028
88430257	rs74876575	5.87859e-06	-1.56023e-10	-1.06115	0.000130753	-1.56023e-10	-1.05491	3.64434e-05	-1.56023e-10	-1.08993
88430633	rs2115459	1.76438e-05	1.17276	-1.13484	3.44028e-05	-1.25187	-1.13822	3.1774e-05	-0.0946299	-1.13241
88431074	rs28412959	2.72969e-06	-1.82828	-1.62713e-10	5.88679e-05	-1.85293	-1.62713e-10	1.69759e-05	-1.85389	-1.62713e-10
88431565	rs116593222	0.00050595	3.39397	-1.62713e-10	0.000148742	-0.926012	-1.62713e-10	8.51131e-05	-0.241704	-1.62713e-10
88431882	rs148572826	3.03699e-06	-1.7216	-1.62713e-10	6.12585e-05	-1.81312	-1.62713e-10	1.74545e-05	-1.82609	-1.62713e-10
88433940	rs192305753	2.92259e-06	-1.75999	-1.62713e-10	7.48786e-05	-1.61236	-1.62713e-10	1.85263e-05	-1.7665	-1.62713e-10
88434324	rs10066049	2.72413e-06	-1.59633	-0.233989	5.00933e-05	-1.77827	-0.236063	2.48261e-05	-1.77022	0.296423
88434409	rs114288281	3.65912e-06	-1.53524	-1.62713e-10	6.7072e-05	-1.72246	-1.62713e-10	2.22173e-05	-1.58481	-1.62713e-10
88435633	rs2195446	6.04576e-06	-1.67984	0.646734	0.000134561	-1.7227	0.696492	3.01674e-05	-1.74116	0.462233
88435787	rs2195445	5.91236e-06	-1.67049	0.615071	0.000131376	-1.71455	0.664391	2.94989e-05	-1.73358	0.43225
88438081	rs186668808	0.000270637	2.76831	-1.62713e-10	0.000115628	-1.17784	-1.62713e-10	6.06966e-05	-0.579798	-1.62713e-10
88438259	rs143316828	6.72763e-06	-1.56023e-10	-0.926242	0.000148396	-1.56023e-10	-0.928337	4.1313e-05	-1.56023e-10	-0.964509
88438444	rs72773878	2.6659e-06	-1.85192	-1.62713e-10	7.92509e-05	-1.5556	-1.62713e-10	1.79194e-05	-1.7998	-1.62713e-10
88440435	rs10059700	2.66546e-06	-1.85209	-1.62713e-10	6.50406e-05	-1.75321	-1.62713e-10	1.70119e-05	-1.85177	-1.62713e-10
88440511	rs12521696	6.63038e-06	-1.65812	0.717321	0.000151327	-1.67682	0.768042	3.31635e-05	-1.71336	0.529125
88441204	rs143699123	4.12138e-06	-1.41628	-1.62713e-10	6.95741e-05	-1.68583	-1.62713e-10	1.69414e-05	-1.85593	-1.62713e-10
88442788	rs79529461	5.1251e-05	-1.56023e-10	1.10427	0.00115126	-1.56023e-10	1.12039	0.000416404	-1.56023e-10	1.34597
88443306	rs13358443	3.34051e-06	-1.69419	0.0678456	7.46955e-05	-1.72366	0.108852	1.75245e-05	-1.73899	-0.0830927
88443808	rs76864614	5.42473e-06	-1.56023e-10	-1.1415	0.000119696	-1.56023e-10	-1.14326	3.45054e-05	-1.56023e-10	-1.14457
88444350	rs72773879	2.82176e-06	-1.7951	-1.62713e-10	5.95939e-05	-1.84067	-1.62713e-10	1.88637e-05	-1.74845	-1.62713e-10
88445458	rs146765340	0.000303736	2.88369	-1.62713e-10	0.000120905	-1.13322	-1.62713e-10	6.45111e-05	-0.518849	-1.62713e-10
88446078	rs114916281	3.15702e-06	-1.68284	-1.62713e-10	6.84458e-05	-1.70218	-1.62713e-10	1.70663e-05	-1.84858	-1.62713e-10
88447262	rs115325761	4.51351e-06	-1.32539	-1.62713e-10	0.000129604	-1.06374	-1.62713e-10	2.49324e-05	-1.46952	-1.62713e-10
88447698	rs141778876	1.24333e-05	-1.56023e-10	-0.312089	0.000273613	-1.56023e-10	-0.316506	8.45829e-05	-1.56023e-10	-0.247954
88447746	rs7723882	1.3311e-06	-1.83014	-0.716318	3.00079e-05	-1.80145	-0.725312	9.94247e-06	-1.74551	-0.643356
88449062	rs114824687	1.31451e-05	-0.256415	-1.62713e-10	6.40191e-05	-1.76904	-1.62713e-10	2.27862e-05	-1.55953	-1.62713e-10
88449441	rs6864683	5.79592e-06	-1.62592	0.550607	0.000127986	-1.67532	0.599022	2.87896e-05	-1.69693	0.371255
88449567	rs16903472	1.9364e-06	-1.79994	-0.371694	4.38435e-05	-1.7864	-0.361193	1.15943e-05	-1.84575	-0.38942
88450541	rs6892006	5.87996e-06	-1.62592	0.565002	0.000129868	-1.67532	0.613621	2.91842e-05	-1.69693	0.38487
88450546	rs72773880	2.48865e-06	-1.64423	-0.276495	4.94841e-05	-1.74777	-0.278801	2.41123e-05	-1.74035	0.237391
88450967	rs75510137	3.34815e-06	-1.62406	-1.62713e-10	6.34985e-05	-1.77721	-1.62713e-10	2.04869e-05	-1.6659	-1.62713e-10
88452366	rs151033926	4.13706e-06	-1.41248	-1.62713e-10	6.73352e-05	-1.71854	-1.62713e-10	2.80964e-05	-1.35005	-1.62713e-10
88453030	rs564091394	6.21131e-06	-1.56023e-10	-1.00609	0.000137779	-1.56023e-10	-1.00257	3.91527e-05	-1.56023e-10	-1.01822
88453376	rs765178	6.37431e-06	-1.66779	0.687598	0.000145548	-1.68601	0.738296	3.20641e-05	-1.72155	0.5036
88453803	rs6888422	6.2851e-06	-1.6537	0.659417	0.000141281	-1.68682	0.70935	3.16806e-05	-1.70423	0.474246
88454229	rs75934051	2.67353e-06	-1.84906	-1.62713e-10	5.86998e-05	-1.85579	-1.62713e-10	1.70372e-05	-1.85029	-1.62713e-10
88454434	rs34375464	4.06879e-06	-1.42912	-1.62713e-10	7.79615e-05	-1.57201	-1.62713e-10	3.03589e-05	-1.2726	-1.62713e-10
88454935	rs62378185	2.66264e-06	-1.85315	-1.62713e-10	5.90038e-05	-1.85062	-1.62713e-10	2.09058e-05	-1.64566	-1.62713e-10
88456414	rs149532220	5.92655e-06	-1.05302	-1.62713e-10	0.000172568	-0.777432	-1.62713e-10	6.99491e-05	-0.437918	-1.62713e-10
88458294	rs149011697	4.14835e-06	-1.40975	-1.62713e-10	7.92058e-05	-1.55617	-1.62713e-10	3.1053e-05	-1.24999	-1.62713e-10
88458463	rs144561776	5.83383e-06	-1.56023e-10	-1.06879	0.000129034	-1.56023e-10	-1.06815	3.71091e-05	-1.56023e-10	-1.07182
88458865	rs62378186	6.64368e-06	-1.63806	0.699264	0.00015145	-1.65771	0.749741	3.3163e-05	-1.69626	0.512007
88459196	rs113626017	2.87257e-05	-0.197748	0.723075	0.000190878	-1.48206	0.805473	0.000226213	0.011499	0.724291
88459858	rs139601600	5.43769e-06	-1.56023e-10	-1.13911	0.000120055	-1.56023e-10	-1.14027	3.45158e-05	-1.56023e-10	-1.14427
88460335	rs7718068	6.875e-06	-1.57895	0.674379	0.000153664	-1.61797	0.724517	3.43089e-05	-1.6387	0.488422
88461271	rs6650958	6.61301e-06	-1.6178	0.674379	0.000148245	-1.65388	0.724517	3.31541e-05	-1.67294	0.488422
88462456	rs10053875	1.07645e-05	-0.456212	-1.62713e-10	6.41742e-05	-1.76662	-1.62713e-10	2.25291e-05	-1.57088	-1.62713e-10
88462557	rs116665632	3.88055e-06	-1.47649	-1.62713e-10	6.97242e-05	-1.68368	-1.62713e-10	2.34552e-05	-1.5306	-1.62713e-10
88464655	rs139737032	3.00282e-06	-1.73291	-1.62713e-10	6.61819e-05	-1.73582	-1.62713e-10	2.00179e-05	-1.68906	-1.62713e-10
88466854	rs16903476	1.55675e-05	-1.56023e-10	-0.0872763	0.000349076	-1.56023e-10	-0.0729344	0.000124705	-1.56023e-10	0.140263
88467094	rs143961539	1.46993e-05	-0.144663	-1.62713e-10	6.62029e-05	-1.7355	-1.62713e-10	2.33693e-05	-1.53426	-1.62713e-10
88468185	rs11746572	2.75601e-05	-0.269498	0.753404	0.000192258	-1.50585	0.836461	0.000227451	-0.0133797	0.75463
88469126	rs117973697	6.50502e-06	-1.56023e-10	-0.959891	0.0001463	-1.56023e-10	-0.942565	3.83758e-05	-1.56023e-10	-1.03826
88470330	rs17499351	3.29989e-06	-1.63858	-1.62713e-10	6.06307e-05	-1.82342	-1.62713e-10	1.89636e-05	-1.74316	-1.62713e-10
88470965	rs16903479	7.42731e-06	-1.52066	0.693361	0.000159627	-1.59853	0.743146	3.49441e-05	-1.63552	0.503583
88472173	rs12659570	1.04164e-06	-1.84283	-0.948837	2.44202e-05	-1.77778	-0.955032	7.99101e-06	-1.71271	-0.894654
88472849	rs6895825	7.43406e-06	-1.4888	0.662408	0.00015661	-1.58707	0.71261	3.52536e-05	-1.60128	0.478158
88472953	rs115000418	7.96721e-06	-0.75713	-1.62713e-10	0.000106187	-1.26302	-1.62713e-10	3.40653e-05	-1.15741	-1.62713e-10
88473181	rs60654108	4.03699e-06	-1.43697	-1.62713e-10	6.64339e-05	-1.73201	-1.62713e-10	2.73704e-05	-1.37622	-1.62713e-10
88473328	rs10514304	7.58314e-06	-1.56497	0.758432	0.000164268	-1.63706	0.810333	3.70357e-05	-1.64575	0.571949
88474003	rs1366596	2.74102e-05	-0.309204	0.787653	0.00019548	-1.52436	0.871601	0.000224441	-0.0561899	0.784119
88474142	rs10075703	7.54326e-06	-1.48192	0.670111	0.000158771	-1.58118	0.72042	3.57161e-05	-1.59554	0.485459
88474722	rs56368881	2.92769e-06	-1.75825	-1.62713e-10	6.13231e-05	-1.81207	-1.62713e-10	2.30668e-05	-1.54729	-1.62713e-10
88476254	rs10057059	7.3002e-06	-1.56497	0.720407	0.000157996	-1.63706	0.771403	3.56262e-05	-1.64575	0.533148
88476553	rs116889327	7.65241e-06	-1.56023e-10	-0.797444	0.000173119	-1.56023e-10	-0.774244	4.58171e-05	-1.56023e-10	-0.861029
88479642	rs74713769	2.67368e-06	-1.84901	-1.62713e-10	6.97515e-05	-1.68328	-1.62713e-10	2.30238e-05	-1.54916	-1.62713e-10
88479964	rs148156550	2.66749e-06	-1.85133	-1.62713e-10	5.86917e-05	-1.85592	-1.62713e-10	1.70796e-05	-1.8478	-1.62713e-10
88481093	rs182848155	2.88913e-06	-1.77151	-1.62713e-10	5.97064e-05	-1.83878	-1.62713e-10	1.71008e-05	-1.84656	-1.62713e-10
88481215	rs10474292	3.19104e-05	-1.3045	1.93497	0.000445347	-1.85575	2.02638	0.000143461	-1.85566	2.13604
88482768	rs183746605	1.6926e-05	-1.56023e-10	-0.00361526	0.000371557	-1.56023e-10	-0.0105195	0.000196951	-1.56023e-10	0.597271
88484320	rs34367533	2.8215e-06	-1.79519	-1.62713e-10	0.000113504	-1.19639	-1.62713e-10	1.78818e-05	-1.8019	-1.62713e-10
88485048	rs72773888	2.6612e-06	-1.85369	-1.62713e-10	5.89824e-05	-1.85098	-1.62713e-10	1.80779e-05	-1.791	-1.62713e-10
88485802	rs7738002	6.64552e-06	-1.48098	0.542457	0.000139606	-1.58037	0.590978	3.16747e-05	-1.59476	0.364588
88487434	rs10474293	2.79068e-06	-1.46523	-0.340952	4.20543e-05	-1.84596	-0.343303	2.07571e-05	-1.82487	0.17207
88488037	rs115060008	1.40093e-05	-0.192746	-1.62713e-10	0.000146282	-0.942686	-1.62713e-10	5.64228e-05	-0.652812	-1.62713e-10
88489418	rs6414948	0.00148405	5.61499	-1.14492	2.3524e-05	-1.62474	-1.14546	1.36894e-05	-0.922729	-1.14633
88489746	rs78530756	2.9971e-06	-1.73482	-1.62713e-10	6.27091e-05	-1.78972	-1.62713e-10	1.99449e-05	-1.69271	-1.62713e-10
88489995	rs59257616	1.51463e-05	-1.56023e-10	-0.114709	0.000339566	-1.56023e-10	-0.100554	0.000120988	-1.56023e-10	0.110008
88492367	rs7708573	5.86137e-06	-1.58281	0.518725	0.000126803	-1.65249	0.566906	2.89903e-05	-1.66087	0.342146
88492878	rs10055473	2.69624e-06	-1.84061	-1.62713e-10	5.95449e-05	-1.84149	-1.62713e-10	2.20682e-05	-1.59155	-1.62713e-10
88496070	rs12522514	5.55682e-06	-1.51385	0.396415	0.000117048	-1.60845	0.442806	2.68495e-05	-1.62207	0.22663
88497415	rs6877730	5.87039e-06	-1.48098	0.418436	0.000123101	-1.58037	0.465154	2.81722e-05	-1.59476	0.247408
88498936	rs189770250	6.21053e-06	-1.56023e-10	-1.00622	0.000136492	-1.56023e-10	-1.01195	4.74723e-05	-1.56023e-10	-0.82554
88499046	rs141136146	6.47657e-06	-1.56023e-10	-0.964274	0.000143866	-1.56023e-10	-0.95934	4.27531e-05	-1.56023e-10	-0.930243
88499181	rs6898888	4.96572e-06	-1.54232	0.312411	0.00010449	-1.63985	0.360721	2.45428e-05	-1.6421	0.156837
88503501	rs62378192	4.92145e-06	-1.63128	0.39242	0.000108091	-1.68692	0.441672	2.48219e-05	-1.70403	0.230069
88504220	rs77874148	6.54585e-06	-1.56023e-10	-0.953633	0.000147505	-1.56023e-10	-0.934359	3.84388e-05	-1.56023e-10	-1.03662
88505036	rs114557917	4.04066e-06	-1.43606	-1.62713e-10	0.000159107	-0.858644	-1.62713e-10	2.58272e-05	-1.43426	-1.62713e-10
88506369	rs10072268	6.23396e-06	-1.59689	0.59444	0.000137927	-1.68048	0.678977	2.65906e-05	-1.66625	0.261125
88508578	rs34324795	6.4781e-06	-1.56023e-10	-0.964037	0.000145936	-1.56023e-10	-0.945052	3.82179e-05	-1.56023e-10	-1.04238
88508849	rs140831910	6.64621e-06	-1.56023e-10	-0.938417	0.000146705	-1.56023e-10	-0.939798	4.07414e-05	-1.56023e-10	-0.978441
88510048	rs77159698	4.37439e-06	-1.3567	-1.62713e-10	7.57877e-05	-1.60029	-1.62713e-10	2.62226e-05	-1.41907	-1.62713e-10
88511697	rs62378193	2.68018e-06	-1.84658	-1.62713e-10	5.86966e-05	-1.85584	-1.62713e-10	1.99202e-05	-1.69395	-1.62713e-10
88512369	rs10063358	3.27313e-06	-1.64672	-1.62713e-10	6.00798e-05	-1.83255	-1.62713e-10	1.87701e-05	-1.75342	-1.62713e-10
88514823	rs10052661	5.98116e-06	-1.67195	0.628098	0.000135472	-1.73351	0.714059	2.6156e-05	-1.71803	0.296422
88516572	rs193006431	7.24979e-05	-1.56023e-10	1.45109	0.00157536	-1.56023e-10	1.43402	0.000938176	-1.56023e-10	2.15825
88516879	rs4298284	1.03939e-06	-1.81652	-0.977312	2.3884e-05	-1.78267	-0.97234	6.33013e-06	-1.84988	-0.990486
88517505	rs141885466	3.86888e-06	-1.4795	-1.62713e-10	6.51997e-05	-1.75077	-1.62713e-10	1.70859e-05	-1.84744	-1.62713e-10
88518826	rs190082895	7.31703e-06	-1.56023e-10	-0.84226	0.00016134	-1.56023e-10	-0.844711	4.86883e-05	-1.56023e-10	-0.800247
88518971	rs79043197	6.48476e-06	-1.56023e-10	-0.96301	0.000146094	-1.56023e-10	-0.943972	3.82476e-05	-1.56023e-10	-1.04161
88520120	rs13359307	6.19132e-06	-1.58817	0.578858	0.000136254	-1.67734	0.663632	2.64413e-05	-1.66282	0.252056
88520921	rs76232370	2.65788e-06	-1.85493	-1.62713e-10	6.54107e-05	-1.74754	-1.62713e-10	1.98944e-05	-1.69525	-1.62713e-10
88522281	rs12651900	5.88553e-06	-1.66712	0.607152	0.000133049	-1.72957	0.692062	2.57851e-05	-1.71384	0.277956
88522325	rs147016940	5.41202e-06	-1.56023e-10	-1.14384	0.000119677	-1.56023e-10	-1.14342	3.44607e-05	-1.56023e-10	-1.14587
88523173	rs62378211	4.59503e-06	-1.64718	0.339687	9.97985e-05	-1.71316	0.388094	2.37939e-05	-1.69648	0.18022
88523213	rs114856722	0.000118995	1.94661	-1.62713e-10	0.00104385	1.02245	-1.62713e-10	0.00125982	2.45304	-1.62713e-10
88525068	rs62378212	6.11488e-06	-1.66712	0.64538	0.000138436	-1.72957	0.731754	2.66783e-05	-1.71384	0.31201
88525736	rs6898143	6.14486e-06	-1.66223	0.64538	0.000138992	-1.72556	0.731754	2.67919e-05	-1.7096	0.31201
88526231	rs72773890	2.66411e-06	-1.85259	-1.62713e-10	8.01199e-05	-1.5447	-1.62713e-10	1.79492e-05	-1.79814	-1.62713e-10
88526565	rs80159151	4.55491e-06	-1.64904	0.332779	0.000100215	-1.70197	0.381075	2.34734e-05	-1.70351	0.173694
88526612	rs144354457	6.50178e-06	-1.56023e-10	-0.960389	0.000144842	-1.56023e-10	-0.952579	3.99257e-05	-1.56023e-10	-0.998665
88527989	rs62378213	1.72978e-05	-0.0517417	0.0698592	0.00038729	-0.0795828	0.110534	4.19781e-05	-0.876496	-0.0720412
88528457	rs192820411	7.32308e-06	-1.56023e-10	-0.841433	0.000161473	-1.56023e-10	-0.843887	4.87313e-05	-1.56023e-10	-0.799364
88528643	rs117325672	1.79942e-05	-1.56023e-10	0.0575831	0.000410384	-1.56023e-10	0.0888701	0.000107415	-1.56023e-10	-0.00899029
88528650	rs62378214	2.70823e-06	-1.83617	-1.62713e-10	5.876e-05	-1.85476	-1.62713e-10	1.92662e-05	-1.72734	-1.62713e-10
88528705	rs75740834	1.7447e-05	-0.0659892	0.0926941	0.000409267	-0.0475999	0.133745	4.12863e-05	-0.914582	-0.0505733
88531872	rs62378215	6.41361e-06	-1.54419	0.570151	0.000139212	-1.64694	0.654714	2.66892e-05	-1.64565	0.244219
88532845	rs114146633	6.5789e-06	-0.948597	-1.62713e-10	0.000111222	-1.21669	-1.62713e-10	1.96045e-05	-1.70993	-1.62713e-10
88533263	rs60081637	6.45037e-06	-1.56023e-10	-0.968327	0.00014528	-1.56023e-10	-0.949561	3.80945e-05	-1.56023e-10	-1.04562
88534017	rs12653655	6.61659e-06	-1.56023e-10	-0.942885	0.000149229	-1.56023e-10	-0.922741	3.88161e-05	-1.56023e-10	-1.02685
88534431	rs141303173	3.88932e-06	-1.47423	-1.62713e-10	0.000112902	-1.2017	-1.62713e-10	4.12061e-05	-0.9671	-1.62713e-10
88535772	rs10059904	6.51481e-06	-1.55667	0.598288	0.000141828	-1.65714	0.683532	2.70955e-05	-1.65587	0.269555
88537513	rs59210025	5.40404e-06	-1.56023e-10	-1.14532	0.000119515	-1.56023e-10	-1.14478	3.46026e-05	-1.56023e-10	-1.14176
88537836	rs117617537	5.54663e-06	-1.56023e-10	-1.11927	0.000122645	-1.56023e-10	-1.11893	3.56797e-05	-1.56023e-10	-1.1111
88538590	rs116294157	3.21827e-06	-1.66362	-1.62713e-10	5.99346e-05	-1.83497	-1.62713e-10	1.88517e-05	-1.74909	-1.62713e-10
88538809	rs10054858	3.26549e-06	-1.64905	-1.62713e-10	6.02343e-05	-1.82998	-1.62713e-10	1.86567e-05	-1.75948	-1.62713e-10
88538943	rs10037415	1.6507e-06	-1.7005	-0.630762	3.6826e-05	-1.68912	-0.632894	1.62565e-05	-1.69159	-0.205604
88539103	rs10064570	6.67489e-06	-1.5951	0.660991	0.000151577	-1.6551	0.747971	2.87039e-05	-1.6571	0.328447
88542101	rs139710070	4.45237e-06	-1.33903	-1.62713e-10	8.49236e-05	-1.48647	-1.62713e-10	2.03157e-05	-1.67429	-1.62713e-10
88542449	rs28494987	6.60503e-06	-1.56812	0.623486	0.000146068	-1.65372	0.709569	2.79713e-05	-1.64909	0.294586
88542851	rs80024820	6.48438e-06	-1.56023e-10	-0.963069	0.000146085	-1.56023e-10	-0.944035	3.82459e-05	-1.56023e-10	-1.04165
88542892	rs35188877	1.20307e-06	-1.74754	-0.900048	2.55707e-05	-1.76014	-0.926631	8.60409e-06	-1.77319	-0.760254
88544058	rs139367375	7.30169e-06	-1.56023e-10	-0.844359	0.000161003	-1.56023e-10	-0.846801	4.85794e-05	-1.56023e-10	-0.802486
88545489	rs118135614	5.52613e-06	-1.56023e-10	-1.12298	0.000122484	-1.56023e-10	-1.12024	3.57175e-05	-1.56023e-10	-1.11004
88546878	rs72773891	1.73177e-06	-1.62905	-0.654273	3.35978e-05	-1.75741	-0.656356	1.47884e-05	-1.75439	-0.237458
88547732	rs80098849	1.51743e-05	-0.112863	-1.62713e-10	0.000446446	0.173095	-1.62713e-10	0.000120163	0.103165	-1.62713e-10
88548582	rs6897928	6.05742e-06	-1.68095	0.649767	0.000137534	-1.74084	0.73648	2.65277e-05	-1.7258	0.31831
88550030	rs10076524	6.52224e-06	-1.58817	0.630928	0.00014375	-1.67734	0.71719	2.7776e-05	-1.66282	0.301302
88551156	rs117394829	5.40081e-06	-1.56023e-10	-1.14592	0.000119374	-1.56023e-10	-1.14596	3.44443e-05	-1.56023e-10	-1.14634
88551836	rs13355558	8.67157e-06	-1.37557	0.703152	0.000177831	-1.53828	0.790891	3.24322e-05	-1.57071	0.364176
88552134	rs149072888	2.69623e-06	-1.84061	-1.62713e-10	6.76417e-05	-1.714	-1.62713e-10	1.70238e-05	-1.85107	-1.62713e-10
88552414	rs6860971	0.00362814	5.36401	-1.62713e-10	0.000102147	-1.30181	-1.62713e-10	7.07709e-05	-0.426237	-1.62713e-10
88552476	rs6880467	0.00463239	5.60836	-1.62713e-10	0.000109462	-1.23264	-1.62713e-10	7.89893e-05	-0.316374	-1.62713e-10
88552532	rs76191510	9.01334e-06	-0.633759	-1.62713e-10	0.000104416	-1.27984	-1.62713e-10	3.91248e-05	-1.01893	-1.62713e-10
88552540	rs6880232	6.76998e-06	-1.54419	0.624227	0.000147139	-1.64694	0.710096	2.80215e-05	-1.64565	0.292932
88553288	rs76745089	8.34397e-06	-1.56023e-10	-0.710926	0.000186662	-1.56023e-10	-0.698921	4.75765e-05	-1.56023e-10	-0.823348
88553688	rs80208480	2.69832e-06	-1.83983	-1.62713e-10	5.87159e-05	-1.85551	-1.62713e-10	1.94601e-05	-1.71732	-1.62713e-10
88554502	rs13183402	2.06844e-05	0.1054	0.0915162	0.000117999	-1.3194	0.161858	0.00015682	0.274021	0.095392
88554733	rs12517576	6.90532e-06	-1.54419	0.644022	0.000150151	-1.64694	0.730363	2.85263e-05	-1.64565	0.310785
88556107	rs771437	6.47571e-06	-1.66223	0.697821	0.000146692	-1.72556	0.785672	2.81578e-05	-1.7096	0.361734
88556266	rs117503702	6.33304e-06	-1.56023e-10	-0.986684	0.00014015	-1.56023e-10	-0.985512	3.87171e-05	-1.56023e-10	-1.02941
88556383	rs12654335	7.00493e-06	-1.56023e-10	-0.88585	0.000158454	-1.56023e-10	-0.862757	4.05849e-05	-1.56023e-10	-0.98229
88557328	rs702850	7.10919e-06	-1.5689	0.697821	0.000155527	-1.66708	0.785672	2.94171e-05	-1.66584	0.361734
88560270	rs771438	1.58326e-05	-0.0854753	0.0150849	0.00031424	-0.233238	0.0551727	3.88701e-05	-0.904135	-0.121325
88562391	rs191558127	2.65536e-06	-1.85588	-1.62713e-10	5.90476e-05	-1.84988	-1.62713e-10	1.74094e-05	-1.82867	-1.62713e-10
88562445	rs2545606	4.13433e-06	-1.68093	0.267791	9.11754e-05	-1.7293	0.313865	2.16217e-05	-1.7307	0.118709
88562448	rs2545607	3.42917e-06	-1.69018	0.0900311	7.67223e-05	-1.7483	0.160265	1.90228e-05	-1.73375	-0.00630175
88562591	rs194131	3.98232e-06	-1.52499	0.0743908	8.48803e-05	-1.63117	0.144186	2.07915e-05	-1.62982	-0.0213183
88563608	rs17500041	9.46229e-07	-1.81798	-1.06975	2.1499e-05	-1.79315	-1.06707	5.78336e-06	-1.85569	-1.07501
88563652	rs117046843	5.49573e-06	-1.56023e-10	-1.12849	0.00012118	-1.56023e-10	-1.13095	3.55259e-05	-1.56023e-10	-1.11542
88563905	rs150347839	6.14532e-06	-1.56023e-10	-1.01677	0.000135207	-1.56023e-10	-1.02142	4.01271e-05	-1.56023e-10	-0.993634
88564391	rs40603	1.60526e-05	-0.149654	0.0930602	0.000376525	-0.131698	0.134461	3.89668e-05	-0.97498	-0.0479954
88565197	rs34700	8.60503e-06	-1.51807	0.837948	0.000187131	-1.62545	0.929038	3.48234e-05	-1.62409	0.488697
88565227	rs191561918	4.19842e-06	-1.39776	-1.62713e-10	0.000115419	-1.17966	-1.62713e-10	2.36115e-05	-1.52395	-1.62713e-10
88567257	rs77866137	7.58525e-06	-1.56023e-10	-0.806259	0.000172135	-1.56023e-10	-0.779942	4.32784e-05	-1.56023e-10	-0.918033
88567401	rs17565938	5.67571e-06	-1.09627	-1.62713e-10	9.39703e-05	-1.38524	-1.62713e-10	1.82461e-05	-1.78173	-1.62713e-10
88567511	rs74629605	7.56302e-06	-1.56023e-10	-0.809194	0.000171612	-1.56023e-10	-0.782989	4.31744e-05	-1.56023e-10	-0.920438
88568778	rs78204495	7.65704e-06	-1.56023e-10	-0.796839	0.000173826	-1.56023e-10	-0.770167	4.36142e-05	-1.56023e-10	-0.910304
88568789	rs7711573	7.84217e-06	-1.56023e-10	-0.772949	0.000178186	-1.56023e-10	-0.745397	4.4482e-05	-1.56023e-10	-0.890601
88569014	rs72773893	3.09626e-06	-1.70227	-1.62713e-10	6.86695e-05	-1.69892	-1.62713e-10	1.7524e-05	-1.82212	-1.62713e-10
88570041	rs75630449	7.6966e-06	-1.56023e-10	-0.791686	0.000174758	-1.56023e-10	-0.764821	4.37994e-05	-1.56023e-10	-0.906065
88570852	rs79001498	7.92477e-06	-1.56023e-10	-0.762471	0.000180053	-1.56023e-10	-0.734971	4.49133e-05	-1.56023e-10	-0.880951
88571074	rs2561590	1.44038e-05	-0.133582	-0.0313919	0.000285923	-0.279279	0.00677691	3.56895e-05	-0.939318	-0.171512
88571238	rs75410286	1.30263e-05	-0.265496	-1.62713e-10	0.000137718	-1.00302	-1.62713e-10	5.26976e-05	-0.721116	-1.62713e-10
88572157	rs1833588	7.86035e-06	-1.56023e-10	-0.770633	0.000178614	-1.56023e-10	-0.742997	4.45674e-05	-1.56023e-10	-0.888684
88572905	rs78732513	7.88232e-06	-1.56023e-10	-0.767842	0.000179131	-1.56023e-10	-0.740105	4.46706e-05	-1.56023e-10	-0.886371
88573055	rs111654746	0.000155981	2.21727	-1.62713e-10	0.00132181	1.25854	-1.62713e-10	0.00167998	2.74085	-1.62713e-10
88573885	rs116761417	3.6392e-06	-1.5407	-1.62713e-10	0.00051976	0.325144	-1.62713e-10	1.70806e-05	-1.84774	-1.62713e-10
88574052	rs60218625	7.83234e-06	-1.56023e-10	-0.774203	0.000177937	-1.56023e-10	-0.746792	4.45762e-05	-1.56023e-10	-0.888485
88576071	rs12657575	7.86919e-06	-1.56023e-10	-0.76951	0.000178859	-1.56023e-10	-0.741623	4.46562e-05	-1.56023e-10	-0.886694
88577008	rs117653045	5.98526e-06	-1.56023e-10	-1.04316	0.000132423	-1.56023e-10	-1.04222	3.69511e-05	-1.56023e-10	-1.07609
88577194	rs76163941	9.02244e-06	-1.56023e-10	-0.632749	0.00020174	-1.56023e-10	-0.621241	5.46651e-05	-1.56023e-10	-0.68446
88578810	rs1422088	7.43752e-06	-1.56023e-10	-0.825927	0.000168402	-1.56023e-10	-0.801866	4.25982e-05	-1.56023e-10	-0.933875
88579712	rs41134	1.39523e-05	-0.338934	0.14211	0.000277501	-0.487021	0.184624	3.85048e-05	-1.02906	-0.00584753
88580360	rs116574224	3.29684e-06	-1.6395	-1.62713e-10	6.3016e-05	-1.78483	-1.62713e-10	2.09181e-05	-1.64507	-1.62713e-10
88580401	rs12514576	3.8074e-06	-1.49552	-1.62713e-10	7.36098e-05	-1.62944	-1.62713e-10	3.00983e-05	-1.28122	-1.62713e-10
88580740	rs77102953	7.38315e-06	-1.56023e-10	-0.833264	0.000167108	-1.56023e-10	-0.809582	4.23411e-05	-1.56023e-10	-0.939927
88580961	rs80059264	7.48445e-06	-1.56023e-10	-0.819636	0.000169504	-1.56023e-10	-0.795345	4.28172e-05	-1.56023e-10	-0.928747
88580998	rs918418	0.00673755	5.98299	-1.62713e-10	7.61053e-05	-1.59611	-1.62713e-10	4.65157e-05	-0.845896	-1.62713e-10
88581314	rs78775801	7.42322e-06	-1.56023e-10	-0.827852	0.000168067	-1.56023e-10	-0.803862	4.25315e-05	-1.56023e-10	-0.935442
88582912	rs117651276	6.07177e-06	-1.56023e-10	-1.02881	0.000134286	-1.56023e-10	-1.02825	3.74189e-05	-1.56023e-10	-1.06351
88584678	rs12659254	7.61311e-06	-1.56023e-10	-0.802592	0.000172524	-1.56023e-10	-0.777686	4.34186e-05	-1.56023e-10	-0.914797
88585915	rs76013200	7.70354e-06	-1.56023e-10	-0.790785	0.000174646	-1.56023e-10	-0.765462	4.38422e-05	-1.56023e-10	-0.905089
88586356	rs78016196	7.70354e-06	-1.56023e-10	-0.790785	0.000174646	-1.56023e-10	-0.765462	4.38422e-05	-1.56023e-10	-0.905089
88587123	rs149989434	2.66819e-06	-1.85107	-1.62713e-10	7.70101e-05	-1.58429	-1.62713e-10	1.86196e-05	-1.76147	-1.62713e-10
88588302	rs4916749	4.65088e-05	-0.116139	1.12331	0.000311585	-1.4021	1.21555	0.000393285	0.205189	1.08366
88589673	rs76332042	4.95504e-06	-1.23206	-1.62713e-10	8.50453e-05	-1.48504	-1.62713e-10	2.82868e-05	-1.34329	-1.62713e-10
88590360	rs55860743	7.16508e-06	-0.863246	-1.62713e-10	0.000706995	0.6328	-1.62713e-10	1.97381e-05	-1.70314	-1.62713e-10
88590386	rs114141705	2.70274e-06	-1.8382	-1.62713e-10	6.36898e-05	-1.7742	-1.62713e-10	1.70133e-05	-1.85169	-1.62713e-10
88590947	rs771439	1.00452e-06	-1.69728	-1.13067	2.21231e-05	-1.69999	-1.13161	7.03301e-06	-1.79625	-0.938816
88591730	rs173784	4.63006e-06	-1.47252	0.17262	8.93283e-05	-1.64988	0.213978	1.84506e-05	-1.78732	0.016737
88591841	rs194132	4.91033e-06	-1.45955	0.218424	9.44777e-05	-1.64035	0.260488	1.93692e-05	-1.78178	0.0597733
88591935	rs253297	4.5531e-06	-1.35616	0.0394989	7.92018e-05	-1.63356	0.0773393	1.76608e-05	-1.70813	-0.10621
88592396	rs62378218	2.65581e-06	-1.85571	-1.62713e-10	5.9185e-05	-1.84755	-1.62713e-10	2.14208e-05	-1.62132	-1.62713e-10
88593555	rs6872041	1.0633e-06	-1.76166	-1.00943	2.56087e-05	-1.67861	-1.00668	6.32187e-06	-1.83961	-1.00206
88593861	rs40088	4.12115e-06	-1.47252	0.0561819	7.92058e-05	-1.64988	0.0937097	1.66043e-05	-1.78732	-0.088699
88593893	rs59344477	8.61263e-06	-1.56023e-10	-0.679235	0.000195956	-1.56023e-10	-0.65033	4.8072e-05	-1.56023e-10	-0.812986
88594849	rs144222124	4.78646e-06	-1.26667	-1.62713e-10	0.000129103	-1.06761	-1.62713e-10	2.53835e-05	-1.45158	-1.62713e-10
88595083	rs253298	4.85678e-06	-1.36569	0.113599	8.92984e-05	-1.58968	0.153442	1.81498e-05	-1.75031	-0.0367208
88597047	rs116354933	3.31363e-06	-1.63442	-1.62713e-10	9.10832e-05	-1.41645	-1.62713e-10	1.96256e-05	-1.70885	-1.62713e-10
88597219	rs1895217	3.28954e-06	-1.64172	-1.62713e-10	6.11917e-05	-1.81421	-1.62713e-10	1.75233e-05	-1.82216	-1.62713e-10
88597418	rs771436	3.81613e-06	-1.52512	0.0318942	7.43911e-05	-1.68793	0.069044	1.58911e-05	-1.80846	-0.111469
88597924	rs34702	3.76352e-06	-1.52666	0.0195465	7.33838e-05	-1.68902	0.0565026	1.56992e-05	-1.80904	-0.123039
88598847	rs36058515	1.03069e-06	-1.74958	-1.05265	2.12026e-05	-1.81874	-1.05536	1.04728e-05	-1.60661	-0.730293
88599388	rs183874325	2.65545e-06	-1.85585	-1.62713e-10	5.96018e-05	-1.84054	-1.62713e-10	1.70527e-05	-1.84938	-1.62713e-10
88599698	rs116654528	3.2348e-06	-1.6585	-1.62713e-10	7.01528e-05	-1.67755	-1.62713e-10	1.83025e-05	-1.77865	-1.62713e-10
88599824	rs187571	4.05145e-06	-1.46822	0.0348273	7.77515e-05	-1.64673	0.0720229	1.63049e-05	-1.7855	-0.10872
88601275	rs79789592	9.93483e-07	-1.72559	-1.11341	2.32901e-05	-1.66834	-1.11185	5.6435e-06	-1.84383	-1.11135
88601552	rs73772144	8.29301e-06	-0.717052	-1.62713e-10	0.000982642	0.962022	-1.62713e-10	2.10899e-05	-1.63689	-1.62713e-10
88602623	rs79357708	1.07527e-06	-1.76015	-0.999739	2.62878e-05	-1.66222	-0.996897	6.39985e-06	-1.83729	-0.992124
88603227	rs149077574	3.46053e-06	-1.59104	-1.62713e-10	7.20745e-05	-1.65052	-1.62713e-10	2.89437e-05	-1.32033	-1.62713e-10
88603544	rs2162865	2.97721e-06	-1.85246	0.110979	7.01836e-05	-1.83033	0.153224	1.62076e-05	-1.85232	-0.0478819
88603607	rs2545608	2.93221e-06	-1.85408	0.0973665	7.15152e-05	-1.79626	0.137952	1.62492e-05	-1.83893	-0.0587152
88606025	rs12657507	9.37023e-06	-1.56023e-10	-0.594926	0.000213894	-1.56023e-10	-0.562743	5.15988e-05	-1.56023e-10	-0.742187
88606039	rs114643556	2.69739e-06	-1.84018	-1.62713e-10	5.94816e-05	-1.84256	-1.62713e-10	1.78426e-05	-1.8041	-1.62713e-10
88606108	rs2250032	2.97371e-06	-1.85282	0.110161	7.00953e-05	-1.82932	0.150953	1.62323e-05	-1.85193	-0.0467482
88607588	rs2545612	2.72772e-06	-1.85289	0.0238901	6.68646e-05	-1.79021	0.0646585	1.51936e-05	-1.83563	-0.129181
88607704	rs34067394	2.65535e-06	-1.85589	-1.62713e-10	7.10021e-05	-1.66551	-1.62713e-10	2.40513e-05	-1.5055	-1.62713e-10
88608282	rs561751	3.08431e-06	-1.8429	0.136765	7.75687e-05	-1.7565	0.179437	1.72286e-05	-1.81534	-0.0237713
88610499	rs32884	3.04559e-06	-1.8485	0.129729	7.57571e-05	-1.77334	0.172652	1.69738e-05	-1.82583	-0.028192
88611231	rs419306	9.27481e-07	-1.77327	-1.13448	2.43581e-05	-1.60013	-1.13523	7.40983e-06	-1.7322	-0.950679
88612635	rs72773902	3.21903e-06	-1.66338	-1.62713e-10	6.77001e-05	-1.71313	-1.62713e-10	2.49736e-05	-1.46787	-1.62713e-10
88613688	rs531790712	6.4997e-06	-0.960708	-1.62713e-10	9.98618e-05	-1.32444	-1.62713e-10	3.88654e-05	-1.02558	-1.62713e-10
88613950	rs117739750	7.51525e-06	-1.56023e-10	-0.815531	0.00016601	-1.56023e-10	-0.816177	4.61192e-05	-1.56023e-10	-0.854457
88615707	rs16867539	0.00137974	5.47413	-1.07694	5.08677e-05	-0.922906	-1.07609	0.000249892	1.86717	-1.03183
88616004	rs16867541	3.65239e-06	-1.78366	0.246578	8.03342e-05	-1.85459	0.31256	1.88349e-05	-1.71618	-0.0337953
88616928	rs76626347	6.43296e-06	-0.971029	-1.62713e-10	0.000189151	-0.685676	-1.62713e-10	8.29336e-05	-0.267645	-1.62713e-10
88617658	rs77505055	3.46881e-06	-1.81304	0.224385	7.89603e-05	-1.84912	0.289845	1.79713e-05	-1.74329	-0.0536202
88617915	rs71629710	1.06577e-05	-0.466186	-1.62713e-10	0.000710305	0.637471	-1.62713e-10	2.20945e-05	-1.59036	-1.62713e-10
88618013	rs811758	2.5371e-05	0.401144	-1.62713e-10	0.000319577	-0.161223	-1.62713e-10	0.000122406	0.121654	-1.62713e-10
88618277	rs12659528	3.37836e-06	-1.82502	0.209945	7.8281e-05	-1.84298	0.275063	1.73895e-05	-1.76331	-0.0665091
88618803	rs150505952	5.68898e-06	-1.09393	-1.62713e-10	0.000102609	-1.2973	-1.62713e-10	4.68077e-05	-0.839639	-1.62713e-10
88621273	rs12657099	3.37729e-06	-1.83293	0.217535	7.93726e-05	-1.8369	0.282833	1.72624e-05	-1.77742	-0.0597353
88621403	rs12653011	3.41625e-06	-1.82145	0.217535	7.87225e-05	-1.84513	0.282833	1.76148e-05	-1.75721	-0.0597353
88621492	rs59842575	3.37836e-06	-1.82502	0.209945	7.8281e-05	-1.84298	0.275063	1.73895e-05	-1.76331	-0.0665091
88623372	rs76083178	2.91894e-05	0.541341	-1.62713e-10	0.000295832	-0.238429	-1.62713e-10	0.000147352	0.307139	-1.62713e-10
88623563	rs114530628	3.16585e-06	-1.68004	-1.62713e-10	7.83673e-05	-1.56682	-1.62713e-10	1.89571e-05	-1.74351	-1.62713e-10
88623737	rs16867545	0.00179667	5.7336	-1.07238	5.58168e-05	-0.834654	-1.07149	0.000275809	1.96	-1.02598
88624273	rs59496068	3.36542e-06	-1.81374	0.19483	7.66288e-05	-1.84884	0.259589	1.74836e-05	-1.74443	-0.079991
88624624	rs111539281	3.3787e-06	-1.80981	0.19483	7.65147e-05	-1.85033	0.259589	1.75949e-05	-1.73809	-0.079991
88624699	rs78363785	3.3787e-06	-1.80981	0.19483	7.65147e-05	-1.85033	0.259589	1.75949e-05	-1.73809	-0.079991
88629260	rs62378221	2.85616e-06	-1.78299	-1.62713e-10	5.93131e-05	-1.84539	-1.62713e-10	2.35451e-05	-1.52677	-1.62713e-10
88633097	rs2059853	3.36022e-06	-1.82673	0.206268	7.80764e-05	-1.84183	0.271299	1.72811e-05	-1.76629	-0.0697895
88633688	rs10514305	3.36386e-06	-1.81881	0.199434	7.68679e-05	-1.85044	0.264302	1.74148e-05	-1.75248	-0.0758852
88634962	rs16867551	3.37798e-06	-1.82145	0.206268	7.78197e-05	-1.84513	0.271299	1.74386e-05	-1.75721	-0.0697895
88636168	rs114505472	5.80965e-06	-1.56023e-10	-1.07294	0.000129317	-1.56023e-10	-1.06596	3.81622e-05	-1.56023e-10	-1.04384
88636576	rs16867552	3.00799e-06	-1.81574	0.0845518	6.8502e-05	-1.84798	0.146623	1.57985e-05	-1.7477	-0.178068
88636854	rs6452819	8.86938e-06	-0.64986	-1.62713e-10	0.000582604	0.439284	-1.62713e-10	2.03833e-05	-1.67097	-1.62713e-10
88637006	rs6891494	0.0240071	8.39774	-1.1441	3.25569e-05	-1.3027	-1.14253	2.76027e-05	-0.230023	-1.13775
88637195	rs115187910	0.000339727	2.99568	-1.62713e-10	0.00270736	1.9755	-1.62713e-10	0.0033133	3.42001	-1.62713e-10
88640130	rs379717	1.21442e-06	-1.69128	-0.946918	2.43584e-05	-1.7941	-0.941245	5.55654e-06	-1.82732	-1.14339
88640652	rs16867553	3.41012e-06	-1.8196	0.213882	7.83502e-05	-1.84613	0.279094	1.76123e-05	-1.75409	-0.0629954
88641366	rs702849	1.49576e-05	0.860487	-0.987734	5.16007e-05	-1.00999	-0.974698	0.000108264	0.853315	-0.854431
88642541	rs61418152	3.53631e-06	-1.80547	0.236089	7.97055e-05	-1.85171	0.301824	1.83807e-05	-1.73121	-0.0431679
88643078	rs111976719	3.56365e-06	-1.80547	0.243789	8.03361e-05	-1.85171	0.309705	1.85076e-05	-1.73121	-0.0362877
88643493	rs16867554	3.59933e-06	-1.80323	0.251512	8.09236e-05	-1.85233	0.317609	1.87013e-05	-1.72771	-0.0293854
88643729	rs1644017	1.43821e-05	0.809897	-0.976377	5.07839e-05	-1.03812	-0.962528	0.00010433	0.802792	-0.840921
88644971	rs17507679	9.43647e-06	-0.587882	-1.62713e-10	0.000145027	-0.951301	-1.62713e-10	6.78947e-05	-0.467727	-1.62713e-10
88646187	rs32885	5.479e-06	-1.8531	0.721558	0.000126302	-1.83913	0.749588	3.21738e-05	-1.85581	0.641279
88646752	rs702848	1.267e-06	-1.69671	-0.899102	2.56548e-05	-1.7907	-0.892791	5.61466e-06	-1.825	-1.13531
88647459	rs34719591	9.73411e-06	-0.556828	-1.62713e-10	0.00066195	0.566967	-1.62713e-10	2.11618e-05	-1.63349	-1.62713e-10
88647581	rs7718507	0.00127423	5.36675	-1.04911	5.03581e-05	-0.960963	-1.0481	0.000239787	1.79075	-0.996689
88647766	rs1158150	3.82527e-06	-1.78876	0.297921	8.45324e-05	-1.85501	0.363918	1.99296e-05	-1.70562	0.0121441
88648381	rs35307872	1.09067e-05	-0.443091	-1.62713e-10	0.000844011	0.809943	-1.62713e-10	2.17127e-05	-1.60779	-1.62713e-10
88652115	rs79092396	3.8866e-06	-1.79378	0.318846	8.65232e-05	-1.85431	0.386497	2.01538e-05	-1.71318	0.0308876
88652779	rs1816254	3.95682e-06	-1.78381	0.326782	8.71253e-05	-1.85549	0.394614	2.06028e-05	-1.69826	0.0380024
88652863	rs1816255	3.91524e-06	-1.78643	0.318846	8.64411e-05	-1.85526	0.386497	2.03772e-05	-1.70216	0.0308876
88652945	rs111642985	4.54227e-05	0.983547	-1.62713e-10	0.000744949	0.685093	-1.62713e-10	0.000417194	1.34786	-1.62713e-10
88653376	rs73772150	4.27673e-06	-1.7292	0.349923	8.93997e-05	-1.85339	0.41828	2.22209e-05	-1.64341	0.0587608
88653569	rs34590598	2.85717e-06	-1.78263	-1.62713e-10	7.99535e-05	-1.54678	-1.62713e-10	1.83022e-05	-1.77866	-1.62713e-10
88654651	rs77015424	2.64965e-05	-1.56023e-10	0.444548	0.000595661	-1.56023e-10	0.461449	0.000225331	-1.56023e-10	0.731885
88655953	rs79545196	4.03894e-06	-1.7784	0.341922	8.84567e-05	-1.85581	0.410098	2.1051e-05	-1.69032	0.0515816
88656034	rs143167902	5.80775e-06	-1.56023e-10	-1.07327	0.000127843	-1.56023e-10	-1.07742	5.46755e-05	-1.56023e-10	-0.684271
88656742	rs771435	1.23749e-06	-1.7175	-0.90188	2.59564e-05	-1.7762	-0.895604	5.669e-06	-1.81478	-1.13589
88657310	rs702847	3.32139e-06	-1.10826	-0.523824	3.72907e-05	-1.81446	-0.495018	1.53347e-05	-1.80709	-0.148477
88657557	rs191044820	5.82379e-06	-1.56023e-10	-1.07051	0.000128572	-1.56023e-10	-1.07173	3.79072e-05	-1.56023e-10	-1.05054
88659103	rs148112820	5.60996e-06	-1.56023e-10	-1.10792	0.000123632	-1.56023e-10	-1.11091	4.98155e-05	-1.56023e-10	-0.777359
88659113	rs71629714	9.31435e-06	-0.600908	-1.62713e-10	0.00062319	0.506629	-1.62713e-10	2.0784e-05	-1.6515	-1.62713e-10
88660918	rs10514306	4.30369e-06	-1.81031	0.437313	9.80216e-05	-1.85015	0.507118	2.18355e-05	-1.73889	0.13674
88661939	rs10474294	4.33215e-06	-1.78687	0.42047	9.59102e-05	-1.85521	0.490402	2.231e-05	-1.70281	0.122157
88663172	rs2042341	0.000855311	4.99691	-1.07791	4.12191e-05	-1.14239	-1.06693	0.000170961	1.48997	-1.03422
88663247	rs193690	1.25482e-06	-1.72247	-0.882999	2.65595e-05	-1.77235	-0.876486	5.70862e-06	-1.812	-1.13171
88664051	rs56896071	4.6978e-06	-1.76132	0.475952	0.000101465	-1.85561	0.547098	2.43386e-05	-1.66575	0.172126
88664612	rs77133879	4.72691e-06	-1.75514	0.475952	0.000101511	-1.85516	0.547098	2.45518e-05	-1.65703	0.172126
88664931	rs13171829	2.69419e-06	-1.84137	-1.62713e-10	5.92688e-05	-1.84614	-1.62713e-10	1.69434e-05	-1.8558	-1.62713e-10
88666081	rs28829399	2.77289e-06	-1.81258	-1.62713e-10	5.8725e-05	-1.85536	-1.62713e-10	1.77631e-05	-1.80856	-1.62713e-10
88667811	rs16867558	4.17995e-05	-1.56023e-10	0.900421	0.000946254	-1.56023e-10	0.924288	0.000323657	-1.56023e-10	1.094
88668196	rs79991331	4.86913e-06	-1.75826	0.50871	0.000104939	-1.85541	0.580563	2.51774e-05	-1.66141	0.201674
88668305	rs810029	9.58487e-06	0.339209	-0.911488	4.06285e-05	-1.31042	-0.91333	7.35051e-05	0.366606	-0.754936
88669426	rs74604736	7.25873e-06	-1.56023e-10	-0.85026	0.000161393	-1.56023e-10	-0.844379	4.94351e-05	-1.56023e-10	-0.785025
88669747	rs34814331	5.05428e-06	-1.72939	0.517164	0.000106153	-1.85254	0.589199	2.60674e-05	-1.63431	0.209305
88669901	rs32892	1.9829e-06	-1.7478	-0.400108	5.4325e-05	-1.54858	-0.384662	1.20952e-05	-1.72641	-0.466464
88670149	rs140635332	3.01891e-06	-1.72757	-1.62713e-10	6.00623e-05	-1.83284	-1.62713e-10	1.8506e-05	-1.76759	-1.62713e-10
88670537	rs58661106	0.0462105	7.9085	-1.62713e-10	7.70263e-05	-1.58408	-1.62713e-10	6.70331e-05	-0.4805	-1.62713e-10
88672576	rs62378222	2.67698e-06	-1.84778	-1.62713e-10	5.99755e-05	-1.83429	-1.62713e-10	2.56617e-05	-1.44069	-1.62713e-10
88672804	rs139637411	6.50461e-06	-1.56023e-10	-0.959953	0.000144569	-1.56023e-10	-0.954463	4.04879e-05	-1.56023e-10	-0.984682
88672862	rs187091663	7.6768e-06	-1.56023e-10	-0.794262	0.000170038	-1.56023e-10	-0.792204	4.69643e-05	-1.56023e-10	-0.836298
88673472	rs6876988	5.20606e-06	-1.70462	0.521977	0.000106439	-1.85205	0.591396	2.68749e-05	-1.61511	0.220616
88674689	rs6883052	6.38354e-06	-1.63278	0.654034	0.00012626	-1.81429	0.724414	3.51221e-05	-1.47006	0.343204
88674767	rs6883088	6.3469e-06	-1.64652	0.662019	0.000126554	-1.82011	0.732554	3.47422e-05	-1.4882	0.350469
88677293	rs247587	3.40104e-05	0.86359	-0.169387	0.000118928	-0.989332	-0.160375	0.00037839	1.12611	0.124129
88677560	rs247586	3.37771e-05	0.838539	-0.15122	0.00011942	-1.00345	-0.142125	0.000376304	1.09988	0.144835
88677882	rs12659446	6.4857e-06	-1.60805	0.645182	0.000126516	-1.80324	0.715391	3.59847e-05	-1.43775	0.335154
88678420	rs247585	3.29452e-05	0.813602	-0.15122	0.00011776	-1.01745	-0.142125	0.000366601	1.07375	0.144835
88680230	rs35242886	8.09936e-06	-0.740679	-1.62713e-10	0.000557141	0.394596	-1.62713e-10	1.93635e-05	-1.7223	-1.62713e-10
88680573	rs117876794	1.43293e-05	-1.56023e-10	-0.170161	0.000322739	-1.56023e-10	-0.15138	8.34956e-05	-1.56023e-10	-0.260892
88680858	rs140559752	3.88012e-06	-1.4766	-1.62713e-10	6.57358e-05	-1.74258	-1.62713e-10	2.90898e-05	-1.3153	-1.62713e-10
88681601	rs80343951	6.52694e-06	-1.61056	0.654034	0.000127055	-1.80802	0.724414	3.63084e-05	-1.43684	0.343204
88682253	rs74560491	2.39213e-06	-1.68335	-0.276929	4.68871e-05	-1.83183	-0.248652	1.59491e-05	-1.54131	-0.374976
88684376	rs247584	3.55261e-05	0.887395	-0.149593	0.000128983	-0.92805	-0.14049	0.000460788	1.30056	0.146688
88685249	rs76747638	5.95795e-06	-1.59831	0.550569	0.000115447	-1.7987	0.619288	3.34901e-05	-1.42512	0.250687
88686969	rs427511	3.36134e-05	0.813602	-0.131141	0.000120159	-1.01745	-0.121955	0.000375077	1.07375	0.167692
88687514	rs17508283	0.0586962	8.14767	-1.62713e-10	7.31724e-05	-1.6354	-1.62713e-10	6.87436e-05	-0.455302	-1.62713e-10
88688363	rs17508332	4.12527e-06	-1.41533	-1.62713e-10	6.65643e-05	-1.73006	-1.62713e-10	2.47771e-05	-1.47576	-1.62713e-10
88689570	rs27764	3.46857e-05	0.831736	-0.117874	0.000127606	-0.970646	-0.108628	0.000457597	1.25752	0.18278
88692200	rs34294120	4.22907e-06	-1.39048	-1.62713e-10	6.7465e-05	-1.71661	-1.62713e-10	2.53563e-05	-1.45266	-1.62713e-10
88692362	rs34938263	2.77358e-06	-1.81233	-1.62713e-10	5.88807e-05	-1.85271	-1.62713e-10	1.69451e-05	-1.85571	-1.62713e-10
88692739	rs74360467	8.14813e-06	-0.734677	-1.62713e-10	0.00056191	0.40312	-1.62713e-10	1.94039e-05	-1.72021	-1.62713e-10
88692856	rs77460011	7.21578e-06	-0.856194	-1.62713e-10	0.000436679	0.150975	-1.62713e-10	1.8912e-05	-1.74589	-1.62713e-10
88693788	rs79348884	6.77688e-06	-1.30661	0.38766	0.00026883	-0.87987	0.545726	3.70297e-05	-1.26226	0.188298
88693978	rs420113	4.17214e-05	1.00649	-0.107936	0.000137583	-0.905353	-0.0986455	0.00047218	1.2776	0.194074
88693984	rs12653245	6.39181e-06	-1.60587	0.628427	0.000124296	-1.80387	0.698309	3.54463e-05	-1.43759	0.319921
88694193	rs247552	4.20139e-05	1.00649	-0.10095	0.000138551	-0.905353	-0.0916285	0.000475942	1.2776	0.20201
88694631	rs72775516	5.23126e-06	-1.17781	-1.62713e-10	0.000117949	-1.15797	-1.62713e-10	2.62825e-05	-1.41678	-1.62713e-10
88695269	rs114076280	3.54983e-06	-1.56557	-1.62713e-10	0.000128529	-1.07206	-1.62713e-10	2.23606e-05	-1.57839	-1.62713e-10
88695681	rs56756608	7.28219e-06	-1.55577	0.708736	0.000137974	-1.77779	0.77664	4.05588e-05	-1.37059	0.387659
88696577	rs247562	1.20247e-06	-1.72696	-0.921127	2.55589e-05	-1.7697	-0.917536	5.65209e-06	-1.81323	-1.14043
88696618	rs117113061	1.42414e-05	-1.56023e-10	-0.17631	0.000326532	-1.56023e-10	-0.139696	7.51181e-05	-1.56023e-10	-0.366624
88696668	rs247561	3.6885e-05	0.838539	-0.0631991	0.00013046	-1.00345	-0.0537111	0.000415881	1.09988	0.244838
88696812	rs168689	3.62368e-05	0.813602	-0.0559913	0.00012958	-1.01745	-0.0464718	0.000408481	1.07375	0.253005
88696876	rs2161203	0.0814675	8.4755	-1.62713e-10	7.69952e-05	-1.58448	-1.62713e-10	7.78439e-05	-0.33098	-1.62713e-10
88698113	rs143854316	5.66833e-06	-1.56023e-10	-1.09757	0.000125275	-1.56023e-10	-1.09771	3.49788e-05	-1.56023e-10	-1.13094
88700794	rs75090066	7.47513e-06	-1.52773	0.706851	0.000140225	-1.76318	0.778211	4.20817e-05	-1.33511	0.38904
88700828	rs771505	2.99809e-05	0.581795	-0.0136996	0.000120257	-1.13459	-0.00399764	0.000367249	0.919493	0.300863
88701499	rs72775522	0.0606323	8.18012	-1.62713e-10	7.35275e-05	-1.63056	-1.62713e-10	6.95846e-05	-0.443142	-1.62713e-10
88702578	rs430845	3.47014e-06	-1.58827	-1.62713e-10	6.66677e-05	-1.7285	-1.62713e-10	2.96848e-05	-1.29505	-1.62713e-10
88702742	rs74380651	7.46041e-06	-1.53875	0.715901	0.000140704	-1.769	0.787433	4.18438e-05	-1.34902	0.397278
88702845	rs150451778	2.76683e-06	-1.81476	-1.62713e-10	5.88227e-05	-1.8537	-1.62713e-10	1.75409e-05	-1.82115	-1.62713e-10
88703880	rs140203572	2.78698e-06	-1.80751	-1.62713e-10	5.89356e-05	-1.85178	-1.62713e-10	1.76587e-05	-1.81446	-1.62713e-10
88704385	rs79349716	6.15633e-06	-1.56023e-10	-1.01498	0.000136127	-1.56023e-10	-1.01464	3.99648e-05	-1.56023e-10	-0.997687
88705201	rs4244203	3.10135e-05	0.629603	-0.0276452	0.000121722	-1.10848	-0.018003	0.000380417	0.970489	0.285093
88705639	rs1645535	3.07044e-05	0.605642	-0.0136996	0.000121831	-1.12159	-0.00399764	0.000376713	0.944934	0.300863
88705754	rs1644021	2.48109e-05	1.49025	-1.11143	4.66495e-05	-0.980561	-1.105	0.000323354	2.23892	-1.14585
88706827	rs147638538	3.02372e-06	-1.72598	-1.62713e-10	8.06752e-05	-1.53779	-1.62713e-10	1.86111e-05	-1.76193	-1.62713e-10
88708056	rs114744154	7.61697e-06	-0.802087	-1.62713e-10	9.90622e-05	-1.33247	-1.62713e-10	3.14931e-05	-1.23592	-1.62713e-10
88708677	rs114990839	4.48897e-06	-1.33084	-1.62713e-10	6.97594e-05	-1.68317	-1.62713e-10	2.68071e-05	-1.39702	-1.62713e-10
88708747	rs143685536	7.17153e-06	-1.56023e-10	-0.862346	0.000158977	-1.56023e-10	-0.859461	4.38161e-05	-1.56023e-10	-0.905684
88709214	rs2432179	3.18935e-05	0.629603	0.000335182	0.000125191	-1.10848	0.0100969	0.000392641	0.970489	0.316721
88710112	rs247557	2.55355e-05	1.51904	-1.11143	4.73429e-05	-0.965807	-1.105	0.000333815	2.27075	-1.14585
88710262	rs78459865	2.661e-06	-1.85376	-1.62713e-10	6.36446e-05	-1.77491	-1.62713e-10	1.70454e-05	-1.84981	-1.62713e-10
88710519	rs193689	2.55355e-05	1.51904	-1.11143	4.73429e-05	-0.965807	-1.105	0.000333815	2.27075	-1.14585
88710596	rs116361787	2.71756e-06	-1.83273	-1.62713e-10	5.91429e-05	-1.84827	-1.62713e-10	1.8678e-05	-1.75834	-1.62713e-10
88710913	rs247558	3.22466e-06	-1.66164	-1.62713e-10	6.31957e-05	-1.78199	-1.62713e-10	2.61365e-05	-1.42235	-1.62713e-10
88711071	rs247559	3.13451e-05	0.612258	0.000335182	0.000122668	-1.12884	0.0100969	0.000378018	0.932536	0.316721
88711408	rs78419453	7.59341e-06	-1.50391	0.698726	0.000140869	-1.75032	0.769931	4.30396e-05	-1.30521	0.381645
88712046	rs189136947	3.07087e-06	-1.7105	-1.62713e-10	8.26319e-05	-1.51383	-1.62713e-10	1.88589e-05	-1.7487	-1.62713e-10
88712794	rs247560	3.21311e-05	0.629603	0.00775774	0.000126127	-1.10848	0.017551	0.000395947	0.970489	0.325104
88713564	rs247554	3.29692e-05	0.662774	0.000335182	0.000126092	-1.10131	0.0100969	0.000398864	0.986214	0.316721
88713903	rs116669396	6.57009e-06	-0.949937	-1.62713e-10	8.94067e-05	-1.43503	-1.62713e-10	2.81533e-05	-1.34802	-1.62713e-10
88714380	rs13173341	7.86212e-06	-0.770409	-1.62713e-10	0.000534057	0.352279	-1.62713e-10	1.91678e-05	-1.73246	-1.62713e-10
88714396	rs173531	3.03118e-05	0.564613	0.0144592	0.000121257	-1.15459	0.0242807	0.000365123	0.881879	0.33267
88714549	rs10454907	3.30133e-06	-1.63814	-1.62713e-10	0.000126092	-1.09121	-1.62713e-10	7.41134e-05	-0.380089	-1.62713e-10
88714901	rs111838367	3.67381e-06	-1.53124	-1.62713e-10	7.48077e-05	-1.6133	-1.62713e-10	2.74034e-05	-1.37502	-1.62713e-10
88715066	rs16867563	7.40761e-06	-1.52868	0.698726	0.000141493	-1.7459	0.769931	4.09401e-05	-1.35522	0.381645
88715172	rs32886	3.01138e-05	0.558061	0.0144592	0.000122123	-1.14748	0.0242807	0.000369637	0.894165	0.33267
88715719	rs17568075	2.90213e-06	-1.76702	-1.62713e-10	9.05558e-05	-1.42226	-1.62713e-10	1.85042e-05	-1.76769	-1.62713e-10
88716109	rs32887	2.88468e-05	0.515076	0.0144592	0.00011808	-1.18114	0.0242807	0.00034638	0.82918	0.33267
88716120	rs32888	2.88468e-05	0.515076	0.0144592	0.00011808	-1.18114	0.0242807	0.00034638	0.82918	0.33267
88716144	rs6870380	7.27554e-06	-1.52868	0.680736	0.000138923	-1.7459	0.751597	4.02755e-05	-1.35522	0.365278
88716714	rs10454909	0.0815102	8.47602	-1.62713e-10	8.09787e-05	-1.53404	-1.62713e-10	7.98931e-05	-0.304996	-1.62713e-10
88717718	rs247555	2.55523e-05	1.52114	-1.11288	4.80693e-05	-0.94901	-1.10657	0.000313955	2.20923	-1.14566
88717749	rs143669333	3.47525e-06	-1.5902	0.0034042	8.27953e-05	-1.50587	-0.00598427	2.28324e-05	-1.53808	-0.0194254
88717836	rs113956401	4.85703e-05	1.05055	-1.62713e-10	0.000788649	0.742098	-1.62713e-10	0.000377822	1.24874	-1.62713e-10
88717845	rs112968229	5.27482e-06	-1.16952	-1.62713e-10	0.000223085	-0.520669	-1.62713e-10	0.000136403	0.229926	-1.62713e-10
88718039	rs247556	3.02575e-05	0.555352	0.0219287	0.000121586	-1.15939	0.0317817	0.000349632	0.830096	0.3411
88719347	rs114471550	2.28912e-06	-1.59954	-0.404757	4.31852e-05	-1.78518	-0.37755	1.55657e-05	-1.44389	-0.496722
88720237	rs113755170	3.07785e-06	-1.70823	-1.62713e-10	0.000104519	-1.27886	-1.62713e-10	6.62241e-05	-0.492641	-1.62713e-10
88722317	rs2432178	3.25073e-05	0.581795	0.0672054	0.000130535	-1.13459	0.0780122	0.00040143	0.919493	0.389853
88723666	rs77381989	4.69304e-06	-1.71822	0.431833	9.71464e-05	-1.84594	0.493941	2.38646e-05	-1.5952	0.0819069
88723668	rs73772156	1.0677e-05	-1.3354	0.871025	0.000174931	-1.66116	0.897327	5.274e-05	-1.74242	1.02211
88724448	rs79262286	3.33156e-05	0.673561	-1.62713e-10	0.000328822	-0.132706	-1.62713e-10	0.000172034	0.462007	-1.62713e-10
88725048	rs181785	1.52218e-06	-1.44852	-0.963801	2.2853e-05	-1.83858	-0.960566	5.46919e-06	-1.84108	-1.14547
88725406	rs13184230	6.3414e-06	-0.985366	-1.62713e-10	0.00036297	-0.0339027	-1.62713e-10	1.81728e-05	-1.78576	-1.62713e-10
88726337	rs7736534	7.71279e-06	-1.50549	0.715901	0.000145966	-1.73228	0.787433	4.27917e-05	-1.32662	0.397278
88726723	rs16867565	1.11197e-06	-1.81588	-0.91045	3.00776e-05	-1.62426	-0.90018	6.9612e-06	-1.76705	-0.978279
88727063	rs72775530	4.16078e-06	-1.40676	-1.62713e-10	0.000105952	-1.26523	-1.62713e-10	2.17725e-05	-1.60504	-1.62713e-10
88728089	rs2031004	3.25069e-05	0.546361	0.102628	0.000129772	-1.17526	0.112815	0.00039859	0.870262	0.431984
88729047	rs383242	3.14716e-05	0.513993	0.102628	0.000128896	-1.18203	0.112815	0.000392513	0.854898	0.431984
88729330	rs149508409	5.39963e-06	-1.56023e-10	-1.14613	0.000119369	-1.56023e-10	-1.146	3.76183e-05	-1.56023e-10	-1.0582
88729651	rs12153611	2.14699e-05	0.23419	-1.62713e-10	5.87388e-05	-1.85512	-1.62713e-10	2.24902e-05	-1.5726	-1.62713e-10
88729851	rs454345	3.22966e-05	0.53987	0.102628	0.000130692	-1.1682	0.112815	0.000403525	0.882569	0.431984
88731146	rs771509	1.40502e-06	-1.62274	-0.869674	2.45613e-05	-1.85558	-0.871472	1.07202e-05	-1.46196	-0.851602
88733294	rs182460471	9.61136e-06	-1.56023e-10	-0.569519	0.000214971	-1.56023e-10	-0.557721	5.77212e-05	-1.56023e-10	-0.630062
88733295	rs187144575	7.56024e-06	-1.56023e-10	-0.809562	0.000168627	-1.56023e-10	-0.800533	4.60744e-05	-1.56023e-10	-0.855427
88733567	rs145629241	5.60365e-06	-1.56023e-10	-1.10905	0.000123769	-1.56023e-10	-1.10981	3.62338e-05	-1.56023e-10	-1.09569
88734380	rs399303	2.82619e-05	0.46532	0.0437302	0.000117765	-1.2132	0.0536746	0.00033932	0.77557	0.365687
88735836	rs16867568	5.40483e-06	-1.56023e-10	-1.14517	0.000119421	-1.56023e-10	-1.14557	4.22447e-05	-1.56023e-10	-0.942207
88736293	rs9293515	4.53004e-05	1.09505	-0.114203	0.000146261	-0.837888	-0.10494	0.000723159	1.71099	0.186953
88738190	rs74726954	4.59614e-06	-1.30725	-1.62713e-10	0.00018778	-0.692953	-1.62713e-10	0.000110738	0.0214835	-1.62713e-10
88740323	rs2365376	4.87215e-05	1.17369	-0.12003	0.000162767	-0.724166	-0.111737	0.000839617	1.85383	0.193428
88741059	rs2011074	2.87086e-05	0.472687	0.0520445	0.000119451	-1.20854	0.0632248	0.000469433	1.06763	0.398207
88741077	rs2011071	5.69715e-06	-0.0928017	-0.999697	2.82634e-05	-1.57889	-1.00777	9.26856e-05	0.65753	-0.814003
88741518	rs116087192	2.70151e-06	-1.83865	-1.62713e-10	5.93283e-05	-1.84514	-1.62713e-10	2.20032e-05	-1.5945	-1.62713e-10
88742585	rs140901165	4.89681e-06	-1.24388	-1.62713e-10	7.85028e-05	-1.56509	-1.62713e-10	1.77499e-05	-1.80931	-1.62713e-10
88743219	rs16867571	0.00595618	7.00417	-1.14445	6.24453e-05	-0.647797	-1.14614	0.00206887	4.09528	-1.1462
88743962	rs62378245	0.0032381	6.39014	-1.13987	5.14371e-05	-0.84246	-1.1454	0.00122326	3.56222	-1.13863
88744406	rs10065531	6.91095e-06	0.0655396	-0.964897	3.33882e-05	-1.46425	-0.955776	1.25862e-05	-1.42753	-0.725558
88744550	rs7701188	0.0866314	9.61983	-1.08288	2.95742e-05	-1.42436	-1.11696	5.64821e-05	0.391849	-1.04361
88744894	rs1833895	5.7432e-06	-0.0167506	-1.0677	3.50183e-05	-1.30708	-1.06527	9.02032e-06	-1.36036	-1.12585
88745184	rs66580221	0.0832437	9.58355	-1.08649	2.9296e-05	-1.43137	-1.11941	5.53276e-05	0.37581	-1.04822
88745805	rs16867573	1.24545e-05	-1.56023e-10	-0.310384	0.000279782	-1.56023e-10	-0.294211	8.15225e-05	-1.56023e-10	-0.284807
88745882	rs62378246	1.87795e-06	-1.83042	-0.371864	4.74498e-05	-1.73504	-0.333507	9.93071e-06	-1.85494	-0.535118
88746164	rs6891794	0.0860139	9.61983	-1.09003	2.94327e-05	-1.42436	-1.12176	5.59671e-05	0.391849	-1.05277
88746203	rs1820170	2.5891e-05	0.221788	0.199643	0.000121923	-1.32815	0.203321	0.000442817	0.850084	0.557387
88746331	rs16867576	0.0890416	9.65552	-1.09113	3.01474e-05	-1.39964	-1.12249	5.86224e-05	0.439616	-1.05419
88746405	rs6892330	2.44602e-05	0.197971	0.166613	0.000116891	-1.34012	0.173145	0.000416745	0.822894	0.523894
88746865	rs12515004	6.30101e-06	-0.0397167	-0.952038	3.20384e-05	-1.51869	-0.942603	1.24043e-05	-1.46155	-0.706091
88747297	rs9293516	9.44292e-07	-1.74425	-1.14553	2.66509e-05	-1.49962	-1.14578	5.89391e-05	0.5287	-1.13788
88747683	rs9293517	9.45801e-07	-1.74342	-1.14477	2.67081e-05	-1.49813	-1.14512	5.92953e-05	0.532545	-1.1357
88747981	rs2365377	5.40835e-06	-0.221008	-0.923513	2.93908e-05	-1.61267	-0.934867	9.49619e-05	0.569406	-0.701616
88748452	rs1358555	0.0729232	8.3647	-1.62713e-10	7.24664e-05	-1.6451	-1.62713e-10	7.90196e-05	-0.31599	-1.62713e-10
88748768	rs1528589	6.08288e-06	-0.13913	-0.887856	3.14303e-05	-1.58048	-0.899973	0.000110904	0.668912	-0.645932
88748882	rs4916751	1.65423e-05	0.483427	-0.50997	6.88583e-05	-1.18531	-0.510862	0.00024846	1.12596	-0.296362
88749082	rs10045921	4.64873e-06	-0.296645	-0.999225	2.61569e-05	-1.65633	-1.00778	7.82789e-05	0.470508	-0.795916
88749191	rs12523490	9.48426e-06	-1.56023e-10	-0.582831	0.000210353	-1.56023e-10	-0.579435	5.70565e-05	-1.56023e-10	-0.641645
88750303	rs76660757	5.84447e-06	-1.56023e-10	-1.06697	0.00012912	-1.56023e-10	-1.06748	3.88967e-05	-1.56023e-10	-1.02478
88750590	rs76984656	5.49448e-06	-1.12872	-1.62713e-10	0.000300706	-0.222089	-1.62713e-10	1.76444e-05	-1.81527	-1.62713e-10
88750942	rs115727393	3.80572e-06	-1.49596	-1.62713e-10	8.00353e-05	-1.54576	-1.62713e-10	1.85882e-05	-1.76316	-1.62713e-10
88751316	rs62378247	1.19432e-06	-1.55244	-1.10245	2.001e-05	-1.82621	-1.10578	5.41666e-05	-0.0189171	-0.674704
88751587	rs12519890	9.70707e-06	-0.55961	-1.62713e-10	0.000128618	-1.07138	-1.62713e-10	0.000332531	1.12105	-1.62713e-10
88751964	rs35700159	5.12202e-06	-1.19892	-1.62713e-10	0.00026882	-0.334181	-1.62713e-10	1.72477e-05	-1.83801	-1.62713e-10
88752216	rs58886237	9.62021e-07	-1.75775	-1.11344	2.12153e-05	-1.76467	-1.10883	5.70617e-06	-1.804	-1.14014
88752414	rs10071234	2.59861e-05	1.51058	-1.08548	3.2351e-05	-1.35206	-1.09952	0.0710107	7.06372	-0.578822
88752531	rs76038678	9.34101e-07	-1.76854	-1.13209	2.05751e-05	-1.77507	-1.12908	5.6287e-06	-1.81177	-1.14604
88752584	rs10056443	2.6604e-05	1.53638	-1.08779	3.26107e-05	-1.34204	-1.10154	0.073532	7.10569	-0.585901
88752673	rs147032885	2.679e-06	-1.84702	-1.62713e-10	6.34856e-05	-1.77741	-1.62713e-10	1.69601e-05	-1.85483	-1.62713e-10
88752744	rs7445369	1.71108e-05	0.248678	-0.24143	7.31883e-05	-1.39363	-0.241561	0.00196185	2.76048	0.135478
88752774	rs34658690	5.11379e-06	-1.20052	-1.62713e-10	0.000269772	-0.330645	-1.62713e-10	1.73721e-05	-1.83082	-1.62713e-10
88753910	rs150468825	2.71043e-06	-1.83536	-1.62713e-10	5.89548e-05	-1.85145	-1.62713e-10	2.23769e-05	-1.57766	-1.62713e-10
88755454	rs4145733	9.33171e-07	-1.76971	-1.13192	2.05572e-05	-1.77619	-1.12883	5.62403e-06	-1.8126	-1.14604
88756632	rs6879209	1.17783e-05	-0.297264	-0.068942	6.87869e-05	-1.62776	-0.069446	0.00111326	1.93224	0.397123
88756895	rs148963868	5.458e-06	-1.56023e-10	-1.13538	0.000120476	-1.56023e-10	-1.13677	3.50236e-05	-1.56023e-10	-1.12967
88756955	rs6862568	1.48555e-05	0.292311	-0.426405	6.21164e-05	-1.37306	-0.426155	0.00167087	2.825	-0.0895813
88757234	rs77239230	9.49629e-07	-1.76971	-1.11444	2.09498e-05	-1.77619	-1.10991	5.6549e-06	-1.8126	-1.14057
88757979	rs79555188	6.32305e-06	-1.56023e-10	-0.988262	0.000139668	-1.56023e-10	-0.988952	4.27963e-05	-1.56023e-10	-0.929235
88758067	rs10057507	1.70259e-05	1.09672	-1.09444	2.48587e-05	-1.60768	-1.10734	0.0998069	7.43223	-0.606919
88758610	rs75348679	6.82358e-06	-1.56023e-10	-0.912081	0.000150702	-1.56023e-10	-0.91292	4.67328e-05	-1.56023e-10	-0.84124
88758899	rs13176213	1.39029e-05	0.27044	-0.470804	5.87695e-05	-1.3834	-0.471203	0.00153542	2.79269	-0.141814
88759223	rs1830359	2.99202e-06	-1.41551	-0.321007	4.61054e-05	-1.80522	-0.292068	5.08125e-05	-0.22271	-0.534834
88760288	rs1919240	2.95436e-06	-1.41551	-0.333673	4.5515e-05	-1.80522	-0.304955	5.02619e-05	-0.22271	-0.545729
88760511	rs1852723	5.75553e-06	-0.728376	-0.353927	4.4375e-05	-1.76529	-0.370254	0.000496176	1.30629	0.214956
88760555	rs147216879	1.64575e-05	-0.0316849	-1.62713e-10	0.00415508	2.40386	-1.62713e-10	3.4736e-05	-1.13791	-1.62713e-10
88760567	rs1852724	1.6654e-05	1.08099	-1.10081	2.47319e-05	-1.6073	-1.11283	0.0948901	7.40269	-0.627897
88760996	rs77016907	7.36842e-06	-0.835262	-1.62713e-10	0.000122044	-1.12384	-1.62713e-10	4.18091e-05	-0.952572	-1.62713e-10
88761094	rs12109844	1.45539e-05	0.95125	-1.10586	2.36304e-05	-1.64855	-1.11714	0.0741024	7.1728	-0.645286
88761240	rs12109397	1.49288e-05	0.977582	-1.10675	2.37831e-05	-1.64135	-1.1179	0.0774368	7.21998	-0.648447
88761655	rs117007154	1.23595e-05	-1.56023e-10	-0.318036	0.000280113	-1.56023e-10	-0.293029	7.03868e-05	-1.56023e-10	-0.431681
88761919	rs58777711	4.99841e-06	-1.22334	-1.62713e-10	0.000260514	-0.365565	-1.62713e-10	1.72975e-05	-1.83513	-1.62713e-10
88761940	rs1406322	1.51785e-05	1.00162	-1.11421	2.37955e-05	-1.6347	-1.12403	0.0784085	7.26297	-0.678965
88761989	rs4020094	1.51589e-05	1.00162	-1.1155	2.37684e-05	-1.6347	-1.12517	0.0781501	7.26297	-0.682266
88762023	rs10066156	1.76059e-05	1.13873	-1.10296	2.4669e-05	-1.608	-1.11467	0.0938625	7.39913	-0.635234
88762402	rs7722399	2.65402e-06	-1.41643	-0.439956	4.08327e-05	-1.80558	-0.413165	4.33281e-05	-0.280308	-0.636578
88764215	rs10070532	3.78901e-05	1.89079	-1.08857	3.58648e-05	-1.25593	-1.09253	0.0367209	6.44763	-0.622218
88764246	rs75810111	7.16071e-06	-1.56023e-10	-0.863856	0.000158146	-1.56023e-10	-0.864707	4.94298e-05	-1.56023e-10	-0.785132
88764297	rs74665222	9.23111e-07	-1.80418	-1.10829	2.04034e-05	-1.80917	-1.10335	5.54076e-06	-1.83576	-1.13779
88764302	rs10070590	4.11574e-05	1.98086	-1.09592	3.56662e-05	-1.25448	-1.09955	0.0486468	6.75426	-0.647604
88765169	rs1805245	4.64307e-06	-1.29709	-1.62713e-10	0.000247945	-0.415015	-1.62713e-10	1.71127e-05	-1.84587	-1.62713e-10
88765372	rs6878580	6.74815e-06	-1.56023e-10	-0.923197	0.00014907	-1.56023e-10	-0.923807	4.62668e-05	-1.56023e-10	-0.851261
88765472	rs7700960	4.72601e-06	-1.27938	-1.62713e-10	0.000255074	-0.38667	-1.62713e-10	1.71554e-05	-1.84337	-1.62713e-10
88766312	rs75711750	3.08314e-06	-1.70652	-1.62713e-10	6.59882e-05	-1.73875	-1.62713e-10	1.78051e-05	-1.8062	-1.62713e-10
88766640	rs116579107	3.14839e-06	-1.68557	-1.62713e-10	7.90595e-05	-1.55802	-1.62713e-10	2.65441e-05	-1.40688	-1.62713e-10
88766902	rs13163176	1.61048e-06	-1.72451	-0.631422	3.17527e-05	-1.84381	-0.62644	0.00015253	1.29604	-0.954367
88767109	rs55741312	1.14484e-06	-1.56426	-1.13294	1.91922e-05	-1.84254	-1.13118	7.73846e-05	0.687782	-1.02468
88768164	rs148497151	1.51898e-05	-1.56023e-10	-0.11184	0.000338777	-1.56023e-10	-0.10288	9.23774e-05	-1.56023e-10	-0.159803
88768953	rs6891697	1.60758e-06	-1.22942	-1.12831	2.00077e-05	-1.80675	-1.12536	7.65238e-06	-1.58875	-1.06192
88769136	rs76623502	6.80177e-06	-1.56023e-10	-0.915282	0.000150221	-1.56023e-10	-0.916112	4.67474e-05	-1.56023e-10	-0.840928
88772062	rs75048180	2.66034e-06	-1.85401	-1.62713e-10	5.89222e-05	-1.852	-1.62713e-10	2.39595e-05	-1.50932	-1.62713e-10
88772395	rs77332236	3.46927e-06	-1.58852	-1.62713e-10	6.4115e-05	-1.76754	-1.62713e-10	2.52553e-05	-1.45665	-1.62713e-10
88772691	rs34402932	4.89867e-06	-1.2435	-1.62713e-10	0.000270024	-0.329712	-1.62713e-10	1.72545e-05	-1.83761	-1.62713e-10
88773273	rs79821362	6.96426e-06	-1.56023e-10	-0.891673	0.000153745	-1.56023e-10	-0.892929	4.80184e-05	-1.56023e-10	-0.814101
88773660	rs115433803	1.06341e-06	-1.8557	-0.915286	2.34931e-05	-1.85438	-0.917138	7.46336e-06	-1.82567	-0.850013
88773965	rs6899103	1.70772e-06	-1.15994	-1.13737	2.02252e-05	-1.78597	-1.13533	7.18076e-06	-1.63111	-1.08317
88774248	rs6880427	7.13005e-06	-1.56023e-10	-0.868146	0.000157351	-1.56023e-10	-0.869742	4.94657e-05	-1.56023e-10	-0.784406
88774328	rs4618461	1.68354e-06	-1.17347	-1.13809	2.01232e-05	-1.79021	-1.13614	7.22282e-06	-1.62331	-1.08513
88774425	rs10065473	1.68354e-06	-1.17347	-1.13809	2.01232e-05	-1.79021	-1.13614	7.22282e-06	-1.62331	-1.08513
88774841	rs141263578	2.66411e-06	-1.85259	-1.62713e-10	6.10286e-05	-1.81688	-1.62713e-10	1.71247e-05	-1.84517	-1.62713e-10
88775210	rs7705829	7.06183e-06	-1.56023e-10	-0.87776	0.00015585	-1.56023e-10	-0.879328	4.89257e-05	-1.56023e-10	-0.795384
88775224	rs79709764	5.74443e-06	-1.56023e-10	-1.08423	0.000126739	-1.56023e-10	-1.08609	3.75038e-05	-1.56023e-10	-1.06124
88775398	rs74820949	1.7966e-05	0.0560144	-1.62713e-10	0.000191182	-0.674996	-1.62713e-10	0.000247402	0.82533	-1.62713e-10
88776022	rs7710661	7.18704e-06	-1.56023e-10	-0.860185	0.000158605	-1.56023e-10	-0.861804	4.99166e-05	-1.56023e-10	-0.775333
88776034	rs7730600	7.17578e-06	-1.56023e-10	-0.861753	0.000158368	-1.56023e-10	-0.8633	4.99032e-05	-1.56023e-10	-0.775602
88776178	rs7711217	7.37046e-06	-1.56023e-10	-0.834985	0.000162642	-1.56023e-10	-0.836674	5.13658e-05	-1.56023e-10	-0.746713
88776860	rs12653038	1.07286e-06	-1.85263	-0.909499	2.37499e-05	-1.84927	-0.911374	7.63697e-06	-1.80922	-0.843465
88777135	rs73772167	6.92805e-06	-1.56023e-10	-0.896886	0.000152906	-1.56023e-10	-0.898397	4.78652e-05	-1.56023e-10	-0.817297
88777136	rs73772168	6.94072e-06	-1.56023e-10	-0.895059	0.000153185	-1.56023e-10	-0.896576	4.79657e-05	-1.56023e-10	-0.8152
88777196	rs141114079	3.69351e-06	-1.52589	-1.62713e-10	8.07073e-05	-1.53739	-1.62713e-10	1.79549e-05	-1.79782	-1.62713e-10
88777258	rs62380077	2.70542e-06	-1.83721	-1.62713e-10	6.10769e-05	-1.81609	-1.62713e-10	1.80725e-05	-1.79129	-1.62713e-10
88777429	rs73772169	6.39222e-06	-1.56023e-10	-0.977382	0.000141149	-1.56023e-10	-0.978405	4.34862e-05	-1.56023e-10	-0.913243
88777537	rs16867639	1.11774e-06	-1.83515	-0.886012	2.4845e-05	-1.82759	-0.887977	8.20307e-06	-1.7642	-0.816977
88778471	rs73170244	2.67913e-06	-1.84697	-1.62713e-10	5.88485e-05	-1.85326	-1.62713e-10	1.71099e-05	-1.84603	-1.62713e-10
88778529	rs7731614	5.49565e-06	-1.12851	-1.62713e-10	0.000300999	-0.221115	-1.62713e-10	1.78362e-05	-1.80446	-1.62713e-10
88778532	rs72775553	1.85345e-06	-1.54047	-0.674945	3.12876e-05	-1.83198	-0.653026	2.75481e-05	-0.543442	-0.826312
88778698	rs117961591	6.41358e-06	-1.56023e-10	-0.974048	0.000141918	-1.56023e-10	-0.972976	3.93502e-05	-1.56023e-10	-1.01318
88778848	rs17569591	2.98546e-06	-1.73871	-1.62713e-10	5.8855e-05	-1.85315	-1.62713e-10	5.37998e-05	-0.700417	-1.62713e-10
88778861	rs1919243	4.82731e-06	-0.133754	-1.12442	2.91603e-05	-1.42877	-1.12664	6.91011e-06	-1.76144	-0.991265
88779288	rs77643547	9.97165e-06	-0.532719	-1.62713e-10	0.00015816	-0.864615	-1.62713e-10	5.564e-05	-0.666784	-1.62713e-10
88780038	rs10051819	3.33649e-06	-1.62754	-1.62713e-10	6.28477e-05	-1.78751	-1.62713e-10	2.01552e-05	-1.68222	-1.62713e-10
88780200	rs118189379	6.27988e-06	-1.56023e-10	-0.995113	0.000139393	-1.56023e-10	-0.990929	4.10778e-05	-1.56023e-10	-0.970219
88780333	rs117108524	8.34821e-06	-1.56023e-10	-0.710417	0.000186551	-1.56023e-10	-0.699519	5.93559e-05	-1.56023e-10	-0.602134
88780604	rs115900805	3.71799e-06	-1.51928	-1.62713e-10	6.62281e-05	-1.73512	-1.62713e-10	2.76432e-05	-1.36631	-1.62713e-10
88780637	rs4085704	1.12859e-06	-1.72588	-0.985617	2.26782e-05	-1.82859	-0.978226	1.92354e-05	-0.785013	-0.94392
88780645	rs11742119	1.80857e-06	-1.66941	-0.570525	6.1541e-05	-1.26178	-0.546739	9.20912e-06	-1.72794	-0.737549
88780774	rs1830362	3.48347e-06	-0.746878	-0.837559	3.73416e-05	-1.488	-0.820117	7.64438e-06	-1.57468	-1.07703
88780868	rs10514308	1.09477e-06	-1.59904	-1.14289	1.88786e-05	-1.84654	-1.14365	4.47742e-05	0.00226962	-0.886323
88780913	rs10061720	4.7437e-06	-1.27565	-1.62713e-10	0.000275082	-0.311155	-1.62713e-10	1.72157e-05	-1.83986	-1.62713e-10
88781513	rs11953066	1.28235e-06	-1.72085	-0.862921	2.58067e-05	-1.82626	-0.851327	2.26097e-05	-0.770675	-0.796633
88781666	rs71629718	4.77339e-06	-1.26941	-1.62713e-10	0.000241371	-0.441887	-1.62713e-10	1.7166e-05	-1.84276	-1.62713e-10
88781868	rs1852730	1.64123e-06	-1.22779	-1.10923	1.98255e-05	-1.83152	-1.10973	1.01931e-05	-1.3571	-1.00688
88782749	rs75966895	5.90627e-06	-1.56023e-10	-1.05645	0.000130975	-1.56023e-10	-1.05322	3.84226e-05	-1.56023e-10	-1.03704
88783421	rs10038055	5.20543e-06	-0.0414657	-1.1413	3.49216e-05	-1.2352	-1.13992	6.29398e-06	-1.84926	-0.996829
88783422	rs4916752	3.51868e-06	-0.674027	-0.900352	3.59428e-05	-1.46153	-0.884758	6.97727e-06	-1.63812	-1.10491
88784703	rs1919239	1.85341e-06	-1.20074	-1.0147	5.31055e-05	-0.947939	-1.008	2.71244e-05	-0.408517	-0.976736
88785281	rs62380078	5.32828e-06	-0.0203776	-1.13906	3.54442e-05	-1.22284	-1.13742	6.23437e-06	-1.84793	-1.00768
88785384	rs6452824	1.05143e-06	-1.75764	-1.02467	2.17044e-05	-1.83248	-1.01823	1.47853e-05	-1.00397	-0.98808
88785938	rs114152460	2.72624e-06	-1.82954	-1.62713e-10	5.91495e-05	-1.84815	-1.62713e-10	1.7852e-05	-1.80357	-1.62713e-10
88785970	rs1852728	1.05083e-06	-1.76012	-1.02276	2.17209e-05	-1.83368	-1.01627	1.47093e-05	-1.01131	-0.9859
88786313	rs13171024	4.8763e-06	-1.24808	-1.62713e-10	0.00028768	-0.266374	-1.62713e-10	1.72995e-05	-1.83501	-1.62713e-10
88786612	rs61463007	4.94993e-06	-1.23309	-1.62713e-10	0.00029472	-0.242198	-1.62713e-10	1.7349e-05	-1.83215	-1.62713e-10
88787010	rs144865506	5.84069e-06	-1.56023e-10	-1.06762	0.000129494	-1.56023e-10	-1.06459	3.7951e-05	-1.56023e-10	-1.04939
88787118	rs116476809	2.6731e-06	-1.84923	-1.62713e-10	6.3735e-05	-1.77349	-1.62713e-10	1.70221e-05	-1.85117	-1.62713e-10
88787175	rs36074433	5.30984e-06	-1.1629	-1.62713e-10	0.000329594	-0.130362	-1.62713e-10	1.76151e-05	-1.81693	-1.62713e-10
88787183	rs4916753	9.96817e-07	-1.80533	-1.03032	2.12365e-05	-1.84848	-1.02403	1.23003e-05	-1.18153	-0.994531
88787199	rs111290180	0.000886016	3.95427	-1.62713e-10	0.0113405	3.40791	-1.62713e-10	0.0260754	5.48306	-1.62713e-10
88787524	rs145441489	1.57935e-05	-0.0728631	-1.62713e-10	0.000275687	-0.308955	-1.62713e-10	0.000174794	0.477925	-1.62713e-10
88787616	rs117486779	5.84069e-06	-1.56023e-10	-1.06762	0.000129494	-1.56023e-10	-1.06459	3.7951e-05	-1.56023e-10	-1.04939
88787694	rs1852721	3.55592e-06	-0.656547	-0.907304	3.60492e-05	-1.45141	-0.89193	6.90621e-06	-1.64553	-1.10773
88788272	rs80338143	5.83039e-06	-1.56023e-10	-1.06938	0.000129261	-1.56023e-10	-1.06639	3.78767e-05	-1.56023e-10	-1.05135
88788705	rs62380079	2.76586e-06	-1.81511	-1.62713e-10	6.3118e-05	-1.78322	-1.62713e-10	1.80652e-05	-1.7917	-1.62713e-10
88788722	rs77446080	5.82553e-06	-1.56023e-10	-1.07021	0.000129151	-1.56023e-10	-1.06724	3.78417e-05	-1.56023e-10	-1.05228
88788956	rs118097557	5.82071e-06	-1.56023e-10	-1.07104	0.000129042	-1.56023e-10	-1.06808	3.78068e-05	-1.56023e-10	-1.0532
88789132	rs36098140	1.0214e-06	-1.78554	-1.02575	2.14123e-05	-1.84492	-1.01934	1.35413e-05	-1.09063	-0.989312
88789619	rs62380081	3.17371e-06	-0.763748	-0.913816	3.38608e-05	-1.50732	-0.898649	7.20687e-06	-1.60033	-1.11032
88790274	rs62380082	1.10046e-06	-1.59432	-1.14241	1.89597e-05	-1.84255	-1.14336	4.4344e-05	-0.0174693	-0.87624
88790452	rs1852727	1.01998e-06	-1.78318	-1.0295	2.13503e-05	-1.84397	-1.02319	1.35883e-05	-1.08288	-0.993594
88790610	rs79153259	5.96104e-06	-1.04722	-1.62713e-10	0.000303693	-0.212204	-1.62713e-10	1.98833e-05	-1.69581	-1.62713e-10
88790785	rs74318495	5.4051e-06	-1.56023e-10	-1.14512	0.00011949	-1.56023e-10	-1.14499	3.44441e-05	-1.56023e-10	-1.14635
88790873	rs1830358	1.12215e-06	-1.78077	-0.936442	2.35421e-05	-1.84298	-0.926448	1.53588e-05	-1.07509	-0.87891
88791541	rs149889670	6.21313e-06	-1.56023e-10	-1.0058	0.000137814	-1.56023e-10	-1.00232	3.85232e-05	-1.56023e-10	-1.03442
88791676	rs34023833	5.70868e-06	-1.09048	-1.62713e-10	0.000369114	-0.017117	-1.62713e-10	1.7945e-05	-1.79838	-1.62713e-10
88791932	rs116729976	2.74791e-06	-1.82162	-1.62713e-10	5.93128e-05	-1.8454	-1.62713e-10	2.23154e-05	-1.58041	-1.62713e-10
88792997	rs3844058	1.1808e-06	-1.7679	-0.898375	2.49084e-05	-1.82584	-0.887181	1.68244e-05	-1.02613	-0.836722
88793162	rs2022561	1.87644e-06	-1.21505	-0.988036	5.01249e-05	-1.03331	-0.980393	2.52908e-05	-0.508088	-0.947155
88793281	rs4110177	5.13849e-06	-0.0540708	-1.14163	3.46521e-05	-1.24256	-1.1403	6.30114e-06	-1.85001	-0.994948
88793337	rs185260286	2.48596e-05	-1.56023e-10	0.38078	0.000559591	-1.56023e-10	0.398984	0.000148245	-1.56023e-10	0.313183
88793563	rs4346802	1.14613e-06	-1.78318	-0.912899	2.41002e-05	-1.84397	-0.902034	1.564e-05	-1.08288	-0.852977
88794355	rs78779226	1.44478e-06	-1.71113	-0.75338	4.72867e-05	-1.33831	-0.733682	7.64847e-06	-1.76205	-0.889131
88794786	rs74817431	1.55689e-06	-1.71087	-0.678904	5.10353e-05	-1.33783	-0.657877	8.22078e-06	-1.76184	-0.817176
88794820	rs16867696	1.44378e-06	-1.74019	-0.72501	4.65187e-05	-1.38333	-0.705036	7.79039e-06	-1.77712	-0.855675
88794883	rs185606088	2.65576e-06	-1.85573	-1.62713e-10	5.87442e-05	-1.85503	-1.62713e-10	1.73234e-05	-1.83363	-1.62713e-10
88795861	rs75799960	2.63319e-05	0.438316	-1.62713e-10	0.000323668	-0.148506	-1.62713e-10	0.000198548	0.605343	-1.62713e-10
88795864	rs1852719	1.24638e-06	-1.85194	-0.760275	2.79957e-05	-1.85403	-0.742143	7.42551e-06	-1.79863	-0.882139
88796780	rs11748629	1.19114e-06	-1.85339	-0.804163	2.67406e-05	-1.85498	-0.787059	7.15494e-06	-1.80456	-0.913323
88796841	rs11739059	1.18626e-06	-1.85339	-0.808271	2.66283e-05	-1.85498	-0.791269	7.13074e-06	-1.80456	-0.916711
88797698	rs149943222	1.19591e-05	-1.56023e-10	-0.350974	0.000265568	-1.56023e-10	-0.346352	7.02638e-05	-1.56023e-10	-0.433429
88797708	rs61309144	8.48185e-07	-1.85586	-1.14126	1.8734e-05	-1.85555	-1.14233	5.59742e-06	-1.83307	-1.13031
88797714	rs61695960	2.78914e-06	-0.696602	-1.11013	2.70675e-05	-1.5211	-1.10878	6.39963e-06	-1.8548	-0.974649
88797715	rs56850397	1.03503e-06	-1.85451	-0.943525	2.31017e-05	-1.8556	-0.932711	6.31598e-06	-1.81017	-1.03243
88797740	rs13182088	2.77398e-06	-1.81218	-1.62713e-10	5.89625e-05	-1.85132	-1.62713e-10	2.32335e-05	-1.54009	-1.62713e-10
88798196	rs61437495	5.00872e-06	-1.22128	-1.62713e-10	0.000385208	0.0255613	-1.62713e-10	1.77038e-05	-1.81191	-1.62713e-10
88798279	rs184578787	2.71516e-06	-1.83361	-1.62713e-10	5.86933e-05	-1.8559	-1.62713e-10	1.74582e-05	-1.82588	-1.62713e-10
88798373	rs55814654	3.87923e-06	-0.400831	-1.076	3.17797e-05	-1.39901	-1.07038	5.83888e-06	-1.80795	-1.1132
88798587	rs115388657	6.28238e-06	-0.994716	-1.62713e-10	0.000561961	0.403211	-1.62713e-10	1.90328e-05	-1.73952	-1.62713e-10
88798701	rs11739040	1.02699e-06	-1.85577	-0.95006	2.29408e-05	-1.85589	-0.93942	6.22208e-06	-1.82027	-1.03732
88799037	rs73772179	1.16361e-06	-1.85566	-0.825277	2.61434e-05	-1.85592	-0.808703	6.9323e-06	-1.81881	-0.930688
88799143	rs16867703	3.95333e-06	-0.381907	-1.076	3.21194e-05	-1.38838	-1.07038	5.85927e-06	-1.80446	-1.1132
88799248	rs73772182	1.0271e-06	-1.85566	-0.95006	2.29399e-05	-1.85592	-0.93942	6.23116e-06	-1.81881	-1.03732
88799616	rs11749879	1.02379e-06	-1.85566	-0.953287	2.28641e-05	-1.85592	-0.942733	6.21622e-06	-1.81881	-1.03972
88799661	rs117565692	5.7642e-06	-1.56023e-10	-1.0808	0.000127765	-1.56023e-10	-1.07803	3.73974e-05	-1.56023e-10	-1.06408
88799896	rs117927791	5.75933e-06	-1.56023e-10	-1.08164	0.000127654	-1.56023e-10	-1.0789	3.7362e-05	-1.56023e-10	-1.06503
88800260	rs114196597	5.06835e-06	-1.20945	-1.62713e-10	0.000393123	0.0458987	-1.62713e-10	1.77598e-05	-1.80875	-1.62713e-10
88800399	rs141043367	6.08894e-06	-1.56023e-10	-1.02599	0.000135094	-1.56023e-10	-1.02226	3.9726e-05	-1.56023e-10	-1.00368
88800464	rs76599563	1.21483e-06	-1.79066	-0.847201	3.35391e-05	-1.58432	-0.831196	6.73555e-06	-1.8297	-0.948586
88800519	rs57172156	3.91783e-06	-0.392218	-1.07471	3.19515e-05	-1.39496	-1.06904	5.83104e-06	-1.80842	-1.11407
88801074	rs72775558	1.43314e-05	-0.170011	-1.62713e-10	0.000161146	-0.845912	-1.62713e-10	0.000156435	0.366952	-1.62713e-10
88801158	rs146400129	5.35372e-05	-1.56023e-10	1.14791	0.0012129	-1.56023e-10	1.17255	0.000343008	-1.56023e-10	1.15207
88801676	rs111515681	0.000809876	3.86442	-1.62713e-10	0.0104111	3.3224	-1.62713e-10	0.0235697	5.38203	-1.62713e-10
88801914	rs61112049	1.14532e-06	-1.85566	-0.841115	2.57221e-05	-1.85592	-0.82495	6.84315e-06	-1.81881	-0.943632
88802434	rs73772186	1.14119e-06	-1.85577	-0.844622	2.56306e-05	-1.85589	-0.828549	6.81368e-06	-1.82027	-0.946489
88802481	rs117161248	5.72868e-06	-1.56023e-10	-1.08698	0.00012696	-1.56023e-10	-1.08435	3.71386e-05	-1.56023e-10	-1.07103
88802549	rs76198634	1.01398e-06	-1.85577	-0.962805	2.26424e-05	-1.85589	-0.952511	6.16359e-06	-1.82027	-1.04676
88802711	rs80168939	1.14111e-06	-1.85584	-0.844622	2.56294e-05	-1.85593	-0.828549	6.84194e-06	-1.81613	-0.946489
88802943	rs117945011	5.72448e-06	-1.56023e-10	-1.08771	0.000126865	-1.56023e-10	-1.0851	3.7108e-05	-1.56023e-10	-1.07185
88803179	rs4382197	3.77411e-06	-0.41963	-1.08467	3.11682e-05	-1.40952	-1.0793	5.85234e-06	-1.81131	-1.10753
88803949	rs76134907	1.17952e-06	-1.79988	-0.86748	3.22241e-05	-1.60349	-0.852019	6.58808e-06	-1.83542	-0.965008
88804005	rs143297853	5.72031e-06	-1.56023e-10	-1.08844	0.000126771	-1.56023e-10	-1.08584	3.70775e-05	-1.56023e-10	-1.07268
88804104	rs113718492	1.18602e-06	-1.79066	-0.8712	3.27226e-05	-1.58432	-0.855842	6.60601e-06	-1.8297	-0.968006
88804223	rs138501843	5.71164e-06	-1.56023e-10	-1.08996	0.000126575	-1.56023e-10	-1.08739	3.70141e-05	-1.56023e-10	-1.07439
88804839	rs7701355	2.32386e-06	-0.916111	-1.07312	2.23144e-05	-1.75296	-1.07003	7.0152e-06	-1.84957	-0.888036
88805186	rs73772188	5.68621e-06	-1.09442	-1.62713e-10	0.000431899	0.139969	-1.62713e-10	1.83175e-05	-1.77783	-1.62713e-10
88806635	rs62380087	3.67815e-06	-0.455006	-1.07505	3.08668e-05	-1.42914	-1.0694	5.78042e-06	-1.81737	-1.11384
88807499	rs117550538	5.69549e-06	-1.56023e-10	-1.09279	0.000126208	-1.56023e-10	-1.09029	3.68957e-05	-1.56023e-10	-1.07759
88808211	rs12658581	2.31425e-06	-0.916111	-1.07727	2.22203e-05	-1.75296	-1.07426	6.96048e-06	-1.84957	-0.895867
88808365	rs78117002	5.69549e-06	-1.56023e-10	-1.09279	0.000126208	-1.56023e-10	-1.09029	3.68957e-05	-1.56023e-10	-1.07759
88808425	rs6863977	6.06483e-06	-1.02996	-1.62713e-10	0.000479021	0.243521	-1.62713e-10	1.87163e-05	-1.75629	-1.62713e-10
88808594	rs12652212	2.22282e-06	-0.916111	-1.11758	2.13038e-05	-1.75296	-1.11638	6.32647e-06	-1.84957	-0.991373
88808699	rs6452826	2.69794e-06	-0.719805	-1.12017	2.70557e-05	-1.5113	-1.11903	6.25116e-06	-1.85544	-0.997475
88808900	rs6868697	5.81745e-06	-1.0716	-1.62713e-10	0.000448105	0.176805	-1.62713e-10	1.8454e-05	-1.77041	-1.62713e-10
88808994	rs75381677	5.68328e-06	-1.56023e-10	-1.09494	0.000125931	-1.56023e-10	-1.09248	3.68059e-05	-1.56023e-10	-1.08003
88809419	rs75476409	1.15456e-06	-1.79257	-0.896182	3.17687e-05	-1.58821	-0.881528	6.46744e-06	-1.8309	-0.988003
88809470	rs117472587	5.40612e-06	-1.56023e-10	-1.14493	0.000119482	-1.56023e-10	-1.14506	3.46103e-05	-1.56023e-10	-1.14153
88809484	rs62380088	3.01575e-06	-1.72862	-1.62713e-10	5.87569e-05	-1.85481	-1.62713e-10	3.21116e-05	-1.21647	-1.62713e-10
88809490	rs75427735	1.15013e-06	-1.79257	-0.900021	3.16415e-05	-1.58821	-0.885538	6.4494e-06	-1.8309	-0.990796
88809561	rs141392145	5.88195e-06	-1.56023e-10	-1.06058	0.000130011	-1.56023e-10	-1.0606	3.77787e-05	-1.56023e-10	-1.05394
88809922	rs28561916	1.14652e-06	-1.79257	-0.903166	3.15393e-05	-1.58821	-0.888775	6.43332e-06	-1.8309	-0.993293
88810001	rs12657509	2.21429e-06	-0.916111	-1.12142	2.12203e-05	-1.75296	-1.12031	6.26912e-06	-1.84957	-1.00048
88810192	rs7735308	1.25381e-06	-1.5515	-1.05478	3.73245e-05	-1.264	-1.04458	1.73863e-05	-0.797475	-1.03253
88810308	rs28582608	1.14588e-06	-1.81082	-0.885469	3.12899e-05	-1.61442	-0.870508	6.40272e-06	-1.84951	-0.979456
88810459	rs34633409	1.26618e-05	-0.293875	-1.62713e-10	0.000149864	-0.918494	-1.62713e-10	9.39665e-05	-0.142748	-1.62713e-10
88811000	rs78738225	5.65265e-06	-1.56023e-10	-1.10034	0.000125237	-1.56023e-10	-1.09802	3.658e-05	-1.56023e-10	-1.08618
88811912	rs12521973	2.29801e-06	-0.916111	-1.08431	2.20699e-05	-1.75296	-1.08105	6.86336e-06	-1.84957	-0.909918
88812630	rs62380089	2.25106e-06	-0.900386	-1.12068	2.13562e-05	-1.74771	-1.11917	6.28134e-06	-1.84822	-0.999887
88813540	rs12655212	3.73621e-06	-0.41963	-1.09476	3.08233e-05	-1.40952	-1.09043	5.90712e-06	-1.81131	-1.09821
88813672	rs6873999	2.74215e-06	-0.696602	-1.12712	2.66055e-05	-1.5211	-1.126	6.14624e-06	-1.8548	-1.01505
88814013	rs55709516	2.31978e-06	-0.900386	-1.09061	2.20472e-05	-1.74771	-1.08733	6.79374e-06	-1.84822	-0.921468
88814169	rs60593410	5.9977e-06	-1.04109	-1.62713e-10	0.000470584	0.225752	-1.62713e-10	1.86445e-05	-1.76013	-1.62713e-10
88814359	rs75434958	1.10431e-06	-1.79257	-0.940677	3.03599e-05	-1.58821	-0.926886	6.24167e-06	-1.8309	-1.02354
88814604	rs6452827	2.75569e-06	-0.696602	-1.1222	2.67471e-05	-1.5211	-1.12069	6.22025e-06	-1.8548	-1.00308
88814623	rs6452828	2.79786e-06	-0.673372	-1.13024	2.80525e-05	-1.46494	-1.12921	6.1034e-06	-1.85343	-1.02341
88815055	rs76713724	5.64501e-06	-1.56023e-10	-1.10169	0.000125063	-1.56023e-10	-1.0994	3.65235e-05	-1.56023e-10	-1.08773
88815722	rs6864461	3.7308e-06	-0.41963	-1.09621	3.07768e-05	-1.40952	-1.09194	5.91551e-06	-1.81131	-1.09679
88815926	rs56316622	2.25964e-06	-0.884529	-1.13273	2.12063e-05	-1.74233	-1.1316	6.09863e-06	-1.84673	-1.03089
88816175	rs117088622	5.63785e-06	-1.56023e-10	-1.10296	0.0001249	-1.56023e-10	-1.10071	3.64703e-05	-1.56023e-10	-1.08919
88816527	rs79922917	5.63785e-06	-1.56023e-10	-1.10296	0.0001249	-1.56023e-10	-1.10071	3.64703e-05	-1.56023e-10	-1.08919
88816706	rs73772192	5.30836e-06	-1.16318	-1.62713e-10	0.000423115	0.11942	-1.62713e-10	1.83415e-05	-1.77652	-1.62713e-10
88816716	rs12514792	3.56052e-06	-0.473446	-1.08911	3.00954e-05	-1.43929	-1.08455	5.82364e-06	-1.82038	-1.10338
88816966	rs55977899	2.34202e-06	-0.884529	-1.09692	2.20234e-05	-1.74233	-1.09379	6.70834e-06	-1.84673	-0.935603
88817388	rs62380111	2.34609e-06	-0.884529	-1.09518	2.2063e-05	-1.74233	-1.09199	6.73236e-06	-1.84673	-0.932028
88817444	rs115602495	3.50793e-06	-1.57744	-1.62713e-10	8.18949e-05	-1.52279	-1.62713e-10	3.13513e-05	-1.24043	-1.62713e-10
88817718	rs62380112	3.79341e-06	-0.400831	-1.09837	3.10321e-05	-1.39901	-1.09419	5.94846e-06	-1.80795	-1.0946
88817868	rs59328055	3.96011e-06	-1.45619	-1.62713e-10	0.000290806	-0.255567	-1.62713e-10	1.70613e-05	-1.84888	-1.62713e-10
88817920	rs78128952	1.09228e-06	-1.79257	-0.951632	3.00181e-05	-1.58821	-0.938208	6.18926e-06	-1.8309	-1.03197
88818328	rs1919241	2.81741e-06	-0.667416	-1.12923	2.76015e-05	-1.48218	-1.12817	6.11811e-06	-1.85378	-1.02066
88818443	rs149346078	5.6308e-06	-1.56023e-10	-1.10421	0.00012474	-1.56023e-10	-1.10199	3.64179e-05	-1.56023e-10	-1.09063
88818471	rs7712479	2.47132e-06	-0.795549	-1.13216	2.18351e-05	-1.71351	-1.1312	6.16559e-06	-1.83787	-1.02884
88818766	rs10942550	2.27084e-06	-0.884529	-1.12779	2.13154e-05	-1.74233	-1.12646	6.18256e-06	-1.84673	-1.01722
88819517	rs3934154	2.79484e-06	-0.679096	-1.12559	2.69063e-05	-1.51167	-1.1242	6.17162e-06	-1.85419	-1.01154
88820068	rs6452829	5.4667e-06	-1.13379	-1.62713e-10	0.000405099	0.0759096	-1.62713e-10	1.80944e-05	-1.79008	-1.62713e-10
88820114	rs4311448	1.07823e-06	-1.79629	-0.960855	2.95047e-05	-1.59593	-0.947746	6.13159e-06	-1.83322	-1.03901
88820320	rs146947249	5.62009e-06	-1.56023e-10	-1.10612	0.000124497	-1.56023e-10	-1.10394	3.63381e-05	-1.56023e-10	-1.09282
88820324	rs138056871	5.61669e-06	-1.56023e-10	-1.10672	0.000124419	-1.56023e-10	-1.10457	3.63128e-05	-1.56023e-10	-1.09352
88820427	rs149085373	5.59629e-06	-1.56023e-10	-1.11036	0.000123955	-1.56023e-10	-1.1083	3.61601e-05	-1.56023e-10	-1.09773
88820486	rs114226122	8.68388e-07	-1.83444	-1.13914	1.91091e-05	-1.83762	-1.14043	5.49078e-06	-1.85592	-1.1267
88820489	rs143148747	5.47499e-06	-1.56023e-10	-1.13227	0.00012126	-1.56023e-10	-1.13029	3.497e-05	-1.56023e-10	-1.1312
88821066	rs117361588	5.57929e-06	-1.56023e-10	-1.1134	0.000123541	-1.56023e-10	-1.11165	3.50511e-05	-1.56023e-10	-1.12888
88821206	rs75492502	1.06889e-06	-1.79629	-0.969554	2.92402e-05	-1.59593	-0.956752	6.0913e-06	-1.83322	-1.0456
88821443	rs142806162	5.60666e-06	-1.56023e-10	-1.10851	0.000124191	-1.56023e-10	-1.1064	3.62378e-05	-1.56023e-10	-1.09558
88821658	rs139804471	5.60304e-06	-1.56023e-10	-1.10915	0.000124109	-1.56023e-10	-1.10707	3.62107e-05	-1.56023e-10	-1.09633
88822055	rs62380113	3.80577e-06	-0.400831	-1.09512	3.11374e-05	-1.39901	-1.0908	5.92905e-06	-1.80795	-1.09787
88822538	rs77045464	5.45172e-06	-1.56023e-10	-1.13653	0.000120706	-1.56023e-10	-1.13486	3.48153e-05	-1.56023e-10	-1.13563
88822590	rs79744959	1.05084e-06	-1.80166	-0.981207	2.85629e-05	-1.60729	-0.968826	6.01855e-06	-1.83649	-1.05435
88822734	rs6873776	2.44382e-06	-0.803262	-1.13564	2.17575e-05	-1.71346	-1.1348	6.1045e-06	-1.83735	-1.03931
88822772	rs79346795	5.59335e-06	-1.56023e-10	-1.11089	0.000123888	-1.56023e-10	-1.10885	3.61379e-05	-1.56023e-10	-1.09834
88822962	rs74754561	8.73081e-06	-0.665606	-1.62713e-10	0.000154126	-0.890449	-1.62713e-10	5.12661e-05	-0.748656	-1.62713e-10
88823007	rs62380114	3.74408e-06	-0.41963	-1.09266	3.08912e-05	-1.40952	-1.08823	5.89095e-06	-1.81131	-1.10095
88823014	rs6878642	2.4776e-06	-0.786612	-1.13856	2.18256e-05	-1.7073	-1.13784	6.05908e-06	-1.83508	-1.04905
88823057	rs145078494	5.56852e-06	-1.56023e-10	-1.11534	0.000123322	-1.56023e-10	-1.11342	3.59505e-05	-1.56023e-10	-1.10354
88823199	rs140758132	5.59017e-06	-1.56023e-10	-1.11146	0.000123815	-1.56023e-10	-1.10943	3.6114e-05	-1.56023e-10	-1.099
88823446	rs78032859	1.01282e-06	-1.83927	-0.980449	2.63125e-05	-1.68937	-0.968808	5.91201e-06	-1.85592	-1.05278
88823616	rs115727247	3.15066e-06	-1.68485	-1.62713e-10	6.03518e-05	-1.82803	-1.62713e-10	2.0714e-05	-1.65487	-1.62713e-10
88824207	rs58689924	3.68081e-06	-0.436443	-1.09289	3.0596e-05	-1.41887	-1.08848	5.87942e-06	-1.81424	-1.09999
88824321	rs148879158	0.00184902	4.68995	-1.62713e-10	0.0318466	4.44046	-1.62713e-10	0.0117861	4.68899	-1.62713e-10
88824343	rs59189303	2.75583e-06	-0.679096	-1.13965	2.65114e-05	-1.51167	-1.13898	5.91616e-06	-1.85419	-1.05381
88824348	rs57499397	2.39416e-06	-0.81978	-1.13965	2.15364e-05	-1.7195	-1.13898	6.00376e-06	-1.83949	-1.05381
88824409	rs7724133	2.90794e-06	-0.625783	-1.13924	2.73062e-05	-1.48256	-1.13855	5.9456e-06	-1.85156	-1.05147
88824552	rs117238302	5.58389e-06	-1.56023e-10	-1.11258	0.000123673	-1.56023e-10	-1.11059	3.60668e-05	-1.56023e-10	-1.10031
88825286	rs59007458	3.51631e-06	-0.491761	-1.08329	2.99758e-05	-1.44932	-1.07851	5.77917e-06	-1.82326	-1.10816
88825397	rs58920930	3.01322e-06	-0.589576	-1.13988	2.78409e-05	-1.46249	-1.13922	5.94569e-06	-1.84916	-1.05386
88825558	rs11746528	1.03325e-06	-1.82142	-0.978332	2.77299e-05	-1.63987	-0.965845	5.93235e-06	-1.85307	-1.0522
88825791	rs11743085	0.0916817	8.59361	-1.62713e-10	0.000131739	-1.0474	-1.62713e-10	0.00033439	1.12662	-1.62713e-10
88826167	rs11743866	1.03014e-06	-1.80511	-0.997662	2.78713e-05	-1.61472	-0.985902	5.93363e-06	-1.83853	-1.06652
88826515	rs56107519	2.46591e-06	-0.803262	-1.12664	2.19745e-05	-1.71346	-1.12488	6.32546e-06	-1.83735	-1.00375
88826811	rs11747610	1.02736e-06	-1.80511	-1.00036	2.77932e-05	-1.61472	-0.98871	5.92191e-06	-1.83853	-1.0685
88826932	rs114422223	3.69697e-06	-1.52495	-1.62713e-10	9.14611e-05	-1.41231	-1.62713e-10	1.70565e-05	-1.84915	-1.62713e-10
88827090	rs17583459	3.52935e-06	-0.491761	-1.07959	3.0091e-05	-1.44932	-1.07467	5.76309e-06	-1.82326	-1.11095
88827342	rs73772193	6.14707e-06	-1.01649	-1.62713e-10	0.000489401	0.26496	-1.62713e-10	1.88047e-05	-1.75158	-1.62713e-10
88827729	rs62380122	2.91099e-06	-1.76397	-1.62713e-10	5.87001e-05	-1.85578	-1.62713e-10	3.45404e-05	-1.14356	-1.62713e-10
88827820	rs117408559	5.56839e-06	-1.56023e-10	-1.11536	0.000123319	-1.56023e-10	-1.11345	3.59495e-05	-1.56023e-10	-1.10357
88827914	rs1830360	2.46071e-06	-0.803262	-1.12875	2.1926e-05	-1.71346	-1.12709	6.28898e-06	-1.83735	-1.00954
88827985	rs76492517	5.54468e-06	-1.11962	-1.62713e-10	0.000457646	0.197874	-1.62713e-10	1.82348e-05	-1.78235	-1.62713e-10
88828462	rs74672921	1.64504e-05	-0.0321118	-1.62713e-10	0.00020658	-0.597535	-1.62713e-10	0.000263192	0.887197	-1.62713e-10
88828594	rs1919237	3.00492e-06	-0.589576	-1.14264	2.77598e-05	-1.46249	-1.14214	5.87774e-06	-1.84916	-1.06535
88828717	rs1852726	2.49704e-06	-0.786612	-1.13075	2.20156e-05	-1.7073	-1.12917	6.26767e-06	-1.83508	-1.0152
88828740	rs4298285	2.42566e-06	-0.803262	-1.1431	2.15878e-05	-1.71346	-1.14263	5.93446e-06	-1.83735	-1.06756
88829416	rs76431132	8.87842e-05	-1.56023e-10	1.65374	0.001995	-1.56023e-10	1.67018	0.000675988	-1.56023e-10	1.83049
88829776	rs7723277	2.94945e-06	-0.607746	-1.1431	2.74674e-05	-1.47259	-1.14263	5.85736e-06	-1.85043	-1.06756
88829875	rs11746032	2.42365e-06	-0.803262	-1.14393	2.15686e-05	-1.71346	-1.14352	5.90887e-06	-1.83735	-1.07188
88830166	rs7727601	2.42365e-06	-0.803262	-1.14393	2.15686e-05	-1.71346	-1.14352	5.90887e-06	-1.83735	-1.07188
88830617	rs74943933	1.01751e-06	-1.80679	-1.00832	2.74631e-05	-1.6184	-0.996983	5.88203e-06	-1.83951	-1.07428
88830987	rs7732661	2.73274e-06	-0.685012	-1.14215	2.69663e-05	-1.49202	-1.14162	5.85974e-06	-1.85446	-1.06312
88830991	rs76917966	5.64463e-06	-1.56023e-10	-1.10176	0.000124234	-1.56023e-10	-1.10606	3.68883e-05	-1.56023e-10	-1.07779
88831554	rs58053523	6.23256e-06	-1.00268	-1.62713e-10	0.000500248	0.286882	-1.62713e-10	1.88972e-05	-1.74667	-1.62713e-10
88831690	rs117455165	5.52192e-06	-1.56023e-10	-1.12374	0.000122256	-1.56023e-10	-1.1221	3.55932e-05	-1.56023e-10	-1.11353
88831891	rs73772196	1.62547e-06	-1.21196	-1.1347	8.37232e-05	-0.367185	-1.13352	6.25199e-06	-1.72568	-1.12711
88832173	rs73772197	1.59432e-06	-1.22768	-1.13834	8.14296e-05	-0.391129	-1.13735	6.17874e-06	-1.73269	-1.13188
88832234	rs138677362	7.43568e-06	-1.56023e-10	-0.826174	0.000164796	-1.56023e-10	-0.823515	4.58903e-05	-1.56023e-10	-0.859432
88832490	rs4537088	2.30295e-06	-0.853081	-1.14519	2.12258e-05	-1.7281	-1.14491	5.78813e-06	-1.84992	-1.07995
88833051	rs7705545	2.65062e-06	-0.713974	-1.1437	2.59078e-05	-1.53041	-1.14327	5.8112e-06	-1.85528	-1.07062
88833302	rs11738960	9.92591e-07	-1.80844	-1.03146	2.67111e-05	-1.62205	-1.0211	5.7807e-06	-1.84045	-1.09071
88833522	rs11748980	2.52087e-06	-0.765094	-1.14276	2.55417e-05	-1.54608	-1.14183	5.88341e-06	-1.85489	-1.05866
88833679	rs11739065	1.00044e-06	-1.80511	-1.02691	2.70355e-05	-1.61472	-1.01635	5.81029e-06	-1.83853	-1.08753
88834684	rs55782048	4.69043e-06	-0.208266	-1.07867	4.5921e-05	-1.02757	-1.07373	5.69248e-06	-1.83493	-1.11161
88835365	rs78306372	5.49315e-06	-1.56023e-10	-1.12896	0.000121659	-1.56023e-10	-1.127	3.53324e-05	-1.56023e-10	-1.12088
88835463	rs16867725	5.46992e-06	-1.56023e-10	-1.1332	0.000121114	-1.56023e-10	-1.13149	3.51495e-05	-1.56023e-10	-1.12608
88836614	rs72775585	4.26441e-06	-1.38216	-1.62713e-10	8.90862e-05	-1.43862	-1.62713e-10	4.15014e-05	-0.959959	-1.62713e-10
88836993	rs4916755	1.73319e-06	-1.1399	-1.14261	2.04628e-05	-1.76667	-1.14294	5.97297e-06	-1.76089	-1.13756
88837418	rs7709961	5.47405e-06	-1.56023e-10	-1.13245	0.000121211	-1.56023e-10	-1.13069	3.51824e-05	-1.56023e-10	-1.12514
88838177	rs75763662	5.88694e-06	-1.05973	-1.62713e-10	0.000505398	0.297124	-1.62713e-10	1.85983e-05	-1.76262	-1.62713e-10
88838198	rs115721305	3.5959e-06	-1.55267	-1.62713e-10	6.46833e-05	-1.75872	-1.62713e-10	2.48448e-05	-1.47304	-1.62713e-10
88839204	rs74694185	5.50402e-06	-1.56023e-10	-1.12698	0.000121845	-1.56023e-10	-1.12547	3.54533e-05	-1.56023e-10	-1.11747
88840299	rs10056183	3.66237e-06	-1.53436	-1.62713e-10	6.4537e-05	-1.76098	-1.62713e-10	1.89516e-05	-1.7438	-1.62713e-10
88840565	rs6875289	5.4537e-06	-1.56023e-10	-1.13617	0.000120731	-1.56023e-10	-1.13466	3.50185e-05	-1.56023e-10	-1.12981
88841488	rs1881459	3.17768e-06	-0.593193	-1.08312	2.82564e-05	-1.50854	-1.07836	5.6861e-06	-1.83846	-1.1092
88841718	rs7703511	5.44699e-06	-1.56023e-10	-1.1374	0.000120571	-1.56023e-10	-1.13598	3.49632e-05	-1.56023e-10	-1.13139
88842070	rs16867735	5.44542e-06	-1.56023e-10	-1.13769	0.000120534	-1.56023e-10	-1.13629	3.49502e-05	-1.56023e-10	-1.13176
88842886	rs10473922	2.4201e-06	-0.810157	-1.1385	2.51049e-05	-1.5674	-1.13776	5.92231e-06	-1.85556	-1.0514
88843291	rs16867739	5.42849e-06	-1.56023e-10	-1.1408	0.000120127	-1.56023e-10	-1.13967	3.48056e-05	-1.56023e-10	-1.13591
88843675	rs76390983	6.28238e-06	-0.994716	-1.62713e-10	0.000561961	0.403211	-1.62713e-10	1.90328e-05	-1.73952	-1.62713e-10
88844186	rs75319533	6.30344e-06	-0.991368	-1.62713e-10	0.000565015	0.40863	-1.62713e-10	1.90563e-05	-1.73829	-1.62713e-10
88844280	rs77781520	5.48341e-06	-1.56023e-10	-1.13074	0.000121371	-1.56023e-10	-1.12937	3.52896e-05	-1.56023e-10	-1.1221
88844326	rs16867743	5.43247e-06	-1.56023e-10	-1.14007	0.000120223	-1.56023e-10	-1.13887	3.48403e-05	-1.56023e-10	-1.13491
88844600	rs116826323	7.77567e-06	-0.781464	-1.62713e-10	0.000138896	-0.994499	-1.62713e-10	4.58507e-05	-0.860294	-1.62713e-10
88844708	rs149633450	5.4793e-06	-1.56023e-10	-1.13149	0.000121276	-1.56023e-10	-1.13016	3.52566e-05	-1.56023e-10	-1.12303
88845842	rs114929365	2.01791e-05	0.172184	-1.62713e-10	0.000305263	-0.207048	-1.62713e-10	0.000159379	0.385597	-1.62713e-10
88845871	rs79804056	6.3722e-06	-0.98052	-1.62713e-10	0.000575011	0.426166	-1.62713e-10	1.91331e-05	-1.73427	-1.62713e-10
88846103	rs117674359	5.47641e-06	-1.56023e-10	-1.13201	0.000121209	-1.56023e-10	-1.13071	3.52333e-05	-1.56023e-10	-1.12369
88846324	rs79232451	7.34145e-06	-1.56023e-10	-0.838929	0.000162978	-1.56023e-10	-0.834609	4.53084e-05	-1.56023e-10	-0.872193
88846699	rs144646240	5.62938e-06	-1.56023e-10	-1.10446	0.000124567	-1.56023e-10	-1.10338	3.55733e-05	-1.56023e-10	-1.11409
88847011	rs12653314	4.07164e-06	-0.367536	-1.06088	4.19818e-05	-1.13562	-1.05536	5.54846e-06	-1.84888	-1.12329
88847071	rs77355846	8.57227e-07	-1.85048	-1.13603	1.90876e-05	-1.84193	-1.13725	5.58018e-06	-1.84381	-1.12265
88847304	rs71629721	1.91031e-05	0.117387	-1.62713e-10	0.000212014	-0.571569	-1.62713e-10	0.00014262	0.274495	-1.62713e-10
88847341	rs7715087	8.67443e-07	-1.85542	-1.11925	1.92441e-05	-1.85142	-1.1196	5.81077e-06	-1.82993	-1.09604
88847622	rs76248127	5.4631e-06	-1.56023e-10	-1.13445	0.000120901	-1.56023e-10	-1.13325	3.51246e-05	-1.56023e-10	-1.12678
88847740	rs115646187	5.47839e-06	-1.56023e-10	-1.13165	0.000121255	-1.56023e-10	-1.13033	3.52492e-05	-1.56023e-10	-1.12324
88847897	rs78038186	8.47446e-07	-1.85443	-1.14356	1.88193e-05	-1.849	-1.14434	5.56305e-06	-1.83487	-1.13467
88847960	rs76344082	8.53856e-07	-1.84742	-1.14304	1.90452e-05	-1.83752	-1.14389	5.50022e-06	-1.84728	-1.13362
88849142	rs16867748	8.57775e-07	-1.8455	-1.14038	1.93543e-05	-1.82401	-1.1413	5.51988e-06	-1.84778	-1.12955
88849285	rs144624912	6.66459e-06	-1.56023e-10	-0.935655	0.000148328	-1.56023e-10	-0.928796	4.14111e-05	-1.56023e-10	-0.962136
88849548	rs114360791	5.50088e-06	-1.56023e-10	-1.12756	0.000121762	-1.56023e-10	-1.12615	3.53707e-05	-1.56023e-10	-1.1198
88849576	rs138535579	4.14648e-06	-1.4102	-1.62713e-10	7.38767e-05	-1.62582	-1.62713e-10	1.73921e-05	-1.82967	-1.62713e-10
88849696	rs79774736	5.47268e-06	-1.56023e-10	-1.1327	0.000121123	-1.56023e-10	-1.13142	3.5203e-05	-1.56023e-10	-1.12455
88849820	rs78529762	2.67884e-06	-1.84708	-1.62713e-10	5.92454e-05	-1.84653	-1.62713e-10	1.74918e-05	-1.82395	-1.62713e-10
88850617	rs7703383	8.66905e-07	-1.83467	-1.14062	1.96917e-05	-1.80651	-1.14152	5.4848e-06	-1.85376	-1.12995
88851302	rs7727977	2.02638e-06	-0.983168	-1.14304	2.05864e-05	-1.76152	-1.14207	5.79087e-06	-1.84596	-1.08344
88851443	rs79332566	8.71079e-07	-1.82778	-1.1427	1.98531e-05	-1.79626	-1.14361	5.45967e-06	-1.85533	-1.13297
88852209	rs6452830	8.7576e-07	-1.82357	-1.14156	1.99985e-05	-1.79019	-1.14238	5.46488e-06	-1.85578	-1.13157
88852849	rs4280908	2.46569e-06	-0.925883	-1.00411	2.63807e-05	-1.6583	-0.997289	5.46058e-06	-1.84584	-1.14229
88853071	rs6878336	8.5058e-07	-1.85436	-1.13994	1.88438e-05	-1.85115	-1.14089	5.67506e-06	-1.82079	-1.12881
88853451	rs6879196	8.6499e-07	-1.84945	-1.12805	1.92222e-05	-1.84382	-1.12834	5.71379e-06	-1.83445	-1.10835
88854421	rs10942551	2.97561e-06	-0.714549	-1.02747	2.90827e-05	-1.53891	-1.01917	5.50766e-06	-1.84109	-1.13846
88854539	rs115325222	0.0848537	8.51622	-1.62713e-10	0.000132617	-1.04076	-1.62713e-10	0.000319374	1.08068	-1.62713e-10
88855553	rs117013031	5.4265e-06	-1.56023e-10	-1.14117	0.00012004	-1.56023e-10	-1.1404	3.48481e-05	-1.56023e-10	-1.13469
88855770	rs6890704	9.93118e-07	-1.71402	-1.12535	2.72352e-05	-1.50417	-1.11954	1.21392e-05	-1.07609	-1.11316
88855817	rs114965027	2.66475e-06	-1.85235	-1.62713e-10	5.90144e-05	-1.85044	-1.62713e-10	2.12345e-05	-1.63006	-1.62713e-10
88856300	rs76340388	3.5379e-06	-1.56893	-1.62713e-10	6.38026e-05	-1.77243	-1.62713e-10	1.92329e-05	-1.72906	-1.62713e-10
88856314	rs117109419	5.40268e-06	-1.56023e-10	-1.14557	0.000119369	-1.56023e-10	-1.146	3.44955e-05	-1.56023e-10	-1.14486
88856491	rs75167278	1.03513e-06	-1.8374	-0.960537	2.38585e-05	-1.81042	-0.945659	6.17659e-06	-1.83388	-1.03104
88856886	rs7721493	8.67159e-07	-1.84735	-1.12765	1.95499e-05	-1.82731	-1.12794	5.65158e-06	-1.84598	-1.10777
88857242	rs117944504	5.43545e-06	-1.56023e-10	-1.13952	0.000120255	-1.56023e-10	-1.13861	3.48899e-05	-1.56023e-10	-1.13349
88857860	rs142833413	3.34768e-06	-1.6242	-1.62713e-10	6.80237e-05	-1.70837	-1.62713e-10	1.79571e-05	-1.7977	-1.62713e-10
88857972	rs59482127	8.62149e-07	-1.84098	-1.13982	1.9507e-05	-1.81641	-1.14105	5.51156e-06	-1.85102	-1.12782
88858208	rs12655756	3.26862e-06	-0.650388	-0.99771	3.16031e-05	-1.48652	-0.988444	5.54234e-06	-1.82923	-1.14403
88859399	rs6882723	8.52944e-07	-1.85347	-1.13806	1.9089e-05	-1.84001	-1.1391	5.61148e-06	-1.83555	-1.12532
88859412	rs115177385	5.44419e-06	-1.56023e-10	-1.13791	0.00012046	-1.56023e-10	-1.1369	3.49659e-05	-1.56023e-10	-1.13131
88859558	rs6883059	8.67815e-07	-1.84642	-1.12782	1.95793e-05	-1.82564	-1.12811	5.64481e-06	-1.84693	-1.10802
88859790	rs76586201	5.43e-06	-1.56023e-10	-1.14053	0.000120126	-1.56023e-10	-1.13968	3.48414e-05	-1.56023e-10	-1.13488
88860133	rs6887782	8.5234e-07	-1.8545	-1.13773	1.90395e-05	-1.84286	-1.13884	5.6316e-06	-1.83203	-1.12527
88860800	rs76375774	5.43795e-06	-1.56023e-10	-1.13906	0.000120314	-1.56023e-10	-1.13812	3.49119e-05	-1.56023e-10	-1.13286
88861183	rs72656671	2.7676e-06	-0.944908	-0.869578	4.2628e-05	-1.30566	-0.870048	4.43367e-05	-0.19339	-0.700484
88862286	rs7700936	8.65261e-07	-1.84769	-1.1295	1.95018e-05	-1.82794	-1.12977	5.63859e-06	-1.8456	-1.11045
88862687	rs76959960	5.43255e-06	-1.56023e-10	-1.14006	0.000120186	-1.56023e-10	-1.13918	3.48643e-05	-1.56023e-10	-1.13422
88863259	rs10067730	1.05435e-06	-1.84111	-0.938439	2.40745e-05	-1.82435	-0.922718	6.26383e-06	-1.8374	-1.0135
88863336	rs10942552	2.86533e-06	-0.807651	-0.972131	2.91659e-05	-1.59067	-0.964547	5.59592e-06	-1.82833	-1.13532
88863349	rs13436522	1.05808e-06	-1.83757	-0.938439	2.39618e-05	-1.82905	-0.922718	6.28849e-06	-1.83347	-1.0135
88864061	rs150013537	2.94635e-06	-1.7519	-1.62713e-10	7.48324e-05	-1.61297	-1.62713e-10	1.97085e-05	-1.70464	-1.62713e-10
88864468	rs77026350	2.66537e-06	-1.85212	-1.62713e-10	7.42143e-05	-1.62127	-1.62713e-10	3.91551e-05	-1.01815	-1.62713e-10
88864633	rs114235834	5.41398e-06	-1.56023e-10	-1.14348	0.000119742	-1.56023e-10	-1.14288	3.469e-05	-1.56023e-10	-1.13924
88864648	rs73770506	8.59186e-07	-1.8383	-1.14593	1.95984e-05	-1.80681	-1.14597	5.43684e-06	-1.85272	-1.13977
88864984	rs77164107	5.41045e-06	-1.56023e-10	-1.14413	0.000119656	-1.56023e-10	-1.1436	3.46536e-05	-1.56023e-10	-1.14029
88865081	rs74549220	5.40997e-06	-1.56023e-10	-1.14422	0.000119644	-1.56023e-10	-1.1437	3.46484e-05	-1.56023e-10	-1.14043
88865345	rs80177293	5.41286e-06	-1.56023e-10	-1.14369	0.000119715	-1.56023e-10	-1.14311	3.46786e-05	-1.56023e-10	-1.13956
88865529	rs13169461	3.92779e-06	-0.59884	-0.865547	5.05077e-05	-1.14699	-0.859109	3.17353e-05	-0.308757	-0.919499
88866125	rs74910946	5.40226e-06	-1.56023e-10	-1.14565	0.000119449	-1.56023e-10	-1.14534	3.45572e-05	-1.56023e-10	-1.14307
88866209	rs7721758	3.58841e-06	-0.524564	-1.03019	4.54652e-05	-1.08176	-1.02952	2.95487e-05	-0.231758	-1.06789
88866292	rs76014597	9.46321e-06	-0.585052	-1.62713e-10	0.000476859	0.238998	-1.62713e-10	0.000391436	1.28414	-1.62713e-10
88866824	rs7722696	4.12626e-06	-0.558154	-0.856939	5.25343e-05	-1.11635	-0.850404	3.34575e-05	-0.263655	-0.911756
88866827	rs7705048	1.35941e-05	0.775088	-0.997914	4.46463e-05	-1.13766	-0.99179	1.42413e-05	-1.21741	-0.812127
88867274	rs7727304	3.44131e-06	-0.735532	-0.861081	4.59158e-05	-1.24866	-0.852754	2.73961e-05	-0.460832	-0.914455
88867297	rs114828688	5.40072e-06	-1.56023e-10	-1.14593	0.000119407	-1.56023e-10	-1.14569	3.45344e-05	-1.56023e-10	-1.14373
88867504	rs74481526	5.94377e-06	-1.56023e-10	-1.05012	0.000130676	-1.56023e-10	-1.0555	3.90679e-05	-1.56023e-10	-1.02038
88867687	rs34358086	4.06418e-06	-0.504559	-0.925694	5.36105e-05	-1.02768	-0.918793	3.14021e-05	-0.265507	-0.973303
88868671	rs6864255	5.39873e-06	-1.56023e-10	-1.1463	0.000119328	-1.56023e-10	-1.14635	3.44592e-05	-1.56023e-10	-1.14591
88868708	rs140815954	7.57737e-06	-1.56023e-10	-0.807299	0.000168238	-1.56023e-10	-0.802842	4.79178e-05	-1.56023e-10	-0.816198
88869097	rs115152888	2.7572e-06	-1.81825	-1.62713e-10	6.31538e-05	-1.78265	-1.62713e-10	2.07922e-05	-1.65111	-1.62713e-10
88869137	rs10942553	4.66943e-05	0.97348	0.0376784	0.000164849	-0.876235	0.053042	7.05335e-05	-0.91981	0.490212
88870170	rs117912329	5.40438e-06	-1.56023e-10	-1.14526	0.000119504	-1.56023e-10	-1.14487	3.45848e-05	-1.56023e-10	-1.14227
88870470	rs138178182	5.4055e-06	-1.56023e-10	-1.14505	0.000119532	-1.56023e-10	-1.14463	3.45983e-05	-1.56023e-10	-1.14188
88870524	rs117487743	5.40432e-06	-1.56023e-10	-1.14527	0.000119502	-1.56023e-10	-1.14489	3.45841e-05	-1.56023e-10	-1.14229
88870539	rs117794444	5.41252e-06	-1.56023e-10	-1.14375	0.000119707	-1.56023e-10	-1.14318	3.46752e-05	-1.56023e-10	-1.13966
88871091	rs74905715	9.90338e-07	-1.71956	-1.12261	2.28233e-05	-1.67566	-1.12478	5.9254e-06	-1.80133	-1.10511
88871300	rs74412115	6.97786e-06	-0.889722	-1.62713e-10	0.000900594	0.874831	-1.62713e-10	2.24267e-05	-1.57544	-1.62713e-10
88871477	rs10942554	9.83161e-06	-1.10368	0.556816	0.000110373	-1.79972	0.575368	5.70977e-05	-1.83395	1.19303
88871745	rs12658195	1.54729e-06	-1.25625	-1.13971	1.92448e-05	-1.83364	-1.13734	7.28411e-06	-1.66949	-1.0305
88871993	rs4623183	0.00165345	4.57816	-1.62713e-10	8.54305e-05	-1.48052	-1.62713e-10	6.88946e-05	-0.453109	-1.62713e-10
88872383	rs10075489	1.41748e-06	-1.33739	-1.14619	1.88858e-05	-1.84347	-1.14635	7.92059e-06	-1.65842	-0.957796
88872506	rs4639270	2.69981e-05	1.60954	-1.14624	6.71017e-05	-0.575683	-1.14633	1.87991e-05	-0.743982	-1.0079
88873832	rs10805858	1.46597e-06	-1.30496	-1.14499	1.90455e-05	-1.83552	-1.14587	7.36896e-06	-1.69899	-0.989421
88874036	rs75133896	1.28191e-05	-1.56023e-10	-0.281528	0.000287716	-1.56023e-10	-0.266248	7.9136e-05	-1.56023e-10	-0.314518
88874624	rs77361536	3.48316e-06	-1.58452	-1.62713e-10	7.60359e-05	-1.59702	-1.62713e-10	1.69906e-05	-1.85303	-1.62713e-10
88875571	rs9293518	2.63833e-05	1.57911	-1.13885	6.62307e-05	-0.594149	-1.14093	2.06578e-05	-0.761186	-0.896408
88875673	rs9293519	1.23321e-05	-0.996217	0.67596	0.000129748	-1.75761	0.694974	6.42771e-05	-1.85032	1.32784
88876161	rs4331932	2.7239e-05	1.61503	-1.14285	6.78593e-05	-0.56642	-1.14437	2.03314e-05	-0.701376	-0.972145
88876952	rs78223115	0.000148916	0.292504	1.87841	0.00263607	0.00573418	1.94309	0.00199757	1.26222	1.65178
88877226	rs115598508	2.99257e-06	-1.73633	-1.62713e-10	6.56847e-05	-1.74336	-1.62713e-10	1.73916e-05	-1.8297	-1.62713e-10
88878796	rs78450846	0.000124048	0.287961	1.70024	0.00219233	0.00150507	1.76299	0.00167396	1.25675	1.48052
88879109	rs73770509	1.39045e-05	-1.41859	1.21834	0.000299754	-1.51031	1.28504	0.000116194	-0.892459	0.962031
88879135	rs73770511	5.41458e-06	-1.56023e-10	-1.14337	0.000119744	-1.56023e-10	-1.14286	3.4668e-05	-1.56023e-10	-1.13987
88879860	rs79740202	5.78052e-06	-1.56023e-10	-1.07797	0.000127928	-1.56023e-10	-1.07676	4.00669e-05	-1.56023e-10	-0.995135
88880147	rs7702020	2.25766e-05	1.36166	-1.07721	6.13991e-05	-0.727643	-1.08318	2.26829e-05	-0.858258	-0.705818
88880332	rs75417999	1.01574e-06	-1.68861	-1.12824	2.22218e-05	-1.69694	-1.13021	5.84858e-06	-1.80522	-1.11426
88880661	rs76460711	5.72009e-06	-1.56023e-10	-1.08848	0.000126581	-1.56023e-10	-1.08734	3.94668e-05	-1.56023e-10	-1.01022
88884006	rs79920895	9.87922e-05	0.373205	1.38735	0.00173373	0.0809081	1.4489	0.00136159	1.35929	1.17143
88884793	rs72775598	6.07184e-06	-1.0288	-1.62713e-10	0.000591321	0.454136	-1.62713e-10	1.9372e-05	-1.72186	-1.62713e-10
88885696	rs13182456	1.39883e-06	-1.42701	-1.06981	1.99985e-05	-1.85553	-1.07704	1.08794e-05	-1.63757	-0.661242
88886037	rs67709364	1.32866e-06	-1.42067	-1.12763	1.89462e-05	-1.8556	-1.13102	9.53277e-06	-1.59254	-0.838413
88886373	rs140571726	5.62949e-06	-1.56023e-10	-1.10445	0.000124293	-1.56023e-10	-1.10558	3.4862e-05	-1.56023e-10	-1.13429
88886453	rs76765891	7.40078e-06	-1.34311	0.512235	0.000158756	-1.42482	0.563968	7.16714e-05	-0.726178	0.312584
88886626	rs114253859	9.40122e-07	-1.75684	-1.13737	2.06283e-05	-1.76322	-1.13833	5.57233e-06	-1.83879	-1.12908
88887690	rs117481498	1.12288e-05	-1.56023e-10	-0.413979	0.000248308	-1.56023e-10	-0.413552	7.43315e-05	-1.56023e-10	-0.377151
88887916	rs7445467	1.28945e-06	-1.4971	-1.08115	1.97893e-05	-1.85529	-1.0878	1.1419e-05	-1.55995	-0.690459
88888245	rs78910829	5.84726e-06	-1.56023e-10	-1.06649	0.000129462	-1.56023e-10	-1.06484	3.79243e-05	-1.56023e-10	-1.05009
88888645	rs10057121	8.64691e-07	-1.8315	-1.14635	2.98001e-05	-1.38749	-1.14622	4.25575e-05	0.0289712	-0.963801
88889955	rs7727198	9.52037e-06	-1.07436	0.495326	0.000105047	-1.78456	0.510746	5.16897e-05	-1.85346	1.11303
88890063	rs7727094	5.19605e-05	1.0763	0.0417207	0.000196681	-0.699177	0.052537	0.000123939	-0.428186	0.562288
88890359	rs74577065	8.95661e-06	-0.640073	-1.62713e-10	0.000188019	-0.691682	-1.62713e-10	2.08309e-05	-1.64925	-1.62713e-10
88890455	rs141651971	2.67277e-06	-1.84935	-1.62713e-10	5.89152e-05	-1.85212	-1.62713e-10	1.71886e-05	-1.84144	-1.62713e-10
88890614	rs11952737	4.62604e-06	-0.217511	-1.08325	7.61584e-05	-0.514876	-1.08053	1.8929e-05	-0.671333	-1.07366
88890628	rs11956141	0.000266095	3.84175	-1.09036	0.000211638	0.514207	-1.08755	0.000307525	2.17705	-1.13417
88890982	rs76271739	9.27498e-07	-1.85113	-1.0566	2.03382e-05	-1.853	-1.06272	6.01255e-06	-1.85477	-1.03707
88891173	rs12520584	2.41307e-05	1.49497	-1.14395	0.000335096	1.02968	-1.14349	0.000140864	1.39316	-1.13105
88891530	rs12522999	3.41412e-06	-1.22806	-0.376486	9.60974e-05	-0.98485	-0.378011	4.07412e-05	-0.552686	-0.425761
88891691	rs117721203	6.51259e-06	-1.56023e-10	-0.958728	0.000142667	-1.56023e-10	-0.967707	4.10195e-05	-1.56023e-10	-0.971639
88891940	rs4519951	2.61886e-06	-1.79662	-0.0731077	5.47231e-05	-1.84827	-0.0776648	1.6063e-05	-1.84539	-0.0637742
88891980	rs7449416	3.33123e-06	-1.77236	0.143239	8.81046e-05	-1.59173	0.142028	2.56411e-05	-1.52482	0.0833319
88892838	rs12513521	3.38351e-06	-1.53868	-0.0748747	0.000113188	-1.12409	-0.0750826	2.94351e-05	-1.21789	-0.0856098
88892969	rs12697791	2.38574e-06	-1.04854	-0.914413	5.87192e-05	-0.936007	-0.919449	1.52559e-05	-1.04647	-0.914246
88893212	rs4131499	1.78581e-06	-1.84632	-0.406274	3.97083e-05	-1.82579	-0.420873	1.33251e-05	-1.72574	-0.370302
88893232	rs4131497	1.41842e-05	0.92219	-1.10252	0.000189736	0.422584	-1.10517	8.64158e-05	0.875308	-1.10182
88893348	rs4131496	1.62655e-05	0.972945	-1.01636	0.000216121	0.468572	-1.02096	9.91029e-05	0.925635	-1.01516
88893455	rs4131498	8.55927e-06	0.381009	-1.06646	0.000291944	0.814381	-1.06604	8.12328e-05	0.803718	-1.09208
88893998	rs191189404	1.56483e-05	-0.0820995	-1.62713e-10	0.000151149	-0.909957	-1.62713e-10	4.52248e-05	-0.874039	-1.62713e-10
88894192	rs34137591	7.70434e-06	0.303501	-1.09418	0.000245469	0.669058	-1.09411	6.93556e-05	0.669078	-1.11552
88894239	rs75867510	9.31341e-05	1.70158	-1.62713e-10	0.0015897	1.44308	-1.62713e-10	0.00040487	1.31788	-1.62713e-10
88894560	rs7444673	1.77704e-06	-1.11755	-1.13997	4.36513e-05	-1.01099	-1.141	1.09963e-05	-1.16169	-1.12643
88895000	rs62380149	8.68824e-07	-1.83988	-1.1332	1.89308e-05	-1.85593	-1.1315	5.46715e-06	-1.85578	-1.13115
88895041	rs74628050	3.06963e-06	-1.71091	-1.62713e-10	6.00575e-05	-1.83292	-1.62713e-10	1.94626e-05	-1.71719	-1.62713e-10
88895345	rs10071923	9.99531e-06	0.538638	-1.06899	0.000309982	0.877191	-1.0689	8.53396e-05	0.856529	-1.09558
88895356	rs62380150	1.72575e-06	-1.85131	-0.435491	3.79706e-05	-1.84699	-0.444423	1.17966e-05	-1.82861	-0.389256
88895386	rs72775601	1.85822e-06	-1.84645	-0.366399	4.12232e-05	-1.82602	-0.383197	1.39819e-05	-1.72622	-0.321699
88896295	rs73178572	3.30273e-06	-1.63771	-1.62713e-10	6.23919e-05	-1.79479	-1.62713e-10	2.1034e-05	-1.63954	-1.62713e-10
88896580	rs13174813	1.52335e-05	1.03193	-1.1409	0.000202437	0.522069	-1.13986	9.21689e-05	0.984127	-1.14619
88897131	rs10044551	1.91014e-06	-1.04036	-1.14493	5.00576e-05	-0.869655	-1.14539	1.20442e-05	-1.06054	-1.13657
88897469	rs73178577	3.22753e-06	-1.66075	-1.62713e-10	6.16544e-05	-1.80668	-1.62713e-10	2.05571e-05	-1.66248	-1.62713e-10
88897604	rs35192936	3.47734e-06	-1.5862	-1.62713e-10	7.28195e-05	-1.64024	-1.62713e-10	3.29337e-05	-1.19119	-1.62713e-10
88897628	rs12652765	8.50924e-06	-1.56023e-10	-0.691312	0.000186213	-1.56023e-10	-0.701331	5.6615e-05	-1.56023e-10	-0.649412
88897814	rs10805859	1.45051e-05	0.980888	-1.13885	0.000193709	0.475772	-1.13764	8.76621e-05	0.933511	-1.14571
88898017	rs73178581	2.996e-06	-1.73519	-1.62713e-10	5.9655e-05	-1.83965	-1.62713e-10	1.90895e-05	-1.73655	-1.62713e-10
88898116	rs7443242	1.95122e-06	-1.01883	-1.14518	5.13733e-05	-0.844426	-1.14468	1.20868e-05	-1.04796	-1.14561
88898269	rs7443330	1.0339e-05	0.64562	-1.14216	0.000142562	0.172798	-1.14124	6.28338e-05	0.601143	-1.14634
88898374	rs7443336	1.44955e-05	0.980888	-1.13951	0.00019357	0.475772	-1.13835	8.76461e-05	0.933511	-1.14589
88898730	rs146959190	8.28089e-06	-0.718514	-1.62713e-10	0.000162186	-0.83948	-1.62713e-10	5.98735e-05	-0.593452	-1.62713e-10
88898940	rs114307042	2.65538e-06	-1.85588	-1.62713e-10	5.8695e-05	-1.85587	-1.62713e-10	1.69615e-05	-1.85474	-1.62713e-10
88899081	rs115194431	2.65679e-06	-1.85535	-1.62713e-10	5.88662e-05	-1.85296	-1.62713e-10	1.70031e-05	-1.85229	-1.62713e-10
88899216	rs13182123	2.80593e-06	-1.80073	-1.62713e-10	5.89519e-05	-1.8515	-1.62713e-10	1.72311e-05	-1.83897	-1.62713e-10
88899500	rs114434246	1.36426e-05	-0.219268	-1.62713e-10	0.00028732	-0.267626	-1.62713e-10	9.58913e-05	-0.12247	-1.62713e-10
88899575	rs6452832	2.90695e-06	-1.35201	-0.413354	9.13208e-05	-0.999621	-0.414222	2.59767e-05	-1.01218	-0.416302
88899753	rs62380151	1.69809e-06	-1.83842	-0.464547	3.79179e-05	-1.82304	-0.469763	1.10689e-05	-1.84985	-0.431695
88900613	rs80080358	5.8369e-05	-1.56023e-10	1.23432	0.00131988	-1.56023e-10	1.25707	0.000373446	-1.56023e-10	1.23709
88900897	rs4916756	3.11663e-06	-1.31977	-0.375938	9.88597e-05	-0.957753	-0.376768	2.79728e-05	-0.97062	-0.383832
88900932	rs4916757	3.99867e-06	-1.09508	-0.351425	0.000102546	-0.945641	-0.352268	3.84922e-05	-0.675787	-0.359444
88901115	rs75301797	2.81301e-06	-1.79821	-1.62713e-10	5.86985e-05	-1.85581	-1.62713e-10	1.78774e-05	-1.80215	-1.62713e-10
88902091	rs77773816	3.61629e-06	-1.54702	-1.62713e-10	8.40419e-05	-1.49691	-1.62713e-10	2.26119e-05	-1.56721	-1.62713e-10
88902194	rs59394779	1.12033e-05	-1.56023e-10	-0.416256	0.000244295	-1.56023e-10	-0.429846	7.4475e-05	-1.56023e-10	-0.375223
88902825	rs7726306	1.83574e-06	-1.83337	-0.391643	3.9847e-05	-1.8547	-0.388476	1.14807e-05	-1.84522	-0.399795
88902964	rs7712641	2.66154e-06	-1.47605	-0.377514	8.12273e-05	-1.161	-0.369976	2.22239e-05	-1.15989	-0.42463
88903298	rs10077397	1.81845e-06	-1.82302	-0.411457	3.9016e-05	-1.85592	-0.408332	1.11951e-05	-1.85071	-0.419501
88903730	rs72775602	1.81468e-06	-1.83146	-0.405093	3.92978e-05	-1.8551	-0.401955	1.1314e-05	-1.84648	-0.413172
88903772	rs116902856	1.49716e-05	-1.56023e-10	-0.126309	0.000336939	-1.56023e-10	-0.10832	8.36164e-05	-1.56023e-10	-0.259446
88904148	rs77493644	7.5822e-06	-1.56023e-10	-0.806661	0.000167958	-1.56023e-10	-0.804507	4.8776e-05	-1.56023e-10	-0.798447
88905760	rs117551112	2.27223e-05	-1.56023e-10	0.290881	0.000495129	-1.56023e-10	0.276595	0.00014664	-1.56023e-10	0.302298
88906314	rs78335021	8.59105e-07	-1.83918	-1.14515	1.86914e-05	-1.85562	-1.14454	5.40552e-06	-1.85506	-1.14321
88906356	rs142814535	3.54098e-06	-1.56806	-1.62713e-10	8.21542e-05	-1.51963	-1.62713e-10	2.21567e-05	-1.58754	-1.62713e-10
88906644	rs146347202	2.66296e-06	-1.85302	-1.62713e-10	5.87734e-05	-1.85453	-1.62713e-10	1.70811e-05	-1.84771	-1.62713e-10
88906998	rs139011645	2.68292e-05	-1.56023e-10	0.457026	0.000601797	-1.56023e-10	0.471697	0.000165825	-1.56023e-10	0.425244
88907733	rs62380156	1.96296e-06	-1.83583	-0.322182	4.27285e-05	-1.85448	-0.318873	1.23062e-05	-1.84488	-0.330702
88908319	rs4916758	8.66831e-06	0.424622	-1.09741	0.000131553	0.0455697	-1.09439	5.01944e-05	0.350984	-1.12077
88909208	rs72777204	2.28443e-06	-1.83867	-0.167676	4.94405e-05	-1.85554	-0.171912	1.40954e-05	-1.84147	-0.198364
88910057	rs78016682	0.000331321	2.97062	-1.62713e-10	0.00780262	3.03399	-1.62713e-10	0.00409664	3.63224	-1.62713e-10
88910338	rs140982845	5.47365e-06	-1.56023e-10	-1.13252	0.000120963	-1.56023e-10	-1.13274	3.49434e-05	-1.56023e-10	-1.13196
88910438	rs4426948	1.8454e-06	-1.6699	-0.549869	5.23076e-05	-1.42908	-0.542004	1.45049e-05	-1.43116	-0.580043
88910836	rs10942556	2.40444e-06	-0.808846	-1.1463	5.58892e-05	-0.758505	-1.14635	1.71125e-05	-0.702362	-1.14351
88912594	rs75304444	3.34727e-06	-1.62432	-1.62713e-10	7.49678e-05	-1.61116	-1.62713e-10	2.01001e-05	-1.68496	-1.62713e-10
88912685	rs7380266	1.71718e-06	-1.75012	-0.541658	4.70752e-05	-1.54246	-0.53402	1.27491e-05	-1.5665	-0.573729
88913363	rs72777205	1.57154e-06	-1.72876	-0.651646	3.2447e-05	-1.79589	-0.652727	8.77039e-06	-1.84491	-0.66939
88913522	rs4623180	1.72761e-06	-1.75012	-0.535602	4.7363e-05	-1.54246	-0.527926	1.28245e-05	-1.5665	-0.567835
88913682	rs11953122	1.10307e-06	-1.62799	-1.10638	2.17568e-05	-1.74456	-1.10374	6.33182e-06	-1.74591	-1.09419
88914388	rs10040170	1.72761e-06	-1.75012	-0.535602	4.7363e-05	-1.54246	-0.527926	1.28245e-05	-1.5665	-0.567835
88914399	rs6896323	1.0996e-06	-1.62799	-1.10953	2.16862e-05	-1.74456	-1.10699	6.30903e-06	-1.74591	-1.09779
88914732	rs62380159	1.07373e-06	-1.65772	-1.1036	2.13197e-05	-1.76772	-1.10087	6.20575e-06	-1.76919	-1.09102
88914794	rs74980524	1.1985e-05	-1.56023e-10	-0.348809	0.00026385	-1.56023e-10	-0.352843	7.80569e-05	-1.56023e-10	-0.328248
88914918	rs139266223	5.2283e-06	-1.17838	-1.62713e-10	0.000151551	-0.907304	-1.62713e-10	2.80557e-05	-1.3515	-1.62713e-10
88915697	rs12654312	1.74439e-06	-1.74654	-0.529515	4.76317e-05	-1.54292	-0.521801	1.28585e-05	-1.56977	-0.561911
88915822	rs116172725	3.29393e-06	-1.64038	-1.62713e-10	7.59448e-05	-1.59822	-1.62713e-10	2.0666e-05	-1.65719	-1.62713e-10
88916102	rs6866899	1.73816e-06	-1.75012	-0.529515	4.7654e-05	-1.54246	-0.521801	1.29007e-05	-1.5665	-0.561911
88916451	rs6867765	2.39851e-06	-1.39083	-0.566789	6.41061e-05	-1.20837	-0.559311	1.8999e-05	-1.14312	-0.598178
88917137	rs150392307	5.7353e-06	-1.08582	-1.62713e-10	0.000119003	-1.14907	-1.62713e-10	4.35902e-05	-0.910853	-1.62713e-10
88917291	rs4916759	9.741e-06	0.554737	-1.11086	0.000139685	0.119444	-1.10827	5.81723e-05	0.507912	-1.13019
88917310	rs4916760	9.34629e-06	0.51463	-1.11212	0.000139604	0.120161	-1.10958	5.85154e-05	0.514637	-1.13103
88917395	rs62381260	1.06533e-06	-1.65255	-1.11663	2.11072e-05	-1.76426	-1.11435	6.13446e-06	-1.76576	-1.10601
88917413	rs4916761	1.72333e-06	-1.76419	-0.52401	4.67552e-05	-1.56704	-0.516262	1.26675e-05	-1.5901	-0.556552
88917433	rs78232699	4.23295e-06	-0.71394	-0.675625	6.20578e-05	-1.12348	-0.67668	1.67026e-05	-1.17719	-0.69293
88917615	rs56156906	2.67328e-06	-1.84916	-1.62713e-10	6.45537e-05	-1.76073	-1.62713e-10	1.78911e-05	-1.80138	-1.62713e-10
88918031	rs189462378	5.14838e-06	-1.19378	-1.62713e-10	0.000101386	-1.30929	-1.62713e-10	2.49298e-05	-1.46962	-1.62713e-10
88918048	rs6888234	1.07063e-06	-1.63346	-1.13076	2.11313e-05	-1.74837	-1.1291	6.12968e-06	-1.7497	-1.12284
88918060	rs6869361	9.35888e-06	0.51463	-1.11077	0.000139799	0.120161	-1.10818	5.85684e-05	0.514637	-1.13013
88918203	rs10044716	1.73899e-06	-1.762	-0.517159	4.72615e-05	-1.56316	-0.509369	1.27998e-05	-1.58637	-0.549882
88918705	rs151027425	5.58244e-06	-1.56023e-10	-1.11284	0.000123352	-1.56023e-10	-1.11318	3.5649e-05	-1.56023e-10	-1.11196
88918771	rs114219167	2.67502e-06	-1.84851	-1.62713e-10	6.06392e-05	-1.82328	-1.62713e-10	1.69631e-05	-1.85465	-1.62713e-10
88919404	rs145703388	1.46984e-06	-1.33184	-1.11547	3.67391e-05	-1.21056	-1.11382	1.09596e-05	-1.16137	-1.1301
88921275	rs112704691	1.76079e-06	-1.762	-0.504699	4.78578e-05	-1.56316	-0.496832	1.29561e-05	-1.58637	-0.537749
88922082	rs201173643	2.79712e-05	-1.56023e-10	0.49871	0.000617889	-1.56023e-10	0.498086	0.00017173	-1.56023e-10	0.460238
88923236	rs368034720	1.31146e-05	-1.56023e-10	-0.258737	0.0002915	-1.56023e-10	-0.253183	7.31052e-05	-1.56023e-10	-0.393786
88923560	rs115022557	5.57496e-06	-1.11418	-1.62713e-10	0.000163468	-0.831606	-1.62713e-10	2.96595e-05	-1.2959	-1.62713e-10
88923718	rs76154780	5.62559e-06	-1.10514	-1.62713e-10	0.000165213	-0.820988	-1.62713e-10	2.98935e-05	-1.28804	-1.62713e-10
88924055	rs74538263	1.22684e-06	-1.64202	-0.986002	2.40929e-05	-1.75715	-0.989158	6.82411e-06	-1.7587	-1.00652
88924261	rs6882845	1.24402e-06	-1.76657	-0.847543	3.35532e-05	-1.57127	-0.843824	9.19117e-06	-1.59415	-0.873291
88924503	rs10447173	1.23874e-06	-1.76657	-0.851795	3.341e-05	-1.57127	-0.848103	9.15389e-06	-1.59415	-0.877355
88924504	rs78843273	5.62559e-06	-1.10514	-1.62713e-10	0.000165213	-0.820988	-1.62713e-10	2.98935e-05	-1.28804	-1.62713e-10
88924525	rs79282430	5.62559e-06	-1.10514	-1.62713e-10	0.000165213	-0.820988	-1.62713e-10	2.98935e-05	-1.28804	-1.62713e-10
88924611	rs7705144	1.23353e-06	-1.76657	-0.856017	3.32683e-05	-1.57127	-0.852352	9.11704e-06	-1.59415	-0.881389
88924757	rs77259823	5.62559e-06	-1.10514	-1.62713e-10	0.000165213	-0.820988	-1.62713e-10	2.98935e-05	-1.28804	-1.62713e-10
88924781	rs80340181	5.65375e-06	-1.10015	-1.62713e-10	0.000166184	-0.815125	-1.62713e-10	3.00237e-05	-1.2837	-1.62713e-10
88925249	rs138538028	6.07362e-06	-1.56023e-10	-1.02851	0.000133751	-1.56023e-10	-1.03224	3.75278e-05	-1.56023e-10	-1.0606
88926284	rs36194979	1.55988e-06	-1.38812	-0.999735	2.89556e-05	-1.56217	-1.00029	8.94089e-06	-1.50313	-0.991925
88926502	rs10447158	1.20448e-06	-1.77536	-0.871051	3.22528e-05	-1.58714	-0.867481	8.85144e-06	-1.60936	-0.895742
88927086	rs72777207	4.75078e-06	-0.638521	-0.635634	6.86248e-05	-1.06284	-0.636733	1.84165e-05	-1.11877	-0.653666
88927129	rs10942562	1.2102e-06	-1.76657	-0.875107	3.26353e-05	-1.57127	-0.871564	8.95241e-06	-1.59415	-0.899611
88927976	rs192939727	5.68146e-06	-1.56023e-10	-1.09526	0.000124775	-1.56023e-10	-1.10171	3.68186e-05	-1.56023e-10	-1.07968
88928067	rs149341138	1.20126e-06	-1.762	-0.887093	3.25064e-05	-1.56316	-0.883628	8.91982e-06	-1.58637	-0.911036
88928124	rs139942918	1.20689e-06	-1.75732	-0.887093	3.27748e-05	-1.55493	-0.883628	8.9905e-06	-1.57848	-0.911036
88928877	rs7720127	1.68023e-06	-1.75313	-0.560402	3.94167e-05	-1.69625	-0.557782	1.19896e-05	-1.58889	-0.61275
88928962	rs10942563	9.395e-06	0.51463	-1.10692	0.000140357	0.120161	-1.10419	5.87228e-05	0.514637	-1.12749
88929329	rs7721023	1.18163e-06	-1.77102	-0.894541	3.17482e-05	-1.57926	-0.891127	8.72106e-06	-1.60181	-0.91813
88929452	rs7720945	2.80634e-06	-1.2125	-0.588085	8.11246e-05	-0.946709	-0.585528	2.09784e-05	-1.00304	-0.639153
88929639	rs147736088	4.34511e-06	-1.36341	-1.62713e-10	0.000143836	-0.959552	-1.62713e-10	3.52787e-05	-1.12241	-1.62713e-10
88929737	rs140229502	1.2751e-06	-1.65255	-0.936887	2.5115e-05	-1.76426	-0.940497	7.09568e-06	-1.76576	-0.960441
88929807	rs190674410	2.38269e-05	-1.56023e-10	0.338352	0.000538389	-1.56023e-10	0.360359	0.000127458	-1.56023e-10	0.162103
88930137	rs62378093	1.27094e-06	-1.65255	-0.940153	2.50338e-05	-1.76426	-0.943734	7.07389e-06	-1.76576	-0.963518
88930718	rs6452838	1.16886e-06	-1.76657	-0.909864	3.15131e-05	-1.57127	-0.906555	8.66098e-06	-1.59415	-0.932706
88930913	rs144220068	8.81193e-06	-0.656358	-1.62713e-10	0.000142014	-0.972296	-1.62713e-10	4.6998e-05	-0.835581	-1.62713e-10
88930952	rs6452839	1.16886e-06	-1.76657	-0.909864	3.15131e-05	-1.57127	-0.906555	8.66098e-06	-1.59415	-0.932706
88931137	rs6452840	1.17216e-06	-1.75628	-0.917342	3.165e-05	-1.5594	-0.914086	8.5757e-06	-1.59694	-0.939811
88931156	rs77365176	4.71428e-06	-0.621041	-0.660828	6.78709e-05	-1.04872	-0.6619	1.82128e-05	-1.10516	-0.678406
88931439	rs4623181	1.16015e-06	-1.76657	-0.917342	3.12766e-05	-1.57127	-0.914086	8.59966e-06	-1.59415	-0.939811
88931556	rs4461667	1.35605e-06	-1.60831	-0.919575	2.64346e-05	-1.73068	-0.922867	7.44985e-06	-1.73212	-0.945374
88931607	rs144874056	5.7226e-06	-1.08804	-1.62713e-10	0.000171511	-0.783574	-1.62713e-10	3.13107e-05	-1.24173	-1.62713e-10
88931704	rs4493705	1.35241e-06	-1.63586	-0.894723	2.65626e-05	-1.75004	-0.898681	7.49116e-06	-1.75135	-0.920608
88931847	rs34099697	1.35762e-06	-1.63586	-0.890875	2.66643e-05	-1.75004	-0.894863	7.51852e-06	-1.75135	-0.916962
88932685	rs74382505	6.06206e-06	-1.03042	-1.62713e-10	0.000180307	-0.733564	-1.62713e-10	3.19082e-05	-1.22282	-1.62713e-10
88932886	rs62378095	1.28614e-06	-1.66889	-0.911932	2.51853e-05	-1.78621	-0.915752	7.12151e-06	-1.78568	-0.936892
88933022	rs189594417	3.48357e-06	-1.58441	-1.62713e-10	0.000114657	-1.18627	-1.62713e-10	4.10115e-05	-0.971833	-1.62713e-10
88933118	rs149363171	3.28919e-06	-1.64182	-1.62713e-10	8.47956e-05	-1.48798	-1.62713e-10	2.35865e-05	-1.52501	-1.62713e-10
88933164	rs79501694	6.09396e-06	-1.02517	-1.62713e-10	0.000181413	-0.727445	-1.62713e-10	3.20552e-05	-1.21823	-1.62713e-10
88933187	rs11958574	9.68816e-06	0.537951	-1.09951	0.000144479	0.141458	-1.09655	6.04229e-05	0.537958	-1.12228
88933671	rs72777208	2.68538e-06	-1.84464	-1.62713e-10	5.90684e-05	-1.84953	-1.62713e-10	1.77077e-05	-1.81169	-1.62713e-10
88934241	rs112717775	4.35485e-06	-1.36118	-1.62713e-10	0.000147444	-0.934773	-1.62713e-10	3.51533e-05	-1.12597	-1.62713e-10
88934617	rs7444394	9.69811e-06	0.537951	-1.09848	0.000144632	0.141458	-1.09549	6.04675e-05	0.537958	-1.12154
88934701	rs62378096	1.38756e-06	-1.62481	-0.880105	2.71591e-05	-1.74233	-0.884177	7.65405e-06	-1.7437	-0.906751
88935919	rs61385538	1.59168e-06	-1.25524	-1.11244	1.92945e-05	-1.85452	-1.11388	5.79923e-06	-1.80097	-1.127
88935920	rs6879983	1.40121e-06	-1.62481	-0.87032	2.74241e-05	-1.74233	-0.874466	7.72547e-06	-1.7437	-0.897464
88936100	rs77036929	6.23719e-06	-1.00193	-1.62713e-10	0.000186388	-0.700395	-1.62713e-10	3.2715e-05	-1.19785	-1.62713e-10
88936266	rs4312915	1.15523e-06	-1.75252	-0.935643	3.14509e-05	-1.5466	-0.933199	8.66055e-06	-1.57047	-0.956432
88936283	rs59268280	5.01394e-06	-0.553342	-0.666901	7.11975e-05	-0.993809	-0.668956	1.91113e-05	-1.05217	-0.683233
88936294	rs4312916	1.15523e-06	-1.75252	-0.935643	3.14509e-05	-1.5466	-0.933199	8.66055e-06	-1.57047	-0.956432
88936369	rs6414952	9.7063e-06	0.536038	-1.09573	0.000150332	0.177275	-1.09265	5.96005e-05	0.521522	-1.11954
88936396	rs141357214	5.6007e-06	-1.56023e-10	-1.10957	0.000123952	-1.56023e-10	-1.10833	3.57005e-05	-1.56023e-10	-1.11052
88936515	rs4590203	1.45198e-06	-1.5966	-0.862935	2.81845e-05	-1.72231	-0.867137	7.93626e-06	-1.7238	-0.890449
88936519	rs4590204	1.38327e-06	-1.65294	-0.855076	2.69752e-05	-1.77377	-0.859531	7.64793e-06	-1.77294	-0.878314
88936693	rs13173613	1.39426e-06	-1.4658	-1.0343	2.61776e-05	-1.62834	-1.03498	8.10871e-06	-1.56749	-1.02526
88936744	rs76425804	2.69602e-06	-1.84069	-1.62713e-10	5.98047e-05	-1.83714	-1.62713e-10	1.70636e-05	-1.84874	-1.62713e-10
88936798	rs115282082	4.58773e-06	-1.30908	-1.62713e-10	0.000121165	-1.13107	-1.62713e-10	4.23166e-05	-0.940507	-1.62713e-10
88936842	rs76826251	8.56711e-06	-0.684534	-1.62713e-10	0.000133494	-1.03417	-1.62713e-10	4.34035e-05	-0.915147	-1.62713e-10
88937418	rs114442996	6.1109e-06	-1.56023e-10	-1.02239	0.000134985	-1.56023e-10	-1.02306	3.90551e-05	-1.56023e-10	-1.02071
88937568	rs10038901	1.12459e-06	-1.762	-0.953043	3.03976e-05	-1.56316	-0.950702	8.38445e-06	-1.58637	-0.972933
88937598	rs6452843	9.40199e-06	0.503624	-1.09517	0.000140648	0.110114	-1.09207	5.85677e-05	0.503632	-1.11914
88937655	rs10038909	2.7325e-06	-1.82725	-1.62713e-10	5.87733e-05	-1.85454	-1.62713e-10	1.69416e-05	-1.85591	-1.62713e-10
88937860	rs77793687	6.36349e-06	-0.981887	-1.62713e-10	0.000190781	-0.677094	-1.62713e-10	3.32963e-05	-1.18024	-1.62713e-10
88939359	rs115851842	6.42973e-06	-0.971532	-1.62713e-10	0.000193089	-0.665073	-1.62713e-10	3.36009e-05	-1.17113	-1.62713e-10
88940231	rs72777211	1.98916e-06	-1.61793	-0.526819	3.98383e-05	-1.71435	-0.529048	1.03548e-05	-1.80014	-0.548103
88940604	rs115532840	2.19728e-05	0.25734	-1.62713e-10	0.000413607	0.0966942	-1.62713e-10	0.000130933	0.188999	-1.62713e-10
88940875	rs71629724	2.73616e-06	-1.82591	-1.62713e-10	5.88255e-05	-1.85365	-1.62713e-10	1.69753e-05	-1.85392	-1.62713e-10
88941068	rs10072698	2.66986e-06	-1.19409	-0.656353	7.74589e-05	-0.924847	-0.653627	2.00532e-05	-0.981861	-0.705438
88941398	rs10057743	1.12983e-06	-1.74761	-0.962788	3.08634e-05	-1.53814	-0.960506	8.50945e-06	-1.56235	-0.982156
88941976	rs116635460	6.56215e-06	-0.951146	-1.62713e-10	0.000197707	-0.641436	-1.62713e-10	3.42096e-05	-1.15318	-1.62713e-10
88942182	rs72777213	4.53973e-06	-0.590294	-0.729303	6.49817e-05	-1.02382	-0.730296	1.74434e-05	-1.08114	-0.745582
88942988	rs191454728	3.3604e-06	-1.6204	-1.62713e-10	8.71965e-05	-1.46006	-1.62713e-10	2.422e-05	-1.49851	-1.62713e-10
88943378	rs74836466	6.62828e-06	-0.94112	-1.62713e-10	0.000200016	-0.629824	-1.62713e-10	3.45133e-05	-1.14434	-1.62713e-10
88943854	rs72777214	4.51884e-06	-0.590294	-0.733916	6.4683e-05	-1.02382	-0.734903	1.73647e-05	-1.08114	-0.750104
88943930	rs7734229	9.8496e-06	0.550273	-1.09531	0.000146749	0.152715	-1.09222	6.13583e-05	0.55028	-1.11924
88944124	rs11740815	1.11582e-06	-1.73219	-0.990681	3.08189e-05	-1.5121	-0.987994	8.49334e-06	-1.5373	-1.0091
88944444	rs4398665	9.97205e-06	0.562628	-1.09531	0.000148415	0.164005	-1.09222	6.21211e-05	0.562635	-1.11924
88944937	rs7702131	1.4215e-06	-1.66227	-0.818478	2.8138e-05	-1.7681	-0.822998	7.91103e-06	-1.7693	-0.848124
88945238	rs79583709	5.52814e-06	-1.56023e-10	-1.12261	0.00012195	-1.56023e-10	-1.12461	3.5301e-05	-1.56023e-10	-1.12177
88945419	rs76588962	6.23172e-06	-1.00281	-1.62713e-10	0.000180272	-0.733754	-1.62713e-10	2.84684e-05	-1.33689	-1.62713e-10
88945768	rs78649399	6.729e-06	-0.926038	-1.62713e-10	0.000203537	-0.612374	-1.62713e-10	3.49757e-05	-1.13103	-1.62713e-10
88945801	rs7703310	1.42713e-06	-1.68218	-0.794614	2.84342e-05	-1.78133	-0.799297	7.98767e-06	-1.78244	-0.825346
88946226	rs4916767	1.5049e-06	-1.7696	-0.654141	3.51123e-05	-1.71695	-0.652721	1.0697e-05	-1.61587	-0.699847
88946495	rs72777218	4.50694e-06	-0.568357	-0.758489	6.42506e-05	-1.00602	-0.759416	1.72607e-05	-1.06396	-0.773295
88946738	rs72777219	4.67059e-06	-0.55016	-0.741019	6.62956e-05	-0.99122	-0.742879	1.78302e-05	-1.04967	-0.755121
88947237	rs62378099	1.40582e-06	-1.685	-0.806843	2.79717e-05	-1.78559	-0.811443	7.85985e-06	-1.7869	-0.837023
88947436	rs142124657	4.86228e-06	-1.25096	-1.62713e-10	9.37606e-05	-1.38748	-1.62713e-10	2.31951e-05	-1.54174	-1.62713e-10
88947993	rs72777220	1.65897e-06	-1.63474	-0.691527	3.33966e-05	-1.72724	-0.692532	8.75828e-06	-1.80811	-0.707572
88948309	rs77262292	1.02541e-05	0.589549	-1.09434	0.000152264	0.188614	-1.09122	6.38612e-05	0.589557	-1.11853
88948546	rs77925699	1.46612e-05	-0.147263	-1.62713e-10	0.000331102	-0.125796	-1.62713e-10	0.000124664	0.139934	-1.62713e-10
88951693	rs76668498	6.83287e-06	-0.91072	-1.62713e-10	0.000207173	-0.594669	-1.62713e-10	3.54523e-05	-1.1175	-1.62713e-10
88951905	rs10805860	1.09977e-06	-1.72548	-1.01188	2.99012e-05	-1.52096	-1.00936	8.28551e-06	-1.54269	-1.02849
88952194	rs72777221	4.46491e-06	-0.568357	-0.767858	6.36521e-05	-1.00602	-0.768774	1.71029e-05	-1.06396	-0.782482
88952241	rs12520073	1.09697e-06	-1.73088	-1.00904	2.97281e-05	-1.52964	-1.00649	8.23819e-06	-1.55108	-1.02582
88952299	rs74452131	7.09806e-06	-0.872643	-1.62713e-10	0.000221699	-0.526902	-1.62713e-10	3.60156e-05	-1.10173	-1.62713e-10
88952313	rs12054766	9.7413e-06	0.534587	-1.09068	0.000140822	0.106868	-1.08759	6.25337e-05	0.564873	-1.11485
88953059	rs60257482	1.27171e-06	-1.84073	-0.751369	3.03674e-05	-1.75852	-0.756333	8.02212e-06	-1.81951	-0.783977
88953243	rs12515711	1.11016e-06	-1.71997	-1.00799	3.02675e-05	-1.51216	-1.00599	8.39179e-06	-1.53418	-1.02425
88953841	rs114038717	5.68613e-06	-1.09444	-1.62713e-10	0.000142013	-0.972307	-1.62713e-10	5.16796e-05	-0.740623	-1.62713e-10
88954084	rs79103815	5.40094e-06	-1.56023e-10	-1.14589	0.000119372	-1.56023e-10	-1.14598	3.44504e-05	-1.56023e-10	-1.14617
88954631	rs10074188	1.09967e-06	-1.71997	-1.01749	2.99952e-05	-1.51216	-1.01502	8.3126e-06	-1.53418	-1.03374
88955256	rs72777224	2.65578e-06	-1.85573	-1.62713e-10	5.87155e-05	-1.85552	-1.62713e-10	1.71105e-05	-1.84599	-1.62713e-10
88955933	rs12187722	1.02056e-05	0.576891	-1.08642	0.000151743	0.177042	-1.08308	6.3429e-05	0.576899	-1.11266
88956027	rs62378121	1.44477e-06	-1.68868	-0.77583	2.90973e-05	-1.77694	-0.780637	8.15054e-06	-1.78021	-0.80739
88956857	rs7733743	1.28709e-06	-1.84067	-0.739413	3.07356e-05	-1.75835	-0.744451	8.1154e-06	-1.8194	-0.772521
88956916	rs72777225	1.46557e-06	-1.7802	-0.670013	3.40935e-05	-1.7305	-0.668617	1.03495e-05	-1.63379	-0.714958
88957123	rs77042618	1.0101e-05	0.565412	-1.08524	0.000150342	0.166549	-1.08186	6.27607e-05	0.56542	-1.11178
88957871	rs78780666	1.01131e-05	0.565412	-1.08405	0.000150526	0.166549	-1.08064	6.28171e-05	0.56542	-1.11088
88958118	rs10474299	1.10131e-06	-1.73088	-1.00509	2.98301e-05	-1.52964	-1.00306	8.27369e-06	-1.55108	-1.02152
88958140	rs11740515	1.70288e-06	-1.62227	-0.677877	3.41466e-05	-1.71768	-0.679876	8.93892e-06	-1.80222	-0.693047
88958320	rs34069200	9.97367e-07	-1.72491	-1.11019	2.88093e-05	-1.45816	-1.10937	7.91408e-06	-1.53292	-1.08412
88958521	rs4342357	1.09551e-06	-1.73616	-1.00509	2.95756e-05	-1.53821	-1.00306	8.20546e-06	-1.55936	-1.02152
88958565	rs13360031	1.42873e-06	-1.67377	-0.801906	2.87254e-05	-1.7639	-0.80654	8.05434e-06	-1.76716	-0.83231
88958566	rs13355643	1.4317e-06	-1.67377	-0.799831	2.87847e-05	-1.7639	-0.804478	8.07032e-06	-1.76716	-0.830328
88960068	rs72777228	4.62152e-06	-0.537238	-0.764503	6.54454e-05	-0.980698	-0.766309	1.76016e-05	-1.03951	-0.778187
88960076	rs76982619	7.12691e-06	-0.868587	-1.62713e-10	0.00021749	-0.54607	-1.62713e-10	3.67994e-05	-1.0802	-1.62713e-10
88960462	rs57039567	1.18022e-06	-1.5601	-1.10666	2.29881e-05	-1.68612	-1.10712	7.02035e-06	-1.63561	-1.10126
88960574	rs76216557	1.63273e-06	-1.60352	-0.738689	3.26355e-05	-1.70318	-0.73964	8.48894e-06	-1.79305	-0.753872
88960673	rs189468876	6.76698e-06	-1.56023e-10	-0.92041	0.000149672	-1.56023e-10	-0.919777	4.45281e-05	-1.56023e-10	-0.889565
88961030	rs75701798	9.9207e-06	0.54139	-1.07923	0.000147988	0.1446	-1.07569	6.15507e-05	0.541397	-1.10722
88961859	rs78862680	1.40945e-06	-1.758	-0.731266	2.91753e-05	-1.81855	-0.736354	8.14738e-06	-1.82328	-0.764711
88962063	rs4461668	9.46346e-06	-0.585027	-1.62713e-10	0.00014812	-0.930201	-1.62713e-10	4.68399e-05	-0.838951	-1.62713e-10
88962152	rs10043314	1.09295e-06	-1.69707	-1.04652	3.00084e-05	-1.48184	-1.0449	8.39373e-06	-1.4984	-1.0598
88962156	rs7736700	1.36582e-06	-1.81579	-0.704917	3.33802e-05	-1.71026	-0.71	8.70492e-06	-1.78459	-0.737212
88962341	rs74691407	9.9393e-06	0.54139	-1.07736	0.000148272	0.1446	-1.07377	6.1639e-05	0.541397	-1.10579
88962363	rs76288280	3.63543e-06	-1.54174	-1.62713e-10	6.76524e-05	-1.71384	-1.62713e-10	2.11608e-05	-1.63353	-1.62713e-10
88964280	rs4401601	8.76732e-06	-0.661434	-1.62713e-10	0.000141397	-0.976651	-1.62713e-10	4.67785e-05	-0.840261	-1.62713e-10
88964308	rs75243002	2.65548e-06	-1.85584	-1.62713e-10	6.28555e-05	-1.78739	-1.62713e-10	1.86098e-05	-1.762	-1.62713e-10
88964625	rs76626661	5.72238e-06	-1.56023e-10	-1.08808	0.000126977	-1.56023e-10	-1.08422	3.62692e-05	-1.56023e-10	-1.09472
88964656	rs7710454	1.46039e-06	-1.67874	-0.775027	2.93992e-05	-1.76742	-0.779839	8.23542e-06	-1.77062	-0.806622
88964954	rs9293520	1.10259e-06	-1.69099	-1.04382	3.0374e-05	-1.47255	-1.04209	8.48786e-06	-1.48931	-1.05774
88965239	rs79102385	1.00223e-05	0.54139	-1.06904	0.000149542	0.1446	-1.06525	6.20367e-05	0.541397	-1.09936
88965333	rs59425357	1.4693e-06	-1.78605	-0.661632	3.41189e-05	-1.73805	-0.660319	1.03482e-05	-1.64388	-0.704992
88965946	rs114073589	7.94227e-06	-0.760265	-1.62713e-10	6.00761e-05	-1.83261	-1.62713e-10	1.82833e-05	-1.7797	-1.62713e-10
88966095	rs4555859	1.13269e-06	-1.67849	-1.02938	3.14071e-05	-1.45361	-1.02758	8.77236e-06	-1.47078	-1.0433
88966274	rs115731911	1.6049e-05	-0.0568168	-1.62713e-10	0.000362648	-0.0347911	-1.62713e-10	0.000137452	0.237593	-1.62713e-10
88966870	rs76917117	7.44415e-06	-0.825035	-1.62713e-10	0.000228662	-0.495979	-1.62713e-10	3.82498e-05	-1.04155	-1.62713e-10
88967317	rs13178173	1.06888e-06	-1.7083	-1.05756	2.91812e-05	-1.49919	-1.05551	8.16116e-06	-1.51535	-1.07095
88967345	rs76701394	7.16452e-06	-0.863324	-1.62713e-10	0.000218812	-0.54001	-1.62713e-10	3.69715e-05	-1.07554	-1.62713e-10
88967391	rs56733285	4.64142e-06	-0.460331	-0.837112	6.48737e-05	-0.917841	-0.83794	1.74023e-05	-0.978765	-0.850317
88967935	rs116701584	3.68076e-06	-1.52934	-1.62713e-10	8.56566e-05	-1.47788	-1.62713e-10	2.30017e-05	-1.55012	-1.62713e-10
88968212	rs72777231	4.62093e-06	-0.460331	-0.841537	6.45876e-05	-0.917841	-0.842359	1.73271e-05	-0.978765	-0.854646
88968511	rs184411142	4.47872e-06	-1.33313	-1.62713e-10	0.000100965	-1.31345	-1.62713e-10	2.60272e-05	-1.42654	-1.62713e-10
88968659	rs144533529	9.38942e-06	-0.592881	-1.62713e-10	0.000147131	-0.936902	-1.62713e-10	4.6512e-05	-0.845975	-1.62713e-10
88968750	rs57982668	1.48018e-06	-1.6747	-0.765606	2.9412e-05	-1.77634	-0.770478	8.25354e-06	-1.77744	-0.797608
88969101	rs59606731	4.83268e-06	-0.450309	-0.806755	6.74426e-05	-0.909621	-0.807325	1.80656e-05	-0.970816	-0.820863
88969806	rs10068873	1.09938e-06	-1.69707	-1.04066	3.02099e-05	-1.48184	-1.03821	8.42778e-06	-1.4984	-1.05576
88971075	rs4360073	1.07139e-06	-1.74638	-1.01713	2.87544e-05	-1.555	-1.01443	7.97425e-06	-1.57558	-1.03389
88971409	rs72777234	4.98308e-06	-0.504377	-0.72204	7.02064e-05	-0.953889	-0.722894	1.88274e-05	-1.01361	-0.736763
88971560	rs75482542	4.15041e-06	-1.40926	-1.62713e-10	8.09458e-05	-1.53444	-1.62713e-10	2.98351e-05	-1.29	-1.62713e-10
88971655	rs79225417	2.83778e-06	-1.78944	-1.62713e-10	7.09801e-05	-1.66582	-1.62713e-10	1.71863e-05	-1.84157	-1.62713e-10
88971728	rs6452845	1.4667e-06	-1.66458	-0.784862	2.905e-05	-1.7696	-0.78961	8.15739e-06	-1.77074	-0.816027
88971949	rs145335149	3.17132e-06	-1.67832	-1.62713e-10	6.11794e-05	-1.81441	-1.62713e-10	1.8227e-05	-1.78278	-1.62713e-10
88972547	rs62378124	1.48553e-06	-1.76081	-0.675883	3.09538e-05	-1.81443	-0.681301	8.61461e-06	-1.82069	-0.711534
88972800	rs72777235	1.61619e-06	-1.63365	-0.718744	3.25521e-05	-1.7264	-0.718977	8.52126e-06	-1.80761	-0.735516
88973460	rs7729566	1.08188e-05	0.622709	-1.07389	0.000171563	0.287474	-1.07074	7.12945e-05	0.682855	-1.10172
88973499	rs151149201	5.93386e-06	-1.05179	-1.62713e-10	0.000113169	-1.19934	-1.62713e-10	3.12644e-05	-1.2432	-1.62713e-10
88973819	rs138022565	6.3714e-06	-0.980645	-1.62713e-10	0.000120701	-1.13491	-1.62713e-10	3.3274e-05	-1.18091	-1.62713e-10
88974151	rs116739600	7.35925e-06	-0.836507	-1.62713e-10	0.000225668	-0.50916	-1.62713e-10	3.78619e-05	-1.05174	-1.62713e-10
88974180	rs114560704	4.68653e-06	-1.28777	-1.62713e-10	7.19026e-05	-1.65291	-1.62713e-10	1.69443e-05	-1.85575	-1.62713e-10
88975161	rs77790247	7.66917e-06	-0.795257	-1.62713e-10	0.000243749	-0.432085	-1.62713e-10	3.89416e-05	-1.02362	-1.62713e-10
88975262	rs142893348	2.65611e-06	-1.8556	-1.62713e-10	5.9122e-05	-1.84862	-1.62713e-10	1.71658e-05	-1.84277	-1.62713e-10
88975620	rs6883174	1.45731e-06	-1.76176	-0.694114	3.03542e-05	-1.81586	-0.699425	8.48781e-06	-1.818	-0.729054
88976346	rs12153360	1.04233e-05	0.589549	-1.07797	0.000154745	0.188614	-1.07506	6.48055e-05	0.589557	-1.10385
88976540	rs12153117	1.03114e-05	0.577258	-1.07648	0.000140196	0.0882014	-1.07339	5.89089e-05	0.494051	-1.10375
88976833	rs12152822	1.09374e-06	-1.6926	-1.05026	3.04857e-05	-1.46304	-1.04793	8.37037e-06	-1.49636	-1.06463
88977237	rs72777238	4.87649e-06	-0.396343	-0.851695	6.74296e-05	-0.86525	-0.851888	1.80331e-05	-0.927887	-0.865588
88977583	rs72777239	5.05015e-06	-0.365286	-0.847761	6.94517e-05	-0.839635	-0.847956	1.8557e-05	-0.903089	-0.861748
88977758	rs4530791	1.04373e-06	-1.70631	-1.08335	2.86423e-05	-1.49187	-1.08146	8.01359e-06	-1.50967	-1.09488
88977828	rs181787940	5.89761e-06	-1.56023e-10	-1.05792	0.000130634	-1.56023e-10	-1.05582	3.72792e-05	-1.56023e-10	-1.06725
88977850	rs10942565	1.0619e-06	-1.69099	-1.08142	2.92587e-05	-1.47255	-1.0795	8.19277e-06	-1.48931	-1.09313
88978035	rs144526120	7.52358e-06	-0.814422	-1.62713e-10	0.000231465	-0.483793	-1.62713e-10	3.86124e-05	-1.03211	-1.62713e-10
88978450	rs12514744	1.01682e-06	-1.73088	-1.08491	2.75328e-05	-1.52964	-1.0832	7.6802e-06	-1.55108	-1.09596
88978501	rs6889059	1.62692e-06	-1.6621	-0.683672	3.2177e-05	-1.76793	-0.689045	9.00327e-06	-1.76908	-0.719021
88978745	rs6889006	1.54087e-06	-1.64892	-0.751196	3.0526e-05	-1.75371	-0.755931	8.55298e-06	-1.75375	-0.785652
88978911	rs6893643	1.67129e-06	-1.64542	-0.673452	3.33111e-05	-1.74345	-0.678884	9.29455e-06	-1.74706	-0.709197
88978926	rs10942566	3.55605e-06	-1.56381	-1.62713e-10	8.59219e-05	-1.47478	-1.62713e-10	2.82197e-05	-1.34566	-1.62713e-10
88979333	rs74581948	1.26933e-05	-1.56023e-10	-0.291387	0.000279773	-1.56023e-10	-0.294243	8.30548e-05	-1.56023e-10	-0.266185
88979374	rs34193534	1.08624e-05	0.622262	-1.06942	0.000160868	0.218535	-1.06618	6.73403e-05	0.62227	-1.0982
88980640	rs2365763	6.3679e-05	2.40015	-1.07876	0.00123316	2.26483	-1.07572	0.000268009	2.01086	-1.10553
88981362	rs114368534	3.22725e-06	-1.66084	-1.62713e-10	9.34943e-05	-1.39032	-1.62713e-10	2.37559e-05	-1.51785	-1.62713e-10
88982477	rs78580069	1.61888e-06	-1.67755	-0.673186	3.2013e-05	-1.78072	-0.681363	8.90863e-06	-1.78202	-0.716642
88984161	rs75627616	4.41471e-06	-1.34752	-1.62713e-10	6.8794e-05	-1.69711	-1.62713e-10	2.12745e-05	-1.62817	-1.62713e-10
88984265	rs5002722	1.60889e-06	-1.44303	-0.913889	3.69873e-05	-1.39558	-0.922067	1.21041e-05	-1.29146	-0.90068
88984369	rs151128758	1.84695e-05	0.0836554	-1.62713e-10	0.000313659	-0.179918	-1.62713e-10	9.1653e-05	-0.167676	-1.62713e-10
88984793	rs77873481	8.23716e-06	-0.723809	-1.62713e-10	0.000256764	-0.380067	-1.62713e-10	4.18617e-05	-0.951315	-1.62713e-10
88985339	rs75141548	9.76014e-06	-0.554158	-1.62713e-10	0.000152078	-0.903828	-1.62713e-10	4.81523e-05	-0.811318	-1.62713e-10
88986145	rs12187739	9.85016e-07	-1.72267	-1.12489	2.6635e-05	-1.52173	-1.12426	7.54231e-06	-1.53737	-1.12779
88986286	rs35535075	8.85102e-06	-0.651932	-1.62713e-10	0.00027868	-0.298157	-1.62713e-10	4.46448e-05	-0.886947	-1.62713e-10
88987216	rs116454409	4.8037e-06	-1.26308	-1.62713e-10	6.64348e-05	-1.732	-1.62713e-10	1.70574e-05	-1.8491	-1.62713e-10
88989352	rs7720486	1.26222e-05	0.745228	-1.04223	0.000198594	0.401509	-1.03847	8.27859e-05	0.806834	-1.07626
88989838	rs76022715	8.73571e-06	-0.665045	-1.62713e-10	0.000274553	-0.313078	-1.62713e-10	4.41229e-05	-0.898707	-1.62713e-10
88989911	rs142997551	2.91814e-06	-1.76152	-1.62713e-10	7.33398e-05	-1.63312	-1.62713e-10	1.87191e-05	-1.75614	-1.62713e-10
88990017	rs2029108	1.21335e-05	0.707589	-1.04408	0.000191393	0.366455	-1.04035	7.95717e-05	0.76875	-1.07778
88990208	rs1449229	9.9948e-07	-1.70993	-1.12306	2.73856e-05	-1.49557	-1.12264	7.67044e-06	-1.52132	-1.12699
88991364	rs75697596	9.14526e-06	-0.619229	-1.62713e-10	0.000141019	-0.979328	-1.62713e-10	4.60237e-05	-0.85653	-1.62713e-10
88991365	rs67368592	4.87492e-06	-0.278605	-0.969756	6.68803e-05	-0.753112	-0.972206	1.80429e-05	-0.817701	-0.975234
88991647	rs72777247	3.06408e-05	0.589869	-1.62713e-10	0.00124075	1.19525	-1.62713e-10	0.000262942	0.886246	-1.62713e-10
88991920	rs4916670	3.19828e-06	-0.734894	-0.934959	8.85206e-05	-0.502233	-0.942754	2.38276e-05	-0.592486	-0.922355
88992130	rs79181542	8.93487e-06	-0.642502	-1.62713e-10	0.000138285	-0.998905	-1.62713e-10	4.50713e-05	-0.87744	-1.62713e-10
88992181	rs79658452	4.14191e-06	-1.41131	-1.62713e-10	0.00010407	-1.28316	-1.62713e-10	2.61002e-05	-1.42374	-1.62713e-10
88992435	rs11744240	2.7096e-06	-1.83566	-1.62713e-10	6.44594e-05	-1.76219	-1.62713e-10	1.77275e-05	-1.81057	-1.62713e-10
88992805	rs7381160	8.90086e-06	-0.646317	-1.62713e-10	0.000280466	-0.291771	-1.62713e-10	4.48703e-05	-0.881909	-1.62713e-10
88992896	rs62378127	1.74535e-06	-1.65109	-0.624424	3.45047e-05	-1.75382	-0.633304	9.58507e-06	-1.75748	-0.667995
88993304	rs6884459	1.1772e-05	0.704169	-1.07091	0.000185637	0.36327	-1.0677	7.76024e-05	0.765289	-1.09938
88993390	rs10942567	1.12425e-06	-1.57169	-1.14365	2.14363e-05	-1.71938	-1.14376	6.45406e-06	-1.68059	-1.14038
88993391	rs10942568	1.12384e-06	-1.57169	-1.14402	2.14286e-05	-1.71938	-1.14412	6.45049e-06	-1.68059	-1.14094
88993425	rs77501954	5.7071e-06	-1.56023e-10	-1.09075	0.000126258	-1.56023e-10	-1.0899	3.66747e-05	-1.56023e-10	-1.0836
88994068	rs62378128	2.67768e-06	-1.84751	-1.62713e-10	5.87371e-05	-1.85515	-1.62713e-10	1.6943e-05	-1.85583	-1.62713e-10
88994183	rs138899643	2.65967e-06	-1.85426	-1.62713e-10	5.93819e-05	-1.84423	-1.62713e-10	1.70856e-05	-1.84745	-1.62713e-10
88994840	rs10069451	1.16131e-06	-1.73611	-0.946812	2.28231e-05	-1.85041	-0.950042	6.82776e-06	-1.81346	-0.951227
88994955	rs79258695	9.62549e-06	0.48301	-1.05106	0.000143135	0.083022	-1.04746	6.5042e-05	0.572817	-1.08347
88995090	rs10055858	8.7377e-06	-0.664817	-1.62713e-10	0.000274624	-0.312818	-1.62713e-10	4.41319e-05	-0.898503	-1.62713e-10
88995445	rs144161451	2.95265e-06	-1.74976	-1.62713e-10	7.5196e-05	-1.60812	-1.62713e-10	1.83047e-05	-1.77853	-1.62713e-10
88995449	rs147353887	2.95663e-06	-1.74841	-1.62713e-10	7.53508e-05	-1.60607	-1.62713e-10	1.83257e-05	-1.77738	-1.62713e-10
88995637	rs16867828	1.57356e-06	-1.50943	-0.8697	3.0765e-05	-1.62833	-0.873514	7.90585e-06	-1.74236	-0.875725
88996076	rs7379894	9.17109e-06	-0.616408	-1.62713e-10	0.000290162	-0.257785	-1.62713e-10	4.60918e-05	-0.855051	-1.62713e-10
88996335	rs10942569	9.31533e-06	0.457939	-1.05874	0.000138814	0.0602009	-1.05529	6.30088e-05	0.547267	-1.08968
88997450	rs12658726	9.08447e-07	-1.79222	-1.13627	2.35087e-05	-1.63502	-1.13583	6.64598e-06	-1.6526	-1.13907
88998605	rs10462480	4.50873e-06	-0.324408	-1.00204	6.14497e-05	-0.805834	-1.00417	1.66324e-05	-0.870352	-1.00398
88998818	rs12652007	1.84186e-06	-1.63002	-0.591672	3.65452e-05	-1.72914	-0.600531	1.01615e-05	-1.7285	-0.638585
88998911	rs77513998	9.57235e-06	-0.573585	-1.62713e-10	0.000146553	-0.940835	-1.62713e-10	4.79534e-05	-0.815457	-1.62713e-10
88999063	rs7707732	9.56948e-06	-0.573886	-1.62713e-10	0.0003045	-0.20955	-1.62713e-10	4.78888e-05	-0.816805	-1.62713e-10
88999109	rs7707481	1.13462e-05	0.619116	-1.0227	0.00015374	0.125636	-1.0186	6.41225e-05	0.535191	-1.06008
88999206	rs1449227	1.11504e-06	-1.57887	-1.1447	2.15884e-05	-1.71137	-1.1447	6.53372e-06	-1.6626	-1.14611
88999229	rs78540238	5.82793e-06	-1.0698	-1.62713e-10	9.68116e-05	-1.35546	-1.62713e-10	2.88896e-05	-1.3222	-1.62713e-10
89000151	rs6894060	8.9225e-07	-1.80286	-1.14361	2.28608e-05	-1.65547	-1.14333	6.5921e-06	-1.65504	-1.14478
89000846	rs56289326	3.19958e-06	-1.66944	-1.62713e-10	8.80146e-05	-1.45072	-1.62713e-10	1.8775e-05	-1.75316	-1.62713e-10
89000903	rs12520958	1.12768e-06	-1.56614	-1.14616	2.16537e-05	-1.70691	-1.14614	6.50993e-06	-1.66622	-1.14614
89001243	rs7718215	4.92884e-06	-0.251771	-0.985591	6.6321e-05	-0.745542	-0.988174	1.79368e-05	-0.811915	-0.986916
89002462	rs7380213	9.36619e-06	-0.595358	-1.62713e-10	0.000302432	-0.216367	-1.62713e-10	4.78781e-05	-0.817028	-1.62713e-10
89003078	rs186060372	3.47783e-05	0.716528	-1.62713e-10	0.00168926	1.50383	-1.62713e-10	0.000271019	0.916502	-1.62713e-10
89003146	rs10514309	2.19026e-06	-1.5287	-0.51974	4.10854e-05	-1.68341	-0.529158	1.15615e-05	-1.66834	-0.569667
89004354	rs4481376	1.06086e-05	-0.470799	-1.62713e-10	0.000342114	-0.0930781	-1.62713e-10	5.53172e-05	-0.672602	-1.62713e-10
89004636	rs17512493	4.11463e-06	-1.3406	-0.0773214	8.31003e-05	-1.41892	-0.0892498	2.42996e-05	-1.34962	-0.145605
89005074	rs115855220	1.11268e-05	-0.423108	-1.62713e-10	0.000360521	-0.0406711	-1.62713e-10	5.47737e-05	-0.682476	-1.62713e-10
89005227	rs6452846	1.32856e-06	-1.41784	-1.13053	4.7992e-05	-0.928479	-1.12871	9.47583e-06	-1.29708	-1.13986
89005564	rs4443451	1.60982e-06	-1.60365	-0.752696	3.05002e-05	-1.75569	-0.754803	9.32231e-06	-1.81656	-0.636716
89005634	rs4487522	1.53649e-05	-1.67114	1.57076	0.000287356	-1.81854	1.55103	8.53475e-05	-1.82952	1.59057
89005730	rs4254935	1.14968e-06	-1.8426	-0.850382	2.66378e-05	-1.79568	-0.850214	8.341e-06	-1.83031	-0.734193
89006983	rs9293522	1.36396e-05	-1.56023e-10	-0.219487	0.000305012	-1.56023e-10	-0.207873	8.72457e-05	-1.56023e-10	-0.216958
89008780	rs12153582	8.67422e-07	-1.83278	-1.14192	2.04559e-05	-1.76901	-1.14094	5.42875e-06	-1.84764	-1.14634
89009930	rs6870812	1.21489e-06	-1.65111	-0.986699	2.93801e-05	-1.56342	-0.984485	8.66553e-06	-1.52028	-1.00605
89010891	rs75388289	1.94065e-05	-1.56023e-10	0.133141	0.000432105	-1.56023e-10	0.140446	0.000118673	-1.56023e-10	0.0906882
89010968	rs7716630	3.06708e-06	-1.02636	-0.685381	0.000107567	-0.593117	-0.656988	2.69009e-05	-0.651266	-0.742259
89011412	rs17512705	5.44295e-06	-1.54125	0.403106	0.000143505	-1.43998	0.478123	3.52277e-05	-1.39163	0.267781
89011798	rs10050418	2.7405e-06	-1.3727	-0.451627	0.000102922	-0.852718	-0.441536	2.57348e-05	-0.987756	-0.450084
89012175	rs7722255	2.30517e-06	-1.23483	-0.762478	7.77432e-05	-0.841735	-0.733077	1.96089e-05	-0.884903	-0.824799
89013295	rs58500585	8.23003e-06	-1.56023e-10	-0.724675	0.000182349	-1.56023e-10	-0.722302	4.96891e-05	-1.56023e-10	-0.779901
89013721	rs142377937	4.1188e-06	-1.4169	-1.62713e-10	7.47994e-05	-1.61341	-1.62713e-10	2.09543e-05	-1.64334	-1.62713e-10
89015139	rs13358272	1.06685e-05	-1.56023e-10	-0.46517	0.000238184	-1.56023e-10	-0.455177	6.81727e-05	-1.56023e-10	-0.463642
89015829	rs72777262	3.34544e-06	-1.62487	-1.62713e-10	6.5167e-05	-1.75127	-1.62713e-10	1.90661e-05	-1.73777	-1.62713e-10
89015967	rs114048761	4.19704e-06	-1.39808	-1.62713e-10	0.000107936	-1.24668	-1.62713e-10	3.16508e-05	-1.23092	-1.62713e-10
89015995	rs115155396	8.63359e-06	-0.676804	-1.62713e-10	0.00013346	-1.03442	-1.62713e-10	5.15311e-05	-0.743501	-1.62713e-10
89016097	rs10474302	2.06127e-06	-1.34667	-0.762478	6.83774e-05	-0.970104	-0.733077	1.72882e-05	-1.01086	-0.824799
89016134	rs10474303	2.21131e-06	-1.2764	-0.762478	7.07287e-05	-0.936295	-0.733077	1.88806e-05	-0.922755	-0.824799
89018602	rs17512887	5.86686e-06	-1.06314	-1.62713e-10	0.000104118	-1.28269	-1.62713e-10	4.23332e-05	-0.940113	-1.62713e-10
89018865	rs117019191	6.24857e-06	-1.56023e-10	-1.00011	0.000137238	-1.56023e-10	-1.00651	4.14439e-05	-1.56023e-10	-0.961345
89019774	rs11750023	1.04643e-05	-0.484495	-1.62713e-10	0.000200577	-0.627025	-1.62713e-10	5.0089e-05	-0.771884	-1.62713e-10
89021578	rs10514310	4.90799e-06	-1.62134	0.379741	0.000124287	-1.5603	0.454667	3.02917e-05	-1.51421	0.239398
89022208	rs117830230	1.00086e-05	-1.56023e-10	-0.529022	0.000223344	-1.56023e-10	-0.519508	6.39511e-05	-1.56023e-10	-0.527568
89023793	rs17585072	2.95481e-06	-1.74903	-1.62713e-10	7.89447e-05	-1.55948	-1.62713e-10	2.00954e-05	-1.6852	-1.62713e-10
89025292	rs151159247	3.54304e-06	-1.56748	-1.62713e-10	8.53948e-05	-1.48094	-1.62713e-10	2.08037e-05	-1.65056	-1.62713e-10
89025508	rs72777263	5.75848e-06	-1.59887	0.517081	0.000146695	-1.53513	0.595266	3.54775e-05	-1.4872	0.37041
89025860	rs146975629	1.57839e-05	-1.56023e-10	-0.0734731	0.000360205	-1.56023e-10	-0.0415494	0.000102771	-1.56023e-10	-0.0531873
89027113	rs10514311	1.84065e-06	-1.60886	-0.613489	4.42928e-05	-1.56415	-0.573249	1.03505e-05	-1.66107	-0.687586
89028204	rs17585205	4.5082e-06	-0.319251	-1.00732	9.93607e-05	-0.32913	-1.00034	2.44613e-05	-0.446226	-1.04237
89029811	rs79556850	1.00586e-05	-1.56023e-10	-0.524034	0.00022447	-1.56023e-10	-0.514482	6.42712e-05	-1.56023e-10	-0.522574
89032037	rs7734759	1.66888e-06	-1.62645	-0.693859	4.10802e-05	-1.55598	-0.65672	9.43442e-06	-1.6794	-0.761923
89032849	rs138166721	1.12123e-06	-1.85406	-0.863974	2.65833e-05	-1.80605	-0.841895	7.22994e-06	-1.83294	-0.874516
89034424	rs7444055	1.11914e-06	-1.85593	-0.863974	2.61266e-05	-1.82337	-0.841895	7.14961e-06	-1.84411	-0.874516
89034663	rs186254408	5.64361e-06	-1.56023e-10	-1.10194	0.000124191	-1.56023e-10	-1.1064	3.65713e-05	-1.56023e-10	-1.08642
89034891	rs9632415	3.77071e-06	-0.515809	-0.989391	0.000136756	-0.0254174	-0.984606	3.52979e-05	-0.134597	-0.987266
89035319	rs36100352	1.54738e-06	-1.79392	-0.601979	3.47009e-05	-1.78841	-0.593043	9.34153e-06	-1.8506	-0.600613
89036122	rs74440612	9.37931e-06	-1.56023e-10	-0.593959	0.000209195	-1.56023e-10	-0.584957	5.99256e-05	-1.56023e-10	-0.592583
89037497	rs77547382	9.21627e-06	-1.56023e-10	-0.611494	0.000205529	-1.56023e-10	-0.602636	5.88826e-05	-1.56023e-10	-0.61014
89037951	rs116300657	3.63724e-06	-1.54124	-1.62713e-10	0.000113901	-1.19289	-1.62713e-10	2.43456e-05	-1.49333	-1.62713e-10
89037960	rs6859530	1.85767e-06	-1.6218	-0.591343	4.5091e-05	-1.56925	-0.55029	1.04584e-05	-1.67126	-0.667022
89038522	rs10073773	1.54231e-06	-1.79157	-0.607614	3.4589e-05	-1.78596	-0.598723	9.29552e-06	-1.8499	-0.606255
89038825	rs1823333	2.66899e-06	-1.85076	-1.62713e-10	6.0396e-05	-1.8273	-1.62713e-10	1.95306e-05	-1.7137	-1.62713e-10
89040543	rs116646238	2.72499e-06	-1.83	-1.62713e-10	5.87027e-05	-1.85574	-1.62713e-10	1.70388e-05	-1.85019	-1.62713e-10
89040596	rs6893436	1.89871e-06	-1.6218	-0.569492	4.61234e-05	-1.56925	-0.527653	1.06731e-05	-1.67126	-0.6467
89041436	rs142065732	8.71501e-06	-1.56023e-10	-0.667418	0.000194968	-1.56023e-10	-0.655389	5.48294e-05	-1.56023e-10	-0.681459
89041960	rs10074028	6.19726e-06	-1.77594	0.767584	0.000149189	-1.78826	0.865249	3.17528e-05	-1.83453	0.60682
89042800	rs10474305	9.33537e-06	-1.56023e-10	-0.598655	0.000208207	-1.56023e-10	-0.589691	5.96445e-05	-1.56023e-10	-0.597284
89042883	rs6868869	6.39877e-06	-1.76479	0.788425	0.000153407	-1.78171	0.886584	3.27356e-05	-1.83172	0.634496
89043095	rs75182918	5.41318e-06	-1.56023e-10	-1.14363	0.000119776	-1.56023e-10	-1.1426	3.44484e-05	-1.56023e-10	-1.14622
89046222	rs13354478	1.97794e-06	-1.63266	-0.517745	4.89637e-05	-1.56308	-0.47406	1.10903e-05	-1.68484	-0.594772
89046499	rs10060770	2.21965e-06	-1.43417	-0.60094	7.0772e-05	-1.07676	-0.591995	2.08712e-05	-1.04774	-0.599573
89047560	rs116939243	5.40222e-06	-1.56023e-10	-1.14566	0.000119417	-1.56023e-10	-1.1456	3.45561e-05	-1.56023e-10	-1.1431
89048492	rs882724	2.04324e-06	-1.61377	-0.504157	5.07376e-05	-1.5415	-0.460053	1.13777e-05	-1.66826	-0.585773
89049087	rs1108376	4.52382e-06	-1.32311	-1.62713e-10	9.55273e-05	-1.36881	-1.62713e-10	2.98157e-05	-1.29065	-1.62713e-10
89049377	rs1108377	9.24409e-06	-1.5906	0.982117	0.000241621	-1.5259	1.08504	5.57444e-05	-1.4773	0.81239
89050066	rs78051935	4.4534e-06	-1.3388	-1.62713e-10	5.87519e-05	-1.8549	-1.62713e-10	2.00802e-05	-1.68595	-1.62713e-10
89051159	rs73770552	1.67275e-06	-1.68791	-0.630087	3.25861e-05	-1.82421	-0.620124	1.01693e-05	-1.82214	-0.544166
89051857	rs6864869	8.71639e-06	-1.57672	0.909465	0.00022548	-1.52063	1.01064	5.20053e-05	-1.47706	0.74272
89052422	rs16867883	2.1605e-06	-1.52418	-0.537948	5.37719e-05	-1.44847	-0.495	1.18254e-05	-1.59812	-0.617314
89052566	rs13182917	6.31108e-06	-1.79312	0.802958	0.000153607	-1.79534	0.901511	3.25179e-05	-1.84458	0.640683
89053605	rs1449228	2.66704e-06	-1.85149	-1.62713e-10	6.029e-05	-1.82906	-1.62713e-10	1.94537e-05	-1.71765	-1.62713e-10
89054528	rs17585380	3.15074e-06	-1.68483	-1.62713e-10	8.66058e-05	-1.46686	-1.62713e-10	2.17656e-05	-1.60536	-1.62713e-10
89054640	rs17526043	2.79523e-06	-1.80455	-1.62713e-10	5.90458e-05	-1.84991	-1.62713e-10	1.71063e-05	-1.84624	-1.62713e-10
89055439	rs115720226	1.63682e-05	-0.0371231	-1.62713e-10	0.000382291	0.0179583	-1.62713e-10	8.56981e-05	-0.234855	-1.62713e-10
89055862	rs143477925	2.16455e-05	0.242333	-1.62713e-10	0.000354953	-0.0562375	-1.62713e-10	0.000183289	0.525377	-1.62713e-10
89056202	rs75657835	1.09794e-06	-1.74732	-0.991707	2.19408e-05	-1.85321	-0.986667	6.36848e-06	-1.84481	-0.989514
89056651	rs819341	2.47031e-06	-1.34089	-0.587233	6.05849e-05	-1.26973	-0.554447	1.25119e-05	-1.56675	-0.592259
89056692	rs565719875	3.2939e-06	-1.64039	-1.62713e-10	8.10527e-05	-1.53312	-1.62713e-10	2.36665e-05	-1.52162	-1.62713e-10
89056704	rs10063070	2.61314e-05	-1.55676	1.98743	0.000701659	-1.49303	2.11826	0.000160685	-1.40801	1.80177
89056753	rs34249183	6.29982e-06	-0.991944	-1.62713e-10	0.000216043	-0.552745	-1.62713e-10	3.86742e-05	-1.03051	-1.62713e-10
89056757	rs819342	2.09443e-06	-1.33696	-0.756223	5.59308e-05	-1.17496	-0.729148	1.14131e-05	-1.47945	-0.771472
89057378	rs819343	3.86601e-06	-1.82524	0.344994	9.04981e-05	-1.847	0.424104	2.22725e-05	-1.80618	0.223849
89057750	rs819344	9.64828e-06	-1.46564	0.899959	0.000212407	-1.55944	0.989716	5.53528e-05	-1.43166	0.759696
89059149	rs72777273	2.80322e-06	-1.8017	-1.62713e-10	6.76319e-05	-1.71414	-1.62713e-10	1.80068e-05	-1.79494	-1.62713e-10
89059428	rs10942571	1.50522e-06	-1.33696	-1.08657	3.56678e-05	-1.27112	-1.08286	7.85174e-06	-1.51016	-1.11479
89059735	rs139184284	8.69918e-05	1.63335	-1.62713e-10	0.00132558	1.26139	-1.62713e-10	0.000787385	1.98303	-1.62713e-10
89060945	rs148729851	6.18175e-06	-1.56023e-10	-1.01086	0.000136661	-1.56023e-10	-1.01072	3.96078e-05	-1.56023e-10	-1.00666
89061216	rs702846	9.7886e-06	-1.47244	0.921196	0.000223421	-1.5344	1.01524	5.51431e-05	-1.45689	0.781135
89061605	rs34937542	1.74325e-06	-1.20265	-1.07406	4.21878e-05	-1.11536	-1.07074	8.83672e-06	-1.39595	-1.11082
89061668	rs819345	2.78908e-06	-1.80675	-1.62713e-10	6.52115e-05	-1.75059	-1.62713e-10	2.13798e-05	-1.62324	-1.62713e-10
89062900	rs36000675	1.7099e-06	-1.22314	-1.07289	4.00946e-05	-1.16734	-1.06964	8.52934e-06	-1.43258	-1.10959
89063175	rs819346	1.06242e-05	-1.44311	0.973778	0.000242189	-1.5075	1.06899	5.97771e-05	-1.42698	0.831916
89063929	rs112994289	3.59614e-06	-1.5526	-1.62713e-10	6.78733e-05	-1.71058	-1.62713e-10	2.20394e-05	-1.59285	-1.62713e-10
89064574	rs11959291	1.6605e-06	-1.23862	-1.08673	4.08658e-05	-1.13539	-1.08254	8.42124e-06	-1.43938	-1.11555
89064575	rs819347	1.04172e-05	-1.46279	0.973778	0.000237855	-1.52556	1.06899	5.85899e-05	-1.44704	0.831916
89065318	rs58358615	5.92123e-06	-1.56023e-10	-1.05392	0.00013134	-1.56023e-10	-1.05043	3.80845e-05	-1.56023e-10	-1.04588
89065321	rs116053546	1.69839e-05	-0.000200561	-1.62713e-10	0.000338535	-0.103596	-1.62713e-10	8.21322e-05	-0.277355	-1.62713e-10
89065365	rs10942572	2.50763e-05	-1.56007	1.94952	0.000684038	-1.46449	2.06429	0.00015042	-1.45823	1.78597
89066868	rs2595592	2.96429e-06	-1.84827	0.102439	7.05313e-05	-1.82934	0.15717	1.90934e-05	-1.85442	0.118081
89066873	rs2595591	9.63447e-07	-1.75564	-1.11407	2.00487e-05	-1.81917	-1.11089	5.92379e-06	-1.78729	-1.11942
89067547	rs9293526	2.48617e-05	-1.56586	1.94672	0.000680706	-1.47116	2.06607	0.000150562	-1.46495	1.79364
89068490	rs819348	3.82737e-06	-1.49029	-1.62713e-10	0.000104967	-1.27457	-1.62713e-10	3.2523e-05	-1.20374	-1.62713e-10
89069130	rs75621765	5.44999e-06	-1.56023e-10	-1.13685	0.000120378	-1.56023e-10	-1.13759	3.5179e-05	-1.56023e-10	-1.12524
89069706	rs819349	3.0026e-06	-1.85223	0.119239	7.1279e-05	-1.83396	0.172342	1.93666e-05	-1.85347	0.131335
89069875	rs10474306	2.57812e-05	-1.55727	1.97445	0.000711447	-1.45059	2.08967	0.000153959	-1.45923	1.81023
89070811	rs72777277	3.55136e-06	-1.56513	-1.62713e-10	7.74466e-05	-1.57863	-1.62713e-10	2.24128e-05	-1.57606	-1.62713e-10
89071264	rs150651055	7.03633e-06	-1.56023e-10	-0.881378	0.000157509	-1.56023e-10	-0.868739	4.47443e-05	-1.56023e-10	-0.884722
89071701	rs188878790	3.878e-06	-1.47714	-1.62713e-10	9.89784e-05	-1.33332	-1.62713e-10	3.22311e-05	-1.21276	-1.62713e-10
89071734	rs819351	9.95439e-06	-1.50986	0.975406	0.000228218	-1.56858	1.07066	5.593e-05	-1.49507	0.833488
89072640	rs115274469	1.4465e-05	-0.160734	-1.62713e-10	0.000223677	-0.51802	-1.62713e-10	7.27619e-05	-0.398493	-1.62713e-10
89073340	rs819352	1.01659e-05	-1.50986	0.996431	0.000233175	-1.56858	1.09215	5.70776e-05	-1.49507	0.8538
89073981	rs183955069	5.42236e-06	-1.56023e-10	-1.14193	0.000119923	-1.56023e-10	-1.14137	3.45267e-05	-1.56023e-10	-1.14395
89073998	rs192120191	7.0448e-06	-1.56023e-10	-0.880175	0.000157703	-1.56023e-10	-0.867508	4.47978e-05	-1.56023e-10	-0.883527
89074217	rs819353	3.89896e-06	-1.47175	-1.62713e-10	0.000115885	-1.17562	-1.62713e-10	3.62085e-05	-1.09639	-1.62713e-10
89074371	rs116034320	5.8654e-06	-1.56023e-10	-1.06339	0.000130075	-1.56023e-10	-1.06011	3.77492e-05	-1.56023e-10	-1.05472
89074386	rs819354	2.9867e-06	-1.84701	0.108721	7.11483e-05	-1.82704	0.163588	1.92051e-05	-1.85491	0.124402
89074853	rs35989611	1.64537e-06	-1.2384	-1.0961	4.04789e-05	-1.13515	-1.09229	8.38135e-06	-1.4392	-1.12048
89076902	rs78950860	2.65698e-06	-1.85527	-1.62713e-10	5.90331e-05	-1.85012	-1.62713e-10	1.69815e-05	-1.85356	-1.62713e-10
89077022	rs34991755	2.75601e-06	-1.81868	-1.62713e-10	6.37438e-05	-1.77335	-1.62713e-10	1.83095e-05	-1.77827	-1.62713e-10
89077663	rs55641075	2.52668e-06	-1.79528	-0.110277	6.55668e-05	-1.68735	-0.0578043	1.70353e-05	-1.74798	-0.102423
89077793	rs141475974	2.0349e-05	0.180566	-1.62713e-10	0.000403592	0.0721807	-1.62713e-10	9.70648e-05	-0.110307	-1.62713e-10
89078398	rs144503346	2.94586e-06	-1.75206	-1.62713e-10	6.00727e-05	-1.83267	-1.62713e-10	1.92422e-05	-1.72858	-1.62713e-10
89078986	rs140183362	1.12088e-05	-1.56023e-10	-0.415762	0.000248804	-1.56023e-10	-0.411557	7.18993e-05	-1.56023e-10	-0.41042
89082015	rs12109674	1.80221e-06	-1.15985	-1.08361	4.51118e-05	-1.03895	-1.08013	8.98227e-06	-1.37786	-1.11258
89082483	rs79443620	4.03393e-06	-1.43772	-1.62713e-10	7.77854e-05	-1.57427	-1.62713e-10	2.4596e-05	-1.4831	-1.62713e-10
89084267	rs17526338	4.14061e-06	-1.41162	-1.62713e-10	0.00011142	-1.21492	-1.62713e-10	2.97911e-05	-1.29148	-1.62713e-10
89084473	rs819355	2.74907e-06	-1.83088	0.00967499	6.68795e-05	-1.78791	0.0625833	1.72097e-05	-1.85501	0.0147936
89084538	rs819356	2.79698e-06	-1.83088	0.0269542	6.80717e-05	-1.78791	0.0802521	1.75103e-05	-1.85501	0.032111
89085595	rs819357	1.10518e-05	-1.48198	1.0521	0.000253189	-1.54313	1.14904	6.19712e-05	-1.46662	0.9076
89085776	rs819358	1.10171e-05	-1.49139	1.05838	0.000252634	-1.55173	1.15545	6.1366e-05	-1.47622	0.907394
89087200	rs138290506	1.00202e-05	-0.527859	-1.62713e-10	0.000191879	-0.671359	-1.62713e-10	5.95165e-05	-0.599432	-1.62713e-10
89088089	rs72777282	3.28354e-06	-0.686742	-0.956802	6.51505e-05	-0.800229	-0.951295	1.59227e-05	-0.900518	-1.01742
89088459	rs28493554	4.98229e-06	-1.22657	-1.62713e-10	0.000127874	-1.07718	-1.62713e-10	2.76223e-05	-1.36706	-1.62713e-10
89088580	rs56321842	4.10807e-06	-1.41951	-1.62713e-10	0.000113758	-1.19415	-1.62713e-10	3.01344e-05	-1.28002	-1.62713e-10
89089317	rs6878955	1.95157e-06	-1.11674	-1.04709	4.96222e-05	-0.980958	-1.04283	9.68644e-06	-1.33351	-1.08145
89089846	rs10040866	2.78494e-05	-1.49318	1.98752	0.00076783	-1.38807	2.10342	0.000166869	-1.38122	1.81274
89090570	rs819359	1.08508e-05	-1.49139	1.04317	0.000248817	-1.55173	1.14023	6.13543e-05	-1.47622	0.907202
89091263	rs115296192	3.27039e-06	-1.64756	-1.62713e-10	7.14187e-05	-1.65966	-1.62713e-10	2.11491e-05	-1.63409	-1.62713e-10
89091485	rs819360	1.09388e-05	-1.50986	1.06971	0.000251307	-1.56858	1.16703	6.08825e-05	-1.49507	0.918333
89091885	rs34650378	2.17986e-06	-1.00529	-1.04791	5.39235e-05	-0.896994	-1.04366	1.04979e-05	-1.2524	-1.08211
89092233	rs115225970	2.65668e-06	-1.85539	-1.62713e-10	5.87324e-05	-1.85523	-1.62713e-10	1.72198e-05	-1.83963	-1.62713e-10
89092732	rs6896806	2.78388e-06	-1.8392	0.0305787	6.73118e-05	-1.80269	0.0838006	1.74867e-05	-1.85582	0.0315738
89092914	rs66679935	1.84616e-06	-1.17145	-1.04791	4.62026e-05	-1.05152	-1.04366	9.17158e-06	-1.38746	-1.08211
89094446	rs819338	2.85963e-06	-1.79855	0.0167763	7.0352e-05	-1.74731	0.0726002	1.73211e-05	-1.8466	0.012835
89095421	rs819339	1.09508e-05	-1.51899	1.07994	0.000249108	-1.58782	1.17748	5.97965e-05	-1.52294	0.928204
89096319	rs74753020	4.0344e-06	-1.43761	-1.62713e-10	9.62516e-05	-1.36126	-1.62713e-10	2.76531e-05	-1.36595	-1.62713e-10
89097317	rs1093816	2.7294e-06	-1.83653	0.00814551	6.59041e-05	-1.80089	0.0608634	1.70968e-05	-1.85593	0.00913113
89097691	rs11948991	1.82523e-06	-1.1841	-1.04666	4.56313e-05	-1.06524	-1.04239	9.08535e-06	-1.39792	-1.0811
89097798	rs138424651	1.74889e-05	0.0291022	-1.62713e-10	0.000462639	0.208725	-1.62713e-10	0.000146561	0.301754	-1.62713e-10
89098123	rs139352515	3.283e-06	-1.64371	-1.62713e-10	9.13152e-05	-1.41391	-1.62713e-10	2.43829e-05	-1.49181	-1.62713e-10
89098318	rs1093817	2.6697e-06	-1.83653	-0.0139706	6.46157e-05	-1.80089	0.0411193	1.66415e-05	-1.85593	-0.0178594
89098630	rs1093818	1.05411e-05	-1.51215	1.03497	0.000243535	-1.5645	1.13154	5.85537e-05	-1.50055	0.884805
89100048	rs145347625	2.6693e-06	-1.85065	-1.62713e-10	5.93633e-05	-1.84455	-1.62713e-10	1.7026e-05	-1.85094	-1.62713e-10
89100388	rs13164501	1.8017e-06	-1.1841	-1.05964	4.50764e-05	-1.06524	-1.05462	8.97883e-06	-1.39792	-1.0929
89102929	rs819350	9.5859e-07	-1.79383	-1.08093	2.03136e-05	-1.8405	-1.07644	5.92357e-06	-1.8181	-1.08864
89103155	rs13162065	1.95044e-06	-1.11674	-1.04767	4.96471e-05	-0.980958	-1.04232	9.66739e-06	-1.33351	-1.08342
89104177	rs147939284	2.65901e-06	-1.85451	-1.62713e-10	5.99414e-05	-1.83486	-1.62713e-10	1.7815e-05	-1.80565	-1.62713e-10
89104429	rs7733000	2.65596e-06	-1.85566	-1.62713e-10	6.15528e-05	-1.80833	-1.62713e-10	1.71691e-05	-1.84258	-1.62713e-10
89104461	rs2595595	9.26235e-07	-1.78685	-1.12224	1.95319e-05	-1.83692	-1.11925	5.73018e-06	-1.81262	-1.12732
89104770	rs76977646	3.35339e-06	-1.62249	-1.62713e-10	7.67111e-05	-1.58818	-1.62713e-10	1.69756e-05	-1.85391	-1.62713e-10
89106166	rs143446035	2.72951e-06	-1.82834	-1.62713e-10	6.32522e-05	-1.78109	-1.62713e-10	1.91845e-05	-1.73158	-1.62713e-10
89106623	rs13178951	2.78543e-06	-1.80806	-1.62713e-10	6.59809e-05	-1.73886	-1.62713e-10	2.35301e-05	-1.52741	-1.62713e-10
89106965	rs117521263	0.000126943	-1.56023e-10	2.01127	0.00318923	-1.56023e-10	2.13931	0.000711717	-1.56023e-10	1.88199
89108111	rs2595593	2.53083e-06	-1.78616	-0.11776	6.20935e-05	-1.73426	-0.0653257	1.51841e-05	-1.84553	-0.119911
89108578	rs2595594	7.37696e-06	-1.52904	0.694936	0.000169254	-1.58056	0.783742	4.25535e-05	-1.49211	0.557189
89109750	rs10514317	2.67056e-06	-1.85018	-1.62713e-10	5.88377e-05	-1.85344	-1.62713e-10	1.72098e-05	-1.84021	-1.62713e-10
89110315	rs16867918	2.70406e-06	-1.52568	-0.312031	7.91938e-05	-1.28621	-0.270117	1.8818e-05	-1.38119	-0.369685
89111491	rs1819994	1.0694e-05	-1.77639	1.3136	0.000255751	-1.79011	1.40609	5.97108e-05	-1.77116	1.17498
89111529	rs1363179	3.19245e-06	-1.72588	0.0542059	7.81057e-05	-1.66004	0.0898838	1.98078e-05	-1.76793	0.0683191
89111650	rs1363180	1.07906e-05	-1.77639	1.32259	0.000258104	-1.79011	1.41525	6.02345e-05	-1.77116	1.18372
89112538	rs10514316	9.87709e-07	-1.80529	-1.03954	2.14562e-05	-1.82465	-1.03756	6.39209e-06	-1.82886	-1.00177
89113060	rs1421908	3.14998e-06	-1.71406	0.0289946	7.72404e-05	-1.6456	0.0642986	1.95013e-05	-1.75816	0.0429592
89113647	rs62378158	3.37562e-06	-1.61589	-1.62713e-10	6.49107e-05	-1.75521	-1.62713e-10	2.01886e-05	-1.68057	-1.62713e-10
89113948	rs73770564	9.59891e-07	-1.84284	-1.03056	2.10168e-05	-1.85464	-1.02826	6.32471e-06	-1.85168	-0.989546
89115576	rs10046069	9.41744e-06	-1.78646	1.19656	0.000224937	-1.79924	1.28684	5.27437e-05	-1.78157	1.06132
89115637	rs60944326	6.40636e-06	-1.56023e-10	-0.975174	0.000142219	-1.56023e-10	-0.970852	4.10094e-05	-1.56023e-10	-0.971884
89115932	rs10035607	3.22132e-06	-1.72004	0.0573633	7.89192e-05	-1.65289	0.0930877	1.99668e-05	-1.76311	0.071495
89117251	rs148792341	6.30988e-06	-1.56023e-10	-0.990348	0.00013805	-1.56023e-10	-1.0006	3.96189e-05	-1.56023e-10	-1.00638
89117693	rs117171592	0.000288047	-1.56023e-10	2.83066	0.0072649	-1.56023e-10	2.96259	0.00168642	-1.56023e-10	2.74468
89119560	rs7730423	4.59819e-06	-1.75384	0.447044	0.000112969	-1.6889	0.487794	2.82378e-05	-1.79022	0.445196
89121468	rs73178742	9.49425e-06	-1.77149	1.18971	0.000225926	-1.78996	1.28194	5.39708e-05	-1.76392	1.06668
89121515	rs112843634	9.69939e-06	-1.75886	1.19846	0.000230521	-1.77874	1.29086	5.51536e-05	-1.75076	1.0752
89122981	rs115202789	1.3727e-05	-0.213098	-1.62713e-10	0.000251178	-0.402061	-1.62713e-10	7.7885e-05	-0.330453	-1.62713e-10
89124136	rs6878660	1.21319e-06	-1.52329	-1.11592	2.97927e-05	-1.41587	-1.11809	7.47485e-06	-1.57233	-1.10181
89124369	rs13171700	1.23986e-06	-1.50249	-1.11497	3.14729e-05	-1.36191	-1.11718	7.64061e-06	-1.55198	-1.10023
89125286	rs11745565	3.71312e-06	-1.52059	-1.62713e-10	8.76855e-05	-1.45447	-1.62713e-10	2.03542e-05	-1.6724	-1.62713e-10
89126171	rs148327839	2.65811e-06	-1.85485	-1.62713e-10	5.89384e-05	-1.85173	-1.62713e-10	1.7015e-05	-1.85159	-1.62713e-10
89126824	rs6872347	1.21821e-06	-1.52329	-1.11179	2.99124e-05	-1.41587	-1.11408	7.51195e-06	-1.57233	-1.09686
89127815	rs876470	3.42856e-06	-1.7149	0.114575	8.44509e-05	-1.64207	0.150019	2.12416e-05	-1.75672	0.12699
89128204	rs7711989	1.21128e-06	-1.52329	-1.1175	2.97474e-05	-1.41587	-1.11961	7.46373e-06	-1.57233	-1.1033
89128692	rs116774626	2.66855e-06	-1.85093	-1.62713e-10	5.87796e-05	-1.85443	-1.62713e-10	1.69654e-05	-1.85451	-1.62713e-10
89129100	rs4145580	7.68255e-06	-1.66985	0.876339	0.0001807	-1.69328	0.961892	4.54701e-05	-1.63373	0.765101
89129698	rs12515848	7.75504e-06	-1.66514	0.881019	0.000182349	-1.68887	0.966571	4.60546e-05	-1.62859	0.772728
89130901	rs143628999	5.81891e-05	-1.56023e-10	1.23123	0.00131655	-1.56023e-10	1.25454	0.000312623	-1.56023e-10	1.05931
89131339	rs6452852	3.28502e-06	-1.7548	0.111709	8.1595e-05	-1.6733	0.146844	2.04311e-05	-1.79613	0.127506
89131505	rs55954765	8.51359e-07	-1.84713	-1.14625	1.89593e-05	-1.83972	-1.14621	5.43011e-06	-1.84758	-1.14615
89132365	rs10063565	3.31777e-06	-1.72673	0.0935616	8.1683e-05	-1.65382	0.128444	2.06374e-05	-1.76782	0.109244
89133245	rs147403329	3.26039e-06	-1.65062	-1.62713e-10	6.95045e-05	-1.68683	-1.62713e-10	1.9463e-05	-1.71717	-1.62713e-10
89134969	rs79092214	2.70973e-06	-1.83562	-1.62713e-10	6.20538e-05	-1.80022	-1.62713e-10	1.81844e-05	-1.78512	-1.62713e-10
89135314	rs142255336	2.72191e-06	-1.83113	-1.62713e-10	5.87242e-05	-1.85537	-1.62713e-10	1.69427e-05	-1.85585	-1.62713e-10
89136509	rs141018756	5.72134e-06	-1.56023e-10	-1.08826	0.000126459	-1.56023e-10	-1.0883	3.68669e-05	-1.56023e-10	-1.07837
89137770	rs78130579	4.01742e-06	-1.44182	-1.62713e-10	6.31209e-05	-1.78317	-1.62713e-10	1.74574e-05	-1.82592	-1.62713e-10
89137801	rs138692412	3.818e-06	-1.49274	-1.62713e-10	8.55211e-05	-1.47946	-1.62713e-10	2.59557e-05	-1.4293	-1.62713e-10
89139126	rs1421909	3.12887e-06	-1.74874	0.0569461	7.65249e-05	-1.6816	0.0909934	1.95699e-05	-1.78582	0.0741211
89139762	rs117703467	5.77512e-06	-1.56023e-10	-1.0789	0.000127803	-1.56023e-10	-1.07773	3.67211e-05	-1.56023e-10	-1.08233
89139924	rs10474308	7.02576e-06	-1.72117	0.838291	0.000166571	-1.73541	0.922606	4.25689e-05	-1.66862	0.734057
89140257	rs72777296	3.1046e-06	-1.69958	-1.62713e-10	8.58815e-05	-1.47525	-1.62713e-10	1.94628e-05	-1.71718	-1.62713e-10
89141194	rs76612014	5.67575e-06	-1.56023e-10	-1.09626	0.000125644	-1.56023e-10	-1.09477	3.62266e-05	-1.56023e-10	-1.09589
89142005	rs10473925	7.05399e-06	-1.71716	0.838291	0.000167204	-1.73161	0.922606	4.27705e-05	-1.66389	0.734057
89142207	rs10474309	7.22153e-06	-1.70896	0.853564	0.000171156	-1.72385	0.938199	4.3831e-05	-1.65427	0.748924
89142659	rs138551452	2.66127e-06	-1.85366	-1.62713e-10	5.87057e-05	-1.85569	-1.62713e-10	1.69449e-05	-1.85572	-1.62713e-10
89144526	rs12189279	1.11478e-06	-1.58986	-1.13395	2.76311e-05	-1.47394	-1.13534	6.96693e-06	-1.62054	-1.12397
89145126	rs74728156	2.72388e-06	-1.83041	-1.62713e-10	6.19401e-05	-1.80205	-1.62713e-10	1.72999e-05	-1.83498	-1.62713e-10
89147395	rs78219477	2.6715e-06	-1.84983	-1.62713e-10	5.98459e-05	-1.83645	-1.62713e-10	1.6999e-05	-1.85253	-1.62713e-10
89148664	rs277058	5.34145e-06	-1.15697	-1.62713e-10	0.00017873	-0.742347	-1.62713e-10	4.46089e-05	-0.887753	-1.62713e-10
89148875	rs6889835	7.03479e-06	-1.71716	0.835565	0.000166831	-1.73161	0.920374	4.24567e-05	-1.66389	0.726694
89149140	rs277059	5.05768e-06	-1.21156	-1.62713e-10	0.000159207	-0.85802	-1.62713e-10	4.59893e-05	-0.857276	-1.62713e-10
89149619	rs78274315	4.87452e-06	-1.24844	-1.62713e-10	0.000121859	-1.12536	-1.62713e-10	2.93947e-05	-1.30487	-1.62713e-10
89149887	rs10942576	8.69193e-07	-1.85592	-1.11674	1.93338e-05	-1.84737	-1.11899	5.63651e-06	-1.8543	-1.10212
89150012	rs7735113	8.69193e-07	-1.85592	-1.11674	1.93338e-05	-1.84737	-1.11899	5.63651e-06	-1.8543	-1.10212
89150852	rs114048871	3.19003e-06	-1.67243	-1.62713e-10	6.74855e-05	-1.71631	-1.62713e-10	2.18336e-05	-1.60223	-1.62713e-10
89150918	rs142276294	1.80912e-05	0.0629587	-1.62713e-10	0.000960095	0.93881	-1.62713e-10	0.000477276	1.48241	-1.62713e-10
89151559	rs76501240	1.39733e-05	-0.195313	-1.62713e-10	0.000384886	0.0247249	-1.62713e-10	0.000111978	0.0326121	-1.62713e-10
89152470	rs117022269	5.5485e-06	-1.56023e-10	-1.11894	0.000122748	-1.56023e-10	-1.11809	3.5013e-05	-1.56023e-10	-1.12997
89153156	rs142651456	5.24897e-06	-1.17443	-1.62713e-10	0.000138404	-0.998042	-1.62713e-10	2.8239e-05	-1.34498	-1.62713e-10
89153327	rs6873061	7.12248e-06	-1.70477	0.835565	0.000168801	-1.71988	0.920374	4.3078e-05	-1.64937	0.726694
89153873	rs116157188	1.42628e-05	-0.174809	-1.62713e-10	0.000260394	-0.366028	-1.62713e-10	8.08129e-05	-0.293549	-1.62713e-10
89154731	rs62380262	8.44659e-06	-0.698701	-1.62713e-10	0.000204758	-0.606396	-1.62713e-10	6.02523e-05	-0.587145	-1.62713e-10
89155031	rs6883911	8.64376e-07	-1.85578	-1.12243	1.91619e-05	-1.85097	-1.12433	5.60902e-06	-1.85159	-1.10972
89156353	rs143908961	2.7424e-06	-1.82363	-1.62713e-10	6.02322e-05	-1.83001	-1.62713e-10	1.72326e-05	-1.83888	-1.62713e-10
89157727	rs146662092	4.31924e-06	-1.36939	-1.62713e-10	8.04904e-05	-1.54009	-1.62713e-10	2.17622e-05	-1.60551	-1.62713e-10
89158729	rs10070299	6.80994e-06	-1.7239	0.809818	0.000161435	-1.73799	0.89387	4.1154e-05	-1.67184	0.703472
89158890	rs10064831	6.89212e-06	-1.7119	0.809818	0.000163278	-1.72664	0.89387	4.17391e-05	-1.65772	0.703472
89159053	rs1833553	9.11791e-07	-1.82444	-1.10037	1.98263e-05	-1.84661	-1.0946	6.09415e-06	-1.77614	-1.10221
89159848	rs10065446	6.92054e-06	-1.70779	0.809818	0.000163916	-1.72274	0.89387	4.19409e-05	-1.6529	0.703472
89160559	rs6883584	7.23029e-06	-1.75516	0.900979	0.000175118	-1.74971	0.986947	4.28003e-05	-1.72129	0.792149
89160570	rs116556026	2.6828e-06	-1.84561	-1.62713e-10	6.09289e-05	-1.81852	-1.62713e-10	1.70574e-05	-1.8491	-1.62713e-10
89160702	rs185550796	5.8926e-06	-1.56023e-10	-1.05877	0.000130639	-1.56023e-10	-1.05578	3.74622e-05	-1.56023e-10	-1.06235
89162959	rs277051	2.88849e-06	-1.77173	-1.62713e-10	6.74601e-05	-1.71669	-1.62713e-10	2.39309e-05	-1.51051	-1.62713e-10
89164831	rs67848481	7.08921e-06	-1.72183	0.847936	0.000167244	-1.74156	0.932794	4.29462e-05	-1.66628	0.740544
89165678	rs12520184	6.91994e-06	-1.71786	0.819798	0.000163139	-1.73789	0.904273	4.19085e-05	-1.66156	0.711367
89165879	rs12523413	6.78528e-06	-1.72959	0.811885	0.000160082	-1.74873	0.896191	4.10102e-05	-1.67554	0.703676
89166629	rs11747578	6.94311e-06	-1.72959	0.83488	0.000163886	-1.74873	0.919674	4.19372e-05	-1.67554	0.726028
89166907	rs11748169	6.87847e-06	-1.71595	0.811885	0.000161222	-1.74163	0.896191	4.12459e-05	-1.66981	0.703676
89167360	rs13157033	8.59727e-07	-1.85539	-1.12821	1.90694e-05	-1.85028	-1.12986	5.57403e-06	-1.8506	-1.11697
89170204	rs7710163	8.6093e-07	-1.85592	-1.12629	1.90983e-05	-1.85054	-1.12809	5.57581e-06	-1.85299	-1.11425
89171311	rs148167946	2.66222e-06	-1.8533	-1.62713e-10	6.80112e-05	-1.70855	-1.62713e-10	1.73669e-05	-1.83112	-1.62713e-10
89172549	rs10051552	6.95076e-06	-1.72574	0.832125	0.000163972	-1.74518	0.91665	4.20943e-05	-1.67094	0.725166
89172962	rs11742195	6.97801e-06	-1.72183	0.832125	0.000164566	-1.74156	0.91665	4.22908e-05	-1.66628	0.725166
89173618	rs12186720	8.6625e-07	-1.85592	-1.12013	1.92138e-05	-1.85054	-1.12206	5.61521e-06	-1.85299	-1.10721
89174784	rs2112270	2.98424e-06	-1.83232	0.0932011	6.71774e-05	-1.84939	0.128504	1.99257e-05	-1.79917	0.105493
89174879	rs1367377	8.66595e-07	-1.85552	-1.12013	1.91833e-05	-1.8521	-1.12208	5.63041e-06	-1.85329	-1.10421
89174930	rs66802850	7.80626e-06	-1.57185	0.794311	0.000183081	-1.59633	0.878033	5.01655e-05	-1.45875	0.688393
89175522	rs1430619	2.96791e-06	-1.82978	0.085172	6.67239e-05	-1.84802	0.120362	1.98429e-05	-1.79526	0.0974244
89175537	rs62380265	8.29112e-06	-0.717279	-1.62713e-10	0.000200842	-0.625704	-1.62713e-10	5.90913e-05	-0.606602	-1.62713e-10
89175905	rs17587156	6.74693e-06	-1.71015	0.786772	0.000158824	-1.73076	0.870332	4.10302e-05	-1.65244	0.681063
89176217	rs62380266	8.33653e-06	-0.711818	-1.62713e-10	0.000201985	-0.620027	-1.62713e-10	5.94303e-05	-0.600881	-1.62713e-10
89176396	rs10038648	6.69461e-06	-1.71015	0.778988	0.000157566	-1.73076	0.862381	4.07208e-05	-1.65244	0.673495
89177202	rs116884808	5.40745e-06	-1.56023e-10	-1.14469	0.000119511	-1.56023e-10	-1.14481	3.46185e-05	-1.56023e-10	-1.1413
89177991	rs149647434	3.54891e-06	-1.56582	-1.62713e-10	7.07181e-05	-1.66952	-1.62713e-10	2.17167e-05	-1.6076	-1.62713e-10
89178097	rs2161145	2.92844e-06	-1.758	-1.62713e-10	7.89154e-05	-1.55985	-1.62713e-10	2.0989e-05	-1.64169	-1.62713e-10
89178867	rs2886503	3.0783e-06	-1.82978	0.121694	6.92518e-05	-1.84802	0.157547	2.05906e-05	-1.79526	0.13441
89179240	rs2365904	9.36002e-07	-1.8554	-1.0432	2.07379e-05	-1.85463	-1.04162	6.17724e-06	-1.85481	-1.01001
89179702	rs4916773	2.95829e-06	-1.83473	0.08688	6.66754e-05	-1.85063	0.122241	1.97305e-05	-1.80294	0.0994212
89180065	rs2112271	2.93224e-06	-1.83473	0.0780336	6.60798e-05	-1.85063	0.113269	1.95558e-05	-1.80294	0.09053
89180625	rs75031166	6.94875e-06	-1.56023e-10	-0.893902	0.000154654	-1.56023e-10	-0.887033	4.49581e-05	-1.56023e-10	-0.879955
89180658	rs12189450	2.84158e-06	-1.7881	-1.62713e-10	6.47343e-05	-1.75793	-1.62713e-10	1.80738e-05	-1.79122	-1.62713e-10
89180749	rs140619581	7.58487e-06	-1.56023e-10	-0.806309	0.000167504	-1.56023e-10	-0.807213	5.01825e-05	-1.56023e-10	-0.770019
89181287	rs7702943	3.12321e-06	-1.8243	0.130701	7.01061e-05	-1.84489	0.16668	2.09489e-05	-1.78706	0.143462
89181786	rs277053	2.94651e-06	-1.75184	-1.62713e-10	6.91869e-05	-1.69141	-1.62713e-10	2.48877e-05	-1.47131	-1.62713e-10
89182296	rs13160423	8.68655e-07	-1.8548	-1.11848	1.93744e-05	-1.84369	-1.12058	5.61524e-06	-1.85564	-1.10456
89182835	rs4916774	2.95103e-06	-1.82711	0.0767978	6.62402e-05	-1.84652	0.111586	1.97921e-05	-1.79123	0.0908241
89182993	rs74721972	8.40801e-05	-1.56023e-10	1.59931	0.00207414	-1.56023e-10	1.70908	0.000500437	-1.56023e-10	1.5298
89183028	rs1430620	8.78095e-07	-1.85574	-1.10673	1.9604e-05	-1.84331	-1.10918	5.70399e-06	-1.85465	-1.08987
89184285	rs186276748	5.87926e-06	-1.56023e-10	-1.06103	0.000129485	-1.56023e-10	-1.06465	3.68253e-05	-1.56023e-10	-1.0795
89185811	rs67506564	6.50532e-06	-1.71309	0.753243	0.000153957	-1.72776	0.836207	3.96687e-05	-1.64425	0.639128
89186401	rs74696750	5.41023e-06	-1.56023e-10	-1.14417	0.000119616	-1.56023e-10	-1.14394	3.44503e-05	-1.56023e-10	-1.14617
89188484	rs112391707	2.72278e-06	-1.83081	-1.62713e-10	6.19545e-05	-1.80182	-1.62713e-10	1.73735e-05	-1.83074	-1.62713e-10
89188949	rs72779109	7.68307e-06	-0.793445	-1.62713e-10	0.000272688	-0.319895	-1.62713e-10	4.6351e-05	-0.849443	-1.62713e-10
89189041	rs277054	1.04557e-06	-1.85571	-0.932184	2.32398e-05	-1.84273	-0.939628	7.10315e-06	-1.85416	-0.870989
89189136	rs12515716	6.59731e-06	-1.69874	0.752938	0.000155754	-1.71584	0.835896	4.01208e-05	-1.63262	0.638832
89192022	rs12187736	8.60173e-07	-1.85576	-1.12733	1.91561e-05	-1.84666	-1.12894	5.55319e-06	-1.8551	-1.11621
89193060	rs147937093	2.69199e-06	-1.84218	-1.62713e-10	6.28804e-05	-1.78699	-1.62713e-10	1.7023e-05	-1.85112	-1.62713e-10
89193256	rs78512044	7.39016e-06	-1.56023e-10	-0.832316	0.000163745	-1.56023e-10	-0.829915	4.78127e-05	-1.56023e-10	-0.818394
89194896	rs55891532	2.80405e-06	-1.8014	-1.62713e-10	5.89993e-05	-1.8507	-1.62713e-10	1.71296e-05	-1.84488	-1.62713e-10
89195061	rs17587562	5.54303e-06	-1.11992	-1.62713e-10	0.000101546	-1.30771	-1.62713e-10	4.47041e-05	-0.88562	-1.62713e-10
89195440	rs4916775	3.02238e-06	-1.81464	0.0882159	6.91963e-05	-1.81603	0.124752	2.04063e-05	-1.76534	0.095497
89197681	rs16868011	8.67113e-07	-1.85593	-1.11912	1.91314e-05	-1.85582	-1.12107	5.62428e-06	-1.85303	-1.10557
89197939	rs144908932	2.65523e-06	-1.85593	-1.62713e-10	5.87053e-05	-1.85569	-1.62713e-10	1.6943e-05	-1.85583	-1.62713e-10
89198530	rs6898828	2.56513e-06	-1.83568	-0.0547792	5.78015e-05	-1.8511	-0.0201118	1.70472e-05	-1.80444	-0.0452554
89198701	rs13190530	9.00059e-07	-1.85072	-1.08704	2.06942e-05	-1.80843	-1.08994	5.78738e-06	-1.85593	-1.07408
89198981	rs145466156	1.64961e-05	-0.0293381	-1.62713e-10	0.000331235	-0.125396	-1.62713e-10	6.03801e-05	-0.585027	-1.62713e-10
89199462	rs277056	2.72209e-06	-1.83106	-1.62713e-10	6.17179e-05	-1.80565	-1.62713e-10	2.05422e-05	-1.6632	-1.62713e-10
89199470	rs277057	2.72601e-06	-1.82963	-1.62713e-10	6.18438e-05	-1.80361	-1.62713e-10	2.06239e-05	-1.65923	-1.62713e-10
89200265	rs6890460	1.04138e-05	-0.979155	0.489823	0.000220923	-1.09729	0.566883	7.23002e-05	-0.788901	0.384042
89201196	rs72779116	1.2197e-05	-0.331277	-1.62713e-10	0.000332976	-0.120153	-1.62713e-10	9.68449e-05	-0.112576	-1.62713e-10
89201963	rs112171841	2.68882e-06	-1.84336	-1.62713e-10	6.12286e-05	-1.81361	-1.62713e-10	1.81887e-05	-1.78489	-1.62713e-10
89202386	rs77363085	2.66157e-05	0.449037	-1.62713e-10	0.000349806	-0.0708437	-1.62713e-10	0.000131545	0.193661	-1.62713e-10
89204392	rs28374881	8.60939e-07	-1.85512	-1.12707	1.92209e-05	-1.84352	-1.1287	5.55147e-06	-1.85574	-1.11588
89204409	rs959185	2.51663e-06	-1.83996	-0.0695844	5.68192e-05	-1.85306	-0.0352907	1.65723e-05	-1.81142	-0.066533
89205334	rs10942578	5.81971e-06	-1.69688	0.625669	0.000139089	-1.69894	0.705829	3.67847e-05	-1.59612	0.515513
89205504	rs6898168	2.31206e-06	-1.83019	-0.164136	5.20683e-05	-1.84251	-0.133154	1.57032e-05	-1.76976	-0.162055
89205706	rs17528449	6.07657e-06	-1.02802	-1.62713e-10	0.00016823	-0.802892	-1.62713e-10	5.94587e-05	-0.600404	-1.62713e-10
89206610	rs16868016	8.52841e-07	-1.85498	-1.13666	1.8847e-05	-1.85551	-1.13636	5.42847e-06	-1.85325	-1.14078
89206665	rs116407479	4.66776e-05	1.0108	-1.62713e-10	0.000966235	0.945184	-1.62713e-10	0.000303648	1.03018	-1.62713e-10
89206800	rs10052296	3.98511e-06	-1.66525	0.215346	9.53594e-05	-1.65273	0.28216	2.51108e-05	-1.57163	0.109241
89209636	rs4327622	1.54064e-05	-0.0835383	-0.0141465	0.00054557	0.377533	-0.0039242	8.66838e-05	-0.143526	-0.079893
89210052	rs2365905	1.52992e-05	-0.129938	0.0252767	0.000538603	0.325409	0.0353468	8.62772e-05	-0.189128	-0.0389918
89210556	rs72779119	1.3931e-05	-0.19835	-1.62713e-10	0.000482351	0.250449	-1.62713e-10	7.17673e-05	-0.412256	-1.62713e-10
89211719	rs190462911	6.52616e-05	-1.56023e-10	1.34594	0.00145917	-1.56023e-10	1.3574	0.000344262	-1.56023e-10	1.15572
89212192	rs113189052	2.68836e-06	-1.84353	-1.62713e-10	5.93727e-05	-1.84439	-1.62713e-10	1.74417e-05	-1.82682	-1.62713e-10
89212519	rs7719550	1.59976e-05	-0.0835383	0.023515	0.000566419	0.377533	0.0335776	9.01483e-05	-0.143526	-0.0407043
89213028	rs73770737	1.78674e-06	-1.35228	-0.89979	4.0098e-05	-1.34162	-0.895278	1.09583e-05	-1.34272	-0.948871
89214185	rs115956015	4.37241e-06	-1.35715	-1.62713e-10	6.13313e-05	-1.81193	-1.62713e-10	1.76718e-05	-1.81372	-1.62713e-10
89214401	rs114845937	2.42791e-05	0.35715	-1.62713e-10	0.000301597	-0.219132	-1.62713e-10	0.00012449	0.138543	-1.62713e-10
89215564	rs16868030	2.3775e-06	-1.49865	-0.467768	6.2298e-05	-1.33093	-0.46536	1.50261e-05	-1.47071	-0.505191
89215661	rs10079421	1.00257e-06	-1.71216	-1.11774	2.35825e-05	-1.651	-1.11672	6.2506e-06	-1.71987	-1.13314
89216122	rs142966055	5.62568e-06	-1.56023e-10	-1.10512	0.00012412	-1.56023e-10	-1.10698	3.64331e-05	-1.56023e-10	-1.09021
89216233	rs10942580	4.61197e-06	-0.415591	-0.888217	0.000134335	-0.141683	-0.886204	2.90429e-05	-0.437525	-0.879386
89216636	rs112577905	2.66354e-06	-1.85281	-1.62713e-10	5.88474e-05	-1.85328	-1.62713e-10	1.73052e-05	-1.83468	-1.62713e-10
89217839	rs7709375	1.01541e-06	-1.70816	-1.10901	2.41623e-05	-1.63556	-1.10787	6.39252e-06	-1.70398	-1.12658
89218032	rs139626119	2.78913e-06	-1.80673	-1.62713e-10	6.64313e-05	-1.73205	-1.62713e-10	1.81549e-05	-1.78675	-1.62713e-10
89219910	rs17528785	9.25431e-06	-0.607376	-1.62713e-10	0.000221372	-0.528378	-1.62713e-10	7.43032e-05	-0.377531	-1.62713e-10
89220411	rs13168783	9.79434e-07	-1.70816	-1.14509	2.32841e-05	-1.63556	-1.1449	6.26827e-06	-1.70398	-1.14621
89220561	rs79561150	5.71937e-06	-1.56023e-10	-1.08861	0.00012649	-1.56023e-10	-1.08806	3.64166e-05	-1.56023e-10	-1.09066
89222347	rs145669126	2.65835e-06	-1.85476	-1.62713e-10	5.8898e-05	-1.85242	-1.62713e-10	1.69454e-05	-1.85569	-1.62713e-10
89222394	rs76688122	1.54175e-06	-1.38611	-1.01343	3.487e-05	-1.36625	-1.01034	9.58477e-06	-1.38115	-1.04436
89222497	rs138321258	2.90008e-06	-1.76773	-1.62713e-10	7.04391e-05	-1.67347	-1.62713e-10	1.89944e-05	-1.74154	-1.62713e-10
89223240	rs10062941	1.4243e-05	-0.240949	0.0647485	0.00049458	0.200382	0.0751047	8.08365e-05	-0.298187	0.00493008
89223775	rs6452854	9.77309e-07	-1.7121	-1.14332	2.30971e-05	-1.64549	-1.14303	6.25589e-06	-1.70587	-1.1463
89223825	rs78120120	1.46462e-05	-1.10886	0.960574	0.000279985	-1.25144	0.957956	0.000109843	-1.02703	1.0404
89224259	rs67088239	1.47505e-05	-0.240949	0.0997646	0.000512281	0.200382	0.110269	8.36445e-05	-0.298187	0.0390768
89224280	rs11957392	1.02126e-06	-1.66811	-1.14332	2.52903e-05	-1.55477	-1.14303	6.38291e-06	-1.68577	-1.1463
89225078	rs4429882	1.54604e-06	-1.40227	-0.994494	3.49653e-05	-1.38275	-0.991114	9.59472e-06	-1.3974	-1.02707
89225514	rs73770749	1.54532e-06	-1.40229	-0.994941	3.52798e-05	-1.3733	-0.991608	9.56434e-06	-1.40166	-1.02598
89226699	rs72779123	1.11955e-05	-0.416952	-1.62713e-10	0.000275175	-0.310817	-1.62713e-10	9.07414e-05	-0.177672	-1.62713e-10
89228470	rs6870051	1.03318e-06	-1.70044	-1.09939	2.43176e-05	-1.63705	-1.09997	6.62045e-06	-1.70846	-1.08706
89229135	rs9293529	9.81542e-07	-1.7063	-1.1448	2.32227e-05	-1.63848	-1.14461	6.29314e-06	-1.69994	-1.14629
89230643	rs16868036	1.1522e-06	-1.6401	-1.05069	3.04984e-05	-1.4625	-1.04805	8.26513e-06	-1.51641	-1.05723
89230750	rs6452855	1.06438e-06	-1.68826	-1.08181	2.51054e-05	-1.62265	-1.08249	6.83193e-06	-1.6966	-1.06748
89231292	rs10068793	1.39149e-05	-0.284214	0.0847107	0.000480534	0.151524	0.0951517	7.89968e-05	-0.340673	0.0243951
89232691	rs140076280	1.3999e-05	-0.193477	-1.62713e-10	0.000265365	-0.347116	-1.62713e-10	9.95276e-05	-0.085251	-1.62713e-10
89233833	rs7720113	1.59392e-05	-0.119761	0.0560768	0.00056198	0.336847	0.0663959	9.02907e-05	-0.179127	-0.00352437
89234989	rs13182202	1.63534e-05	-0.0895537	0.0515259	0.000578725	0.37078	0.0618256	9.25998e-05	-0.149438	-0.0079609
89235394	rs10036511	1.61078e-05	-0.104689	0.0515259	0.000568971	0.353782	0.0618256	9.12324e-05	-0.164315	-0.0079609
89236741	rs148055060	1.03954e-05	-0.491098	-1.62713e-10	0.000206872	-0.596123	-1.62713e-10	4.47281e-05	-0.885083	-1.62713e-10
89237375	rs16868043	5.48591e-06	-1.56023e-10	-1.13028	0.000121092	-1.56023e-10	-1.13167	3.51973e-05	-1.56023e-10	-1.12472
89237498	rs150844205	6.01319e-06	-1.56023e-10	-1.03851	0.000132332	-1.56023e-10	-1.04291	3.83584e-05	-1.56023e-10	-1.03871
89238359	rs73770756	1.50556e-06	-1.40227	-1.02103	3.40369e-05	-1.38275	-1.01803	9.36792e-06	-1.3974	-1.05099
89238487	rs150029626	2.92243e-05	0.542536	-1.62713e-10	0.000539321	0.362087	-1.62713e-10	0.00015737	0.372915	-1.62713e-10
89238508	rs35432244	2.0072e-06	-1.55966	-0.576068	5.18931e-05	-1.40343	-0.575606	1.2714e-05	-1.54904	-0.593943
89238691	rs10064630	3.49716e-06	-1.46231	-0.1182	7.90821e-05	-1.44874	-0.109	1.9861e-05	-1.5262	-0.170728
89238703	rs145376677	1.73196e-05	-1.56023e-10	0.0193749	0.000382648	-1.56023e-10	0.0188923	0.000111948	-1.56023e-10	0.0323456
89239434	rs4916776	6.1621e-06	-1.56023e-10	-1.01405	0.00013699	-1.56023e-10	-1.00831	3.7937e-05	-1.56023e-10	-1.04976
89239689	rs10051699	1.82214e-05	-0.0532839	0.123415	0.000647361	0.41148	0.133202	0.000102326	-0.113786	0.0562631
89239980	rs6888553	1.50556e-06	-1.40227	-1.02103	3.40369e-05	-1.38275	-1.01803	9.36792e-06	-1.3974	-1.05099
89240065	rs962478	1.0048e-06	-1.68194	-1.14573	2.38865e-05	-1.60931	-1.14559	6.45447e-06	-1.67509	-1.14582
89241660	rs4374783	1.60534e-05	-0.101163	0.0446165	0.000539914	0.3083	0.0548865	8.51606e-05	-0.226451	-0.0146963
89242773	rs142574195	3.23525e-06	-1.65836	-1.62713e-10	7.06222e-05	-1.67088	-1.62713e-10	1.82399e-05	-1.78207	-1.62713e-10
89243107	rs16868057	1.53954e-06	-1.41897	-0.982005	3.48105e-05	-1.39981	-0.978491	9.54022e-06	-1.41419	-1.01598
```
