## Supplementary material for "Characterization of shared and ancestry-specific signals driving complex traits using multi-ancestry fine-mapping": susiex_nc3.cs80.summary

```
# chr5:88243219-89243219
CS_ID	CS_LENGTH	CS_PURITY	MAX_PIP_SNP	BP	REF_ALLELE	ALT_ALLELE	REF_FRQ	BETA	SE	-LOG10P	MAX_PIP	POST-HOC_PROB_POP1	POST-HOC_PROB_POP2
1	10	0.725028	rs11743085	88825791	T,NA	C,NA	0.910537,NA	-0.0429027,NA	0.00692737,NA	9.22951,NA	0.0916817	0.98039	0.362858
2	46	0	rs73178281	88251336	A,A	G,G	0.968191,0.97123	0.0499353,0.00274303	0.0112664,0.0255725	5.03033,0.0387788	0.178129	0.717056	0.358068
3	11	0.889019	rs10057507	88758067	T,T	C,C	0.672962,0.839286	-0.024049,0.0130202	0.00421449,0.0116392	7.93747,0.579569	0.0998069	0.887567	0.371333
```
