## Supplementary material for "Characterization of shared and ancestry-specific signals driving complex traits using multi-ancestry fine-mapping": orig_s1_snps

```
rs56263084
rs6894539
rs10942595
rs115907424
rs3933063
rs17539414
rs2562520
rs12374570
rs2562519
rs13181086
rs2562518
rs2115500
rs4569906
rs250376
rs541374582
rs250375
rs250374
rs7712128
rs250373
rs250372
rs6877613
rs10462342
rs6877977
rs6877680
rs2656953
rs34685868
rs76520873
rs112142224
rs2562517
rs2562516
rs72781084
rs79216528
rs6452887
rs2255938
rs189509584
rs59607907
rs2562515
rs2366768
rs3805480
rs7726781
rs35513125
rs13189520
rs27200
rs10942596
rs11743030
rs116764901
rs1508788
rs27658
rs40204
rs27963
rs27198
rs112418772
rs3805483
rs72781087
rs67376567
rs35407205
rs10514327
rs12655180
rs812594
rs10942597
rs6897910
rs6897490
rs72781088
rs75418010
rs37480
rs1047787
rs62375060
rs13169686
rs3087840
rs74926905
rs27601
rs62375061
rs790081
rs112965831
rs171790
rs13182165
rs116730634
rs57677204
rs147656464
rs810974
rs257850
rs257851
rs7716979
rs7717423
rs1553545
rs7722900
rs10069050
rs201890408
rs13361350
rs2656957
rs1812737
rs13185955
rs145203144
rs491082
rs78852288
rs37238
rs603015
rs603870
rs1673378
rs138936717
rs13188491
rs143858664
rs43149
rs616379
rs499148
rs648430
rs115970740
rs511393
rs2247158
rs618355
rs679568
rs2562523
rs140587596
rs143656163
rs526806
rs35484936
rs556894
rs558809
rs150797391
rs587818
rs35683645
rs501640
rs594990
rs35212686
rs149007188
rs2562522
rs10473936
rs115245277
rs250377
rs56395537
rs12189405
rs115738389
rs655939
rs37482
rs27202
rs114714283
rs27656
rs599431
rs599432
rs145421246
rs27201
rs37240
rs11742844
rs666659
rs27602
rs10514328
rs27657
rs75627273
rs67124431
rs76279019
rs75566605
rs42467
rs37241
rs137977673
rs154570
rs154569
rs154568
rs75224084
rs1700510
rs40205
rs35980777
rs114210898
rs12188935
rs79256827
rs474800
rs623761
rs12516002
rs552314
rs143979435
rs688956
rs140394328
rs154573
rs257855
rs625135
rs154572
rs154571
rs62375070
rs13162241
rs75647854
rs34007784
rs145929254
rs250366
rs189691
rs11741740
rs154566
rs6888355
rs116558893
rs150754269
rs140615294
rs144568446
rs140970445
rs116050288
rs567441
rs656679
rs171629
rs250367
rs498491
rs688960
rs173660
rs645652
rs154559
rs13190272
rs154562
rs154563
rs154564
rs79257813
rs152714
rs34719862
rs146290519
rs11738532
rs168743
rs154565
rs138650180
rs57536334
rs58598764
rs491241
rs171630
rs145850407
rs62375073
rs250369
rs28399862
rs17613704
rs17541517
5:89894564_T_C
rs27196
rs149321
rs152715
rs11738461
rs617379
rs34301936
rs154558
rs154557
rs11745908
rs154556
rs17541704
rs187278
rs502596
rs10514330
rs257848
rs637442
rs257847
rs202128213
rs190440358
rs68096329
rs114211319
rs10044044
rs9293546
rs17541912
rs490812
rs1700511
5:89908521_G_C
5:89908521_G_A
rs16868839
rs640042
rs60651883
rs17542086
rs649449
rs34179397
rs13167846
rs13167847
rs116714351
rs3112773
rs114592446
rs151277824
rs13158577
rs13159048
rs10462487
rs1673379
rs41311333
rs71637308
rs9763981
rs7709691
rs16868864
rs6891275
rs6891287
rs6870337
rs4916803
rs75900541
rs4916804
rs1316970
rs4916805
rs66977476
rs72782722
rs111653093
rs7726624
rs6891840
rs11749693
rs6892132
rs60359999
rs41303344
rs45478296
rs66683260
rs2366771
rs56360530
rs55918113
rs4574581
rs56002033
rs6880370
rs12653924
rs4916807
rs10072105
rs17614588
rs10462488
rs10462489
rs2366772
rs57437217
rs16868892
rs6878917
rs72782735
rs16868894
rs6883872
rs17542921
rs6889828
rs4916680
rs13182944
rs68045375
rs4588621
rs9790907
rs59496152
rs58132310
rs7701844
rs77657594
rs7707357
rs5028525
rs67556741
rs11952742
rs11955749
rs11738646
rs1344030
rs2366773
rs2366774
rs45507696
rs17620522
rs2366775
rs16868901
rs16868903
rs34774423
rs72782749
rs2366776
rs17543150
rs16868906
rs4916808
rs950692
rs2366777
rs16868917
rs13164404
rs12186867
rs16868924
rs16868927
rs10056775
rs6898209
rs191710706
rs9293549
rs11951632
rs115002957
rs72656677
rs908818
rs13186124
rs16868932
rs10043564
rs41302840
rs41308295
rs10058765
rs10060427
rs61525440
rs116551415
rs11748911
rs12516985
rs35667071
rs17621038
rs17621093
rs10062714
rs10062924
rs10064606
rs28550273
rs963866
rs4379236
rs17621160
rs17543819
rs11958484
rs16868957
rs62375083
rs4916809
rs4916810
rs4916811
rs63733862
rs4916813
rs4916681
rs4916814
rs4916682
rs62375094
rs34490215
rs115104361
rs145335577
rs184365810
rs147698019
rs60562826
rs11959408
rs7729205
rs6452901
rs7729644
rs11739958
rs7729703
rs6861067
rs6861525
rs138110540
rs74938671
rs6866075
rs11955565
rs62375102
rs35680172
rs1028191
rs1028192
rs114612963
rs6875517
rs41303346
rs115042938
rs75935830
rs73181664
rs58582125
rs16868964
rs1033290
rs10514331
rs7716829
rs7703530
rs7721027
rs7721331
rs7721198
rs7721378
rs78671785
rs6863710
rs17544471
rs55835641
rs17621772
rs56255871
rs62375106
rs16868970
rs62375107
rs72782754
rs79560101
rs75880085
rs4916683
rs17544552
rs4916684
rs41303352
rs4916685
rs16868972
rs6880239
rs73181676
rs36045161
rs72782756
rs28517617
rs113197651
rs113581564
rs11745774
rs16868974
rs10062423
rs57255621
rs112119573
rs13171056
rs111608865
rs28796004
rs182483433
rs141068807
rs73193228
rs16868980
rs116814020
rs11959430
rs10037067
rs74484473
rs114172556
rs7714597
rs73193232
rs17621985
rs16868985
rs182045233
rs1033291
rs10040165
rs2366926
rs73193236
rs10043836
rs10035335
rs75737963
rs16876822
rs1878878
rs10068473
rs977906
rs55720814
rs970319
rs10942604
rs12188928
rs140350059
rs73772469
rs62375132
rs16868999
rs116533328
rs12187771
rs16869010
rs17622455
rs116691038
rs16869013
rs1878881
rs67956713
rs17622555
rs6865858
rs10514332
rs151004129
rs6452904
rs6867004
rs6452905
rs77198275
rs115766415
rs16869015
rs13174505
rs10514333
rs76119383
rs11959270
rs10942605
rs10942606
rs16869016
rs56369423
rs6894453
rs111033530
rs6880570
rs764212
rs56074012
rs1160121
rs77614337
rs74488161
rs1996551
rs1474119
rs1474120
rs6869935
rs2176624
rs4916686
rs73193258
rs73193259
rs41308850
rs62375135
rs73175203
rs2222242
rs28587199
rs77231737
rs9293550
rs1993474
rs7732169
rs7714506
rs74836712
rs10060365
rs35312877
rs6886668
rs13183331
rs6891645
rs13165949
rs10045236
rs73175215
rs11960887
rs10080113
rs7703588
rs13157270
rs10067181
rs3927265
rs73175221
rs150073216
rs13355001
rs76580665
rs111456280
rs13167491
rs73175282
rs115956065
rs1014750
rs1568308
rs3942393
rs4364416
rs6881412
rs6452906
rs114137750
rs16869032
rs139716327
rs146638672
rs12657264
rs1533603
rs17552645
rs73175286
rs112420346
rs12652606
rs10036258
rs10036980
rs113044132
rs76742855
rs78971704
rs13171303
rs62375138
rs13153584
rs111868749
rs147798076
rs7723259
rs16869042
rs16869043
rs7724806
rs28407508
rs17623602
rs10070074
rs7730204
rs4916687
rs4916688
rs11749590
rs4916689
rs988470
rs17553041
rs73772476
rs10074104
rs2366928
rs151222716
rs73772478
rs141197244
rs2030272
rs139635848
rs4916816
rs951116
rs2366929
rs4916690
rs2443071
rs2203824
rs2203825
rs2030273
rs2460176
rs6452908
rs2460177
rs62373962
rs143218163
rs2460178
rs1988093
rs72782766
rs2460181
rs13174802
rs2460182
rs2222243
rs990124
rs1988195
rs2443067
rs2460185
rs2443066
rs62373963
rs2222244
rs73177403
rs2460186
rs2460187
rs4916818
rs59411130
rs145831912
rs10514334
rs145194964
rs41311343
rs57252870
rs2438356
rs2438357
rs17624033
rs2247747
rs115900044
rs7704041
rs2438359
rs73177407
rs2460188
rs2438367
rs116775387
rs2438371
rs2203822
rs2438372
rs150025752
rs2222241
rs41311341
rs1996549
rs73772485
rs2203823
rs77788156
rs2460162
rs73177409
rs140808738
rs2438337
rs73772486
rs2438339
rs71637311
rs79660342
rs1158530
rs2438347
rs60470187
rs10062026
rs2438349
rs2443065
rs2443064
rs2438350
rs62373965
rs113072800
rs16869094
rs750275
rs870054
rs2460163
rs145389120
rs73772488
rs57547536
rs6893549
rs6893710
rs2438351
rs2460164
rs73177420
rs62373966
rs881289
rs2049009
rs2443061
rs2443060
rs73772489
rs2460165
rs62373981
rs10514335
rs73177426
rs564625996
rs77236023
rs141930110
rs73772490
rs2460166
rs73177428
rs148878310
rs10514336
rs115261920
rs12658994
rs2438352
rs2438353
rs12658034
rs7720206
rs73772491
rs16869112
rs2460167
rs17624740
rs16869117
rs73772492
rs13188479
rs12519770
rs10514337
rs2438355
rs3107223
rs41308293
rs13355572
rs35092519
rs2443076
rs2049010
rs16869133
rs141764241
rs113674072
rs41311745
rs17554631
rs879571
rs2460171
rs147728824
rs62373983
rs189348357
rs113399716
rs2945806
rs2460174
rs115997530
rs2460175
rs10942608
rs11956622
rs76310066
rs116139522
rs60617564
rs17554723
rs16869139
rs16869140
rs77395387
rs79316782
rs4916821
rs2438361
rs114651485
rs11745546
rs2438362
rs113262198
rs76251327
rs113802395
rs2438364
rs145197019
rs2438366
rs2438368
rs150941125
rs112805263
rs2366932
rs2443073
rs146994514
rs2438370
rs1983366
rs62373985
rs115423842
rs73179304
rs112842366
rs16869151
rs77138410
rs2438373
rs73179310
rs191108751
rs75945334
rs2438374
rs60526684
rs56886929
rs113336323
rs144457455
rs2438375
rs2443078
rs2443079
rs74591138
rs41304884
rs41315904
rs73179316
rs145578574
rs12655163
rs146786056
rs12520043
rs3763073
rs114980263
rs73179326
rs2244356
rs34386817
rs2244265
rs2438379
rs73775005
rs13186025
rs75469577
rs12655900
rs111662989
rs10045071
rs75951479
rs80059473
rs2443084
rs73179333
rs2438380
rs7714327
rs74394442
rs114563760
rs10075623
rs74700822
rs41304894
rs16869163
rs2443085
rs112800433
rs6890101
rs201907192
rs7735712
rs9764492
5:90143432_G_C
rs11952751
rs112030012
rs146844063
rs78925640
rs73771103
rs12657829
rs140056399
rs111543261
rs12654379
rs80271632
rs2443086
rs2443091
rs138846780
rs10514339
rs16869175
rs146373016
rs13159353
rs11744325
rs73179346
rs2247870
rs2438338
rs2443089
rs2247546
rs2247419
rs2247415
rs6865577
rs34368137
rs117816198
rs76229179
rs151209488
rs2438342
rs74939264
rs2438343
rs141316056
rs2438344
rs72782791
rs2438345
rs62374004
rs199878349
rs77174790
rs115350073
rs62374005
rs79636565
rs11738573
rs114120201
rs3098356
rs58729412
rs10059629
rs2366935
rs76942418
rs62374006
rs58884460
rs6861214
rs10942614
rs78750530
rs7718692
rs77146933
rs78280156
rs62374009
rs144865464
rs6893164
rs111644494
rs74442233
rs10942615
rs10942616
rs4916692
rs2438348
rs77572045
rs114124634
rs60873835
rs59259750
rs78154426
rs2443068
rs78573639
rs4916824
rs11948100
rs4637585
rs57107124
rs4916825
rs72782798
rs116531075
rs10045202
rs2367180
rs11956677
rs35265178
rs4279369
rs4916826
rs4244205
rs4916827
rs4916828
rs28437109
rs4580808
rs4496735
rs6868618
rs115822637
rs35381887
rs62374012
rs76004104
rs73771110
rs13155267
rs34627906
rs10942617
rs148028027
rs142306979
rs6886778
rs4916829
rs59343071
rs143920885
rs58258039
rs72784606
rs11738521
rs79115766
rs4382198
rs4464729
rs10044202
rs150211315
rs4362971
rs11743775
rs4916830
rs10035307
rs78331558
rs73771113
rs73771115
rs10061193
rs55928655
rs73771117
rs114113647
rs73771118
rs76007790
rs6452914
rs6858917
rs6878896
rs145058714
rs73771119
rs114267291
rs10474336
rs57190680
rs36088173
rs12658466
rs6889986
rs6889598
rs74779783
rs12520956
rs56851353
rs61006221
rs10052015
rs10074525
rs78751985
rs34088804
rs12522395
rs62374016
rs10078496
rs10078568
rs116481165
rs4916831
rs28368305
rs111283921
rs10060641
rs77300758
rs2367181
rs77190517
rs7723305
rs111930434
rs114506515
rs1976566
rs7724016
rs78048019
rs12054681
rs116172315
rs78215119
rs3114654
rs75472091
rs3114653
rs3114652
rs75858358
rs10035662
rs60681604
rs57258230
rs17556421
rs16869227
rs3105793
rs61646974
rs3105792
rs16869229
rs3105791
rs147302715
rs74501188
rs3105790
rs116357461
rs3114655
rs72784613
rs16876837
rs7712313
rs7729840
rs3105789
rs55941525
rs10942618
rs11744005
rs11750515
rs11744148
rs4415111
rs10053303
rs2367182
rs6867530
rs1848482
rs4916696
rs556385603
rs10514340
rs1818350
rs58201771
rs28597697
rs11749470
rs1876633
rs12187790
rs4916697
rs57954532
rs72784617
rs75836649
rs76531738
rs66509877
rs73185149
rs73185150
rs12188655
rs1967413
rs12055217
rs4916698
rs2063245
rs2063244
rs76645775
rs12651764
rs6860216
rs77109348
rs6891672
rs13163934
rs114703804
rs10942619
rs4587106
rs7716083
rs10057134
rs11741599
rs60553010
rs7705201
rs1828175
rs139588030
rs16869247
rs12188139
rs10052314
rs4916832
rs4916833
rs7709513
rs10213801
rs74726976
rs6875416
rs79225051
rs74618953
rs949789
rs949787
rs7725572
rs6452916
rs4916834
rs6452917
rs12522091
rs2367183
rs56219582
rs78667348
rs60875962
rs57218688
rs11744253
rs10074585
rs73185169
rs6863794
rs10942620
rs7704653
rs7724872
rs7709355
rs7709365
rs59665236
rs115257299
rs16869285
rs72656679
rs16869289
rs141171644
rs6874280
rs34381536
rs61130831
rs12522571
rs180885502
rs10079044
rs72656680
rs80005712
rs12173258
rs12523056
rs16869291
rs12523094
rs10942621
rs11957689
rs6860111
rs6879563
rs6883495
rs17570760
rs6865267
rs6884254
rs114440372
rs6871542
rs12659201
rs12653061
rs138007459
rs113096665
rs10056755
rs142191948
rs140851058
rs6896506
rs145675350
rs34243354
rs13353995
rs114787119
rs140921684
rs147473526
rs142949091
rs6452918
rs6452919
rs7733911
rs34879738
rs67257239
rs6859871
rs6881586
rs6860068
rs6881722
rs6860535
rs6865241
rs73771151
rs6865883
rs7711168
rs78162099
rs6870988
rs6871445
rs11747245
rs11744110
rs10056721
rs11747280
rs35094765
rs11740777
rs74555277
rs1995776
rs1995775
rs1995774
rs10073898
rs17633498
rs75538711
rs6882955
rs35299092
rs6887203
rs6868512
rs115083075
rs11742679
rs60325490
rs11742722
rs12188094
rs10054039
rs12514684
rs17633569
rs16869305
rs12187656
rs147820472
rs12186968
rs41305906
rs143062145
rs10079430
rs62374052
rs10474338
rs72784624
rs17571029
rs75421694
rs78353640
rs11744033
rs4916836
rs59805249
rs56099704
rs7721879
rs113178061
rs76392284
rs60553973
rs115404304
rs6452927
rs1967253
rs1967254
rs10942623
rs13355688
rs10514341
rs10514342
rs1967255
rs1967256
rs2367184
rs12521660
rs10053919
rs74492156
rs16869328
rs16869330
rs16869331
rs16869333
rs115654618
rs16869335
rs16869336
rs73187122
rs73187123
rs73187124
rs11954387
rs58523233
rs11948953
rs6886773
rs11952452
rs11949884
rs7711918
rs114503753
rs144811175
rs9293556
rs10058791
rs73187127
rs17571867
rs11951675
rs16869341
rs7726848
rs73771163
rs78633510
rs10071548
rs10058319
rs139417841
rs4916838
rs28875340
rs1848481
rs10055587
rs4391205
rs4916839
rs4916840
rs62376462
rs60689150
rs62376463
rs2367185
rs6452928
rs1848487
rs1848486
rs1848485
rs1848484
rs937920
rs10038122
rs34824169
rs1848483
rs1976565
rs998788
rs56258383
rs73187140
rs2697546
rs2662283
rs10514343
rs73187144
rs72784633
rs2662282
rs2697547
rs689544
rs72784636
rs2662281
rs2662280
rs116482203
rs2697548
rs188859916
rs2662279
rs137855265
rs1818349
rs79665583
rs6888979
rs6889138
rs2048217
rs2367186
rs3850657
rs1858070
rs1828178
rs55792004
rs1828177
rs2463775
rs148684653
rs7449334
rs56106025
rs1830364
rs1876635
rs188342788
rs11955946
rs11952993
rs1818353
rs17572752
rs6861614
rs6880626
rs114580598
rs12189005
rs189910927
rs12188068
rs2697542
rs73187156
rs12188249
rs72784643
rs2010355
rs17572843
rs62376490
rs62376491
rs2697543
rs16869392
rs190648265
rs2697544
rs2662284
rs7719311
rs79956589
rs7723511
rs6452930
rs2367274
rs4454077
rs140218460
rs4254936
rs6452934
rs77058932
rs2662278
rs66608099
rs1852734
rs16869403
rs10942624
rs13180409
rs73187167
rs7706034
rs6865615
rs72784648
rs1819074
rs1819073
rs71637321
rs6882081
rs144017345
rs78873707
rs72784652
rs187270236
rs66482530
rs16869404
rs7733230
rs7733024
rs13152882
rs62376492
rs9293558
rs16869414
rs10058592
rs13173863
rs951948
rs12658697
rs76879861
rs10037172
rs6874106
rs72784659
rs115964966
rs114902086
rs2007538
rs1819072
rs56137437
rs12652491
rs12519581
rs72784660
rs4386756
rs12657388
rs140633901
rs10454910
rs12153127
rs114765283
rs58524182
rs59661306
rs16869425
rs111391632
rs73187188
rs10068613
rs114529322
rs28668531
rs73187190
rs61392689
rs4244206
rs6452937
rs12518689
rs2886924
rs4608951
rs76173152
rs75117248
rs115126751
rs1852731
rs2950849
rs2367279
rs59918121
rs2973456
rs59654682
rs2973455
rs2973454
rs2950850
rs3749606
rs3749605
rs1986718
rs73189003
rs2950851
rs56377639
rs143089817
rs2973453
rs2367280
rs3112484
rs7731652
rs12109264
rs73189007
rs73189008
rs72784667
rs10071291
rs188703823
rs3952745
rs191524364
rs4571507
rs2973450
rs4512153
rs79973531
rs2973449
rs2973448
rs76394730
rs2973447
rs2950852
rs2367282
rs2950853
rs7707023
rs10942625
rs13357230
rs113138167
rs1852732
rs75928279
rs115078926
rs4916845
rs2950854
rs2973446
rs10063704
rs10070771
rs2973445
rs2367283
rs1808084
rs118085084
rs13436174
rs183309246
rs2973444
rs148382118
rs2367284
rs2950855
rs13154380
rs13174460
rs13436467
rs11739054
rs62376493
rs74629216
rs4489092
rs12153246
rs73771183
rs2973442
rs2950856
rs149167112
rs59088629
rs143310897
rs7733007
rs10514345
rs4244207
rs13158036
rs2950858
rs13163651
rs2973457
rs13190101
rs138479322
rs13158026
rs13161782
rs55736649
rs13161956
rs2367286
rs10055598
rs6873467
rs116548818
rs6873773
rs111664078
rs13172451
rs10059760
rs140077642
rs4458614
rs34302350
rs76851519
rs147550197
rs4331933
rs4336388
rs4563659
rs11745446
rs13176728
rs4540211
rs114842677
rs7726023
rs13158963
rs13160072
rs55980700
rs13184171
rs13169196
rs4916703
rs4916847
rs4916704
rs74340151
rs139135786
rs6864663
rs6864534
rs10069710
rs145981926
rs4916848
rs13179009
rs4916705
rs113321316
rs10077486
rs41315916
rs10474340
rs76476845
rs77889998
rs4256375
rs111951804
rs4916849
rs11741423
rs10213697
rs10213732
rs4537089
rs13188929
rs7714013
rs138476637
rs13171944
rs190867351
rs72784689
rs147196121
rs72784690
rs1397793
rs2941902
rs72784693
rs13182804
rs2941901
rs2941900
rs2941899
rs2941898
rs6452942
rs2941897
rs2941896
rs75977208
rs78332247
rs111668442
rs55754659
rs78482595
rs2941876
rs2941877
rs4916850
rs2941878
rs76192822
rs114497138
rs2941879
rs72784700
rs76472937
rs6452944
rs78713949
rs10077999
rs10063230
rs117440278
rs150959979
rs16869554
rs114416987
rs57778265
rs61156097
rs57437843
rs1877216
rs16869562
rs72784702
rs2063462
rs16869564
rs17574989
rs2973435
rs10514346
rs75029732
rs114071829
rs114971860
rs1511343
rs35741199
rs2941887
rs2973433
rs73773320
rs79768711
rs12655796
rs113833944
rs78358745
rs148660962
rs13161942
rs2941886
rs13154867
rs2137009
rs71637324
rs2973432
rs6862466
rs13178155
rs149397218
rs111903488
rs150530445
rs114796358
rs2973431
rs2973430
rs2973429
rs6878931
rs6878501
rs6878713
rs6452945
rs115165165
rs62373888
rs112799361
rs76306474
rs2941885
rs2973476
rs4400156
rs73773326
rs2973475
rs114615817
rs10942626
rs2973474
rs114300458
rs116458522
rs75703554
rs12521670
rs78330172
rs7341115
rs12189158
rs2973473
rs73177675
rs7341005
rs116022612
rs73773329
rs62373891
rs79017214
rs12514996
rs7712260
rs73773330
rs139936261
rs28379688
rs56410910
rs56082303
rs35363385
rs55818598
rs111918141
rs4916706
rs4916707
rs4916708
rs149614830
rs72786308
rs2973472
5:90519521_A_G
rs2941895
rs2941894
rs4916710
rs2941893
rs35584449
rs76821850
rs12658748
rs73773334
rs2048454
rs35059634
rs7731341
rs2886949
rs77792981
rs7704966
rs58520625
rs2137010
rs16869606
rs76132746
rs1473047
rs114944417
rs10474341
rs10473941
rs10942627
rs28529720
rs10473942
rs72786311
rs2941892
rs72786312
rs193141912
rs113985075
rs2973460
rs77480929
rs12515116
rs12520306
rs2973461
rs11740321
rs2941891
rs2973463
rs2941890
rs35554917
rs10473943
rs10474342
rs13172199
rs10059932
rs2941889
rs57891485
rs4916851
rs2973464
rs16869618
rs2973465
rs2941888
rs74977994
rs114107413
rs73773337
rs2973467
rs13165085
rs28490868
rs13164949
rs28693622
rs28637141
rs186028143
rs12188638
rs10072084
rs73179864
rs60578469
rs55989779
rs144548202
rs12514092
rs28601850
rs2973468
rs2941905
rs55657470
rs2973470
rs2941903
rs72786318
rs6859567
rs2973471
rs9647558
rs10474343
rs11740007
rs72786319
rs4392660
rs72786321
rs138213008
rs7721684
rs10473944
rs150852337
rs2973441
rs72786324
rs72786325
rs72786326
rs2886926
rs868557
rs193292482
rs112408047
rs12653995
rs80175407
rs2973478
rs2973477
rs72786329
rs13362365
rs973332
rs114946557
rs1858309
rs59967608
rs2367292
5:90557033_G_T
rs7709572
rs77068232
rs72786331
rs145060710
rs4518439
rs112510696
rs7724489
rs56377435
rs78789454
rs74667368
rs78095414
rs72786332
rs56316727
rs62373923
rs10474344
rs10474345
rs10474346
rs10072875
rs7719516
rs116679596
rs995691
rs72786338
rs143436095
rs6885341
rs12697807
rs10474347
rs997738
rs997737
rs2048452
rs2048451
rs71637326
rs141076969
rs144864593
rs145722231
rs77787281
rs10462492
rs4424024
rs4364415
rs6888674
rs6888389
rs112552895
rs10061355
rs6889197
rs6888958
rs56320224
rs10462343
rs62373927
rs6859170
rs13355819
rs867831
rs4377733
rs142483645
rs6882172
rs1473048
rs6897578
rs6898622
rs10434640
rs34736685
rs4019302
rs34581109
rs76066993
5:90579642_C_A
rs6869552
rs2102553
rs10038090
rs1511344
rs62373928
rs13171635
rs1511345
rs71637328
rs552809358
rs4019243
rs4916853
rs1543066
rs13356765
rs62373939
rs74636928
rs4916854
rs114363483
rs78305958
rs75951048
rs78948152
rs72786350
rs80080787
rs13166594
rs111330650
rs77779918
rs2137007
rs9293562
rs7706256
rs149848137
rs4916855
rs4916856
rs144909035
rs115188128
rs118190211
rs2048453
rs10474349
rs75917921
rs9293563
rs13360803
rs148765311
rs7721772
rs7704529
rs72786353
rs71637330
rs10805873
rs4916857
rs4916858
rs12522278
rs12522282
rs72786354
rs34422832
rs6865066
rs145621255
rs10038890
rs71637331
rs4639266
rs12697808
rs6877420
rs10057046
rs6882178
rs9293564
rs143292917
rs56876862
rs7727632
rs10036206
rs185451977
rs9293565
rs7732832
5:90610235_C_T
5:90610235_C_G
rs28369128
rs67863612
rs72786358
rs72786359
rs6884883
rs13176999
rs72786360
rs67220802
rs79449616
rs113685914
rs115738444
rs12658394
rs7727557
rs10462494
rs10462495
rs67010734
rs137923100
rs57859727
rs6888057
rs4916859
rs137876222
rs13185895
rs6880312
rs34107416
rs10050517
rs72786362
rs115432288
rs6865269
rs6892424
rs150117005
rs9293566
rs11950828
rs200256260
rs114307725
rs141917616
rs10942629
rs10037293
rs10042981
rs112900334
rs59578984
rs114653303
rs10942630
rs6873839
rs6878402
rs148559123
rs62373944
rs114591738
rs75180939
rs57318317
rs58734007
rs35024930
rs2063461
rs13358426
rs78348641
rs115736953
rs4916860
rs6886011
rs60716916
rs62373948
rs56066934
rs115688326
rs7702782
rs80127709
rs35778324
rs13160722
rs13160468
rs77843336
rs76484930
rs77224092
rs138879089
rs10057874
rs78753141
rs59498996
rs6884231
rs6865416
rs1187196
rs11745521
rs150570153
rs10942631
rs10942632
rs12187402
rs79188454
rs116772354
rs7729950
rs7734555
rs13187777
rs6452949
rs16869685
rs58125334
rs57936487
rs182512095
rs11739187
rs62373959
rs115382731
rs56259969
rs4916712
rs13328183
rs4916713
rs13185728
rs79235086
rs72786369
rs16878935
rs72771503
rs72771505
rs138816790
rs78073036
rs75544655
rs10071755
rs6452951
rs16869698
rs144621977
rs140138543
rs28497358
rs7728022
rs72771507
rs77530732
rs66801770
rs78747009
rs10942634
rs75862026
rs1541674
rs10077391
rs73773371
rs6893260
rs62376561
rs12110303
rs55877472
rs10069032
rs6869048
rs146158267
rs17638113
rs17638138
rs74345264
rs141347850
rs76332233
rs6866923
rs2303130
rs1363839
rs7718871
rs62376563
rs62376564
rs187483043
rs12188429
rs72771512
rs2287875
rs73773374
rs7715402
rs35712350
rs11948056
rs11948075
rs7705465
rs746637
rs147959893
rs889213
rs2367353
rs2367354
rs11950530
rs10058025
rs10073657
rs73773378
rs148261381
rs72771513
rs6869717
rs1363837
rs6860948
rs9293567
rs77131945
rs73771404
rs116397516
rs146580889
rs140436918
rs62376566
rs143490358
rs7724749
rs77534323
rs11959525
rs11750147
rs1477349
rs1477348
rs143093060
rs6882269
rs2042339
rs12654787
rs10063683
rs1133120
rs10054621
rs10045280
rs6867219
rs6867220
rs77556254
rs12110065
rs7708782
rs11743324
rs76384964
rs6452953
rs80309525
rs6862125
rs78469457
rs4432929
rs13165767
rs2004483
rs116363453
rs2839728
rs60513756
rs12653211
rs12651840
rs2052553
rs4552656
rs2059207
rs2059208
rs10474352
rs10474353
rs1423217
rs6867091
rs6452954
rs72771524
rs10037763
rs12655973
rs34960989
rs9293568
rs7701299
rs10041402
rs142242810
rs10054820
rs9686361
rs2367526
rs2887007
rs72771527
rs62376573
rs11958143
rs10073935
rs10474354
rs10059163
rs2161583
rs2113057
rs1035477
rs1964292
rs1895448
rs1895449
rs4382199
rs985434
rs145373474
rs7720132
rs17638833
rs78154992
rs1035476
rs6865495
rs73771421
rs16869743
rs6866191
rs73771425
rs80207864
rs17577253
rs10514347
rs116738015
rs12656350
rs1363838
rs6896551
rs16869748
rs75617489
rs1423594
rs2367528
rs139041468
rs2113058
rs10805875
rs2161584
rs6897832
rs80267325
rs13189732
rs67643824
rs73185060
rs9918274
rs6894924
rs10052492
rs12188929
rs115274649
rs149166806
rs16869750
rs933688
rs12188467
rs576344766
rs10067713
rs76671424
rs57389454
rs332540
rs74721326
rs80190009
rs332541
rs332542
rs74897253
rs332543
rs332544
rs332545
rs74440922
rs77088612
rs1807945
rs2028469
rs186717
rs78676443
rs4146346
rs332546
rs76308925
rs52308
rs76532101
rs75716136
rs17577820
rs332548
rs332549
rs179583
rs332550
rs16869771
rs115546640
rs332551
rs114487065
rs56752631
rs16876866
rs114810170
rs332528
rs10514348
rs71637340
rs332529
rs332531
rs332532
rs332533
rs141430259
rs2432160
rs332534
rs332535
rs140770253
rs116277580
rs332536
rs16869788
rs73771441
rs73771443
rs149730244
rs6452955
rs72771536
rs332537
rs332538
rs193117768
rs1423595
rs10065250
rs16876877
rs114050892
rs16876880
rs7723015
rs10038441
rs10038508
rs16869794
rs185828179
rs72771538
rs332539
rs28437638
rs78325990
rs6864520
rs6865029
rs10041527
rs56995934
rs6876075
rs56411263
rs56121129
rs17640214
rs9986249
rs114595478
rs6869618
rs77822762
rs16869799
rs10073149
rs6865573
rs72771543
rs7724031
rs145135162
rs9293569
rs141165113
rs115588663
rs13355661
rs62376580
rs71637341
rs332527
rs73771461
rs72771544
rs10474356
rs13354352
rs10069097
rs16869805
rs10473945
rs10473946
rs151088682
rs17640423
rs17579054
rs72771547
rs332521
rs10073018
rs6870792
rs10037568
rs182917806
rs332522
rs10040228
rs75060884
rs17640581
rs17579249
rs231383
rs332523
rs332524
rs2028471
rs2028472
rs13435929
rs13435932
rs4146347
rs17579567
rs332525
rs76063916
rs1593059
rs10042221
rs1593060
rs1363993
rs1363994
rs332526
rs1363995
rs17579630
rs10067258
rs72771551
rs1661037
rs10079979
rs7737738
rs72771554
rs62376581
rs2439625
rs9986147
rs1899314
rs78733417
rs1899315
rs1579736
rs141825146
rs140876413
rs2432158
rs9986283
rs138373315
rs79539486
rs10060836
rs28855513
rs1583906
rs1583907
rs13357470
rs10040362
rs143291341
rs56160605
rs115577511
rs1423591
rs1423592
rs114116537
rs10044045
rs1582557
rs28799682
rs10036307
rs10044802
rs10069046
rs9293570
rs2432159
rs10038687
rs10044199
rs4916865
rs72771561
rs13356771
rs13357170
rs115734130
rs332518
rs10079249
rs10064369
rs13360800
rs13358542
rs332519
rs143271114
rs332520
rs13360925
rs186559765
rs7707717
rs150719162
rs7707782
rs7708089
rs7708120
rs6872564
rs7719043
rs7719044
rs9885142
rs7706643
rs147715414
rs9885528
rs151246517
rs146613993
5:90857202_G_C
rs10045672
rs10942636
rs138612601
rs72771564
rs72771565
rs72771566
rs150559187
rs72771567
rs116708512
rs13169804
rs1120946
rs148742109
rs116490872
rs72771569
rs62376595
rs2919809
rs62376596
rs10043928
rs142720829
rs72771571
rs28820626
rs10474362
rs1441391
rs10473948
rs1813756
rs115510000
rs13353975
rs72771577
rs1822167
rs116277035
rs34567940
rs34124411
rs55766821
rs56218465
rs55749912
rs146942497
rs10039747
rs17641283
rs55975355
rs17641301
rs6863217
rs13174368
rs10043890
rs987092
rs72771578
rs16869847
rs10051901
rs10066951
rs10038699
rs10035748
rs36059782
rs10037356
rs116466526
rs140394678
rs10058587
rs72771581
rs6867266
rs78980660
rs6891503
rs6891710
rs115525008
rs13358081
rs13358067
rs13358086
rs13358135
rs13358142
rs1155757
rs71637343
rs2919810
rs72771584
rs577349437
rs75656636
rs2919811
rs6452960
rs6888139
rs1596056
rs141444225
rs6452961
rs1596055
rs6890336
rs10044960
rs147866085
rs62376599
rs4426949
rs7721647
rs145104846
rs10061039
rs56201156
rs10054023
rs1505853
rs1505852
rs1505851
rs1505850
rs1847836
rs10805876
rs1847838
rs75691701
rs66818976
rs1847837
rs17641623
rs7735764
rs2367530
rs10514350
rs2062965
rs33939675
rs34556970
rs7703346
rs34755428
rs7703640
rs7723748
rs34113537
rs111712814
rs987363
rs7729308
rs79794174
rs4312919
rs138783217
rs1441392
rs12655615
rs7717991
rs6867770
rs10059323
rs72771597
rs35735688
rs2887009
rs35365806
rs34400361
rs34402064
rs9885387
rs72771598
rs1605143
rs1605142
rs12697814
rs2218238
rs1605141
rs34422330
rs6887197
rs13159934
rs1505855
rs113084118
rs116613706
rs2197045
rs13169683
rs151023142
rs4610490
rs12522188
rs4492142
rs982809
rs72771599
rs114665684
rs72771600
rs2202508
rs12188554
rs2202509
rs1827818
rs17641761
rs13184269
rs76340239
rs16869888
rs77009124
rs4355554
rs10071476
rs10058220
rs148320994
rs7703155
rs10051652
rs12186681
rs72771601
rs2962380
rs34444727
rs12655580
rs1566996
rs1976519
rs16869903
rs72773303
rs62374738
rs2089271
rs62374739
rs2962379
rs1587948
rs2962378
rs72773306
rs115685882
rs1580949
rs148567231
rs116402705
rs62374741
rs2939243
rs2973840
rs62374742
rs74574105
rs75763509
rs115318230
rs35533500
rs141134845
rs2939242
rs7726364
rs13161413
rs2657819
rs1505854
rs62374743
rs185284238
rs78875766
rs2939261
rs2939260
rs76485346
rs76076209
rs116594936
rs2939259
rs2939258
rs144408588
rs2972816
rs146206669
rs331397
rs2973825
rs138945341
rs2914024
rs13159432
rs114405923
rs112652968
rs2935250
rs2939241
rs2914021
rs78093928
rs36016458
rs1496449
rs76993096
rs13153333
rs1496448
rs2973826
rs56841965
rs72773315
rs144120032
rs114957607
rs1692431
rs2935244
rs149044027
rs17647775
rs78756031
rs185817783
rs2973827
rs2973828
rs10474365
rs71637346
rs2939246
rs2914023
rs2914025
rs72773317
rs76890600
rs2935245
rs6880791
rs2935246
rs2973829
rs62374745
rs2939253
rs2973830
rs2939252
rs2935247
rs115887426
rs116248150
rs2935248
rs2973831
rs189799
rs2935249
rs1395014
rs148643323
rs187066527
rs34282885
rs7714168
rs62374747
rs116589404
rs62374748
rs331383
rs10037332
rs6452964
rs145451221
rs62374749
rs13436129
rs331384
rs2973832
rs12659774
rs10064296
rs16869941
rs79121611
rs331389
rs331387
rs10053671
rs76641212
rs11956576
rs7712805
rs6452965
5:91001855_C_T
5:91001855_C_A
rs17648061
rs17581699
rs11747618
rs9765070
rs331386
rs17581793
rs17581814
rs16869953
rs34867200
rs170730
rs56124971
rs7716248
rs2453823
rs4916869
rs7734608
rs7716872
rs7734973
rs10155626
rs331396
rs2088290
rs903879
rs1809814
rs903878
rs331395
rs6866368
rs10076423
rs10078565
rs331393
rs148945297
rs331392
rs331391
rs331390
rs77878909
rs7706875
rs6866239
rs62375762
rs331399
rs12518363
rs13360208
rs1587211
rs67839857
rs10447159
rs10447160
rs62375763
rs71637347
rs2657816
rs2561063
rs62375764
rs10058517
rs2202510
rs35013513
rs62375765
rs72773329
rs116499895
rs35662958
rs111300497
rs10069752
rs72773330
rs17648705
rs72773331
rs1692437
rs1692436
rs1701359
rs1692435
rs1692434
rs71637348
rs72773332
rs3913800
rs35756788
rs77389293
rs331400
rs62375766
rs7445794
rs13160409
rs1964059
rs12653151
rs331403
rs80319796
rs12516181
rs10462496
rs62375767
rs62375768
rs12514316
rs149877399
rs72773335
rs140330739
rs7723347
rs150499927
rs113856017
rs10040618
rs71637349
rs145095876
rs12521300
rs67419767
rs114619151
rs1692427
rs114333840
rs76296609
rs12332628
rs62375769
rs331385
rs13166131
rs62375770
rs145613625
rs35229120
rs115693486
rs73124395
rs6869800
rs6870007
rs2662400
rs1820692
rs13340403
rs67348436
rs11747230
rs4100683
rs6881283
rs374254137
rs58016444
rs62375772
rs2973835
rs62366623
rs34634103
rs34363797
rs138217750
rs10079532
rs77342671
rs72773336
rs6452969
rs7722797
rs62366632
rs56839463
rs59514183
rs10055689
rs10055754
rs10072485
rs62366635
rs2939247
rs62366636
rs9293571
rs9293572
rs10050947
rs62366638
rs7711493
rs7716707
rs34495512
rs2939244
rs13357578
rs35761722
rs1395017
rs11743694
rs182196608
rs7716005
rs7737612
rs1395015
rs2973839
rs12518725
rs9293574
rs34558830
rs13183883
rs10062631
rs143344540
rs67780637
5:91080660_C_A
rs4547954
rs4560583
rs6878785
rs4388237
rs10045960
rs34823914
rs10067349
rs76799952
rs71637350
rs77795355
rs116626799
rs4244209
rs4612105
rs4568393
rs4400158
rs4469220
rs9293575
rs10043759
rs10036113
rs78830679
rs66497055
rs56370675
rs72773343
rs10039554
rs71637351
rs10045304
rs4916875
rs79682059
rs72773344
rs6889498
rs4628022
rs4288147
rs76992114
rs4509055
rs4443452
rs7442905
rs183981075
rs12171510
rs6865934
rs28517286
rs4244210
rs13357799
rs9293576
rs9293577
rs72773348
5:91093751_A_G
rs4398667
rs4270726
rs2913463
rs2973881
rs2913462
rs2913461
rs145424729
rs2973880
rs2913460
rs116078322
rs1820650
rs1582901
rs1820649
rs2973875
rs2913459
rs2913458
rs2913457
rs10474370
rs10474371
rs10474372
rs34156429
rs10474373
rs10474374
rs10474375
rs2973874
rs2973873
rs2913456
rs3097164
rs2973872
rs140702924
rs2913455
rs112295318
rs2973871
rs56066745
rs2913454
rs2973870
rs2973869
rs2913453
rs2973868
rs72773353
rs2913452
rs2860387
rs2973867
rs2973866
rs2913451
rs2913450
rs1366129
rs2913449
rs10067567
rs2860382
rs1863950
rs1863949
rs1863948
rs2913448
rs2973865
rs2913447
rs2913446
rs2973864
rs2913445
rs2973863
rs2913444
rs75110372
rs116556805
rs143848171
rs930051
rs930050
rs2367826
rs2913443
rs2913442
rs2887093
rs72773358
rs72773359
rs2913440
rs2913439
rs2913438
rs2913437
rs72773360
rs2913436
rs2913435
rs2913434
rs2913433
rs2913432
rs2973861
rs2913431
rs2913430
rs35569778
rs2913429
rs141342364
rs2913428
rs2913427
rs2973859
rs142974570
rs2913426
rs73141584
rs2913425
rs72773362
rs2913424
rs2367827
rs2367828
rs2367829
rs2887094
rs2913421
rs2913420
rs2973856
rs2913419
rs72773364
rs2913418
rs2973855
rs2913417
rs2973854
rs2913416
rs2913415
rs2973853
rs2973852
rs2913414
rs2973851
rs2913413
rs2973850
rs2913412
rs66579298
rs2973849
rs2913411
rs2973848
rs2973847
rs1896596
rs1427951
rs1427950
rs1427949
rs1427948
rs1427947
rs142072269
rs72773366
rs72773367
rs2973846
rs2913410
rs3097162
rs2973845
rs1366133
rs71637354
rs116069270
rs78543743
rs35146088
rs3097161
rs10474378
rs10473954
rs72773370
rs72773371
rs75761852
rs142208232
rs9293582
rs114695198
rs55964699
rs7723609
rs10074805
rs142403306
rs141744208
rs76428098
rs7712134
rs35205291
rs187398428
rs7716876
rs34665168
rs10051975
rs115753746
rs12658380
rs73143247
rs6452973
rs12186835
rs2367823
rs35841145
rs12186928
rs17590025
rs7732303
rs7736833
rs1863947
rs1427945
rs1863946
rs10035780
rs10038790
rs10036433
rs190204420
rs78303907
rs10037243
rs7714682
rs10064162
rs112856619
rs10064422
rs1427944
rs9293587
rs145924282
rs78961103
rs10041028
rs2973843
rs17590226
rs13356872
rs10068803
rs10068811
rs16870132
rs6887393
rs12521016
rs10079624
rs10072732
rs10064962
rs72773387
rs72773388
rs11738756
rs78523163
rs11745311
rs114107968
rs11741136
rs74755346
rs6879955
rs6880191
rs1560047
rs11952128
rs11955693
rs72773393
rs72773394
rs72773395
rs73143267
rs185701218
rs28742159
rs10079218
rs11954033
rs34151557
rs73143273
rs28511872
rs28574830
rs28478279
rs28522579
rs66493052
rs35861712
rs115702537
rs34540337
rs1344690
rs74945689
rs4415110
rs4623182
rs2367824
rs1366135
rs1366134
rs6889878
rs115888680
rs116259754
rs147358237
rs58154806
rs114845688
rs10054834
rs116011612
rs725244
rs725245
rs58022129
rs7704835
rs7722750
rs7722500
rs7722618
rs72773402
rs13362153
rs10058325
rs189198202
rs1366132
rs1366131
rs55650598
rs1946452
rs10942647
rs62368361
rs7736802
rs7719384
rs979447
rs979446
rs1427953
rs12516779
rs1427954
rs61076051
rs6891046
rs7736013
rs140234439
rs7707917
rs35273547
rs34995238
rs10042631
rs10039744
rs111577337
rs12513831
rs35884360
rs35438038
rs36085805
rs10041328
rs71637358
rs10072620
rs6880158
rs12516680
rs77354514
rs10942648
rs76303350
rs10942649
rs7716624
rs142138014
rs62368362
rs1560046
rs72775206
rs34846998
rs9293589
rs7703024
rs9293590
rs62368363
rs74691198
rs9293591
rs77654522
rs71637359
rs77594893
rs150409172
rs7711603
rs35755890
rs10474379
rs116817495
rs114741374
rs2059791
rs2059792
rs2059793
rs10075948
rs17577288
rs114685952
rs10942650
rs10037971
rs9632420
rs1427955
rs1427956
rs71637361
rs147145104
rs1863951
rs10067360
rs9293592
rs13161869
rs77474729
rs953550
rs76734650
rs80325652
rs13165445
rs73773199
rs10037645
rs6897112
rs79191452
rs1030459
rs75641874
rs79222268
rs80102352
rs72775214
rs6895098
rs115489516
rs6879151
rs6879528
rs141775340
rs7724963
rs7730541
rs139714689
rs1019740
rs1019741
rs71637362
rs7716965
rs2195277
rs140295510
rs9293593
rs7710172
rs10063941
rs79594453
rs13359699
rs184469340
rs6898459
rs7727186
rs35151547
rs2114980
rs7705780
rs9791131
rs7714899
rs1366127
rs10942653
rs7721652
rs72775218
rs62368395
rs825397
rs825398
rs825399
rs139437258
rs12655533
rs12653415
rs75995774
rs56263885
rs34384833
rs1346447
rs116781080
rs13188192
rs114746043
rs825388
rs825389
rs825390
rs35092164
rs825391
rs825392
rs13182761
rs13165063
rs13183106
rs78453930
rs825393
rs62368396
rs825394
rs115067693
rs825395
rs17650556
rs825396
rs191555270
rs844082
rs79768544
rs79545487
rs6866403
rs144635491
rs7717387
rs1423276
rs148183598
rs1862554
rs1862555
rs148495584
rs1423278
rs972681
rs1423279
rs4916878
rs7720399
rs1423280
rs144681829
rs1423281
rs76002059
rs115831282
rs4143191
rs4527641
rs62368422
rs13163446
rs1423282
rs13164662
rs435195
rs77311726
rs184913200
rs443521
rs1981985
rs13189064
rs435913
rs141872999
rs406052
rs139832322
rs78261412
rs150996768
rs440142
rs13171922
rs10074517
rs421379
rs16870311
rs141445772
rs1363872
rs114421897
rs62368423
rs34096083
rs112566286
rs13158510
rs74440599
rs10474381
rs149733092
rs16870320
rs2216695
rs16870321
rs10474382
rs6888394
rs10942656
rs16870324
rs13167363
rs34822593
rs2042316
rs7736791
rs13354251
rs10514351
rs17591779
rs145406275
rs190925878
rs79185525
rs7356540
rs113133641
rs9293594
rs7735328
rs115633344
rs7728466
rs140874438
rs9293595
rs10473955
rs116417158
rs72775233
rs62368425
rs186985131
rs114219855
rs1816089
rs1345786
rs76768273
rs2042317
rs16870354
rs74575277
rs112390068
rs1946485
rs16870363
rs2112945
rs78829052
rs72775237
rs9293596
rs10462501
rs79532088
rs16870368
rs112837232
rs62368426
rs16870370
rs62368427
rs137939146
rs1019804
rs111894501
rs16870371
rs62368428
rs62368429
rs59222744
rs6883901
rs6889469
rs1319728
rs79812258
rs115188177
rs953446
rs1423275
rs13159183
rs12697821
rs12697822
rs115889738
rs141863415
rs73131485
rs186450716
rs114972127
rs72775240
rs59024510
rs144016731
rs28849408
rs76007826
rs78948482
rs77460138
rs115048269
rs4621587
rs73133103
rs6867876
rs7734101
rs75600627
rs73133107
rs6879054
rs6879594
rs6871141
rs6895789
rs143940885
rs74529021
rs6861193
rs145291846
rs76926016
rs73133115
rs181508347
rs4295421
rs6894664
rs114742674
rs35006899
rs6865642
rs6866164
rs146236603
rs10039163
rs138019213
rs141380694
rs7721589
rs7735396
rs78797773
rs66968264
rs113803459
rs67448050
rs13173857
rs72775245
rs72775246
rs4345346
rs34081113
rs74770144
rs115437095
rs6892336
rs77811279
rs6452978
rs10039683
rs10039767
rs6893353
rs3884590
rs56295001
rs56191052
rs4299759
rs28416330
rs79561312
rs147931323
rs28657555
rs72775249
rs7704639
rs62368432
rs7725401
rs7725438
rs6868855
rs9293597
rs79098398
rs75391564
rs9293598
rs6861967
rs28571032
rs72775255
rs11748079
rs11741501
rs11742179
rs35621257
rs10075741
rs10066453
rs7703221
rs28560165
rs7704105
rs11738551
rs144740879
rs4458612
rs75389522
rs4147091
rs4454076
rs56023932
rs6873740
rs6878346
rs56155246
rs6878823
rs56938053
rs4485960
rs11741264
rs10074853
rs72775258
rs12521942
rs147267277
rs76329876
rs7711700
rs13164660
rs12522550
rs148192802
rs6891005
rs6872200
rs6891471
rs6895642
rs67757615
rs76720386
rs13187840
rs11738289
rs11738293
rs11744812
rs116604130
rs80112167
rs11744945
rs11738530
rs10053302
rs11742625
rs34079683
rs4273628
rs67571759
rs10942657
rs10942658
rs10942659
rs67025353
rs138267395
rs36125691
rs13169008
rs10058534
rs10050678
rs62368434
rs79863481
rs4352630
rs10056713
rs76894582
rs7722543
rs35469431
rs34917132
rs72775265
rs35741322
rs6414961
rs6452979
rs4075070
rs13179392
rs145876311
rs115561731
rs10045213
rs13190505
rs4639268
rs11738032
rs7447149
rs185936552
rs4448023
5:91414490_C_T
rs13356382
rs75724328
rs6882190
rs7709343
rs77304409
rs115779818
rs146820664
rs10057773
rs75276261
rs10474385
rs79409982
rs7724466
rs75952952
rs7725434
rs78516132
rs34248447
rs9293600
rs143009816
rs76601694
rs78363298
rs4476754
rs4421139
rs13156652
rs4544852
rs4538643
rs77203552
rs4546418
rs4538644
rs4582317
rs13169634
rs10043188
rs10035157
rs7446719
rs75660789
rs13168251
rs57288630
rs7442866
rs6452981
rs77599411
rs7444634
rs140980867
rs76235289
rs72775276
rs4260700
rs11739461
rs4379233
rs150238980
rs4074062
rs13190652
rs6452982
rs78638022
rs6452983
rs7447222
rs4916881
rs55854704
rs115843826
rs10942660
rs11741475
rs7380389
rs10068985
rs4302621
rs74669027
rs11746898
rs11746957
rs13171558
rs114700822
rs6452984
rs13177516
rs76195568
rs12516837
rs6866971
rs6890210
rs4524541
rs4527642
rs71639229
rs4455590
rs4502864
rs6452985
rs78068970
rs10043979
rs80166126
rs4632829
rs77423788
rs142359906
rs7444222
rs34504771
rs6873078
rs6873593
rs9687618
rs6874098
rs9687629
rs7445919
rs4481377
rs3885064
rs4349758
rs11957762
rs13176503
rs76340880
rs10075061
rs10075086
rs13153433
rs6452986
rs6452987
rs7707767
rs6452988
rs62368437
rs113606115
rs4479875
rs72775289
rs11950053
rs11956693
rs11957353
rs7445639
rs7449348
rs4505986
rs4291047
rs140564899
rs13180431
rs76112808
rs6452989
rs11743587
rs35022094
rs6452990
rs74786485
rs6452991
rs13353972
rs13154453
rs7442837
rs74710515
rs114418935
rs4432927
rs4358555
rs6452992
rs4484461
rs79491188
rs4272157
rs58666833
rs6452993
rs11953522
rs6886256
rs7726926
rs7727361
rs113026736
rs7731676
rs140098553
rs78321836
rs10474386
rs6452994
rs4615326
rs4326176
rs79606023
rs4388238
rs4331934
rs76998662
rs13359334
rs10036489
rs10036601
rs10036668
rs10942662
rs7716281
rs7720578
rs6452996
rs4590205
rs7725865
rs10068845
rs10061062
rs11952503
rs10942663
rs11959721
rs10040401
rs4509056
rs4529237
rs4601072
rs4315955
rs4460166
rs4495215
rs12657917
rs7719245
rs4916882
rs77093889
rs73135128
rs13178345
rs7702979
rs7702753
rs4523031
rs34300873
rs55738460
rs7445086
rs72775300
rs4916883
rs4916884
rs7379858
rs7379879
rs4244211
rs76671945
rs79912474
rs4443453
rs13154687
rs4524539
rs4446502
rs6452997
rs7378921
rs13361289
rs12697827
rs12651727
rs6881171
rs73135147
rs4549564
rs4256376
rs7378960
rs7706712
rs57298695
rs7706919
rs7731331
rs73135157
rs10039770
rs10038837
rs10044437
rs4441906
rs4560584
rs4576180
rs150508781
5:91499442_A_T
5:91499442_A_C
rs142656733
rs79532700
rs56990370
rs76551277
rs75166936
rs7378834
rs73771699
rs4585491
rs4565245
rs188761455
rs74808569
rs10473956
rs73771702
rs12187247
rs72777007
rs4512154
rs4358556
rs7730927
rs4345347
rs73135176
rs112073560
rs187103018
```
