## Supplementary material for "Characterization of shared and ancestry-specific signals driving complex traits using multi-ancestry fine-mapping": s1.afreq

```
#CHROM	ID	REF	ALT	ALT_FREQS	OBS_CT
5	rs56263084	G	A	0.0337972	1006
5	rs6894539	T	A	0.770378	1006
5	rs10942595	T	C	0.767396	1006
5	rs115907424	C	T	0.0218688	1006
5	rs3933063	G	A	0.767396	1006
5	rs17539414	A	C	0.0467197	1006
5	rs2562520	C	A	0.764414	1006
5	rs12374570	A	G	0.145129	1006
5	rs2562519	C	T	0.764414	1006
5	rs13181086	A	G	0.0437376	1006
5	rs2562518	G	A	0.764414	1006
5	rs2115500	C	T	0.83002	1006
5	rs4569906	T	C	0.345924	1006
5	rs250376	A	G	0.171968	1006
5	rs541374582	C	G	0.0119284	1006
5	rs250375	T	A	0.659046	1006
5	rs250374	T	A	0.659046	1006
5	rs7712128	A	G	0.488072	1006
5	rs250373	C	T	0.66004	1006
5	rs250372	G	T	0.66004	1006
5	rs6877613	G	T	0.125249	1006
5	rs10462342	G	A	0.362823	1006
5	rs6877977	G	A	0.125249	1006
5	rs6877680	A	G	0.659046	1006
5	rs2656953	T	C	0.168986	1006
5	rs34685868	G	A	0.125249	1006
5	rs76520873	C	G	0.0377734	1006
5	rs112142224	C	T	0.0119284	1006
5	rs2562517	A	G	0.168986	1006
5	rs2562516	C	T	0.16998	1006
5	rs72781084	A	G	0.209742	1006
5	rs79216528	C	T	0.083499	1006
5	rs6452887	A	G	0.125249	1006
5	rs2255938	A	G	0.659046	1006
5	rs189509584	G	A	0.026839	1006
5	rs59607907	C	T	0.115308	1006
5	rs2562515	A	G	0.16998	1006
5	rs2366768	T	A	0.171968	1006
5	rs3805480	G	T	0.301193	1006
5	rs7726781	C	T	0.171968	1006
5	rs35513125	G	A	0.130219	1006
5	rs13189520	A	T	0.129225	1006
5	rs27200	T	A	0.664016	1006
5	rs10942596	A	G	0.493042	1006
5	rs11743030	A	G	0.493042	1006
5	rs116764901	G	A	0.0308151	1006
5	rs1508788	T	G	0.128231	1006
5	rs27658	A	G	0.173956	1006
5	rs40204	G	A	0.171968	1006
5	rs27963	G	C	0.66501	1006
5	rs27198	T	C	0.66501	1006
5	rs112418772	T	C	0.0159046	1006
5	rs3805483	T	C	0.489066	1006
5	rs72781087	T	G	0.027833	1006
5	rs67376567	G	A	0.363817	1006
5	rs35407205	C	T	0.362823	1006
5	rs10514327	G	A	0.363817	1006
5	rs12655180	G	A	0.360835	1006
5	rs812594	G	A	0.652087	1006
5	rs10942597	T	C	0.402584	1006
5	rs6897910	G	A	0.400596	1006
5	rs6897490	A	G	0.0467197	1006
5	rs72781088	T	C	0.0715706	1006
5	rs75418010	C	T	0.0785288	1006
5	rs37480	A	G	0.137177	1006
5	rs1047787	G	A	0.40159	1006
5	rs62375060	C	T	0.102386	1006
5	rs13169686	T	G	0.11829	1006
5	rs3087840	T	A	0.404573	1006
5	rs74926905	T	G	0.0139165	1006
5	rs27601	T	C	0.135189	1006
5	rs62375061	G	T	0.0149105	1006
5	rs790081	T	C	0.662028	1006
5	rs112965831	T	C	0.026839	1006
5	rs171790	C	A	0.539761	1006
5	rs13182165	G	A	0.402584	1006
5	rs116730634	C	T	0.0308151	1006
5	rs57677204	G	C	0.0795229	1006
5	rs147656464	T	A	0.00497018	1006
5	rs810974	A	G	0.540755	1006
5	rs257850	A	G	0.540755	1006
5	rs257851	T	G	0.540755	1006
5	rs7716979	A	C	0.408549	1006
5	rs7717423	A	G	0.404573	1006
5	rs1553545	A	G	0.539761	1006
5	rs7722900	C	T	0.131213	1006
5	rs10069050	T	C	0.540755	1006
5	rs13361350	A	G	0.0218688	1006
5	rs2656957	G	T	0.540755	1006
5	rs1812737	A	G	0.402584	1006
5	rs13185955	G	A	0.404573	1006
5	rs145203144	C	T	0.00795229	1006
5	rs491082	C	A	0.539761	1006
5	rs78852288	A	G	0.0198807	1006
5	rs37238	C	T	0.539761	1006
5	rs603015	G	A	0.404573	1006
5	rs603870	G	A	0.399602	1006
5	rs1673378	T	C	0.405567	1006
5	rs138936717	A	G	0.0168986	1006
5	rs13188491	T	G	0.0467197	1006
5	rs143858664	T	G	0.0218688	1006
5	rs43149	A	G	0.540755	1006
5	rs616379	T	G	0.405567	1006
5	rs499148	A	G	0.400596	1006
5	rs648430	T	A	0.400596	1006
5	rs115970740	A	T	0.0238569	1006
5	rs511393	T	C	0.540755	1006
5	rs2247158	T	C	0.131213	1006
5	rs618355	A	G	0.40159	1006
5	rs679568	A	T	0.549702	1006
5	rs2562523	T	G	0.131213	1006
5	rs140587596	G	T	0.0238569	1006
5	rs143656163	A	C	0.0208748	1006
5	rs526806	C	G	0.539761	1006
5	rs556894	A	C	0.540755	1006
5	rs558809	T	C	0.400596	1006
5	rs150797391	C	G	0.0119284	1006
5	rs587818	G	A	0.400596	1006
5	rs35683645	A	G	0.117296	1006
5	rs501640	G	C	0.402584	1006
5	rs594990	A	T	0.547714	1006
5	rs35212686	T	C	0.0149105	1006
5	rs149007188	G	A	0.0238569	1006
5	rs2562522	G	A	0.542744	1006
5	rs10473936	C	T	0.402584	1006
5	rs115245277	G	A	0.0248509	1006
5	rs250377	C	T	0.547714	1006
5	rs56395537	A	C	0.0129225	1006
5	rs12189405	G	A	0.0626243	1006
5	rs115738389	C	T	0.0457256	1006
5	rs655939	A	G	0.717694	1006
5	rs37482	G	A	0.133201	1006
5	rs27202	T	A	0.133201	1006
5	rs114714283	A	G	0.0516899	1006
5	rs27656	C	T	0.849901	1006
5	rs599431	G	T	0.54672	1006
5	rs599432	G	A	0.54672	1006
5	rs145421246	C	T	0.0149105	1006
5	rs27201	A	G	0.537773	1006
5	rs37240	A	G	0.542744	1006
5	rs11742844	G	A	0.117296	1006
5	rs666659	G	A	0.402584	1006
5	rs27602	C	T	0.136183	1006
5	rs10514328	C	T	0.0854871	1006
5	rs27657	G	A	0.133201	1006
5	rs75627273	T	A	0.0159046	1006
5	rs67124431	T	C	0.163022	1006
5	rs76279019	C	T	0.0149105	1006
5	rs75566605	C	T	0.0805169	1006
5	rs42467	C	T	0.54672	1006
5	rs37241	G	C	0.0516899	1006
5	rs137977673	A	G	0.0308151	1006
5	rs154570	C	G	0.54672	1006
5	rs154569	A	G	0.536779	1006
5	rs154568	G	C	0.54672	1006
5	rs75224084	A	G	0.0318091	1006
5	rs1700510	A	C	0.404573	1006
5	rs40205	A	G	0.136183	1006
5	rs35980777	G	A	0.115308	1006
5	rs114210898	G	A	0.0447316	1006
5	rs12188935	T	C	0.0626243	1006
5	rs79256827	G	A	0.0347913	1006
5	rs474800	T	C	0.404573	1006
5	rs623761	G	T	0.405567	1006
5	rs12516002	A	G	0.028827	1006
5	rs552314	C	T	0.404573	1006
5	rs143979435	G	C	0.028827	1006
5	rs688956	T	C	0.404573	1006
5	rs140394328	T	C	0.0129225	1006
5	rs154573	T	C	0.537773	1006
5	rs257855	C	A	0.133201	1006
5	rs625135	A	G	0.497018	1006
5	rs154572	C	G	0.542744	1006
5	rs154571	C	T	0.133201	1006
5	rs62375070	A	G	0.158052	1006
5	rs13162241	A	G	0.0238569	1006
5	rs75647854	C	T	0.083499	1006
5	rs34007784	G	A	0.0795229	1006
5	rs145929254	A	G	0.00695825	1006
5	rs250366	T	C	0.480119	1006
5	rs189691	C	T	0.159046	1006
5	rs11741740	T	C	0.313121	1006
5	rs154566	C	G	0.474155	1006
5	rs6888355	T	C	0.322068	1006
5	rs116558893	G	A	0.0238569	1006
5	rs150754269	G	A	0.0258449	1006
5	rs140615294	T	G	0.0218688	1006
5	rs144568446	T	C	0.0218688	1006
5	rs140970445	C	T	0.00894632	1006
5	rs116050288	C	T	0.0357853	1006
5	rs567441	G	A	0.481113	1006
5	rs656679	T	C	0.481113	1006
5	rs171629	G	A	0.161034	1006
5	rs250367	T	C	0.161034	1006
5	rs498491	G	T	0.313121	1006
5	rs688960	A	G	0.313121	1006
5	rs173660	A	G	0.161034	1006
5	rs645652	A	G	0.313121	1006
5	rs154559	G	T	0.162028	1006
5	rs13190272	C	T	0.122266	1006
5	rs154562	C	T	0.16004	1006
5	rs154563	A	G	0.162028	1006
5	rs154564	C	T	0.162028	1006
5	rs79257813	C	T	0.0228628	1006
5	rs152714	C	G	0.162028	1006
5	rs34719862	A	G	0.120278	1006
5	rs146290519	G	A	0.00397614	1006
5	rs168743	T	C	0.286282	1006
5	rs154565	T	A	0.162028	1006
5	rs138650180	A	G	0.0218688	1006
5	rs57536334	T	A	0.16004	1006
5	rs58598764	C	A	0.16004	1006
5	rs491241	C	T	0.312127	1006
5	rs171630	T	C	0.676938	1006
5	rs145850407	G	A	0.0745527	1006
5	rs62375073	T	C	0.158052	1006
5	rs250369	G	C	0.675944	1006
5	rs28399862	C	T	0.120278	1006
5	rs17613704	C	T	0.027833	1006
5	rs17541517	C	T	0.12326	1006
5	rs27196	T	A	0.476143	1006
5	rs149321	C	T	0.599404	1006
5	rs152715	T	C	0.161034	1006
5	rs11738461	C	T	0.12326	1006
5	rs617379	C	G	0.311133	1006
5	rs34301936	G	A	0.12326	1006
5	rs154558	C	T	0.16501	1006
5	rs154557	A	G	0.16501	1006
5	rs11745908	A	T	0.12326	1006
5	rs154556	A	G	0.161034	1006
5	rs17541704	G	A	0.12326	1006
5	rs187278	A	T	0.16501	1006
5	rs502596	A	G	0.311133	1006
5	rs10514330	C	T	0.12326	1006
5	rs257848	A	G	0.163022	1006
5	rs637442	T	G	0.312127	1006
5	rs257847	G	A	0.605368	1006
5	rs190440358	G	T	0.0139165	1006
5	rs68096329	C	T	0.163022	1006
5	rs114211319	A	C	0.0397614	1006
5	rs10044044	A	G	0.166998	1006
5	rs9293546	G	A	0.16501	1006
5	rs17541912	A	C	0.12326	1006
5	rs490812	A	C	0.436382	1006
5	rs1700511	G	A	0.311133	1006
5	rs16868839	C	T	0.163022	1006
5	rs640042	C	T	0.05666	1006
5	rs60651883	A	G	0.164016	1006
5	rs17542086	C	A	0.12326	1006
5	rs649449	A	C	0.605368	1006
5	rs34179397	G	A	0.0208748	1006
5	rs13167846	T	A	0.121272	1006
5	rs13167847	T	A	0.121272	1006
5	rs116714351	T	A	0.121272	1006
5	rs3112773	C	T	0.605368	1006
5	rs114592446	A	G	0.0198807	1006
5	rs151277824	T	A	0.0248509	1006
5	rs13158577	A	G	0.0238569	1006
5	rs13159048	C	T	0.12326	1006
5	rs10462487	C	T	0.163022	1006
5	rs1673379	A	G	0.313121	1006
5	rs41311333	T	G	0.0497018	1006
5	rs71637308	C	T	0.12326	1006
5	rs9763981	G	A	0.0248509	1006
5	rs7709691	C	A	0.163022	1006
5	rs16868864	G	T	0.0725646	1006
5	rs6891275	T	C	0.688867	1006
5	rs6891287	T	G	0.517893	1006
5	rs6870337	G	C	0.688867	1006
5	rs4916803	A	G	0.163022	1006
5	rs75900541	G	A	0.0298211	1006
5	rs4916804	T	A	0.163022	1006
5	rs4916805	G	A	0.163022	1006
5	rs66977476	A	G	0.163022	1006
5	rs72782722	A	G	0.164016	1006
5	rs111653093	A	G	0.163022	1006
5	rs7726624	C	G	0.688867	1006
5	rs6891840	G	T	0.394632	1006
5	rs11749693	A	G	0.122266	1006
5	rs6892132	A	G	0.394632	1006
5	rs60359999	G	A	0.164016	1006
5	rs41303344	G	A	0.0129225	1006
5	rs45478296	A	T	0.164016	1006
5	rs66683260	C	T	0.122266	1006
5	rs2366771	C	A	0.686879	1006
5	rs56360530	C	T	0.164016	1006
5	rs55918113	A	G	0.164016	1006
5	rs4574581	G	A	0.688867	1006
5	rs56002033	T	C	0.164016	1006
5	rs6880370	G	T	0.981113	1006
5	rs12653924	A	G	0.394632	1006
5	rs4916807	G	A	0.164016	1006
5	rs10072105	T	C	0.689861	1006
5	rs17614588	A	G	0.119284	1006
5	rs10462488	C	G	0.164016	1006
5	rs10462489	A	G	0.164016	1006
5	rs2366772	A	G	0.397614	1006
5	rs57437217	T	G	0.164016	1006
5	rs16868892	T	G	0.164016	1006
5	rs6878917	G	A	0.688867	1006
5	rs72782735	A	C	0.0208748	1006
5	rs16868894	C	T	0.164016	1006
5	rs6883872	C	T	0.688867	1006
5	rs17542921	A	G	0.119284	1006
5	rs6889828	G	A	0.164016	1006
5	rs4916680	T	C	0.164016	1006
5	rs13182944	G	A	0.119284	1006
5	rs68045375	A	C	0.164016	1006
5	rs4588621	A	G	0.397614	1006
5	rs9790907	T	C	0.688867	1006
5	rs59496152	T	C	0.164016	1006
5	rs58132310	A	G	0.164016	1006
5	rs7701844	A	G	0.164016	1006
5	rs77657594	G	A	0.0218688	1006
5	rs7707357	A	G	0.164016	1006
5	rs5028525	T	G	0.398608	1006
5	rs67556741	A	G	0.164016	1006
5	rs11952742	T	C	0.164016	1006
5	rs11955749	A	C	0.164016	1006
5	rs11738646	T	C	0.0208748	1006
5	rs1344030	G	T	0.164016	1006
5	rs2366773	C	T	0.688867	1006
5	rs2366774	G	A	0.688867	1006
5	rs45507696	G	A	0.164016	1006
5	rs2366775	G	C	0.398608	1006
5	rs16868901	C	G	0.164016	1006
5	rs16868903	A	G	0.164016	1006
5	rs34774423	A	T	0.119284	1006
5	rs2366776	T	C	0.175944	1006
5	rs17543150	C	A	0.11829	1006
5	rs16868906	C	T	0.141153	1006
5	rs4916808	A	G	0.324056	1006
5	rs950692	A	G	0.141153	1006
5	rs2366777	G	T	0.666998	1006
5	rs16868917	A	G	0.0884692	1006
5	rs13164404	C	T	0.11829	1006
5	rs12186867	G	A	0.399602	1006
5	rs16868924	T	C	0.141153	1006
5	rs16868927	T	C	0.141153	1006
5	rs10056775	C	T	0.125249	1006
5	rs6898209	T	C	0.666998	1006
5	rs191710706	G	A	0.0208748	1006
5	rs9293549	G	T	0.317097	1006
5	rs115002957	G	A	0.0149105	1006
5	rs72656677	G	T	0.141153	1006
5	rs908818	C	T	0.399602	1006
5	rs13186124	G	A	0.11829	1006
5	rs16868932	T	C	0.141153	1006
5	rs10043564	A	G	0.400596	1006
5	rs41302840	A	G	0.11829	1006
5	rs41308295	G	A	0.141153	1006
5	rs10058765	G	A	0.465209	1006
5	rs10060427	G	A	0.465209	1006
5	rs61525440	T	C	0.152087	1006
5	rs116551415	G	T	0.0755467	1006
5	rs11748911	A	C	0.11829	1006
5	rs12516985	C	T	0.464215	1006
5	rs35667071	C	T	0.11829	1006
5	rs17621038	G	A	0.11829	1006
5	rs17621093	G	A	0.0755467	1006
5	rs10062714	C	T	0.464215	1006
5	rs10062924	C	A	0.464215	1006
5	rs10064606	G	A	0.314115	1006
5	rs28550273	A	C	0.465209	1006
5	rs963866	C	T	0.664016	1006
5	rs4379236	A	G	0.464215	1006
5	rs17621160	T	A	0.11829	1006
5	rs17543819	C	T	0.0755467	1006
5	rs11958484	T	C	0.313121	1006
5	rs16868957	T	G	0.464215	1006
5	rs62375083	T	C	0.312127	1006
5	rs4916809	G	A	0.132207	1006
5	rs4916810	A	T	0.134195	1006
5	rs4916811	A	G	0.475149	1006
5	rs63733862	A	G	0.335984	1006
5	rs4916813	T	C	0.666004	1006
5	rs4916681	C	T	0.476143	1006
5	rs4916814	G	T	0.666004	1006
5	rs4916682	C	T	0.666004	1006
5	rs62375094	A	G	0.335984	1006
5	rs34490215	G	A	0.109344	1006
5	rs115104361	T	C	0.026839	1006
5	rs145335577	G	A	0.0765408	1006
5	rs184365810	T	C	0.0159046	1006
5	rs147698019	A	G	0.0159046	1006
5	rs60562826	C	T	0.140159	1006
5	rs11959408	C	T	0.335984	1006
5	rs7729205	C	G	0.140159	1006
5	rs6452901	A	G	0.666998	1006
5	rs7729644	G	T	0.140159	1006
5	rs11739958	T	C	0.109344	1006
5	rs7729703	C	G	0.666004	1006
5	rs6861067	G	A	0.335984	1006
5	rs6861525	C	T	0.476143	1006
5	rs138110540	G	A	0.0208748	1006
5	rs74938671	A	C	0.0765408	1006
5	rs6866075	C	A	0.11332	1006
5	rs11955565	A	G	0.2167	1006
5	rs62375102	A	C	0.0129225	1006
5	rs35680172	A	C	0.109344	1006
5	rs1028191	A	T	0.666998	1006
5	rs1028192	G	A	0.666004	1006
5	rs114612963	C	T	0.0248509	1006
5	rs6875517	T	C	0.140159	1006
5	rs41303346	G	A	0.0139165	1006
5	rs115042938	G	T	0.0258449	1006
5	rs75935830	T	G	0.0765408	1006
5	rs73181664	G	A	0.0159046	1006
5	rs58582125	C	T	0.156064	1006
5	rs16868964	G	A	0.140159	1006
5	rs1033290	C	A	0.66501	1006
5	rs10514331	G	A	0.140159	1006
5	rs7716829	C	A	0.322068	1006
5	rs7703530	T	C	0.66501	1006
5	rs7721027	A	G	0.156064	1006
5	rs7721331	C	T	0.0159046	1006
5	rs7721198	A	G	0.66501	1006
5	rs7721378	A	G	0.0159046	1006
5	rs78671785	A	G	0.0159046	1006
5	rs6863710	T	A	0.66501	1006
5	rs17544471	T	C	0.0765408	1006
5	rs55835641	G	A	0.319085	1006
5	rs17621772	C	A	0.0765408	1006
5	rs56255871	G	T	0.319085	1006
5	rs62375106	A	C	0.322068	1006
5	rs16868970	T	C	0.140159	1006
5	rs62375107	G	A	0.150099	1006
5	rs72782754	G	A	0.0218688	1006
5	rs79560101	G	A	0.0298211	1006
5	rs75880085	C	G	0.0129225	1006
5	rs4916683	T	C	0.32008	1006
5	rs17544552	C	T	0.0755467	1006
5	rs4916684	G	A	0.66501	1006
5	rs4916685	C	T	0.32008	1006
5	rs16868972	G	T	0.156064	1006
5	rs6880239	A	G	0.32008	1006
5	rs73181676	C	T	0.0159046	1006
5	rs36045161	A	T	0.109344	1006
5	rs72782756	A	G	0.0964215	1006
5	rs28517617	T	C	0.66501	1006
5	rs113197651	C	T	0.0159046	1006
5	rs113581564	T	C	0.0159046	1006
5	rs16868974	C	T	0.0159046	1006
5	rs10062423	G	T	0.269384	1006
5	rs57255621	C	T	0.0159046	1006
5	rs112119573	T	C	0.0159046	1006
5	rs13171056	T	G	0.109344	1006
5	rs111608865	C	A	0.0884692	1006
5	rs28796004	G	A	0.319085	1006
5	rs182483433	G	T	0.0149105	1006
5	rs141068807	A	T	0.0208748	1006
5	rs73193228	C	T	0.0159046	1006
5	rs16868980	T	C	0.32008	1006
5	rs116814020	A	T	0.0109344	1006
5	rs11959430	T	G	0.0159046	1006
5	rs10037067	A	G	0.322068	1006
5	rs74484473	C	G	0.0318091	1006
5	rs114172556	G	T	0.0188867	1006
5	rs7714597	C	A	0.0159046	1006
5	rs17621985	T	G	0.109344	1006
5	rs16868985	A	G	0.140159	1006
5	rs182045233	A	C	0.00894632	1006
5	rs1033291	A	T	0.583499	1006
5	rs10040165	G	A	0.319085	1006
5	rs2366926	A	G	0.319085	1006
5	rs73193236	G	A	0.0159046	1006
5	rs10043836	T	C	0.666004	1006
5	rs10035335	A	G	0.319085	1006
5	rs75737963	T	C	0.0129225	1006
5	rs16876822	G	A	0.319085	1006
5	rs1878878	A	G	0.666004	1006
5	rs977906	C	A	0.666004	1006
5	rs55720814	C	T	0.140159	1006
5	rs970319	T	C	0.319085	1006
5	rs10942604	T	C	0.318091	1006
5	rs12188928	C	T	0.474155	1006
5	rs140350059	T	A	0.0149105	1006
5	rs73772469	T	C	0.140159	1006
5	rs62375132	C	T	0.0129225	1006
5	rs16868999	G	A	0.318091	1006
5	rs116533328	T	C	0.0188867	1006
5	rs12187771	A	G	0.164016	1006
5	rs16869010	A	T	0.318091	1006
5	rs17622455	A	G	0.0775348	1006
5	rs116691038	A	G	0.0258449	1006
5	rs16869013	G	A	0.140159	1006
5	rs1878881	C	A	0.140159	1006
5	rs67956713	G	A	0.109344	1006
5	rs17622555	T	A	0.109344	1006
5	rs6865858	C	T	0.0159046	1006
5	rs10514332	A	T	0.0775348	1006
5	rs151004129	A	G	0.0208748	1006
5	rs6452904	T	C	0.66501	1006
5	rs6867004	G	T	0.156064	1006
5	rs6452905	T	G	0.66501	1006
5	rs77198275	C	T	0.0894632	1006
5	rs115766415	T	C	0.0188867	1006
5	rs16869015	A	C	0.0159046	1006
5	rs13174505	A	T	0.109344	1006
5	rs10514333	G	T	0.583499	1006
5	rs76119383	C	A	0.0755467	1006
5	rs11959270	G	A	0.140159	1006
5	rs10942605	T	C	0.587475	1006
5	rs10942606	A	G	0.668986	1006
5	rs16869016	C	T	0.0745527	1006
5	rs56369423	C	A	0.32008	1006
5	rs6894453	C	A	0.321074	1006
5	rs111033530	G	A	0.0129225	1006
5	rs6880570	T	G	0.140159	1006
5	rs764212	G	C	0.0775348	1006
5	rs56074012	G	A	0.0139165	1006
5	rs1160121	G	T	0.587475	1006
5	rs77614337	A	G	0.0785288	1006
5	rs74488161	T	A	0.0258449	1006
5	rs1996551	T	C	0.140159	1006
5	rs1474119	G	A	0.415507	1006
5	rs1474120	T	A	0.335984	1006
5	rs6869935	A	G	0.187873	1006
5	rs2176624	G	A	0.653082	1006
5	rs4916686	T	G	0.666998	1006
5	rs73193258	T	C	0.0934394	1006
5	rs73193259	C	T	0.0149105	1006
5	rs41308850	A	C	0.027833	1006
5	rs62375135	C	T	0.0984095	1006
5	rs73175203	A	C	0.0149105	1006
5	rs2222242	G	A	0.650099	1006
5	rs28587199	A	T	0.666004	1006
5	rs77231737	C	T	0.0208748	1006
5	rs9293550	G	A	0.666004	1006
5	rs1993474	T	G	0.538767	1006
5	rs7732169	C	T	0.646123	1006
5	rs7714506	T	A	0.666004	1006
5	rs74836712	G	A	0.0775348	1006
5	rs10060365	A	T	0.462227	1006
5	rs35312877	G	A	0.109344	1006
5	rs6886668	G	T	0.0178926	1006
5	rs13183331	A	C	0.109344	1006
5	rs6891645	C	T	0.0198807	1006
5	rs13165949	T	C	0.0198807	1006
5	rs10045236	C	T	0.666004	1006
5	rs73175215	T	A	0.0149105	1006
5	rs11960887	G	A	0.140159	1006
5	rs10080113	G	T	0.0198807	1006
5	rs7703588	A	G	0.666004	1006
5	rs13157270	G	A	0.109344	1006
5	rs10067181	A	T	0.646123	1006
5	rs3927265	G	A	0.666004	1006
5	rs73175221	A	G	0.0149105	1006
5	rs150073216	T	C	0.0795229	1006
5	rs13355001	C	T	0.0198807	1006
5	rs76580665	G	A	0.0775348	1006
5	rs111456280	G	A	0.0149105	1006
5	rs13167491	C	A	0.666004	1006
5	rs73175282	A	G	0.0149105	1006
5	rs115956065	A	C	0.0159046	1006
5	rs1014750	T	C	0.666004	1006
5	rs1568308	C	T	0.319085	1006
5	rs3942393	C	T	0.319085	1006
5	rs4364416	T	C	0.0198807	1006
5	rs6881412	C	T	0.666004	1006
5	rs6452906	A	G	0.666004	1006
5	rs114137750	C	T	0.0188867	1006
5	rs16869032	G	A	0.140159	1006
5	rs139716327	G	A	0.0149105	1006
5	rs146638672	C	T	0.0636183	1006
5	rs12657264	T	C	0.666004	1006
5	rs1533603	T	G	0.666004	1006
5	rs17552645	T	C	0.109344	1006
5	rs73175286	C	T	0.0198807	1006
5	rs112420346	A	T	0.0149105	1006
5	rs12652606	G	A	0.66501	1006
5	rs10036258	C	A	0.666004	1006
5	rs10036980	C	A	0.666004	1006
5	rs113044132	C	G	0.0149105	1006
5	rs76742855	A	G	0.0775348	1006
5	rs78971704	T	C	0.0437376	1006
5	rs13171303	G	T	0.109344	1006
5	rs62375138	G	A	0.0984095	1006
5	rs13153584	T	A	0.570577	1006
5	rs111868749	G	A	0.0149105	1006
5	rs147798076	A	G	0.00994036	1006
5	rs7723259	A	C	0.666004	1006
5	rs16869043	A	G	0.139165	1006
5	rs7724806	C	T	0.66501	1006
5	rs28407508	A	G	0.312127	1006
5	rs17623602	T	C	0.0516899	1006
5	rs10070074	T	C	0.324056	1006
5	rs7730204	G	T	0.227634	1006
5	rs4916687	A	G	0.21173	1006
5	rs4916688	A	G	0.22664	1006
5	rs11749590	A	G	0.11829	1006
5	rs4916689	T	C	0.22664	1006
5	rs988470	T	A	0.677932	1006
5	rs17553041	T	G	0.0218688	1006
5	rs73772476	G	A	0.0337972	1006
5	rs10074104	T	C	0.646123	1006
5	rs2366928	G	A	0.697813	1006
5	rs151222716	G	C	0.0109344	1006
5	rs73772478	T	C	0.0337972	1006
5	rs141197244	G	T	0.0139165	1006
5	rs2030272	C	G	0.431412	1006
5	rs139635848	G	A	0.0337972	1006
5	rs4916816	A	C	0.124254	1006
5	rs951116	A	G	0.677932	1006
5	rs2366929	T	C	0.465209	1006
5	rs4916690	G	T	0.212724	1006
5	rs2443071	T	C	0.644135	1006
5	rs2203824	A	C	0.0188867	1006
5	rs2203825	T	A	0.0188867	1006
5	rs2030273	G	T	0.696819	1006
5	rs2460176	A	T	0.677932	1006
5	rs6452908	T	C	0.212724	1006
5	rs2460177	G	C	0.696819	1006
5	rs62373962	G	A	0.0944334	1006
5	rs143218163	C	G	0.0159046	1006
5	rs2460178	G	A	0.697813	1006
5	rs1988093	G	A	0.431412	1006
5	rs72782766	C	T	0.0626243	1006
5	rs2460181	G	A	0.436382	1006
5	rs13174802	C	T	0.0576541	1006
5	rs2460182	G	A	0.700795	1006
5	rs2222243	A	C	0.431412	1006
5	rs990124	G	C	0.436382	1006
5	rs1988195	T	G	0.696819	1006
5	rs2443067	A	G	0.431412	1006
5	rs2460185	C	T	0.431412	1006
5	rs2443066	A	G	0.431412	1006
5	rs62373963	C	G	0.0954274	1006
5	rs2222244	A	G	0.663022	1006
5	rs73177403	C	T	0.0139165	1006
5	rs2460186	A	G	0.431412	1006
5	rs2460187	G	T	0.431412	1006
5	rs4916818	C	T	0.212724	1006
5	rs59411130	A	C	0.0139165	1006
5	rs145831912	A	G	0.00994036	1006
5	rs10514334	T	C	0.212724	1006
5	rs145194964	C	T	0.0139165	1006
5	rs41311343	T	C	0.0367793	1006
5	rs57252870	C	A	0.0139165	1006
5	rs2438356	G	A	0.450298	1006
5	rs2438357	G	A	0.431412	1006
5	rs17624033	A	G	0.0437376	1006
5	rs2247747	G	A	0.431412	1006
5	rs115900044	T	A	0.0437376	1006
5	rs7704041	A	T	0.212724	1006
5	rs2438359	C	T	0.431412	1006
5	rs73177407	C	T	0.0139165	1006
5	rs2460188	A	G	0.450298	1006
5	rs2438367	C	T	0.431412	1006
5	rs116775387	G	T	0.0437376	1006
5	rs2438371	C	A	0.431412	1006
5	rs2203822	A	G	0.0337972	1006
5	rs2438372	G	A	0.431412	1006
5	rs150025752	G	A	0.0149105	1006
5	rs2222241	T	G	0.431412	1006
5	rs41311341	C	T	0.0357853	1006
5	rs1996549	C	T	0.427435	1006
5	rs73772485	G	A	0.0337972	1006
5	rs2203823	G	A	0.656064	1006
5	rs77788156	C	G	0.0228628	1006
5	rs2460162	G	T	0.445328	1006
5	rs73177409	A	G	0.0139165	1006
5	rs140808738	T	C	0.0139165	1006
5	rs2438337	T	C	0.445328	1006
5	rs73772486	G	A	0.0337972	1006
5	rs2438339	A	G	0.691849	1006
5	rs71637311	C	T	0.0228628	1006
5	rs79660342	G	A	0.0258449	1006
5	rs1158530	G	A	0.445328	1006
5	rs2438347	C	T	0.427435	1006
5	rs60470187	A	G	0.0139165	1006
5	rs10062026	G	A	0.317097	1006
5	rs2438349	C	T	0.445328	1006
5	rs2443065	A	G	0.429423	1006
5	rs2443064	T	C	0.429423	1006
5	rs2438350	C	T	0.430417	1006
5	rs62373965	T	A	0.219682	1006
5	rs113072800	C	A	0.0238569	1006
5	rs16869094	A	G	0.0606362	1006
5	rs750275	G	A	0.0308151	1006
5	rs870054	A	G	0.0308151	1006
5	rs2460163	A	G	0.430417	1006
5	rs145389120	G	A	0.0119284	1006
5	rs73772488	T	A	0.0308151	1006
5	rs57547536	A	G	0.055666	1006
5	rs6893549	A	G	0.055666	1006
5	rs6893710	C	T	0.0248509	1006
5	rs2438351	G	A	0.547714	1006
5	rs2460164	A	T	0.431412	1006
5	rs73177420	T	C	0.0218688	1006
5	rs62373966	T	G	0.0626243	1006
5	rs881289	T	A	0.548708	1006
5	rs2443061	T	A	0.430417	1006
5	rs2443060	T	A	0.431412	1006
5	rs73772489	G	A	0.0308151	1006
5	rs2460165	A	G	0.487078	1006
5	rs62373981	A	T	0.0616302	1006
5	rs10514335	A	G	0.0616302	1006
5	rs73177426	C	G	0.0218688	1006
5	rs564625996	A	C	0.0149105	1006
5	rs77236023	C	T	0.332008	1006
5	rs141930110	T	C	0.0109344	1006
5	rs73772490	T	G	0.0208748	1006
5	rs2460166	A	G	0.0467197	1006
5	rs73177428	T	G	0.0208748	1006
5	rs148878310	A	C	0.0109344	1006
5	rs10514336	C	T	0.0119284	1006
5	rs115261920	G	A	0.0218688	1006
5	rs12658994	G	A	0.223658	1006
5	rs12658034	C	A	0.203777	1006
5	rs7720206	C	T	0.498012	1006
5	rs73772491	G	A	0.0218688	1006
5	rs16869112	A	C	0.0228628	1006
5	rs2460167	A	G	0.544732	1006
5	rs17624740	T	C	0.111332	1006
5	rs16869117	G	A	0.0228628	1006
5	rs73772492	A	G	0.0208748	1006
5	rs13188479	A	G	0.498012	1006
5	rs12519770	A	G	0.498012	1006
5	rs10514337	T	A	0.0228628	1006
5	rs2438355	A	G	0.540755	1006
5	rs3107223	G	T	0.0666004	1006
5	rs41308293	A	T	0.111332	1006
5	rs13355572	C	T	0.028827	1006
5	rs35092519	G	A	0.0208748	1006
5	rs2443076	C	G	0.0675944	1006
5	rs2049010	A	G	0.0467197	1006
5	rs16869133	A	G	0.0228628	1006
5	rs141764241	C	T	0.0228628	1006
5	rs113674072	A	G	0.0208748	1006
5	rs17554631	A	G	0.246521	1006
5	rs879571	C	T	0.0705765	1006
5	rs2460171	T	C	0.0447316	1006
5	rs147728824	A	G	0.0228628	1006
5	rs62373983	C	G	0.0159046	1006
5	rs189348357	C	T	0.0139165	1006
5	rs113399716	G	A	0.0457256	1006
5	rs2945806	C	T	0.0447316	1006
5	rs2460174	A	G	0.0447316	1006
5	rs115997530	G	C	0.0228628	1006
5	rs2460175	T	C	0.0437376	1006
5	rs10942608	C	T	0.246521	1006
5	rs11956622	G	A	0.0238569	1006
5	rs76310066	A	G	0.0238569	1006
5	rs116139522	G	T	0.0188867	1006
5	rs60617564	G	T	0.0208748	1006
5	rs17554723	A	G	0.329026	1006
5	rs16869139	A	C	0.0238569	1006
5	rs16869140	G	C	0.0238569	1006
5	rs77395387	T	C	0.0238569	1006
5	rs79316782	G	C	0.0238569	1006
5	rs4916821	A	G	0.129225	1006
5	rs2438361	G	A	0.0675944	1006
5	rs114651485	C	T	0.0238569	1006
5	rs11745546	C	G	0.329026	1006
5	rs2438362	A	G	0.170974	1006
5	rs113262198	G	A	0.0208748	1006
5	rs76251327	G	A	0.0208748	1006
5	rs113802395	G	A	0.0666004	1006
5	rs2438364	G	A	0.49006	1006
5	rs145197019	A	T	0.0208748	1006
5	rs2438366	G	A	0.0596421	1006
5	rs2438368	G	A	0.489066	1006
5	rs150941125	G	A	0.0119284	1006
5	rs112805263	G	C	0.229622	1006
5	rs2366932	T	A	0.055666	1006
5	rs2443073	C	T	0.0208748	1006
5	rs146994514	C	T	0.0228628	1006
5	rs2438370	T	C	0.0208748	1006
5	rs1983366	C	G	0.0606362	1006
5	rs62373985	C	T	0.0487078	1006
5	rs115423842	G	A	0.0377734	1006
5	rs73179304	G	A	0.0109344	1006
5	rs112842366	A	T	0.0109344	1006
5	rs16869151	A	G	0.0228628	1006
5	rs77138410	G	T	0.0218688	1006
5	rs2438373	T	G	0.978131	1006
5	rs73179310	G	A	0.0109344	1006
5	rs191108751	C	T	0.00695825	1006
5	rs75945334	T	A	0.0228628	1006
5	rs2438374	A	G	0.979125	1006
5	rs60526684	C	T	0.0109344	1006
5	rs56886929	G	A	0.0109344	1006
5	rs113336323	A	G	0.0109344	1006
5	rs144457455	T	C	0.0208748	1006
5	rs2438375	C	T	0.94334	1006
5	rs2443078	T	C	0.979125	1006
5	rs2443079	A	G	0.512922	1006
5	rs74591138	A	C	0.0397614	1006
5	rs41304884	A	G	0.0119284	1006
5	rs41315904	T	C	0.0308151	1006
5	rs73179316	T	C	0.0119284	1006
5	rs145578574	G	A	0.0119284	1006
5	rs12655163	T	C	0.0228628	1006
5	rs146786056	A	G	0.0258449	1006
5	rs12520043	A	G	0.217694	1006
5	rs3763073	C	T	0.0228628	1006
5	rs114980263	A	C	0.0208748	1006
5	rs73179326	C	T	0.0119284	1006
5	rs2244356	G	A	0.511928	1006
5	rs34386817	G	A	0.0596421	1006
5	rs2244265	T	C	0.965209	1006
5	rs2438379	G	T	0.942346	1006
5	rs73775005	C	T	0.0208748	1006
5	rs13186025	G	A	0.323062	1006
5	rs75469577	A	G	0.0208748	1006
5	rs12655900	C	G	0.0228628	1006
5	rs111662989	T	C	0.0467197	1006
5	rs10045071	A	G	0.102386	1006
5	rs75951479	G	A	0.0208748	1006
5	rs80059473	A	G	0.0377734	1006
5	rs2443084	C	G	0.939364	1006
5	rs73179333	A	G	0.0119284	1006
5	rs2438380	T	C	0.94334	1006
5	rs7714327	A	G	0.0337972	1006
5	rs74394442	A	G	0.0238569	1006
5	rs114563760	A	C	0.0208748	1006
5	rs10075623	C	G	0.424453	1006
5	rs74700822	A	G	0.0477137	1006
5	rs41304894	G	C	0.0188867	1006
5	rs16869163	A	G	0.0238569	1006
5	rs2443085	C	G	0.514911	1006
5	rs112800433	C	T	0.0119284	1006
5	rs6890101	C	T	0.423459	1006
5	rs201907192	G	A	0.0397614	1006
5	rs7735712	G	C	0.0457256	1006
5	rs9764492	A	G	0.0218688	1006
5	rs11952751	T	C	0.0218688	1006
5	rs112030012	A	G	0.0457256	1006
5	rs146844063	G	T	0.0248509	1006
5	rs78925640	C	T	0.0238569	1006
5	rs73771103	A	G	0.0218688	1006
5	rs12657829	A	G	0.0238569	1006
5	rs140056399	C	T	0.026839	1006
5	rs111543261	T	C	0.0238569	1006
5	rs12654379	G	C	0.132207	1006
5	rs80271632	A	C	0.0248509	1006
5	rs2443086	C	T	0.248509	1006
5	rs2443091	G	C	0.514911	1006
5	rs138846780	G	A	0.0129225	1006
5	rs10514339	A	G	0.157058	1006
5	rs16869175	G	A	0.101392	1006
5	rs146373016	G	A	0.0168986	1006
5	rs13159353	G	C	0.402584	1006
5	rs11744325	T	A	0.297217	1006
5	rs73179346	A	C	0.0238569	1006
5	rs2247870	G	A	0.560636	1006
5	rs2438338	A	T	0.595427	1006
5	rs2443089	A	T	0.584493	1006
5	rs2247546	G	A	0.559642	1006
5	rs2247419	A	G	0.585487	1006
5	rs2247415	A	C	0.596421	1006
5	rs6865577	A	T	0.102386	1006
5	rs34368137	C	T	0.177932	1006
5	rs117816198	G	A	0.0119284	1006
5	rs76229179	C	T	0.026839	1006
5	rs2438342	G	A	0.602386	1006
5	rs74939264	T	C	0.0318091	1006
5	rs2438343	T	C	0.600398	1006
5	rs141316056	A	C	0.0188867	1006
5	rs2438344	C	T	0.600398	1006
5	rs72782791	A	G	0.292247	1006
5	rs2438345	T	C	0.600398	1006
5	rs62374004	C	T	0.0924453	1006
5	rs77174790	G	T	0.0228628	1006
5	rs115350073	C	T	0.0119284	1006
5	rs62374005	T	C	0.0308151	1006
5	rs79636565	T	G	0.027833	1006
5	rs11738573	G	T	0.291252	1006
5	rs114120201	T	C	0.0367793	1006
5	rs3098356	C	A	0.601392	1006
5	rs58729412	T	C	0.279324	1006
5	rs10059629	A	C	0.104374	1006
5	rs2366935	A	C	0.102386	1006
5	rs76942418	G	C	0.0318091	1006
5	rs62374006	C	T	0.0467197	1006
5	rs58884460	T	C	0.0745527	1006
5	rs6861214	C	T	0.0745527	1006
5	rs10942614	G	A	0.0745527	1006
5	rs78750530	G	C	0.0516899	1006
5	rs7718692	G	A	0.0516899	1006
5	rs78280156	A	G	0.0228628	1006
5	rs62374009	T	G	0.0467197	1006
5	rs144865464	C	T	0.028827	1006
5	rs6893164	T	C	0.0785288	1006
5	rs111644494	T	A	0.0139165	1006
5	rs74442233	G	A	0.0467197	1006
5	rs10942615	A	G	0.0775348	1006
5	rs10942616	T	A	0.0775348	1006
5	rs4916692	A	T	0.0775348	1006
5	rs2438348	A	T	0.705765	1006
5	rs77572045	C	T	0.10835	1006
5	rs114124634	A	G	0.0198807	1006
5	rs60873835	G	A	0.27833	1006
5	rs59259750	A	G	0.0477137	1006
5	rs78154426	C	T	0.0178926	1006
5	rs2443068	A	G	0.348907	1006
5	rs78573639	G	A	0.0477137	1006
5	rs4916824	T	C	0.0795229	1006
5	rs11948100	A	G	0.0705765	1006
5	rs4637585	C	T	0.420477	1006
5	rs57107124	C	T	0.349901	1006
5	rs4916825	G	A	0.0695825	1006
5	rs72782798	C	A	0.0168986	1006
5	rs116531075	C	A	0.0198807	1006
5	rs10045202	T	C	0.420477	1006
5	rs2367180	A	C	0.0188867	1006
5	rs11956677	T	A	0.0695825	1006
5	rs35265178	C	A	0.05666	1006
5	rs4279369	A	G	0.0506958	1006
5	rs4916826	G	T	0.349901	1006
5	rs4244205	A	G	0.420477	1006
5	rs4916827	C	G	0.352883	1006
5	rs4916828	A	G	0.354871	1006
5	rs28437109	T	C	0.352883	1006
5	rs4580808	G	T	0.420477	1006
5	rs4496735	C	G	0.420477	1006
5	rs6868618	A	G	0.419483	1006
5	rs115822637	G	A	0.0298211	1006
5	rs35381887	G	A	0.280318	1006
5	rs62374012	C	G	0.280318	1006
5	rs76004104	G	A	0.0715706	1006
5	rs73771110	A	T	0.0695825	1006
5	rs13155267	T	C	0.280318	1006
5	rs34627906	A	G	0.195825	1006
5	rs10942617	G	C	0.0705765	1006
5	rs148028027	G	A	0.0109344	1006
5	rs142306979	G	A	0.0168986	1006
5	rs6886778	C	G	0.0695825	1006
5	rs59343071	G	A	0.0198807	1006
5	rs143920885	A	G	0.00596421	1006
5	rs58258039	A	G	0.0695825	1006
5	rs72784606	C	T	0.134195	1006
5	rs11738521	G	A	0.0318091	1006
5	rs79115766	G	T	0.0188867	1006
5	rs4382198	C	G	0.0695825	1006
5	rs4464729	A	G	0.0188867	1006
5	rs10044202	G	A	0.349901	1006
5	rs150211315	G	A	0.00596421	1006
5	rs4362971	T	C	0.0705765	1006
5	rs11743775	A	G	0.295229	1006
5	rs4916830	G	A	0.0705765	1006
5	rs10035307	C	T	0.422465	1006
5	rs78331558	G	A	0.0705765	1006
5	rs73771115	A	G	0.0705765	1006
5	rs10061193	T	C	0.11332	1006
5	rs55928655	A	G	0.0497018	1006
5	rs73771117	G	T	0.0695825	1006
5	rs114113647	C	T	0.0695825	1006
5	rs73771118	G	A	0.0705765	1006
5	rs76007790	T	C	0.0308151	1006
5	rs6452914	G	T	0.527833	1006
5	rs6858917	T	G	0.45328	1006
5	rs6878896	G	C	0.377734	1006
5	rs145058714	A	C	0.00596421	1006
5	rs73771119	C	A	0.0735586	1006
5	rs114267291	A	T	0.0298211	1006
5	rs10474336	T	A	0.377734	1006
5	rs57190680	C	A	0.281312	1006
5	rs36088173	G	A	0.0735586	1006
5	rs12658466	A	G	0.0735586	1006
5	rs6889986	G	A	0.444334	1006
5	rs6889598	A	G	0.0735586	1006
5	rs74779783	T	C	0.0208748	1006
5	rs12520956	G	A	0.370775	1006
5	rs56851353	A	G	0.0735586	1006
5	rs61006221	T	C	0.0745527	1006
5	rs10052015	T	C	0.370775	1006
5	rs10074525	C	T	0.727634	1006
5	rs78751985	T	C	0.0218688	1006
5	rs34088804	A	G	0.280318	1006
5	rs12522395	G	C	0.372763	1006
5	rs62374016	T	C	0.280318	1006
5	rs10078496	C	T	0.371769	1006
5	rs10078568	C	G	0.393638	1006
5	rs116481165	C	T	0.0168986	1006
5	rs4916831	A	G	0.445328	1006
5	rs28368305	G	A	0.445328	1006
5	rs111283921	T	G	0.0248509	1006
5	rs10060641	T	C	0.371769	1006
5	rs77300758	T	C	0.0705765	1006
5	rs2367181	G	A	0.280318	1006
5	rs77190517	C	T	0.0328032	1006
5	rs7723305	G	A	0.271372	1006
5	rs111930434	T	G	0.0795229	1006
5	rs114506515	G	T	0.0248509	1006
5	rs1976566	A	C	0.725646	1006
5	rs7724016	T	C	0.369781	1006
5	rs78048019	G	A	0.0208748	1006
5	rs116172315	A	C	0.0168986	1006
5	rs78215119	G	A	0.0447316	1006
5	rs3114654	T	G	0.33002	1006
5	rs75472091	A	G	0.0208748	1006
5	rs3114653	A	G	0.724652	1006
5	rs3114652	T	C	0.331014	1006
5	rs75858358	G	T	0.0129225	1006
5	rs60681604	T	G	0.354871	1006
5	rs57258230	A	C	0.354871	1006
5	rs16869227	A	G	0.0208748	1006
5	rs3105793	G	A	0.27833	1006
5	rs61646974	A	C	0.0208748	1006
5	rs3105792	G	T	0.332008	1006
5	rs16869229	C	T	0.0516899	1006
5	rs3105791	G	C	0.341948	1006
5	rs147302715	C	T	0.0218688	1006
5	rs74501188	G	A	0.257455	1006
5	rs3105790	G	T	0.465209	1006
5	rs116357461	A	G	0.00795229	1006
5	rs3114655	C	T	0.466203	1006
5	rs72784613	A	C	0.0705765	1006
5	rs16876837	A	G	0.0208748	1006
5	rs7712313	T	C	0.270378	1006
5	rs7729840	A	G	0.270378	1006
5	rs3105789	A	T	0.468191	1006
5	rs55941525	C	T	0.271372	1006
5	rs10942618	T	G	0.478131	1006
5	rs11744005	C	A	0.530815	1006
5	rs11750515	A	G	0.529821	1006
5	rs11744148	G	A	0.257455	1006
5	rs4415111	A	G	0.530815	1006
5	rs10053303	A	G	0.110338	1006
5	rs2367182	T	C	0.532803	1006
5	rs6867530	G	T	0.530815	1006
5	rs1848482	T	C	0.816103	1006
5	rs4916696	A	G	0.137177	1006
5	rs10514340	G	C	0.114314	1006
5	rs1818350	T	C	0.0735586	1006
5	rs58201771	A	G	0.111332	1006
5	rs28597697	G	T	0.114314	1006
5	rs11749470	C	T	0.513917	1006
5	rs1876633	A	G	0.648111	1006
5	rs12187790	A	G	0.177932	1006
5	rs4916697	T	A	0.648111	1006
5	rs57954532	G	C	0.111332	1006
5	rs72784617	T	A	0.109344	1006
5	rs75836649	T	G	0.0526839	1006
5	rs76531738	C	T	0.0437376	1006
5	rs66509877	A	G	0.200795	1006
5	rs73185149	T	C	0.111332	1006
5	rs73185150	C	A	0.111332	1006
5	rs12188655	G	C	0.271372	1006
5	rs1967413	G	A	0.513917	1006
5	rs12055217	C	A	0.111332	1006
5	rs4916698	A	G	0.110338	1006
5	rs2063245	A	G	0.641153	1006
5	rs76645775	T	C	0.0735586	1006
5	rs12651764	C	G	0.0506958	1006
5	rs6860216	C	G	0.272366	1006
5	rs77109348	T	C	0.0139165	1006
5	rs6891672	T	C	0.691849	1006
5	rs13163934	G	A	0.508946	1006
5	rs114703804	A	G	0.0109344	1006
5	rs10942619	A	T	0.508946	1006
5	rs4587106	C	G	0.0497018	1006
5	rs7716083	C	A	0.508946	1006
5	rs10057134	C	T	0.508946	1006
5	rs11741599	C	T	0.691849	1006
5	rs60553010	A	G	0.0208748	1006
5	rs7705201	T	G	0.508946	1006
5	rs1828175	T	A	0.0715706	1006
5	rs139588030	C	G	0.00894632	1006
5	rs16869247	A	G	0.107356	1006
5	rs12188139	A	G	0.0208748	1006
5	rs10052314	C	T	0.10835	1006
5	rs4916832	T	A	0.132207	1006
5	rs4916833	A	G	0.690855	1006
5	rs7709513	A	G	0.0516899	1006
5	rs10213801	G	A	0.56163	1006
5	rs74726976	C	T	0.027833	1006
5	rs6875416	A	T	0.238569	1006
5	rs79225051	T	G	0.0874751	1006
5	rs74618953	A	G	0.0874751	1006
5	rs949789	T	C	0.271372	1006
5	rs949787	G	T	0.312127	1006
5	rs7725572	C	A	0.289264	1006
5	rs6452916	C	A	0.0526839	1006
5	rs4916834	T	C	0.0218688	1006
5	rs6452917	A	G	0.0506958	1006
5	rs12522091	A	T	0.0228628	1006
5	rs2367183	G	A	0.0506958	1006
5	rs56219582	A	G	0.289264	1006
5	rs78667348	A	G	0.0487078	1006
5	rs60875962	G	T	0.289264	1006
5	rs57218688	G	A	0.237575	1006
5	rs11744253	G	A	0.289264	1006
5	rs10074585	T	G	0.312127	1006
5	rs73185169	G	A	0.237575	1006
5	rs6863794	G	A	0.0725646	1006
5	rs10942620	C	T	0.10835	1006
5	rs7704653	A	G	0.717694	1006
5	rs7724872	T	C	0.0228628	1006
5	rs7709355	G	T	0.0815109	1006
5	rs7709365	G	A	0.0228628	1006
5	rs59665236	T	C	0.0725646	1006
5	rs115257299	G	C	0.0238569	1006
5	rs16869285	G	A	0.0228628	1006
5	rs72656679	G	T	0.0755467	1006
5	rs16869289	T	A	0.0586481	1006
5	rs141171644	G	T	0.0238569	1006
5	rs6874280	A	G	0.704771	1006
5	rs34381536	A	G	0.282306	1006
5	rs61130831	G	A	0.0735586	1006
5	rs12522571	A	G	0.236581	1006
5	rs180885502	A	G	0.00596421	1006
5	rs10079044	A	C	0.345924	1006
5	rs72656680	C	G	0.0506958	1006
5	rs80005712	A	G	0.0188867	1006
5	rs12173258	T	A	0.398608	1006
5	rs12523056	T	C	0.418489	1006
5	rs16869291	C	G	0.0735586	1006
5	rs12523094	T	C	0.420477	1006
5	rs10942621	A	T	0.397614	1006
5	rs11957689	G	T	0.397614	1006
5	rs6860111	T	G	0.397614	1006
5	rs6879563	C	T	0.397614	1006
5	rs6883495	A	G	0.680915	1006
5	rs17570760	A	G	0.177932	1006
5	rs6865267	T	C	0.397614	1006
5	rs6884254	A	G	0.397614	1006
5	rs114440372	C	T	0.0228628	1006
5	rs6871542	T	C	0.397614	1006
5	rs12659201	G	A	0.397614	1006
5	rs12653061	T	C	0.397614	1006
5	rs138007459	C	A	0.0298211	1006
5	rs113096665	G	A	0.0198807	1006
5	rs10056755	T	C	0.397614	1006
5	rs142191948	T	A	0.28827	1006
5	rs140851058	T	C	0.0477137	1006
5	rs6896506	C	T	0.398608	1006
5	rs145675350	G	A	0.0149105	1006
5	rs34243354	T	C	0.2833	1006
5	rs13353995	C	G	0.28827	1006
5	rs114787119	A	T	0.026839	1006
5	rs140921684	A	G	0.0218688	1006
5	rs147473526	G	A	0.0178926	1006
5	rs142949091	C	G	0.0238569	1006
5	rs6452918	C	T	0.398608	1006
5	rs6452919	C	A	0.397614	1006
5	rs7733911	G	T	0.398608	1006
5	rs34879738	A	G	0.2833	1006
5	rs67257239	A	G	0.397614	1006
5	rs6859871	C	A	0.397614	1006
5	rs6881586	T	C	0.399602	1006
5	rs6860068	A	G	0.399602	1006
5	rs6881722	T	G	0.397614	1006
5	rs6860535	G	A	0.0864811	1006
5	rs6865241	A	G	0.680915	1006
5	rs73771151	G	A	0.110338	1006
5	rs6865883	A	C	0.397614	1006
5	rs7711168	G	A	0.2833	1006
5	rs78162099	G	A	0.0775348	1006
5	rs6870988	A	G	0.397614	1006
5	rs6871445	A	G	0.397614	1006
5	rs11744110	T	A	0.397614	1006
5	rs10056721	G	A	0.0864811	1006
5	rs11747280	A	T	0.397614	1006
5	rs35094765	A	G	0.0536779	1006
5	rs11740777	C	T	0.28827	1006
5	rs74555277	T	C	0.0188867	1006
5	rs1995776	T	G	0.10835	1006
5	rs1995775	G	A	0.680915	1006
5	rs1995774	G	A	0.397614	1006
5	rs10073898	A	G	0.397614	1006
5	rs17633498	A	G	0.2833	1006
5	rs75538711	C	T	0.175944	1006
5	rs35299092	A	G	0.2833	1006
5	rs6887203	A	G	0.397614	1006
5	rs6868512	T	G	0.397614	1006
5	rs115083075	G	A	0.0149105	1006
5	rs11742679	C	A	0.397614	1006
5	rs60325490	T	C	0.398608	1006
5	rs12188094	A	T	0.284294	1006
5	rs10054039	G	A	0.397614	1006
5	rs12514684	C	T	0.397614	1006
5	rs17633569	C	T	0.397614	1006
5	rs16869305	G	A	0.397614	1006
5	rs12187656	T	C	0.256461	1006
5	rs147820472	T	C	0.0119284	1006
5	rs12186968	C	T	0.285288	1006
5	rs41305906	A	G	0.0367793	1006
5	rs143062145	G	A	0.0129225	1006
5	rs10079430	A	G	0.027833	1006
5	rs62374052	C	T	0.270378	1006
5	rs10474338	C	T	0.170974	1006
5	rs72784624	A	C	0.0248509	1006
5	rs17571029	C	T	0.270378	1006
5	rs75421694	C	T	0.00994036	1006
5	rs78353640	G	C	0.0805169	1006
5	rs11744033	G	T	0.270378	1006
5	rs4916836	A	G	0.535785	1006
5	rs59805249	C	T	0.0904573	1006
5	rs56099704	A	C	0.270378	1006
5	rs7721879	T	C	0.532803	1006
5	rs113178061	A	G	0.0208748	1006
5	rs76392284	C	T	0.170974	1006
5	rs60553973	G	A	0.0884692	1006
5	rs115404304	G	A	0.026839	1006
5	rs6452927	G	A	0.269384	1006
5	rs1967253	A	G	0.084493	1006
5	rs1967254	A	G	0.0864811	1006
5	rs13355688	A	G	0.175944	1006
5	rs10514341	A	C	0.17495	1006
5	rs10514342	A	T	0.270378	1006
5	rs1967255	T	A	0.0864811	1006
5	rs1967256	G	C	0.0864811	1006
5	rs2367184	A	G	0.0864811	1006
5	rs10053919	T	G	0.176938	1006
5	rs74492156	A	G	0.0168986	1006
5	rs16869328	T	C	0.0864811	1006
5	rs16869330	A	G	0.0864811	1006
5	rs16869331	T	A	0.0864811	1006
5	rs16869333	G	A	0.0864811	1006
5	rs115654618	G	A	0.00596421	1006
5	rs16869335	G	A	0.0864811	1006
5	rs16869336	G	T	0.0864811	1006
5	rs73187122	C	T	0.0864811	1006
5	rs73187123	C	T	0.0864811	1006
5	rs73187124	T	C	0.0864811	1006
5	rs11954387	A	G	0.0864811	1006
5	rs58523233	C	T	0.175944	1006
5	rs11948953	G	A	0.0864811	1006
5	rs6886773	T	A	0.270378	1006
5	rs11952452	T	C	0.0864811	1006
5	rs11949884	G	A	0.271372	1006
5	rs7711918	G	T	0.446322	1006
5	rs114503753	T	C	0.0337972	1006
5	rs144811175	A	C	0.027833	1006
5	rs9293556	T	C	0.532803	1006
5	rs10058791	G	A	0.531809	1006
5	rs73187127	A	G	0.0864811	1006
5	rs17571867	C	T	0.0367793	1006
5	rs11951675	G	T	0.270378	1006
5	rs16869341	A	G	0.150099	1006
5	rs7726848	C	T	0.529821	1006
5	rs73771163	A	G	0.151093	1006
5	rs78633510	A	G	0.028827	1006
5	rs10071548	C	T	0.0854871	1006
5	rs10058319	A	G	0.630219	1006
5	rs139417841	C	T	0.0149105	1006
5	rs4916838	G	A	0.630219	1006
5	rs28875340	C	T	0.324056	1006
5	rs1848481	G	A	0.630219	1006
5	rs10055587	T	G	0.630219	1006
5	rs4916839	C	T	0.631213	1006
5	rs4916840	C	T	0.630219	1006
5	rs62376462	T	C	0.260437	1006
5	rs60689150	G	A	0.0258449	1006
5	rs62376463	C	G	0.260437	1006
5	rs2367185	G	A	0.626243	1006
5	rs6452928	C	A	0.630219	1006
5	rs1848487	C	T	0.324056	1006
5	rs1848486	C	T	0.324056	1006
5	rs1848485	G	C	0.630219	1006
5	rs1848484	A	G	0.630219	1006
5	rs937920	C	G	0.324056	1006
5	rs10038122	C	T	0.630219	1006
5	rs34824169	G	A	0.0168986	1006
5	rs1848483	G	A	0.626243	1006
5	rs1976565	A	C	0.631213	1006
5	rs998788	C	A	0.60338	1006
5	rs56258383	G	A	0.260437	1006
5	rs73187140	T	C	0.0407555	1006
5	rs2697546	A	G	0.675944	1006
5	rs2662283	G	T	0.675944	1006
5	rs10514343	C	G	0.260437	1006
5	rs73187144	G	A	0.0407555	1006
5	rs72784633	G	T	0.0119284	1006
5	rs2662282	T	C	0.676938	1006
5	rs2697547	G	C	0.371769	1006
5	rs689544	A	G	0.410537	1006
5	rs72784636	G	A	0.0596421	1006
5	rs2662281	G	A	0.411531	1006
5	rs2662280	T	C	0.694831	1006
5	rs116482203	A	G	0.0139165	1006
5	rs2697548	A	C	0.775348	1006
5	rs188859916	A	G	0.00994036	1006
5	rs2662279	G	A	0.671968	1006
5	rs137855265	C	T	0.027833	1006
5	rs1818349	T	C	0.774354	1006
5	rs79665583	G	A	0.0715706	1006
5	rs6888979	G	A	0.259443	1006
5	rs6889138	G	A	0.256461	1006
5	rs2048217	T	C	0.413519	1006
5	rs2367186	C	T	0.413519	1006
5	rs3850657	A	G	0.260437	1006
5	rs1858070	C	G	0.413519	1006
5	rs1828178	C	T	0.413519	1006
5	rs55792004	G	A	0.256461	1006
5	rs1828177	G	A	0.414513	1006
5	rs2463775	C	T	0.672962	1006
5	rs148684653	C	T	0.0119284	1006
5	rs7449334	G	A	0.772366	1006
5	rs56106025	G	A	0.259443	1006
5	rs1830364	C	A	0.772366	1006
5	rs1876635	A	G	0.100398	1006
5	rs188342788	A	C	0.00397614	1006
5	rs11955946	A	G	0.258449	1006
5	rs11952993	T	C	0.258449	1006
5	rs1818353	A	T	0.0984095	1006
5	rs17572752	G	A	0.0596421	1006
5	rs6861614	T	G	0.259443	1006
5	rs6880626	A	T	0.259443	1006
5	rs114580598	C	G	0.0139165	1006
5	rs12189005	A	C	0.259443	1006
5	rs189910927	G	A	0.00994036	1006
5	rs12188068	A	T	0.259443	1006
5	rs2697542	G	A	0.77833	1006
5	rs73187156	C	T	0.0308151	1006
5	rs12188249	A	G	0.259443	1006
5	rs72784643	T	A	0.0119284	1006
5	rs2010355	A	C	0.460239	1006
5	rs17572843	C	A	0.259443	1006
5	rs62376490	T	G	0.259443	1006
5	rs62376491	G	A	0.259443	1006
5	rs2697543	A	G	0.678926	1006
5	rs16869392	T	C	0.0994036	1006
5	rs190648265	C	G	0.00994036	1006
5	rs2697544	T	A	0.675944	1006
5	rs2662284	T	A	0.675944	1006
5	rs7719311	A	G	0.675944	1006
5	rs79956589	T	G	0.0994036	1006
5	rs7723511	A	G	0.676938	1006
5	rs6452930	C	T	0.67495	1006
5	rs2367274	G	A	0.675944	1006
5	rs4454077	T	C	0.675944	1006
5	rs140218460	G	T	0.0248509	1006
5	rs4254936	G	T	0.676938	1006
5	rs6452934	A	G	0.675944	1006
5	rs77058932	T	C	0.0984095	1006
5	rs2662278	G	A	0.67992	1006
5	rs66608099	G	A	0.0974155	1006
5	rs1852734	A	G	0.677932	1006
5	rs10942624	A	G	0.67495	1006
5	rs13180409	A	G	0.676938	1006
5	rs73187167	T	C	0.0328032	1006
5	rs7706034	G	A	0.672962	1006
5	rs72784648	A	G	0.0487078	1006
5	rs1819074	G	A	0.673956	1006
5	rs1819073	G	A	0.673956	1006
5	rs71637321	G	A	0.0367793	1006
5	rs6882081	A	G	0.673956	1006
5	rs144017345	A	G	0.027833	1006
5	rs72784652	G	T	0.054672	1006
5	rs187270236	A	G	0.00894632	1006
5	rs66482530	T	A	0.0964215	1006
5	rs16869404	T	C	0.0974155	1006
5	rs7733230	G	A	0.67495	1006
5	rs7733024	A	C	0.055666	1006
5	rs13152882	G	A	0.576541	1006
5	rs62376492	A	C	0.0576541	1006
5	rs9293558	C	T	0.780318	1006
5	rs16869414	T	C	0.101392	1006
5	rs10058592	A	G	0.102386	1006
5	rs13173863	A	G	0.0357853	1006
5	rs951948	C	A	0.575547	1006
5	rs12658697	C	G	0.575547	1006
5	rs76879861	C	T	0.0258449	1006
5	rs10037172	T	C	0.780318	1006
5	rs6874106	T	C	0.100398	1006
5	rs72784659	T	A	0.0119284	1006
5	rs114902086	A	G	0.0129225	1006
5	rs2007538	T	C	0.102386	1006
5	rs1819072	G	A	0.104374	1006
5	rs56137437	A	G	0.100398	1006
5	rs12652491	C	T	0.575547	1006
5	rs12519581	A	G	0.102386	1006
5	rs72784660	C	T	0.0596421	1006
5	rs4386756	A	G	0.576541	1006
5	rs12657388	A	G	0.576541	1006
5	rs140633901	G	A	0.0328032	1006
5	rs10454910	C	A	0.574553	1006
5	rs12153127	C	T	0.575547	1006
5	rs114765283	G	A	0.0139165	1006
5	rs58524182	C	T	0.102386	1006
5	rs59661306	A	G	0.102386	1006
5	rs16869425	G	C	0.0994036	1006
5	rs111391632	T	C	0.0308151	1006
5	rs73187188	C	G	0.0308151	1006
5	rs10068613	G	T	0.0328032	1006
5	rs114529322	A	G	0.027833	1006
5	rs28668531	G	A	0.137177	1006
5	rs73187190	A	G	0.0437376	1006
5	rs61392689	C	G	0.0437376	1006
5	rs4244206	A	C	0.776342	1006
5	rs6452937	A	G	0.137177	1006
5	rs12518689	G	A	0.639165	1006
5	rs2886924	T	C	0.137177	1006
5	rs4608951	T	G	0.641153	1006
5	rs76173152	T	C	0.0328032	1006
5	rs75117248	A	C	0.0328032	1006
5	rs115126751	C	T	0.0139165	1006
5	rs1852731	A	G	0.100398	1006
5	rs2950849	A	G	0.10338	1006
5	rs2367279	G	T	0.902584	1006
5	rs59918121	G	A	0.0407555	1006
5	rs59654682	T	C	0.0914513	1006
5	rs2973455	G	A	0.0914513	1006
5	rs2973454	G	A	0.0914513	1006
5	rs2950850	G	A	0.0914513	1006
5	rs3749606	C	T	0.0407555	1006
5	rs3749605	A	G	0.0407555	1006
5	rs1986718	T	C	0.0924453	1006
5	rs73189003	A	G	0.0248509	1006
5	rs2950851	A	T	0.0924453	1006
5	rs56377639	A	G	0.0924453	1006
5	rs143089817	C	T	0.0228628	1006
5	rs2973453	T	C	0.0924453	1006
5	rs2367280	A	G	0.636183	1006
5	rs3112484	G	A	0.0924453	1006
5	rs7731652	G	C	0.634195	1006
5	rs12109264	T	C	0.0914513	1006
5	rs73189007	G	A	0.0377734	1006
5	rs73189008	T	A	0.0924453	1006
5	rs72784667	G	A	0.0159046	1006
5	rs10071291	A	G	0.0407555	1006
5	rs188703823	T	C	0.0109344	1006
5	rs3952745	A	G	0.0924453	1006
5	rs191524364	T	C	0.0109344	1006
5	rs4571507	A	C	0.0109344	1006
5	rs2973450	A	G	0.0924453	1006
5	rs4512153	A	G	0.636183	1006
5	rs79973531	A	G	0.0407555	1006
5	rs2973449	T	C	0.0924453	1006
5	rs2973448	A	C	0.0924453	1006
5	rs76394730	A	G	0.0407555	1006
5	rs2973447	C	A	0.0914513	1006
5	rs2950852	C	A	0.0914513	1006
5	rs2367282	A	G	0.641153	1006
5	rs2950853	G	A	0.0924453	1006
5	rs7707023	T	C	0.641153	1006
5	rs10942625	G	A	0.638171	1006
5	rs13357230	A	G	0.0417495	1006
5	rs113138167	A	G	0.00894632	1006
5	rs1852732	C	G	0.638171	1006
5	rs75928279	G	A	0.0407555	1006
5	rs115078926	A	G	0.0149105	1006
5	rs4916845	A	G	0.635189	1006
5	rs2950854	C	A	0.0914513	1006
5	rs2973446	A	C	0.771372	1006
5	rs10063704	T	C	0.677932	1006
5	rs10070771	A	G	0.0407555	1006
5	rs2973445	G	A	0.0924453	1006
5	rs2367283	C	T	0.676938	1006
5	rs1808084	C	T	0.676938	1006
5	rs118085084	A	G	0.0417495	1006
5	rs13436174	G	A	0.0407555	1006
5	rs183309246	C	T	0.00795229	1006
5	rs2973444	T	C	0.0795229	1006
5	rs148382118	A	G	0.028827	1006
5	rs2367284	G	A	0.77336	1006
5	rs2950855	G	A	0.0924453	1006
5	rs13154380	C	G	0.636183	1006
5	rs13174460	T	G	0.0337972	1006
5	rs13436467	A	G	0.0427435	1006
5	rs62376493	A	G	0.026839	1006
5	rs74629216	T	C	0.0337972	1006
5	rs4489092	G	T	0.629225	1006
5	rs12153246	T	C	0.732604	1006
5	rs73771183	G	A	0.027833	1006
5	rs2973442	T	C	0.835984	1006
5	rs2950856	A	G	0.758449	1006
5	rs149167112	G	T	0.00695825	1006
5	rs59088629	T	G	0.0586481	1006
5	rs143310897	A	C	0.0178926	1006
5	rs7733007	G	T	0.0198807	1006
5	rs10514345	C	T	0.117296	1006
5	rs4244207	T	C	0.840954	1006
5	rs13158036	A	C	0.114314	1006
5	rs2950858	A	G	0.875746	1006
5	rs13163651	C	T	0.11332	1006
5	rs2973457	G	A	0.0357853	1006
5	rs13190101	C	A	0.11332	1006
5	rs138479322	C	G	0.0139165	1006
5	rs13158026	C	T	0.114314	1006
5	rs13161782	A	C	0.114314	1006
5	rs55736649	A	G	0.736581	1006
5	rs13161956	A	G	0.115308	1006
5	rs2367286	A	G	0.141153	1006
5	rs10055598	T	G	0.737575	1006
5	rs6873467	T	G	0.142147	1006
5	rs116548818	C	G	0.028827	1006
5	rs6873773	C	T	0.12326	1006
5	rs111664078	A	C	0.00994036	1006
5	rs10059760	A	T	0.0536779	1006
5	rs140077642	T	A	0.0188867	1006
5	rs4458614	G	A	0.72167	1006
5	rs34302350	C	T	0.127237	1006
5	rs76851519	A	C	0.00994036	1006
5	rs147550197	G	A	0.0139165	1006
5	rs4331933	G	A	0.722664	1006
5	rs4336388	G	C	0.903579	1006
5	rs4563659	G	A	0.757455	1006
5	rs11745446	T	A	0.905567	1006
5	rs13176728	G	A	0.133201	1006
5	rs4540211	T	C	0.77336	1006
5	rs114842677	T	C	0.0168986	1006
5	rs7726023	T	C	0.905567	1006
5	rs13158963	G	A	0.121272	1006
5	rs13160072	G	A	0.120278	1006
5	rs55980700	T	C	0.766402	1006
5	rs13184171	T	C	0.121272	1006
5	rs13169196	A	G	0.133201	1006
5	rs4916703	C	T	0.763419	1006
5	rs4916847	G	C	0.895626	1006
5	rs4916704	T	C	0.889662	1006
5	rs74340151	C	T	0.026839	1006
5	rs139135786	T	A	0.0208748	1006
5	rs6864663	C	T	0.751491	1006
5	rs6864534	A	C	0.893638	1006
5	rs10069710	C	A	0.955268	1006
5	rs145981926	G	C	0.0149105	1006
5	rs4916848	C	A	0.753479	1006
5	rs13179009	G	C	0.135189	1006
5	rs4916705	G	A	0.895626	1006
5	rs113321316	C	A	0.0178926	1006
5	rs10077486	A	G	0.895626	1006
5	rs41315916	G	T	0.0109344	1006
5	rs10474340	G	A	0.893638	1006
5	rs76476845	A	G	0.00795229	1006
5	rs77889998	A	G	0.0159046	1006
5	rs4256375	G	A	0.748509	1006
5	rs111951804	G	A	0.05666	1006
5	rs4916849	T	C	0.88668	1006
5	rs11741423	A	G	0.894632	1006
5	rs10213697	T	C	0.894632	1006
5	rs10213732	T	C	0.767396	1006
5	rs4537089	C	T	0.806163	1006
5	rs13188929	A	G	0.136183	1006
5	rs7714013	C	G	0.887674	1006
5	rs138476637	T	A	0.0149105	1006
5	rs13171944	G	A	0.0109344	1006
5	rs190867351	A	T	0.0457256	1006
5	rs72784689	T	C	0.0705765	1006
5	rs147196121	A	G	0.0149105	1006
5	rs72784690	T	G	0.027833	1006
5	rs1397793	G	A	0.614314	1006
5	rs2941902	C	G	0.766402	1006
5	rs72784693	A	G	0.0397614	1006
5	rs13182804	C	T	0.124254	1006
5	rs2941901	G	A	0.889662	1006
5	rs2941900	G	A	0.888668	1006
5	rs2941899	A	G	0.88668	1006
5	rs2941898	A	G	0.732604	1006
5	rs6452942	C	T	0.122266	1006
5	rs2941897	C	T	0.951292	1006
5	rs2941896	T	G	0.956262	1006
5	rs75977208	C	T	0.0198807	1006
5	rs78332247	C	A	0.117296	1006
5	rs111668442	G	A	0.05666	1006
5	rs55754659	C	T	0.947316	1006
5	rs78482595	G	T	0.0178926	1006
5	rs2941876	C	T	0.94334	1006
5	rs2941877	C	T	0.949304	1006
5	rs4916850	A	G	0.949304	1006
5	rs76192822	T	C	0.0367793	1006
5	rs114497138	C	A	0.026839	1006
5	rs2941879	T	C	0.946322	1006
5	rs72784700	G	T	0.0178926	1006
5	rs76472937	A	G	0.0129225	1006
5	rs6452944	T	G	0.17992	1006
5	rs78713949	T	C	0.0377734	1006
5	rs10077999	A	G	0.83499	1006
5	rs10063230	C	T	0.837972	1006
5	rs117440278	G	A	0.0596421	1006
5	rs150959979	T	C	0.0109344	1006
5	rs16869554	T	C	0.0596421	1006
5	rs114416987	T	A	0.0139165	1006
5	rs57778265	A	T	0.0586481	1006
5	rs61156097	T	C	0.0576541	1006
5	rs57437843	T	G	0.0586481	1006
5	rs1877216	G	T	0.203777	1006
5	rs16869562	C	T	0.0586481	1006
5	rs72784702	G	A	0.0745527	1006
5	rs2063462	C	T	0.0715706	1006
5	rs17574989	T	C	0.199801	1006
5	rs2973435	C	G	0.212724	1006
5	rs10514346	A	G	0.0725646	1006
5	rs75029732	C	G	0.0705765	1006
5	rs114071829	A	G	0.0705765	1006
5	rs114971860	T	C	0.0705765	1006
5	rs1511343	G	A	0.137177	1006
5	rs35741199	A	G	0.0139165	1006
5	rs2941887	T	C	0.209742	1006
5	rs2973433	C	T	0.916501	1006
5	rs79768711	C	T	0.0695825	1006
5	rs12655796	C	G	0.0695825	1006
5	rs113833944	G	T	0.0685885	1006
5	rs78358745	C	A	0.0695825	1006
5	rs148660962	T	C	0.0119284	1006
5	rs13161942	C	T	0.0576541	1006
5	rs2941886	C	T	0.137177	1006
5	rs13154867	T	G	0.791252	1006
5	rs2137009	C	T	0.934394	1006
5	rs71637324	A	G	0.027833	1006
5	rs2973432	A	G	0.935388	1006
5	rs6862466	T	C	0.719682	1006
5	rs13178155	G	A	0.717694	1006
5	rs149397218	G	A	0.00795229	1006
5	rs111903488	A	G	0.0695825	1006
5	rs150530445	G	A	0.0705765	1006
5	rs114796358	G	A	0.0119284	1006
5	rs2973431	T	A	0.935388	1006
5	rs2973430	G	C	0.879722	1006
5	rs2973429	C	T	0.936382	1006
5	rs6878931	T	C	0.0516899	1006
5	rs6878501	G	A	0.0506958	1006
5	rs6878713	G	A	0.0506958	1006
5	rs6452945	A	T	0.879722	1006
5	rs115165165	T	G	0.867793	1006
5	rs112799361	C	T	0.0695825	1006
5	rs76306474	G	A	0.0705765	1006
5	rs2941885	C	A	0.829026	1006
5	rs2973476	C	A	0.829026	1006
5	rs4400156	C	T	0.751491	1006
5	rs73773326	A	G	0.028827	1006
5	rs2973475	T	C	0.84493	1006
5	rs114615817	T	C	0.0526839	1006
5	rs10942626	G	A	0.0526839	1006
5	rs2973474	G	A	0.770378	1006
5	rs114300458	T	C	0.0119284	1006
5	rs116458522	C	G	0.0129225	1006
5	rs75703554	C	T	0.0337972	1006
5	rs12521670	C	T	0.0536779	1006
5	rs78330172	A	T	0.0765408	1006
5	rs7341115	A	G	0.132207	1006
5	rs12189158	C	T	0.0815109	1006
5	rs2973473	A	T	0.909543	1006
5	rs73177675	G	C	0.0775348	1006
5	rs7341005	A	G	0.106362	1006
5	rs116022612	C	T	0.00695825	1006
5	rs73773329	A	G	0.0497018	1006
5	rs62373891	T	G	0.0198807	1006
5	rs79017214	C	A	0.0765408	1006
5	rs12514996	C	A	0.0526839	1006
5	rs7712260	C	G	0.0805169	1006
5	rs73773330	G	C	0.0477137	1006
5	rs139936261	C	T	0.0188867	1006
5	rs28379688	A	T	0.0487078	1006
5	rs56410910	C	T	0.0477137	1006
5	rs56082303	A	C	0.0457256	1006
5	rs35363385	C	A	0.055666	1006
5	rs55818598	C	A	0.0487078	1006
5	rs111918141	C	G	0.128231	1006
5	rs4916706	T	A	0.128231	1006
5	rs4916707	A	G	0.129225	1006
5	rs4916708	A	G	0.189861	1006
5	rs149614830	T	C	0.0745527	1006
5	rs72786308	C	T	0.0367793	1006
5	rs2973472	G	A	0.740557	1006
5	rs2941895	T	C	0.743539	1006
5	rs2941894	G	A	0.740557	1006
5	rs2941893	C	T	0.741551	1006
5	rs35584449	C	A	0.0586481	1006
5	rs76821850	T	C	0.0745527	1006
5	rs12658748	A	G	0.0596421	1006
5	rs73773334	C	T	0.0477137	1006
5	rs2048454	T	C	0.0745527	1006
5	rs35059634	A	C	0.0576541	1006
5	rs7731341	C	T	0.246521	1006
5	rs2886949	C	G	0.134195	1006
5	rs77792981	G	A	0.0775348	1006
5	rs7704966	G	A	0.0606362	1006
5	rs58520625	C	T	0.0477137	1006
5	rs2137010	C	G	0.0119284	1006
5	rs16869606	C	T	0.752485	1006
5	rs76132746	A	T	0.027833	1006
5	rs1473047	T	A	0.752485	1006
5	rs114944417	A	T	0.0188867	1006
5	rs10473941	T	G	0.0467197	1006
5	rs10942627	C	T	0.0506958	1006
5	rs28529720	A	G	0.753479	1006
5	rs10473942	T	C	0.0467197	1006
5	rs72786311	A	G	0.0596421	1006
5	rs2941892	G	T	0.947316	1006
5	rs72786312	T	C	0.107356	1006
5	rs193141912	G	T	0.0139165	1006
5	rs113985075	G	A	0.028827	1006
5	rs2973460	A	G	0.0874751	1006
5	rs77480929	G	C	0.0178926	1006
5	rs12515116	A	G	0.107356	1006
5	rs12520306	C	T	0.0596421	1006
5	rs2973461	T	C	0.947316	1006
5	rs11740321	A	G	0.752485	1006
5	rs2941891	T	C	0.194831	1006
5	rs2973463	A	T	0.194831	1006
5	rs2941890	T	C	0.947316	1006
5	rs35554917	T	G	0.752485	1006
5	rs10473943	C	T	0.752485	1006
5	rs10474342	A	G	0.76839	1006
5	rs13172199	A	G	0.0516899	1006
5	rs10059932	A	G	0.0477137	1006
5	rs2941889	C	T	0.00795229	1006
5	rs57891485	C	T	0.0467197	1006
5	rs4916851	C	T	0.76839	1006
5	rs2973464	T	C	0.947316	1006
5	rs16869618	T	C	0.0437376	1006
5	rs2973465	A	G	0.00894632	1006
5	rs2941888	T	C	0.903579	1006
5	rs74977994	C	T	0.0745527	1006
5	rs114107413	A	G	0.0258449	1006
5	rs73773337	G	A	0.0477137	1006
5	rs2973467	A	G	0.947316	1006
5	rs13165085	G	C	0.769384	1006
5	rs28490868	C	T	0.0467197	1006
5	rs13164949	C	T	0.76839	1006
5	rs28693622	T	C	0.76839	1006
5	rs28637141	C	T	0.76839	1006
5	rs186028143	T	G	0.0119284	1006
5	rs12188638	C	T	0.0437376	1006
5	rs10072084	C	T	0.76839	1006
5	rs73179864	T	G	0.00894632	1006
5	rs60578469	T	C	0.083499	1006
5	rs55989779	G	C	0.0477137	1006
5	rs144548202	C	A	0.0447316	1006
5	rs12514092	T	G	0.769384	1006
5	rs28601850	C	T	0.0785288	1006
5	rs2973468	G	T	0.131213	1006
5	rs2941905	C	A	0.17495	1006
5	rs55657470	G	A	0.0477137	1006
5	rs2973470	A	G	0.178926	1006
5	rs2941903	C	T	0.00894632	1006
5	rs2973471	C	T	0.05666	1006
5	rs9647558	G	A	0.0437376	1006
5	rs10474343	G	A	0.76839	1006
5	rs11740007	C	G	0.76839	1006
5	rs72786319	G	A	0.0675944	1006
5	rs4392660	C	T	0.05666	1006
5	rs72786321	A	G	0.0477137	1006
5	rs138213008	C	T	0.0437376	1006
5	rs10473944	C	T	0.776342	1006
5	rs150852337	T	G	0.00994036	1006
5	rs2973441	A	G	0.873757	1006
5	rs72786324	T	C	0.0477137	1006
5	rs72786325	C	T	0.0437376	1006
5	rs72786326	C	A	0.0437376	1006
5	rs2886926	T	A	0.0178926	1006
5	rs868557	G	A	0.776342	1006
5	rs193292482	C	T	0.0159046	1006
5	rs112408047	C	T	0.0437376	1006
5	rs12653995	G	A	0.0457256	1006
5	rs80175407	T	C	0.026839	1006
5	rs2973478	C	T	0.776342	1006
5	rs2973477	C	T	0.776342	1006
5	rs72786329	C	G	0.0447316	1006
5	rs13362365	A	G	0.0487078	1006
5	rs973332	C	T	0.776342	1006
5	rs114946557	C	T	0.0367793	1006
5	rs1858309	C	T	0.873757	1006
5	rs59967608	G	A	0.0487078	1006
5	rs2367292	A	G	0.775348	1006
5	rs7709572	G	C	0.873757	1006
5	rs77068232	A	G	0.028827	1006
5	rs72786331	G	A	0.0487078	1006
5	rs145060710	T	C	0.00695825	1006
5	rs4518439	T	G	0.873757	1006
5	rs112510696	C	T	0.0487078	1006
5	rs7724489	A	T	0.873757	1006
5	rs56377435	T	C	0.0487078	1006
5	rs78789454	A	G	0.0487078	1006
5	rs74667368	G	T	0.0735586	1006
5	rs78095414	A	C	0.0785288	1006
5	rs56316727	C	T	0.0924453	1006
5	rs62373923	C	T	0.16998	1006
5	rs10474344	C	T	0.0487078	1006
5	rs10474345	T	C	0.0487078	1006
5	rs10474346	C	T	0.873757	1006
5	rs10072875	C	A	0.0506958	1006
5	rs7719516	G	A	0.82008	1006
5	rs116679596	A	C	0.0119284	1006
5	rs995691	A	C	0.00795229	1006
5	rs72786338	C	T	0.0427435	1006
5	rs143436095	T	C	0.026839	1006
5	rs6885341	C	T	0.82008	1006
5	rs12697807	T	G	0.819085	1006
5	rs10474347	A	G	0.819085	1006
5	rs997738	C	T	0.148111	1006
5	rs997737	C	G	0.776342	1006
5	rs2048452	C	A	0.870775	1006
5	rs2048451	G	T	0.82008	1006
5	rs71637326	T	C	0.026839	1006
5	rs141076969	C	T	0.00795229	1006
5	rs144864593	T	A	0.028827	1006
5	rs145722231	T	C	0.0129225	1006
5	rs77787281	C	T	0.0506958	1006
5	rs10462492	G	A	0.813121	1006
5	rs4424024	A	G	0.822068	1006
5	rs4364415	T	C	0.822068	1006
5	rs6888674	G	A	0.822068	1006
5	rs6888389	A	C	0.822068	1006
5	rs10061355	A	G	0.875746	1006
5	rs6889197	G	A	0.875746	1006
5	rs6888958	A	G	0.87674	1006
5	rs56320224	G	A	0.0497018	1006
5	rs10462343	T	A	0.818091	1006
5	rs62373927	C	T	0.0526839	1006
5	rs6859170	G	A	0.87674	1006
5	rs13355819	G	A	0.39662	1006
5	rs867831	G	A	0.0139165	1006
5	rs4377733	C	T	0.873757	1006
5	rs142483645	C	A	0.00994036	1006
5	rs6882172	G	A	0.855865	1006
5	rs1473048	G	A	0.0129225	1006
5	rs6897578	A	G	0.873757	1006
5	rs6898622	G	T	0.873757	1006
5	rs10434640	C	A	0.816103	1006
5	rs34736685	T	A	0.0516899	1006
5	rs4019302	G	C	0.88171	1006
5	rs34581109	C	T	0.0516899	1006
5	rs76066993	A	G	0.0725646	1006
5	rs6869552	C	A	0.873757	1006
5	rs2102553	A	G	0.0129225	1006
5	rs10038090	C	G	0.873757	1006
5	rs1511344	G	C	0.859841	1006
5	rs62373928	T	C	0.0308151	1006
5	rs13171635	T	C	0.871769	1006
5	rs1511345	T	C	0.871769	1006
5	rs71637328	C	A	0.0526839	1006
5	rs552809358	C	G	0.00894632	1006
5	rs4019243	G	A	0.853877	1006
5	rs4916853	A	G	0.0735586	1006
5	rs1543066	C	T	0.867793	1006
5	rs13356765	G	A	0.0785288	1006
5	rs62373939	C	T	0.028827	1006
5	rs74636928	A	C	0.0735586	1006
5	rs4916854	C	A	0.0735586	1006
5	rs114363483	A	G	0.0735586	1006
5	rs78305958	G	A	0.0735586	1006
5	rs75951048	G	C	0.0735586	1006
5	rs78948152	A	C	0.0874751	1006
5	rs80080787	T	C	0.0735586	1006
5	rs111330650	T	C	0.0765408	1006
5	rs77779918	C	T	0.0745527	1006
5	rs2137007	C	T	0.926441	1006
5	rs9293562	T	C	0.926441	1006
5	rs7706256	T	C	0.927435	1006
5	rs149848137	A	G	0.0387674	1006
5	rs4916855	T	C	0.810139	1006
5	rs4916856	G	A	0.810139	1006
5	rs144909035	C	G	0.0506958	1006
5	rs115188128	G	A	0.0109344	1006
5	rs118190211	C	T	0.0387674	1006
5	rs2048453	G	A	0.927435	1006
5	rs10474349	G	C	0.0656064	1006
5	rs75917921	T	C	0.0159046	1006
5	rs9293563	C	A	0.0656064	1006
5	rs13360803	G	A	0.0656064	1006
5	rs148765311	C	T	0.0149105	1006
5	rs7721772	A	G	0.928429	1006
5	rs7704529	T	C	0.927435	1006
5	rs72786353	G	T	0.0387674	1006
5	rs71637330	C	T	0.0606362	1006
5	rs10805873	C	G	0.863817	1006
5	rs4916857	T	C	0.927435	1006
5	rs12522278	C	G	0.10338	1006
5	rs12522282	C	T	0.0487078	1006
5	rs72786354	T	C	0.0397614	1006
5	rs34422832	T	G	0.0616302	1006
5	rs6865066	G	T	0.930417	1006
5	rs145621255	G	A	0.0397614	1006
5	rs10038890	T	C	0.82008	1006
5	rs71637331	C	A	0.0616302	1006
5	rs4639266	T	C	0.82008	1006
5	rs12697808	T	C	0.82008	1006
5	rs6877420	G	T	0.929423	1006
5	rs10057046	C	T	0.924453	1006
5	rs6882178	G	A	0.10835	1006
5	rs9293564	G	A	0.928429	1006
5	rs56876862	A	T	0.0407555	1006
5	rs7727632	T	C	0.883698	1006
5	rs10036206	C	T	0.877734	1006
5	rs185451977	G	C	0.00994036	1006
5	rs9293565	A	G	0.87674	1006
5	rs7732832	T	G	0.922465	1006
5	rs28369128	G	A	0.0407555	1006
5	rs72786358	G	C	0.0397614	1006
5	rs72786359	T	C	0.0427435	1006
5	rs6884883	G	A	0.00994036	1006
5	rs13176999	C	G	0.880716	1006
5	rs72786360	G	A	0.0397614	1006
5	rs67220802	G	A	0.0417495	1006
5	rs79449616	C	T	0.0149105	1006
5	rs113685914	C	T	0.0964215	1006
5	rs115738444	T	C	0.0109344	1006
5	rs12658394	T	C	0.0387674	1006
5	rs7727557	T	C	0.923459	1006
5	rs10462494	T	C	0.923459	1006
5	rs10462495	A	G	0.923459	1006
5	rs137923100	C	T	0.0487078	1006
5	rs57859727	C	T	0.0407555	1006
5	rs6888057	G	A	0.0407555	1006
5	rs4916859	G	A	0.840954	1006
5	rs137876222	C	G	0.00994036	1006
5	rs13185895	C	T	0.0397614	1006
5	rs6880312	T	C	0.925447	1006
5	rs34107416	A	G	0.0387674	1006
5	rs10050517	A	G	0.845924	1006
5	rs72786362	G	C	0.0497018	1006
5	rs115432288	A	T	0.0298211	1006
5	rs6865269	G	T	0.931412	1006
5	rs150117005	G	A	0.0487078	1006
5	rs9293566	G	A	0.699801	1006
5	rs11950828	A	C	0.232604	1006
5	rs114307725	C	G	0.0159046	1006
5	rs141917616	A	C	0.0328032	1006
5	rs10942629	T	C	0.23161	1006
5	rs10037293	A	C	0.699801	1006
5	rs10042981	G	T	0.699801	1006
5	rs112900334	C	T	0.05666	1006
5	rs59578984	C	T	0.0685885	1006
5	rs114653303	T	C	0.0159046	1006
5	rs10942630	C	T	0.299205	1006
5	rs6873839	T	C	0.227634	1006
5	rs6878402	T	G	0.299205	1006
5	rs148559123	G	A	0.0685885	1006
5	rs114591738	A	G	0.00894632	1006
5	rs75180939	G	A	0.0685885	1006
5	rs57318317	T	C	0.230616	1006
5	rs58734007	A	G	0.299205	1006
5	rs35024930	C	G	0.128231	1006
5	rs2063461	C	T	0.235586	1006
5	rs13358426	T	G	0.10338	1006
5	rs78348641	C	T	0.0675944	1006
5	rs115736953	A	G	0.0178926	1006
5	rs4916860	C	A	0.236581	1006
5	rs6886011	G	T	0.236581	1006
5	rs60716916	T	C	0.236581	1006
5	rs62373948	G	A	0.233598	1006
5	rs56066934	G	A	0.0675944	1006
5	rs115688326	G	A	0.00695825	1006
5	rs7702782	A	G	0.304175	1006
5	rs80127709	G	A	0.0675944	1006
5	rs35778324	T	C	0.134195	1006
5	rs13160722	G	T	0.0785288	1006
5	rs13160468	C	T	0.0785288	1006
5	rs77843336	G	A	0.0675944	1006
5	rs76484930	A	G	0.0675944	1006
5	rs77224092	C	T	0.0675944	1006
5	rs138879089	A	G	0.0129225	1006
5	rs10057874	C	T	0.0159046	1006
5	rs78753141	A	T	0.0188867	1006
5	rs59498996	T	G	0.0695825	1006
5	rs6884231	C	T	0.244533	1006
5	rs6865416	T	C	0.243539	1006
5	rs11745521	T	A	0.238569	1006
5	rs150570153	G	A	0.0467197	1006
5	rs10942631	C	T	0.432406	1006
5	rs10942632	C	T	0.434394	1006
5	rs12187402	G	A	0.0228628	1006
5	rs79188454	T	C	0.0695825	1006
5	rs116772354	T	C	0.0149105	1006
5	rs7729950	A	G	0.389662	1006
5	rs7734555	C	A	0.390656	1006
5	rs13187777	C	T	0.125249	1006
5	rs6452949	A	G	0.39165	1006
5	rs16869685	A	C	0.125249	1006
5	rs58125334	A	G	0.392644	1006
5	rs57936487	C	T	0.125249	1006
5	rs182512095	G	A	0.0109344	1006
5	rs11739187	A	C	0.379722	1006
5	rs62373959	A	G	0.254473	1006
5	rs115382731	A	G	0.0149105	1006
5	rs56259969	C	T	0.0695825	1006
5	rs4916712	T	C	0.463221	1006
5	rs13328183	C	T	0.125249	1006
5	rs4916713	G	A	0.254473	1006
5	rs13185728	C	T	0.133201	1006
5	rs79235086	G	C	0.0129225	1006
5	rs72786369	C	T	0.0258449	1006
5	rs16878935	G	A	0.0715706	1006
5	rs72771503	G	A	0.0178926	1006
5	rs72771505	T	C	0.0208748	1006
5	rs138816790	C	T	0.0616302	1006
5	rs78073036	A	G	0.0616302	1006
5	rs75544655	C	T	0.0616302	1006
5	rs10071755	C	G	0.0795229	1006
5	rs6452951	T	G	0.144135	1006
5	rs16869698	C	T	0.0785288	1006
5	rs144621977	C	G	0.0357853	1006
5	rs140138543	T	C	0.0626243	1006
5	rs28497358	A	G	0.0805169	1006
5	rs7728022	A	T	0.0785288	1006
5	rs72771507	C	A	0.0218688	1006
5	rs77530732	C	T	0.0626243	1006
5	rs66801770	G	C	0.0785288	1006
5	rs78747009	T	C	0.0626243	1006
5	rs10942634	A	T	0.144135	1006
5	rs75862026	C	T	0.0437376	1006
5	rs1541674	T	C	0.143141	1006
5	rs10077391	C	A	0.0795229	1006
5	rs73773371	G	A	0.0626243	1006
5	rs6893260	G	A	0.0785288	1006
5	rs62376561	C	T	0.34493	1006
5	rs12110303	G	T	0.142147	1006
5	rs55877472	C	T	0.0487078	1006
5	rs10069032	A	C	0.0785288	1006
5	rs6869048	G	C	0.144135	1006
5	rs146158267	T	G	0.0198807	1006
5	rs17638113	G	A	0.0407555	1006
5	rs17638138	T	C	0.0149105	1006
5	rs74345264	T	C	0.0397614	1006
5	rs141347850	C	T	0.0298211	1006
5	rs76332233	A	G	0.0119284	1006
5	rs6866923	A	C	0.142147	1006
5	rs2303130	A	G	0.0626243	1006
5	rs1363839	A	T	0.144135	1006
5	rs62376563	T	G	0.343936	1006
5	rs62376564	T	G	0.28827	1006
5	rs187483043	C	T	0.0178926	1006
5	rs12188429	T	A	0.0785288	1006
5	rs72771512	G	A	0.0258449	1006
5	rs2287875	C	A	0.0626243	1006
5	rs73773374	A	C	0.0626243	1006
5	rs7715402	T	A	0.144135	1006
5	rs35712350	C	T	0.142147	1006
5	rs11948056	A	C	0.148111	1006
5	rs11948075	A	G	0.141153	1006
5	rs7705465	G	A	0.141153	1006
5	rs746637	C	G	0.141153	1006
5	rs147959893	C	T	0.0258449	1006
5	rs889213	C	T	0.141153	1006
5	rs2367354	G	T	0.0785288	1006
5	rs11950530	A	G	0.141153	1006
5	rs10058025	A	G	0.141153	1006
5	rs10073657	G	A	0.144135	1006
5	rs73773378	A	G	0.0626243	1006
5	rs148261381	A	G	0.0139165	1006
5	rs72771513	G	A	0.0308151	1006
5	rs6869717	G	A	0.141153	1006
5	rs1363837	T	G	0.49006	1006
5	rs6860948	T	G	0.142147	1006
5	rs9293567	T	C	0.878728	1006
5	rs77131945	T	C	0.0308151	1006
5	rs73771404	A	G	0.0626243	1006
5	rs116397516	C	G	0.0258449	1006
5	rs146580889	G	A	0.0178926	1006
5	rs140436918	G	A	0.027833	1006
5	rs62376566	A	T	0.287276	1006
5	rs143490358	C	G	0.027833	1006
5	rs7724749	G	A	0.0785288	1006
5	rs77534323	T	A	0.0129225	1006
5	rs11959525	A	G	0.141153	1006
5	rs11750147	T	C	0.276342	1006
5	rs1477349	G	A	0.141153	1006
5	rs1477348	G	A	0.141153	1006
5	rs143093060	G	A	0.027833	1006
5	rs6882269	A	G	0.146123	1006
5	rs2042339	G	A	0.33499	1006
5	rs12654787	C	T	0.141153	1006
5	rs10063683	G	A	0.141153	1006
5	rs1133120	G	T	0.0626243	1006
5	rs10054621	A	G	0.481113	1006
5	rs10045280	T	A	0.145129	1006
5	rs6867219	T	G	0.141153	1006
5	rs6867220	T	A	0.141153	1006
5	rs77556254	C	T	0.0626243	1006
5	rs12110065	A	G	0.141153	1006
5	rs7708782	T	C	0.141153	1006
5	rs11743324	C	T	0.0516899	1006
5	rs76384964	A	G	0.0626243	1006
5	rs6452953	T	G	0.144135	1006
5	rs80309525	T	G	0.0308151	1006
5	rs6862125	T	C	0.141153	1006
5	rs78469457	C	G	0.0198807	1006
5	rs4432929	C	T	0.0785288	1006
5	rs13165767	T	G	0.0596421	1006
5	rs2004483	C	T	0.141153	1006
5	rs116363453	A	G	0.0139165	1006
5	rs2839728	G	A	0.144135	1006
5	rs60513756	A	C	0.141153	1006
5	rs12653211	A	T	0.333996	1006
5	rs12651840	T	C	0.141153	1006
5	rs2052553	C	T	0.141153	1006
5	rs4552656	C	G	0.0785288	1006
5	rs2059207	C	A	0.145129	1006
5	rs2059208	T	A	0.144135	1006
5	rs10474352	C	T	0.141153	1006
5	rs10474353	A	C	0.141153	1006
5	rs1423217	C	T	0.333996	1006
5	rs6867091	C	G	0.146123	1006
5	rs6452954	G	A	0.145129	1006
5	rs72771524	C	A	0.0188867	1006
5	rs12655973	T	C	0.141153	1006
5	rs34960989	T	C	0.117296	1006
5	rs9293568	C	T	0.141153	1006
5	rs7701299	A	C	0.0785288	1006
5	rs10041402	A	T	0.141153	1006
5	rs142242810	G	A	0.028827	1006
5	rs10054820	C	T	0.141153	1006
5	rs9686361	C	T	0.141153	1006
5	rs2367526	A	G	0.141153	1006
5	rs2887007	A	T	0.142147	1006
5	rs72771527	A	G	0.0487078	1006
5	rs62376573	T	C	0.0487078	1006
5	rs11958143	A	G	0.481113	1006
5	rs10073935	A	G	0.141153	1006
5	rs10474354	C	T	0.0616302	1006
5	rs10059163	C	T	0.141153	1006
5	rs2161583	C	T	0.0785288	1006
5	rs2113057	G	A	0.0785288	1006
5	rs1035477	T	C	0.141153	1006
5	rs1964292	T	C	0.142147	1006
5	rs1895448	C	T	0.143141	1006
5	rs1895449	A	G	0.144135	1006
5	rs4382199	A	G	0.141153	1006
5	rs985434	A	G	0.141153	1006
5	rs145373474	G	A	0.028827	1006
5	rs7720132	T	C	0.141153	1006
5	rs17638833	G	A	0.0129225	1006
5	rs78154992	C	A	0.0626243	1006
5	rs1035476	G	A	0.142147	1006
5	rs6865495	G	A	0.142147	1006
5	rs73771421	C	T	0.0626243	1006
5	rs16869743	C	T	0.0626243	1006
5	rs6866191	G	A	0.141153	1006
5	rs73771425	T	C	0.0626243	1006
5	rs80207864	A	C	0.0467197	1006
5	rs17577253	T	C	0.082505	1006
5	rs116738015	G	T	0.00894632	1006
5	rs12656350	C	T	0.141153	1006
5	rs1363838	A	C	0.895626	1006
5	rs6896551	T	G	0.0795229	1006
5	rs16869748	G	A	0.0626243	1006
5	rs75617489	A	G	0.0626243	1006
5	rs1423594	A	G	0.0785288	1006
5	rs2367528	G	T	0.530815	1006
5	rs139041468	C	G	0.0149105	1006
5	rs2113058	C	A	0.357853	1006
5	rs10805875	A	G	0.0636183	1006
5	rs2161584	G	A	0.50497	1006
5	rs6897832	A	G	0.0805169	1006
5	rs80267325	A	G	0.0626243	1006
5	rs13189732	G	A	0.256461	1006
5	rs67643824	A	G	0.119284	1006
5	rs73185060	A	G	0.082505	1006
5	rs9918274	T	A	0.0626243	1006
5	rs6894924	T	C	0.501988	1006
5	rs10052492	T	A	0.147117	1006
5	rs12188929	C	T	0.0805169	1006
5	rs115274649	T	C	0.0218688	1006
5	rs149166806	T	C	0.0636183	1006
5	rs16869750	T	A	0.0636183	1006
5	rs933688	G	A	0.146123	1006
5	rs12188467	A	T	0.148111	1006
5	rs576344766	C	T	0.0129225	1006
5	rs10067713	T	C	0.082505	1006
5	rs76671424	T	C	0.0119284	1006
5	rs57389454	A	G	0.355865	1006
5	rs332540	C	T	0.082505	1006
5	rs74721326	G	A	0.0646123	1006
5	rs80190009	A	G	0.0656064	1006
5	rs332541	A	G	0.0795229	1006
5	rs332542	G	C	0.0795229	1006
5	rs74897253	T	C	0.0626243	1006
5	rs332544	G	A	0.147117	1006
5	rs332545	C	A	0.0795229	1006
5	rs74440922	T	C	0.0646123	1006
5	rs77088612	A	C	0.0626243	1006
5	rs1807945	G	A	0.0626243	1006
5	rs2028469	G	A	0.0407555	1006
5	rs186717	T	A	0.147117	1006
5	rs78676443	A	G	0.0646123	1006
5	rs4146346	A	G	0.0636183	1006
5	rs332546	T	C	0.0795229	1006
5	rs76308925	C	T	0.0626243	1006
5	rs52308	T	C	0.494036	1006
5	rs76532101	C	T	0.0656064	1006
5	rs75716136	A	T	0.00695825	1006
5	rs17577820	A	T	0.0337972	1006
5	rs332548	G	A	0.0815109	1006
5	rs332549	G	A	0.0795229	1006
5	rs179583	A	G	0.0815109	1006
5	rs332550	A	T	0.0815109	1006
5	rs16869771	C	G	0.0626243	1006
5	rs115546640	A	G	0.0248509	1006
5	rs332551	A	G	0.0815109	1006
5	rs114487065	T	C	0.0258449	1006
5	rs56752631	G	A	0.0646123	1006
5	rs16876866	T	G	0.0646123	1006
5	rs114810170	C	T	0.0208748	1006
5	rs332528	A	C	0.0815109	1006
5	rs10514348	T	G	0.0656064	1006
5	rs71637340	G	C	0.0228628	1006
5	rs332529	G	A	0.149105	1006
5	rs332531	G	C	0.151093	1006
5	rs332532	G	A	0.082505	1006
5	rs141430259	C	T	0.0159046	1006
5	rs2432160	T	G	0.082505	1006
5	rs332534	T	A	0.0815109	1006
5	rs332535	A	G	0.082505	1006
5	rs140770253	G	A	0.0119284	1006
5	rs116277580	C	G	0.0139165	1006
5	rs332536	G	C	0.082505	1006
5	rs16869788	T	C	0.0656064	1006
5	rs73771441	G	T	0.0656064	1006
5	rs73771443	C	T	0.0685885	1006
5	rs149730244	T	C	0.0188867	1006
5	rs6452955	G	T	0.0666004	1006
5	rs72771536	A	T	0.0168986	1006
5	rs332537	T	C	0.084493	1006
5	rs332538	G	T	0.498012	1006
5	rs193117768	C	A	0.0139165	1006
5	rs1423595	A	G	0.444334	1006
5	rs10065250	T	C	0.130219	1006
5	rs16876877	A	G	0.11332	1006
5	rs114050892	G	A	0.0367793	1006
5	rs16876880	T	A	0.294235	1006
5	rs7723015	G	T	0.295229	1006
5	rs10038441	C	A	0.184891	1006
5	rs10038508	G	A	0.294235	1006
5	rs16869794	C	T	0.294235	1006
5	rs185828179	G	T	0.00894632	1006
5	rs72771538	G	A	0.294235	1006
5	rs332539	C	A	0.89165	1006
5	rs28437638	A	G	0.198807	1006
5	rs78325990	G	T	0.0198807	1006
5	rs6864520	A	G	0.294235	1006
5	rs6865029	A	C	0.0964215	1006
5	rs10041527	A	G	0.198807	1006
5	rs56995934	G	A	0.0954274	1006
5	rs6876075	G	A	0.263419	1006
5	rs56411263	G	T	0.0954274	1006
5	rs56121129	G	A	0.0954274	1006
5	rs17640214	A	G	0.200795	1006
5	rs9986249	T	A	0.298211	1006
5	rs114595478	G	A	0.200795	1006
5	rs6869618	T	C	0.298211	1006
5	rs77822762	T	A	0.200795	1006
5	rs16869799	A	T	0.298211	1006
5	rs10073149	T	C	0.200795	1006
5	rs6865573	C	G	0.306163	1006
5	rs7724031	T	C	0.306163	1006
5	rs145135162	C	T	0.00994036	1006
5	rs9293569	T	C	0.202783	1006
5	rs141165113	C	T	0.0139165	1006
5	rs115588663	C	T	0.0139165	1006
5	rs13355661	C	A	0.202783	1006
5	rs62376580	G	A	0.267396	1006
5	rs71637341	T	C	0.0119284	1006
5	rs332527	T	G	0.0139165	1006
5	rs73771461	T	C	0.0964215	1006
5	rs72771544	G	A	0.0964215	1006
5	rs10474356	A	G	0.297217	1006
5	rs13354352	A	G	0.297217	1006
5	rs10069097	G	C	0.0964215	1006
5	rs16869805	C	T	0.297217	1006
5	rs10473945	C	A	0.0964215	1006
5	rs10473946	A	T	0.0964215	1006
5	rs151088682	C	T	0.00795229	1006
5	rs17640423	T	C	0.240557	1006
5	rs17579054	T	G	0.239563	1006
5	rs72771547	C	T	0.238569	1006
5	rs332521	G	A	0.0139165	1006
5	rs10073018	C	T	0.0586481	1006
5	rs6870792	T	C	0.240557	1006
5	rs10037568	T	A	0.240557	1006
5	rs182917806	C	T	0.0149105	1006
5	rs332522	T	G	0.314115	1006
5	rs10040228	A	G	0.0427435	1006
5	rs75060884	G	A	0.0238569	1006
5	rs17640581	A	G	0.240557	1006
5	rs17579249	T	C	0.240557	1006
5	rs231383	C	G	0.312127	1006
5	rs332523	T	C	0.314115	1006
5	rs332524	T	C	0.0139165	1006
5	rs2028471	A	T	0.240557	1006
5	rs2028472	T	C	0.240557	1006
5	rs13435929	C	G	0.240557	1006
5	rs13435932	C	T	0.240557	1006
5	rs4146347	C	T	0.240557	1006
5	rs17579567	A	G	0.240557	1006
5	rs332525	G	A	0.0139165	1006
5	rs1593059	G	A	0.240557	1006
5	rs10042221	A	G	0.240557	1006
5	rs1593060	G	A	0.240557	1006
5	rs1363993	T	C	0.240557	1006
5	rs1363994	G	A	0.240557	1006
5	rs332526	T	C	0.0725646	1006
5	rs1363995	A	G	0.240557	1006
5	rs17579630	T	C	0.240557	1006
5	rs10067258	T	G	0.240557	1006
5	rs72771551	T	C	0.05666	1006
5	rs1661037	A	G	0.314115	1006
5	rs10079979	C	T	0.240557	1006
5	rs7737738	G	A	0.0586481	1006
5	rs72771554	A	G	0.240557	1006
5	rs62376581	G	A	0.00994036	1006
5	rs2439625	T	G	0.0725646	1006
5	rs9986147	C	A	0.240557	1006
5	rs1899314	T	G	0.240557	1006
5	rs78733417	T	A	0.05666	1006
5	rs1899315	G	A	0.240557	1006
5	rs1579736	A	C	0.0725646	1006
5	rs141825146	A	G	0.240557	1006
5	rs140876413	C	T	0.0586481	1006
5	rs2432158	T	G	0.0735586	1006
5	rs9986283	A	G	0.240557	1006
5	rs138373315	T	G	0.240557	1006
5	rs79539486	T	C	0.0308151	1006
5	rs10060836	G	A	0.240557	1006
5	rs28855513	G	A	0.240557	1006
5	rs1583906	G	A	0.0139165	1006
5	rs1583907	T	C	0.314115	1006
5	rs13357470	C	T	0.240557	1006
5	rs10040362	G	A	0.240557	1006
5	rs143291341	G	A	0.0258449	1006
5	rs56160605	A	C	0.240557	1006
5	rs115577511	G	A	0.0238569	1006
5	rs1423591	G	A	0.240557	1006
5	rs1423592	G	T	0.240557	1006
5	rs114116537	A	G	0.0377734	1006
5	rs10044045	T	C	0.240557	1006
5	rs1582557	T	G	0.240557	1006
5	rs28799682	T	C	0.240557	1006
5	rs10036307	A	G	0.240557	1006
5	rs10044802	T	C	0.240557	1006
5	rs10069046	G	A	0.0586481	1006
5	rs9293570	G	T	0.0586481	1006
5	rs2432159	G	A	0.0725646	1006
5	rs10038687	C	T	0.240557	1006
5	rs10044199	A	G	0.240557	1006
5	rs4916865	C	T	0.0715706	1006
5	rs72771561	A	T	0.240557	1006
5	rs13356771	G	T	0.240557	1006
5	rs13357170	C	T	0.240557	1006
5	rs115734130	C	G	0.00695825	1006
5	rs332518	A	G	0.314115	1006
5	rs10079249	A	G	0.240557	1006
5	rs10064369	C	T	0.240557	1006
5	rs13360800	T	A	0.240557	1006
5	rs13358542	G	A	0.240557	1006
5	rs332519	G	A	0.0139165	1006
5	rs143271114	G	A	0.0596421	1006
5	rs332520	C	T	0.0139165	1006
5	rs13360925	T	C	0.240557	1006
5	rs186559765	C	T	0.00695825	1006
5	rs7707717	G	A	0.240557	1006
5	rs150719162	C	T	0.00894632	1006
5	rs7707782	C	T	0.240557	1006
5	rs7708089	C	T	0.240557	1006
5	rs7708120	C	T	0.240557	1006
5	rs6872564	C	T	0.264414	1006
5	rs7719043	A	G	0.0725646	1006
5	rs7719044	A	G	0.82008	1006
5	rs9885142	A	C	0.240557	1006
5	rs7706643	T	G	0.240557	1006
5	rs147715414	C	T	0.240557	1006
5	rs9885528	G	A	0.239563	1006
5	rs151246517	C	G	0.0308151	1006
5	rs146613993	G	C	0.0178926	1006
5	rs10045672	G	A	0.0586481	1006
5	rs10942636	C	T	0.0586481	1006
5	rs138612601	A	G	0.00695825	1006
5	rs72771564	T	C	0.239563	1006
5	rs72771565	C	A	0.239563	1006
5	rs72771566	C	A	0.239563	1006
5	rs150559187	C	T	0.0139165	1006
5	rs72771567	C	T	0.239563	1006
5	rs116708512	C	A	0.0258449	1006
5	rs13169804	G	A	0.0119284	1006
5	rs1120946	G	A	0.314115	1006
5	rs148742109	G	A	0.0149105	1006
5	rs116490872	C	A	0.238569	1006
5	rs72771569	C	T	0.238569	1006
5	rs62376595	A	T	0.0984095	1006
5	rs2919809	A	G	0.312127	1006
5	rs62376596	G	A	0.244533	1006
5	rs10043928	C	A	0.0586481	1006
5	rs142720829	G	T	0.237575	1006
5	rs72771571	G	A	0.238569	1006
5	rs28820626	C	A	0.0586481	1006
5	rs10474362	A	G	0.238569	1006
5	rs1441391	G	A	0.312127	1006
5	rs10473948	A	T	0.238569	1006
5	rs1813756	T	C	0.312127	1006
5	rs115510000	T	C	0.238569	1006
5	rs13353975	G	T	0.238569	1006
5	rs72771577	C	T	0.0586481	1006
5	rs1822167	T	C	0.312127	1006
5	rs116277035	T	C	0.0477137	1006
5	rs34567940	A	G	0.0139165	1006
5	rs34124411	T	C	0.0139165	1006
5	rs55766821	G	T	0.00994036	1006
5	rs56218465	T	A	0.238569	1006
5	rs55749912	C	A	0.238569	1006
5	rs146942497	G	C	0.0258449	1006
5	rs10039747	T	C	0.238569	1006
5	rs17641283	C	T	0.238569	1006
5	rs55975355	T	C	0.238569	1006
5	rs17641301	G	A	0.238569	1006
5	rs6863217	T	A	0.312127	1006
5	rs13174368	A	G	0.0119284	1006
5	rs10043890	A	T	0.312127	1006
5	rs987092	T	C	0.312127	1006
5	rs72771578	G	T	0.238569	1006
5	rs16869847	A	G	0.0168986	1006
5	rs10051901	C	T	0.238569	1006
5	rs10066951	A	T	0.238569	1006
5	rs10038699	T	C	0.238569	1006
5	rs10035748	C	G	0.238569	1006
5	rs36059782	A	G	0.0139165	1006
5	rs10037356	C	T	0.238569	1006
5	rs140394678	A	G	0.238569	1006
5	rs72771581	T	A	0.055666	1006
5	rs6867266	T	C	0.310139	1006
5	rs78980660	A	G	0.00695825	1006
5	rs6891503	G	A	0.238569	1006
5	rs6891710	G	T	0.238569	1006
5	rs115525008	T	A	0.0387674	1006
5	rs13358081	G	T	0.238569	1006
5	rs13358067	C	A	0.238569	1006
5	rs13358135	G	T	0.238569	1006
5	rs13358142	C	G	0.238569	1006
5	rs1155757	C	T	0.238569	1006
5	rs71637343	T	C	0.0129225	1006
5	rs2919810	C	T	0.965209	1006
5	rs72771584	C	T	0.238569	1006
5	rs577349437	T	C	0.00894632	1006
5	rs75656636	A	G	0.00695825	1006
5	rs2919811	G	A	0.0705765	1006
5	rs6452960	A	G	0.309145	1006
5	rs6888139	T	C	0.0705765	1006
5	rs1596056	A	G	0.299205	1006
5	rs141444225	A	C	0.00497018	1006
5	rs6452961	G	A	0.892644	1006
5	rs1596055	A	T	0.309145	1006
5	rs6890336	A	G	0.0705765	1006
5	rs10044960	C	A	0.0168986	1006
5	rs147866085	A	G	0.0149105	1006
5	rs62376599	A	G	0.117296	1006
5	rs4426949	G	A	0.892644	1006
5	rs7721647	C	T	0.300199	1006
5	rs145104846	C	T	0.0248509	1006
5	rs10061039	A	G	0.238569	1006
5	rs56201156	T	C	0.0497018	1006
5	rs10054023	T	A	0.238569	1006
5	rs1505853	C	T	0.300199	1006
5	rs1505852	C	A	0.300199	1006
5	rs1505851	T	C	0.300199	1006
5	rs1505850	A	G	0.299205	1006
5	rs1847836	G	A	0.300199	1006
5	rs10805876	T	A	0.964215	1006
5	rs1847838	A	G	0.299205	1006
5	rs75691701	G	A	0.0149105	1006
5	rs66818976	A	G	0.279324	1006
5	rs17641623	A	G	0.481113	1006
5	rs7735764	T	C	0.54175	1006
5	rs2367530	A	G	0.0606362	1006
5	rs10514350	A	G	0.237575	1006
5	rs2062965	G	A	0.0119284	1006
5	rs33939675	G	C	0.0606362	1006
5	rs34556970	T	G	0.0119284	1006
5	rs7703346	A	T	0.481113	1006
5	rs34755428	T	C	0.00894632	1006
5	rs7703640	C	T	0.481113	1006
5	rs7723748	T	C	0.481113	1006
5	rs34113537	C	T	0.0616302	1006
5	rs111712814	G	A	0.0159046	1006
5	rs987363	A	G	0.0616302	1006
5	rs7729308	G	A	0.300199	1006
5	rs79794174	C	T	0.0626243	1006
5	rs4312919	G	A	0.300199	1006
5	rs138783217	G	A	0.0188867	1006
5	rs1441392	C	T	0.0616302	1006
5	rs12655615	C	A	0.0387674	1006
5	rs7717991	T	C	0.0616302	1006
5	rs6867770	C	G	0.237575	1006
5	rs10059323	G	A	0.239563	1006
5	rs72771597	T	C	0.0467197	1006
5	rs35735688	G	T	0.0119284	1006
5	rs2887009	T	C	0.0119284	1006
5	rs35365806	C	T	0.0119284	1006
5	rs34400361	G	A	0.0119284	1006
5	rs34402064	T	C	0.0119284	1006
5	rs9885387	T	C	0.481113	1006
5	rs72771598	G	A	0.238569	1006
5	rs1605143	A	G	0.0139165	1006
5	rs1605142	G	A	0.0119284	1006
5	rs12697814	T	G	0.0119284	1006
5	rs2218238	A	G	0.0119284	1006
5	rs1605141	G	A	0.481113	1006
5	rs34422330	G	T	0.0129225	1006
5	rs6887197	T	G	0.0506958	1006
5	rs13159934	G	C	0.0119284	1006
5	rs1505855	T	A	0.0129225	1006
5	rs113084118	C	T	0.0198807	1006
5	rs116613706	G	T	0.0308151	1006
5	rs2197045	C	T	0.481113	1006
5	rs13169683	A	G	0.00894632	1006
5	rs151023142	T	C	0.0109344	1006
5	rs4610490	C	G	0.0119284	1006
5	rs12522188	C	T	0.494036	1006
5	rs4492142	T	G	0.494036	1006
5	rs982809	C	T	0.0119284	1006
5	rs72771599	G	T	0.481113	1006
5	rs114665684	A	G	0.026839	1006
5	rs72771600	A	C	0.0178926	1006
5	rs2202508	C	T	0.838966	1006
5	rs12188554	C	A	0.0308151	1006
5	rs2202509	G	A	0.500994	1006
5	rs1827818	T	G	0.0318091	1006
5	rs17641761	A	G	0.296223	1006
5	rs13184269	G	T	0.0139165	1006
5	rs76340239	G	A	0.0318091	1006
5	rs16869888	G	A	0.0139165	1006
5	rs77009124	A	G	0.0636183	1006
5	rs4355554	A	G	0.843936	1006
5	rs10071476	A	G	0.831014	1006
5	rs10058220	C	T	0.0477137	1006
5	rs148320994	A	G	0.0218688	1006
5	rs7703155	C	G	0.0318091	1006
5	rs10051652	C	T	0.491054	1006
5	rs12186681	C	T	0.799205	1006
5	rs72771601	C	A	0.491054	1006
5	rs2962380	A	G	0.84493	1006
5	rs34444727	C	T	0.0129225	1006
5	rs12655580	C	T	0.315109	1006
5	rs1976519	G	A	0.481113	1006
5	rs16869903	A	T	0.0328032	1006
5	rs72773303	A	C	0.317097	1006
5	rs62374738	C	T	0.317097	1006
5	rs2089271	C	T	0.480119	1006
5	rs62374739	T	C	0.0884692	1006
5	rs2962379	G	A	0.480119	1006
5	rs1587948	T	C	0.480119	1006
5	rs2962378	G	A	0.797217	1006
5	rs72773306	A	G	0.054672	1006
5	rs115685882	G	A	0.0159046	1006
5	rs1580949	G	A	0.829026	1006
5	rs148567231	C	A	0.0318091	1006
5	rs116402705	C	T	0.0397614	1006
5	rs62374741	A	G	0.317097	1006
5	rs2939243	A	G	0.480119	1006
5	rs2973840	G	A	0.797217	1006
5	rs62374742	C	T	0.317097	1006
5	rs74574105	A	G	0.0308151	1006
5	rs75763509	A	G	0.0308151	1006
5	rs115318230	C	T	0.0228628	1006
5	rs35533500	C	A	0.0129225	1006
5	rs141134845	T	C	0.0139165	1006
5	rs2939242	T	C	0.201789	1006
5	rs7726364	A	T	0.201789	1006
5	rs13161413	T	G	0.0129225	1006
5	rs2657819	C	A	0.156064	1006
5	rs1505854	T	A	0.133201	1006
5	rs62374743	C	T	0.0884692	1006
5	rs185284238	T	G	0.00596421	1006
5	rs78875766	G	A	0.0139165	1006
5	rs2939261	C	G	0.201789	1006
5	rs2939260	A	G	0.201789	1006
5	rs76485346	C	G	0.0149105	1006
5	rs76076209	G	T	0.0636183	1006
5	rs116594936	C	A	0.0298211	1006
5	rs2939259	C	G	0.202783	1006
5	rs2939258	T	G	0.201789	1006
5	rs144408588	G	A	0.0248509	1006
5	rs2972816	C	T	0.201789	1006
5	rs146206669	A	T	0.0119284	1006
5	rs331397	G	T	0.156064	1006
5	rs2973825	G	A	0.520875	1006
5	rs138945341	G	A	0.0298211	1006
5	rs2914024	C	T	0.520875	1006
5	rs13159432	T	C	0.0129225	1006
5	rs114405923	T	C	0.0228628	1006
5	rs2935250	T	C	0.201789	1006
5	rs2939241	G	T	0.253479	1006
5	rs2914021	T	G	0.202783	1006
5	rs78093928	G	T	0.0208748	1006
5	rs36016458	T	C	0.156064	1006
5	rs1496449	C	T	0.201789	1006
5	rs76993096	T	C	0.0328032	1006
5	rs13153333	A	G	0.0328032	1006
5	rs1496448	C	A	0.156064	1006
5	rs2973826	T	G	0.520875	1006
5	rs56841965	T	C	0.0328032	1006
5	rs72773315	A	G	0.0168986	1006
5	rs144120032	C	T	0.0139165	1006
5	rs114957607	G	A	0.0198807	1006
5	rs1692431	T	A	0.0129225	1006
5	rs2935244	T	G	0.202783	1006
5	rs149044027	A	G	0.0109344	1006
5	rs17647775	A	G	0.317097	1006
5	rs78756031	C	A	0.0347913	1006
5	rs185817783	G	C	0.00596421	1006
5	rs2973827	A	C	0.206759	1006
5	rs2973828	A	G	0.206759	1006
5	rs10474365	C	T	0.0467197	1006
5	rs71637346	A	T	0.0139165	1006
5	rs2939246	A	C	0.205765	1006
5	rs2914023	A	G	0.205765	1006
5	rs72773317	C	T	0.17495	1006
5	rs76890600	C	T	0.0149105	1006
5	rs2935245	G	A	0.205765	1006
5	rs6880791	G	A	0.0347913	1006
5	rs2935246	T	C	0.205765	1006
5	rs2973829	A	G	0.205765	1006
5	rs62374745	C	G	0.146123	1006
5	rs2939253	A	C	0.205765	1006
5	rs2973830	G	A	0.205765	1006
5	rs2939252	T	C	0.205765	1006
5	rs2935247	T	A	0.530815	1006
5	rs115887426	A	G	0.127237	1006
5	rs116248150	G	A	0.05666	1006
5	rs2935248	T	A	0.205765	1006
5	rs2973831	G	C	0.205765	1006
5	rs189799	A	G	0.154076	1006
5	rs2935249	A	G	0.15507	1006
5	rs1395014	C	G	0.0139165	1006
5	rs148643323	G	A	0.0119284	1006
5	rs187066527	G	C	0.00894632	1006
5	rs34282885	A	C	0.157058	1006
5	rs7714168	A	T	0.326044	1006
5	rs62374747	T	C	0.326044	1006
5	rs116589404	C	T	0.0357853	1006
5	rs62374748	T	C	0.326044	1006
5	rs331383	C	T	0.0139165	1006
5	rs10037332	C	G	0.326044	1006
5	rs6452964	G	A	0.326044	1006
5	rs145451221	G	A	0.026839	1006
5	rs62374749	T	C	0.0397614	1006
5	rs331384	T	G	0.534791	1006
5	rs2973832	G	C	0.760437	1006
5	rs12659774	G	A	0.326044	1006
5	rs10064296	A	G	0.326044	1006
5	rs16869941	C	G	0.0367793	1006
5	rs79121611	C	T	0.0367793	1006
5	rs331389	T	A	0.534791	1006
5	rs331387	G	A	0.534791	1006
5	rs10053671	C	T	0.326044	1006
5	rs76641212	C	T	0.0318091	1006
5	rs11956576	A	C	0.194831	1006
5	rs7712805	A	G	0.326044	1006
5	rs6452965	G	A	0.326044	1006
5	rs17648061	G	A	0.326044	1006
5	rs17581699	T	C	0.326044	1006
5	rs11747618	A	G	0.326044	1006
5	rs9765070	A	G	0.326044	1006
5	rs331386	G	A	0.0149105	1006
5	rs17581793	A	C	0.326044	1006
5	rs17581814	A	G	0.326044	1006
5	rs16869953	G	A	0.0367793	1006
5	rs34867200	T	C	0.0139165	1006
5	rs170730	A	G	0.0139165	1006
5	rs56124971	T	C	0.326044	1006
5	rs7716248	T	C	0.326044	1006
5	rs2453823	A	T	0.534791	1006
5	rs4916869	T	C	0.157058	1006
5	rs7734608	C	T	0.326044	1006
5	rs7716872	T	C	0.326044	1006
5	rs7734973	A	G	0.326044	1006
5	rs10155626	T	C	0.326044	1006
5	rs331396	T	C	0.0139165	1006
5	rs2088290	G	A	0.326044	1006
5	rs903879	A	G	0.175944	1006
5	rs1809814	A	C	0.326044	1006
5	rs903878	T	G	0.326044	1006
5	rs331395	C	G	0.208748	1006
5	rs10076423	T	C	0.0407555	1006
5	rs10078565	C	T	0.326044	1006
5	rs331393	T	G	0.534791	1006
5	rs148945297	G	A	0.0228628	1006
5	rs331392	A	G	0.534791	1006
5	rs331391	C	T	0.0139165	1006
5	rs331390	A	G	0.534791	1006
5	rs77878909	T	A	0.158052	1006
5	rs7706875	G	A	0.326044	1006
5	rs6866239	C	G	0.0357853	1006
5	rs62375762	T	C	0.326044	1006
5	rs331399	T	C	0.0129225	1006
5	rs12518363	T	G	0.157058	1006
5	rs13360208	A	T	0.326044	1006
5	rs1587211	C	T	0.0367793	1006
5	rs67839857	G	A	0.326044	1006
5	rs10447159	A	G	0.326044	1006
5	rs10447160	G	A	0.326044	1006
5	rs62375763	G	A	0.327038	1006
5	rs71637347	G	A	0.193837	1006
5	rs2657816	G	C	0.534791	1006
5	rs2561063	T	C	0.535785	1006
5	rs62375764	G	A	0.055666	1006
5	rs10058517	G	C	0.326044	1006
5	rs2202510	A	G	0.0377734	1006
5	rs35013513	A	T	0.157058	1006
5	rs62375765	A	G	0.326044	1006
5	rs72773329	C	T	0.00695825	1006
5	rs116499895	C	A	0.0248509	1006
5	rs35662958	T	C	0.158052	1006
5	rs111300497	G	C	0.0119284	1006
5	rs10069752	G	C	0.326044	1006
5	rs72773330	G	A	0.0178926	1006
5	rs17648705	T	C	0.32505	1006
5	rs72773331	A	T	0.0407555	1006
5	rs1692437	C	A	0.544732	1006
5	rs1692436	C	T	0.0149105	1006
5	rs1701359	A	C	0.0149105	1006
5	rs1692435	G	A	0.545726	1006
5	rs1692434	G	T	0.0149105	1006
5	rs71637348	T	C	0.00994036	1006
5	rs72773332	A	G	0.0178926	1006
5	rs3913800	A	C	0.324056	1006
5	rs77389293	A	G	0.0328032	1006
5	rs331400	G	A	0.626243	1006
5	rs62375766	C	T	0.324056	1006
5	rs7445794	T	C	0.233598	1006
5	rs13160409	C	T	0.233598	1006
5	rs1964059	G	A	0.557654	1006
5	rs12653151	C	T	0.324056	1006
5	rs331403	C	T	0.626243	1006
5	rs80319796	G	A	0.0149105	1006
5	rs12516181	T	C	0.234592	1006
5	rs10462496	G	A	0.557654	1006
5	rs62375767	C	T	0.323062	1006
5	rs62375768	T	G	0.32505	1006
5	rs12514316	G	A	0.234592	1006
5	rs149877399	G	A	0.0298211	1006
5	rs72773335	T	C	0.0407555	1006
5	rs140330739	G	T	0.0526839	1006
5	rs7723347	G	A	0.234592	1006
5	rs150499927	C	T	0.0139165	1006
5	rs113856017	G	A	0.0526839	1006
5	rs10040618	G	A	0.0487078	1006
5	rs71637349	G	A	0.0109344	1006
5	rs145095876	C	T	0.00695825	1006
5	rs12521300	T	G	0.234592	1006
5	rs67419767	T	C	0.0149105	1006
5	rs114619151	C	T	0.028827	1006
5	rs1692427	G	A	0.56163	1006
5	rs114333840	A	G	0.0228628	1006
5	rs76296609	G	A	0.0447316	1006
5	rs62375769	G	C	0.0427435	1006
5	rs331385	G	A	0.56163	1006
5	rs13166131	T	G	0.545726	1006
5	rs62375770	C	T	0.0924453	1006
5	rs145613625	A	G	0.0159046	1006
5	rs35229120	A	G	0.225646	1006
5	rs115693486	C	T	0.0129225	1006
5	rs73124395	T	A	0.0149105	1006
5	rs6869800	C	T	0.0616302	1006
5	rs6870007	A	C	0.0616302	1006
5	rs2662400	G	A	0.625249	1006
5	rs1820692	G	C	0.625249	1006
5	rs13340403	T	G	0.32008	1006
5	rs67348436	A	T	0.0149105	1006
5	rs11747230	G	A	0.0626243	1006
5	rs4100683	C	T	0.545726	1006
5	rs6881283	C	T	0.225646	1006
5	rs374254137	C	G	0.00795229	1006
5	rs58016444	T	A	0.32008	1006
5	rs62375772	T	A	0.32008	1006
5	rs2973835	A	T	0.625249	1006
5	rs62366623	G	A	0.32008	1006
5	rs34634103	T	C	0.0149105	1006
5	rs34363797	G	A	0.225646	1006
5	rs138217750	A	G	0.0626243	1006
5	rs10079532	G	A	0.225646	1006
5	rs77342671	G	A	0.0626243	1006
5	rs72773336	G	A	0.0407555	1006
5	rs6452969	A	G	0.382704	1006
5	rs7722797	T	A	0.0626243	1006
5	rs62366632	G	A	0.32008	1006
5	rs56839463	A	G	0.32008	1006
5	rs59514183	A	G	0.382704	1006
5	rs10055689	C	A	0.545726	1006
5	rs10055754	C	T	0.544732	1006
5	rs10072485	A	G	0.545726	1006
5	rs62366635	G	A	0.0367793	1006
5	rs2939247	A	G	0.625249	1006
5	rs62366636	A	G	0.32008	1006
5	rs9293571	C	T	0.412525	1006
5	rs9293572	G	A	0.319085	1006
5	rs10050947	C	T	0.0457256	1006
5	rs62366638	A	G	0.319085	1006
5	rs7716707	G	A	0.336978	1006
5	rs34495512	A	G	0.0168986	1006
5	rs2939244	T	A	0.65507	1006
5	rs13357578	C	A	0.321074	1006
5	rs35761722	A	G	0.0129225	1006
5	rs1395017	A	T	0.430417	1006
5	rs11743694	G	A	0.321074	1006
5	rs182196608	G	A	0.0139165	1006
5	rs7716005	T	C	0.413519	1006
5	rs7737612	A	G	0.412525	1006
5	rs1395015	C	T	0.432406	1006
5	rs2973839	A	G	0.112326	1006
5	rs12518725	G	T	0.222664	1006
5	rs9293574	T	C	0.0367793	1006
5	rs34558830	A	G	0.0367793	1006
5	rs13183883	G	A	0.0377734	1006
5	rs10062631	C	T	0.258449	1006
5	rs143344540	C	T	0.0109344	1006
5	rs67780637	T	C	0.0437376	1006
5	rs4547954	A	C	0.270378	1006
5	rs4560583	C	T	0.300199	1006
5	rs6878785	T	C	0.0457256	1006
5	rs4388237	T	C	0.309145	1006
5	rs10045960	A	G	0.352883	1006
5	rs34823914	G	A	0.0119284	1006
5	rs10067349	G	A	0.309145	1006
5	rs76799952	C	T	0.0208748	1006
5	rs71637350	T	G	0.0407555	1006
5	rs77795355	T	C	0.0149105	1006
5	rs116626799	T	C	0.0149105	1006
5	rs4244209	G	A	0.352883	1006
5	rs4612105	A	G	0.309145	1006
5	rs4568393	C	T	0.354871	1006
5	rs4400158	T	C	0.354871	1006
5	rs4469220	A	G	0.354871	1006
5	rs9293575	C	A	0.354871	1006
5	rs10043759	G	T	0.309145	1006
5	rs10036113	T	C	0.0795229	1006
5	rs78830679	T	C	0.0198807	1006
5	rs66497055	G	A	0.352883	1006
5	rs56370675	A	G	0.353877	1006
5	rs72773343	T	C	0.175944	1006
5	rs10039554	A	G	0.355865	1006
5	rs71637351	A	G	0.0218688	1006
5	rs10045304	G	A	0.355865	1006
5	rs4916875	A	G	0.355865	1006
5	rs79682059	G	C	0.0149105	1006
5	rs72773344	T	C	0.0178926	1006
5	rs6889498	T	C	0.352883	1006
5	rs4628022	A	G	0.354871	1006
5	rs4288147	C	T	0.351889	1006
5	rs76992114	A	G	0.175944	1006
5	rs4509055	G	A	0.347913	1006
5	rs4443452	G	A	0.349901	1006
5	rs7442905	T	G	0.360835	1006
5	rs183981075	G	A	0.00994036	1006
5	rs12171510	A	G	0.0308151	1006
5	rs6865934	T	G	0.39662	1006
5	rs28517286	C	T	0.0576541	1006
5	rs4244210	G	A	0.306163	1006
5	rs13357799	A	T	0.028827	1006
5	rs9293576	G	C	0.331014	1006
5	rs9293577	A	G	0.331014	1006
5	rs72773348	T	C	0.055666	1006
5	rs4398667	A	C	0.331014	1006
5	rs4270726	A	G	0.350895	1006
5	rs2913463	G	A	0.33002	1006
5	rs2973881	G	C	0.33002	1006
5	rs2913462	T	A	0.33002	1006
5	rs2913461	T	G	0.33002	1006
5	rs2973880	A	G	0.33002	1006
5	rs2913460	C	T	0.33002	1006
5	rs116078322	G	A	0.055666	1006
5	rs1820650	T	C	0.33002	1006
5	rs1582901	A	G	0.33002	1006
5	rs1820649	A	G	0.331014	1006
5	rs2973875	A	G	0.33002	1006
5	rs2913459	C	G	0.33002	1006
5	rs2913458	T	A	0.33002	1006
5	rs2913457	G	A	0.33002	1006
5	rs10474370	C	A	0.33002	1006
5	rs10474371	A	G	0.33002	1006
5	rs10474372	C	T	0.331014	1006
5	rs34156429	A	T	0.186879	1006
5	rs10474373	G	A	0.33002	1006
5	rs10474375	C	G	0.331014	1006
5	rs2973874	A	G	0.33002	1006
5	rs2973873	C	A	0.33002	1006
5	rs2913456	G	A	0.33002	1006
5	rs3097164	A	G	0.33002	1006
5	rs2973872	T	C	0.33002	1006
5	rs140702924	A	G	0.0139165	1006
5	rs2913455	T	C	0.33002	1006
5	rs112295318	C	T	0.0149105	1006
5	rs2973871	G	A	0.33002	1006
5	rs56066745	C	T	0.055666	1006
5	rs2913454	C	T	0.33002	1006
5	rs2973870	A	C	0.331014	1006
5	rs2973869	A	G	0.385686	1006
5	rs2913453	C	T	0.33002	1006
5	rs2973868	G	A	0.385686	1006
5	rs72773353	C	A	0.055666	1006
5	rs2913452	C	A	0.33002	1006
5	rs2860387	C	G	0.306163	1006
5	rs2973867	A	C	0.33002	1006
5	rs2973866	A	C	0.33002	1006
5	rs2913451	A	G	0.33002	1006
5	rs2913450	T	C	0.33002	1006
5	rs1366129	T	A	0.33002	1006
5	rs2913449	A	T	0.33002	1006
5	rs10067567	A	G	0.119284	1006
5	rs2860382	C	G	0.33002	1006
5	rs1863950	T	C	0.33002	1006
5	rs1863949	G	A	0.33002	1006
5	rs1863948	T	G	0.33002	1006
5	rs2913448	T	A	0.33002	1006
5	rs2913447	T	A	0.33002	1006
5	rs2973864	C	T	0.33002	1006
5	rs2913445	G	C	0.306163	1006
5	rs2973863	C	T	0.385686	1006
5	rs2913444	T	C	0.33002	1006
5	rs75110372	G	A	0.055666	1006
5	rs116556805	C	T	0.0407555	1006
5	rs143848171	A	G	0.0198807	1006
5	rs930051	G	A	0.332008	1006
5	rs930050	A	G	0.38668	1006
5	rs2367826	G	T	0.331014	1006
5	rs2913443	C	T	0.331014	1006
5	rs2913442	G	A	0.331014	1006
5	rs2887093	G	A	0.331014	1006
5	rs72773358	G	A	0.055666	1006
5	rs72773359	C	T	0.055666	1006
5	rs2913440	G	A	0.331014	1006
5	rs2913439	T	A	0.333996	1006
5	rs2913438	A	C	0.333996	1006
5	rs2913437	T	C	0.333996	1006
5	rs72773360	A	T	0.055666	1006
5	rs2913436	C	T	0.331014	1006
5	rs2913435	C	A	0.332008	1006
5	rs2913434	G	A	0.332008	1006
5	rs2913433	C	T	0.331014	1006
5	rs2913432	C	A	0.331014	1006
5	rs2973861	A	G	0.331014	1006
5	rs2913431	A	C	0.331014	1006
5	rs2913430	A	T	0.331014	1006
5	rs35569778	T	C	0.0228628	1006
5	rs2913429	G	T	0.331014	1006
5	rs141342364	C	A	0.055666	1006
5	rs2913428	G	T	0.331014	1006
5	rs2913427	C	T	0.331014	1006
5	rs2973859	A	G	0.389662	1006
5	rs142974570	C	T	0.0238569	1006
5	rs2913426	G	A	0.331014	1006
5	rs73141584	C	T	0.0238569	1006
5	rs2913425	T	A	0.331014	1006
5	rs72773362	A	C	0.055666	1006
5	rs2913424	G	A	0.331014	1006
5	rs2367827	A	G	0.331014	1006
5	rs2367828	T	A	0.331014	1006
5	rs2367829	G	A	0.331014	1006
5	rs2887094	A	C	0.389662	1006
5	rs2913421	A	C	0.331014	1006
5	rs2913420	A	C	0.331014	1006
5	rs2973856	T	A	0.331014	1006
5	rs2913419	A	G	0.331014	1006
5	rs72773364	A	C	0.055666	1006
5	rs2913418	C	A	0.331014	1006
5	rs2973855	G	A	0.331014	1006
5	rs2913417	C	T	0.331014	1006
5	rs2973854	C	T	0.331014	1006
5	rs2913416	T	C	0.331014	1006
5	rs2913415	A	C	0.331014	1006
5	rs2973853	A	G	0.331014	1006
5	rs2973852	C	T	0.331014	1006
5	rs2913414	G	C	0.331014	1006
5	rs2973851	A	G	0.331014	1006
5	rs2913413	G	T	0.331014	1006
5	rs2973850	C	T	0.332008	1006
5	rs2913412	G	A	0.332008	1006
5	rs66579298	G	A	0.0238569	1006
5	rs2973849	C	T	0.331014	1006
5	rs2973848	C	T	0.331014	1006
5	rs2973847	T	C	0.331014	1006
5	rs1896596	C	T	0.38668	1006
5	rs1427951	A	G	0.33002	1006
5	rs1427950	C	A	0.332008	1006
5	rs1427949	C	T	0.331014	1006
5	rs1427948	C	T	0.331014	1006
5	rs1427947	C	T	0.331014	1006
5	rs142072269	C	T	0.0188867	1006
5	rs72773366	T	C	0.055666	1006
5	rs72773367	C	T	0.055666	1006
5	rs2973846	T	A	0.331014	1006
5	rs2913410	T	A	0.331014	1006
5	rs3097162	A	G	0.307157	1006
5	rs2973845	G	C	0.331014	1006
5	rs1366133	G	A	0.331014	1006
5	rs71637354	T	C	0.0178926	1006
5	rs116069270	G	A	0.0139165	1006
5	rs78543743	G	A	0.0506958	1006
5	rs35146088	G	T	0.0248509	1006
5	rs3097161	C	A	0.88171	1006
5	rs10474378	C	G	0.292247	1006
5	rs10473954	A	C	0.271372	1006
5	rs72773370	A	G	0.271372	1006
5	rs72773371	A	G	0.271372	1006
5	rs75761852	T	G	0.0129225	1006
5	rs142208232	A	G	0.0129225	1006
5	rs9293582	T	C	0.292247	1006
5	rs114695198	A	T	0.0129225	1006
5	rs55964699	A	T	0.271372	1006
5	rs7723609	C	T	0.292247	1006
5	rs10074805	C	T	0.256461	1006
5	rs142403306	A	G	0.0337972	1006
5	rs141744208	T	C	0.0337972	1006
5	rs76428098	C	T	0.0636183	1006
5	rs7712134	C	G	0.292247	1006
5	rs35205291	T	G	0.271372	1006
5	rs187398428	T	A	0.0119284	1006
5	rs7716876	C	T	0.271372	1006
5	rs34665168	T	C	0.0198807	1006
5	rs10051975	T	C	0.293241	1006
5	rs115753746	C	T	0.0129225	1006
5	rs12658380	C	T	0.0437376	1006
5	rs73143247	A	G	0.0208748	1006
5	rs6452973	T	A	0.0198807	1006
5	rs12186835	C	G	0.291252	1006
5	rs2367823	C	T	0.270378	1006
5	rs35841145	A	G	0.0168986	1006
5	rs12186928	T	C	0.270378	1006
5	rs17590025	A	G	0.269384	1006
5	rs7732303	A	G	0.269384	1006
5	rs7736833	G	A	0.270378	1006
5	rs1863947	G	A	0.16501	1006
5	rs1427945	G	A	0.0198807	1006
5	rs1863946	C	T	0.164016	1006
5	rs10035780	C	T	0.197813	1006
5	rs10038790	T	C	0.197813	1006
5	rs10036433	C	G	0.197813	1006
5	rs190204420	C	T	0.0407555	1006
5	rs78303907	A	G	0.197813	1006
5	rs10037243	C	T	0.197813	1006
5	rs7714682	A	G	0.218688	1006
5	rs10064162	T	A	0.197813	1006
5	rs112856619	T	C	0.0109344	1006
5	rs10064422	T	C	0.197813	1006
5	rs1427944	T	A	0.197813	1006
5	rs9293587	G	A	0.197813	1006
5	rs145924282	G	A	0.0168986	1006
5	rs78961103	C	T	0.0149105	1006
5	rs10041028	T	C	0.197813	1006
5	rs2973843	C	T	0.883698	1006
5	rs17590226	G	C	0.197813	1006
5	rs13356872	C	T	0.197813	1006
5	rs10068803	T	C	0.197813	1006
5	rs10068811	T	A	0.197813	1006
5	rs16870132	T	C	0.0198807	1006
5	rs6887393	G	A	0.0735586	1006
5	rs12521016	T	C	0.0725646	1006
5	rs10079624	A	G	0.197813	1006
5	rs10072732	T	C	0.197813	1006
5	rs10064962	G	T	0.197813	1006
5	rs72773387	G	C	0.197813	1006
5	rs72773388	C	T	0.197813	1006
5	rs11738756	A	C	0.197813	1006
5	rs78523163	A	G	0.0397614	1006
5	rs114107968	A	C	0.0149105	1006
5	rs11741136	C	A	0.197813	1006
5	rs74755346	A	G	0.00695825	1006
5	rs6879955	G	T	0.218688	1006
5	rs6880191	C	T	0.282306	1006
5	rs1560047	G	C	0.218688	1006
5	rs11952128	G	A	0.482107	1006
5	rs11955693	T	G	0.197813	1006
5	rs72773393	G	C	0.197813	1006
5	rs72773394	T	A	0.197813	1006
5	rs72773395	G	A	0.197813	1006
5	rs73143267	C	T	0.0725646	1006
5	rs185701218	G	T	0.0119284	1006
5	rs28742159	A	G	0.197813	1006
5	rs10079218	A	C	0.482107	1006
5	rs11954033	C	T	0.2833	1006
5	rs34151557	T	C	0.0168986	1006
5	rs73143273	T	C	0.0725646	1006
5	rs28511872	T	G	0.196819	1006
5	rs28574830	G	A	0.196819	1006
5	rs28478279	G	A	0.196819	1006
5	rs28522579	C	G	0.197813	1006
5	rs66493052	C	A	0.359841	1006
5	rs115702537	C	T	0.0198807	1006
5	rs34540337	A	G	0.0168986	1006
5	rs1344690	T	C	0.452286	1006
5	rs74945689	C	T	0.0387674	1006
5	rs4415110	T	C	0.758449	1006
5	rs4623182	A	G	0.888668	1006
5	rs2367824	T	C	0.871769	1006
5	rs1366135	A	G	0.888668	1006
5	rs1366134	C	T	0.888668	1006
5	rs6889878	C	T	0.867793	1006
5	rs115888680	G	T	0.0168986	1006
5	rs116259754	C	T	0.0119284	1006
5	rs147358237	G	A	0.0387674	1006
5	rs58154806	A	G	0.451292	1006
5	rs114845688	C	T	0.0238569	1006
5	rs10054834	A	G	0.888668	1006
5	rs116011612	A	G	0.0178926	1006
5	rs725244	T	G	0.0198807	1006
5	rs725245	G	C	0.758449	1006
5	rs58022129	A	T	0.867793	1006
5	rs7704835	T	G	0.888668	1006
5	rs7722750	G	T	0.0168986	1006
5	rs7722500	C	A	0.0168986	1006
5	rs7722618	C	G	0.888668	1006
5	rs72773402	C	A	0.10835	1006
5	rs13362153	G	C	0.758449	1006
5	rs10058325	T	C	0.888668	1006
5	rs189198202	T	C	0.00795229	1006
5	rs1366132	T	C	0.888668	1006
5	rs1366131	C	T	0.888668	1006
5	rs55650598	T	C	0.0735586	1006
5	rs1946452	G	A	0.888668	1006
5	rs10942647	G	A	0.867793	1006
5	rs62368361	G	A	0.867793	1006
5	rs7736802	A	G	0.888668	1006
5	rs7719384	T	C	0.888668	1006
5	rs979447	G	A	0.888668	1006
5	rs979446	T	C	0.867793	1006
5	rs1427953	G	T	0.0198807	1006
5	rs12516779	T	C	0.0685885	1006
5	rs1427954	A	C	0.888668	1006
5	rs61076051	C	T	0.109344	1006
5	rs6891046	T	C	0.0198807	1006
5	rs7736013	T	C	0.888668	1006
5	rs140234439	G	A	0.00795229	1006
5	rs7707917	T	A	0.868787	1006
5	rs35273547	A	C	0.0168986	1006
5	rs34995238	T	C	0.0168986	1006
5	rs10042631	T	C	0.88171	1006
5	rs10039744	G	A	0.88171	1006
5	rs111577337	C	T	0.0168986	1006
5	rs12513831	A	G	0.166998	1006
5	rs35438038	T	C	0.0198807	1006
5	rs36085805	A	C	0.0218688	1006
5	rs10041328	G	C	0.888668	1006
5	rs71637358	C	T	0.0168986	1006
5	rs10072620	A	G	0.867793	1006
5	rs6880158	G	A	0.888668	1006
5	rs12516680	G	A	0.867793	1006
5	rs77354514	A	C	0.0666004	1006
5	rs10942648	A	G	0.871769	1006
5	rs76303350	C	T	0.0596421	1006
5	rs10942649	A	T	0.888668	1006
5	rs7716624	T	C	0.888668	1006
5	rs142138014	G	A	0.0228628	1006
5	rs62368362	C	T	0.867793	1006
5	rs1560046	G	C	0.867793	1006
5	rs72775206	G	A	0.082505	1006
5	rs34846998	C	T	0.0168986	1006
5	rs9293589	T	A	0.867793	1006
5	rs7703024	A	C	0.888668	1006
5	rs9293590	T	C	0.867793	1006
5	rs62368363	C	T	0.870775	1006
5	rs74691198	A	G	0.0139165	1006
5	rs9293591	C	A	0.867793	1006
5	rs77654522	C	T	0.0656064	1006
5	rs71637359	C	A	0.0159046	1006
5	rs77594893	C	T	0.0198807	1006
5	rs150409172	G	A	0.00397614	1006
5	rs7711603	G	A	0.803181	1006
5	rs35755890	C	T	0.0168986	1006
5	rs10474379	G	A	0.868787	1006
5	rs116817495	C	T	0.0387674	1006
5	rs114741374	T	A	0.0188867	1006
5	rs2059791	C	T	0.803181	1006
5	rs2059792	A	C	0.872763	1006
5	rs2059793	A	G	0.868787	1006
5	rs10075948	C	T	0.803181	1006
5	rs17577288	T	C	0.186879	1006
5	rs114685952	C	A	0.0188867	1006
5	rs10942650	C	T	0.357853	1006
5	rs10037971	T	C	0.868787	1006
5	rs1427955	A	C	0.803181	1006
5	rs1427956	A	C	0.803181	1006
5	rs147145104	G	A	0.0188867	1006
5	rs1863951	G	T	0.867793	1006
5	rs10067360	A	G	0.803181	1006
5	rs13161869	C	T	0.0109344	1006
5	rs953550	A	C	0.872763	1006
5	rs76734650	A	C	0.0646123	1006
5	rs80325652	A	G	0.0178926	1006
5	rs13165445	T	G	0.107356	1006
5	rs73773199	G	T	0.0805169	1006
5	rs10037645	T	C	0.868787	1006
5	rs6897112	A	G	0.872763	1006
5	rs79191452	G	A	0.0596421	1006
5	rs1030459	G	A	0.872763	1006
5	rs75641874	G	T	0.0934394	1006
5	rs79222268	G	A	0.0397614	1006
5	rs80102352	A	G	0.0387674	1006
5	rs72775214	C	T	0.15507	1006
5	rs6895098	T	C	0.848907	1006
5	rs115489516	G	A	0.0586481	1006
5	rs6879151	G	T	0.846918	1006
5	rs6879528	C	T	0.801193	1006
5	rs141775340	G	A	0.00695825	1006
5	rs7724963	C	T	0.845924	1006
5	rs7730541	G	A	0.866799	1006
5	rs139714689	C	T	0.00894632	1006
5	rs1019740	C	T	0.866799	1006
5	rs1019741	G	A	0.866799	1006
5	rs71637362	A	G	0.0159046	1006
5	rs7716965	C	T	0.866799	1006
5	rs2195277	C	T	0.866799	1006
5	rs140295510	A	G	0.0178926	1006
5	rs9293593	A	T	0.866799	1006
5	rs7710172	T	C	0.866799	1006
5	rs10063941	G	T	0.866799	1006
5	rs79594453	G	A	0.0596421	1006
5	rs13359699	G	A	0.0367793	1006
5	rs184469340	T	A	0.0188867	1006
5	rs6898459	T	A	0.0626243	1006
5	rs7727186	A	G	0.78827	1006
5	rs35151547	A	G	0.0159046	1006
5	rs2114980	G	A	0.866799	1006
5	rs7705780	G	A	0.0785288	1006
5	rs9791131	T	C	0.0576541	1006
5	rs7714899	A	C	0.789264	1006
5	rs1366127	G	A	0.789264	1006
5	rs10942653	G	C	0.867793	1006
5	rs7721652	A	T	0.867793	1006
5	rs72775218	G	C	0.0208748	1006
5	rs62368395	A	C	0.0139165	1006
5	rs825397	A	C	0.868787	1006
5	rs825398	G	A	0.868787	1006
5	rs825399	G	A	0.132207	1006
5	rs139437258	C	G	0.0457256	1006
5	rs12655533	T	G	0.132207	1006
5	rs12653415	G	A	0.132207	1006
5	rs75995774	C	G	0.082505	1006
5	rs56263885	A	T	0.0367793	1006
5	rs34384833	G	A	0.0188867	1006
5	rs1346447	C	T	0.151093	1006
5	rs116781080	G	T	0.0129225	1006
5	rs13188192	A	G	0.0188867	1006
5	rs114746043	T	A	0.0298211	1006
5	rs825388	G	T	0.210736	1006
5	rs825389	T	G	0.132207	1006
5	rs825390	G	A	0.132207	1006
5	rs35092164	T	G	0.0188867	1006
5	rs825391	A	G	0.151093	1006
5	rs825392	T	C	0.133201	1006
5	rs13182761	C	T	0.0188867	1006
5	rs13165063	T	C	0.0188867	1006
5	rs13183106	C	A	0.0188867	1006
5	rs78453930	A	G	0.054672	1006
5	rs825393	G	A	0.966203	1006
5	rs62368396	G	T	0.0139165	1006
5	rs825394	A	T	0.132207	1006
5	rs115067693	A	G	0.0149105	1006
5	rs825395	T	C	0.210736	1006
5	rs825396	T	C	0.140159	1006
5	rs191555270	T	C	0.0168986	1006
5	rs844082	A	G	0.974155	1006
5	rs79768544	A	G	0.0228628	1006
5	rs79545487	A	G	0.139165	1006
5	rs6866403	A	C	0.0168986	1006
5	rs144635491	T	A	0.0159046	1006
5	rs7717387	C	T	0.951292	1006
5	rs1423276	A	T	0.950298	1006
5	rs148183598	T	A	0.00894632	1006
5	rs1862554	G	A	0.951292	1006
5	rs1862555	T	C	0.951292	1006
5	rs148495584	T	C	0.0159046	1006
5	rs1423278	C	T	0.951292	1006
5	rs972681	C	T	0.786282	1006
5	rs1423279	G	A	0.950298	1006
5	rs4916878	A	G	0.951292	1006
5	rs7720399	A	G	0.951292	1006
5	rs1423280	T	A	0.950298	1006
5	rs144681829	A	G	0.0178926	1006
5	rs1423281	G	T	0.951292	1006
5	rs76002059	G	C	0.0437376	1006
5	rs115831282	G	A	0.0248509	1006
5	rs4143191	C	T	0.951292	1006
5	rs4527641	C	T	0.310139	1006
5	rs62368422	G	A	0.0129225	1006
5	rs13163446	G	A	0.0188867	1006
5	rs1423282	G	A	0.951292	1006
5	rs13164662	T	C	0.0188867	1006
5	rs435195	C	T	0.786282	1006
5	rs77311726	G	T	0.0218688	1006
5	rs184913200	G	A	0.0159046	1006
5	rs443521	C	T	0.951292	1006
5	rs1981985	A	G	0.225646	1006
5	rs13189064	G	A	0.0188867	1006
5	rs435913	T	C	0.950298	1006
5	rs141872999	C	A	0.0109344	1006
5	rs406052	G	A	0.951292	1006
5	rs139832322	G	A	0.0159046	1006
5	rs78261412	A	G	0.0228628	1006
5	rs150996768	C	A	0.0337972	1006
5	rs440142	T	C	0.951292	1006
5	rs13171922	G	C	0.142147	1006
5	rs10074517	A	T	0.142147	1006
5	rs421379	T	C	0.928429	1006
5	rs16870311	T	C	0.126243	1006
5	rs141445772	C	A	0.0109344	1006
5	rs1363872	T	A	0.141153	1006
5	rs114421897	T	C	0.0119284	1006
5	rs62368423	G	A	0.10835	1006
5	rs34096083	G	C	0.0159046	1006
5	rs112566286	T	C	0.0397614	1006
5	rs13158510	C	T	0.139165	1006
5	rs74440599	G	A	0.0159046	1006
5	rs10474381	T	G	0.162028	1006
5	rs149733092	A	T	0.0149105	1006
5	rs16870320	G	A	0.139165	1006
5	rs2216695	A	G	0.164016	1006
5	rs16870321	A	G	0.0188867	1006
5	rs10474382	T	C	0.163022	1006
5	rs6888394	C	T	0.163022	1006
5	rs10942656	A	G	0.140159	1006
5	rs16870324	C	T	0.124254	1006
5	rs13167363	C	T	0.142147	1006
5	rs34822593	T	G	0.139165	1006
5	rs2042316	T	A	0.163022	1006
5	rs7736791	C	T	0.163022	1006
5	rs13354251	G	A	0.192843	1006
5	rs10514351	G	A	0.184891	1006
5	rs17591779	T	C	0.0516899	1006
5	rs145406275	T	C	0.0109344	1006
5	rs190925878	T	A	0.0109344	1006
5	rs79185525	T	C	0.0586481	1006
5	rs7356540	T	C	0.187873	1006
5	rs113133641	C	T	0.0407555	1006
5	rs9293594	T	G	0.188867	1006
5	rs7735328	C	G	0.189861	1006
5	rs115633344	T	C	0.0228628	1006
5	rs7728466	A	G	0.498012	1006
5	rs140874438	C	T	0.0318091	1006
5	rs9293595	A	G	0.187873	1006
5	rs10473955	G	C	0.187873	1006
5	rs116417158	A	G	0.0586481	1006
5	rs72775233	A	G	0.12326	1006
5	rs62368425	A	G	0.138171	1006
5	rs186985131	C	T	0.0149105	1006
5	rs114219855	C	T	0.0586481	1006
5	rs1816089	A	G	0.187873	1006
5	rs1345786	G	A	0.187873	1006
5	rs76768273	T	C	0.0168986	1006
5	rs2042317	A	G	0.313121	1006
5	rs16870354	A	G	0.187873	1006
5	rs74575277	C	A	0.0596421	1006
5	rs112390068	T	G	0.0129225	1006
5	rs1946485	G	T	0.189861	1006
5	rs2112945	A	G	0.187873	1006
5	rs78829052	T	C	0.0168986	1006
5	rs72775237	A	T	0.0298211	1006
5	rs9293596	T	C	0.189861	1006
5	rs10462501	C	G	0.187873	1006
5	rs79532088	G	A	0.0139165	1006
5	rs16870368	G	A	0.117296	1006
5	rs112837232	T	C	0.0407555	1006
5	rs62368426	C	G	0.0139165	1006
5	rs16870370	T	C	0.0129225	1006
5	rs62368427	A	C	0.0139165	1006
5	rs137939146	T	G	0.0308151	1006
5	rs1019804	T	A	0.313121	1006
5	rs111894501	C	T	0.0168986	1006
5	rs16870371	T	C	0.0397614	1006
5	rs62368428	C	T	0.0139165	1006
5	rs62368429	C	G	0.0139165	1006
5	rs59222744	T	C	0.12326	1006
5	rs6883901	T	C	0.125249	1006
5	rs6889469	T	C	0.125249	1006
5	rs1319728	C	T	0.186879	1006
5	rs79812258	A	T	0.11829	1006
5	rs115188177	G	A	0.0188867	1006
5	rs953446	T	C	0.126243	1006
5	rs1423275	T	C	0.0248509	1006
5	rs13159183	G	A	0.0487078	1006
5	rs12697821	A	G	0.186879	1006
5	rs12697822	G	C	0.186879	1006
5	rs115889738	A	G	0.0337972	1006
5	rs141863415	A	G	0.0218688	1006
5	rs73131485	A	G	0.124254	1006
5	rs186450716	T	A	0.0218688	1006
5	rs114972127	G	A	0.0596421	1006
5	rs72775240	C	T	0.139165	1006
5	rs59024510	A	G	0.11829	1006
5	rs144016731	C	T	0.0238569	1006
5	rs28849408	C	T	0.186879	1006
5	rs76007826	T	G	0.21173	1006
5	rs78948482	G	T	0.0864811	1006
5	rs77460138	G	A	0.0984095	1006
5	rs115048269	A	G	0.0308151	1006
5	rs4621587	G	A	0.126243	1006
5	rs73133103	T	C	0.125249	1006
5	rs6867876	C	T	0.126243	1006
5	rs7734101	T	G	0.126243	1006
5	rs75600627	C	T	0.124254	1006
5	rs73133107	A	G	0.124254	1006
5	rs6879054	A	G	0.124254	1006
5	rs6879594	G	A	0.124254	1006
5	rs6871141	T	G	0.127237	1006
5	rs6895789	C	T	0.112326	1006
5	rs143940885	G	A	0.0407555	1006
5	rs74529021	A	G	0.0238569	1006
5	rs6861193	A	C	0.124254	1006
5	rs145291846	G	T	0.0308151	1006
5	rs76926016	T	C	0.11829	1006
5	rs73133115	T	C	0.124254	1006
5	rs181508347	T	G	0.00795229	1006
5	rs4295421	C	T	0.21173	1006
5	rs6894664	T	A	0.126243	1006
5	rs114742674	T	C	0.0109344	1006
5	rs35006899	T	C	0.124254	1006
5	rs6865642	A	G	0.126243	1006
5	rs6866164	A	G	0.126243	1006
5	rs146236603	C	T	0.124254	1006
5	rs10039163	G	C	0.185885	1006
5	rs138019213	C	T	0.0397614	1006
5	rs141380694	G	A	0.0258449	1006
5	rs7721589	T	C	0.178926	1006
5	rs7735396	T	A	0.309145	1006
5	rs78797773	G	A	0.0228628	1006
5	rs66968264	A	C	0.197813	1006
5	rs113803459	C	G	0.0168986	1006
5	rs67448050	A	C	0.197813	1006
5	rs13173857	C	A	0.328032	1006
5	rs72775245	C	T	0.112326	1006
5	rs72775246	G	A	0.172962	1006
5	rs4345346	C	A	0.0854871	1006
5	rs34081113	A	G	0.121272	1006
5	rs74770144	G	A	0.125249	1006
5	rs115437095	T	C	0.0149105	1006
5	rs6892336	A	G	0.121272	1006
5	rs77811279	A	G	0.121272	1006
5	rs6452978	G	T	0.365805	1006
5	rs10039683	C	G	0.10835	1006
5	rs10039767	G	A	0.10835	1006
5	rs6893353	G	A	0.121272	1006
5	rs3884590	T	C	0.121272	1006
5	rs56295001	T	A	0.10835	1006
5	rs56191052	C	A	0.10835	1006
5	rs4299759	T	A	0.121272	1006
5	rs28416330	G	A	0.10835	1006
5	rs79561312	A	C	0.124254	1006
5	rs147931323	C	T	0.00795229	1006
5	rs28657555	G	A	0.10835	1006
5	rs72775249	G	A	0.10835	1006
5	rs7704639	A	T	0.112326	1006
5	rs62368432	G	A	0.0109344	1006
5	rs7725401	T	C	0.112326	1006
5	rs7725438	T	C	0.112326	1006
5	rs6868855	C	T	0.345924	1006
5	rs9293597	G	A	0.112326	1006
5	rs79098398	C	T	0.0994036	1006
5	rs75391564	G	A	0.148111	1006
5	rs9293598	A	G	0.112326	1006
5	rs6861967	T	C	0.0994036	1006
5	rs28571032	G	A	0.112326	1006
5	rs72775255	T	A	0.0337972	1006
5	rs11748079	C	T	0.115308	1006
5	rs11741501	A	C	0.115308	1006
5	rs11742179	A	G	0.115308	1006
5	rs35621257	C	T	0.115308	1006
5	rs10075741	C	G	0.227634	1006
5	rs10066453	G	C	0.0347913	1006
5	rs7703221	C	G	0.115308	1006
5	rs28560165	C	A	0.112326	1006
5	rs7704105	G	A	0.112326	1006
5	rs11738551	A	T	0.115308	1006
5	rs144740879	T	C	0.0168986	1006
5	rs4458612	C	T	0.116302	1006
5	rs75389522	A	G	0.0228628	1006
5	rs4147091	T	G	0.723658	1006
5	rs4454076	A	G	0.227634	1006
5	rs56023932	C	A	0.112326	1006
5	rs6873740	C	T	0.115308	1006
5	rs6878346	A	G	0.115308	1006
5	rs56155246	A	G	0.112326	1006
5	rs6878823	C	T	0.227634	1006
5	rs56938053	T	C	0.112326	1006
5	rs4485960	T	C	0.574553	1006
5	rs11741264	A	G	0.115308	1006
5	rs10074853	G	A	0.112326	1006
5	rs72775258	C	T	0.112326	1006
5	rs12521942	G	T	0.345924	1006
5	rs147267277	C	T	0.0119284	1006
5	rs76329876	A	G	0.125249	1006
5	rs7711700	T	A	0.115308	1006
5	rs13164660	T	C	0.115308	1006
5	rs12522550	C	T	0.575547	1006
5	rs6891005	C	T	0.115308	1006
5	rs6872200	T	G	0.115308	1006
5	rs6891471	G	T	0.573559	1006
5	rs6895642	C	T	0.115308	1006
5	rs67757615	C	T	0.343936	1006
5	rs76720386	C	T	0.0228628	1006
5	rs13187840	G	A	0.115308	1006
5	rs11738289	C	T	0.115308	1006
5	rs11744812	A	G	0.115308	1006
5	rs116604130	C	T	0.0188867	1006
5	rs80112167	C	T	0.0228628	1006
5	rs11744945	A	T	0.115308	1006
5	rs11738530	G	A	0.115308	1006
5	rs10053302	G	A	0.11332	1006
5	rs11742625	T	C	0.115308	1006
5	rs34079683	C	A	0.115308	1006
5	rs4273628	T	C	0.573559	1006
5	rs67571759	A	G	0.116302	1006
5	rs10942657	A	G	0.607356	1006
5	rs10942658	A	G	0.723658	1006
5	rs10942659	A	G	0.342942	1006
5	rs67025353	G	T	0.341948	1006
5	rs138267395	G	A	0.0198807	1006
5	rs36125691	C	A	0.117296	1006
5	rs13169008	T	G	0.34493	1006
5	rs10058534	T	C	0.459245	1006
5	rs10050678	C	G	0.11332	1006
5	rs62368434	A	G	0.0119284	1006
5	rs79863481	A	T	0.0208748	1006
5	rs4352630	C	T	0.599404	1006
5	rs10056713	C	T	0.461233	1006
5	rs76894582	T	C	0.0208748	1006
5	rs35469431	A	C	0.117296	1006
5	rs34917132	T	G	0.117296	1006
5	rs72775265	C	G	0.11332	1006
5	rs35741322	A	G	0.117296	1006
5	rs4075070	C	T	0.609344	1006
5	rs13179392	A	C	0.609344	1006
5	rs145876311	G	A	0.0328032	1006
5	rs115561731	T	C	0.0228628	1006
5	rs10045213	C	T	0.11332	1006
5	rs13190505	A	G	0.117296	1006
5	rs4639268	G	A	0.11332	1006
5	rs11738032	G	A	0.0159046	1006
5	rs7447149	T	G	0.471173	1006
5	rs185936552	G	A	0.0198807	1006
5	rs4448023	C	T	0.356859	1006
5	rs13356382	G	A	0.470179	1006
5	rs7709343	T	A	0.587475	1006
5	rs77304409	T	C	0.0208748	1006
5	rs115779818	G	A	0.0208748	1006
5	rs146820664	C	G	0.0119284	1006
5	rs10057773	C	G	0.11332	1006
5	rs75276261	C	A	0.0208748	1006
5	rs10474385	G	A	0.470179	1006
5	rs79409982	T	C	0.0208748	1006
5	rs7724466	C	G	0.60835	1006
5	rs7725434	C	T	0.727634	1006
5	rs78516132	A	C	0.0208748	1006
5	rs34248447	G	A	0.117296	1006
5	rs9293600	T	C	0.727634	1006
5	rs143009816	A	T	0.00994036	1006
5	rs76601694	T	C	0.0258449	1006
5	rs78363298	C	A	0.0208748	1006
5	rs4476754	A	C	0.587475	1006
5	rs4421139	T	G	0.588469	1006
5	rs13156652	G	A	0.117296	1006
5	rs4544852	G	A	0.60835	1006
5	rs4538643	T	C	0.471173	1006
5	rs77203552	A	T	0.117296	1006
5	rs4546418	T	C	0.730616	1006
5	rs4538644	A	G	0.612326	1006
5	rs4582317	A	G	0.612326	1006
5	rs13169634	C	A	0.476143	1006
5	rs10043188	G	A	0.0377734	1006
5	rs10035157	T	G	0.522863	1006
5	rs7446719	G	T	0.270378	1006
5	rs75660789	T	C	0.0208748	1006
5	rs13168251	T	G	0.0924453	1006
5	rs57288630	C	T	0.117296	1006
5	rs7442866	G	A	0.523857	1006
5	rs6452981	A	C	0.748509	1006
5	rs77599411	G	T	0.0387674	1006
5	rs7444634	G	A	0.523857	1006
5	rs140980867	A	G	0.00994036	1006
5	rs76235289	G	A	0.0497018	1006
5	rs72775276	C	T	0.0497018	1006
5	rs4260700	G	A	0.523857	1006
5	rs11739461	T	A	0.114314	1006
5	rs4379233	G	A	0.523857	1006
5	rs150238980	T	A	0.0109344	1006
5	rs4074062	A	G	0.747515	1006
5	rs13190652	A	G	0.0447316	1006
5	rs6452982	T	C	0.389662	1006
5	rs78638022	C	T	0.0208748	1006
5	rs6452983	A	G	0.272366	1006
5	rs7447222	T	C	0.503976	1006
5	rs4916881	T	G	0.644135	1006
5	rs55854704	T	C	0.11829	1006
5	rs115843826	A	C	0.0208748	1006
5	rs10942660	G	A	0.477137	1006
5	rs11741475	G	C	0.116302	1006
5	rs7380389	G	T	0.476143	1006
5	rs10068985	T	C	0.11829	1006
5	rs4302621	G	A	0.0238569	1006
5	rs74669027	C	T	0.0208748	1006
5	rs11746898	A	C	0.116302	1006
5	rs11746957	A	G	0.116302	1006
5	rs13171558	A	G	0.498012	1006
5	rs114700822	C	T	0.0188867	1006
5	rs6452984	T	A	0.614314	1006
5	rs13177516	G	T	0.730616	1006
5	rs76195568	G	A	0.114314	1006
5	rs12516837	G	T	0.498012	1006
5	rs6866971	T	C	0.498012	1006
5	rs6890210	C	T	0.477137	1006
5	rs4524541	T	C	0.498012	1006
5	rs4527642	A	C	0.498012	1006
5	rs71639229	T	C	0.0139165	1006
5	rs4455590	T	A	0.730616	1006
5	rs4502864	G	A	0.255467	1006
5	rs6452985	C	G	0.498012	1006
5	rs78068970	A	G	0.0377734	1006
5	rs10043979	T	C	0.498012	1006
5	rs80166126	G	C	0.0208748	1006
5	rs4632829	G	A	0.498012	1006
5	rs77423788	A	G	0.115308	1006
5	rs142359906	G	A	0.0178926	1006
5	rs7444222	G	A	0.498012	1006
5	rs34504771	T	C	0.116302	1006
5	rs6873078	C	T	0.477137	1006
5	rs6873593	C	T	0.498012	1006
5	rs9687618	C	T	0.498012	1006
5	rs6874098	C	T	0.498012	1006
5	rs9687629	G	C	0.498012	1006
5	rs7445919	C	A	0.729622	1006
5	rs4481377	T	C	0.116302	1006
5	rs3885064	C	T	0.614314	1006
5	rs4349758	G	T	0.498012	1006
5	rs11957762	C	A	0.498012	1006
5	rs13176503	A	G	0.360835	1006
5	rs76340880	T	C	0.0208748	1006
5	rs10075061	G	T	0.477137	1006
5	rs10075086	C	A	0.498012	1006
5	rs13153433	A	G	0.477137	1006
5	rs6452986	T	C	0.498012	1006
5	rs6452987	G	A	0.477137	1006
5	rs7707767	G	T	0.498012	1006
5	rs6452988	T	A	0.498012	1006
5	rs62368437	C	T	0.00994036	1006
5	rs113606115	A	G	0.0119284	1006
5	rs4479875	A	C	0.498012	1006
5	rs72775289	C	G	0.0526839	1006
5	rs11950053	A	G	0.477137	1006
5	rs11956693	G	A	0.498012	1006
5	rs11957353	C	A	0.498012	1006
5	rs7445639	A	C	0.729622	1006
5	rs7449348	T	C	0.729622	1006
5	rs4505986	C	T	0.498012	1006
5	rs4291047	A	T	0.498012	1006
5	rs140564899	C	T	0.0208748	1006
5	rs13180431	C	T	0.367793	1006
5	rs76112808	G	A	0.0347913	1006
5	rs6452989	T	C	0.498012	1006
5	rs11743587	A	G	0.116302	1006
5	rs35022094	G	A	0.10338	1006
5	rs6452990	A	C	0.498012	1006
5	rs74786485	A	C	0.116302	1006
5	rs6452991	G	C	0.498012	1006
5	rs13353972	G	A	0.116302	1006
5	rs13154453	G	A	0.0109344	1006
5	rs7442837	A	G	0.498012	1006
5	rs74710515	A	G	0.0208748	1006
5	rs114418935	A	G	0.0188867	1006
5	rs4432927	C	T	0.498012	1006
5	rs4358555	T	A	0.498012	1006
5	rs6452992	C	G	0.498012	1006
5	rs4484461	C	T	0.498012	1006
5	rs79491188	A	G	0.0208748	1006
5	rs4272157	G	C	0.498012	1006
5	rs58666833	A	G	0.0208748	1006
5	rs6452993	G	T	0.116302	1006
5	rs11953522	T	G	0.498012	1006
5	rs6886256	A	G	0.498012	1006
5	rs7726926	A	C	0.498012	1006
5	rs7727361	G	A	0.498012	1006
5	rs113026736	T	C	0.116302	1006
5	rs7731676	A	G	0.498012	1006
5	rs140098553	T	C	0.0159046	1006
5	rs78321836	C	T	0.115308	1006
5	rs10474386	A	C	0.498012	1006
5	rs6452994	G	A	0.498012	1006
5	rs4615326	A	G	0.498012	1006
5	rs4326176	T	A	0.498012	1006
5	rs79606023	A	C	0.0208748	1006
5	rs4388238	G	A	0.498012	1006
5	rs4331934	C	T	0.498012	1006
5	rs76998662	A	G	0.0109344	1006
5	rs13359334	A	G	0.116302	1006
5	rs10036489	C	T	0.498012	1006
5	rs10036601	G	T	0.498012	1006
5	rs10942662	G	A	0.257455	1006
5	rs7716281	C	G	0.498012	1006
5	rs7720578	G	A	0.494036	1006
5	rs6452996	A	C	0.494036	1006
5	rs4590205	C	T	0.494036	1006
5	rs7725865	G	T	0.494036	1006
5	rs10068845	T	C	0.494036	1006
5	rs10061062	G	A	0.494036	1006
5	rs11952503	C	T	0.257455	1006
5	rs10942663	G	A	0.730616	1006
5	rs11959721	A	G	0.494036	1006
5	rs10040401	G	A	0.494036	1006
5	rs4509056	G	T	0.494036	1006
5	rs4529237	G	A	0.494036	1006
5	rs4601072	T	G	0.494036	1006
5	rs4315955	C	A	0.494036	1006
5	rs4460166	G	C	0.494036	1006
5	rs4495215	G	A	0.494036	1006
5	rs12657917	A	T	0.257455	1006
5	rs7719245	C	T	0.494036	1006
5	rs4916882	T	C	0.494036	1006
5	rs77093889	C	A	0.0208748	1006
5	rs73135128	C	T	0.0208748	1006
5	rs13178345	G	A	0.494036	1006
5	rs7702979	G	T	0.494036	1006
5	rs7702753	C	A	0.473161	1006
5	rs4523031	T	C	0.494036	1006
5	rs34300873	T	A	0.0775348	1006
5	rs55738460	A	G	0.494036	1006
5	rs7445086	G	A	0.0994036	1006
5	rs72775300	T	C	0.116302	1006
5	rs4916883	G	A	0.494036	1006
5	rs4916884	G	A	0.494036	1006
5	rs7379858	A	C	0.494036	1006
5	rs7379879	A	C	0.729622	1006
5	rs4244211	A	G	0.0994036	1006
5	rs76671945	G	A	0.0248509	1006
5	rs79912474	T	C	0.0208748	1006
5	rs4443453	T	G	0.473161	1006
5	rs13154687	G	C	0.0457256	1006
5	rs4524539	A	C	0.49503	1006
5	rs4446502	A	G	0.49503	1006
5	rs6452997	A	T	0.729622	1006
5	rs7378921	C	T	0.494036	1006
5	rs13361289	T	C	0.494036	1006
5	rs12697827	A	T	0.494036	1006
5	rs12651727	C	G	0.355865	1006
5	rs6881171	T	A	0.72664	1006
5	rs73135147	T	G	0.0208748	1006
5	rs4549564	A	G	0.609344	1006
5	rs4256376	C	A	0.493042	1006
5	rs7378960	C	T	0.493042	1006
5	rs7706712	C	G	0.493042	1006
5	rs57298695	A	G	0.0208748	1006
5	rs7706919	C	G	0.472167	1006
5	rs7731331	T	C	0.493042	1006
5	rs73135157	A	G	0.0208748	1006
5	rs10039770	T	A	0.493042	1006
5	rs10038837	A	G	0.472167	1006
5	rs10044437	G	A	0.493042	1006
5	rs4441906	A	T	0.493042	1006
5	rs4560584	G	T	0.472167	1006
5	rs4576180	T	G	0.493042	1006
5	rs150508781	T	C	0.0119284	1006
5	rs142656733	T	C	0.0119284	1006
5	rs79532700	G	A	0.0208748	1006
5	rs56990370	T	C	0.0815109	1006
5	rs76551277	A	C	0.0815109	1006
5	rs75166936	A	G	0.0139165	1006
5	rs7378834	G	C	0.899602	1006
5	rs73771699	C	A	0.0308151	1006
5	rs4585491	G	A	0.360835	1006
5	rs4565245	G	A	0.0487078	1006
5	rs188761455	A	G	0.00596421	1006
5	rs74808569	T	G	0.0178926	1006
5	rs10473956	G	A	0.361829	1006
5	rs73771702	G	A	0.0308151	1006
5	rs12187247	C	G	0.225646	1006
5	rs72777007	G	A	0.224652	1006
5	rs4512154	T	C	0.308151	1006
5	rs4358556	A	G	0.224652	1006
5	rs7730927	C	T	0.0487078	1006
5	rs4345347	T	C	0.0854871	1006
5	rs73135176	A	T	0.0497018	1006
5	rs112073560	C	T	0.0854871	1006
5	rs187103018	T	C	0.00994036	1006
```
