## Supplementary material for "Characterization of shared and ancestry-specific signals driving complex traits using multi-ancestry fine-mapping": s1_ref.bim

```
5	rs56263084	0	89778359	G	A
5	rs6894539	0	89778613	T	A
5	rs10942595	0	89778657	T	C
5	rs115907424	0	89779486	C	T
5	rs3933063	0	89779547	G	A
5	rs17539414	0	89780254	A	C
5	rs2562520	0	89780945	C	A
5	rs12374570	0	89780963	A	G
5	rs2562519	0	89780971	C	T
5	rs13181086	0	89781162	A	G
5	rs2562518	0	89781215	G	A
5	rs2115500	0	89781594	C	T
5	rs4569906	0	89781939	T	C
5	rs250376	0	89782681	A	G
5	rs541374582	0	89783287	C	G
5	rs250375	0	89783556	T	A
5	rs250374	0	89784148	T	A
5	rs7712128	0	89785144	A	G
5	rs250373	0	89785404	C	T
5	rs250372	0	89785412	G	T
5	rs6877613	0	89786043	G	T
5	rs10462342	0	89786124	G	A
5	rs6877977	0	89786241	G	A
5	rs6877680	0	89786285	A	G
5	rs2656953	0	89786766	T	C
5	rs34685868	0	89786987	G	A
5	rs76520873	0	89787138	C	G
5	rs112142224	0	89787590	C	T
5	rs2562517	0	89788891	A	G
5	rs2562516	0	89789139	C	T
5	rs72781084	0	89789454	A	G
5	rs79216528	0	89790989	C	T
5	rs6452887	0	89790997	A	G
5	rs2255938	0	89791258	A	G
5	rs189509584	0	89791828	G	A
5	rs59607907	0	89792060	C	T
5	rs2562515	0	89792508	A	G
5	rs2366768	0	89792723	T	A
5	rs3805480	0	89793040	G	T
5	rs7726781	0	89793213	C	T
5	rs35513125	0	89793986	G	A
5	rs13189520	0	89794940	A	T
5	rs27200	0	89796854	T	A
5	rs10942596	0	89798109	A	G
5	rs11743030	0	89798873	A	G
5	rs116764901	0	89799236	G	A
5	rs1508788	0	89800961	T	G
5	rs27658	0	89801006	A	G
5	rs40204	0	89801978	G	A
5	rs27963	0	89802004	G	C
5	rs27198	0	89803188	T	C
5	rs112418772	0	89803541	T	C
5	rs3805483	0	89803587	T	C
5	rs72781087	0	89803970	T	G
5	rs67376567	0	89804608	G	A
5	rs35407205	0	89804851	C	T
5	rs10514327	0	89806265	G	A
5	rs12655180	0	89806729	G	A
5	rs812594	0	89806747	G	A
5	rs10942597	0	89807395	T	C
5	rs6897910	0	89807711	G	A
5	rs6897490	0	89807732	A	G
5	rs72781088	0	89808979	T	C
5	rs75418010	0	89809679	C	T
5	rs37480	0	89809782	A	G
5	rs1047787	0	89810077	G	A
5	rs62375060	0	89810208	C	T
5	rs13169686	0	89810287	T	G
5	rs3087840	0	89812676	T	A
5	rs74926905	0	89813433	T	G
5	rs27601	0	89813445	T	C
5	rs62375061	0	89815108	G	T
5	rs790081	0	89815761	T	C
5	rs112965831	0	89815951	T	C
5	rs171790	0	89816299	C	A
5	rs13182165	0	89816383	G	A
5	rs116730634	0	89816539	C	T
5	rs57677204	0	89816644	G	C
5	rs147656464	0	89817058	T	A
5	rs810974	0	89818073	A	G
5	rs257850	0	89818764	A	G
5	rs257851	0	89819025	T	G
5	rs7716979	0	89819560	A	C
5	rs7717423	0	89819800	A	G
5	rs1553545	0	89820186	A	G
5	rs7722900	0	89820802	C	T
5	rs10069050	0	89820984	T	C
5	rs13361350	0	89821125	A	G
5	rs2656957	0	89822221	G	T
5	rs1812737	0	89822310	A	G
5	rs13185955	0	89822464	G	A
5	rs145203144	0	89822960	C	T
5	rs491082	0	89822992	C	A
5	rs78852288	0	89823667	A	G
5	rs37238	0	89824976	C	T
5	rs603015	0	89825035	G	A
5	rs603870	0	89825210	G	A
5	rs1673378	0	89825651	T	C
5	rs138936717	0	89825863	A	G
5	rs13188491	0	89825931	T	G
5	rs143858664	0	89826029	T	G
5	rs43149	0	89826193	A	G
5	rs616379	0	89826580	T	G
5	rs499148	0	89826726	A	G
5	rs648430	0	89828258	T	A
5	rs115970740	0	89828927	A	T
5	rs511393	0	89829500	T	C
5	rs2247158	0	89829975	T	C
5	rs618355	0	89830061	A	G
5	rs679568	0	89830456	A	T
5	rs2562523	0	89830529	T	G
5	rs140587596	0	89831840	G	T
5	rs143656163	0	89833333	A	C
5	rs526806	0	89834077	C	G
5	rs556894	0	89835039	A	C
5	rs558809	0	89835255	T	C
5	rs150797391	0	89835546	C	G
5	rs587818	0	89835760	G	A
5	rs35683645	0	89836087	A	G
5	rs501640	0	89836410	G	C
5	rs594990	0	89836558	A	T
5	rs35212686	0	89836800	T	C
5	rs149007188	0	89837613	G	A
5	rs2562522	0	89837891	G	A
5	rs10473936	0	89838205	C	T
5	rs115245277	0	89838907	G	A
5	rs250377	0	89839071	C	T
5	rs56395537	0	89839587	A	C
5	rs12189405	0	89840182	G	A
5	rs115738389	0	89840736	C	T
5	rs655939	0	89840934	A	G
5	rs37482	0	89841346	G	A
5	rs27202	0	89842322	T	A
5	rs114714283	0	89842566	A	G
5	rs27656	0	89843069	C	T
5	rs599431	0	89843448	G	T
5	rs599432	0	89843449	G	A
5	rs145421246	0	89844126	C	T
5	rs27201	0	89844438	A	G
5	rs37240	0	89845537	A	G
5	rs11742844	0	89846107	G	A
5	rs666659	0	89846943	G	A
5	rs27602	0	89847584	C	T
5	rs10514328	0	89847694	C	T
5	rs27657	0	89847869	G	A
5	rs75627273	0	89850308	T	A
5	rs67124431	0	89851835	T	C
5	rs76279019	0	89851926	C	T
5	rs75566605	0	89852022	C	T
5	rs42467	0	89853069	C	T
5	rs37241	0	89853342	G	C
5	rs137977673	0	89853768	A	G
5	rs154570	0	89854312	C	G
5	rs154569	0	89854325	A	G
5	rs154568	0	89854448	G	C
5	rs75224084	0	89855959	A	G
5	rs1700510	0	89857264	A	C
5	rs40205	0	89857574	A	G
5	rs35980777	0	89857625	G	A
5	rs114210898	0	89858420	G	A
5	rs12188935	0	89859089	T	C
5	rs79256827	0	89860983	G	A
5	rs474800	0	89861312	T	C
5	rs623761	0	89861410	G	T
5	rs12516002	0	89861896	A	G
5	rs552314	0	89862615	C	T
5	rs143979435	0	89863149	G	C
5	rs688956	0	89863279	T	C
5	rs140394328	0	89864051	T	C
5	rs154573	0	89865123	T	C
5	rs257855	0	89865807	C	A
5	rs625135	0	89865854	A	G
5	rs154572	0	89866872	C	G
5	rs154571	0	89867164	C	T
5	rs62375070	0	89867373	A	G
5	rs13162241	0	89867828	A	G
5	rs75647854	0	89869465	C	T
5	rs34007784	0	89869506	G	A
5	rs145929254	0	89869884	A	G
5	rs250366	0	89870897	T	C
5	rs189691	0	89871375	C	T
5	rs11741740	0	89871514	T	C
5	rs154566	0	89872082	C	G
5	rs6888355	0	89872545	T	C
5	rs116558893	0	89872742	G	A
5	rs150754269	0	89875326	G	A
5	rs140615294	0	89875683	T	G
5	rs144568446	0	89875684	T	C
5	rs140970445	0	89876306	C	T
5	rs116050288	0	89877003	C	T
5	rs567441	0	89877032	G	A
5	rs656679	0	89879259	T	C
5	rs171629	0	89880752	G	A
5	rs250367	0	89881344	T	C
5	rs498491	0	89881445	G	T
5	rs688960	0	89881853	A	G
5	rs173660	0	89882068	A	G
5	rs645652	0	89882327	A	G
5	rs154559	0	89882618	G	T
5	rs13190272	0	89883114	C	T
5	rs154562	0	89883521	C	T
5	rs154563	0	89883692	A	G
5	rs154564	0	89883820	C	T
5	rs79257813	0	89884289	C	T
5	rs152714	0	89884527	C	G
5	rs34719862	0	89884878	A	G
5	rs146290519	0	89885675	G	A
5	rs168743	0	89887683	T	C
5	rs154565	0	89887799	T	A
5	rs138650180	0	89888495	A	G
5	rs57536334	0	89888562	T	A
5	rs58598764	0	89888563	C	A
5	rs491241	0	89888600	C	T
5	rs171630	0	89889392	T	C
5	rs145850407	0	89889393	G	A
5	rs62375073	0	89889650	T	C
5	rs250369	0	89890131	G	C
5	rs28399862	0	89890234	C	T
5	rs17613704	0	89893336	C	T
5	rs17541517	0	89894201	C	T
5	rs27196	0	89895019	T	A
5	rs149321	0	89895303	C	T
5	rs152715	0	89895786	T	C
5	rs11738461	0	89896125	C	T
5	rs617379	0	89896143	C	G
5	rs34301936	0	89896758	G	A
5	rs154558	0	89896791	C	T
5	rs154557	0	89897229	A	G
5	rs11745908	0	89897340	A	T
5	rs154556	0	89898169	A	G
5	rs17541704	0	89899019	G	A
5	rs187278	0	89899982	A	T
5	rs502596	0	89901315	A	G
5	rs10514330	0	89901848	C	T
5	rs257848	0	89901944	A	G
5	rs637442	0	89902846	T	G
5	rs257847	0	89902952	G	A
5	rs190440358	0	89904945	G	T
5	rs68096329	0	89905197	C	T
5	rs114211319	0	89905444	A	C
5	rs10044044	0	89905562	A	G
5	rs9293546	0	89906540	G	A
5	rs17541912	0	89906863	A	C
5	rs490812	0	89907016	A	C
5	rs1700511	0	89908392	G	A
5	rs16868839	0	89908590	C	T
5	rs640042	0	89908905	C	T
5	rs60651883	0	89909272	A	G
5	rs17542086	0	89909493	C	A
5	rs649449	0	89909779	A	C
5	rs34179397	0	89910061	G	A
5	rs13167846	0	89910249	T	A
5	rs13167847	0	89910250	T	A
5	rs116714351	0	89910251	T	A
5	rs3112773	0	89911824	C	T
5	rs114592446	0	89911877	A	G
5	rs151277824	0	89912028	T	A
5	rs13158577	0	89912407	A	G
5	rs13159048	0	89912649	C	T
5	rs10462487	0	89914614	C	T
5	rs1673379	0	89914687	A	G
5	rs41311333	0	89914925	T	G
5	rs71637308	0	89916574	C	T
5	rs9763981	0	89916642	G	A
5	rs7709691	0	89918232	C	A
5	rs16868864	0	89918334	G	T
5	rs6891275	0	89918704	T	C
5	rs6891287	0	89918725	T	G
5	rs6870337	0	89918813	G	C
5	rs4916803	0	89919005	A	G
5	rs75900541	0	89919187	G	A
5	rs4916804	0	89919243	T	A
5	rs4916805	0	89919404	G	A
5	rs66977476	0	89919820	A	G
5	rs72782722	0	89919826	A	G
5	rs111653093	0	89921660	A	G
5	rs7726624	0	89921811	C	G
5	rs6891840	0	89922060	G	T
5	rs11749693	0	89922077	A	G
5	rs6892132	0	89922445	A	G
5	rs60359999	0	89922763	G	A
5	rs41303344	0	89923101	G	A
5	rs45478296	0	89923667	A	T
5	rs66683260	0	89923923	C	T
5	rs2366771	0	89924976	C	A
5	rs56360530	0	89925410	C	T
5	rs55918113	0	89925578	A	G
5	rs4574581	0	89925895	G	A
5	rs56002033	0	89926009	T	C
5	rs6880370	0	89927187	G	T
5	rs12653924	0	89927354	A	G
5	rs4916807	0	89928238	G	A
5	rs10072105	0	89928375	T	C
5	rs17614588	0	89928991	A	G
5	rs10462488	0	89929066	C	G
5	rs10462489	0	89929352	A	G
5	rs2366772	0	89929903	A	G
5	rs57437217	0	89931662	T	G
5	rs16868892	0	89932319	T	G
5	rs6878917	0	89932354	G	A
5	rs72782735	0	89932410	A	C
5	rs16868894	0	89932411	C	T
5	rs6883872	0	89933134	C	T
5	rs17542921	0	89933196	A	G
5	rs6889828	0	89934074	G	A
5	rs4916680	0	89934428	T	C
5	rs13182944	0	89934796	G	A
5	rs68045375	0	89934843	A	C
5	rs4588621	0	89934964	A	G
5	rs9790907	0	89935158	T	C
5	rs59496152	0	89935586	T	C
5	rs58132310	0	89936075	A	G
5	rs7701844	0	89936235	A	G
5	rs77657594	0	89936315	G	A
5	rs7707357	0	89937312	A	G
5	rs5028525	0	89937327	T	G
5	rs67556741	0	89937430	A	G
5	rs11952742	0	89937694	T	C
5	rs11955749	0	89937719	A	C
5	rs11738646	0	89938147	T	C
5	rs1344030	0	89938434	G	T
5	rs2366773	0	89938587	C	T
5	rs2366774	0	89939067	G	A
5	rs45507696	0	89939480	G	A
5	rs2366775	0	89940036	G	C
5	rs16868901	0	89940489	C	G
5	rs16868903	0	89940771	A	G
5	rs34774423	0	89941240	A	T
5	rs2366776	0	89941743	T	C
5	rs17543150	0	89942313	C	A
5	rs16868906	0	89942405	C	T
5	rs4916808	0	89942791	A	G
5	rs950692	0	89943433	A	G
5	rs2366777	0	89943571	G	T
5	rs16868917	0	89943655	A	G
5	rs13164404	0	89943691	C	T
5	rs12186867	0	89943699	G	A
5	rs16868924	0	89943938	T	C
5	rs16868927	0	89944053	T	C
5	rs10056775	0	89944311	C	T
5	rs6898209	0	89944514	T	C
5	rs191710706	0	89944946	G	A
5	rs9293549	0	89945088	G	T
5	rs115002957	0	89946841	G	A
5	rs72656677	0	89947020	G	T
5	rs908818	0	89947247	C	T
5	rs13186124	0	89947695	G	A
5	rs16868932	0	89947999	T	C
5	rs10043564	0	89950272	A	G
5	rs41302840	0	89950570	A	G
5	rs41308295	0	89950752	G	A
5	rs10058765	0	89950787	G	A
5	rs10060427	0	89951112	G	A
5	rs61525440	0	89951441	T	C
5	rs116551415	0	89951538	G	T
5	rs11748911	0	89951585	A	C
5	rs12516985	0	89951749	C	T
5	rs35667071	0	89951753	C	T
5	rs17621038	0	89952002	G	A
5	rs17621093	0	89952505	G	A
5	rs10062714	0	89952531	C	T
5	rs10062924	0	89952801	C	A
5	rs10064606	0	89952979	G	A
5	rs28550273	0	89952997	A	C
5	rs963866	0	89953175	C	T
5	rs4379236	0	89953281	A	G
5	rs17621160	0	89953550	T	A
5	rs17543819	0	89953849	C	T
5	rs11958484	0	89954184	T	C
5	rs16868957	0	89955125	T	G
5	rs62375083	0	89955691	T	C
5	rs4916809	0	89956765	G	A
5	rs4916810	0	89956783	A	T
5	rs4916811	0	89956850	A	G
5	rs63733862	0	89956851	A	G
5	rs4916813	0	89956966	T	C
5	rs4916681	0	89957017	C	T
5	rs4916814	0	89957090	G	T
5	rs4916682	0	89957193	C	T
5	rs62375094	0	89957362	A	G
5	rs34490215	0	89957437	G	A
5	rs115104361	0	89957759	T	C
5	rs145335577	0	89958156	G	A
5	rs184365810	0	89958256	T	C
5	rs147698019	0	89958257	A	G
5	rs60562826	0	89958285	C	T
5	rs11959408	0	89964298	C	T
5	rs7729205	0	89964417	C	G
5	rs6452901	0	89964418	A	G
5	rs7729644	0	89964553	G	T
5	rs11739958	0	89964571	T	C
5	rs7729703	0	89964738	C	G
5	rs6861067	0	89966285	G	A
5	rs6861525	0	89966759	C	T
5	rs138110540	0	89966795	G	A
5	rs74938671	0	89966896	A	C
5	rs6866075	0	89967029	C	A
5	rs11955565	0	89967158	A	G
5	rs62375102	0	89967875	A	C
5	rs35680172	0	89968089	A	C
5	rs1028191	0	89968626	A	T
5	rs1028192	0	89968773	G	A
5	rs114612963	0	89970158	C	T
5	rs6875517	0	89970677	T	C
5	rs41303346	0	89971253	G	A
5	rs115042938	0	89972543	G	T
5	rs75935830	0	89972731	T	G
5	rs73181664	0	89972756	G	A
5	rs58582125	0	89972806	C	T
5	rs16868964	0	89973018	G	A
5	rs1033290	0	89973621	C	A
5	rs10514331	0	89974082	G	A
5	rs7716829	0	89974638	C	A
5	rs7703530	0	89975009	T	C
5	rs7721027	0	89975012	A	G
5	rs7721331	0	89975070	C	T
5	rs7721198	0	89975085	A	G
5	rs7721378	0	89975202	A	G
5	rs78671785	0	89975627	A	G
5	rs6863710	0	89975629	T	A
5	rs17544471	0	89975780	T	C
5	rs55835641	0	89975818	G	A
5	rs17621772	0	89975894	C	A
5	rs56255871	0	89975996	G	T
5	rs62375106	0	89976169	A	C
5	rs16868970	0	89976575	T	C
5	rs62375107	0	89977598	G	A
5	rs72782754	0	89978368	G	A
5	rs79560101	0	89978530	G	A
5	rs75880085	0	89979134	C	G
5	rs4916683	0	89979380	T	C
5	rs17544552	0	89979518	C	T
5	rs4916684	0	89979589	G	A
5	rs4916685	0	89979698	C	T
5	rs16868972	0	89979750	G	T
5	rs6880239	0	89980365	A	G
5	rs73181676	0	89980630	C	T
5	rs36045161	0	89980787	A	T
5	rs72782756	0	89981103	A	G
5	rs28517617	0	89981135	T	C
5	rs113197651	0	89981228	C	T
5	rs113581564	0	89981385	T	C
5	rs16868974	0	89981611	C	T
5	rs10062423	0	89981980	G	T
5	rs57255621	0	89982179	C	T
5	rs112119573	0	89983005	T	C
5	rs13171056	0	89983349	T	G
5	rs111608865	0	89983479	C	A
5	rs28796004	0	89983780	G	A
5	rs182483433	0	89983869	G	T
5	rs141068807	0	89984504	A	T
5	rs73193228	0	89984659	C	T
5	rs16868980	0	89984881	T	C
5	rs116814020	0	89985294	A	T
5	rs11959430	0	89985363	T	G
5	rs10037067	0	89985882	A	G
5	rs74484473	0	89986168	C	G
5	rs114172556	0	89986285	G	T
5	rs7714597	0	89986390	C	A
5	rs17621985	0	89986963	T	G
5	rs16868985	0	89987053	A	G
5	rs182045233	0	89987868	A	C
5	rs1033291	0	89988086	A	T
5	rs10040165	0	89988412	G	A
5	rs2366926	0	89988504	A	G
5	rs73193236	0	89988651	G	A
5	rs10043836	0	89989158	T	C
5	rs10035335	0	89989208	A	G
5	rs75737963	0	89989297	T	C
5	rs16876822	0	89989779	G	A
5	rs1878878	0	89990324	A	G
5	rs977906	0	89991389	C	A
5	rs55720814	0	89992204	C	T
5	rs970319	0	89992339	T	C
5	rs10942604	0	89993045	T	C
5	rs12188928	0	89993332	C	T
5	rs140350059	0	89993418	T	A
5	rs73772469	0	89993742	T	C
5	rs62375132	0	89993931	C	T
5	rs16868999	0	89994527	G	A
5	rs116533328	0	89994810	T	C
5	rs12187771	0	89994983	A	G
5	rs16869010	0	89995656	A	T
5	rs17622455	0	89995803	A	G
5	rs116691038	0	89996060	A	G
5	rs16869013	0	89996329	G	A
5	rs1878881	0	89996625	C	A
5	rs67956713	0	89996684	G	A
5	rs17622555	0	89996966	T	A
5	rs6865858	0	89996984	C	T
5	rs10514332	0	89997048	A	T
5	rs151004129	0	89997128	A	G
5	rs6452904	0	89997358	T	C
5	rs6867004	0	89997506	G	T
5	rs6452905	0	89997538	T	G
5	rs77198275	0	89997634	C	T
5	rs115766415	0	89997807	T	C
5	rs16869015	0	89998097	A	C
5	rs13174505	0	89998386	A	T
5	rs10514333	0	89998454	G	T
5	rs76119383	0	89998957	C	A
5	rs11959270	0	89999735	G	A
5	rs10942605	0	89999954	T	C
5	rs10942606	0	89999968	A	G
5	rs16869016	0	90000210	C	T
5	rs56369423	0	90000549	C	A
5	rs6894453	0	90000720	C	A
5	rs111033530	0	90001237	G	A
5	rs6880570	0	90001368	T	G
5	rs764212	0	90001759	G	C
5	rs56074012	0	90001762	G	A
5	rs1160121	0	90001988	G	T
5	rs77614337	0	90002293	A	G
5	rs74488161	0	90002519	T	A
5	rs1996551	0	90002596	T	C
5	rs1474119	0	90002885	G	A
5	rs1474120	0	90003053	T	A
5	rs6869935	0	90003131	A	G
5	rs2176624	0	90003274	G	A
5	rs4916686	0	90003594	T	G
5	rs73193258	0	90004180	T	C
5	rs73193259	0	90004474	C	T
5	rs41308850	0	90004776	A	C
5	rs62375135	0	90004977	C	T
5	rs73175203	0	90005043	A	C
5	rs2222242	0	90005214	G	A
5	rs28587199	0	90005534	A	T
5	rs77231737	0	90005703	C	T
5	rs9293550	0	90005825	G	A
5	rs1993474	0	90006552	T	G
5	rs7732169	0	90007196	C	T
5	rs7714506	0	90007288	T	A
5	rs74836712	0	90008925	G	A
5	rs10060365	0	90008988	A	T
5	rs35312877	0	90009121	G	A
5	rs6886668	0	90009248	G	T
5	rs13183331	0	90009927	A	C
5	rs6891645	0	90009941	C	T
5	rs13165949	0	90010141	T	C
5	rs10045236	0	90010486	C	T
5	rs73175215	0	90011175	T	A
5	rs11960887	0	90011671	G	A
5	rs10080113	0	90011696	G	T
5	rs7703588	0	90011949	A	G
5	rs13157270	0	90012379	G	A
5	rs10067181	0	90012614	A	T
5	rs3927265	0	90012703	G	A
5	rs73175221	0	90012778	A	G
5	rs150073216	0	90013506	T	C
5	rs13355001	0	90013833	C	T
5	rs76580665	0	90013856	G	A
5	rs111456280	0	90013949	G	A
5	rs13167491	0	90014237	C	A
5	rs73175282	0	90014299	A	G
5	rs115956065	0	90014526	A	C
5	rs1014750	0	90014827	T	C
5	rs1568308	0	90014906	C	T
5	rs3942393	0	90014936	C	T
5	rs4364416	0	90015175	T	C
5	rs6881412	0	90015792	C	T
5	rs6452906	0	90016129	A	G
5	rs114137750	0	90016778	C	T
5	rs16869032	0	90016871	G	A
5	rs139716327	0	90017060	G	A
5	rs146638672	0	90017092	C	T
5	rs12657264	0	90017137	T	C
5	rs1533603	0	90017416	T	G
5	rs17552645	0	90017593	T	C
5	rs73175286	0	90018113	C	T
5	rs112420346	0	90018135	A	T
5	rs12652606	0	90018385	G	A
5	rs10036258	0	90018414	C	A
5	rs10036980	0	90019080	C	A
5	rs113044132	0	90019343	C	G
5	rs76742855	0	90019854	A	G
5	rs78971704	0	90020082	T	C
5	rs13171303	0	90020100	G	T
5	rs62375138	0	90020192	G	A
5	rs13153584	0	90020283	T	A
5	rs111868749	0	90020326	G	A
5	rs147798076	0	90020459	A	G
5	rs7723259	0	90020868	A	C
5	rs16869043	0	90021292	A	G
5	rs7724806	0	90021691	C	T
5	rs28407508	0	90021905	A	G
5	rs17623602	0	90022341	T	C
5	rs10070074	0	90022407	T	C
5	rs7730204	0	90022584	G	T
5	rs4916687	0	90022712	A	G
5	rs4916688	0	90022780	A	G
5	rs11749590	0	90022806	A	G
5	rs4916689	0	90022918	T	C
5	rs988470	0	90023336	T	A
5	rs17553041	0	90024005	T	G
5	rs73772476	0	90024214	G	A
5	rs10074104	0	90024277	T	C
5	rs2366928	0	90024735	G	A
5	rs151222716	0	90025143	G	C
5	rs73772478	0	90025171	T	C
5	rs141197244	0	90025784	G	T
5	rs2030272	0	90025842	C	G
5	rs139635848	0	90025887	G	A
5	rs4916816	0	90026142	A	C
5	rs951116	0	90026261	A	G
5	rs2366929	0	90026634	T	C
5	rs4916690	0	90026688	G	T
5	rs2443071	0	90026987	T	C
5	rs2203824	0	90027231	A	C
5	rs2203825	0	90027280	T	A
5	rs2030273	0	90027635	G	T
5	rs2460176	0	90027676	A	T
5	rs6452908	0	90028159	T	C
5	rs2460177	0	90028405	G	C
5	rs62373962	0	90029246	G	A
5	rs143218163	0	90029730	C	G
5	rs2460178	0	90030185	G	A
5	rs1988093	0	90030442	G	A
5	rs72782766	0	90032844	C	T
5	rs2460181	0	90033213	G	A
5	rs13174802	0	90033372	C	T
5	rs2460182	0	90033441	G	A
5	rs2222243	0	90033697	A	C
5	rs990124	0	90033830	G	C
5	rs1988195	0	90033879	T	G
5	rs2443067	0	90034302	A	G
5	rs2460185	0	90034401	C	T
5	rs2443066	0	90034784	A	G
5	rs62373963	0	90035887	C	G
5	rs2222244	0	90036089	A	G
5	rs73177403	0	90036895	C	T
5	rs2460186	0	90036980	A	G
5	rs2460187	0	90038450	G	T
5	rs4916818	0	90038529	C	T
5	rs59411130	0	90038549	A	C
5	rs145831912	0	90038992	A	G
5	rs10514334	0	90039078	T	C
5	rs145194964	0	90039509	C	T
5	rs41311343	0	90040890	T	C
5	rs57252870	0	90041153	C	A
5	rs2438356	0	90041161	G	A
5	rs2438357	0	90041225	G	A
5	rs17624033	0	90041510	A	G
5	rs2247747	0	90041898	G	A
5	rs115900044	0	90041977	T	A
5	rs7704041	0	90042321	A	T
5	rs2438359	0	90042502	C	T
5	rs73177407	0	90043047	C	T
5	rs2460188	0	90043198	A	G
5	rs2438367	0	90043247	C	T
5	rs116775387	0	90043491	G	T
5	rs2438371	0	90043616	C	A
5	rs2203822	0	90043898	A	G
5	rs2438372	0	90044215	G	A
5	rs150025752	0	90044322	G	A
5	rs2222241	0	90044373	T	G
5	rs41311341	0	90046296	C	T
5	rs1996549	0	90046893	C	T
5	rs73772485	0	90047008	G	A
5	rs2203823	0	90047161	G	A
5	rs77788156	0	90047357	C	G
5	rs2460162	0	90047491	G	T
5	rs73177409	0	90047950	A	G
5	rs140808738	0	90048126	T	C
5	rs2438337	0	90049057	T	C
5	rs73772486	0	90049157	G	A
5	rs2438339	0	90049238	A	G
5	rs71637311	0	90050357	C	T
5	rs79660342	0	90050642	G	A
5	rs1158530	0	90051332	G	A
5	rs2438347	0	90051591	C	T
5	rs60470187	0	90051963	A	G
5	rs10062026	0	90052289	G	A
5	rs2438349	0	90052372	C	T
5	rs2443065	0	90053056	A	G
5	rs2443064	0	90053280	T	C
5	rs2438350	0	90054109	C	T
5	rs62373965	0	90054878	T	A
5	rs113072800	0	90055963	C	A
5	rs16869094	0	90056174	A	G
5	rs750275	0	90056400	G	A
5	rs870054	0	90056838	A	G
5	rs2460163	0	90057563	A	G
5	rs145389120	0	90057616	G	A
5	rs73772488	0	90057686	T	A
5	rs57547536	0	90057869	A	G
5	rs6893549	0	90057977	A	G
5	rs6893710	0	90058041	C	T
5	rs2438351	0	90058109	G	A
5	rs2460164	0	90058190	A	T
5	rs73177420	0	90058451	T	C
5	rs62373966	0	90058982	T	G
5	rs881289	0	90059001	T	A
5	rs2443061	0	90059436	T	A
5	rs2443060	0	90059708	T	A
5	rs73772489	0	90059968	G	A
5	rs2460165	0	90060082	A	G
5	rs62373981	0	90060597	A	T
5	rs10514335	0	90060782	A	G
5	rs73177426	0	90061032	C	G
5	rs564625996	0	90061766	A	C
5	rs77236023	0	90061812	C	T
5	rs141930110	0	90061832	T	C
5	rs73772490	0	90062601	T	G
5	rs2460166	0	90063183	A	G
5	rs73177428	0	90063862	T	G
5	rs148878310	0	90063957	A	C
5	rs10514336	0	90064171	C	T
5	rs115261920	0	90064561	G	A
5	rs12658994	0	90064784	G	A
5	rs12658034	0	90067887	C	A
5	rs7720206	0	90068209	C	T
5	rs73772491	0	90068343	G	A
5	rs16869112	0	90069307	A	C
5	rs2460167	0	90069563	A	G
5	rs17624740	0	90069678	T	C
5	rs16869117	0	90069753	G	A
5	rs73772492	0	90070676	A	G
5	rs13188479	0	90070979	A	G
5	rs12519770	0	90073277	A	G
5	rs10514337	0	90073320	T	A
5	rs2438355	0	90073390	A	G
5	rs3107223	0	90074097	G	T
5	rs41308293	0	90074646	A	T
5	rs13355572	0	90074651	C	T
5	rs35092519	0	90074759	G	A
5	rs2443076	0	90075060	C	G
5	rs2049010	0	90075770	A	G
5	rs16869133	0	90075924	A	G
5	rs141764241	0	90075932	C	T
5	rs113674072	0	90078821	A	G
5	rs17554631	0	90079820	A	G
5	rs879571	0	90079972	C	T
5	rs2460171	0	90080575	T	C
5	rs147728824	0	90080947	A	G
5	rs62373983	0	90081109	C	G
5	rs189348357	0	90081660	C	T
5	rs113399716	0	90081795	G	A
5	rs2945806	0	90081869	C	T
5	rs2460174	0	90082063	A	G
5	rs115997530	0	90082068	G	C
5	rs2460175	0	90082396	T	C
5	rs10942608	0	90082594	C	T
5	rs11956622	0	90086216	G	A
5	rs76310066	0	90087438	A	G
5	rs116139522	0	90087953	G	T
5	rs60617564	0	90088460	G	T
5	rs17554723	0	90089314	A	G
5	rs16869139	0	90089566	A	C
5	rs16869140	0	90089651	G	C
5	rs77395387	0	90089837	T	C
5	rs79316782	0	90089981	G	C
5	rs4916821	0	90090399	A	G
5	rs2438361	0	90090437	G	A
5	rs114651485	0	90090671	C	T
5	rs11745546	0	90090712	C	G
5	rs2438362	0	90090791	A	G
5	rs113262198	0	90091507	G	A
5	rs76251327	0	90091585	G	A
5	rs113802395	0	90091600	G	A
5	rs2438364	0	90091816	G	A
5	rs145197019	0	90092525	A	T
5	rs2438366	0	90093406	G	A
5	rs2438368	0	90094855	G	A
5	rs150941125	0	90095428	G	A
5	rs112805263	0	90095574	G	C
5	rs2366932	0	90096696	T	A
5	rs2443073	0	90096792	C	T
5	rs146994514	0	90096814	C	T
5	rs2438370	0	90096921	T	C
5	rs1983366	0	90097313	C	G
5	rs62373985	0	90099111	C	T
5	rs115423842	0	90100174	G	A
5	rs73179304	0	90100408	G	A
5	rs112842366	0	90102825	A	T
5	rs16869151	0	90103678	A	G
5	rs77138410	0	90103709	G	T
5	rs2438373	0	90103785	T	G
5	rs73179310	0	90104252	G	A
5	rs191108751	0	90104873	C	T
5	rs75945334	0	90105280	T	A
5	rs2438374	0	90107108	A	G
5	rs60526684	0	90107838	C	T
5	rs56886929	0	90108039	G	A
5	rs113336323	0	90108702	A	G
5	rs144457455	0	90108777	T	C
5	rs2438375	0	90108906	C	T
5	rs2443078	0	90109230	T	C
5	rs2443079	0	90110224	A	G
5	rs74591138	0	90110891	A	C
5	rs41304884	0	90111521	A	G
5	rs41315904	0	90111593	T	C
5	rs73179316	0	90111869	T	C
5	rs145578574	0	90118239	G	A
5	rs12655163	0	90118880	T	C
5	rs146786056	0	90118901	A	G
5	rs12520043	0	90118985	A	G
5	rs3763073	0	90119293	C	T
5	rs114980263	0	90120042	A	C
5	rs73179326	0	90120710	C	T
5	rs2244356	0	90120897	G	A
5	rs34386817	0	90120935	G	A
5	rs2244265	0	90120963	T	C
5	rs2438379	0	90121507	G	T
5	rs73775005	0	90122066	C	T
5	rs13186025	0	90123328	G	A
5	rs75469577	0	90123701	A	G
5	rs12655900	0	90124185	C	G
5	rs111662989	0	90125296	T	C
5	rs10045071	0	90127959	A	G
5	rs75951479	0	90129197	G	A
5	rs80059473	0	90129509	A	G
5	rs2443084	0	90130560	C	G
5	rs73179333	0	90131371	A	G
5	rs2438380	0	90131698	T	C
5	rs7714327	0	90131896	A	G
5	rs74394442	0	90133379	A	G
5	rs114563760	0	90133961	A	C
5	rs10075623	0	90134630	C	G
5	rs74700822	0	90134864	A	G
5	rs41304894	0	90136330	G	C
5	rs16869163	0	90137108	A	G
5	rs2443085	0	90137244	C	G
5	rs112800433	0	90137252	C	T
5	rs6890101	0	90140186	C	T
5	rs201907192	0	90141017	G	A
5	rs7735712	0	90141594	G	C
5	rs9764492	0	90142725	A	G
5	rs11952751	0	90143473	T	C
5	rs112030012	0	90143583	A	G
5	rs146844063	0	90143622	G	T
5	rs78925640	0	90143846	C	T
5	rs73771103	0	90144113	A	G
5	rs12657829	0	90145036	A	G
5	rs140056399	0	90145236	C	T
5	rs111543261	0	90145414	T	C
5	rs12654379	0	90146239	G	C
5	rs80271632	0	90146334	A	C
5	rs2443086	0	90146380	C	T
5	rs2443091	0	90147447	G	C
5	rs138846780	0	90147840	G	A
5	rs10514339	0	90147936	A	G
5	rs16869175	0	90148010	G	A
5	rs146373016	0	90148162	G	A
5	rs13159353	0	90148516	G	C
5	rs11744325	0	90150497	T	A
5	rs73179346	0	90151174	A	C
5	rs2247870	0	90151589	G	A
5	rs2438338	0	90152302	A	T
5	rs2443089	0	90153758	A	T
5	rs2247546	0	90153915	G	A
5	rs2247419	0	90155414	A	G
5	rs2247415	0	90155553	A	C
5	rs6865577	0	90155713	A	T
5	rs34368137	0	90156180	C	T
5	rs117816198	0	90156688	G	A
5	rs76229179	0	90160255	C	T
5	rs2438342	0	90160802	G	A
5	rs74939264	0	90161035	T	C
5	rs2438343	0	90161605	T	C
5	rs141316056	0	90161844	A	C
5	rs2438344	0	90161956	C	T
5	rs72782791	0	90162162	A	G
5	rs2438345	0	90162285	T	C
5	rs62374004	0	90162585	C	T
5	rs77174790	0	90164588	G	T
5	rs115350073	0	90165912	C	T
5	rs62374005	0	90166284	T	C
5	rs79636565	0	90166991	T	G
5	rs11738573	0	90167106	G	T
5	rs114120201	0	90167224	T	C
5	rs3098356	0	90168011	C	A
5	rs58729412	0	90169070	T	C
5	rs10059629	0	90169163	A	C
5	rs2366935	0	90169937	A	C
5	rs76942418	0	90171505	G	C
5	rs62374006	0	90171615	C	T
5	rs58884460	0	90171765	T	C
5	rs6861214	0	90172331	C	T
5	rs10942614	0	90173527	G	A
5	rs78750530	0	90174955	G	C
5	rs7718692	0	90175446	G	A
5	rs78280156	0	90176646	A	G
5	rs62374009	0	90177583	T	G
5	rs144865464	0	90179097	C	T
5	rs6893164	0	90179724	T	C
5	rs111644494	0	90179984	T	A
5	rs74442233	0	90179985	G	A
5	rs10942615	0	90180120	A	G
5	rs10942616	0	90180136	T	A
5	rs4916692	0	90180858	A	T
5	rs2438348	0	90181320	A	T
5	rs77572045	0	90181647	C	T
5	rs114124634	0	90181852	A	G
5	rs60873835	0	90181946	G	A
5	rs59259750	0	90181990	A	G
5	rs78154426	0	90182427	C	T
5	rs2443068	0	90182824	A	G
5	rs78573639	0	90182967	G	A
5	rs4916824	0	90184158	T	C
5	rs11948100	0	90184818	A	G
5	rs4637585	0	90185517	C	T
5	rs57107124	0	90185769	C	T
5	rs4916825	0	90186254	G	A
5	rs72782798	0	90186457	C	A
5	rs116531075	0	90186524	C	A
5	rs10045202	0	90186647	T	C
5	rs2367180	0	90187150	A	C
5	rs11956677	0	90188088	T	A
5	rs35265178	0	90188522	C	A
5	rs4279369	0	90188746	A	G
5	rs4916826	0	90188763	G	T
5	rs4244205	0	90188886	A	G
5	rs4916827	0	90189111	C	G
5	rs4916828	0	90189199	A	G
5	rs28437109	0	90189392	T	C
5	rs4580808	0	90190300	G	T
5	rs4496735	0	90190417	C	G
5	rs6868618	0	90191256	A	G
5	rs115822637	0	90191384	G	A
5	rs35381887	0	90191468	G	A
5	rs62374012	0	90191967	C	G
5	rs76004104	0	90192012	G	A
5	rs73771110	0	90192654	A	T
5	rs13155267	0	90193468	T	C
5	rs34627906	0	90193789	A	G
5	rs10942617	0	90194112	G	C
5	rs148028027	0	90194664	G	A
5	rs142306979	0	90194670	G	A
5	rs6886778	0	90194841	C	G
5	rs59343071	0	90196101	G	A
5	rs143920885	0	90196334	A	G
5	rs58258039	0	90196383	A	G
5	rs72784606	0	90196526	C	T
5	rs11738521	0	90196991	G	A
5	rs79115766	0	90197752	G	T
5	rs4382198	0	90198472	C	G
5	rs4464729	0	90198701	A	G
5	rs10044202	0	90199564	G	A
5	rs150211315	0	90200021	G	A
5	rs4362971	0	90200022	T	C
5	rs11743775	0	90201186	A	G
5	rs4916830	0	90201522	G	A
5	rs10035307	0	90201999	C	T
5	rs78331558	0	90202490	G	A
5	rs73771115	0	90203249	A	G
5	rs10061193	0	90203272	T	C
5	rs55928655	0	90203468	A	G
5	rs73771117	0	90203488	G	T
5	rs114113647	0	90203736	C	T
5	rs73771118	0	90204509	G	A
5	rs76007790	0	90204763	T	C
5	rs6452914	0	90204765	G	T
5	rs6858917	0	90205193	T	G
5	rs6878896	0	90205537	G	C
5	rs145058714	0	90205577	A	C
5	rs73771119	0	90205700	C	A
5	rs114267291	0	90205787	A	T
5	rs10474336	0	90206114	T	A
5	rs57190680	0	90206185	C	A
5	rs36088173	0	90206282	G	A
5	rs12658466	0	90206466	A	G
5	rs6889986	0	90207399	G	A
5	rs6889598	0	90207409	A	G
5	rs74779783	0	90207721	T	C
5	rs12520956	0	90208481	G	A
5	rs56851353	0	90208972	A	G
5	rs61006221	0	90208978	T	C
5	rs10052015	0	90209063	T	C
5	rs10074525	0	90209824	C	T
5	rs78751985	0	90209848	T	C
5	rs34088804	0	90210432	A	G
5	rs12522395	0	90210518	G	C
5	rs62374016	0	90211273	T	C
5	rs10078496	0	90211505	C	T
5	rs10078568	0	90211648	C	G
5	rs116481165	0	90212008	C	T
5	rs4916831	0	90212276	A	G
5	rs28368305	0	90212892	G	A
5	rs111283921	0	90213019	T	G
5	rs10060641	0	90213250	T	C
5	rs77300758	0	90215528	T	C
5	rs2367181	0	90215587	G	A
5	rs77190517	0	90216068	C	T
5	rs7723305	0	90216806	G	A
5	rs111930434	0	90217623	T	G
5	rs114506515	0	90217845	G	T
5	rs1976566	0	90217847	A	C
5	rs7724016	0	90217889	T	C
5	rs78048019	0	90217918	G	A
5	rs116172315	0	90218294	A	C
5	rs78215119	0	90218356	G	A
5	rs3114654	0	90218506	T	G
5	rs75472091	0	90218544	A	G
5	rs3114653	0	90218612	A	G
5	rs3114652	0	90218696	T	C
5	rs75858358	0	90218724	G	T
5	rs60681604	0	90225453	T	G
5	rs57258230	0	90225461	A	C
5	rs16869227	0	90225796	A	G
5	rs3105793	0	90226061	G	A
5	rs61646974	0	90226122	A	C
5	rs3105792	0	90226126	G	T
5	rs16869229	0	90226282	C	T
5	rs3105791	0	90226542	G	C
5	rs147302715	0	90226594	C	T
5	rs74501188	0	90226979	G	A
5	rs3105790	0	90227536	G	T
5	rs116357461	0	90227750	A	G
5	rs3114655	0	90228059	C	T
5	rs72784613	0	90228095	A	C
5	rs16876837	0	90228349	A	G
5	rs7712313	0	90228398	T	C
5	rs7729840	0	90228400	A	G
5	rs3105789	0	90228431	A	T
5	rs55941525	0	90228793	C	T
5	rs10942618	0	90229426	T	G
5	rs11744005	0	90229530	C	A
5	rs11750515	0	90229542	A	G
5	rs11744148	0	90229807	G	A
5	rs4415111	0	90230772	A	G
5	rs10053303	0	90231189	A	G
5	rs2367182	0	90231238	T	C
5	rs6867530	0	90231248	G	T
5	rs1848482	0	90232132	T	C
5	rs4916696	0	90233420	A	G
5	rs10514340	0	90233667	G	C
5	rs1818350	0	90233933	T	C
5	rs58201771	0	90234007	A	G
5	rs28597697	0	90234792	G	T
5	rs11749470	0	90235297	C	T
5	rs1876633	0	90235367	A	G
5	rs12187790	0	90236049	A	G
5	rs4916697	0	90236252	T	A
5	rs57954532	0	90236366	G	C
5	rs72784617	0	90236422	T	A
5	rs75836649	0	90236478	T	G
5	rs76531738	0	90236802	C	T
5	rs66509877	0	90236895	A	G
5	rs73185149	0	90238058	T	C
5	rs73185150	0	90238083	C	A
5	rs12188655	0	90238295	G	C
5	rs1967413	0	90238905	G	A
5	rs12055217	0	90239015	C	A
5	rs4916698	0	90239135	A	G
5	rs2063245	0	90239911	A	G
5	rs76645775	0	90242010	T	C
5	rs12651764	0	90242390	C	G
5	rs6860216	0	90242703	C	G
5	rs77109348	0	90243547	T	C
5	rs6891672	0	90243899	T	C
5	rs13163934	0	90244104	G	A
5	rs114703804	0	90244225	A	G
5	rs10942619	0	90244528	A	T
5	rs4587106	0	90244654	C	G
5	rs7716083	0	90244912	C	A
5	rs10057134	0	90245713	C	T
5	rs11741599	0	90245929	C	T
5	rs60553010	0	90246067	A	G
5	rs7705201	0	90246842	T	G
5	rs1828175	0	90248001	T	A
5	rs139588030	0	90248173	C	G
5	rs16869247	0	90248442	A	G
5	rs12188139	0	90248679	A	G
5	rs10052314	0	90248747	C	T
5	rs4916832	0	90249035	T	A
5	rs4916833	0	90249105	A	G
5	rs7709513	0	90249154	A	G
5	rs10213801	0	90249900	G	A
5	rs74726976	0	90250534	C	T
5	rs6875416	0	90250631	A	T
5	rs79225051	0	90250833	T	G
5	rs74618953	0	90250952	A	G
5	rs949789	0	90251093	T	C
5	rs949787	0	90251205	G	T
5	rs7725572	0	90252076	C	A
5	rs6452916	0	90252232	C	A
5	rs4916834	0	90252291	T	C
5	rs6452917	0	90252429	A	G
5	rs12522091	0	90252688	A	T
5	rs2367183	0	90252893	G	A
5	rs56219582	0	90253892	A	G
5	rs78667348	0	90254043	A	G
5	rs60875962	0	90254162	G	T
5	rs57218688	0	90254270	G	A
5	rs11744253	0	90254329	G	A
5	rs10074585	0	90254998	T	G
5	rs73185169	0	90255181	G	A
5	rs6863794	0	90255381	G	A
5	rs10942620	0	90255682	C	T
5	rs7704653	0	90255685	A	G
5	rs7724872	0	90255735	T	C
5	rs7709355	0	90256000	G	T
5	rs7709365	0	90256026	G	A
5	rs59665236	0	90256096	T	C
5	rs115257299	0	90256677	G	C
5	rs16869285	0	90256819	G	A
5	rs72656679	0	90256889	G	T
5	rs16869289	0	90256972	T	A
5	rs141171644	0	90257089	G	T
5	rs6874280	0	90257244	A	G
5	rs34381536	0	90257392	A	G
5	rs61130831	0	90258396	G	A
5	rs12522571	0	90258584	A	G
5	rs180885502	0	90258772	A	G
5	rs10079044	0	90259332	A	C
5	rs72656680	0	90260413	C	G
5	rs80005712	0	90261421	A	G
5	rs12173258	0	90262194	T	A
5	rs12523056	0	90262475	T	C
5	rs16869291	0	90262492	C	G
5	rs12523094	0	90262612	T	C
5	rs10942621	0	90263169	A	T
5	rs11957689	0	90263347	G	T
5	rs6860111	0	90263581	T	G
5	rs6879563	0	90263863	C	T
5	rs6883495	0	90263916	A	G
5	rs17570760	0	90264117	A	G
5	rs6865267	0	90264248	T	C
5	rs6884254	0	90264394	A	G
5	rs114440372	0	90265397	C	T
5	rs6871542	0	90265658	T	C
5	rs12659201	0	90265809	G	A
5	rs12653061	0	90265815	T	C
5	rs138007459	0	90265903	C	A
5	rs113096665	0	90266050	G	A
5	rs10056755	0	90266068	T	C
5	rs142191948	0	90266469	T	A
5	rs140851058	0	90266664	T	C
5	rs6896506	0	90266668	C	T
5	rs145675350	0	90266893	G	A
5	rs34243354	0	90267092	T	C
5	rs13353995	0	90267114	C	G
5	rs114787119	0	90267196	A	T
5	rs140921684	0	90267592	A	G
5	rs147473526	0	90268572	G	A
5	rs142949091	0	90268861	C	G
5	rs6452918	0	90269287	C	T
5	rs6452919	0	90269349	C	A
5	rs7733911	0	90271619	G	T
5	rs34879738	0	90272197	A	G
5	rs67257239	0	90272210	A	G
5	rs6859871	0	90272623	C	A
5	rs6881586	0	90272756	T	C
5	rs6860068	0	90272770	A	G
5	rs6881722	0	90272798	T	G
5	rs6860535	0	90272836	G	A
5	rs6865241	0	90273463	A	G
5	rs73771151	0	90273801	G	A
5	rs6865883	0	90273851	A	C
5	rs7711168	0	90274044	G	A
5	rs78162099	0	90274341	G	A
5	rs6870988	0	90274531	A	G
5	rs6871445	0	90274773	A	G
5	rs11744110	0	90274906	T	A
5	rs10056721	0	90275034	G	A
5	rs11747280	0	90275066	A	T
5	rs35094765	0	90275196	A	G
5	rs11740777	0	90275276	C	T
5	rs74555277	0	90275407	T	C
5	rs1995776	0	90275825	T	G
5	rs1995775	0	90275901	G	A
5	rs1995774	0	90276193	G	A
5	rs10073898	0	90276298	A	G
5	rs17633498	0	90276385	A	G
5	rs75538711	0	90276625	C	T
5	rs35299092	0	90276745	A	G
5	rs6887203	0	90277037	A	G
5	rs6868512	0	90277048	T	G
5	rs115083075	0	90277124	G	A
5	rs11742679	0	90277675	C	A
5	rs60325490	0	90277797	T	C
5	rs12188094	0	90278217	A	T
5	rs10054039	0	90279146	G	A
5	rs12514684	0	90279293	C	T
5	rs17633569	0	90279414	C	T
5	rs16869305	0	90279442	G	A
5	rs12187656	0	90279828	T	C
5	rs147820472	0	90279869	T	C
5	rs12186968	0	90279903	C	T
5	rs41305906	0	90281045	A	G
5	rs143062145	0	90283785	G	A
5	rs10079430	0	90284028	A	G
5	rs62374052	0	90285075	C	T
5	rs10474338	0	90285899	C	T
5	rs72784624	0	90286290	A	C
5	rs17571029	0	90286831	C	T
5	rs75421694	0	90287938	C	T
5	rs78353640	0	90289347	G	C
5	rs11744033	0	90289617	G	T
5	rs4916836	0	90289914	A	G
5	rs59805249	0	90289997	C	T
5	rs56099704	0	90290005	A	C
5	rs7721879	0	90290033	T	C
5	rs113178061	0	90293514	A	G
5	rs76392284	0	90294545	C	T
5	rs60553973	0	90294707	G	A
5	rs115404304	0	90294975	G	A
5	rs6452927	0	90296182	G	A
5	rs1967253	0	90297516	A	G
5	rs1967254	0	90297574	A	G
5	rs13355688	0	90297911	A	G
5	rs10514341	0	90298632	A	C
5	rs10514342	0	90298762	A	T
5	rs1967255	0	90299069	T	A
5	rs1967256	0	90299223	G	C
5	rs2367184	0	90299453	A	G
5	rs10053919	0	90300049	T	G
5	rs74492156	0	90300394	A	G
5	rs16869328	0	90300468	T	C
5	rs16869330	0	90301599	A	G
5	rs16869331	0	90301692	T	A
5	rs16869333	0	90301764	G	A
5	rs115654618	0	90301858	G	A
5	rs16869335	0	90301862	G	A
5	rs16869336	0	90301924	G	T
5	rs73187122	0	90302004	C	T
5	rs73187123	0	90302037	C	T
5	rs73187124	0	90302041	T	C
5	rs11954387	0	90302117	A	G
5	rs58523233	0	90303339	C	T
5	rs11948953	0	90303530	G	A
5	rs6886773	0	90303618	T	A
5	rs11952452	0	90303764	T	C
5	rs11949884	0	90304531	G	A
5	rs7711918	0	90304577	G	T
5	rs114503753	0	90305238	T	C
5	rs144811175	0	90305584	A	C
5	rs9293556	0	90305586	T	C
5	rs10058791	0	90305962	G	A
5	rs73187127	0	90305979	A	G
5	rs17571867	0	90306430	C	T
5	rs11951675	0	90306443	G	T
5	rs16869341	0	90306939	A	G
5	rs7726848	0	90307152	C	T
5	rs73771163	0	90307161	A	G
5	rs78633510	0	90308280	A	G
5	rs10071548	0	90308388	C	T
5	rs10058319	0	90309026	A	G
5	rs139417841	0	90309385	C	T
5	rs4916838	0	90309735	G	A
5	rs28875340	0	90309787	C	T
5	rs1848481	0	90310720	G	A
5	rs10055587	0	90311099	T	G
5	rs4916839	0	90311758	C	T
5	rs4916840	0	90313045	C	T
5	rs62376462	0	90313671	T	C
5	rs60689150	0	90314241	G	A
5	rs62376463	0	90314407	C	G
5	rs2367185	0	90314653	G	A
5	rs6452928	0	90314780	C	A
5	rs1848487	0	90314865	C	T
5	rs1848486	0	90314905	C	T
5	rs1848485	0	90314923	G	C
5	rs1848484	0	90315036	A	G
5	rs937920	0	90315818	C	G
5	rs10038122	0	90316643	C	T
5	rs34824169	0	90316676	G	A
5	rs1848483	0	90316782	G	A
5	rs1976565	0	90317558	A	C
5	rs998788	0	90318391	C	A
5	rs56258383	0	90319894	G	A
5	rs73187140	0	90320859	T	C
5	rs2697546	0	90321288	A	G
5	rs2662283	0	90322028	G	T
5	rs10514343	0	90322671	C	G
5	rs73187144	0	90324595	G	A
5	rs72784633	0	90325805	G	T
5	rs2662282	0	90326582	T	C
5	rs2697547	0	90327430	G	C
5	rs689544	0	90328537	A	G
5	rs72784636	0	90328806	G	A
5	rs2662281	0	90328927	G	A
5	rs2662280	0	90329458	T	C
5	rs116482203	0	90329514	A	G
5	rs2697548	0	90330959	A	C
5	rs188859916	0	90331504	A	G
5	rs2662279	0	90333141	G	A
5	rs137855265	0	90333404	C	T
5	rs1818349	0	90333636	T	C
5	rs79665583	0	90333956	G	A
5	rs6888979	0	90335536	G	A
5	rs6889138	0	90335635	G	A
5	rs2048217	0	90336531	T	C
5	rs2367186	0	90337413	C	T
5	rs3850657	0	90337465	A	G
5	rs1858070	0	90337957	C	G
5	rs1828178	0	90339314	C	T
5	rs55792004	0	90339780	G	A
5	rs1828177	0	90340068	G	A
5	rs2463775	0	90340631	C	T
5	rs148684653	0	90340921	C	T
5	rs7449334	0	90342412	G	A
5	rs56106025	0	90342845	G	A
5	rs1830364	0	90342978	C	A
5	rs1876635	0	90343578	A	G
5	rs188342788	0	90343840	A	C
5	rs11955946	0	90344018	A	G
5	rs11952993	0	90344149	T	C
5	rs1818353	0	90344890	A	T
5	rs17572752	0	90344923	G	A
5	rs6861614	0	90346339	T	G
5	rs6880626	0	90346380	A	T
5	rs114580598	0	90346795	C	G
5	rs12189005	0	90347289	A	C
5	rs189910927	0	90347997	G	A
5	rs12188068	0	90348718	A	T
5	rs2697542	0	90348787	G	A
5	rs73187156	0	90349013	C	T
5	rs12188249	0	90349263	A	G
5	rs72784643	0	90349330	T	A
5	rs2010355	0	90349562	A	C
5	rs17572843	0	90350227	C	A
5	rs62376490	0	90350502	T	G
5	rs62376491	0	90350577	G	A
5	rs2697543	0	90350959	A	G
5	rs16869392	0	90350998	T	C
5	rs190648265	0	90351095	C	G
5	rs2697544	0	90351150	T	A
5	rs2662284	0	90351463	T	A
5	rs7719311	0	90351699	A	G
5	rs79956589	0	90351791	T	G
5	rs7723511	0	90351976	A	G
5	rs6452930	0	90352220	C	T
5	rs2367274	0	90352302	G	A
5	rs4454077	0	90352309	T	C
5	rs140218460	0	90352338	G	T
5	rs4254936	0	90352452	G	T
5	rs6452934	0	90352694	A	G
5	rs77058932	0	90354099	T	C
5	rs2662278	0	90354265	G	A
5	rs66608099	0	90356564	G	A
5	rs1852734	0	90356690	A	G
5	rs10942624	0	90357301	A	G
5	rs13180409	0	90358300	A	G
5	rs73187167	0	90359932	T	C
5	rs7706034	0	90361061	G	A
5	rs72784648	0	90361677	A	G
5	rs1819074	0	90362010	G	A
5	rs1819073	0	90362374	G	A
5	rs71637321	0	90363785	G	A
5	rs6882081	0	90364101	A	G
5	rs144017345	0	90364776	A	G
5	rs72784652	0	90365475	G	T
5	rs187270236	0	90365703	A	G
5	rs66482530	0	90366005	T	A
5	rs16869404	0	90366216	T	C
5	rs7733230	0	90366272	G	A
5	rs7733024	0	90366431	A	C
5	rs13152882	0	90366991	G	A
5	rs62376492	0	90367850	A	C
5	rs9293558	0	90368596	C	T
5	rs16869414	0	90368783	T	C
5	rs10058592	0	90369605	A	G
5	rs13173863	0	90369776	A	G
5	rs951948	0	90369887	C	A
5	rs12658697	0	90370142	C	G
5	rs76879861	0	90370635	C	T
5	rs10037172	0	90371668	T	C
5	rs6874106	0	90371776	T	C
5	rs72784659	0	90371797	T	A
5	rs114902086	0	90374560	A	G
5	rs2007538	0	90374713	T	C
5	rs1819072	0	90375076	G	A
5	rs56137437	0	90377989	A	G
5	rs12652491	0	90378971	C	T
5	rs12519581	0	90379153	A	G
5	rs72784660	0	90379811	C	T
5	rs4386756	0	90379878	A	G
5	rs12657388	0	90380845	A	G
5	rs140633901	0	90381011	G	A
5	rs10454910	0	90382130	C	A
5	rs12153127	0	90383216	C	T
5	rs114765283	0	90383257	G	A
5	rs58524182	0	90383274	C	T
5	rs59661306	0	90383461	A	G
5	rs16869425	0	90385098	G	C
5	rs111391632	0	90385598	T	C
5	rs73187188	0	90386168	C	G
5	rs10068613	0	90386514	G	T
5	rs114529322	0	90387293	A	G
5	rs28668531	0	90387619	G	A
5	rs73187190	0	90388240	A	G
5	rs61392689	0	90388840	C	G
5	rs4244206	0	90389450	A	C
5	rs6452937	0	90389883	A	G
5	rs12518689	0	90390580	G	A
5	rs2886924	0	90390935	T	C
5	rs4608951	0	90391034	T	G
5	rs76173152	0	90391920	T	C
5	rs75117248	0	90391921	A	C
5	rs115126751	0	90392390	C	T
5	rs1852731	0	90392621	A	G
5	rs2950849	0	90394625	A	G
5	rs2367279	0	90395206	G	T
5	rs59918121	0	90395861	G	A
5	rs59654682	0	90395918	T	C
5	rs2973455	0	90396152	G	A
5	rs2973454	0	90396790	G	A
5	rs2950850	0	90397333	G	A
5	rs3749606	0	90397917	C	T
5	rs3749605	0	90398014	A	G
5	rs1986718	0	90398269	T	C
5	rs73189003	0	90398673	A	G
5	rs2950851	0	90399012	A	T
5	rs56377639	0	90399338	A	G
5	rs143089817	0	90399342	C	T
5	rs2973453	0	90399822	T	C
5	rs2367280	0	90400483	A	G
5	rs3112484	0	90401221	G	A
5	rs7731652	0	90401398	G	C
5	rs12109264	0	90404006	T	C
5	rs73189007	0	90404539	G	A
5	rs73189008	0	90404615	T	A
5	rs72784667	0	90405193	G	A
5	rs10071291	0	90405621	A	G
5	rs188703823	0	90405691	T	C
5	rs3952745	0	90405835	A	G
5	rs191524364	0	90406554	T	C
5	rs4571507	0	90406575	A	C
5	rs2973450	0	90406998	A	G
5	rs4512153	0	90407022	A	G
5	rs79973531	0	90407299	A	G
5	rs2973449	0	90407743	T	C
5	rs2973448	0	90408139	A	C
5	rs76394730	0	90408471	A	G
5	rs2973447	0	90409031	C	A
5	rs2950852	0	90409081	C	A
5	rs2367282	0	90409739	A	G
5	rs2950853	0	90410295	G	A
5	rs7707023	0	90410424	T	C
5	rs10942625	0	90410692	G	A
5	rs13357230	0	90411072	A	G
5	rs113138167	0	90411825	A	G
5	rs1852732	0	90412371	C	G
5	rs75928279	0	90412681	G	A
5	rs115078926	0	90413181	A	G
5	rs4916845	0	90413351	A	G
5	rs2950854	0	90413374	C	A
5	rs2973446	0	90414407	A	C
5	rs10063704	0	90415497	T	C
5	rs10070771	0	90415505	A	G
5	rs2973445	0	90415585	G	A
5	rs2367283	0	90415978	C	T
5	rs1808084	0	90416392	C	T
5	rs118085084	0	90416720	A	G
5	rs13436174	0	90416766	G	A
5	rs183309246	0	90417458	C	T
5	rs2973444	0	90417593	T	C
5	rs148382118	0	90417672	A	G
5	rs2367284	0	90418032	G	A
5	rs2950855	0	90418419	G	A
5	rs13154380	0	90418617	C	G
5	rs13174460	0	90418671	T	G
5	rs13436467	0	90418733	A	G
5	rs62376493	0	90419908	A	G
5	rs74629216	0	90420584	T	C
5	rs4489092	0	90420644	G	T
5	rs12153246	0	90421498	T	C
5	rs73771183	0	90421627	G	A
5	rs2973442	0	90422216	T	C
5	rs2950856	0	90423162	A	G
5	rs149167112	0	90423301	G	T
5	rs59088629	0	90423764	T	G
5	rs143310897	0	90423869	A	C
5	rs7733007	0	90423894	G	T
5	rs10514345	0	90424279	C	T
5	rs4244207	0	90425042	T	C
5	rs13158036	0	90425951	A	C
5	rs2950858	0	90426633	A	G
5	rs13163651	0	90427048	C	T
5	rs2973457	0	90430132	G	A
5	rs13190101	0	90430477	C	A
5	rs138479322	0	90431259	C	G
5	rs13158026	0	90431779	C	T
5	rs13161782	0	90431872	A	C
5	rs55736649	0	90431974	A	G
5	rs13161956	0	90431982	A	G
5	rs2367286	0	90432314	A	G
5	rs10055598	0	90436277	T	G
5	rs6873467	0	90436372	T	G
5	rs116548818	0	90437581	C	G
5	rs6873773	0	90438473	C	T
5	rs111664078	0	90439443	A	C
5	rs10059760	0	90440102	A	T
5	rs140077642	0	90440921	T	A
5	rs4458614	0	90441146	G	A
5	rs34302350	0	90441702	C	T
5	rs76851519	0	90442552	A	C
5	rs147550197	0	90443406	G	A
5	rs4331933	0	90443593	G	A
5	rs4336388	0	90444207	G	C
5	rs4563659	0	90444664	G	A
5	rs11745446	0	90447132	T	A
5	rs13176728	0	90447216	G	A
5	rs4540211	0	90448114	T	C
5	rs114842677	0	90448260	T	C
5	rs7726023	0	90449031	T	C
5	rs13158963	0	90449154	G	A
5	rs13160072	0	90449807	G	A
5	rs55980700	0	90449932	T	C
5	rs13184171	0	90450113	T	C
5	rs13169196	0	90451039	A	G
5	rs4916703	0	90452758	C	T
5	rs4916847	0	90453191	G	C
5	rs4916704	0	90453242	T	C
5	rs74340151	0	90453586	C	T
5	rs139135786	0	90455521	T	A
5	rs6864663	0	90455872	C	T
5	rs6864534	0	90455923	A	C
5	rs10069710	0	90457064	C	A
5	rs145981926	0	90457773	G	C
5	rs4916848	0	90458126	C	A
5	rs13179009	0	90458169	G	C
5	rs4916705	0	90458387	G	A
5	rs113321316	0	90459089	C	A
5	rs10077486	0	90459091	A	G
5	rs41315916	0	90459521	G	T
5	rs10474340	0	90461036	G	A
5	rs76476845	0	90462301	A	G
5	rs77889998	0	90462889	A	G
5	rs4256375	0	90463271	G	A
5	rs111951804	0	90464035	G	A
5	rs4916849	0	90464235	T	C
5	rs11741423	0	90464389	A	G
5	rs10213697	0	90464827	T	C
5	rs10213732	0	90464937	T	C
5	rs4537089	0	90466296	C	T
5	rs13188929	0	90467224	A	G
5	rs7714013	0	90468552	C	G
5	rs138476637	0	90468984	T	A
5	rs13171944	0	90469415	G	A
5	rs190867351	0	90469720	A	T
5	rs72784689	0	90470446	T	C
5	rs147196121	0	90470480	A	G
5	rs72784690	0	90471077	T	G
5	rs1397793	0	90471451	G	A
5	rs2941902	0	90471574	C	G
5	rs72784693	0	90471588	A	G
5	rs13182804	0	90471593	C	T
5	rs2941901	0	90471610	G	A
5	rs2941900	0	90472210	G	A
5	rs2941899	0	90472492	A	G
5	rs2941898	0	90472637	A	G
5	rs6452942	0	90472680	C	T
5	rs2941897	0	90473305	C	T
5	rs2941896	0	90474447	T	G
5	rs75977208	0	90474497	C	T
5	rs78332247	0	90475510	C	A
5	rs111668442	0	90475655	G	A
5	rs55754659	0	90475925	C	T
5	rs78482595	0	90478113	G	T
5	rs2941876	0	90478289	C	T
5	rs2941877	0	90478805	C	T
5	rs4916850	0	90479105	A	G
5	rs76192822	0	90479481	T	C
5	rs114497138	0	90480420	C	A
5	rs2941879	0	90481687	T	C
5	rs72784700	0	90481840	G	T
5	rs76472937	0	90481855	A	G
5	rs6452944	0	90482854	T	G
5	rs78713949	0	90483340	T	C
5	rs10077999	0	90484033	A	G
5	rs10063230	0	90484036	C	T
5	rs117440278	0	90484042	G	A
5	rs150959979	0	90484126	T	C
5	rs16869554	0	90484131	T	C
5	rs114416987	0	90484452	T	A
5	rs57778265	0	90484700	A	T
5	rs61156097	0	90484873	T	C
5	rs57437843	0	90484982	T	G
5	rs1877216	0	90485685	G	T
5	rs16869562	0	90485714	C	T
5	rs72784702	0	90486566	G	A
5	rs2063462	0	90486657	C	T
5	rs17574989	0	90487856	T	C
5	rs2973435	0	90488098	C	G
5	rs10514346	0	90488667	A	G
5	rs75029732	0	90489316	C	G
5	rs114071829	0	90489333	A	G
5	rs114971860	0	90489334	T	C
5	rs1511343	0	90489363	G	A
5	rs35741199	0	90489526	A	G
5	rs2941887	0	90490070	T	C
5	rs2973433	0	90490249	C	T
5	rs79768711	0	90490472	C	T
5	rs12655796	0	90490643	C	G
5	rs113833944	0	90491059	G	T
5	rs78358745	0	90491330	C	A
5	rs148660962	0	90492024	T	C
5	rs13161942	0	90492093	C	T
5	rs2941886	0	90493653	C	T
5	rs13154867	0	90494075	T	G
5	rs2137009	0	90494114	C	T
5	rs71637324	0	90494775	A	G
5	rs2973432	0	90494781	A	G
5	rs6862466	0	90494866	T	C
5	rs13178155	0	90494987	G	A
5	rs149397218	0	90495325	G	A
5	rs111903488	0	90495879	A	G
5	rs150530445	0	90495997	G	A
5	rs114796358	0	90496184	G	A
5	rs2973431	0	90496534	T	A
5	rs2973430	0	90496644	G	C
5	rs2973429	0	90497251	C	T
5	rs6878931	0	90497435	T	C
5	rs6878501	0	90498897	G	A
5	rs6878713	0	90499066	G	A
5	rs6452945	0	90499159	A	T
5	rs115165165	0	90499776	T	G
5	rs112799361	0	90504842	C	T
5	rs76306474	0	90505088	G	A
5	rs2941885	0	90505517	C	A
5	rs2973476	0	90506467	C	A
5	rs4400156	0	90506804	C	T
5	rs73773326	0	90507096	A	G
5	rs2973475	0	90507623	T	C
5	rs114615817	0	90507728	T	C
5	rs10942626	0	90509033	G	A
5	rs2973474	0	90509236	G	A
5	rs114300458	0	90509661	T	C
5	rs116458522	0	90509981	C	G
5	rs75703554	0	90510397	C	T
5	rs12521670	0	90510663	C	T
5	rs78330172	0	90510792	A	T
5	rs7341115	0	90510809	A	G
5	rs12189158	0	90511674	C	T
5	rs2973473	0	90512115	A	T
5	rs73177675	0	90512294	G	C
5	rs7341005	0	90512939	A	G
5	rs116022612	0	90513669	C	T
5	rs73773329	0	90513780	A	G
5	rs62373891	0	90514018	T	G
5	rs79017214	0	90514156	C	A
5	rs12514996	0	90515410	C	A
5	rs7712260	0	90515524	C	G
5	rs73773330	0	90515951	G	C
5	rs139936261	0	90516710	C	T
5	rs28379688	0	90516747	A	T
5	rs56410910	0	90517093	C	T
5	rs56082303	0	90517112	A	C
5	rs35363385	0	90517146	C	A
5	rs55818598	0	90517277	C	A
5	rs111918141	0	90517676	C	G
5	rs4916706	0	90517976	T	A
5	rs4916707	0	90518222	A	G
5	rs4916708	0	90518314	A	G
5	rs149614830	0	90518680	T	C
5	rs72786308	0	90518904	C	T
5	rs2973472	0	90519496	G	A
5	rs2941895	0	90520510	T	C
5	rs2941894	0	90521117	G	A
5	rs2941893	0	90522439	C	T
5	rs35584449	0	90522464	C	A
5	rs76821850	0	90523157	T	C
5	rs12658748	0	90523323	A	G
5	rs73773334	0	90523630	C	T
5	rs2048454	0	90523669	T	C
5	rs35059634	0	90523771	A	C
5	rs7731341	0	90524105	C	T
5	rs2886949	0	90525735	C	G
5	rs77792981	0	90526018	G	A
5	rs7704966	0	90526412	G	A
5	rs58520625	0	90527343	C	T
5	rs2137010	0	90527827	C	G
5	rs16869606	0	90528749	C	T
5	rs76132746	0	90529722	A	T
5	rs1473047	0	90530351	T	A
5	rs114944417	0	90530667	A	T
5	rs10473941	0	90531378	T	G
5	rs10942627	0	90531400	C	T
5	rs28529720	0	90531401	A	G
5	rs10473942	0	90531499	T	C
5	rs72786311	0	90531531	A	G
5	rs2941892	0	90531796	G	T
5	rs72786312	0	90532173	T	C
5	rs193141912	0	90532452	G	T
5	rs113985075	0	90532501	G	A
5	rs2973460	0	90532670	A	G
5	rs77480929	0	90532681	G	C
5	rs12515116	0	90532921	A	G
5	rs12520306	0	90533013	C	T
5	rs2973461	0	90533347	T	C
5	rs11740321	0	90533552	A	G
5	rs2941891	0	90533753	T	C
5	rs2973463	0	90533820	A	T
5	rs2941890	0	90533891	T	C
5	rs35554917	0	90534103	T	G
5	rs10473943	0	90534287	C	T
5	rs10474342	0	90534564	A	G
5	rs13172199	0	90534843	A	G
5	rs10059932	0	90535438	A	G
5	rs2941889	0	90535710	C	T
5	rs57891485	0	90535735	C	T
5	rs4916851	0	90536300	C	T
5	rs2973464	0	90536321	T	C
5	rs16869618	0	90536573	T	C
5	rs2973465	0	90536680	A	G
5	rs2941888	0	90536755	T	C
5	rs74977994	0	90536955	C	T
5	rs114107413	0	90537638	A	G
5	rs73773337	0	90538230	G	A
5	rs2973467	0	90538412	A	G
5	rs13165085	0	90538448	G	C
5	rs28490868	0	90538467	C	T
5	rs13164949	0	90538489	C	T
5	rs28693622	0	90538722	T	C
5	rs28637141	0	90538743	C	T
5	rs186028143	0	90538977	T	G
5	rs12188638	0	90539072	C	T
5	rs10072084	0	90539203	C	T
5	rs73179864	0	90539315	T	G
5	rs60578469	0	90539426	T	C
5	rs55989779	0	90539783	G	C
5	rs144548202	0	90540351	C	A
5	rs12514092	0	90540522	T	G
5	rs28601850	0	90540637	C	T
5	rs2973468	0	90540879	G	T
5	rs2941905	0	90542114	C	A
5	rs55657470	0	90542475	G	A
5	rs2973470	0	90542492	A	G
5	rs2941903	0	90542556	C	T
5	rs2973471	0	90543969	C	T
5	rs9647558	0	90543970	G	A
5	rs10474343	0	90545248	G	A
5	rs11740007	0	90545498	C	G
5	rs72786319	0	90545592	G	A
5	rs4392660	0	90546671	C	T
5	rs72786321	0	90546676	A	G
5	rs138213008	0	90546723	C	T
5	rs10473944	0	90547367	C	T
5	rs150852337	0	90548692	T	G
5	rs2973441	0	90548707	A	G
5	rs72786324	0	90549141	T	C
5	rs72786325	0	90549353	C	T
5	rs72786326	0	90549556	C	A
5	rs2886926	0	90550197	T	A
5	rs868557	0	90550379	G	A
5	rs193292482	0	90551184	C	T
5	rs112408047	0	90551231	C	T
5	rs12653995	0	90552044	G	A
5	rs80175407	0	90553394	T	C
5	rs2973478	0	90553428	C	T
5	rs2973477	0	90553722	C	T
5	rs72786329	0	90554924	C	G
5	rs13362365	0	90554950	A	G
5	rs973332	0	90555129	C	T
5	rs114946557	0	90555231	C	T
5	rs1858309	0	90556558	C	T
5	rs59967608	0	90556651	G	A
5	rs2367292	0	90556785	A	G
5	rs7709572	0	90557033	G	C
5	rs77068232	0	90557228	A	G
5	rs72786331	0	90557324	G	A
5	rs145060710	0	90557781	T	C
5	rs4518439	0	90557920	T	G
5	rs112510696	0	90557942	C	T
5	rs7724489	0	90558366	A	T
5	rs56377435	0	90558691	T	C
5	rs78789454	0	90558795	A	G
5	rs74667368	0	90559369	G	T
5	rs78095414	0	90559433	A	C
5	rs56316727	0	90562179	C	T
5	rs62373923	0	90562518	C	T
5	rs10474344	0	90564049	C	T
5	rs10474345	0	90564091	T	C
5	rs10474346	0	90564139	C	T
5	rs10072875	0	90564563	C	A
5	rs7719516	0	90564571	G	A
5	rs116679596	0	90564924	A	C
5	rs995691	0	90565180	A	C
5	rs72786338	0	90565276	C	T
5	rs143436095	0	90565308	T	C
5	rs6885341	0	90565796	C	T
5	rs12697807	0	90566214	T	G
5	rs10474347	0	90566498	A	G
5	rs997738	0	90566920	C	T
5	rs997737	0	90567031	C	G
5	rs2048452	0	90567180	C	A
5	rs2048451	0	90567208	G	T
5	rs71637326	0	90567213	T	C
5	rs141076969	0	90567428	C	T
5	rs144864593	0	90567508	T	A
5	rs145722231	0	90567633	T	C
5	rs77787281	0	90567655	C	T
5	rs10462492	0	90570693	G	A
5	rs4424024	0	90570816	A	G
5	rs4364415	0	90570889	T	C
5	rs6888674	0	90571224	G	A
5	rs6888389	0	90571291	A	C
5	rs10061355	0	90571433	A	G
5	rs6889197	0	90571512	G	A
5	rs6888958	0	90571641	A	G
5	rs56320224	0	90572551	G	A
5	rs10462343	0	90572562	T	A
5	rs62373927	0	90572768	C	T
5	rs6859170	0	90572921	G	A
5	rs13355819	0	90576279	G	A
5	rs867831	0	90576491	G	A
5	rs4377733	0	90576580	C	T
5	rs142483645	0	90576804	C	A
5	rs6882172	0	90576958	G	A
5	rs1473048	0	90577436	G	A
5	rs6897578	0	90577880	A	G
5	rs6898622	0	90578292	G	T
5	rs10434640	0	90578301	C	A
5	rs34736685	0	90578614	T	A
5	rs4019302	0	90578758	G	C
5	rs34581109	0	90579288	C	T
5	rs76066993	0	90579633	A	G
5	rs6869552	0	90580370	C	A
5	rs2102553	0	90580608	A	G
5	rs10038090	0	90582456	C	G
5	rs1511344	0	90582914	G	C
5	rs62373928	0	90583574	T	C
5	rs13171635	0	90585455	T	C
5	rs1511345	0	90585547	T	C
5	rs71637328	0	90586159	C	A
5	rs552809358	0	90586618	C	G
5	rs4019243	0	90587888	G	A
5	rs4916853	0	90588318	A	G
5	rs1543066	0	90588481	C	T
5	rs13356765	0	90588751	G	A
5	rs62373939	0	90589352	C	T
5	rs74636928	0	90589421	A	C
5	rs4916854	0	90590473	C	A
5	rs114363483	0	90590740	A	G
5	rs78305958	0	90591243	G	A
5	rs75951048	0	90591822	G	C
5	rs78948152	0	90592139	A	C
5	rs80080787	0	90593324	T	C
5	rs111330650	0	90593583	T	C
5	rs77779918	0	90593974	C	T
5	rs2137007	0	90594264	C	T
5	rs9293562	0	90594834	T	C
5	rs7706256	0	90595297	T	C
5	rs149848137	0	90595862	A	G
5	rs4916855	0	90596345	T	C
5	rs4916856	0	90596403	G	A
5	rs144909035	0	90596568	C	G
5	rs115188128	0	90596699	G	A
5	rs118190211	0	90597105	C	T
5	rs2048453	0	90597737	G	A
5	rs10474349	0	90598173	G	C
5	rs75917921	0	90598362	T	C
5	rs9293563	0	90599185	C	A
5	rs13360803	0	90599944	G	A
5	rs148765311	0	90599948	C	T
5	rs7721772	0	90600031	A	G
5	rs7704529	0	90600210	T	C
5	rs72786353	0	90600541	G	T
5	rs71637330	0	90600712	C	T
5	rs10805873	0	90600866	C	G
5	rs4916857	0	90601089	T	C
5	rs12522278	0	90601317	C	G
5	rs12522282	0	90601365	C	T
5	rs72786354	0	90602209	T	C
5	rs34422832	0	90603392	T	G
5	rs6865066	0	90604035	G	T
5	rs145621255	0	90604276	G	A
5	rs10038890	0	90604290	T	C
5	rs71637331	0	90604643	C	A
5	rs4639266	0	90604823	T	C
5	rs12697808	0	90605389	T	C
5	rs6877420	0	90606574	G	T
5	rs10057046	0	90606587	C	T
5	rs6882178	0	90607063	G	A
5	rs9293564	0	90607925	G	A
5	rs56876862	0	90608789	A	T
5	rs7727632	0	90609009	T	C
5	rs10036206	0	90609178	C	T
5	rs185451977	0	90609587	G	C
5	rs9293565	0	90609736	A	G
5	rs7732832	0	90609868	T	G
5	rs28369128	0	90610393	G	A
5	rs72786358	0	90611693	G	C
5	rs72786359	0	90611959	T	C
5	rs6884883	0	90612428	G	A
5	rs13176999	0	90612558	C	G
5	rs72786360	0	90613396	G	A
5	rs67220802	0	90614098	G	A
5	rs79449616	0	90614277	C	T
5	rs113685914	0	90614349	C	T
5	rs115738444	0	90615439	T	C
5	rs12658394	0	90615750	T	C
5	rs7727557	0	90616224	T	C
5	rs10462494	0	90616247	T	C
5	rs10462495	0	90616503	A	G
5	rs137923100	0	90617000	C	T
5	rs57859727	0	90617692	C	T
5	rs6888057	0	90617965	G	A
5	rs4916859	0	90619072	G	A
5	rs137876222	0	90619352	C	G
5	rs13185895	0	90619353	C	T
5	rs6880312	0	90619868	T	C
5	rs34107416	0	90620123	A	G
5	rs10050517	0	90620309	A	G
5	rs72786362	0	90620854	G	C
5	rs115432288	0	90620909	A	T
5	rs6865269	0	90621069	G	T
5	rs150117005	0	90622357	G	A
5	rs9293566	0	90622516	G	A
5	rs11950828	0	90623586	A	C
5	rs114307725	0	90626753	C	G
5	rs141917616	0	90627832	A	C
5	rs10942629	0	90628243	T	C
5	rs10037293	0	90628300	A	C
5	rs10042981	0	90628789	G	T
5	rs112900334	0	90630483	C	T
5	rs59578984	0	90630826	C	T
5	rs114653303	0	90631097	T	C
5	rs10942630	0	90631384	C	T
5	rs6873839	0	90631700	T	C
5	rs6878402	0	90631972	T	G
5	rs148559123	0	90631991	G	A
5	rs114591738	0	90632741	A	G
5	rs75180939	0	90632946	G	A
5	rs57318317	0	90633038	T	C
5	rs58734007	0	90633072	A	G
5	rs35024930	0	90633936	C	G
5	rs2063461	0	90635917	C	T
5	rs13358426	0	90635955	T	G
5	rs78348641	0	90636041	C	T
5	rs115736953	0	90636293	A	G
5	rs4916860	0	90636464	C	A
5	rs6886011	0	90637173	G	T
5	rs60716916	0	90637572	T	C
5	rs62373948	0	90637934	G	A
5	rs56066934	0	90638258	G	A
5	rs115688326	0	90638387	G	A
5	rs7702782	0	90638506	A	G
5	rs80127709	0	90638691	G	A
5	rs35778324	0	90639095	T	C
5	rs13160722	0	90639327	G	T
5	rs13160468	0	90639328	C	T
5	rs77843336	0	90640306	G	A
5	rs76484930	0	90640534	A	G
5	rs77224092	0	90641116	C	T
5	rs138879089	0	90641295	A	G
5	rs10057874	0	90641676	C	T
5	rs78753141	0	90642116	A	T
5	rs59498996	0	90642230	T	G
5	rs6884231	0	90642290	C	T
5	rs6865416	0	90642319	T	C
5	rs11745521	0	90642430	T	A
5	rs150570153	0	90642625	G	A
5	rs10942631	0	90642643	C	T
5	rs10942632	0	90642645	C	T
5	rs12187402	0	90642646	G	A
5	rs79188454	0	90643003	T	C
5	rs116772354	0	90643558	T	C
5	rs7729950	0	90643800	A	G
5	rs7734555	0	90644241	C	A
5	rs13187777	0	90644628	C	T
5	rs6452949	0	90645137	A	G
5	rs16869685	0	90645601	A	C
5	rs58125334	0	90646195	A	G
5	rs57936487	0	90646263	C	T
5	rs182512095	0	90646306	G	A
5	rs11739187	0	90646346	A	C
5	rs62373959	0	90647122	A	G
5	rs115382731	0	90647228	A	G
5	rs56259969	0	90647645	C	T
5	rs4916712	0	90647770	T	C
5	rs13328183	0	90647775	C	T
5	rs4916713	0	90648108	G	A
5	rs13185728	0	90649298	C	T
5	rs79235086	0	90649677	G	C
5	rs72786369	0	90649684	C	T
5	rs16878935	0	90650327	G	A
5	rs72771503	0	90650690	G	A
5	rs72771505	0	90650882	T	C
5	rs138816790	0	90650975	C	T
5	rs78073036	0	90652909	A	G
5	rs75544655	0	90652947	C	T
5	rs10071755	0	90653112	C	G
5	rs6452951	0	90653868	T	G
5	rs16869698	0	90654579	C	T
5	rs144621977	0	90654894	C	G
5	rs140138543	0	90654943	T	C
5	rs28497358	0	90654953	A	G
5	rs7728022	0	90655807	A	T
5	rs72771507	0	90656027	C	A
5	rs77530732	0	90656926	C	T
5	rs66801770	0	90657053	G	C
5	rs78747009	0	90657259	T	C
5	rs10942634	0	90658392	A	T
5	rs75862026	0	90659072	C	T
5	rs1541674	0	90660447	T	C
5	rs10077391	0	90661220	C	A
5	rs73773371	0	90661599	G	A
5	rs6893260	0	90661831	G	A
5	rs62376561	0	90662733	C	T
5	rs12110303	0	90662839	G	T
5	rs55877472	0	90663406	C	T
5	rs10069032	0	90664320	A	C
5	rs6869048	0	90664322	G	C
5	rs146158267	0	90664926	T	G
5	rs17638113	0	90665025	G	A
5	rs17638138	0	90665473	T	C
5	rs74345264	0	90665777	T	C
5	rs141347850	0	90667901	C	T
5	rs76332233	0	90668058	A	G
5	rs6866923	0	90669352	A	C
5	rs2303130	0	90669771	A	G
5	rs1363839	0	90671274	A	T
5	rs62376563	0	90671937	T	G
5	rs62376564	0	90672711	T	G
5	rs187483043	0	90673462	C	T
5	rs12188429	0	90673837	T	A
5	rs72771512	0	90674719	G	A
5	rs2287875	0	90676483	C	A
5	rs73773374	0	90677770	A	C
5	rs7715402	0	90679504	T	A
5	rs35712350	0	90679519	C	T
5	rs11948056	0	90680468	A	C
5	rs11948075	0	90680579	A	G
5	rs7705465	0	90680949	G	A
5	rs746637	0	90681637	C	G
5	rs147959893	0	90681996	C	T
5	rs889213	0	90682151	C	T
5	rs2367354	0	90686981	G	T
5	rs11950530	0	90688740	A	G
5	rs10058025	0	90689052	A	G
5	rs10073657	0	90689749	G	A
5	rs73773378	0	90690768	A	G
5	rs148261381	0	90691159	A	G
5	rs72771513	0	90691765	G	A
5	rs6869717	0	90694797	G	A
5	rs1363837	0	90695282	T	G
5	rs6860948	0	90696297	T	G
5	rs9293567	0	90697270	T	C
5	rs77131945	0	90698051	T	C
5	rs73771404	0	90698567	A	G
5	rs116397516	0	90698947	C	G
5	rs146580889	0	90698961	G	A
5	rs140436918	0	90699142	G	A
5	rs62376566	0	90700381	A	T
5	rs143490358	0	90701811	C	G
5	rs7724749	0	90702782	G	A
5	rs77534323	0	90703165	T	A
5	rs11959525	0	90703840	A	G
5	rs11750147	0	90707716	T	C
5	rs1477349	0	90707773	G	A
5	rs1477348	0	90707823	G	A
5	rs143093060	0	90708535	G	A
5	rs6882269	0	90712123	A	G
5	rs2042339	0	90713109	G	A
5	rs12654787	0	90713259	C	T
5	rs10063683	0	90714595	G	A
5	rs1133120	0	90714810	G	T
5	rs10054621	0	90717329	A	G
5	rs10045280	0	90717675	T	A
5	rs6867219	0	90718008	T	G
5	rs6867220	0	90718009	T	A
5	rs77556254	0	90718198	C	T
5	rs12110065	0	90718474	A	G
5	rs7708782	0	90718517	T	C
5	rs11743324	0	90719402	C	T
5	rs76384964	0	90720409	A	G
5	rs6452953	0	90723034	T	G
5	rs80309525	0	90724466	T	G
5	rs6862125	0	90724598	T	C
5	rs78469457	0	90725065	C	G
5	rs4432929	0	90725887	C	T
5	rs13165767	0	90726194	T	G
5	rs2004483	0	90726205	C	T
5	rs116363453	0	90726485	A	G
5	rs2839728	0	90727412	G	A
5	rs60513756	0	90727692	A	C
5	rs12653211	0	90728374	A	T
5	rs12651840	0	90729592	T	C
5	rs2052553	0	90729906	C	T
5	rs4552656	0	90731066	C	G
5	rs2059207	0	90731931	C	A
5	rs2059208	0	90732065	T	A
5	rs10474352	0	90732225	C	T
5	rs10474353	0	90732285	A	C
5	rs1423217	0	90733524	C	T
5	rs6867091	0	90734333	C	G
5	rs6452954	0	90735692	G	A
5	rs72771524	0	90735763	C	A
5	rs12655973	0	90736537	T	C
5	rs34960989	0	90736793	T	C
5	rs9293568	0	90737845	C	T
5	rs7701299	0	90738624	A	C
5	rs10041402	0	90738948	A	T
5	rs142242810	0	90739388	G	A
5	rs10054820	0	90740406	C	T
5	rs9686361	0	90740417	C	T
5	rs2367526	0	90740525	A	G
5	rs2887007	0	90740531	A	T
5	rs72771527	0	90740857	A	G
5	rs62376573	0	90741911	T	C
5	rs11958143	0	90742007	A	G
5	rs10073935	0	90742188	A	G
5	rs10474354	0	90742406	C	T
5	rs10059163	0	90742444	C	T
5	rs2161583	0	90742601	C	T
5	rs2113057	0	90742869	G	A
5	rs1035477	0	90743325	T	C
5	rs1964292	0	90743608	T	C
5	rs1895448	0	90743854	C	T
5	rs1895449	0	90744106	A	G
5	rs4382199	0	90744228	A	G
5	rs985434	0	90744509	A	G
5	rs145373474	0	90744941	G	A
5	rs7720132	0	90745105	T	C
5	rs17638833	0	90745387	G	A
5	rs78154992	0	90745943	C	A
5	rs1035476	0	90745976	G	A
5	rs6865495	0	90746424	G	A
5	rs73771421	0	90746447	C	T
5	rs16869743	0	90746593	C	T
5	rs6866191	0	90746852	G	A
5	rs73771425	0	90747498	T	C
5	rs80207864	0	90749378	A	C
5	rs17577253	0	90750056	T	C
5	rs116738015	0	90751032	G	T
5	rs12656350	0	90751343	C	T
5	rs1363838	0	90751381	A	C
5	rs6896551	0	90753517	T	G
5	rs16869748	0	90753876	G	A
5	rs75617489	0	90753906	A	G
5	rs1423594	0	90754141	A	G
5	rs2367528	0	90755735	G	T
5	rs139041468	0	90755980	C	G
5	rs2113058	0	90756344	C	A
5	rs10805875	0	90756587	A	G
5	rs2161584	0	90756688	G	A
5	rs6897832	0	90757560	A	G
5	rs80267325	0	90757599	A	G
5	rs13189732	0	90757628	G	A
5	rs67643824	0	90757952	A	G
5	rs73185060	0	90758098	A	G
5	rs9918274	0	90758304	T	A
5	rs6894924	0	90758553	T	C
5	rs10052492	0	90759930	T	A
5	rs12188929	0	90759990	C	T
5	rs115274649	0	90760849	T	C
5	rs149166806	0	90761235	T	C
5	rs16869750	0	90762210	T	A
5	rs933688	0	90762748	G	A
5	rs12188467	0	90765632	A	T
5	rs576344766	0	90766951	C	T
5	rs10067713	0	90767369	T	C
5	rs76671424	0	90767765	T	C
5	rs57389454	0	90769619	A	G
5	rs332540	0	90772345	C	T
5	rs74721326	0	90773706	G	A
5	rs80190009	0	90775092	A	G
5	rs332541	0	90775137	A	G
5	rs332542	0	90777161	G	C
5	rs74897253	0	90777189	T	C
5	rs332544	0	90778848	G	A
5	rs332545	0	90779286	C	A
5	rs74440922	0	90779335	T	C
5	rs77088612	0	90779680	A	C
5	rs1807945	0	90779945	G	A
5	rs2028469	0	90780031	G	A
5	rs186717	0	90780467	T	A
5	rs78676443	0	90780809	A	G
5	rs4146346	0	90781070	A	G
5	rs332546	0	90781550	T	C
5	rs76308925	0	90781961	C	T
5	rs52308	0	90782147	T	C
5	rs76532101	0	90782555	C	T
5	rs75716136	0	90784554	A	T
5	rs17577820	0	90785949	A	T
5	rs332548	0	90786000	G	A
5	rs332549	0	90786231	G	A
5	rs179583	0	90786700	A	G
5	rs332550	0	90786869	A	T
5	rs16869771	0	90786946	C	G
5	rs115546640	0	90787171	A	G
5	rs332551	0	90787315	A	G
5	rs114487065	0	90787319	T	C
5	rs56752631	0	90787526	G	A
5	rs16876866	0	90787544	T	G
5	rs114810170	0	90788134	C	T
5	rs332528	0	90788677	A	C
5	rs10514348	0	90789037	T	G
5	rs71637340	0	90789156	G	C
5	rs332529	0	90789470	G	A
5	rs332531	0	90790451	G	C
5	rs332532	0	90790526	G	A
5	rs141430259	0	90791769	C	T
5	rs2432160	0	90792007	T	G
5	rs332534	0	90792536	T	A
5	rs332535	0	90792882	A	G
5	rs140770253	0	90793002	G	A
5	rs116277580	0	90793296	C	G
5	rs332536	0	90793545	G	C
5	rs16869788	0	90793776	T	C
5	rs73771441	0	90793801	G	T
5	rs73771443	0	90793809	C	T
5	rs149730244	0	90793848	T	C
5	rs6452955	0	90794518	G	T
5	rs72771536	0	90794618	A	T
5	rs332537	0	90794973	T	C
5	rs332538	0	90795328	G	T
5	rs193117768	0	90795474	C	A
5	rs1423595	0	90795928	A	G
5	rs10065250	0	90795984	T	C
5	rs16876877	0	90796613	A	G
5	rs114050892	0	90796770	G	A
5	rs16876880	0	90796839	T	A
5	rs7723015	0	90796876	G	T
5	rs10038441	0	90797142	C	A
5	rs10038508	0	90797244	G	A
5	rs16869794	0	90797619	C	T
5	rs185828179	0	90797675	G	T
5	rs72771538	0	90797727	G	A
5	rs332539	0	90798611	C	A
5	rs28437638	0	90798683	A	G
5	rs78325990	0	90798913	G	T
5	rs6864520	0	90799016	A	G
5	rs6865029	0	90799333	A	C
5	rs10041527	0	90799752	A	G
5	rs56995934	0	90800176	G	A
5	rs6876075	0	90800869	G	A
5	rs56411263	0	90801402	G	T
5	rs56121129	0	90801870	G	A
5	rs17640214	0	90802961	A	G
5	rs9986249	0	90803096	T	A
5	rs114595478	0	90803475	G	A
5	rs6869618	0	90803702	T	C
5	rs77822762	0	90804194	T	A
5	rs16869799	0	90804279	A	T
5	rs10073149	0	90805092	T	C
5	rs6865573	0	90806861	C	G
5	rs7724031	0	90808954	T	C
5	rs145135162	0	90809803	C	T
5	rs9293569	0	90810714	T	C
5	rs141165113	0	90811280	C	T
5	rs115588663	0	90811511	C	T
5	rs13355661	0	90811629	C	A
5	rs62376580	0	90811740	G	A
5	rs71637341	0	90812908	T	C
5	rs332527	0	90813133	T	G
5	rs73771461	0	90814072	T	C
5	rs72771544	0	90815494	G	A
5	rs10474356	0	90816402	A	G
5	rs13354352	0	90816670	A	G
5	rs10069097	0	90816996	G	C
5	rs16869805	0	90817701	C	T
5	rs10473945	0	90817901	C	A
5	rs10473946	0	90817972	A	T
5	rs151088682	0	90819239	C	T
5	rs17640423	0	90819261	T	C
5	rs17579054	0	90819330	T	G
5	rs72771547	0	90820537	C	T
5	rs332521	0	90823438	G	A
5	rs10073018	0	90824844	C	T
5	rs6870792	0	90826101	T	C
5	rs10037568	0	90827450	T	A
5	rs182917806	0	90827555	C	T
5	rs332522	0	90827748	T	G
5	rs10040228	0	90827792	A	G
5	rs75060884	0	90828367	G	A
5	rs17640581	0	90828783	A	G
5	rs17579249	0	90829414	T	C
5	rs231383	0	90830204	C	G
5	rs332523	0	90830449	T	C
5	rs332524	0	90831087	T	C
5	rs2028471	0	90832395	A	T
5	rs2028472	0	90832439	T	C
5	rs13435929	0	90833611	C	G
5	rs13435932	0	90833671	C	T
5	rs4146347	0	90833678	C	T
5	rs17579567	0	90834653	A	G
5	rs332525	0	90834786	G	A
5	rs1593059	0	90835085	G	A
5	rs10042221	0	90835224	A	G
5	rs1593060	0	90835314	G	A
5	rs1363993	0	90836162	T	C
5	rs1363994	0	90836185	G	A
5	rs332526	0	90836317	T	C
5	rs1363995	0	90837265	A	G
5	rs17579630	0	90837491	T	C
5	rs10067258	0	90837630	T	G
5	rs72771551	0	90837809	T	C
5	rs1661037	0	90838345	A	G
5	rs10079979	0	90838526	C	T
5	rs7737738	0	90838615	G	A
5	rs72771554	0	90838739	A	G
5	rs62376581	0	90839837	G	A
5	rs2439625	0	90839914	T	G
5	rs9986147	0	90840023	C	A
5	rs1899314	0	90840211	T	G
5	rs78733417	0	90840519	T	A
5	rs1899315	0	90840530	G	A
5	rs1579736	0	90841180	A	C
5	rs141825146	0	90841699	A	G
5	rs140876413	0	90841774	C	T
5	rs2432158	0	90841895	T	G
5	rs9986283	0	90842197	A	G
5	rs138373315	0	90842486	T	G
5	rs79539486	0	90843061	T	C
5	rs10060836	0	90843591	G	A
5	rs28855513	0	90843833	G	A
5	rs1583906	0	90844270	G	A
5	rs1583907	0	90844272	T	C
5	rs13357470	0	90844481	C	T
5	rs10040362	0	90845059	G	A
5	rs143291341	0	90845117	G	A
5	rs56160605	0	90845149	A	C
5	rs115577511	0	90845507	G	A
5	rs1423591	0	90845718	G	A
5	rs1423592	0	90845769	G	T
5	rs114116537	0	90845823	A	G
5	rs10044045	0	90845927	T	C
5	rs1582557	0	90846294	T	G
5	rs28799682	0	90846485	T	C
5	rs10036307	0	90846871	A	G
5	rs10044802	0	90846889	T	C
5	rs10069046	0	90847013	G	A
5	rs9293570	0	90847531	G	T
5	rs2432159	0	90848400	G	A
5	rs10038687	0	90848511	C	T
5	rs10044199	0	90848521	A	G
5	rs4916865	0	90848522	C	T
5	rs72771561	0	90848655	A	T
5	rs13356771	0	90848838	G	T
5	rs13357170	0	90848922	C	T
5	rs115734130	0	90848981	C	G
5	rs332518	0	90849062	A	G
5	rs10079249	0	90850615	A	G
5	rs10064369	0	90850664	C	T
5	rs13360800	0	90850969	T	A
5	rs13358542	0	90851263	G	A
5	rs332519	0	90851339	G	A
5	rs143271114	0	90851389	G	A
5	rs332520	0	90851397	C	T
5	rs13360925	0	90851744	T	C
5	rs186559765	0	90851846	C	T
5	rs7707717	0	90852015	G	A
5	rs150719162	0	90852038	C	T
5	rs7707782	0	90852247	C	T
5	rs7708089	0	90852394	C	T
5	rs7708120	0	90852452	C	T
5	rs6872564	0	90853160	C	T
5	rs7719043	0	90854759	A	G
5	rs7719044	0	90854761	A	G
5	rs9885142	0	90854843	A	C
5	rs7706643	0	90855639	T	G
5	rs147715414	0	90856165	C	T
5	rs9885528	0	90856419	G	A
5	rs151246517	0	90856701	C	G
5	rs146613993	0	90857160	G	C
5	rs10045672	0	90857254	G	A
5	rs10942636	0	90858258	C	T
5	rs138612601	0	90858264	A	G
5	rs72771564	0	90858678	T	C
5	rs72771565	0	90858708	C	A
5	rs72771566	0	90858709	C	A
5	rs150559187	0	90858820	C	T
5	rs72771567	0	90858900	C	T
5	rs116708512	0	90858989	C	A
5	rs13169804	0	90859253	G	A
5	rs1120946	0	90859257	G	A
5	rs148742109	0	90859918	G	A
5	rs116490872	0	90859938	C	A
5	rs72771569	0	90859963	C	T
5	rs62376595	0	90860084	A	T
5	rs2919809	0	90860165	A	G
5	rs62376596	0	90860370	G	A
5	rs10043928	0	90860470	C	A
5	rs142720829	0	90860617	G	T
5	rs72771571	0	90860670	G	A
5	rs28820626	0	90861032	C	A
5	rs10474362	0	90861663	A	G
5	rs1441391	0	90862309	G	A
5	rs10473948	0	90863089	A	T
5	rs1813756	0	90863382	T	C
5	rs115510000	0	90863735	T	C
5	rs13353975	0	90863838	G	T
5	rs72771577	0	90864460	C	T
5	rs1822167	0	90864497	T	C
5	rs116277035	0	90864618	T	C
5	rs34567940	0	90864796	A	G
5	rs34124411	0	90864822	T	C
5	rs55766821	0	90864863	G	T
5	rs56218465	0	90864991	T	A
5	rs55749912	0	90865282	C	A
5	rs146942497	0	90865691	G	C
5	rs10039747	0	90865785	T	C
5	rs17641283	0	90866581	C	T
5	rs55975355	0	90866784	T	C
5	rs17641301	0	90866952	G	A
5	rs6863217	0	90867259	T	A
5	rs13174368	0	90867308	A	G
5	rs10043890	0	90867639	A	T
5	rs987092	0	90867681	T	C
5	rs72771578	0	90868975	G	T
5	rs16869847	0	90869006	A	G
5	rs10051901	0	90869174	C	T
5	rs10066951	0	90869184	A	T
5	rs10038699	0	90869478	T	C
5	rs10035748	0	90869632	C	G
5	rs36059782	0	90870047	A	G
5	rs10037356	0	90871630	C	T
5	rs140394678	0	90872254	A	G
5	rs72771581	0	90873048	T	A
5	rs6867266	0	90873294	T	C
5	rs78980660	0	90873463	A	G
5	rs6891503	0	90873884	G	A
5	rs6891710	0	90873995	G	T
5	rs115525008	0	90874347	T	A
5	rs13358081	0	90875264	G	T
5	rs13358067	0	90875343	C	A
5	rs13358135	0	90875566	G	T
5	rs13358142	0	90875726	C	G
5	rs1155757	0	90876499	C	T
5	rs71637343	0	90876654	T	C
5	rs2919810	0	90877141	C	T
5	rs72771584	0	90877715	C	T
5	rs577349437	0	90878716	T	C
5	rs75656636	0	90879819	A	G
5	rs2919811	0	90881219	G	A
5	rs6452960	0	90881388	A	G
5	rs6888139	0	90882168	T	C
5	rs1596056	0	90883485	A	G
5	rs141444225	0	90883829	A	C
5	rs6452961	0	90886477	G	A
5	rs1596055	0	90886601	A	T
5	rs6890336	0	90886680	A	G
5	rs10044960	0	90886843	C	A
5	rs147866085	0	90889179	A	G
5	rs62376599	0	90889196	A	G
5	rs4426949	0	90889412	G	A
5	rs7721647	0	90890018	C	T
5	rs145104846	0	90890769	C	T
5	rs10061039	0	90891116	A	G
5	rs56201156	0	90891187	T	C
5	rs10054023	0	90891236	T	A
5	rs1505853	0	90892361	C	T
5	rs1505852	0	90893636	C	A
5	rs1505851	0	90893954	T	C
5	rs1505850	0	90894615	A	G
5	rs1847836	0	90894854	G	A
5	rs10805876	0	90898011	T	A
5	rs1847838	0	90899223	A	G
5	rs75691701	0	90899635	G	A
5	rs66818976	0	90900362	A	G
5	rs17641623	0	90901337	A	G
5	rs7735764	0	90901781	T	C
5	rs2367530	0	90902211	A	G
5	rs10514350	0	90903609	A	G
5	rs2062965	0	90904766	G	A
5	rs33939675	0	90906337	G	C
5	rs34556970	0	90906560	T	G
5	rs7703346	0	90909574	A	T
5	rs34755428	0	90909635	T	C
5	rs7703640	0	90909727	C	T
5	rs7723748	0	90909778	T	C
5	rs34113537	0	90912789	C	T
5	rs111712814	0	90913233	G	A
5	rs987363	0	90913314	A	G
5	rs7729308	0	90913952	G	A
5	rs79794174	0	90914884	C	T
5	rs4312919	0	90915268	G	A
5	rs138783217	0	90915356	G	A
5	rs1441392	0	90915357	C	T
5	rs12655615	0	90915747	C	A
5	rs7717991	0	90915770	T	C
5	rs6867770	0	90917610	C	G
5	rs10059323	0	90918194	G	A
5	rs72771597	0	90918418	T	C
5	rs35735688	0	90918536	G	T
5	rs2887009	0	90918570	T	C
5	rs35365806	0	90919090	C	T
5	rs34400361	0	90919255	G	A
5	rs34402064	0	90919283	T	C
5	rs9885387	0	90919419	T	C
5	rs72771598	0	90919651	G	A
5	rs1605143	0	90919699	A	G
5	rs1605142	0	90919783	G	A
5	rs12697814	0	90919872	T	G
5	rs2218238	0	90919931	A	G
5	rs1605141	0	90919961	G	A
5	rs34422330	0	90920621	G	T
5	rs6887197	0	90922528	T	G
5	rs13159934	0	90922775	G	C
5	rs1505855	0	90923121	T	A
5	rs113084118	0	90923542	C	T
5	rs116613706	0	90923649	G	T
5	rs2197045	0	90924143	C	T
5	rs13169683	0	90924373	A	G
5	rs151023142	0	90924760	T	C
5	rs4610490	0	90924873	C	G
5	rs12522188	0	90925958	C	T
5	rs4492142	0	90926353	T	G
5	rs982809	0	90926441	C	T
5	rs72771599	0	90927065	G	T
5	rs114665684	0	90927164	A	G
5	rs72771600	0	90928282	A	C
5	rs2202508	0	90928589	C	T
5	rs12188554	0	90929235	C	A
5	rs2202509	0	90929423	G	A
5	rs1827818	0	90931487	T	G
5	rs17641761	0	90931568	A	G
5	rs13184269	0	90932259	G	T
5	rs76340239	0	90932391	G	A
5	rs16869888	0	90933273	G	A
5	rs77009124	0	90933592	A	G
5	rs4355554	0	90935334	A	G
5	rs10071476	0	90936694	A	G
5	rs10058220	0	90937133	C	T
5	rs148320994	0	90938108	A	G
5	rs7703155	0	90939479	C	G
5	rs10051652	0	90939754	C	T
5	rs12186681	0	90940109	C	T
5	rs72771601	0	90940837	C	A
5	rs2962380	0	90941201	A	G
5	rs34444727	0	90945353	C	T
5	rs12655580	0	90945613	C	T
5	rs1976519	0	90945812	G	A
5	rs16869903	0	90945978	A	T
5	rs72773303	0	90947294	A	C
5	rs62374738	0	90948266	C	T
5	rs2089271	0	90949334	C	T
5	rs62374739	0	90949388	T	C
5	rs2962379	0	90949682	G	A
5	rs1587948	0	90949943	T	C
5	rs2962378	0	90950210	G	A
5	rs72773306	0	90951752	A	G
5	rs115685882	0	90952243	G	A
5	rs1580949	0	90952342	G	A
5	rs148567231	0	90953266	C	A
5	rs116402705	0	90953779	C	T
5	rs62374741	0	90955496	A	G
5	rs2939243	0	90956743	A	G
5	rs2973840	0	90956953	G	A
5	rs62374742	0	90957198	C	T
5	rs74574105	0	90957426	A	G
5	rs75763509	0	90958001	A	G
5	rs115318230	0	90958302	C	T
5	rs35533500	0	90958589	C	A
5	rs141134845	0	90959201	T	C
5	rs2939242	0	90959587	T	C
5	rs7726364	0	90961608	A	T
5	rs13161413	0	90961680	T	G
5	rs2657819	0	90962603	C	A
5	rs1505854	0	90963626	T	A
5	rs62374743	0	90963778	C	T
5	rs185284238	0	90964327	T	G
5	rs78875766	0	90964636	G	A
5	rs2939261	0	90965294	C	G
5	rs2939260	0	90965797	A	G
5	rs76485346	0	90966050	C	G
5	rs76076209	0	90966971	G	T
5	rs116594936	0	90968266	C	A
5	rs2939259	0	90968651	C	G
5	rs2939258	0	90968934	T	G
5	rs144408588	0	90969229	G	A
5	rs2972816	0	90970689	C	T
5	rs146206669	0	90970736	A	T
5	rs331397	0	90971567	G	T
5	rs2973825	0	90972458	G	A
5	rs138945341	0	90973534	G	A
5	rs2914024	0	90973568	C	T
5	rs13159432	0	90973702	T	C
5	rs114405923	0	90974778	T	C
5	rs2935250	0	90976069	T	C
5	rs2939241	0	90976885	G	T
5	rs2914021	0	90977079	T	G
5	rs78093928	0	90978784	G	T
5	rs36016458	0	90979289	T	C
5	rs1496449	0	90980718	C	T
5	rs76993096	0	90981272	T	C
5	rs13153333	0	90981387	A	G
5	rs1496448	0	90981426	C	A
5	rs2973826	0	90981532	T	G
5	rs56841965	0	90981746	T	C
5	rs72773315	0	90982736	A	G
5	rs144120032	0	90982846	C	T
5	rs114957607	0	90983352	G	A
5	rs1692431	0	90983763	T	A
5	rs2935244	0	90984475	T	G
5	rs149044027	0	90984489	A	G
5	rs17647775	0	90985009	A	G
5	rs78756031	0	90985401	C	A
5	rs185817783	0	90985574	G	C
5	rs2973827	0	90985856	A	C
5	rs2973828	0	90986181	A	G
5	rs10474365	0	90986313	C	T
5	rs71637346	0	90986989	A	T
5	rs2939246	0	90986991	A	C
5	rs2914023	0	90987075	A	G
5	rs72773317	0	90988781	C	T
5	rs76890600	0	90988830	C	T
5	rs2935245	0	90989081	G	A
5	rs6880791	0	90990179	G	A
5	rs2935246	0	90990300	T	C
5	rs2973829	0	90990382	A	G
5	rs62374745	0	90990499	C	G
5	rs2939253	0	90990668	A	C
5	rs2973830	0	90990743	G	A
5	rs2939252	0	90991435	T	C
5	rs2935247	0	90991874	T	A
5	rs115887426	0	90992221	A	G
5	rs116248150	0	90992282	G	A
5	rs2935248	0	90992390	T	A
5	rs2973831	0	90992423	G	C
5	rs189799	0	90993364	A	G
5	rs2935249	0	90993461	A	G
5	rs1395014	0	90994096	C	G
5	rs148643323	0	90995151	G	A
5	rs187066527	0	90995877	G	C
5	rs34282885	0	90995936	A	C
5	rs7714168	0	90995987	A	T
5	rs62374747	0	90996344	T	C
5	rs116589404	0	90996577	C	T
5	rs62374748	0	90996597	T	C
5	rs331383	0	90996643	C	T
5	rs10037332	0	90996711	C	G
5	rs6452964	0	90997483	G	A
5	rs145451221	0	90997527	G	A
5	rs62374749	0	90997557	T	C
5	rs331384	0	90997942	T	G
5	rs2973832	0	90998499	G	C
5	rs12659774	0	90998562	G	A
5	rs10064296	0	90998645	A	G
5	rs16869941	0	90998836	C	G
5	rs79121611	0	90999099	C	T
5	rs331389	0	90999520	T	A
5	rs331387	0	91000367	G	A
5	rs10053671	0	91000858	C	T
5	rs76641212	0	91000991	C	T
5	rs11956576	0	91001001	A	C
5	rs7712805	0	91001109	A	G
5	rs6452965	0	91001468	G	A
5	rs17648061	0	91001898	G	A
5	rs17581699	0	91001921	T	C
5	rs11747618	0	91001969	A	G
5	rs9765070	0	91002230	A	G
5	rs331386	0	91002428	G	A
5	rs17581793	0	91002504	A	C
5	rs17581814	0	91002546	A	G
5	rs16869953	0	91002745	G	A
5	rs34867200	0	91002949	T	C
5	rs170730	0	91003142	A	G
5	rs56124971	0	91003200	T	C
5	rs7716248	0	91005021	T	C
5	rs2453823	0	91005161	A	T
5	rs4916869	0	91005225	T	C
5	rs7734608	0	91005272	C	T
5	rs7716872	0	91005372	T	C
5	rs7734973	0	91005607	A	G
5	rs10155626	0	91005715	T	C
5	rs331396	0	91006007	T	C
5	rs2088290	0	91006035	G	A
5	rs903879	0	91006447	A	G
5	rs1809814	0	91006464	A	C
5	rs903878	0	91006646	T	G
5	rs331395	0	91006918	C	G
5	rs10076423	0	91007828	T	C
5	rs10078565	0	91008382	C	T
5	rs331393	0	91008758	T	G
5	rs148945297	0	91008863	G	A
5	rs331392	0	91009072	A	G
5	rs331391	0	91009667	C	T
5	rs331390	0	91009752	A	G
5	rs77878909	0	91010069	T	A
5	rs7706875	0	91010324	G	A
5	rs6866239	0	91010563	C	G
5	rs62375762	0	91010782	T	C
5	rs331399	0	91011306	T	C
5	rs12518363	0	91012064	T	G
5	rs13360208	0	91012168	A	T
5	rs1587211	0	91012382	C	T
5	rs67839857	0	91013369	G	A
5	rs10447159	0	91014718	A	G
5	rs10447160	0	91014894	G	A
5	rs62375763	0	91015398	G	A
5	rs71637347	0	91015863	G	A
5	rs2657816	0	91017430	G	C
5	rs2561063	0	91017525	T	C
5	rs62375764	0	91017661	G	A
5	rs10058517	0	91018008	G	C
5	rs2202510	0	91018052	A	G
5	rs35013513	0	91018528	A	T
5	rs62375765	0	91020582	A	G
5	rs72773329	0	91021614	C	T
5	rs116499895	0	91022215	C	A
5	rs35662958	0	91022580	T	C
5	rs111300497	0	91023118	G	C
5	rs10069752	0	91023839	G	C
5	rs72773330	0	91025423	G	A
5	rs17648705	0	91025676	T	C
5	rs72773331	0	91025824	A	T
5	rs1692437	0	91026341	C	A
5	rs1692436	0	91026932	C	T
5	rs1701359	0	91027493	A	C
5	rs1692435	0	91029327	G	A
5	rs1692434	0	91029940	G	T
5	rs71637348	0	91030520	T	C
5	rs72773332	0	91031408	A	G
5	rs3913800	0	91032184	A	C
5	rs77389293	0	91032400	A	G
5	rs331400	0	91032448	G	A
5	rs62375766	0	91033453	C	T
5	rs7445794	0	91033547	T	C
5	rs13160409	0	91035200	C	T
5	rs1964059	0	91035641	G	A
5	rs12653151	0	91036162	C	T
5	rs331403	0	91037528	C	T
5	rs80319796	0	91038510	G	A
5	rs12516181	0	91039040	T	C
5	rs10462496	0	91039860	G	A
5	rs62375767	0	91039934	C	T
5	rs62375768	0	91040262	T	G
5	rs12514316	0	91040479	G	A
5	rs149877399	0	91040665	G	A
5	rs72773335	0	91041089	T	C
5	rs140330739	0	91042626	G	T
5	rs7723347	0	91043730	G	A
5	rs150499927	0	91045495	C	T
5	rs113856017	0	91045511	G	A
5	rs10040618	0	91045883	G	A
5	rs71637349	0	91046054	G	A
5	rs145095876	0	91046109	C	T
5	rs12521300	0	91046186	T	G
5	rs67419767	0	91047141	T	C
5	rs114619151	0	91047230	C	T
5	rs1692427	0	91047679	G	A
5	rs114333840	0	91047767	A	G
5	rs76296609	0	91047885	G	A
5	rs62375769	0	91049328	G	C
5	rs331385	0	91049451	G	A
5	rs13166131	0	91050109	T	G
5	rs62375770	0	91050659	C	T
5	rs145613625	0	91051218	A	G
5	rs35229120	0	91051704	A	G
5	rs115693486	0	91051759	C	T
5	rs73124395	0	91053512	T	A
5	rs6869800	0	91053616	C	T
5	rs6870007	0	91053844	A	C
5	rs2662400	0	91054087	G	A
5	rs1820692	0	91054329	G	C
5	rs13340403	0	91054335	T	G
5	rs67348436	0	91054368	A	T
5	rs11747230	0	91054512	G	A
5	rs4100683	0	91054916	C	T
5	rs6881283	0	91055657	C	T
5	rs374254137	0	91056130	C	G
5	rs58016444	0	91056736	T	A
5	rs62375772	0	91057263	T	A
5	rs2973835	0	91057358	A	T
5	rs62366623	0	91057525	G	A
5	rs34634103	0	91057945	T	C
5	rs34363797	0	91058007	G	A
5	rs138217750	0	91059717	A	G
5	rs10079532	0	91063867	G	A
5	rs77342671	0	91064016	G	A
5	rs72773336	0	91064196	G	A
5	rs6452969	0	91064360	A	G
5	rs7722797	0	91064562	T	A
5	rs62366632	0	91064637	G	A
5	rs56839463	0	91065141	A	G
5	rs59514183	0	91065182	A	G
5	rs10055689	0	91066692	C	A
5	rs10055754	0	91066797	C	T
5	rs10072485	0	91067183	A	G
5	rs62366635	0	91067204	G	A
5	rs2939247	0	91067306	A	G
5	rs62366636	0	91067532	A	G
5	rs9293571	0	91069370	C	T
5	rs9293572	0	91069648	G	A
5	rs10050947	0	91069848	C	T
5	rs62366638	0	91070435	A	G
5	rs7716707	0	91072035	G	A
5	rs34495512	0	91072870	A	G
5	rs2939244	0	91073986	T	A
5	rs13357578	0	91074880	C	A
5	rs35761722	0	91075078	A	G
5	rs1395017	0	91075559	A	T
5	rs11743694	0	91075642	G	A
5	rs182196608	0	91075644	G	A
5	rs7716005	0	91075841	T	C
5	rs7737612	0	91075910	A	G
5	rs1395015	0	91076152	C	T
5	rs2973839	0	91076695	A	G
5	rs12518725	0	91076813	G	T
5	rs9293574	0	91078544	T	C
5	rs34558830	0	91079338	A	G
5	rs13183883	0	91079992	G	A
5	rs10062631	0	91080148	C	T
5	rs143344540	0	91080553	C	T
5	rs67780637	0	91080598	T	C
5	rs4547954	0	91080804	A	C
5	rs4560583	0	91080999	C	T
5	rs6878785	0	91081078	T	C
5	rs4388237	0	91081287	T	C
5	rs10045960	0	91081510	A	G
5	rs34823914	0	91081835	G	A
5	rs10067349	0	91082644	G	A
5	rs76799952	0	91083059	C	T
5	rs71637350	0	91083207	T	G
5	rs77795355	0	91083315	T	C
5	rs116626799	0	91083325	T	C
5	rs4244209	0	91083687	G	A
5	rs4612105	0	91083782	A	G
5	rs4568393	0	91083791	C	T
5	rs4400158	0	91083879	T	C
5	rs4469220	0	91084266	A	G
5	rs9293575	0	91085026	C	A
5	rs10043759	0	91085864	G	T
5	rs10036113	0	91085885	T	C
5	rs78830679	0	91085999	T	C
5	rs66497055	0	91086448	G	A
5	rs56370675	0	91086897	A	G
5	rs72773343	0	91086936	T	C
5	rs10039554	0	91087217	A	G
5	rs71637351	0	91087580	A	G
5	rs10045304	0	91087825	G	A
5	rs4916875	0	91088078	A	G
5	rs79682059	0	91088329	G	C
5	rs72773344	0	91088334	T	C
5	rs6889498	0	91088741	T	C
5	rs4628022	0	91089756	A	G
5	rs4288147	0	91089942	C	T
5	rs76992114	0	91090237	A	G
5	rs4509055	0	91090469	G	A
5	rs4443452	0	91090726	G	A
5	rs7442905	0	91090852	T	G
5	rs183981075	0	91091014	G	A
5	rs12171510	0	91091363	A	G
5	rs6865934	0	91091485	T	G
5	rs28517286	0	91092137	C	T
5	rs4244210	0	91092920	G	A
5	rs13357799	0	91092948	A	T
5	rs9293576	0	91093184	G	C
5	rs9293577	0	91093210	A	G
5	rs72773348	0	91093223	T	C
5	rs4398667	0	91093880	A	C
5	rs4270726	0	91093966	A	G
5	rs2913463	0	91094294	G	A
5	rs2973881	0	91094306	G	C
5	rs2913462	0	91094321	T	A
5	rs2913461	0	91094359	T	G
5	rs2973880	0	91095068	A	G
5	rs2913460	0	91095221	C	T
5	rs116078322	0	91095341	G	A
5	rs1820650	0	91095433	T	C
5	rs1582901	0	91095454	A	G
5	rs1820649	0	91095473	A	G
5	rs2973875	0	91095890	A	G
5	rs2913459	0	91095912	C	G
5	rs2913458	0	91095944	T	A
5	rs2913457	0	91096116	G	A
5	rs10474370	0	91096152	C	A
5	rs10474371	0	91096159	A	G
5	rs10474372	0	91096246	C	T
5	rs34156429	0	91096263	A	T
5	rs10474373	0	91096292	G	A
5	rs10474375	0	91096385	C	G
5	rs2973874	0	91096630	A	G
5	rs2973873	0	91096652	C	A
5	rs2913456	0	91096716	G	A
5	rs3097164	0	91096948	A	G
5	rs2973872	0	91097053	T	C
5	rs140702924	0	91097177	A	G
5	rs2913455	0	91097268	T	C
5	rs112295318	0	91097283	C	T
5	rs2973871	0	91097359	G	A
5	rs56066745	0	91097418	C	T
5	rs2913454	0	91097461	C	T
5	rs2973870	0	91097582	A	C
5	rs2973869	0	91097795	A	G
5	rs2913453	0	91097882	C	T
5	rs2973868	0	91097945	G	A
5	rs72773353	0	91098068	C	A
5	rs2913452	0	91098697	C	A
5	rs2860387	0	91099034	C	G
5	rs2973867	0	91099101	A	C
5	rs2973866	0	91099153	A	C
5	rs2913451	0	91099246	A	G
5	rs2913450	0	91099474	T	C
5	rs1366129	0	91099684	T	A
5	rs2913449	0	91099977	A	T
5	rs10067567	0	91100128	A	G
5	rs2860382	0	91100134	C	G
5	rs1863950	0	91100365	T	C
5	rs1863949	0	91100422	G	A
5	rs1863948	0	91100564	T	G
5	rs2913448	0	91100975	T	A
5	rs2913447	0	91101265	T	A
5	rs2973864	0	91101403	C	T
5	rs2913445	0	91101678	G	C
5	rs2973863	0	91101690	C	T
5	rs2913444	0	91102299	T	C
5	rs75110372	0	91102508	G	A
5	rs116556805	0	91102853	C	T
5	rs143848171	0	91102905	A	G
5	rs930051	0	91102973	G	A
5	rs930050	0	91103192	A	G
5	rs2367826	0	91103283	G	T
5	rs2913443	0	91103344	C	T
5	rs2913442	0	91103635	G	A
5	rs2887093	0	91103781	G	A
5	rs72773358	0	91103919	G	A
5	rs72773359	0	91103972	C	T
5	rs2913440	0	91103999	G	A
5	rs2913439	0	91104088	T	A
5	rs2913438	0	91104104	A	C
5	rs2913437	0	91104130	T	C
5	rs72773360	0	91104299	A	T
5	rs2913436	0	91104306	C	T
5	rs2913435	0	91104374	C	A
5	rs2913434	0	91104383	G	A
5	rs2913433	0	91104722	C	T
5	rs2913432	0	91104725	C	A
5	rs2973861	0	91104760	A	G
5	rs2913431	0	91104781	A	C
5	rs2913430	0	91104980	A	T
5	rs35569778	0	91105025	T	C
5	rs2913429	0	91105205	G	T
5	rs141342364	0	91105414	C	A
5	rs2913428	0	91107040	G	T
5	rs2913427	0	91107194	C	T
5	rs2973859	0	91107408	A	G
5	rs142974570	0	91107523	C	T
5	rs2913426	0	91107582	G	A
5	rs73141584	0	91107727	C	T
5	rs2913425	0	91108026	T	A
5	rs72773362	0	91108313	A	C
5	rs2913424	0	91108489	G	A
5	rs2367827	0	91108565	A	G
5	rs2367828	0	91108750	T	A
5	rs2367829	0	91108781	G	A
5	rs2887094	0	91108928	A	C
5	rs2913421	0	91108933	A	C
5	rs2913420	0	91108973	A	C
5	rs2973856	0	91109153	T	A
5	rs2913419	0	91109220	A	G
5	rs72773364	0	91109398	A	C
5	rs2913418	0	91109475	C	A
5	rs2973855	0	91109745	G	A
5	rs2913417	0	91109791	C	T
5	rs2973854	0	91109988	C	T
5	rs2913416	0	91109997	T	C
5	rs2913415	0	91110276	A	C
5	rs2973853	0	91110553	A	G
5	rs2973852	0	91110688	C	T
5	rs2913414	0	91110755	G	C
5	rs2973851	0	91111046	A	G
5	rs2913413	0	91111215	G	T
5	rs2973850	0	91111259	C	T
5	rs2913412	0	91111286	G	A
5	rs66579298	0	91111303	G	A
5	rs2973849	0	91111549	C	T
5	rs2973848	0	91111913	C	T
5	rs2973847	0	91112088	T	C
5	rs1896596	0	91112153	C	T
5	rs1427951	0	91112333	A	G
5	rs1427950	0	91112374	C	A
5	rs1427949	0	91112605	C	T
5	rs1427948	0	91112779	C	T
5	rs1427947	0	91112905	C	T
5	rs142072269	0	91113069	C	T
5	rs72773366	0	91113384	T	C
5	rs72773367	0	91113439	C	T
5	rs2973846	0	91113482	T	A
5	rs2913410	0	91113587	T	A
5	rs3097162	0	91113824	A	G
5	rs2973845	0	91114345	G	C
5	rs1366133	0	91114584	G	A
5	rs71637354	0	91114799	T	C
5	rs116069270	0	91116477	G	A
5	rs78543743	0	91116574	G	A
5	rs35146088	0	91116709	G	T
5	rs3097161	0	91117614	C	A
5	rs10474378	0	91118156	C	G
5	rs10473954	0	91119149	A	C
5	rs72773370	0	91120282	A	G
5	rs72773371	0	91121220	A	G
5	rs75761852	0	91122735	T	G
5	rs142208232	0	91122755	A	G
5	rs9293582	0	91123556	T	C
5	rs114695198	0	91125148	A	T
5	rs55964699	0	91125545	A	T
5	rs7723609	0	91125897	C	T
5	rs10074805	0	91126261	C	T
5	rs142403306	0	91127981	A	G
5	rs141744208	0	91128837	T	C
5	rs76428098	0	91129144	C	T
5	rs7712134	0	91129299	C	G
5	rs35205291	0	91129598	T	G
5	rs187398428	0	91129721	T	A
5	rs7716876	0	91130058	C	T
5	rs34665168	0	91130755	T	C
5	rs10051975	0	91130959	T	C
5	rs115753746	0	91131395	C	T
5	rs12658380	0	91131445	C	T
5	rs73143247	0	91132027	A	G
5	rs6452973	0	91132648	T	A
5	rs12186835	0	91136011	C	G
5	rs2367823	0	91136731	C	T
5	rs35841145	0	91137357	A	G
5	rs12186928	0	91138068	T	C
5	rs17590025	0	91138453	A	G
5	rs7732303	0	91138656	A	G
5	rs7736833	0	91138873	G	A
5	rs1863947	0	91139682	G	A
5	rs1427945	0	91139886	G	A
5	rs1863946	0	91139996	C	T
5	rs10035780	0	91140504	C	T
5	rs10038790	0	91140665	T	C
5	rs10036433	0	91140887	C	G
5	rs190204420	0	91141190	C	T
5	rs78303907	0	91141324	A	G
5	rs10037243	0	91141876	C	T
5	rs7714682	0	91141953	A	G
5	rs10064162	0	91142046	T	A
5	rs112856619	0	91142377	T	C
5	rs10064422	0	91142436	T	C
5	rs1427944	0	91142890	T	A
5	rs9293587	0	91143066	G	A
5	rs145924282	0	91143102	G	A
5	rs78961103	0	91143298	C	T
5	rs10041028	0	91143310	T	C
5	rs2973843	0	91143582	C	T
5	rs17590226	0	91144205	G	C
5	rs13356872	0	91144362	C	T
5	rs10068803	0	91144476	T	C
5	rs10068811	0	91144545	T	A
5	rs16870132	0	91144564	T	C
5	rs6887393	0	91144658	G	A
5	rs12521016	0	91145965	T	C
5	rs10079624	0	91146100	A	G
5	rs10072732	0	91146203	T	C
5	rs10064962	0	91146263	G	T
5	rs72773387	0	91147628	G	C
5	rs72773388	0	91147640	C	T
5	rs11738756	0	91147719	A	C
5	rs78523163	0	91147751	A	G
5	rs114107968	0	91147879	A	C
5	rs11741136	0	91148002	C	A
5	rs74755346	0	91148121	A	G
5	rs6879955	0	91148475	G	T
5	rs6880191	0	91148817	C	T
5	rs1560047	0	91148854	G	C
5	rs11952128	0	91149353	G	A
5	rs11955693	0	91149788	T	G
5	rs72773393	0	91150244	G	C
5	rs72773394	0	91150499	T	A
5	rs72773395	0	91150500	G	A
5	rs73143267	0	91150580	C	T
5	rs185701218	0	91150728	G	T
5	rs28742159	0	91151108	A	G
5	rs10079218	0	91151464	A	C
5	rs11954033	0	91151737	C	T
5	rs34151557	0	91151744	T	C
5	rs73143273	0	91151972	T	C
5	rs28511872	0	91152085	T	G
5	rs28574830	0	91152126	G	A
5	rs28478279	0	91152188	G	A
5	rs28522579	0	91152461	C	G
5	rs66493052	0	91152786	C	A
5	rs115702537	0	91153558	C	T
5	rs34540337	0	91154054	A	G
5	rs1344690	0	91155218	T	C
5	rs74945689	0	91155281	C	T
5	rs4415110	0	91155533	T	C
5	rs4623182	0	91155920	A	G
5	rs2367824	0	91156283	T	C
5	rs1366135	0	91156324	A	G
5	rs1366134	0	91156332	C	T
5	rs6889878	0	91157106	C	T
5	rs115888680	0	91157632	G	T
5	rs116259754	0	91157847	C	T
5	rs147358237	0	91158215	G	A
5	rs58154806	0	91158803	A	G
5	rs114845688	0	91158893	C	T
5	rs10054834	0	91159272	A	G
5	rs116011612	0	91159397	A	G
5	rs725244	0	91159979	T	G
5	rs725245	0	91160274	G	C
5	rs58022129	0	91161156	A	T
5	rs7704835	0	91161313	T	G
5	rs7722750	0	91161330	G	T
5	rs7722500	0	91161356	C	A
5	rs7722618	0	91161378	C	G
5	rs72773402	0	91162849	C	A
5	rs13362153	0	91163650	G	C
5	rs10058325	0	91164046	T	C
5	rs189198202	0	91164591	T	C
5	rs1366132	0	91164752	T	C
5	rs1366131	0	91164923	C	T
5	rs55650598	0	91165354	T	C
5	rs1946452	0	91165518	G	A
5	rs10942647	0	91166756	G	A
5	rs62368361	0	91168184	G	A
5	rs7736802	0	91169255	A	G
5	rs7719384	0	91169384	T	C
5	rs979447	0	91169725	G	A
5	rs979446	0	91169917	T	C
5	rs1427953	0	91170372	G	T
5	rs12516779	0	91170392	T	C
5	rs1427954	0	91170671	A	C
5	rs61076051	0	91171334	C	T
5	rs6891046	0	91171477	T	C
5	rs7736013	0	91172704	T	C
5	rs140234439	0	91172863	G	A
5	rs7707917	0	91174086	T	A
5	rs35273547	0	91175115	A	C
5	rs34995238	0	91175497	T	C
5	rs10042631	0	91175500	T	C
5	rs10039744	0	91175619	G	A
5	rs111577337	0	91175737	C	T
5	rs12513831	0	91176932	A	G
5	rs35438038	0	91177169	T	C
5	rs36085805	0	91177222	A	C
5	rs10041328	0	91177569	G	C
5	rs71637358	0	91177579	C	T
5	rs10072620	0	91178113	A	G
5	rs6880158	0	91178759	G	A
5	rs12516680	0	91178982	G	A
5	rs77354514	0	91179102	A	C
5	rs10942648	0	91180630	A	G
5	rs76303350	0	91180694	C	T
5	rs10942649	0	91180868	A	T
5	rs7716624	0	91180944	T	C
5	rs142138014	0	91180952	G	A
5	rs62368362	0	91181254	C	T
5	rs1560046	0	91181540	G	C
5	rs72775206	0	91181771	G	A
5	rs34846998	0	91182505	C	T
5	rs9293589	0	91182622	T	A
5	rs7703024	0	91182639	A	C
5	rs9293590	0	91182821	T	C
5	rs62368363	0	91183630	C	T
5	rs74691198	0	91183870	A	G
5	rs9293591	0	91184723	C	A
5	rs77654522	0	91185524	C	T
5	rs71637359	0	91186586	C	A
5	rs77594893	0	91187059	C	T
5	rs150409172	0	91187071	G	A
5	rs7711603	0	91189037	G	A
5	rs35755890	0	91190428	C	T
5	rs10474379	0	91191068	G	A
5	rs116817495	0	91191162	C	T
5	rs114741374	0	91191181	T	A
5	rs2059791	0	91191343	C	T
5	rs2059792	0	91191530	A	C
5	rs2059793	0	91191572	A	G
5	rs10075948	0	91191938	C	T
5	rs17577288	0	91193417	T	C
5	rs114685952	0	91193573	C	A
5	rs10942650	0	91193777	C	T
5	rs10037971	0	91193891	T	C
5	rs1427955	0	91196226	A	C
5	rs1427956	0	91196238	A	C
5	rs147145104	0	91198079	G	A
5	rs1863951	0	91199436	G	T
5	rs10067360	0	91200818	A	G
5	rs13161869	0	91201013	C	T
5	rs953550	0	91204374	A	C
5	rs76734650	0	91205268	A	C
5	rs80325652	0	91207727	A	G
5	rs13165445	0	91208512	T	G
5	rs73773199	0	91208516	G	T
5	rs10037645	0	91209241	T	C
5	rs6897112	0	91209493	A	G
5	rs79191452	0	91210089	G	A
5	rs1030459	0	91210286	G	A
5	rs75641874	0	91210381	G	T
5	rs79222268	0	91210575	G	A
5	rs80102352	0	91211300	A	G
5	rs72775214	0	91211676	C	T
5	rs6895098	0	91212304	T	C
5	rs115489516	0	91212964	G	A
5	rs6879151	0	91212999	G	T
5	rs6879528	0	91213418	C	T
5	rs141775340	0	91214058	G	A
5	rs7724963	0	91214519	C	T
5	rs7730541	0	91215560	G	A
5	rs139714689	0	91215715	C	T
5	rs1019740	0	91216475	C	T
5	rs1019741	0	91216613	G	A
5	rs71637362	0	91217875	A	G
5	rs7716965	0	91217942	C	T
5	rs2195277	0	91218507	C	T
5	rs140295510	0	91218527	A	G
5	rs9293593	0	91219310	A	T
5	rs7710172	0	91219996	T	C
5	rs10063941	0	91221647	G	T
5	rs79594453	0	91222672	G	A
5	rs13359699	0	91224612	G	A
5	rs184469340	0	91224890	T	A
5	rs6898459	0	91225258	T	A
5	rs7727186	0	91226958	A	G
5	rs35151547	0	91227813	A	G
5	rs2114980	0	91227934	G	A
5	rs7705780	0	91228599	G	A
5	rs9791131	0	91228779	T	C
5	rs7714899	0	91229900	A	C
5	rs1366127	0	91230141	G	A
5	rs10942653	0	91230193	G	C
5	rs7721652	0	91231820	A	T
5	rs72775218	0	91234008	G	C
5	rs62368395	0	91234198	A	C
5	rs825397	0	91235362	A	C
5	rs825398	0	91235448	G	A
5	rs825399	0	91235955	G	A
5	rs139437258	0	91236486	C	G
5	rs12655533	0	91237126	T	G
5	rs12653415	0	91237272	G	A
5	rs75995774	0	91237737	C	G
5	rs56263885	0	91237758	A	T
5	rs34384833	0	91238155	G	A
5	rs1346447	0	91238896	C	T
5	rs116781080	0	91239268	G	T
5	rs13188192	0	91239374	A	G
5	rs114746043	0	91240268	T	A
5	rs825388	0	91241210	G	T
5	rs825389	0	91243313	T	G
5	rs825390	0	91243574	G	A
5	rs35092164	0	91244102	T	G
5	rs825391	0	91245140	A	G
5	rs825392	0	91245380	T	C
5	rs13182761	0	91245518	C	T
5	rs13165063	0	91245656	T	C
5	rs13183106	0	91245707	C	A
5	rs78453930	0	91245843	A	G
5	rs825393	0	91246468	G	A
5	rs62368396	0	91246544	G	T
5	rs825394	0	91246720	A	T
5	rs115067693	0	91247250	A	G
5	rs825395	0	91249160	T	C
5	rs825396	0	91251222	T	C
5	rs191555270	0	91252894	T	C
5	rs844082	0	91252932	A	G
5	rs79768544	0	91253311	A	G
5	rs79545487	0	91253798	A	G
5	rs6866403	0	91253815	A	C
5	rs144635491	0	91253842	T	A
5	rs7717387	0	91255566	C	T
5	rs1423276	0	91257092	A	T
5	rs148183598	0	91257728	T	A
5	rs1862554	0	91257855	G	A
5	rs1862555	0	91257927	T	C
5	rs148495584	0	91259459	T	C
5	rs1423278	0	91260013	C	T
5	rs972681	0	91260480	C	T
5	rs1423279	0	91260856	G	A
5	rs4916878	0	91260980	A	G
5	rs7720399	0	91261149	A	G
5	rs1423280	0	91262137	T	A
5	rs144681829	0	91263329	A	G
5	rs1423281	0	91263571	G	T
5	rs76002059	0	91264339	G	C
5	rs115831282	0	91265067	G	A
5	rs4143191	0	91265705	C	T
5	rs4527641	0	91266610	C	T
5	rs62368422	0	91266690	G	A
5	rs13163446	0	91266836	G	A
5	rs1423282	0	91267661	G	A
5	rs13164662	0	91268253	T	C
5	rs435195	0	91268897	C	T
5	rs77311726	0	91269261	G	T
5	rs184913200	0	91269274	G	A
5	rs443521	0	91269387	C	T
5	rs1981985	0	91269449	A	G
5	rs13189064	0	91269835	G	A
5	rs435913	0	91269846	T	C
5	rs141872999	0	91269964	C	A
5	rs406052	0	91270086	G	A
5	rs139832322	0	91270213	G	A
5	rs78261412	0	91270389	A	G
5	rs150996768	0	91271930	C	A
5	rs440142	0	91272040	T	C
5	rs13171922	0	91273436	G	C
5	rs10074517	0	91273879	A	T
5	rs421379	0	91275313	T	C
5	rs16870311	0	91275431	T	C
5	rs141445772	0	91276545	C	A
5	rs1363872	0	91278655	T	A
5	rs114421897	0	91279909	T	C
5	rs62368423	0	91280843	G	A
5	rs34096083	0	91281016	G	C
5	rs112566286	0	91281677	T	C
5	rs13158510	0	91283132	C	T
5	rs74440599	0	91283183	G	A
5	rs10474381	0	91285173	T	G
5	rs149733092	0	91285710	A	T
5	rs16870320	0	91286351	G	A
5	rs2216695	0	91286632	A	G
5	rs16870321	0	91286856	A	G
5	rs10474382	0	91287130	T	C
5	rs6888394	0	91287413	C	T
5	rs10942656	0	91287437	A	G
5	rs16870324	0	91289343	C	T
5	rs13167363	0	91289877	C	T
5	rs34822593	0	91290485	T	G
5	rs2042316	0	91291272	T	A
5	rs7736791	0	91294315	C	T
5	rs13354251	0	91294984	G	A
5	rs10514351	0	91296544	G	A
5	rs17591779	0	91297698	T	C
5	rs145406275	0	91301229	T	C
5	rs190925878	0	91301914	T	A
5	rs79185525	0	91303705	T	C
5	rs7356540	0	91303719	T	C
5	rs113133641	0	91304844	C	T
5	rs9293594	0	91304870	T	G
5	rs7735328	0	91306578	C	G
5	rs115633344	0	91306767	T	C
5	rs7728466	0	91308338	A	G
5	rs140874438	0	91308441	C	T
5	rs9293595	0	91308742	A	G
5	rs10473955	0	91308785	G	C
5	rs116417158	0	91309130	A	G
5	rs72775233	0	91309219	A	G
5	rs62368425	0	91309342	A	G
5	rs186985131	0	91310736	C	T
5	rs114219855	0	91310928	C	T
5	rs1816089	0	91313509	A	G
5	rs1345786	0	91314004	G	A
5	rs76768273	0	91314234	T	C
5	rs2042317	0	91316398	A	G
5	rs16870354	0	91317587	A	G
5	rs74575277	0	91318813	C	A
5	rs112390068	0	91320093	T	G
5	rs1946485	0	91321142	G	T
5	rs2112945	0	91322882	A	G
5	rs78829052	0	91324286	T	C
5	rs72775237	0	91324511	A	T
5	rs9293596	0	91324764	T	C
5	rs10462501	0	91325596	C	G
5	rs79532088	0	91326870	G	A
5	rs16870368	0	91327624	G	A
5	rs112837232	0	91329638	T	C
5	rs62368426	0	91330325	C	G
5	rs16870370	0	91330979	T	C
5	rs62368427	0	91332574	A	C
5	rs137939146	0	91333174	T	G
5	rs1019804	0	91333412	T	A
5	rs111894501	0	91334235	C	T
5	rs16870371	0	91334299	T	C
5	rs62368428	0	91334350	C	T
5	rs62368429	0	91335381	C	G
5	rs59222744	0	91335603	T	C
5	rs6883901	0	91335674	T	C
5	rs6889469	0	91336618	T	C
5	rs1319728	0	91337995	C	T
5	rs79812258	0	91338761	A	T
5	rs115188177	0	91339081	G	A
5	rs953446	0	91339105	T	C
5	rs1423275	0	91340592	T	C
5	rs13159183	0	91341160	G	A
5	rs12697821	0	91341328	A	G
5	rs12697822	0	91341783	G	C
5	rs115889738	0	91342392	A	G
5	rs141863415	0	91343183	A	G
5	rs73131485	0	91343478	A	G
5	rs186450716	0	91343993	T	A
5	rs114972127	0	91345470	G	A
5	rs72775240	0	91346538	C	T
5	rs59024510	0	91349404	A	G
5	rs144016731	0	91352766	C	T
5	rs28849408	0	91352859	C	T
5	rs76007826	0	91353008	T	G
5	rs78948482	0	91353810	G	T
5	rs77460138	0	91355066	G	A
5	rs115048269	0	91356199	A	G
5	rs4621587	0	91357193	G	A
5	rs73133103	0	91358772	T	C
5	rs6867876	0	91359310	C	T
5	rs7734101	0	91360369	T	G
5	rs75600627	0	91361057	C	T
5	rs73133107	0	91361107	A	G
5	rs6879054	0	91361259	A	G
5	rs6879594	0	91361321	G	A
5	rs6871141	0	91363062	T	G
5	rs6895789	0	91363908	C	T
5	rs143940885	0	91364183	G	A
5	rs74529021	0	91364374	A	G
5	rs6861193	0	91365076	A	C
5	rs145291846	0	91365312	G	T
5	rs76926016	0	91365928	T	C
5	rs73133115	0	91366115	T	C
5	rs181508347	0	91366274	T	G
5	rs4295421	0	91367222	C	T
5	rs6894664	0	91367365	T	A
5	rs114742674	0	91368345	T	C
5	rs35006899	0	91368804	T	C
5	rs6865642	0	91371320	A	G
5	rs6866164	0	91371623	A	G
5	rs146236603	0	91372864	C	T
5	rs10039163	0	91375152	G	C
5	rs138019213	0	91377084	C	T
5	rs141380694	0	91377731	G	A
5	rs7721589	0	91377829	T	C
5	rs7735396	0	91378081	T	A
5	rs78797773	0	91378899	G	A
5	rs66968264	0	91379336	A	C
5	rs113803459	0	91379409	C	G
5	rs67448050	0	91379430	A	C
5	rs13173857	0	91379509	C	A
5	rs72775245	0	91379631	C	T
5	rs72775246	0	91379754	G	A
5	rs4345346	0	91380100	C	A
5	rs34081113	0	91380289	A	G
5	rs74770144	0	91380503	G	A
5	rs115437095	0	91380595	T	C
5	rs6892336	0	91381212	A	G
5	rs77811279	0	91381219	A	G
5	rs6452978	0	91381301	G	T
5	rs10039683	0	91381307	C	G
5	rs10039767	0	91381468	G	A
5	rs6893353	0	91381504	G	A
5	rs3884590	0	91381882	T	C
5	rs56295001	0	91382059	T	A
5	rs56191052	0	91382189	C	A
5	rs4299759	0	91382271	T	A
5	rs28416330	0	91382445	G	A
5	rs79561312	0	91382513	A	C
5	rs147931323	0	91382620	C	T
5	rs28657555	0	91382676	G	A
5	rs72775249	0	91382886	G	A
5	rs7704639	0	91383467	A	T
5	rs62368432	0	91383479	G	A
5	rs7725401	0	91383780	T	C
5	rs7725438	0	91383848	T	C
5	rs6868855	0	91383985	C	T
5	rs9293597	0	91384450	G	A
5	rs79098398	0	91385676	C	T
5	rs75391564	0	91386062	G	A
5	rs9293598	0	91386190	A	G
5	rs6861967	0	91386413	T	C
5	rs28571032	0	91386462	G	A
5	rs72775255	0	91386493	T	A
5	rs11748079	0	91386645	C	T
5	rs11741501	0	91386647	A	C
5	rs11742179	0	91386889	A	G
5	rs35621257	0	91387696	C	T
5	rs10075741	0	91387738	C	G
5	rs10066453	0	91387973	G	C
5	rs7703221	0	91388431	C	G
5	rs28560165	0	91388536	C	A
5	rs7704105	0	91388823	G	A
5	rs11738551	0	91388864	A	T
5	rs144740879	0	91389193	T	C
5	rs4458612	0	91390004	C	T
5	rs75389522	0	91390010	A	G
5	rs4147091	0	91390107	T	G
5	rs4454076	0	91390316	A	G
5	rs56023932	0	91390398	C	A
5	rs6873740	0	91390561	C	T
5	rs6878346	0	91390963	A	G
5	rs56155246	0	91391082	A	G
5	rs6878823	0	91391124	C	T
5	rs56938053	0	91391433	T	C
5	rs4485960	0	91391636	T	C
5	rs11741264	0	91391761	A	G
5	rs10074853	0	91392134	G	A
5	rs72775258	0	91392455	C	T
5	rs12521942	0	91392668	G	T
5	rs147267277	0	91392849	C	T
5	rs76329876	0	91393057	A	G
5	rs7711700	0	91393154	T	A
5	rs13164660	0	91393374	T	C
5	rs12522550	0	91393394	C	T
5	rs6891005	0	91393664	C	T
5	rs6872200	0	91393727	T	G
5	rs6891471	0	91393746	G	T
5	rs6895642	0	91393949	C	T
5	rs67757615	0	91394143	C	T
5	rs76720386	0	91394224	C	T
5	rs13187840	0	91394256	G	A
5	rs11738289	0	91395086	C	T
5	rs11744812	0	91395186	A	G
5	rs116604130	0	91395255	C	T
5	rs80112167	0	91395597	C	T
5	rs11744945	0	91395686	A	T
5	rs11738530	0	91395739	G	A
5	rs10053302	0	91396065	G	A
5	rs11742625	0	91396113	T	C
5	rs34079683	0	91396342	C	A
5	rs4273628	0	91396661	T	C
5	rs67571759	0	91396690	A	G
5	rs10942657	0	91397165	A	G
5	rs10942658	0	91397290	A	G
5	rs10942659	0	91397379	A	G
5	rs67025353	0	91397610	G	T
5	rs138267395	0	91397639	G	A
5	rs36125691	0	91398996	C	A
5	rs13169008	0	91399691	T	G
5	rs10058534	0	91400171	T	C
5	rs10050678	0	91400362	C	G
5	rs62368434	0	91401077	A	G
5	rs79863481	0	91401160	A	T
5	rs4352630	0	91401588	C	T
5	rs10056713	0	91402872	C	T
5	rs76894582	0	91403061	T	C
5	rs35469431	0	91404971	A	C
5	rs34917132	0	91404975	T	G
5	rs72775265	0	91404994	C	G
5	rs35741322	0	91405457	A	G
5	rs4075070	0	91407716	C	T
5	rs13179392	0	91408304	A	C
5	rs145876311	0	91408341	G	A
5	rs115561731	0	91408866	T	C
5	rs10045213	0	91408926	C	T
5	rs13190505	0	91410556	A	G
5	rs4639268	0	91410572	G	A
5	rs11738032	0	91410842	G	A
5	rs7447149	0	91411194	T	G
5	rs185936552	0	91412030	G	A
5	rs4448023	0	91412710	C	T
5	rs13356382	0	91414758	G	A
5	rs7709343	0	91415624	T	A
5	rs77304409	0	91416714	T	C
5	rs115779818	0	91417118	G	A
5	rs146820664	0	91417975	C	G
5	rs10057773	0	91418964	C	G
5	rs75276261	0	91419371	C	A
5	rs10474385	0	91419674	G	A
5	rs79409982	0	91419939	T	C
5	rs7724466	0	91419982	C	G
5	rs7725434	0	91420598	C	T
5	rs78516132	0	91420864	A	C
5	rs34248447	0	91420974	G	A
5	rs9293600	0	91421138	T	C
5	rs143009816	0	91422099	A	T
5	rs76601694	0	91422168	T	C
5	rs78363298	0	91422544	C	A
5	rs4476754	0	91423016	A	C
5	rs4421139	0	91423022	T	G
5	rs13156652	0	91423743	G	A
5	rs4544852	0	91425067	G	A
5	rs4538643	0	91425371	T	C
5	rs77203552	0	91426863	A	T
5	rs4546418	0	91427534	T	C
5	rs4538644	0	91428622	A	G
5	rs4582317	0	91430693	A	G
5	rs13169634	0	91430945	C	A
5	rs10043188	0	91431257	G	A
5	rs10035157	0	91431809	T	G
5	rs7446719	0	91431873	G	T
5	rs75660789	0	91432156	T	C
5	rs13168251	0	91434132	T	G
5	rs57288630	0	91435326	C	T
5	rs7442866	0	91435424	G	A
5	rs6452981	0	91436145	A	C
5	rs77599411	0	91436808	G	T
5	rs7444634	0	91436963	G	A
5	rs140980867	0	91437139	A	G
5	rs76235289	0	91437722	G	A
5	rs72775276	0	91437925	C	T
5	rs4260700	0	91438322	G	A
5	rs11739461	0	91438351	T	A
5	rs4379233	0	91438468	G	A
5	rs150238980	0	91438553	T	A
5	rs4074062	0	91439364	A	G
5	rs13190652	0	91440747	A	G
5	rs6452982	0	91440859	T	C
5	rs78638022	0	91440911	C	T
5	rs6452983	0	91441015	A	G
5	rs7447222	0	91441548	T	C
5	rs4916881	0	91441788	T	G
5	rs55854704	0	91441814	T	C
5	rs115843826	0	91442118	A	C
5	rs10942660	0	91443389	G	A
5	rs11741475	0	91444004	G	C
5	rs7380389	0	91445351	G	T
5	rs10068985	0	91445604	T	C
5	rs4302621	0	91445843	G	A
5	rs74669027	0	91446322	C	T
5	rs11746898	0	91448316	A	C
5	rs11746957	0	91448487	A	G
5	rs13171558	0	91449132	A	G
5	rs114700822	0	91449575	C	T
5	rs6452984	0	91449593	T	A
5	rs13177516	0	91450213	G	T
5	rs76195568	0	91450251	G	A
5	rs12516837	0	91450467	G	T
5	rs6866971	0	91450734	T	C
5	rs6890210	0	91450912	C	T
5	rs4524541	0	91451146	T	C
5	rs4527642	0	91451371	A	C
5	rs71639229	0	91451570	T	C
5	rs4455590	0	91451893	T	A
5	rs4502864	0	91452232	G	A
5	rs6452985	0	91452740	C	G
5	rs78068970	0	91453181	A	G
5	rs10043979	0	91453271	T	C
5	rs80166126	0	91453588	G	C
5	rs4632829	0	91453826	G	A
5	rs77423788	0	91454260	A	G
5	rs142359906	0	91454459	G	A
5	rs7444222	0	91454571	G	A
5	rs34504771	0	91454974	T	C
5	rs6873078	0	91455126	C	T
5	rs6873593	0	91455444	C	T
5	rs9687618	0	91455710	C	T
5	rs6874098	0	91455729	C	T
5	rs9687629	0	91455753	G	C
5	rs7445919	0	91455963	C	A
5	rs4481377	0	91456133	T	C
5	rs3885064	0	91456256	C	T
5	rs4349758	0	91456353	G	T
5	rs11957762	0	91456536	C	A
5	rs13176503	0	91457148	A	G
5	rs76340880	0	91457311	T	C
5	rs10075061	0	91457432	G	T
5	rs10075086	0	91457598	C	A
5	rs13153433	0	91457983	A	G
5	rs6452986	0	91459608	T	C
5	rs6452987	0	91459725	G	A
5	rs7707767	0	91459754	G	T
5	rs6452988	0	91460009	T	A
5	rs62368437	0	91460276	C	T
5	rs113606115	0	91460312	A	G
5	rs4479875	0	91460315	A	C
5	rs72775289	0	91460492	C	G
5	rs11950053	0	91460771	A	G
5	rs11956693	0	91460810	G	A
5	rs11957353	0	91460973	C	A
5	rs7445639	0	91461081	A	C
5	rs7449348	0	91461253	T	C
5	rs4505986	0	91461282	C	T
5	rs4291047	0	91461308	A	T
5	rs140564899	0	91461390	C	T
5	rs13180431	0	91463148	C	T
5	rs76112808	0	91463472	G	A
5	rs6452989	0	91464010	T	C
5	rs11743587	0	91464195	A	G
5	rs35022094	0	91464234	G	A
5	rs6452990	0	91464496	A	C
5	rs74786485	0	91464788	A	C
5	rs6452991	0	91465217	G	C
5	rs13353972	0	91465524	G	A
5	rs13154453	0	91465638	G	A
5	rs7442837	0	91465676	A	G
5	rs74710515	0	91465724	A	G
5	rs114418935	0	91465912	A	G
5	rs4432927	0	91465984	C	T
5	rs4358555	0	91466085	T	A
5	rs6452992	0	91466245	C	G
5	rs4484461	0	91466539	C	T
5	rs79491188	0	91467140	A	G
5	rs4272157	0	91467198	G	C
5	rs58666833	0	91467408	A	G
5	rs6452993	0	91467589	G	T
5	rs11953522	0	91467823	T	G
5	rs6886256	0	91467937	A	G
5	rs7726926	0	91468592	A	C
5	rs7727361	0	91468654	G	A
5	rs113026736	0	91469020	T	C
5	rs7731676	0	91469203	A	G
5	rs140098553	0	91469767	T	C
5	rs78321836	0	91469906	C	T
5	rs10474386	0	91469929	A	C
5	rs6452994	0	91470115	G	A
5	rs4615326	0	91470585	A	G
5	rs4326176	0	91470882	T	A
5	rs79606023	0	91470930	A	C
5	rs4388238	0	91470957	G	A
5	rs4331934	0	91471017	C	T
5	rs76998662	0	91471373	A	G
5	rs13359334	0	91471868	A	G
5	rs10036489	0	91472155	C	T
5	rs10036601	0	91472385	G	T
5	rs10942662	0	91473726	G	A
5	rs7716281	0	91473841	C	G
5	rs7720578	0	91473995	G	A
5	rs6452996	0	91474069	A	C
5	rs4590205	0	91474482	C	T
5	rs7725865	0	91474949	G	T
5	rs10068845	0	91475541	T	C
5	rs10061062	0	91475744	G	A
5	rs11952503	0	91475746	C	T
5	rs10942663	0	91475802	G	A
5	rs11959721	0	91475948	A	G
5	rs10040401	0	91477046	G	A
5	rs4509056	0	91477161	G	T
5	rs4529237	0	91477187	G	A
5	rs4601072	0	91478027	T	G
5	rs4315955	0	91478062	C	A
5	rs4460166	0	91478366	G	C
5	rs4495215	0	91478371	G	A
5	rs12657917	0	91478976	A	T
5	rs7719245	0	91479328	C	T
5	rs4916882	0	91480140	T	C
5	rs77093889	0	91480288	C	A
5	rs73135128	0	91480349	C	T
5	rs13178345	0	91480776	G	A
5	rs7702979	0	91483175	G	T
5	rs7702753	0	91483257	C	A
5	rs4523031	0	91483799	T	C
5	rs34300873	0	91483914	T	A
5	rs55738460	0	91485415	A	G
5	rs7445086	0	91485511	G	A
5	rs72775300	0	91485855	T	C
5	rs4916883	0	91486161	G	A
5	rs4916884	0	91486183	G	A
5	rs7379858	0	91486524	A	C
5	rs7379879	0	91486752	A	C
5	rs4244211	0	91486815	A	G
5	rs76671945	0	91487014	G	A
5	rs79912474	0	91487751	T	C
5	rs4443453	0	91488490	T	G
5	rs13154687	0	91488641	G	C
5	rs4524539	0	91488663	A	C
5	rs4446502	0	91488668	A	G
5	rs6452997	0	91488776	A	T
5	rs7378921	0	91488872	C	T
5	rs13361289	0	91489217	T	C
5	rs12697827	0	91489275	A	T
5	rs12651727	0	91495145	C	G
5	rs6881171	0	91495278	T	A
5	rs73135147	0	91495732	T	G
5	rs4549564	0	91495951	A	G
5	rs4256376	0	91495981	C	A
5	rs7378960	0	91496422	C	T
5	rs7706712	0	91496584	C	G
5	rs57298695	0	91496626	A	G
5	rs7706919	0	91496742	C	G
5	rs7731331	0	91497111	T	C
5	rs73135157	0	91497122	A	G
5	rs10039770	0	91497706	T	A
5	rs10038837	0	91497894	A	G
5	rs10044437	0	91497985	G	A
5	rs4441906	0	91498224	A	T
5	rs4560584	0	91498335	G	T
5	rs4576180	0	91498435	T	G
5	rs150508781	0	91498872	T	C
5	rs142656733	0	91499509	T	C
5	rs79532700	0	91499656	G	A
5	rs56990370	0	91499760	T	C
5	rs76551277	0	91499761	A	C
5	rs75166936	0	91500568	A	G
5	rs7378834	0	91501201	G	C
5	rs73771699	0	91501447	C	A
5	rs4585491	0	91502103	G	A
5	rs4565245	0	91502441	G	A
5	rs188761455	0	91502480	A	G
5	rs74808569	0	91503401	T	G
5	rs10473956	0	91503502	G	A
5	rs73771702	0	91504219	G	A
5	rs12187247	0	91504374	C	G
5	rs72777007	0	91505512	G	A
5	rs4512154	0	91505767	T	C
5	rs4358556	0	91505772	A	G
5	rs7730927	0	91506020	C	T
5	rs4345347	0	91506253	T	C
5	rs73135176	0	91506361	A	T
5	rs112073560	0	91506474	C	T
5	rs187103018	0	91506794	T	C
```
