## Supplementary material for "Characterization of shared and ancestry-specific signals driving complex traits using multi-ancestry fine-mapping": s2.afreq

```
#CHROM	ID	REF	ALT	ALT_FREQS	OBS_CT
5	rs6894539	T	A	0.635913	1008
5	rs10942595	T	C	0.635913	1008
5	rs3933063	G	A	0.635913	1008
5	rs16868693	A	T	0.0128968	1008
5	rs2562520	C	A	0.636905	1008
5	rs12374570	A	G	0.256944	1008
5	rs2562519	C	T	0.635913	1008
5	rs2562518	G	A	0.634921	1008
5	rs2115500	C	T	0.644841	1008
5	rs4569906	T	C	0.37996	1008
5	rs250376	A	G	0.348214	1008
5	rs250375	T	A	0.623016	1008
5	rs250374	T	A	0.623016	1008
5	rs7712128	A	G	0.274802	1008
5	rs250373	C	T	0.623016	1008
5	rs250372	G	T	0.623016	1008
5	rs6877613	G	T	0.0833333	1008
5	rs10462342	G	A	0.191468	1008
5	rs6877977	G	A	0.0833333	1008
5	rs6877680	A	G	0.623016	1008
5	rs2656953	T	C	0.348214	1008
5	rs34685868	G	A	0.0833333	1008
5	rs145308423	T	C	0.0128968	1008
5	rs2562517	A	G	0.347222	1008
5	rs2562516	C	T	0.348214	1008
5	rs72781084	A	G	0.180556	1008
5	rs79216528	C	T	0.243056	1008
5	rs6452887	A	G	0.0833333	1008
5	rs2255938	A	G	0.624008	1008
5	rs59607907	C	T	0.0823413	1008
5	rs2562515	A	G	0.363095	1008
5	rs2366768	T	A	0.363095	1008
5	rs3805480	G	T	0.446429	1008
5	rs7726781	C	T	0.363095	1008
5	rs35513125	G	A	0.0833333	1008
5	rs13189520	A	T	0.0833333	1008
5	rs3805481	C	T	0.0208333	1008
5	rs27200	T	A	0.640873	1008
5	rs10942596	A	G	0.27877	1008
5	rs11743030	A	G	0.27877	1008
5	rs1508788	T	G	0.0833333	1008
5	rs27658	A	G	0.362103	1008
5	rs40204	G	A	0.361111	1008
5	rs144409874	C	T	0.0218254	1008
5	rs27963	G	C	0.639881	1008
5	rs27198	T	C	0.640873	1008
5	rs3805483	T	C	0.199405	1008
5	rs67376567	G	A	0.196429	1008
5	rs149103093	C	T	0.0367063	1008
5	rs35407205	C	T	0.195437	1008
5	rs117180945	G	A	0.014881	1008
5	rs79699982	A	T	0.0853175	1008
5	rs10514327	G	A	0.195437	1008
5	rs12655180	G	A	0.194444	1008
5	rs812594	G	A	0.545635	1008
5	rs10942597	T	C	0.194444	1008
5	rs6897910	G	A	0.191468	1008
5	rs6897490	A	G	0.106151	1008
5	rs72781088	T	C	0.00198413	1008
5	rs75418010	C	T	0.235119	1008
5	rs37480	A	G	0.412698	1008
5	rs78679223	T	G	0.0664683	1008
5	rs1047787	G	A	0.195437	1008
5	rs62375060	C	T	0.115079	1008
5	rs118176499	C	T	0.0595238	1008
5	rs76367689	A	C	0.0664683	1008
5	rs3087840	T	A	0.195437	1008
5	rs27601	T	C	0.412698	1008
5	rs16868767	G	C	0.0664683	1008
5	rs790081	T	C	0.612103	1008
5	rs77045358	T	C	0.0664683	1008
5	rs171790	C	A	0.608135	1008
5	rs13182165	G	A	0.195437	1008
5	rs148675231	G	A	0.0664683	1008
5	rs57677204	G	C	0.238095	1008
5	rs810974	A	G	0.608135	1008
5	rs257850	A	G	0.608135	1008
5	rs257851	T	G	0.608135	1008
5	rs76006111	T	C	0.00892857	1008
5	rs7716979	A	C	0.261905	1008
5	rs80274967	C	G	0.0625	1008
5	rs7717423	A	G	0.196429	1008
5	rs1553545	A	G	0.609127	1008
5	rs7722900	C	T	0.34623	1008
5	rs10069050	T	C	0.608135	1008
5	rs2656957	G	T	0.608135	1008
5	rs1812737	A	G	0.195437	1008
5	rs13185955	G	A	0.196429	1008
5	rs491082	C	A	0.608135	1008
5	rs16868771	T	C	0.0664683	1008
5	rs37238	C	T	0.607143	1008
5	rs603015	G	A	0.195437	1008
5	rs603870	G	A	0.195437	1008
5	rs1673378	T	C	0.195437	1008
5	rs43149	A	G	0.59623	1008
5	rs616379	T	G	0.195437	1008
5	rs499148	A	G	0.195437	1008
5	rs77815246	A	C	0.0654762	1008
5	rs648430	T	A	0.194444	1008
5	rs511393	T	C	0.59127	1008
5	rs2247158	T	C	0.331349	1008
5	rs618355	A	G	0.194444	1008
5	rs679568	A	T	0.605159	1008
5	rs2562523	T	G	0.331349	1008
5	rs75881527	A	G	0.0654762	1008
5	rs138354611	G	A	0.0426587	1008
5	rs117407338	C	T	0.0882937	1008
5	rs526806	C	G	0.590278	1008
5	rs77226875	G	T	0.0654762	1008
5	rs556894	A	C	0.59127	1008
5	rs558809	T	C	0.193452	1008
5	rs587818	G	A	0.178571	1008
5	rs501640	G	C	0.176587	1008
5	rs594990	A	T	0.590278	1008
5	rs112888932	T	G	0.0714286	1008
5	rs2562522	G	A	0.59127	1008
5	rs10473936	C	T	0.177579	1008
5	rs250377	C	T	0.590278	1008
5	rs75218019	T	C	0.0714286	1008
5	rs113678028	A	C	0.0684524	1008
5	rs655939	A	G	0.592262	1008
5	rs37482	G	A	0.34127	1008
5	rs16868781	G	A	0.0684524	1008
5	rs27202	T	A	0.34127	1008
5	rs16868783	T	A	0.0684524	1008
5	rs27656	C	T	0.695437	1008
5	rs599431	G	T	0.588294	1008
5	rs599432	G	A	0.589286	1008
5	rs27201	A	G	0.520833	1008
5	rs37240	A	G	0.498016	1008
5	rs666659	G	A	0.178571	1008
5	rs27602	C	T	0.342262	1008
5	rs10514328	C	T	0.162698	1008
5	rs27657	G	A	0.342262	1008
5	rs75566605	C	T	0.238095	1008
5	rs75873598	A	T	0.0684524	1008
5	rs149661164	C	T	0.014881	1008
5	rs42467	C	T	0.589286	1008
5	rs37241	G	C	0.103175	1008
5	rs154570	C	G	0.589286	1008
5	rs154569	A	G	0.520833	1008
5	rs154568	G	C	0.589286	1008
5	rs154567	T	C	0.0238095	1008
5	rs79113115	A	C	0.0198413	1008
5	rs76742312	A	G	0.00892857	1008
5	rs1700510	A	C	0.181548	1008
5	rs40205	A	G	0.340278	1008
5	rs474800	T	C	0.180556	1008
5	rs623761	G	T	0.180556	1008
5	rs552314	C	T	0.180556	1008
5	rs688956	T	C	0.180556	1008
5	rs151184554	A	G	0.0218254	1008
5	rs154573	T	C	0.52381	1008
5	rs257855	C	A	0.343254	1008
5	rs625135	A	G	0.489087	1008
5	rs118029902	T	C	0.0337302	1008
5	rs154572	C	G	0.593254	1008
5	rs154571	C	T	0.343254	1008
5	rs62375070	A	G	0.102183	1008
5	rs77861484	C	T	0.0327381	1008
5	rs7724946	G	A	0.0654762	1008
5	rs75647854	C	T	0.240079	1008
5	rs250366	T	C	0.575397	1008
5	rs189691	C	T	0.410714	1008
5	rs11741740	T	C	0.164683	1008
5	rs154566	C	G	0.575397	1008
5	rs6888355	T	C	0.164683	1008
5	rs139078266	G	T	0.0168651	1008
5	rs567441	G	A	0.575397	1008
5	rs150534897	A	G	0.014881	1008
5	rs80100169	C	T	0.0188492	1008
5	rs656679	T	C	0.575397	1008
5	rs171629	G	A	0.410714	1008
5	rs250367	T	C	0.410714	1008
5	rs498491	G	T	0.164683	1008
5	rs688960	A	G	0.164683	1008
5	rs173660	A	G	0.410714	1008
5	rs645652	A	G	0.164683	1008
5	rs154559	G	T	0.410714	1008
5	rs154562	C	T	0.409722	1008
5	rs154563	A	G	0.409722	1008
5	rs117586541	A	T	0.0128968	1008
5	rs154564	C	T	0.409722	1008
5	rs152714	C	G	0.409722	1008
5	rs117546946	A	T	0.0644841	1008
5	rs77037765	C	T	0.0734127	1008
5	rs168743	T	C	0.41369	1008
5	rs154565	T	A	0.409722	1008
5	rs117997199	G	A	0.0873016	1008
5	rs57536334	T	A	0.410714	1008
5	rs58598764	C	A	0.410714	1008
5	rs491241	C	T	0.166667	1008
5	rs144299662	A	G	0.0644841	1008
5	rs56672799	T	A	0.014881	1008
5	rs171630	T	C	0.654762	1008
5	rs78769433	T	G	0.0178571	1008
5	rs62375073	T	C	0.10119	1008
5	rs250369	G	C	0.590278	1008
5	rs534591928	C	T	0.0625	1008
5	rs79357100	G	A	0.0257937	1008
5	rs27196	T	A	0.575397	1008
5	rs149321	C	T	0.579365	1008
5	rs192437960	A	T	0.0119048	1008
5	rs152715	T	C	0.40873	1008
5	rs617379	C	G	0.166667	1008
5	rs154558	C	T	0.40873	1008
5	rs141069097	C	T	0.0218254	1008
5	rs154557	A	G	0.40873	1008
5	rs154556	A	G	0.40873	1008
5	rs187278	A	T	0.40873	1008
5	rs502596	A	G	0.167659	1008
5	rs257848	A	G	0.406746	1008
5	rs637442	T	G	0.167659	1008
5	rs257847	G	A	0.579365	1008
5	rs68096329	C	T	0.407738	1008
5	rs10044044	A	G	0.407738	1008
5	rs9293546	G	A	0.407738	1008
5	rs490812	A	C	0.171627	1008
5	rs1700511	G	A	0.167659	1008
5	rs16868839	C	T	0.407738	1008
5	rs60651883	A	G	0.407738	1008
5	rs649449	A	C	0.579365	1008
5	rs3112773	C	T	0.579365	1008
5	rs10462487	C	T	0.40873	1008
5	rs1673379	A	G	0.167659	1008
5	rs7709691	C	A	0.40873	1008
5	rs6891275	T	C	0.833333	1008
5	rs6891287	T	G	0.424603	1008
5	rs6870337	G	C	0.833333	1008
5	rs4916803	A	G	0.40873	1008
5	rs4916804	T	A	0.407738	1008
5	rs4916805	G	A	0.40873	1008
5	rs66977476	A	G	0.410714	1008
5	rs72782722	A	G	0.402778	1008
5	rs111653093	A	G	0.409722	1008
5	rs7726624	C	G	0.834325	1008
5	rs145265715	A	C	0.0367063	1008
5	rs6891840	G	T	0.420635	1008
5	rs6892132	A	G	0.420635	1008
5	rs117443074	G	T	0.0367063	1008
5	rs60359999	G	A	0.409722	1008
5	rs45478296	A	T	0.401786	1008
5	rs2366771	C	A	0.834325	1008
5	rs56360530	C	T	0.409722	1008
5	rs77054514	T	G	0.00793651	1008
5	rs55918113	A	G	0.409722	1008
5	rs4574581	G	A	0.834325	1008
5	rs56002033	T	C	0.409722	1008
5	rs12653924	A	G	0.420635	1008
5	rs78194386	C	T	0.00793651	1008
5	rs4916807	G	A	0.409722	1008
5	rs10072105	T	C	0.834325	1008
5	rs10462488	C	G	0.409722	1008
5	rs10462489	A	G	0.409722	1008
5	rs2366772	A	G	0.420635	1008
5	rs57437217	T	G	0.409722	1008
5	rs16868892	T	G	0.409722	1008
5	rs6878917	G	A	0.834325	1008
5	rs16868894	C	T	0.409722	1008
5	rs6883872	C	T	0.834325	1008
5	rs6889828	G	A	0.409722	1008
5	rs4916680	T	C	0.409722	1008
5	rs68045375	A	C	0.409722	1008
5	rs4588621	A	G	0.420635	1008
5	rs9790907	T	C	0.833333	1008
5	rs59496152	T	C	0.409722	1008
5	rs58132310	A	G	0.410714	1008
5	rs7701844	A	G	0.409722	1008
5	rs7707357	A	G	0.409722	1008
5	rs5028525	T	G	0.420635	1008
5	rs67556741	A	G	0.409722	1008
5	rs11952742	T	C	0.409722	1008
5	rs11955749	A	C	0.409722	1008
5	rs1344030	G	T	0.409722	1008
5	rs2366773	C	T	0.834325	1008
5	rs2366774	G	A	0.834325	1008
5	rs45507696	G	A	0.409722	1008
5	rs2366775	G	C	0.419643	1008
5	rs16868901	C	G	0.410714	1008
5	rs16868903	A	G	0.410714	1008
5	rs75840032	G	C	0.00793651	1008
5	rs151131298	T	C	0.0138889	1008
5	rs2366776	T	C	0.401786	1008
5	rs16868906	C	T	0.381944	1008
5	rs4916808	A	G	0.384921	1008
5	rs950692	A	G	0.378968	1008
5	rs2366777	G	T	0.832341	1008
5	rs16868917	A	G	0.203373	1008
5	rs12186867	G	A	0.449405	1008
5	rs138774495	G	A	0.0625	1008
5	rs16868924	T	C	0.377976	1008
5	rs16868927	T	C	0.367063	1008
5	rs143231001	G	T	0.0228175	1008
5	rs6898209	T	C	0.832341	1008
5	rs9293549	G	T	0.376984	1008
5	rs72656677	G	T	0.377976	1008
5	rs908818	C	T	0.450397	1008
5	rs80069610	A	G	0.0208333	1008
5	rs16868932	T	C	0.377976	1008
5	rs10043564	A	G	0.450397	1008
5	rs41308295	G	A	0.367063	1008
5	rs10058765	G	A	0.81746	1008
5	rs10060427	G	A	0.819444	1008
5	rs61525440	T	C	0.366071	1008
5	rs12516985	C	T	0.819444	1008
5	rs78625315	G	A	0.0128968	1008
5	rs10062714	C	T	0.819444	1008
5	rs10062924	C	A	0.820437	1008
5	rs10064606	G	A	0.440476	1008
5	rs28550273	A	C	0.819444	1008
5	rs78945816	G	A	0.0128968	1008
5	rs963866	C	T	0.834325	1008
5	rs4379236	A	G	0.819444	1008
5	rs11958484	T	C	0.440476	1008
5	rs16868957	T	G	0.819444	1008
5	rs62375083	T	C	0.440476	1008
5	rs141505040	G	A	0.0347222	1008
5	rs4916809	G	A	0.372024	1008
5	rs4916810	A	T	0.374008	1008
5	rs4916811	A	G	0.818452	1008
5	rs63733862	A	G	0.375992	1008
5	rs4916813	T	C	0.834325	1008
5	rs4916681	C	T	0.819444	1008
5	rs4916814	G	T	0.834325	1008
5	rs4916682	C	T	0.834325	1008
5	rs62375094	A	G	0.372024	1008
5	rs60562826	C	T	0.434524	1008
5	rs201948830	G	C	0.0208333	1008
5	rs11959408	C	T	0.372024	1008
5	rs180971688	A	G	0.0178571	1008
5	rs7729205	C	G	0.447421	1008
5	rs6452901	A	G	0.834325	1008
5	rs7729644	G	T	0.434524	1008
5	rs78135881	G	A	0.0128968	1008
5	rs7729703	C	G	0.834325	1008
5	rs145758194	T	C	0.0496032	1008
5	rs6861067	G	A	0.372024	1008
5	rs77392890	T	A	0.00694444	1008
5	rs6861525	C	T	0.819444	1008
5	rs79088705	A	G	0.0128968	1008
5	rs11955565	A	G	0.458333	1008
5	rs1028191	A	T	0.834325	1008
5	rs1028192	G	A	0.834325	1008
5	rs6875517	T	C	0.434524	1008
5	rs58582125	C	T	0.43254	1008
5	rs79852305	G	A	0.0109127	1008
5	rs16868964	G	A	0.43254	1008
5	rs1033290	C	A	0.833333	1008
5	rs10514331	G	A	0.43254	1008
5	rs7716829	C	A	0.375	1008
5	rs7703530	T	C	0.833333	1008
5	rs7721027	A	G	0.43254	1008
5	rs7721198	A	G	0.833333	1008
5	rs6863710	T	A	0.833333	1008
5	rs17544471	T	C	0.0218254	1008
5	rs55835641	G	A	0.375	1008
5	rs56255871	G	T	0.375	1008
5	rs75496190	G	A	0.00595238	1008
5	rs62375106	A	C	0.375	1008
5	rs16868970	T	C	0.43254	1008
5	rs140060028	T	C	0.0228175	1008
5	rs62375107	G	A	0.0962302	1008
5	rs75880085	C	G	0.0724206	1008
5	rs4916683	T	C	0.375	1008
5	rs17544552	C	T	0.0218254	1008
5	rs4916684	G	A	0.834325	1008
5	rs4916685	C	T	0.375	1008
5	rs16868972	G	T	0.433532	1008
5	rs75019370	T	C	0.0109127	1008
5	rs6880239	A	G	0.375	1008
5	rs28517617	T	C	0.834325	1008
5	rs10062423	G	T	0.435516	1008
5	rs111608865	C	A	0.267857	1008
5	rs28796004	G	A	0.375	1008
5	rs200798960	A	G	0.0376984	1008
5	rs547499848	A	C	0.0109127	1008
5	rs79577953	A	G	0.0109127	1008
5	rs78128836	C	T	0.0724206	1008
5	rs16868980	T	C	0.375	1008
5	rs10037067	A	G	0.375	1008
5	rs139239974	A	T	0.0625	1008
5	rs16868985	A	G	0.43254	1008
5	rs1033291	A	T	0.772817	1008
5	rs10040165	G	A	0.375	1008
5	rs2366926	A	G	0.375	1008
5	rs10043836	T	C	0.833333	1008
5	rs10035335	A	G	0.375	1008
5	rs75737963	T	C	0.0714286	1008
5	rs16876822	G	A	0.375	1008
5	rs1878878	A	G	0.832341	1008
5	rs76572622	C	T	0.0109127	1008
5	rs977906	C	A	0.833333	1008
5	rs16868995	G	A	0.0168651	1008
5	rs55720814	C	T	0.429563	1008
5	rs970319	T	C	0.375	1008
5	rs10942604	T	C	0.375	1008
5	rs12188928	C	T	0.808532	1008
5	rs73772469	T	C	0.433532	1008
5	rs16868999	G	A	0.375	1008
5	rs12187771	A	G	0.275794	1008
5	rs16869010	A	T	0.375	1008
5	rs16869013	G	A	0.431548	1008
5	rs1878881	C	A	0.431548	1008
5	rs6452904	T	C	0.832341	1008
5	rs6867004	G	T	0.431548	1008
5	rs6452905	T	G	0.832341	1008
5	rs77198275	C	T	0.264881	1008
5	rs10514333	G	T	0.811508	1008
5	rs77762089	C	T	0.0833333	1008
5	rs76119383	C	A	0.132937	1008
5	rs11959270	G	A	0.430556	1008
5	rs10942605	T	C	0.811508	1008
5	rs189736008	A	G	0.0109127	1008
5	rs10942606	A	G	0.833333	1008
5	rs16869016	C	T	0.134921	1008
5	rs56369423	C	A	0.376984	1008
5	rs6894453	C	A	0.376984	1008
5	rs6880570	T	G	0.430556	1008
5	rs1160121	G	T	0.8125	1008
5	rs75881968	C	T	0.0833333	1008
5	rs60796101	G	C	0.0833333	1008
5	rs1996551	T	C	0.430556	1008
5	rs1474119	G	A	0.387897	1008
5	rs1474120	T	A	0.376984	1008
5	rs2176624	G	A	0.833333	1008
5	rs4916686	T	G	0.832341	1008
5	rs78666623	T	C	0.0109127	1008
5	rs2222242	G	A	0.833333	1008
5	rs80294926	A	G	0.0109127	1008
5	rs28587199	A	T	0.834325	1008
5	rs9293550	G	A	0.834325	1008
5	rs1993474	T	G	0.819444	1008
5	rs7732169	C	T	0.823413	1008
5	rs7714506	T	A	0.834325	1008
5	rs77298455	C	G	0.0426587	1008
5	rs138826450	T	C	0.0138889	1008
5	rs77176389	G	C	0.0109127	1008
5	rs10060365	A	T	0.74504	1008
5	rs6886668	G	T	0.0109127	1008
5	rs6891645	C	T	0.0109127	1008
5	rs10045236	C	T	0.834325	1008
5	rs11960887	G	A	0.428571	1008
5	rs10080113	G	T	0.0109127	1008
5	rs146859057	T	C	0.0724206	1008
5	rs7703588	A	G	0.834325	1008
5	rs10067181	A	T	0.823413	1008
5	rs3927265	G	A	0.834325	1008
5	rs560825204	A	T	0.0109127	1008
5	rs13355001	C	T	0.0109127	1008
5	rs13167491	C	A	0.834325	1008
5	rs1014750	T	C	0.834325	1008
5	rs1568308	C	T	0.37996	1008
5	rs3942393	C	T	0.37996	1008
5	rs6881412	C	T	0.834325	1008
5	rs6452906	A	G	0.834325	1008
5	rs77381326	A	T	0.0138889	1008
5	rs16869032	G	A	0.428571	1008
5	rs12657264	T	C	0.834325	1008
5	rs1533603	T	G	0.834325	1008
5	rs73175286	C	T	0.0109127	1008
5	rs78267418	G	A	0.0109127	1008
5	rs12652606	G	A	0.834325	1008
5	rs10036258	C	A	0.834325	1008
5	rs10036980	C	A	0.834325	1008
5	rs13153584	T	A	0.8125	1008
5	rs7723259	A	C	0.834325	1008
5	rs77728609	A	C	0.0109127	1008
5	rs16869043	A	G	0.429563	1008
5	rs7724806	C	T	0.833333	1008
5	rs28407508	A	G	0.387897	1008
5	rs10070074	T	C	0.493056	1008
5	rs7730204	G	T	0.304563	1008
5	rs4916687	A	G	0.311508	1008
5	rs4916688	A	G	0.3125	1008
5	rs4916689	T	C	0.315476	1008
5	rs189768165	T	C	0.00793651	1008
5	rs988470	T	A	0.815476	1008
5	rs10074104	T	C	0.806548	1008
5	rs2366928	G	A	0.815476	1008
5	rs140454361	A	T	0.0238095	1008
5	rs2030272	C	G	0.493056	1008
5	rs4916816	A	C	0.387897	1008
5	rs951116	A	G	0.815476	1008
5	rs2366929	T	C	0.502976	1008
5	rs4916690	G	T	0.313492	1008
5	rs2443071	T	C	0.80754	1008
5	rs2030273	G	T	0.816468	1008
5	rs2460176	A	T	0.816468	1008
5	rs6452908	T	C	0.313492	1008
5	rs2460177	G	C	0.816468	1008
5	rs62373962	G	A	0.0972222	1008
5	rs140518879	C	G	0.0109127	1008
5	rs2460178	G	A	0.816468	1008
5	rs1988093	G	A	0.493056	1008
5	rs74456744	G	A	0.0267857	1008
5	rs2460181	G	A	0.493056	1008
5	rs2460182	G	A	0.80754	1008
5	rs2222243	A	C	0.494048	1008
5	rs990124	G	C	0.493056	1008
5	rs1988195	T	G	0.815476	1008
5	rs2443067	A	G	0.493056	1008
5	rs2460185	C	T	0.493056	1008
5	rs74798667	T	C	0.0257937	1008
5	rs2443066	A	G	0.493056	1008
5	rs62373963	C	G	0.152778	1008
5	rs2222244	A	G	0.80754	1008
5	rs2460186	A	G	0.494048	1008
5	rs79787804	G	A	0.0277778	1008
5	rs75624402	C	T	0.0277778	1008
5	rs2460187	G	T	0.494048	1008
5	rs4916818	C	T	0.313492	1008
5	rs146531767	A	G	0.0277778	1008
5	rs10514334	T	C	0.313492	1008
5	rs41311343	T	C	0.00297619	1008
5	rs2438356	G	A	0.494048	1008
5	rs2438357	G	A	0.494048	1008
5	rs2247747	G	A	0.494048	1008
5	rs7704041	A	T	0.313492	1008
5	rs192744459	T	G	0.00793651	1008
5	rs2438359	C	T	0.494048	1008
5	rs2460188	A	G	0.494048	1008
5	rs2438367	C	T	0.494048	1008
5	rs2438371	C	A	0.494048	1008
5	rs2438372	G	A	0.494048	1008
5	rs2222241	T	G	0.494048	1008
5	rs56979683	T	C	0.0208333	1008
5	rs1996549	C	T	0.482143	1008
5	rs78369410	C	A	0.0386905	1008
5	rs2203823	G	A	0.799603	1008
5	rs2460162	G	T	0.491071	1008
5	rs2438337	T	C	0.492063	1008
5	rs2438339	A	G	0.808532	1008
5	rs1158530	G	A	0.492063	1008
5	rs2438347	C	T	0.492063	1008
5	rs10062026	G	A	0.487103	1008
5	rs2438349	C	T	0.491071	1008
5	rs2443065	A	G	0.491071	1008
5	rs2443064	T	C	0.493056	1008
5	rs2438350	C	T	0.492063	1008
5	rs62373965	T	A	0.320437	1008
5	rs138826813	T	C	0.0109127	1008
5	rs16869094	A	G	0.331349	1008
5	rs2460163	A	G	0.488095	1008
5	rs2438351	G	A	0.828373	1008
5	rs2460164	A	T	0.488095	1008
5	rs62373966	T	G	0.331349	1008
5	rs881289	T	A	0.828373	1008
5	rs2443061	T	A	0.488095	1008
5	rs2443060	T	A	0.488095	1008
5	rs2460165	A	G	0.497024	1008
5	rs62373981	A	T	0.331349	1008
5	rs10514335	A	G	0.334325	1008
5	rs77236023	C	T	0.251984	1008
5	rs141930110	T	C	0.0605159	1008
5	rs376777727	A	G	0.0109127	1008
5	rs12658325	G	A	0.0813492	1008
5	rs12654168	A	T	0.0813492	1008
5	rs10514336	C	T	0.0922619	1008
5	rs12658994	G	A	0.465278	1008
5	rs12658034	C	A	0.465278	1008
5	rs7720206	C	T	0.564484	1008
5	rs16869112	A	C	0.268849	1008
5	rs2460167	A	G	0.564484	1008
5	rs16869117	G	A	0.268849	1008
5	rs13188479	A	G	0.564484	1008
5	rs12519770	A	G	0.564484	1008
5	rs10514337	T	A	0.268849	1008
5	rs2438355	A	G	0.564484	1008
5	rs3107223	G	T	0.268849	1008
5	rs2443076	C	G	0.269841	1008
5	rs2049010	A	G	0.094246	1008
5	rs16869133	A	G	0.269841	1008
5	rs75718733	A	G	0.177579	1008
5	rs879571	C	T	0.265873	1008
5	rs145428921	C	T	0.0277778	1008
5	rs147728824	A	G	0.269841	1008
5	rs74981969	T	C	0.132937	1008
5	rs138525790	T	C	0.0188492	1008
5	rs78411457	A	T	0.014881	1008
5	rs11956622	G	A	0.266865	1008
5	rs79464236	C	G	0.0277778	1008
5	rs76310066	A	G	0.270833	1008
5	rs16869139	A	C	0.266865	1008
5	rs16869140	G	C	0.266865	1008
5	rs77395387	T	C	0.266865	1008
5	rs79316782	G	C	0.266865	1008
5	rs4916821	A	G	0.374008	1008
5	rs2438361	G	A	0.266865	1008
5	rs187784730	G	A	0.0138889	1008
5	rs114651485	C	T	0.266865	1008
5	rs115100396	G	A	0.046627	1008
5	rs2438362	A	G	0.429563	1008
5	rs2438364	G	A	0.430556	1008
5	rs2438366	G	A	0.266865	1008
5	rs141243184	T	A	0.0386905	1008
5	rs2438368	G	A	0.430556	1008
5	rs144349528	C	T	0.0257937	1008
5	rs118173379	C	T	0.0178571	1008
5	rs2366932	T	A	0.266865	1008
5	rs146994514	C	T	0.266865	1008
5	rs1983366	C	G	0.266865	1008
5	rs62373985	C	T	0.0922619	1008
5	rs186484914	C	A	0.00892857	1008
5	rs16869151	A	G	0.266865	1008
5	rs75945334	T	A	0.267857	1008
5	rs2438375	C	T	0.732143	1008
5	rs2443079	A	G	0.56746	1008
5	rs76028827	G	A	0.0168651	1008
5	rs74591138	A	C	0.094246	1008
5	rs145057690	T	A	0.0496032	1008
5	rs12655163	T	C	0.269841	1008
5	rs12520043	A	G	0.467262	1008
5	rs3763073	C	T	0.269841	1008
5	rs139304124	A	G	0.0446429	1008
5	rs2244356	G	A	0.563492	1008
5	rs2438379	G	T	0.730159	1008
5	rs12655900	C	G	0.269841	1008
5	rs141048580	A	G	0.014881	1008
5	rs184792559	C	T	0.0128968	1008
5	rs148019109	A	G	0.00595238	1008
5	rs10045071	A	G	0.164683	1008
5	rs2443084	C	G	0.729167	1008
5	rs2438380	T	C	0.729167	1008
5	rs75027774	G	A	0.077381	1008
5	rs74394442	A	G	0.268849	1008
5	rs10075623	C	G	0.166667	1008
5	rs16869163	A	G	0.270833	1008
5	rs2443085	C	G	0.5625	1008
5	rs140032857	A	C	0.0704365	1008
5	rs6890101	C	T	0.167659	1008
5	rs7735712	G	C	0.269841	1008
5	rs75504672	T	A	0.0396825	1008
5	rs186530922	G	A	0.0168651	1008
5	rs149592787	G	A	0.0257937	1008
5	rs112030012	A	G	0.267857	1008
5	rs78925640	C	T	0.267857	1008
5	rs12657829	A	G	0.267857	1008
5	rs111543261	T	C	0.267857	1008
5	rs12654379	G	C	0.37996	1008
5	rs2443091	G	C	0.561508	1008
5	rs10514339	A	G	0.172619	1008
5	rs16869175	G	A	0.169643	1008
5	rs13159353	G	C	0.171627	1008
5	rs6862967	T	C	0.172619	1008
5	rs73179346	A	C	0.0902778	1008
5	rs2247870	G	A	0.566468	1008
5	rs2438338	A	T	0.828373	1008
5	rs78311294	C	G	0.172619	1008
5	rs139675802	C	T	0.00892857	1008
5	rs2443089	A	T	0.655754	1008
5	rs2247546	G	A	0.566468	1008
5	rs117415147	A	G	0.172619	1008
5	rs79782189	T	C	0.172619	1008
5	rs75758002	T	C	0.172619	1008
5	rs2247419	A	G	0.656746	1008
5	rs2247415	A	C	0.829365	1008
5	rs6865577	A	T	0.167659	1008
5	rs145692982	C	T	0.014881	1008
5	rs117203796	C	A	0.173611	1008
5	rs34368137	C	T	0.395833	1008
5	rs117816198	G	A	0.0902778	1008
5	rs111661553	G	A	0.166667	1008
5	rs73181311	C	T	0.130952	1008
5	rs76530777	G	T	0.0724206	1008
5	rs41315920	T	A	0.12996	1008
5	rs2438342	G	A	0.829365	1008
5	rs2438343	T	C	0.829365	1008
5	rs2438344	C	T	0.828373	1008
5	rs2438345	T	C	0.828373	1008
5	rs76828874	T	A	0.12996	1008
5	rs56008111	C	T	0.12996	1008
5	rs76859973	C	G	0.130952	1008
5	rs77174790	G	T	0.0912698	1008
5	rs56406802	C	T	0.12996	1008
5	rs76525141	G	T	0.12996	1008
5	rs79636565	T	G	0.222222	1008
5	rs3098356	C	A	0.826389	1008
5	rs58729412	T	C	0.485119	1008
5	rs10059629	A	C	0.169643	1008
5	rs2366935	A	C	0.169643	1008
5	rs77688008	T	C	0.130952	1008
5	rs62374006	C	T	0.119048	1008
5	rs146016968	A	G	0.00297619	1008
5	rs58884460	T	C	0.340278	1008
5	rs6861214	C	T	0.335317	1008
5	rs10942614	G	A	0.335317	1008
5	rs78750530	G	C	0.246032	1008
5	rs7718692	G	A	0.24504	1008
5	rs78280156	A	G	0.0902778	1008
5	rs62374009	T	G	0.12004	1008
5	rs6893164	T	C	0.348214	1008
5	rs143800486	G	C	0.0228175	1008
5	rs74442233	G	A	0.121032	1008
5	rs10942615	A	G	0.347222	1008
5	rs10942616	T	A	0.347222	1008
5	rs4916692	A	T	0.343254	1008
5	rs60873835	G	A	0.478175	1008
5	rs59259750	A	G	0.121032	1008
5	rs78154426	C	T	0.015873	1008
5	rs2443068	A	G	0.173611	1008
5	rs78573639	G	A	0.116071	1008
5	rs4916824	T	C	0.345238	1008
5	rs11948100	A	G	0.35119	1008
5	rs4637585	C	T	0.512897	1008
5	rs140942324	T	C	0.0396825	1008
5	rs57107124	C	T	0.166667	1008
5	rs4916825	G	A	0.344246	1008
5	rs10045202	T	C	0.518849	1008
5	rs2367180	A	C	0.223214	1008
5	rs11956677	T	A	0.35119	1008
5	rs4279369	A	G	0.123016	1008
5	rs4916826	G	T	0.167659	1008
5	rs4244205	A	G	0.513889	1008
5	rs4916827	C	G	0.168651	1008
5	rs4916828	A	G	0.168651	1008
5	rs28437109	T	C	0.168651	1008
5	rs4580808	G	T	0.512897	1008
5	rs4496735	C	G	0.512897	1008
5	rs6868618	A	G	0.512897	1008
5	rs35381887	G	A	0.485119	1008
5	rs62374012	C	G	0.486111	1008
5	rs76004104	G	A	0.344246	1008
5	rs73771110	A	T	0.345238	1008
5	rs4643990	C	T	0.0892857	1008
5	rs13155267	T	C	0.486111	1008
5	rs34627906	A	G	0.411706	1008
5	rs10942617	G	C	0.345238	1008
5	rs6886778	C	G	0.345238	1008
5	rs78641579	A	G	0.031746	1008
5	rs59343071	G	A	0.224206	1008
5	rs58258039	A	G	0.344246	1008
5	rs79115766	G	T	0.224206	1008
5	rs4382198	C	G	0.343254	1008
5	rs4464729	A	G	0.223214	1008
5	rs10044202	G	A	0.165675	1008
5	rs4362971	T	C	0.344246	1008
5	rs4916830	G	A	0.343254	1008
5	rs10035307	C	T	0.510913	1008
5	rs78331558	G	A	0.349206	1008
5	rs73771115	A	G	0.354167	1008
5	rs10061193	T	C	0.164683	1008
5	rs73771117	G	T	0.349206	1008
5	rs114113647	C	T	0.349206	1008
5	rs73771118	G	A	0.349206	1008
5	rs6452914	G	T	0.00496032	1008
5	rs6858917	T	G	0.678571	1008
5	rs6878896	G	C	0.172619	1008
5	rs73771119	C	A	0.508929	1008
5	rs138900308	G	A	0.00595238	1008
5	rs10474336	T	A	0.172619	1008
5	rs57190680	C	A	0.311508	1008
5	rs36088173	G	A	0.507937	1008
5	rs12658466	A	G	0.509921	1008
5	rs6889986	G	A	0.68254	1008
5	rs6889598	A	G	0.509921	1008
5	rs12520956	G	A	0.172619	1008
5	rs56851353	A	G	0.511905	1008
5	rs61006221	T	C	0.510913	1008
5	rs10052015	T	C	0.172619	1008
5	rs78751985	T	C	0.229167	1008
5	rs34088804	A	G	0.308532	1008
5	rs12522395	G	C	0.174603	1008
5	rs62374016	T	C	0.308532	1008
5	rs10078496	C	T	0.174603	1008
5	rs10078568	C	G	0.402778	1008
5	rs4916831	A	G	0.685516	1008
5	rs28368305	G	A	0.679563	1008
5	rs10060641	T	C	0.177579	1008
5	rs76842254	T	A	0.0882937	1008
5	rs2367181	G	A	0.30754	1008
5	rs77789601	A	G	0.0605159	1008
5	rs77190517	C	T	0.176587	1008
5	rs77612668	G	T	0.094246	1008
5	rs4916695	A	C	0.0446429	1008
5	rs111930434	T	G	0.287698	1008
5	rs7724016	T	C	0.175595	1008
5	rs78048019	G	A	0.224206	1008
5	rs3114654	T	G	0.593254	1008
5	rs75472091	A	G	0.224206	1008
5	rs3114652	T	C	0.593254	1008
5	rs200578199	A	G	0.0297619	1008
5	rs138625965	C	G	0.125	1008
5	rs60681604	T	G	0.816468	1008
5	rs57258230	A	C	0.816468	1008
5	rs16869227	A	G	0.224206	1008
5	rs3105793	G	A	0.3125	1008
5	rs61646974	A	C	0.224206	1008
5	rs3105792	G	T	0.592262	1008
5	rs16869229	C	T	0.280754	1008
5	rs3105791	G	C	0.592262	1008
5	rs76851448	T	C	0.0674603	1008
5	rs3105790	G	T	0.974206	1008
5	rs16876837	A	G	0.230159	1008
5	rs10053303	A	G	0.170635	1008
5	rs1848482	T	C	0.759921	1008
5	rs4916696	A	G	0.401786	1008
5	rs10514340	G	C	0.175595	1008
5	rs1818350	T	C	0.510913	1008
5	rs58201771	A	G	0.170635	1008
5	rs28597697	G	T	0.175595	1008
5	rs1876633	A	G	0.407738	1008
5	rs4916697	T	A	0.407738	1008
5	rs57954532	G	C	0.170635	1008
5	rs75836649	T	G	0.279762	1008
5	rs73185149	T	C	0.172619	1008
5	rs73185150	C	A	0.170635	1008
5	rs146141570	C	T	0.0327381	1008
5	rs12055217	C	A	0.170635	1008
5	rs4916698	A	G	0.170635	1008
5	rs2063245	A	G	0.410714	1008
5	rs76645775	T	C	0.531746	1008
5	rs12651764	C	G	0.281746	1008
5	rs77109348	T	C	0.0873016	1008
5	rs6891672	T	C	0.713294	1008
5	rs4587106	C	G	0.280754	1008
5	rs11741599	C	T	0.71131	1008
5	rs60553010	A	G	0.244048	1008
5	rs12517229	C	T	0.156746	1008
5	rs1828175	T	A	0.524802	1008
5	rs16869247	A	G	0.176587	1008
5	rs10052314	C	T	0.176587	1008
5	rs4916832	T	A	0.421627	1008
5	rs4916833	A	G	0.706349	1008
5	rs7709513	A	G	0.280754	1008
5	rs10213801	G	A	0.284722	1008
5	rs949787	G	T	0.531746	1008
5	rs7725572	C	A	0.281746	1008
5	rs6452916	C	A	0.277778	1008
5	rs4916834	T	C	0.247024	1008
5	rs6452917	A	G	0.277778	1008
5	rs12522091	A	T	0.251984	1008
5	rs2367183	G	A	0.277778	1008
5	rs56219582	A	G	0.280754	1008
5	rs60875962	G	T	0.280754	1008
5	rs11744253	G	A	0.280754	1008
5	rs10074585	T	G	0.532738	1008
5	rs6863794	G	A	0.52381	1008
5	rs147361340	G	C	0.00892857	1008
5	rs10942620	C	T	0.174603	1008
5	rs7704653	A	G	0.654762	1008
5	rs7724872	T	C	0.239087	1008
5	rs7709355	G	T	0.524802	1008
5	rs7709365	G	A	0.248016	1008
5	rs59665236	T	C	0.526786	1008
5	rs16869285	G	A	0.244048	1008
5	rs72656679	G	T	0.52877	1008
5	rs16869289	T	A	0.284722	1008
5	rs6874280	A	G	0.710317	1008
5	rs61130831	G	A	0.529762	1008
5	rs10079044	A	C	0.180556	1008
5	rs72656680	C	G	0.279762	1008
5	rs80005712	A	G	0.102183	1008
5	rs12173258	T	A	0.465278	1008
5	rs12523056	T	C	0.710317	1008
5	rs16869291	C	G	0.52381	1008
5	rs12523094	T	C	0.710317	1008
5	rs10942621	A	T	0.710317	1008
5	rs11957689	G	T	0.709325	1008
5	rs6860111	T	G	0.710317	1008
5	rs6879563	C	T	0.710317	1008
5	rs6883495	A	G	0.712302	1008
5	rs6865267	T	C	0.710317	1008
5	rs6884254	A	G	0.710317	1008
5	rs6871542	T	C	0.71131	1008
5	rs12659201	G	A	0.710317	1008
5	rs12653061	T	C	0.710317	1008
5	rs10056755	T	C	0.710317	1008
5	rs142191948	T	A	0.180556	1008
5	rs6896506	C	T	0.710317	1008
5	rs13353995	C	G	0.180556	1008
5	rs140921684	A	G	0.249008	1008
5	rs6452918	C	T	0.710317	1008
5	rs6452919	C	A	0.710317	1008
5	rs7733911	G	T	0.710317	1008
5	rs67257239	A	G	0.710317	1008
5	rs6859871	C	A	0.710317	1008
5	rs6881586	T	C	0.712302	1008
5	rs6860068	A	G	0.712302	1008
5	rs6881722	T	G	0.710317	1008
5	rs6860535	G	A	0.275794	1008
5	rs6865241	A	G	0.712302	1008
5	rs149074385	G	A	0.00992063	1008
5	rs73771151	G	A	0.176587	1008
5	rs6865883	A	C	0.709325	1008
5	rs6870988	A	G	0.710317	1008
5	rs6871445	A	G	0.710317	1008
5	rs11744110	T	A	0.710317	1008
5	rs10056721	G	A	0.275794	1008
5	rs11747280	A	T	0.710317	1008
5	rs11740777	C	T	0.180556	1008
5	rs1995776	T	G	0.524802	1008
5	rs1995775	G	A	0.712302	1008
5	rs1995774	G	A	0.710317	1008
5	rs10073898	A	G	0.710317	1008
5	rs6887203	A	G	0.71131	1008
5	rs6868512	T	G	0.71131	1008
5	rs115083075	G	A	0.0912698	1008
5	rs11742679	C	A	0.710317	1008
5	rs58142303	G	A	0.0684524	1008
5	rs60325490	T	C	0.710317	1008
5	rs10054039	G	A	0.710317	1008
5	rs12514684	C	T	0.710317	1008
5	rs17633569	C	T	0.709325	1008
5	rs16869305	G	A	0.710317	1008
5	rs78952291	C	G	0.0287698	1008
5	rs12186968	C	T	0.00198413	1008
5	rs79693035	G	A	0.0734127	1008
5	rs569940183	G	C	0.0178571	1008
5	rs200708142	C	T	0.030754	1008
5	rs10474338	C	T	0.360119	1008
5	rs149781112	A	G	0.0833333	1008
5	rs76312753	T	C	0.138889	1008
5	rs138367513	C	G	0.0178571	1008
5	rs78353640	G	C	0.219246	1008
5	rs4916836	A	G	0.626984	1008
5	rs59805249	C	T	0.234127	1008
5	rs7721879	T	C	0.626984	1008
5	rs150567900	G	A	0.0724206	1008
5	rs76392284	C	T	0.390873	1008
5	rs60553973	G	A	0.233135	1008
5	rs147757863	C	T	0.0188492	1008
5	rs1967253	A	G	0.234127	1008
5	rs1967254	A	G	0.234127	1008
5	rs13355688	A	G	0.357143	1008
5	rs10514341	A	C	0.390873	1008
5	rs1967255	T	A	0.234127	1008
5	rs1967256	G	C	0.234127	1008
5	rs2367184	A	G	0.234127	1008
5	rs146236125	C	T	0.014881	1008
5	rs10053919	T	G	0.405754	1008
5	rs16869328	T	C	0.234127	1008
5	rs16869330	A	G	0.233135	1008
5	rs16869331	T	A	0.233135	1008
5	rs16869333	G	A	0.233135	1008
5	rs16869335	G	A	0.233135	1008
5	rs16869336	G	T	0.233135	1008
5	rs73187122	C	T	0.233135	1008
5	rs73187123	C	T	0.233135	1008
5	rs73187124	T	C	0.233135	1008
5	rs11954387	A	G	0.233135	1008
5	rs58523233	C	T	0.357143	1008
5	rs11948953	G	A	0.233135	1008
5	rs11952452	T	C	0.233135	1008
5	rs7711918	G	T	0.359127	1008
5	rs9293556	T	C	0.593254	1008
5	rs10058791	G	A	0.593254	1008
5	rs73187127	A	G	0.233135	1008
5	rs16869341	A	G	0.338294	1008
5	rs7726848	C	T	0.568452	1008
5	rs73771163	A	G	0.329365	1008
5	rs10058319	A	G	0.667659	1008
5	rs4916838	G	A	0.667659	1008
5	rs28875340	C	T	0.494048	1008
5	rs1848481	G	A	0.667659	1008
5	rs10055587	T	G	0.667659	1008
5	rs4916839	C	T	0.667659	1008
5	rs4916840	C	T	0.669643	1008
5	rs60689150	G	A	0.00892857	1008
5	rs2367185	G	A	0.669643	1008
5	rs6452928	C	A	0.669643	1008
5	rs1848487	C	T	0.484127	1008
5	rs1848486	C	T	0.485119	1008
5	rs1848485	G	C	0.669643	1008
5	rs1848484	A	G	0.669643	1008
5	rs937920	C	G	0.484127	1008
5	rs10038122	C	T	0.669643	1008
5	rs1848483	G	A	0.669643	1008
5	rs1976565	A	C	0.669643	1008
5	rs16869346	T	C	0.174603	1008
5	rs998788	C	A	0.486111	1008
5	rs117080325	G	A	0.0625	1008
5	rs73187140	T	C	0.185516	1008
5	rs2697546	A	G	0.517857	1008
5	rs117913788	A	G	0.0902778	1008
5	rs77464154	A	G	0.0863095	1008
5	rs2662283	G	T	0.517857	1008
5	rs186378627	G	A	0.015873	1008
5	rs73187144	G	A	0.185516	1008
5	rs77643144	T	C	0.0863095	1008
5	rs2662282	T	C	0.517857	1008
5	rs78605967	C	T	0.0863095	1008
5	rs2697547	G	C	0.330357	1008
5	rs76144854	T	G	0.0188492	1008
5	rs689544	A	G	0.516865	1008
5	rs2662281	G	A	0.516865	1008
5	rs2662280	T	C	0.594246	1008
5	rs2697548	A	C	0.706349	1008
5	rs184024404	G	A	0.0188492	1008
5	rs2662279	G	A	0.515873	1008
5	rs1818349	T	C	0.706349	1008
5	rs149486815	A	C	0.0684524	1008
5	rs79665583	G	A	0.173611	1008
5	rs142822881	A	G	0.0188492	1008
5	rs2048217	T	C	0.514881	1008
5	rs143584912	G	A	0.0902778	1008
5	rs2367186	C	T	0.514881	1008
5	rs1858070	C	G	0.514881	1008
5	rs1828178	C	T	0.514881	1008
5	rs1828177	G	A	0.514881	1008
5	rs2463775	C	T	0.515873	1008
5	rs7449334	G	A	0.706349	1008
5	rs1830364	C	A	0.706349	1008
5	rs1876635	A	G	0.180556	1008
5	rs75755797	C	T	0.0456349	1008
5	rs1818353	A	T	0.188492	1008
5	rs2697542	G	A	0.706349	1008
5	rs73187156	C	T	0.0922619	1008
5	rs2010355	A	C	0.377976	1008
5	rs2697543	A	G	0.510913	1008
5	rs16869392	T	C	0.195437	1008
5	rs2697544	T	A	0.510913	1008
5	rs2662284	T	A	0.510913	1008
5	rs7719311	A	G	0.510913	1008
5	rs79956589	T	G	0.195437	1008
5	rs7723511	A	G	0.510913	1008
5	rs6452930	C	T	0.510913	1008
5	rs2367274	G	A	0.510913	1008
5	rs4454077	T	C	0.510913	1008
5	rs4254936	G	T	0.510913	1008
5	rs6452934	A	G	0.510913	1008
5	rs77058932	T	C	0.195437	1008
5	rs2662278	G	A	0.510913	1008
5	rs66608099	G	A	0.181548	1008
5	rs1852734	A	G	0.510913	1008
5	rs10942624	A	G	0.510913	1008
5	rs117219639	T	A	0.0119048	1008
5	rs13180409	A	G	0.510913	1008
5	rs73187167	T	C	0.0922619	1008
5	rs7706034	G	A	0.482143	1008
5	rs1819074	G	A	0.482143	1008
5	rs1819073	G	A	0.482143	1008
5	rs6882081	A	G	0.482143	1008
5	rs78924383	A	G	0.0813492	1008
5	rs66482530	T	A	0.154762	1008
5	rs80000295	A	C	0.0823413	1008
5	rs16869404	T	C	0.154762	1008
5	rs7733230	G	A	0.482143	1008
5	rs13152882	G	A	0.327381	1008
5	rs9293558	C	T	0.706349	1008
5	rs16869414	T	C	0.154762	1008
5	rs10058592	A	G	0.224206	1008
5	rs951948	C	A	0.327381	1008
5	rs12658697	C	G	0.327381	1008
5	rs76879861	C	T	0.0436508	1008
5	rs10037172	T	C	0.706349	1008
5	rs6874106	T	C	0.154762	1008
5	rs2007538	T	C	0.224206	1008
5	rs1819072	G	A	0.224206	1008
5	rs116322228	T	C	0.00992063	1008
5	rs56137437	A	G	0.152778	1008
5	rs12652491	C	T	0.327381	1008
5	rs12519581	A	G	0.225198	1008
5	rs74518397	T	C	0.181548	1008
5	rs4386756	A	G	0.328373	1008
5	rs144519521	T	C	0.0634921	1008
5	rs12657388	A	G	0.329365	1008
5	rs10454910	C	A	0.329365	1008
5	rs12153127	C	T	0.333333	1008
5	rs58524182	C	T	0.150794	1008
5	rs59661306	A	G	0.150794	1008
5	rs16869425	G	C	0.152778	1008
5	rs111391632	T	C	0.00892857	1008
5	rs73187188	C	G	0.00892857	1008
5	rs10068613	G	T	0.125992	1008
5	rs28668531	G	A	0.27877	1008
5	rs73187190	A	G	0.152778	1008
5	rs61392689	C	G	0.152778	1008
5	rs4244206	A	C	0.708333	1008
5	rs6452937	A	G	0.279762	1008
5	rs75551786	C	T	0.0267857	1008
5	rs12518689	G	A	0.428571	1008
5	rs2886924	T	C	0.279762	1008
5	rs4608951	T	G	0.429563	1008
5	rs78634619	C	T	0.031746	1008
5	rs76173152	T	C	0.126984	1008
5	rs75117248	A	C	0.126984	1008
5	rs1852731	A	G	0.156746	1008
5	rs2950849	A	G	0.157738	1008
5	rs2367279	G	T	0.718254	1008
5	rs59918121	G	A	0.144841	1008
5	rs59654682	T	C	0.136905	1008
5	rs2973455	G	A	0.135913	1008
5	rs2973454	G	A	0.135913	1008
5	rs2950850	G	A	0.135913	1008
5	rs3749606	C	T	0.145833	1008
5	rs3749605	A	G	0.145833	1008
5	rs1986718	T	C	0.135913	1008
5	rs73189003	A	G	0.00892857	1008
5	rs2950851	A	T	0.135913	1008
5	rs56377639	A	G	0.135913	1008
5	rs2973453	T	C	0.135913	1008
5	rs2367280	A	G	0.433532	1008
5	rs149576220	A	G	0.0386905	1008
5	rs3112484	G	A	0.135913	1008
5	rs7731652	G	C	0.433532	1008
5	rs12109264	T	C	0.135913	1008
5	rs73189007	G	A	0.135913	1008
5	rs73189008	T	A	0.135913	1008
5	rs150653394	T	G	0.0347222	1008
5	rs10071291	A	G	0.145833	1008
5	rs3952745	A	G	0.135913	1008
5	rs2973450	A	G	0.135913	1008
5	rs4512153	A	G	0.433532	1008
5	rs79973531	A	G	0.145833	1008
5	rs2973449	T	C	0.135913	1008
5	rs2973448	A	C	0.135913	1008
5	rs76394730	A	G	0.145833	1008
5	rs2973447	C	A	0.135913	1008
5	rs2950852	C	A	0.135913	1008
5	rs2367282	A	G	0.434524	1008
5	rs2950853	G	A	0.135913	1008
5	rs7707023	T	C	0.433532	1008
5	rs10942625	G	A	0.433532	1008
5	rs13357230	A	G	0.145833	1008
5	rs1852732	C	G	0.433532	1008
5	rs75928279	G	A	0.146825	1008
5	rs76060339	A	G	0.0744048	1008
5	rs4916845	A	G	0.433532	1008
5	rs2950854	C	A	0.135913	1008
5	rs2973446	A	C	0.715278	1008
5	rs10063704	T	C	0.581349	1008
5	rs10070771	A	G	0.147817	1008
5	rs2973445	G	A	0.133929	1008
5	rs2367283	C	T	0.581349	1008
5	rs1808084	C	T	0.581349	1008
5	rs118085084	A	G	0.147817	1008
5	rs13436174	G	A	0.147817	1008
5	rs2973444	T	C	0.00892857	1008
5	rs2367284	G	A	0.715278	1008
5	rs2950855	G	A	0.133929	1008
5	rs13154380	C	G	0.433532	1008
5	rs13436467	A	G	0.147817	1008
5	rs4489092	G	T	0.43254	1008
5	rs12153246	T	C	0.375992	1008
5	rs73771183	G	A	0.0763889	1008
5	rs2973442	T	C	0.777778	1008
5	rs2950856	A	G	0.75	1008
5	rs59088629	T	G	0.14881	1008
5	rs10514344	T	C	0.0575397	1008
5	rs7733007	G	T	0.0605159	1008
5	rs10514345	C	T	0.189484	1008
5	rs4244207	T	C	0.680556	1008
5	rs1972326	A	G	0.855159	1008
5	rs1972327	A	C	0.867063	1008
5	rs13158036	A	C	0.131944	1008
5	rs2950857	C	A	0.868056	1008
5	rs2950858	A	G	0.680556	1008
5	rs77267772	C	T	0.0188492	1008
5	rs13163651	C	T	0.124008	1008
5	rs2973440	A	G	0.868056	1008
5	rs75070602	G	T	0.0128968	1008
5	rs2950859	T	C	0.868056	1008
5	rs12697806	A	G	0.867063	1008
5	rs144426413	C	T	0.0128968	1008
5	rs13190101	C	A	0.124008	1008
5	rs73189095	G	A	0.0128968	1008
5	rs13158026	C	T	0.131944	1008
5	rs13161782	A	C	0.132937	1008
5	rs55736649	A	G	0.590278	1008
5	rs13161956	A	G	0.138889	1008
5	rs2367286	A	G	0.0892857	1008
5	rs2950847	G	A	0.867063	1008
5	rs2950848	A	T	0.867063	1008
5	rs60378516	G	A	0.0505952	1008
5	rs16869507	C	T	0.0406746	1008
5	rs10055598	T	G	0.580357	1008
5	rs6873467	T	G	0.183532	1008
5	rs184623755	A	T	0.015873	1008
5	rs59763490	G	A	0.0525794	1008
5	rs6873773	C	T	0.124008	1008
5	rs74388584	G	C	0.131944	1008
5	rs112507046	C	T	0.0128968	1008
5	rs75014033	A	G	0.0585317	1008
5	rs73191005	A	G	0.0128968	1008
5	rs4458614	G	A	0.588294	1008
5	rs142911543	A	G	0.0486111	1008
5	rs34302350	C	T	0.174603	1008
5	rs77705470	T	G	0.132937	1008
5	rs73771197	G	A	0.0515873	1008
5	rs73191006	G	A	0.0128968	1008
5	rs117850413	T	C	0.131944	1008
5	rs181784210	C	T	0.0277778	1008
5	rs4469219	A	G	0.132937	1008
5	rs4331933	G	A	0.580357	1008
5	rs4336388	G	C	0.768849	1008
5	rs76408823	A	G	0.0228175	1008
5	rs4563659	G	A	0.579365	1008
5	rs145006190	G	A	0.0277778	1008
5	rs79787775	T	C	0.0515873	1008
5	rs147286604	G	A	0.0515873	1008
5	rs77716316	G	C	0.132937	1008
5	rs78327896	C	A	0.131944	1008
5	rs72784680	T	C	0.0515873	1008
5	rs77469944	A	G	0.0515873	1008
5	rs73771199	C	T	0.0515873	1008
5	rs79515212	A	G	0.132937	1008
5	rs11745446	T	A	0.909722	1008
5	rs13176728	G	A	0.123016	1008
5	rs118144117	C	G	0.0555556	1008
5	rs4540211	T	C	0.603175	1008
5	rs138643217	C	A	0.0367063	1008
5	rs7726023	T	C	0.909722	1008
5	rs13158963	G	A	0.122024	1008
5	rs13160072	G	A	0.122024	1008
5	rs55980700	T	C	0.603175	1008
5	rs13184171	T	C	0.122024	1008
5	rs150916879	G	A	0.0128968	1008
5	rs74672968	A	G	0.0525794	1008
5	rs13169196	A	G	0.25496	1008
5	rs6863796	T	A	0.0525794	1008
5	rs143367253	T	A	0.0287698	1008
5	rs4916703	C	T	0.644841	1008
5	rs73771202	T	C	0.0505952	1008
5	rs4916847	G	C	0.902778	1008
5	rs4916704	T	C	0.723214	1008
5	rs75309435	T	C	0.131944	1008
5	rs73773304	A	G	0.0496032	1008
5	rs73773305	A	G	0.0496032	1008
5	rs6864663	C	T	0.592262	1008
5	rs6864534	A	C	0.902778	1008
5	rs74993111	C	A	0.130952	1008
5	rs76065399	G	A	0.130952	1008
5	rs73773307	G	T	0.047619	1008
5	rs4916848	C	A	0.592262	1008
5	rs13179009	G	C	0.130952	1008
5	rs4916705	G	A	0.893849	1008
5	rs143379608	G	A	0.0119048	1008
5	rs78785684	C	G	0.131944	1008
5	rs117645608	G	A	0.0119048	1008
5	rs76811408	G	A	0.131944	1008
5	rs10077486	A	G	0.902778	1008
5	rs41311627	A	G	0.0496032	1008
5	rs3814069	A	G	0.157738	1008
5	rs73773308	C	A	0.047619	1008
5	rs10474340	G	A	0.893849	1008
5	rs77745204	C	T	0.131944	1008
5	rs115039650	G	A	0.047619	1008
5	rs76670416	A	G	0.0496032	1008
5	rs4256375	G	A	0.587302	1008
5	rs77778851	G	A	0.0119048	1008
5	rs4916849	T	C	0.845238	1008
5	rs11741423	A	G	0.893849	1008
5	rs78802469	T	A	0.131944	1008
5	rs10213697	T	C	0.893849	1008
5	rs10213732	T	C	0.590278	1008
5	rs4537089	C	T	0.790675	1008
5	rs13188929	A	G	0.258929	1008
5	rs74672210	T	C	0.0376984	1008
5	rs80063001	T	G	0.131944	1008
5	rs7714013	C	G	0.72123	1008
5	rs140133694	T	C	0.0119048	1008
5	rs79217102	T	A	0.131944	1008
5	rs1397793	G	A	0.462302	1008
5	rs2941902	C	G	0.59127	1008
5	rs13182804	C	T	0.168651	1008
5	rs2941901	G	A	0.893849	1008
5	rs139792291	T	C	0.0109127	1008
5	rs2941900	G	A	0.873016	1008
5	rs2941899	A	G	0.759921	1008
5	rs2941898	A	G	0.679563	1008
5	rs6452942	C	T	0.298611	1008
5	rs2941897	C	T	0.871032	1008
5	rs78332247	C	A	0.181548	1008
5	rs145726550	G	C	0.046627	1008
5	rs111668442	G	A	0.0654762	1008
5	rs55754659	C	T	0.881944	1008
5	rs117055929	C	A	0.077381	1008
5	rs118039353	T	C	0.0823413	1008
5	rs2941876	C	T	0.881944	1008
5	rs2941877	C	T	0.881944	1008
5	rs4916850	A	G	0.881944	1008
5	rs16869547	G	A	0.0753968	1008
5	rs2941879	T	C	0.884921	1008
5	rs73773317	C	G	0.078373	1008
5	rs6452944	T	G	0.207341	1008
5	rs16869551	C	T	0.0763889	1008
5	rs10077999	A	G	0.804563	1008
5	rs10063230	C	T	0.805556	1008
5	rs117440278	G	A	0.100198	1008
5	rs2941880	T	A	0.978175	1008
5	rs16869554	T	C	0.100198	1008
5	rs77038721	C	T	0.133929	1008
5	rs57778265	A	T	0.167659	1008
5	rs79630990	T	A	0.0138889	1008
5	rs61156097	T	C	0.100198	1008
5	rs57437843	T	G	0.100198	1008
5	rs148331347	T	C	0.015873	1008
5	rs1877216	G	T	0.338294	1008
5	rs16869562	C	T	0.167659	1008
5	rs74518872	T	A	0.0674603	1008
5	rs143990213	C	A	0.0674603	1008
5	rs2063462	C	T	0.0704365	1008
5	rs16869566	C	T	0.0644841	1008
5	rs17574989	T	C	0.014881	1008
5	rs16869570	T	G	0.0664683	1008
5	rs2973435	C	G	0.337302	1008
5	rs10514346	A	G	0.168651	1008
5	rs75029732	C	G	0.102183	1008
5	rs114071829	A	G	0.102183	1008
5	rs114971860	T	C	0.102183	1008
5	rs1511343	G	A	0.0376984	1008
5	rs2941887	T	C	0.138889	1008
5	rs2973433	C	T	0.742063	1008
5	rs79768711	C	T	0.102183	1008
5	rs79217161	G	T	0.131944	1008
5	rs12655796	C	G	0.102183	1008
5	rs113833944	G	T	0.0525794	1008
5	rs78358745	C	A	0.0525794	1008
5	rs13161942	C	T	0.213294	1008
5	rs75833024	C	T	0.133929	1008
5	rs2941886	C	T	0.103175	1008
5	rs13154867	T	G	0.662698	1008
5	rs2137009	C	T	0.894841	1008
5	rs2973432	A	G	0.897817	1008
5	rs6862466	T	C	0.53373	1008
5	rs13178155	G	A	0.531746	1008
5	rs111493531	A	G	0.0952381	1008
5	rs111903488	A	G	0.0992063	1008
5	rs150530445	G	A	0.0992063	1008
5	rs10462491	G	A	0.0912698	1008
5	rs2973431	T	A	0.895833	1008
5	rs2973430	G	C	0.800595	1008
5	rs79714259	G	A	0.0922619	1008
5	rs2973429	C	T	0.895833	1008
5	rs6878426	C	A	0.0952381	1008
5	rs6452945	A	T	0.895833	1008
5	rs73177652	T	C	0.0952381	1008
5	rs115165165	T	G	0.780754	1008
5	rs78014422	A	G	0.228175	1008
5	rs73177656	T	C	0.228175	1008
5	rs73177657	G	A	0.228175	1008
5	rs74531563	G	A	0.236111	1008
5	rs73177658	T	C	0.0952381	1008
5	rs6896108	A	G	0.0952381	1008
5	rs6877733	T	C	0.0952381	1008
5	rs6860850	G	A	0.0952381	1008
5	rs114548635	A	T	0.0952381	1008
5	rs79658072	G	A	0.132937	1008
5	rs73177663	G	A	0.0952381	1008
5	rs73177665	C	T	0.0952381	1008
5	rs145188791	G	A	0.132937	1008
5	rs6888894	T	C	0.0952381	1008
5	rs112799361	C	T	0.0992063	1008
5	rs76306474	G	A	0.0992063	1008
5	rs6873182	G	A	0.0952381	1008
5	rs2941885	C	A	0.701389	1008
5	rs9790980	T	C	0.0952381	1008
5	rs150815986	C	T	0.0515873	1008
5	rs2973476	C	A	0.729167	1008
5	rs4400156	C	T	0.551587	1008
5	rs113516899	T	A	0.046627	1008
5	rs2973475	T	C	0.748016	1008
5	rs114615817	T	C	0.0634921	1008
5	rs78068405	C	T	0.046627	1008
5	rs10942626	G	A	0.0634921	1008
5	rs2973474	G	A	0.548611	1008
5	rs143636723	T	C	0.046627	1008
5	rs77640438	A	C	0.046627	1008
5	rs542981200	G	C	0.046627	1008
5	rs12521670	C	T	0.0634921	1008
5	rs78330172	A	T	0.135913	1008
5	rs7341115	A	G	0.255952	1008
5	rs12189158	C	T	0.189484	1008
5	rs2973473	A	T	0.791667	1008
5	rs73177675	G	C	0.135913	1008
5	rs7341005	A	G	0.18254	1008
5	rs73773329	A	G	0.046627	1008
5	rs79017214	C	A	0.135913	1008
5	rs12514996	C	A	0.0843254	1008
5	rs7712260	C	G	0.176587	1008
5	rs73773330	G	C	0.0446429	1008
5	rs28379688	A	T	0.0426587	1008
5	rs56410910	C	T	0.0426587	1008
5	rs35363385	C	A	0.204365	1008
5	rs55818598	C	A	0.0426587	1008
5	rs111918141	C	G	0.28869	1008
5	rs184169563	A	C	0.0416667	1008
5	rs4916706	T	A	0.28869	1008
5	rs4916707	A	G	0.28869	1008
5	rs4916708	A	G	0.377976	1008
5	rs149614830	T	C	0.246032	1008
5	rs2973472	G	A	0.39881	1008
5	rs2941895	T	C	0.415675	1008
5	rs79275143	G	A	0.0376984	1008
5	rs2941894	G	A	0.39881	1008
5	rs2941893	C	T	0.39881	1008
5	rs35584449	C	A	0.204365	1008
5	rs144929872	G	T	0.0416667	1008
5	rs76821850	T	C	0.246032	1008
5	rs12658748	A	G	0.0882937	1008
5	rs2048454	T	C	0.246032	1008
5	rs35059634	A	C	0.204365	1008
5	rs7731341	C	T	0.580357	1008
5	rs142710604	G	A	0.0277778	1008
5	rs144424941	T	C	0.0406746	1008
5	rs2886949	C	G	0.491071	1008
5	rs77792981	G	A	0.246032	1008
5	rs7704966	G	A	0.24504	1008
5	rs149137904	A	G	0.0238095	1008
5	rs139099972	T	A	0.0406746	1008
5	rs116165375	T	C	0.0406746	1008
5	rs185226332	G	A	0.0406746	1008
5	rs79727118	C	T	0.030754	1008
5	rs2137010	C	G	0.0238095	1008
5	rs16869606	C	T	0.444444	1008
5	rs1473047	T	A	0.440476	1008
5	rs10942627	C	T	0.190476	1008
5	rs28529720	A	G	0.460317	1008
5	rs72786311	A	G	0.0863095	1008
5	rs2941892	G	T	0.789683	1008
5	rs72786312	T	C	0.0912698	1008
5	rs2973460	A	G	0.257937	1008
5	rs12515116	A	G	0.0912698	1008
5	rs12520306	C	T	0.0873016	1008
5	rs2973461	T	C	0.790675	1008
5	rs11740321	A	G	0.440476	1008
5	rs2941891	T	C	0.349206	1008
5	rs2973463	A	T	0.349206	1008
5	rs2941890	T	C	0.789683	1008
5	rs35554917	T	G	0.457341	1008
5	rs10473943	C	T	0.440476	1008
5	rs10474342	A	G	0.440476	1008
5	rs13172199	A	G	0.210317	1008
5	rs4916851	C	T	0.440476	1008
5	rs2973464	T	C	0.789683	1008
5	rs16869618	T	C	0.0873016	1008
5	rs2941888	T	C	0.702381	1008
5	rs74977994	C	T	0.244048	1008
5	rs145883335	A	G	0.0267857	1008
5	rs2973467	A	G	0.790675	1008
5	rs13165085	G	C	0.441468	1008
5	rs13164949	C	T	0.441468	1008
5	rs28693622	T	C	0.441468	1008
5	rs28637141	C	T	0.441468	1008
5	rs12188638	C	T	0.0873016	1008
5	rs10072084	C	T	0.441468	1008
5	rs60578469	T	C	0.256944	1008
5	rs12514092	T	G	0.456349	1008
5	rs2973468	G	T	0.345238	1008
5	rs2941905	C	A	0.350198	1008
5	rs2973470	A	G	0.35119	1008
5	rs9647558	G	A	0.0882937	1008
5	rs10474343	G	A	0.439484	1008
5	rs11740007	C	G	0.455357	1008
5	rs72786321	A	G	0.0863095	1008
5	rs138213008	C	T	0.0863095	1008
5	rs10473944	C	T	0.452381	1008
5	rs2973441	A	G	0.542659	1008
5	rs72786324	T	C	0.0863095	1008
5	rs72786325	C	T	0.0863095	1008
5	rs72786326	C	A	0.0863095	1008
5	rs868557	G	A	0.452381	1008
5	rs112408047	C	T	0.0863095	1008
5	rs12653995	G	A	0.0863095	1008
5	rs2973478	C	T	0.468254	1008
5	rs2973477	C	T	0.468254	1008
5	rs72786329	C	G	0.0863095	1008
5	rs973332	C	T	0.468254	1008
5	rs1858309	C	T	0.559524	1008
5	rs2367292	A	G	0.468254	1008
5	rs7709572	G	C	0.559524	1008
5	rs72786331	G	A	0.0863095	1008
5	rs117350058	A	G	0.0287698	1008
5	rs4518439	T	G	0.543651	1008
5	rs112510696	C	T	0.0863095	1008
5	rs7724489	A	T	0.543651	1008
5	rs56377435	T	C	0.0863095	1008
5	rs74667368	G	T	0.248016	1008
5	rs114304119	C	G	0.00694444	1008
5	rs146505053	G	A	0.0208333	1008
5	rs56316727	C	T	0.0863095	1008
5	rs62373923	C	T	0.00892857	1008
5	rs10474346	C	T	0.543651	1008
5	rs7719516	G	A	0.542659	1008
5	rs72786338	C	T	0.0843254	1008
5	rs6885341	C	T	0.554563	1008
5	rs12697807	T	G	0.548611	1008
5	rs10474347	A	G	0.548611	1008
5	rs77680286	C	A	0.247024	1008
5	rs997738	C	T	0.291667	1008
5	rs997737	C	G	0.464286	1008
5	rs2048452	C	A	0.554563	1008
5	rs2048451	G	T	0.554563	1008
5	rs77787281	C	T	0.19246	1008
5	rs10462492	G	A	0.536706	1008
5	rs4424024	A	G	0.554563	1008
5	rs4364415	T	C	0.554563	1008
5	rs6888674	G	A	0.553571	1008
5	rs6888389	A	C	0.553571	1008
5	rs10061355	A	G	0.553571	1008
5	rs6889197	G	A	0.553571	1008
5	rs6888958	A	G	0.553571	1008
5	rs10462343	T	A	0.547619	1008
5	rs6859170	G	A	0.547619	1008
5	rs13355819	G	A	0.0615079	1008
5	rs867831	G	A	0.0109127	1008
5	rs4377733	C	T	0.549603	1008
5	rs6882172	G	A	0.539683	1008
5	rs6897578	A	G	0.574405	1008
5	rs6898622	G	T	0.569444	1008
5	rs10434640	C	A	0.475198	1008
5	rs34736685	T	A	0.186508	1008
5	rs4019302	G	C	0.574405	1008
5	rs34581109	C	T	0.186508	1008
5	rs76066993	A	G	0.239087	1008
5	rs6869552	C	A	0.574405	1008
5	rs10038090	C	G	0.573413	1008
5	rs1511344	G	C	0.55754	1008
5	rs146865270	C	A	0.0119048	1008
5	rs13171635	T	C	0.568452	1008
5	rs1511345	T	C	0.568452	1008
5	rs71637328	C	A	0.186508	1008
5	rs4019243	G	A	0.55754	1008
5	rs4916853	A	G	0.239087	1008
5	rs1543066	C	T	0.574405	1008
5	rs13356765	G	A	0.239087	1008
5	rs74636928	A	C	0.24504	1008
5	rs4916854	C	A	0.244048	1008
5	rs114363483	A	G	0.238095	1008
5	rs78305958	G	A	0.239087	1008
5	rs75951048	G	C	0.238095	1008
5	rs78948152	A	C	0.25496	1008
5	rs80080787	T	C	0.238095	1008
5	rs111330650	T	C	0.243056	1008
5	rs77779918	C	T	0.237103	1008
5	rs2137007	C	T	0.762897	1008
5	rs9293562	T	C	0.762897	1008
5	rs7706256	T	C	0.756944	1008
5	rs149848137	A	G	0.0902778	1008
5	rs4916855	T	C	0.473214	1008
5	rs4916856	G	A	0.473214	1008
5	rs118190211	C	T	0.0902778	1008
5	rs2048453	G	A	0.756944	1008
5	rs10474349	G	C	0.183532	1008
5	rs140901161	T	C	0.0297619	1008
5	rs9293563	C	A	0.183532	1008
5	rs13360803	G	A	0.183532	1008
5	rs7721772	A	G	0.761905	1008
5	rs7704529	T	C	0.761905	1008
5	rs72786353	G	T	0.0892857	1008
5	rs71637330	C	T	0.183532	1008
5	rs10805873	C	G	0.572421	1008
5	rs4916857	T	C	0.761905	1008
5	rs12522278	C	G	0.271825	1008
5	rs12522282	C	T	0.18254	1008
5	rs72786354	T	C	0.0882937	1008
5	rs58781250	C	T	0.0873016	1008
5	rs34422832	T	G	0.179563	1008
5	rs6865066	G	T	0.761905	1008
5	rs140534823	A	G	0.0426587	1008
5	rs145621255	G	A	0.0882937	1008
5	rs10038890	T	C	0.488095	1008
5	rs71637331	C	A	0.179563	1008
5	rs4639266	T	C	0.489087	1008
5	rs12697808	T	C	0.490079	1008
5	rs6877420	G	T	0.762897	1008
5	rs10057046	C	T	0.762897	1008
5	rs6882178	G	A	0.272817	1008
5	rs9293564	G	A	0.761905	1008
5	rs56876862	A	T	0.0882937	1008
5	rs7727632	T	C	0.674603	1008
5	rs10036206	C	T	0.665675	1008
5	rs9293565	A	G	0.666667	1008
5	rs7732832	T	G	0.762897	1008
5	rs28369128	G	A	0.0882937	1008
5	rs72786358	G	C	0.0882937	1008
5	rs72786359	T	C	0.0962302	1008
5	rs13176999	C	G	0.666667	1008
5	rs72786360	G	A	0.0882937	1008
5	rs67220802	G	A	0.0962302	1008
5	rs12658394	T	C	0.0734127	1008
5	rs7727557	T	C	0.753968	1008
5	rs10462494	T	C	0.753968	1008
5	rs10462495	A	G	0.753968	1008
5	rs141484859	G	C	0.0337302	1008
5	rs57859727	C	T	0.0882937	1008
5	rs6888057	G	A	0.0882937	1008
5	rs4916859	G	A	0.470238	1008
5	rs13185895	C	T	0.188492	1008
5	rs6880312	T	C	0.753968	1008
5	rs34107416	A	G	0.0902778	1008
5	rs10050517	A	G	0.468254	1008
5	rs6865269	G	T	0.749008	1008
5	rs150117005	G	A	0.0853175	1008
5	rs9293566	G	A	0.779762	1008
5	rs11950828	A	C	0.0962302	1008
5	rs10942629	T	C	0.0972222	1008
5	rs10037293	A	C	0.775794	1008
5	rs10042981	G	T	0.775794	1008
5	rs113372129	G	A	0.0664683	1008
5	rs112900334	C	T	0.00892857	1008
5	rs542784441	T	G	0.0595238	1008
5	rs59578984	C	T	0.121032	1008
5	rs10942630	C	T	0.224206	1008
5	rs6873839	T	C	0.0972222	1008
5	rs6878402	T	G	0.224206	1008
5	rs148559123	G	A	0.121032	1008
5	rs75180939	G	A	0.121032	1008
5	rs57318317	T	C	0.0962302	1008
5	rs58734007	A	G	0.223214	1008
5	rs35024930	C	G	0.368056	1008
5	rs2063461	C	T	0.139881	1008
5	rs78348641	C	T	0.123016	1008
5	rs4916860	C	A	0.139881	1008
5	rs6886011	G	T	0.139881	1008
5	rs60716916	T	C	0.139881	1008
5	rs62373948	G	A	0.139881	1008
5	rs56066934	G	A	0.123016	1008
5	rs7702782	A	G	0.270833	1008
5	rs80127709	G	A	0.123016	1008
5	rs35778324	T	C	0.366071	1008
5	rs13160722	G	T	0.00992063	1008
5	rs13160468	C	T	0.00992063	1008
5	rs77843336	G	A	0.124008	1008
5	rs76484930	A	G	0.124008	1008
5	rs77224092	C	T	0.124008	1008
5	rs59498996	T	G	0.130952	1008
5	rs6884231	C	T	0.125	1008
5	rs6865416	T	C	0.126984	1008
5	rs11745521	T	A	0.135913	1008
5	rs10942631	C	T	0.449405	1008
5	rs143494210	G	A	0.0416667	1008
5	rs10942632	C	T	0.444444	1008
5	rs79188454	T	C	0.138889	1008
5	rs7729950	A	G	0.542659	1008
5	rs7734555	C	A	0.542659	1008
5	rs13187777	C	T	0.373016	1008
5	rs6452949	A	G	0.542659	1008
5	rs16869685	A	C	0.373016	1008
5	rs58125334	A	G	0.542659	1008
5	rs57936487	C	T	0.373016	1008
5	rs11739187	A	C	0.524802	1008
5	rs62373959	A	G	0.151786	1008
5	rs139444787	T	C	0.015873	1008
5	rs56259969	C	T	0.138889	1008
5	rs4916712	T	C	0.681548	1008
5	rs13328183	C	T	0.369048	1008
5	rs4916713	G	A	0.151786	1008
5	rs117628018	T	G	0.0178571	1008
5	rs13185728	C	T	0.367063	1008
5	rs143392730	C	A	0.0585317	1008
5	rs16878935	G	A	0.140873	1008
5	rs138816790	C	T	0.00396825	1008
5	rs78073036	A	G	0.141865	1008
5	rs75544655	C	T	0.141865	1008
5	rs10071755	C	G	0.357143	1008
5	rs6452951	T	G	0.513889	1008
5	rs16869698	C	T	0.357143	1008
5	rs140138543	T	C	0.137897	1008
5	rs28497358	A	G	0.376984	1008
5	rs7728022	A	T	0.357143	1008
5	rs77530732	C	T	0.141865	1008
5	rs66801770	G	C	0.357143	1008
5	rs78747009	T	C	0.137897	1008
5	rs147259291	T	G	0.0188492	1008
5	rs144501026	T	C	0.0188492	1008
5	rs146677080	G	C	0.0188492	1008
5	rs10942634	A	T	0.513889	1008
5	rs75862026	C	T	0.00198413	1008
5	rs1541674	T	C	0.513889	1008
5	rs188961564	T	A	0.0188492	1008
5	rs10077391	C	A	0.356151	1008
5	rs73773371	G	A	0.137897	1008
5	rs6893260	G	A	0.356151	1008
5	rs143971912	A	G	0.0188492	1008
5	rs62376561	C	T	0.220238	1008
5	rs12110303	G	T	0.513889	1008
5	rs10069032	A	C	0.357143	1008
5	rs6869048	G	C	0.513889	1008
5	rs74345264	T	C	0.0545635	1008
5	rs6866923	A	C	0.511905	1008
5	rs6452952	A	T	0.962302	1008
5	rs2303130	A	G	0.137897	1008
5	rs1363839	A	T	0.513889	1008
5	rs187095879	A	G	0.0188492	1008
5	rs62376563	T	G	0.220238	1008
5	rs62376564	T	G	0.184524	1008
5	rs117001504	G	A	0.0188492	1008
5	rs12188429	T	A	0.350198	1008
5	rs117796377	A	G	0.0188492	1008
5	rs117153091	G	A	0.0505952	1008
5	rs141323427	G	A	0.0525794	1008
5	rs2287875	C	A	0.137897	1008
5	rs73773374	A	C	0.137897	1008
5	rs7715402	T	A	0.505952	1008
5	rs35712350	C	T	0.505952	1008
5	rs11948056	A	C	0.513889	1008
5	rs11948075	A	G	0.487103	1008
5	rs7705465	G	A	0.487103	1008
5	rs746637	C	G	0.487103	1008
5	rs889213	C	T	0.486111	1008
5	rs138269623	A	G	0.0188492	1008
5	rs116445616	G	A	0.0188492	1008
5	rs143388623	G	A	0.0188492	1008
5	rs114316702	T	A	0.0188492	1008
5	rs144154999	T	C	0.0188492	1008
5	rs148967187	C	T	0.12004	1008
5	rs2367354	G	T	0.349206	1008
5	rs11950530	A	G	0.487103	1008
5	rs117666231	C	T	0.0188492	1008
5	rs10058025	A	G	0.487103	1008
5	rs143479938	C	A	0.0188492	1008
5	rs10073657	G	A	0.505952	1008
5	rs73773378	A	G	0.137897	1008
5	rs117020501	T	C	0.0188492	1008
5	rs144719446	A	C	0.0188492	1008
5	rs6869717	G	A	0.487103	1008
5	rs1363837	T	G	0.733135	1008
5	rs150063307	A	C	0.0337302	1008
5	rs6860948	T	G	0.505952	1008
5	rs9293567	T	C	0.774802	1008
5	rs73771404	A	G	0.137897	1008
5	rs62376566	A	T	0.185516	1008
5	rs140750267	A	C	0.0188492	1008
5	rs7724749	G	A	0.349206	1008
5	rs11959525	A	G	0.487103	1008
5	rs144358209	C	T	0.0188492	1008
5	rs74756042	A	T	0.132937	1008
5	rs138896956	A	C	0.0188492	1008
5	rs11750147	T	C	0.185516	1008
5	rs1477349	G	A	0.488095	1008
5	rs1477348	G	A	0.488095	1008
5	rs144451514	T	G	0.0188492	1008
5	rs141490030	T	G	0.0188492	1008
5	rs6882269	A	G	0.506944	1008
5	rs2042339	G	A	0.227183	1008
5	rs12654787	C	T	0.488095	1008
5	rs150681052	G	A	0.0188492	1008
5	rs139051835	C	T	0.0188492	1008
5	rs10063683	G	A	0.488095	1008
5	rs1133120	G	T	0.138889	1008
5	rs145670780	A	G	0.0188492	1008
5	rs10054621	A	G	0.734127	1008
5	rs142928274	G	A	0.0188492	1008
5	rs10045280	T	A	0.506944	1008
5	rs6867219	T	G	0.489087	1008
5	rs6867220	T	A	0.489087	1008
5	rs117437074	C	T	0.0188492	1008
5	rs77556254	C	T	0.138889	1008
5	rs12110065	A	G	0.506944	1008
5	rs7708782	T	C	0.488095	1008
5	rs11743324	C	T	0.00198413	1008
5	rs114073666	C	T	0.0188492	1008
5	rs76384964	A	G	0.138889	1008
5	rs142214631	C	G	0.0188492	1008
5	rs146789603	T	C	0.0188492	1008
5	rs145717165	G	A	0.0496032	1008
5	rs78997297	G	C	0.0188492	1008
5	rs117625356	G	A	0.0545635	1008
5	rs6452953	T	G	0.506944	1008
5	rs6862125	T	C	0.506944	1008
5	rs4432929	C	T	0.348214	1008
5	rs2004483	C	T	0.488095	1008
5	rs2839728	G	A	0.506944	1008
5	rs139531861	G	A	0.0188492	1008
5	rs60513756	A	C	0.488095	1008
5	rs12653211	A	T	0.227183	1008
5	rs151303333	C	T	0.0188492	1008
5	rs12651840	T	C	0.506944	1008
5	rs2052553	C	T	0.506944	1008
5	rs138577559	T	C	0.0188492	1008
5	rs146943143	G	A	0.0178571	1008
5	rs4552656	C	G	0.348214	1008
5	rs2059207	C	A	0.506944	1008
5	rs2059208	T	A	0.506944	1008
5	rs10474352	C	T	0.488095	1008
5	rs10474353	A	C	0.506944	1008
5	rs1423217	C	T	0.227183	1008
5	rs6867091	C	G	0.506944	1008
5	rs145742413	A	G	0.0188492	1008
5	rs6452954	G	A	0.506944	1008
5	rs12655973	T	C	0.506944	1008
5	rs146016758	G	C	0.0188492	1008
5	rs9293568	C	T	0.488095	1008
5	rs7701299	A	C	0.348214	1008
5	rs10041402	A	T	0.506944	1008
5	rs142488772	G	T	0.0188492	1008
5	rs10054820	C	T	0.488095	1008
5	rs9686361	C	T	0.488095	1008
5	rs2367526	A	G	0.488095	1008
5	rs2887007	A	T	0.506944	1008
5	rs11958143	A	G	0.740079	1008
5	rs149322464	G	C	0.0188492	1008
5	rs10073935	A	G	0.506944	1008
5	rs10059163	C	T	0.506944	1008
5	rs2161583	C	T	0.348214	1008
5	rs2113057	G	A	0.348214	1008
5	rs147264238	T	G	0.0188492	1008
5	rs1035477	T	C	0.488095	1008
5	rs1964292	T	C	0.488095	1008
5	rs1895448	C	T	0.509921	1008
5	rs1895449	A	G	0.507937	1008
5	rs4382199	A	G	0.489087	1008
5	rs985434	A	G	0.489087	1008
5	rs7720132	T	C	0.489087	1008
5	rs146463747	A	C	0.0188492	1008
5	rs78154992	C	A	0.139881	1008
5	rs1035476	G	A	0.489087	1008
5	rs6865495	G	A	0.507937	1008
5	rs73771421	C	T	0.139881	1008
5	rs16869743	C	T	0.139881	1008
5	rs6866191	G	A	0.489087	1008
5	rs73771425	T	C	0.139881	1008
5	rs147241502	T	C	0.0188492	1008
5	rs140846866	G	C	0.0188492	1008
5	rs77230101	T	C	0.12996	1008
5	rs12656350	C	T	0.490079	1008
5	rs1363838	A	C	0.77877	1008
5	rs6896551	T	G	0.348214	1008
5	rs16869748	G	A	0.139881	1008
5	rs75617489	A	G	0.138889	1008
5	rs1423594	A	G	0.348214	1008
5	rs2367528	G	T	0.735119	1008
5	rs146072029	G	A	0.0188492	1008
5	rs2113058	C	A	0.227183	1008
5	rs148123404	C	A	0.0188492	1008
5	rs10805875	A	G	0.139881	1008
5	rs141889549	A	G	0.0188492	1008
5	rs2161584	G	A	0.734127	1008
5	rs6897832	A	G	0.348214	1008
5	rs80267325	A	G	0.139881	1008
5	rs13189732	G	A	0.0168651	1008
5	rs67643824	A	G	0.00198413	1008
5	rs9918274	T	A	0.139881	1008
5	rs6894924	T	C	0.734127	1008
5	rs10052492	T	A	0.506944	1008
5	rs12188929	C	T	0.348214	1008
5	rs140386216	C	T	0.0128968	1008
5	rs150414378	C	T	0.0188492	1008
5	rs149166806	T	C	0.139881	1008
5	rs145028863	G	T	0.0188492	1008
5	rs142107546	T	A	0.0188492	1008
5	rs16869750	T	A	0.139881	1008
5	rs933688	G	A	0.506944	1008
5	rs138995674	C	T	0.0188492	1008
5	rs117281115	C	T	0.0188492	1008
5	rs140523713	G	T	0.0188492	1008
5	rs148491805	G	A	0.0188492	1008
5	rs78169868	C	T	0.246032	1008
5	rs12188467	A	T	0.506944	1008
5	rs146826335	G	A	0.0188492	1008
5	rs143370013	C	A	0.0188492	1008
5	rs10067713	T	C	0.348214	1008
5	rs150773531	C	G	0.0188492	1008
5	rs149962698	G	A	0.0188492	1008
5	rs139963323	G	T	0.0188492	1008
5	rs57389454	A	G	0.227183	1008
5	rs332540	C	T	0.349206	1008
5	rs117041003	T	C	0.015873	1008
5	rs116296217	T	A	0.0198413	1008
5	rs74721326	G	A	0.138889	1008
5	rs146304617	A	G	0.0674603	1008
5	rs80190009	A	G	0.15873	1008
5	rs332541	A	G	0.347222	1008
5	rs78715698	T	C	0.0198413	1008
5	rs332542	G	C	0.348214	1008
5	rs74897253	T	C	0.138889	1008
5	rs118089807	T	A	0.0198413	1008
5	rs332544	G	A	0.505952	1008
5	rs332545	C	A	0.348214	1008
5	rs74440922	T	C	0.157738	1008
5	rs77088612	A	C	0.137897	1008
5	rs1807945	G	A	0.137897	1008
5	rs2028469	G	A	0.295635	1008
5	rs186717	T	A	0.505952	1008
5	rs78676443	A	G	0.157738	1008
5	rs4146346	A	G	0.137897	1008
5	rs115224577	A	G	0.0198413	1008
5	rs140052961	C	T	0.0198413	1008
5	rs332546	T	C	0.348214	1008
5	rs76308925	C	T	0.137897	1008
5	rs52308	T	C	0.735119	1008
5	rs76532101	C	T	0.157738	1008
5	rs76263278	G	C	0.24504	1008
5	rs139958148	C	T	0.0198413	1008
5	rs332548	G	A	0.348214	1008
5	rs332549	G	A	0.348214	1008
5	rs179583	A	G	0.348214	1008
5	rs332550	A	T	0.348214	1008
5	rs16869771	C	G	0.137897	1008
5	rs332551	A	G	0.348214	1008
5	rs56752631	G	A	0.157738	1008
5	rs16876866	T	G	0.157738	1008
5	rs118009233	C	T	0.0198413	1008
5	rs332528	A	C	0.347222	1008
5	rs10514348	T	G	0.137897	1008
5	rs332529	G	A	0.485119	1008
5	rs332531	G	C	0.50496	1008
5	rs332532	G	A	0.347222	1008
5	rs75001191	A	G	0.0396825	1008
5	rs2432160	T	G	0.347222	1008
5	rs332534	T	A	0.347222	1008
5	rs332535	A	G	0.347222	1008
5	rs332536	G	C	0.347222	1008
5	rs16869788	T	C	0.164683	1008
5	rs73771441	G	T	0.16369	1008
5	rs73771443	C	T	0.164683	1008
5	rs6452955	G	T	0.166667	1008
5	rs332537	T	C	0.381944	1008
5	rs332538	G	T	0.747024	1008
5	rs1423595	A	G	0.508929	1008
5	rs10065250	T	C	0.137897	1008
5	rs16876877	A	G	0.0763889	1008
5	rs16876880	T	A	0.112103	1008
5	rs7723015	G	T	0.112103	1008
5	rs10038441	C	A	0.0416667	1008
5	rs10038508	G	A	0.112103	1008
5	rs16869794	C	T	0.112103	1008
5	rs72771538	G	A	0.112103	1008
5	rs332539	C	A	0.731151	1008
5	rs28437638	A	G	0.0416667	1008
5	rs78325990	G	T	0.00198413	1008
5	rs6864520	A	G	0.115079	1008
5	rs6865029	A	C	0.0744048	1008
5	rs10041527	A	G	0.0416667	1008
5	rs56995934	G	A	0.0734127	1008
5	rs6876075	G	A	0.078373	1008
5	rs56411263	G	T	0.0734127	1008
5	rs56121129	G	A	0.0734127	1008
5	rs17640214	A	G	0.0416667	1008
5	rs9986249	T	A	0.115079	1008
5	rs185897990	C	T	0.0287698	1008
5	rs114595478	G	A	0.0416667	1008
5	rs184560	C	T	0.96131	1008
5	rs6869618	T	C	0.115079	1008
5	rs77822762	T	A	0.0416667	1008
5	rs16869799	A	T	0.113095	1008
5	rs117534723	A	G	0.0337302	1008
5	rs10073149	T	C	0.0416667	1008
5	rs6865573	C	G	0.114087	1008
5	rs7724031	T	C	0.114087	1008
5	rs9293569	T	C	0.0426587	1008
5	rs13355661	C	A	0.0416667	1008
5	rs62376580	G	A	0.077381	1008
5	rs73771461	T	C	0.0714286	1008
5	rs72771544	G	A	0.0714286	1008
5	rs10474356	A	G	0.113095	1008
5	rs13354352	A	G	0.113095	1008
5	rs10069097	G	C	0.0714286	1008
5	rs16869805	C	T	0.113095	1008
5	rs10473945	C	A	0.0714286	1008
5	rs10473946	A	T	0.0714286	1008
5	rs17640423	T	C	0.0416667	1008
5	rs17579054	T	G	0.0416667	1008
5	rs72771547	C	T	0.0416667	1008
5	rs10073018	C	T	0.0714286	1008
5	rs6870792	T	C	0.0416667	1008
5	rs10037568	T	A	0.0416667	1008
5	rs332522	T	G	0.122024	1008
5	rs17640581	A	G	0.0406746	1008
5	rs17579249	T	C	0.0406746	1008
5	rs231383	C	G	0.121032	1008
5	rs332523	T	C	0.121032	1008
5	rs2028471	A	T	0.0406746	1008
5	rs2028472	T	C	0.0406746	1008
5	rs118070977	C	T	0.0545635	1008
5	rs13435929	C	G	0.0406746	1008
5	rs13435932	C	T	0.0406746	1008
5	rs4146347	C	T	0.0406746	1008
5	rs17579567	A	G	0.0406746	1008
5	rs1593059	G	A	0.0406746	1008
5	rs10042221	A	G	0.0406746	1008
5	rs1593060	G	A	0.0406746	1008
5	rs1363993	T	C	0.0406746	1008
5	rs1363994	G	A	0.0406746	1008
5	rs332526	T	C	0.0803571	1008
5	rs1363995	A	G	0.0406746	1008
5	rs17579630	T	C	0.0406746	1008
5	rs10067258	T	G	0.0406746	1008
5	rs1661037	A	G	0.121032	1008
5	rs10079979	C	T	0.0406746	1008
5	rs7737738	G	A	0.0654762	1008
5	rs72771554	A	G	0.0406746	1008
5	rs2439625	T	G	0.0803571	1008
5	rs9986147	C	A	0.0406746	1008
5	rs1899314	T	G	0.0406746	1008
5	rs1899315	G	A	0.0406746	1008
5	rs1579736	A	C	0.0803571	1008
5	rs141825146	A	G	0.0406746	1008
5	rs140876413	C	T	0.0714286	1008
5	rs2432158	T	G	0.0803571	1008
5	rs9986283	A	G	0.0406746	1008
5	rs138373315	T	G	0.0406746	1008
5	rs10060836	G	A	0.0406746	1008
5	rs28855513	G	A	0.0406746	1008
5	rs1583907	T	C	0.121032	1008
5	rs13357470	C	T	0.0406746	1008
5	rs10040362	G	A	0.0406746	1008
5	rs56160605	A	C	0.0406746	1008
5	rs1423591	G	A	0.0406746	1008
5	rs1423592	G	T	0.0406746	1008
5	rs10044045	T	C	0.0406746	1008
5	rs1582557	T	G	0.0406746	1008
5	rs28799682	T	C	0.0406746	1008
5	rs10036307	A	G	0.0406746	1008
5	rs10044802	T	C	0.0406746	1008
5	rs10069046	G	A	0.0714286	1008
5	rs9293570	G	T	0.0714286	1008
5	rs2432159	G	A	0.0803571	1008
5	rs10038687	C	T	0.0406746	1008
5	rs10044199	A	G	0.0406746	1008
5	rs4916865	C	T	0.0505952	1008
5	rs72771561	A	T	0.0406746	1008
5	rs13356771	G	T	0.0406746	1008
5	rs13357170	C	T	0.0406746	1008
5	rs332518	A	G	0.121032	1008
5	rs142543489	G	A	0.00892857	1008
5	rs10079249	A	G	0.0406746	1008
5	rs10064369	C	T	0.0406746	1008
5	rs13360800	T	A	0.0406746	1008
5	rs13358542	G	A	0.0406746	1008
5	rs143271114	G	A	0.0714286	1008
5	rs13360925	T	C	0.0406746	1008
5	rs7707717	G	A	0.0406746	1008
5	rs7707782	C	T	0.0406746	1008
5	rs7708089	C	T	0.0406746	1008
5	rs7708120	C	T	0.0406746	1008
5	rs188339827	C	T	0.0625	1008
5	rs6872564	C	T	0.0803571	1008
5	rs7719043	A	G	0.0813492	1008
5	rs7719044	A	G	0.688492	1008
5	rs9885142	A	C	0.0406746	1008
5	rs7706643	T	G	0.0406746	1008
5	rs147715414	C	T	0.0406746	1008
5	rs9885528	G	A	0.0406746	1008
5	rs10045672	G	A	0.0724206	1008
5	rs10942636	C	T	0.0714286	1008
5	rs72771564	T	C	0.0406746	1008
5	rs72771565	C	A	0.0406746	1008
5	rs72771566	C	A	0.0406746	1008
5	rs72771567	C	T	0.0406746	1008
5	rs1120946	G	A	0.121032	1008
5	rs117646903	G	A	0.00892857	1008
5	rs116490872	C	A	0.0406746	1008
5	rs72771569	C	T	0.0406746	1008
5	rs117871489	C	T	0.193452	1008
5	rs2919809	A	G	0.121032	1008
5	rs189731705	G	T	0.014881	1008
5	rs62376596	G	A	0.489087	1008
5	rs10043928	C	A	0.0714286	1008
5	rs142720829	G	T	0.0386905	1008
5	rs72771571	G	A	0.0386905	1008
5	rs28820626	C	A	0.0714286	1008
5	rs10474362	A	G	0.0406746	1008
5	rs1441391	G	A	0.121032	1008
5	rs10473948	A	T	0.0406746	1008
5	rs1813756	T	C	0.121032	1008
5	rs115510000	T	C	0.0406746	1008
5	rs13353975	G	T	0.0406746	1008
5	rs72771577	C	T	0.0704365	1008
5	rs1822167	T	C	0.12004	1008
5	rs116277035	T	C	0.0406746	1008
5	rs56218465	T	A	0.0406746	1008
5	rs55749912	C	A	0.0406746	1008
5	rs10039747	T	C	0.0406746	1008
5	rs17641283	C	T	0.0406746	1008
5	rs55975355	T	C	0.0406746	1008
5	rs17641301	G	A	0.0406746	1008
5	rs6863217	T	A	0.12004	1008
5	rs10043890	A	T	0.12004	1008
5	rs987092	T	C	0.12004	1008
5	rs72771578	G	T	0.0406746	1008
5	rs10051901	C	T	0.0406746	1008
5	rs10066951	A	T	0.0406746	1008
5	rs10038699	T	C	0.0406746	1008
5	rs10035748	C	G	0.0406746	1008
5	rs10037356	C	T	0.0406746	1008
5	rs140394678	A	G	0.0406746	1008
5	rs6867266	T	C	0.12004	1008
5	rs117250753	A	G	0.093254	1008
5	rs6891503	G	A	0.0406746	1008
5	rs6891710	G	T	0.0406746	1008
5	rs13358081	G	T	0.0446429	1008
5	rs13358067	C	A	0.0446429	1008
5	rs13358135	G	T	0.0446429	1008
5	rs13358142	C	G	0.0456349	1008
5	rs1155757	C	T	0.0446429	1008
5	rs72771584	C	T	0.0446429	1008
5	rs138251557	C	T	0.0238095	1008
5	rs2919811	G	A	0.0803571	1008
5	rs6452960	A	G	0.125	1008
5	rs6888139	T	C	0.0803571	1008
5	rs1596056	A	G	0.125	1008
5	rs6452961	G	A	0.738095	1008
5	rs1596055	A	T	0.125	1008
5	rs6890336	A	G	0.0803571	1008
5	rs4426949	G	A	0.738095	1008
5	rs7721647	C	T	0.125	1008
5	rs117240525	G	A	0.0277778	1008
5	rs10061039	A	G	0.0446429	1008
5	rs56201156	T	C	0.0714286	1008
5	rs10054023	T	A	0.0446429	1008
5	rs138362662	A	T	0.0347222	1008
5	rs1505853	C	T	0.125	1008
5	rs1505852	C	A	0.125	1008
5	rs1505851	T	C	0.125	1008
5	rs1505850	A	G	0.125	1008
5	rs117777481	C	T	0.0277778	1008
5	rs1847836	G	A	0.125	1008
5	rs147196948	C	T	0.0297619	1008
5	rs1847838	A	G	0.124008	1008
5	rs66818976	A	G	0.0793651	1008
5	rs74968319	G	T	0.0436508	1008
5	rs17641623	A	G	0.527778	1008
5	rs7735764	T	C	0.607143	1008
5	rs2367530	A	G	0.0793651	1008
5	rs10514350	A	G	0.0446429	1008
5	rs33939675	G	C	0.0803571	1008
5	rs75842768	C	T	0.114087	1008
5	rs7703346	A	T	0.526786	1008
5	rs7703640	C	T	0.526786	1008
5	rs7723748	T	C	0.526786	1008
5	rs34113537	C	T	0.0793651	1008
5	rs987363	A	G	0.0793651	1008
5	rs75780720	G	A	0.0416667	1008
5	rs7729308	G	A	0.123016	1008
5	rs4312919	G	A	0.123016	1008
5	rs1441392	C	T	0.0793651	1008
5	rs12655615	C	A	0.0287698	1008
5	rs7717991	T	C	0.0793651	1008
5	rs6867770	C	G	0.0436508	1008
5	rs10059323	G	A	0.046627	1008
5	rs9885387	T	C	0.524802	1008
5	rs72771598	G	A	0.478175	1008
5	rs1605141	G	A	0.52381	1008
5	rs6887197	T	G	0.0654762	1008
5	rs2197045	C	T	0.524802	1008
5	rs12522188	C	T	0.532738	1008
5	rs4492142	T	G	0.534722	1008
5	rs72771599	G	T	0.520833	1008
5	rs2202508	C	T	0.694444	1008
5	rs139199023	T	C	0.0386905	1008
5	rs12188554	C	A	0.0525794	1008
5	rs2202509	G	A	0.5625	1008
5	rs76219564	A	G	0.0337302	1008
5	rs1827818	T	G	0.0525794	1008
5	rs17641761	A	G	0.0684524	1008
5	rs76340239	G	A	0.0525794	1008
5	rs77009124	A	G	0.0535714	1008
5	rs4355554	A	G	0.703373	1008
5	rs10071476	A	G	0.69246	1008
5	rs7703155	C	G	0.0525794	1008
5	rs10051652	C	T	0.552579	1008
5	rs12186681	C	T	0.632937	1008
5	rs72771601	C	A	0.551587	1008
5	rs2962380	A	G	0.695437	1008
5	rs12655580	C	T	0.078373	1008
5	rs1976519	G	A	0.556548	1008
5	rs16869903	A	T	0.0525794	1008
5	rs72773303	A	C	0.078373	1008
5	rs62374738	C	T	0.078373	1008
5	rs2089271	C	T	0.556548	1008
5	rs2962379	G	A	0.556548	1008
5	rs1587948	T	C	0.556548	1008
5	rs2962378	G	A	0.634921	1008
5	rs1580949	G	A	0.688492	1008
5	rs148567231	C	A	0.0525794	1008
5	rs62374741	A	G	0.078373	1008
5	rs2939243	A	G	0.556548	1008
5	rs2973840	G	A	0.634921	1008
5	rs62374742	C	T	0.078373	1008
5	rs74574105	A	G	0.0525794	1008
5	rs75763509	A	G	0.0525794	1008
5	rs2939242	T	C	0.365079	1008
5	rs7726364	A	T	0.365079	1008
5	rs2657819	C	A	0.300595	1008
5	rs1505854	T	A	0.00198413	1008
5	rs2939261	C	G	0.365079	1008
5	rs2939260	A	G	0.365079	1008
5	rs76076209	G	T	0.0575397	1008
5	rs2939259	C	G	0.365079	1008
5	rs2939258	T	G	0.365079	1008
5	rs75583435	C	T	0.0644841	1008
5	rs2972816	C	T	0.365079	1008
5	rs331397	G	T	0.300595	1008
5	rs2973825	G	A	0.443452	1008
5	rs2914024	C	T	0.444444	1008
5	rs2935250	T	C	0.365079	1008
5	rs2939241	G	T	0.109127	1008
5	rs2914021	T	G	0.365079	1008
5	rs36016458	T	C	0.300595	1008
5	rs1496449	C	T	0.365079	1008
5	rs76993096	T	C	0.0525794	1008
5	rs1496448	C	A	0.300595	1008
5	rs2973826	T	G	0.443452	1008
5	rs56841965	T	C	0.0525794	1008
5	rs78995458	A	G	0.114087	1008
5	rs2935244	T	G	0.382937	1008
5	rs17647775	A	G	0.078373	1008
5	rs78756031	C	A	0.0535714	1008
5	rs2973827	A	C	0.365079	1008
5	rs2973828	A	G	0.364087	1008
5	rs2939246	A	C	0.365079	1008
5	rs2914023	A	G	0.365079	1008
5	rs2935245	G	A	0.365079	1008
5	rs6880791	G	A	0.0535714	1008
5	rs2935246	T	C	0.366071	1008
5	rs2973829	A	G	0.366071	1008
5	rs2939253	A	C	0.366071	1008
5	rs2973830	G	A	0.366071	1008
5	rs2939252	T	C	0.366071	1008
5	rs2935247	T	A	0.444444	1008
5	rs115887426	A	G	0.00198413	1008
5	rs2935248	T	A	0.366071	1008
5	rs2973831	G	C	0.366071	1008
5	rs189799	A	G	0.294643	1008
5	rs2935249	A	G	0.301587	1008
5	rs34282885	A	C	0.286706	1008
5	rs7714168	A	T	0.0803571	1008
5	rs62374747	T	C	0.0803571	1008
5	rs116589404	C	T	0.0535714	1008
5	rs62374748	T	C	0.0803571	1008
5	rs331383	C	T	0.0297619	1008
5	rs10037332	C	G	0.0803571	1008
5	rs6452964	G	A	0.0803571	1008
5	rs331384	T	G	0.439484	1008
5	rs2973832	G	C	0.950397	1008
5	rs12659774	G	A	0.0803571	1008
5	rs10064296	A	G	0.0803571	1008
5	rs16869941	C	G	0.0535714	1008
5	rs79121611	C	T	0.0535714	1008
5	rs331389	T	A	0.439484	1008
5	rs76872842	G	A	0.0634921	1008
5	rs331387	G	A	0.439484	1008
5	rs76521636	T	C	0.0248016	1008
5	rs10053671	C	T	0.0803571	1008
5	rs11956576	A	C	0.340278	1008
5	rs7712805	A	G	0.0803571	1008
5	rs6452965	G	A	0.0803571	1008
5	rs17648061	G	A	0.0803571	1008
5	rs17581699	T	C	0.0803571	1008
5	rs11747618	A	G	0.0803571	1008
5	rs9765070	A	G	0.0813492	1008
5	rs17581793	A	C	0.0803571	1008
5	rs17581814	A	G	0.0803571	1008
5	rs16869953	G	A	0.0535714	1008
5	rs56124971	T	C	0.0803571	1008
5	rs77120799	C	G	0.0496032	1008
5	rs7716248	T	C	0.0803571	1008
5	rs2453823	A	T	0.439484	1008
5	rs4916869	T	C	0.286706	1008
5	rs7734608	C	T	0.0803571	1008
5	rs7716872	T	C	0.0803571	1008
5	rs7734973	A	G	0.0803571	1008
5	rs10155626	T	C	0.0803571	1008
5	rs2088290	G	A	0.0803571	1008
5	rs1809814	A	C	0.0803571	1008
5	rs903878	T	G	0.0803571	1008
5	rs331395	C	G	0.359127	1008
5	rs10078565	C	T	0.0803571	1008
5	rs331393	T	G	0.439484	1008
5	rs331392	A	G	0.439484	1008
5	rs331390	A	G	0.439484	1008
5	rs77878909	T	A	0.286706	1008
5	rs7706875	G	A	0.0803571	1008
5	rs6866239	C	G	0.0535714	1008
5	rs62375762	T	C	0.0803571	1008
5	rs12518363	T	G	0.286706	1008
5	rs13360208	A	T	0.0803571	1008
5	rs1587211	C	T	0.0535714	1008
5	rs67839857	G	A	0.0803571	1008
5	rs10447159	A	G	0.0803571	1008
5	rs10447160	G	A	0.0803571	1008
5	rs62375763	G	A	0.0803571	1008
5	rs77559275	G	A	0.0605159	1008
5	rs71637347	G	A	0.340278	1008
5	rs2657816	G	C	0.439484	1008
5	rs2561063	T	C	0.439484	1008
5	rs10058517	G	C	0.0803571	1008
5	rs2202510	A	G	0.0535714	1008
5	rs35013513	A	T	0.289683	1008
5	rs62375765	A	G	0.0803571	1008
5	rs35662958	T	C	0.286706	1008
5	rs10069752	G	C	0.0803571	1008
5	rs17648705	T	C	0.0873016	1008
5	rs1692437	C	A	0.444444	1008
5	rs141941351	C	A	0.0228175	1008
5	rs188336872	C	G	0.00892857	1008
5	rs79101514	C	A	0.015873	1008
5	rs143526320	T	C	0.0515873	1008
5	rs185200508	A	C	0.0446429	1008
5	rs1692435	G	A	0.445437	1008
5	rs3913800	A	C	0.0674603	1008
5	rs331400	G	A	0.422619	1008
5	rs62375766	C	T	0.0962302	1008
5	rs7445794	T	C	0.279762	1008
5	rs13160409	C	T	0.279762	1008
5	rs1964059	G	A	0.378968	1008
5	rs12653151	C	T	0.0962302	1008
5	rs331403	C	T	0.436508	1008
5	rs12516181	T	C	0.27877	1008
5	rs10462496	G	A	0.374008	1008
5	rs62375767	C	T	0.0952381	1008
5	rs62375768	T	G	0.094246	1008
5	rs12514316	G	A	0.279762	1008
5	rs140330739	G	T	0.0426587	1008
5	rs7723347	G	A	0.279762	1008
5	rs186401680	T	C	0.00892857	1008
5	rs118029102	T	C	0.015873	1008
5	rs143983021	C	T	0.0555556	1008
5	rs331401	G	A	0.112103	1008
5	rs113856017	G	A	0.0426587	1008
5	rs12521300	T	G	0.279762	1008
5	rs1692427	G	A	0.399802	1008
5	rs331385	G	A	0.397817	1008
5	rs13166131	T	G	0.378968	1008
5	rs35229120	A	G	0.27877	1008
5	rs6869800	C	T	0.0525794	1008
5	rs6870007	A	C	0.0525794	1008
5	rs2662400	G	A	0.450397	1008
5	rs1820692	G	C	0.450397	1008
5	rs13340403	T	G	0.100198	1008
5	rs11747230	G	A	0.0525794	1008
5	rs4100683	C	T	0.378968	1008
5	rs6881283	C	T	0.27877	1008
5	rs58016444	T	A	0.100198	1008
5	rs62375772	T	A	0.100198	1008
5	rs2973835	A	T	0.450397	1008
5	rs62366623	G	A	0.100198	1008
5	rs34363797	G	A	0.27877	1008
5	rs200528689	C	T	0.134921	1008
5	rs138217750	A	G	0.0525794	1008
5	rs10079532	G	A	0.27877	1008
5	rs77342671	G	A	0.0525794	1008
5	rs6452969	A	G	0.152778	1008
5	rs7722797	T	A	0.0525794	1008
5	rs62366632	G	A	0.100198	1008
5	rs56839463	A	G	0.100198	1008
5	rs59514183	A	G	0.152778	1008
5	rs10055689	C	A	0.378968	1008
5	rs10055754	C	T	0.373016	1008
5	rs10072485	A	G	0.374008	1008
5	rs2939247	A	G	0.447421	1008
5	rs62366636	A	G	0.10119	1008
5	rs9293571	C	T	0.144841	1008
5	rs2662404	G	T	0.111111	1008
5	rs9293572	G	A	0.105159	1008
5	rs62366638	A	G	0.104167	1008
5	rs7716707	G	A	0.122024	1008
5	rs2939244	T	A	0.456349	1008
5	rs13357578	C	A	0.121032	1008
5	rs1395017	A	T	0.179563	1008
5	rs11743694	G	A	0.121032	1008
5	rs7716005	T	C	0.162698	1008
5	rs7737612	A	G	0.162698	1008
5	rs1395015	C	T	0.180556	1008
5	rs2973839	A	G	0.0585317	1008
5	rs12518725	G	T	0.290675	1008
5	rs9293574	T	C	0.0119048	1008
5	rs10062631	C	T	0.324405	1008
5	rs67780637	T	C	0.0625	1008
5	rs4547954	A	C	0.503968	1008
5	rs4560583	C	T	0.537698	1008
5	rs6878785	T	C	0.0625	1008
5	rs4388237	T	C	0.496032	1008
5	rs10045960	A	G	0.543651	1008
5	rs10067349	G	A	0.483135	1008
5	rs4244209	G	A	0.553571	1008
5	rs4612105	A	G	0.493056	1008
5	rs4568393	C	T	0.553571	1008
5	rs4400158	T	C	0.553571	1008
5	rs4469220	A	G	0.553571	1008
5	rs9293575	C	A	0.553571	1008
5	rs10043759	G	T	0.493056	1008
5	rs10036113	T	C	0.030754	1008
5	rs66497055	G	A	0.543651	1008
5	rs56370675	A	G	0.543651	1008
5	rs72773343	T	C	0.393849	1008
5	rs10039554	A	G	0.543651	1008
5	rs71637351	A	G	0.0545635	1008
5	rs10045304	G	A	0.537698	1008
5	rs4916875	A	G	0.541667	1008
5	rs6889498	T	C	0.542659	1008
5	rs4628022	A	G	0.53373	1008
5	rs4288147	C	T	0.532738	1008
5	rs76992114	A	G	0.384921	1008
5	rs4509055	G	A	0.534722	1008
5	rs4443452	G	A	0.513889	1008
5	rs7442905	T	G	0.524802	1008
5	rs6865934	T	G	0.555556	1008
5	rs117648062	C	T	0.0972222	1008
5	rs74879153	T	A	0.0287698	1008
5	rs28517286	C	T	0.00496032	1008
5	rs4244210	G	A	0.491071	1008
5	rs9293576	G	C	0.546627	1008
5	rs9293577	A	G	0.546627	1008
5	rs72773348	T	C	0.00496032	1008
5	rs4398667	A	C	0.547619	1008
5	rs4270726	A	G	0.546627	1008
5	rs2913463	G	A	0.547619	1008
5	rs2973881	G	C	0.547619	1008
5	rs2913462	T	A	0.547619	1008
5	rs2913461	T	G	0.546627	1008
5	rs2973880	A	G	0.546627	1008
5	rs2913460	C	T	0.546627	1008
5	rs116078322	G	A	0.00496032	1008
5	rs1820650	T	C	0.547619	1008
5	rs1582901	A	G	0.547619	1008
5	rs1820649	A	G	0.547619	1008
5	rs77890465	T	G	0.102183	1008
5	rs2973875	A	G	0.546627	1008
5	rs2913459	C	G	0.546627	1008
5	rs2913458	T	A	0.546627	1008
5	rs2913457	G	A	0.547619	1008
5	rs10474370	C	A	0.547619	1008
5	rs10474371	A	G	0.547619	1008
5	rs10474372	C	T	0.546627	1008
5	rs34156429	A	T	0.397817	1008
5	rs10474373	G	A	0.546627	1008
5	rs10474375	C	G	0.546627	1008
5	rs2973874	A	G	0.546627	1008
5	rs2973873	C	A	0.546627	1008
5	rs2913456	G	A	0.546627	1008
5	rs3097164	A	G	0.546627	1008
5	rs2973872	T	C	0.546627	1008
5	rs2913455	T	C	0.546627	1008
5	rs2973871	G	A	0.546627	1008
5	rs2913454	C	T	0.546627	1008
5	rs2973870	A	C	0.546627	1008
5	rs2973869	A	G	0.551587	1008
5	rs2913453	C	T	0.546627	1008
5	rs2973868	G	A	0.551587	1008
5	rs2913452	C	A	0.546627	1008
5	rs2860387	C	G	0.491071	1008
5	rs2973867	A	C	0.556548	1008
5	rs2973866	A	C	0.546627	1008
5	rs2913451	A	G	0.546627	1008
5	rs2913450	T	C	0.546627	1008
5	rs1366129	T	A	0.546627	1008
5	rs2913449	A	T	0.546627	1008
5	rs10067567	A	G	0.093254	1008
5	rs2860382	C	G	0.556548	1008
5	rs1863950	T	C	0.556548	1008
5	rs1863949	G	A	0.546627	1008
5	rs1863948	T	G	0.556548	1008
5	rs2913448	T	A	0.556548	1008
5	rs2913447	T	A	0.556548	1008
5	rs2973864	C	T	0.556548	1008
5	rs2913445	G	C	0.500992	1008
5	rs2973863	C	T	0.561508	1008
5	rs2913444	T	C	0.555556	1008
5	rs930051	G	A	0.556548	1008
5	rs930050	A	G	0.561508	1008
5	rs2367826	G	T	0.556548	1008
5	rs2913443	C	T	0.556548	1008
5	rs2913442	G	A	0.556548	1008
5	rs2887093	G	A	0.556548	1008
5	rs2913440	G	A	0.556548	1008
5	rs2913439	T	A	0.559524	1008
5	rs2913438	A	C	0.559524	1008
5	rs2913437	T	C	0.559524	1008
5	rs2913436	C	T	0.556548	1008
5	rs2913435	C	A	0.556548	1008
5	rs2913434	G	A	0.556548	1008
5	rs2913433	C	T	0.555556	1008
5	rs2913432	C	A	0.555556	1008
5	rs2973861	A	G	0.555556	1008
5	rs2913431	A	C	0.555556	1008
5	rs2913430	A	T	0.556548	1008
5	rs35569778	T	C	0.0555556	1008
5	rs2913429	G	T	0.556548	1008
5	rs2913428	G	T	0.556548	1008
5	rs2913427	C	T	0.556548	1008
5	rs2973859	A	G	0.561508	1008
5	rs2913426	G	A	0.556548	1008
5	rs73141584	C	T	0.0555556	1008
5	rs2913425	T	A	0.556548	1008
5	rs2913424	G	A	0.556548	1008
5	rs2367827	A	G	0.556548	1008
5	rs2367828	T	A	0.556548	1008
5	rs2367829	G	A	0.556548	1008
5	rs2887094	A	C	0.561508	1008
5	rs2913421	A	C	0.556548	1008
5	rs2913420	A	C	0.556548	1008
5	rs2973856	T	A	0.55754	1008
5	rs2913419	A	G	0.55754	1008
5	rs2913418	C	A	0.55754	1008
5	rs2973855	G	A	0.55754	1008
5	rs2913417	C	T	0.55754	1008
5	rs2973854	C	T	0.55754	1008
5	rs2913416	T	C	0.55754	1008
5	rs2913415	A	C	0.55754	1008
5	rs2973853	A	G	0.55754	1008
5	rs2973852	C	T	0.55754	1008
5	rs2913414	G	C	0.55754	1008
5	rs2973851	A	G	0.55754	1008
5	rs2913413	G	T	0.55754	1008
5	rs2973850	C	T	0.55754	1008
5	rs2913412	G	A	0.55754	1008
5	rs66579298	G	A	0.0555556	1008
5	rs2973849	C	T	0.55754	1008
5	rs2973848	C	T	0.55754	1008
5	rs2973847	T	C	0.55754	1008
5	rs1896596	C	T	0.5625	1008
5	rs149390823	C	T	0.0128968	1008
5	rs1427951	A	G	0.556548	1008
5	rs1427950	C	A	0.558532	1008
5	rs1427949	C	T	0.55754	1008
5	rs1427948	C	T	0.55754	1008
5	rs1427947	C	T	0.55754	1008
5	rs2973846	T	A	0.55754	1008
5	rs2913410	T	A	0.55754	1008
5	rs3097162	A	G	0.501984	1008
5	rs147588009	T	C	0.0674603	1008
5	rs2973845	G	C	0.55754	1008
5	rs1366133	G	A	0.55754	1008
5	rs78711339	C	A	0.186508	1008
5	rs35146088	G	T	0.0565476	1008
5	rs147323218	G	A	0.0138889	1008
5	rs10474378	C	G	0.357143	1008
5	rs10473954	A	C	0.301587	1008
5	rs72773370	A	G	0.301587	1008
5	rs72773371	A	G	0.301587	1008
5	rs76156833	T	A	0.0376984	1008
5	rs9293582	T	C	0.358135	1008
5	rs79869220	G	C	0.0119048	1008
5	rs55964699	A	T	0.301587	1008
5	rs7723609	C	T	0.358135	1008
5	rs10074805	C	T	0.0833333	1008
5	rs77255380	C	T	0.0138889	1008
5	rs77560064	G	A	0.0436508	1008
5	rs7712134	C	G	0.358135	1008
5	rs35205291	T	G	0.301587	1008
5	rs7716876	C	T	0.302579	1008
5	rs34665168	T	C	0.0565476	1008
5	rs10051975	T	C	0.359127	1008
5	rs12658380	C	T	0.253968	1008
5	rs73143247	A	G	0.0575397	1008
5	rs6452973	T	A	0.0565476	1008
5	rs12186835	C	G	0.357143	1008
5	rs2367823	C	T	0.301587	1008
5	rs35841145	A	G	0.0555556	1008
5	rs12186928	T	C	0.301587	1008
5	rs17590025	A	G	0.301587	1008
5	rs7732303	A	G	0.301587	1008
5	rs7736833	G	A	0.301587	1008
5	rs1863947	G	A	0.263889	1008
5	rs1427945	G	A	0.0555556	1008
5	rs1863946	C	T	0.257937	1008
5	rs10035780	C	T	0.194444	1008
5	rs10038790	T	C	0.194444	1008
5	rs10036433	C	G	0.194444	1008
5	rs190204420	C	T	0.00198413	1008
5	rs78303907	A	G	0.194444	1008
5	rs146883034	C	T	0.015873	1008
5	rs10037243	C	T	0.194444	1008
5	rs7714682	A	G	0.251984	1008
5	rs10064162	T	A	0.194444	1008
5	rs10064422	T	C	0.194444	1008
5	rs1427944	T	A	0.194444	1008
5	rs9293587	G	A	0.194444	1008
5	rs10041028	T	C	0.194444	1008
5	rs17590226	G	C	0.194444	1008
5	rs13356872	C	T	0.194444	1008
5	rs10068803	T	C	0.194444	1008
5	rs10068811	T	A	0.194444	1008
5	rs16870132	T	C	0.0575397	1008
5	rs6887393	G	A	0.125	1008
5	rs12521016	T	C	0.125992	1008
5	rs10079624	A	G	0.194444	1008
5	rs10072732	T	C	0.194444	1008
5	rs10064962	G	T	0.194444	1008
5	rs72773387	G	C	0.194444	1008
5	rs72773388	C	T	0.194444	1008
5	rs11738756	A	C	0.194444	1008
5	rs114107968	A	C	0.0168651	1008
5	rs11741136	C	A	0.194444	1008
5	rs6879955	G	T	0.251984	1008
5	rs6880191	C	T	0.209325	1008
5	rs1560047	G	C	0.251984	1008
5	rs11952128	G	A	0.405754	1008
5	rs11955693	T	G	0.194444	1008
5	rs72773393	G	C	0.194444	1008
5	rs72773394	T	A	0.194444	1008
5	rs72773395	G	A	0.194444	1008
5	rs73143267	C	T	0.125	1008
5	rs144311510	T	A	0.0218254	1008
5	rs28742159	A	G	0.194444	1008
5	rs10079218	A	C	0.40377	1008
5	rs11954033	C	T	0.209325	1008
5	rs34151557	T	C	0.0575397	1008
5	rs78977950	T	C	0.0644841	1008
5	rs73143273	T	C	0.125	1008
5	rs28511872	T	G	0.193452	1008
5	rs28574830	G	A	0.193452	1008
5	rs28478279	G	A	0.193452	1008
5	rs28522579	C	G	0.179563	1008
5	rs66493052	C	A	0.311508	1008
5	rs34540337	A	G	0.0178571	1008
5	rs1344690	T	C	0.243056	1008
5	rs4415110	T	C	0.467262	1008
5	rs75295353	T	C	0.0962302	1008
5	rs4623182	A	G	0.552579	1008
5	rs2367824	T	C	0.534722	1008
5	rs1366135	A	G	0.552579	1008
5	rs1366134	C	T	0.552579	1008
5	rs6889878	C	T	0.534722	1008
5	rs58154806	A	G	0.244048	1008
5	rs10054834	A	G	0.552579	1008
5	rs149811398	C	T	0.0138889	1008
5	rs725244	T	G	0.0178571	1008
5	rs725245	G	C	0.468254	1008
5	rs58022129	A	T	0.534722	1008
5	rs7704835	T	G	0.552579	1008
5	rs7722750	G	T	0.0178571	1008
5	rs7722500	C	A	0.0178571	1008
5	rs7722618	C	G	0.552579	1008
5	rs72773402	C	A	0.0664683	1008
5	rs13362153	G	C	0.468254	1008
5	rs10058325	T	C	0.552579	1008
5	rs1366132	T	C	0.552579	1008
5	rs1366131	C	T	0.552579	1008
5	rs55650598	T	C	0.155754	1008
5	rs1946452	G	A	0.552579	1008
5	rs10942647	G	A	0.53373	1008
5	rs62368361	G	A	0.53373	1008
5	rs7736802	A	G	0.551587	1008
5	rs7719384	T	C	0.551587	1008
5	rs979447	G	A	0.551587	1008
5	rs979446	T	C	0.53373	1008
5	rs1427953	G	T	0.0178571	1008
5	rs1427954	A	C	0.552579	1008
5	rs61076051	C	T	0.0654762	1008
5	rs6891046	T	C	0.0178571	1008
5	rs7736013	T	C	0.552579	1008
5	rs7707917	T	A	0.534722	1008
5	rs78590360	T	C	0.031746	1008
5	rs35273547	A	C	0.0178571	1008
5	rs34995238	T	C	0.0178571	1008
5	rs10042631	T	C	0.554563	1008
5	rs10039744	G	A	0.552579	1008
5	rs111577337	C	T	0.0178571	1008
5	rs76222897	A	G	0.0704365	1008
5	rs12513831	A	G	0.00198413	1008
5	rs35438038	T	C	0.0178571	1008
5	rs36085805	A	C	0.0178571	1008
5	rs10041328	G	C	0.554563	1008
5	rs71637358	C	T	0.0178571	1008
5	rs10072620	A	G	0.536706	1008
5	rs6880158	G	A	0.554563	1008
5	rs12516680	G	A	0.536706	1008
5	rs77354514	A	C	0.0664683	1008
5	rs10942648	A	G	0.536706	1008
5	rs76303350	C	T	0.014881	1008
5	rs10942649	A	T	0.554563	1008
5	rs7716624	T	C	0.554563	1008
5	rs62368362	C	T	0.536706	1008
5	rs1560046	G	C	0.536706	1008
5	rs34846998	C	T	0.0178571	1008
5	rs9293589	T	A	0.536706	1008
5	rs7703024	A	C	0.554563	1008
5	rs9293590	T	C	0.536706	1008
5	rs62368363	C	T	0.536706	1008
5	rs9293591	C	A	0.537698	1008
5	rs77654522	C	T	0.0674603	1008
5	rs71637359	C	A	0.0178571	1008
5	rs7711603	G	A	0.473214	1008
5	rs10474379	G	A	0.536706	1008
5	rs2059791	C	T	0.472222	1008
5	rs2059792	A	C	0.537698	1008
5	rs2059793	A	G	0.53869	1008
5	rs10075948	C	T	0.472222	1008
5	rs17577288	T	C	0.00198413	1008
5	rs10942650	C	T	0.093254	1008
5	rs10037971	T	C	0.537698	1008
5	rs1427955	A	C	0.47123	1008
5	rs1427956	A	C	0.472222	1008
5	rs1863951	G	T	0.537698	1008
5	rs10067360	A	G	0.472222	1008
5	rs77182233	T	C	0.0496032	1008
5	rs953550	A	C	0.537698	1008
5	rs76734650	A	C	0.0654762	1008
5	rs13165445	T	G	0.415675	1008
5	rs73773199	G	T	0.0287698	1008
5	rs10037645	T	C	0.537698	1008
5	rs6897112	A	G	0.537698	1008
5	rs79191452	G	A	0.0615079	1008
5	rs1030459	G	A	0.545635	1008
5	rs75641874	G	T	0.00198413	1008
5	rs72775214	C	T	0.150794	1008
5	rs6895098	T	C	0.615079	1008
5	rs115489516	G	A	0.0625	1008
5	rs6879151	G	T	0.617063	1008
5	rs6879528	C	T	0.570437	1008
5	rs117978043	C	T	0.0952381	1008
5	rs7724963	C	T	0.616071	1008
5	rs7730541	G	A	0.630952	1008
5	rs139714689	C	T	0.0396825	1008
5	rs1019740	C	T	0.630952	1008
5	rs1019741	G	A	0.630952	1008
5	rs140833761	C	G	0.031746	1008
5	rs7716965	C	T	0.630952	1008
5	rs2195277	C	T	0.630952	1008
5	rs9293593	A	T	0.630952	1008
5	rs7710172	T	C	0.631944	1008
5	rs75212375	T	C	0.191468	1008
5	rs10063941	G	T	0.631944	1008
5	rs79594453	G	A	0.0605159	1008
5	rs77915074	C	T	0.00892857	1008
5	rs57446729	T	A	0.0406746	1008
5	rs6898459	T	A	0.0605159	1008
5	rs7727186	A	G	0.555556	1008
5	rs2114980	G	A	0.62996	1008
5	rs78934296	T	C	0.00992063	1008
5	rs7705780	G	A	0.0744048	1008
5	rs9791131	T	C	0.0595238	1008
5	rs7714899	A	C	0.556548	1008
5	rs1366127	G	A	0.556548	1008
5	rs10942653	G	C	0.630952	1008
5	rs78231444	C	G	0.0416667	1008
5	rs7721652	A	T	0.630952	1008
5	rs825397	A	C	0.631944	1008
5	rs825398	G	A	0.630952	1008
5	rs825399	G	A	0.369048	1008
5	rs12655533	T	G	0.369048	1008
5	rs12653415	G	A	0.369048	1008
5	rs56263885	A	T	0.0882937	1008
5	rs76444979	C	T	0.0724206	1008
5	rs140441795	C	T	0.0188492	1008
5	rs1346447	C	T	0.384921	1008
5	rs144836685	A	T	0.0426587	1008
5	rs147385818	G	A	0.0218254	1008
5	rs825388	G	T	0.444444	1008
5	rs825389	T	G	0.369048	1008
5	rs825390	G	A	0.369048	1008
5	rs148362482	T	C	0.030754	1008
5	rs825391	A	G	0.384921	1008
5	rs825392	T	C	0.369048	1008
5	rs78453930	A	G	0.0585317	1008
5	rs825394	A	T	0.369048	1008
5	rs825395	T	C	0.443452	1008
5	rs143775695	T	A	0.0198413	1008
5	rs825396	T	C	0.369048	1008
5	rs79768544	A	G	0.0525794	1008
5	rs972681	C	T	0.5625	1008
5	rs79356998	C	A	0.077381	1008
5	rs76655117	T	C	0.0496032	1008
5	rs76002059	G	C	0.0724206	1008
5	rs76943328	T	C	0.0694444	1008
5	rs4527641	C	T	0.0843254	1008
5	rs13163446	G	A	0.0416667	1008
5	rs118114758	G	C	0.0525794	1008
5	rs13164662	T	C	0.0416667	1008
5	rs435195	C	T	0.563492	1008
5	rs1981985	A	G	0.261905	1008
5	rs76013593	C	T	0.00198413	1008
5	rs13189064	G	A	0.0416667	1008
5	rs13171922	G	C	0.392857	1008
5	rs10074517	A	T	0.392857	1008
5	rs421379	T	C	0.956349	1008
5	rs16870311	T	C	0.392857	1008
5	rs77161145	C	T	0.0525794	1008
5	rs1363872	T	A	0.391865	1008
5	rs62368423	G	A	0.00198413	1008
5	rs117245501	T	A	0.0912698	1008
5	rs13158510	C	T	0.385913	1008
5	rs141036367	T	C	0.0178571	1008
5	rs10474381	T	G	0.428571	1008
5	rs16870320	G	A	0.384921	1008
5	rs2216695	A	G	0.428571	1008
5	rs16870321	A	G	0.0426587	1008
5	rs10474382	T	C	0.428571	1008
5	rs6888394	C	T	0.428571	1008
5	rs10942656	A	G	0.385913	1008
5	rs147112940	T	C	0.014881	1008
5	rs16870324	C	T	0.385913	1008
5	rs13167363	C	T	0.384921	1008
5	rs34822593	T	G	0.385913	1008
5	rs2042316	T	A	0.428571	1008
5	rs74941088	T	A	0.0188492	1008
5	rs7736791	C	T	0.429563	1008
5	rs13354251	G	A	0.522817	1008
5	rs114519219	G	A	0.0515873	1008
5	rs10514351	G	A	0.487103	1008
5	rs78779173	T	A	0.0188492	1008
5	rs75383563	A	G	0.0178571	1008
5	rs7356540	T	C	0.479167	1008
5	rs9293594	T	G	0.473214	1008
5	rs117381261	G	A	0.0138889	1008
5	rs7735328	C	G	0.497024	1008
5	rs7728466	A	G	0.782738	1008
5	rs9293595	A	G	0.481151	1008
5	rs10473955	G	C	0.479167	1008
5	rs1816089	A	G	0.494048	1008
5	rs1345786	G	A	0.494048	1008
5	rs2042317	A	G	0.765873	1008
5	rs16870354	A	G	0.478175	1008
5	rs1946485	G	T	0.496032	1008
5	rs2112945	A	G	0.478175	1008
5	rs9293596	T	C	0.496032	1008
5	rs10462501	C	G	0.478175	1008
5	rs16870368	G	A	0.243056	1008
5	rs1019804	T	A	0.765873	1008
5	rs16870371	T	C	0.133929	1008
5	rs59222744	T	C	0.269841	1008
5	rs6883901	T	C	0.286706	1008
5	rs6889469	T	C	0.290675	1008
5	rs1319728	C	T	0.475198	1008
5	rs149186719	T	G	0.0267857	1008
5	rs147963509	C	T	0.0198413	1008
5	rs79812258	A	T	0.246032	1008
5	rs953446	T	C	0.291667	1008
5	rs1423275	T	C	0.0545635	1008
5	rs13159183	G	A	0.00297619	1008
5	rs12697821	A	G	0.475198	1008
5	rs12697822	G	C	0.475198	1008
5	rs73131485	A	G	0.27381	1008
5	rs77127907	T	C	0.0714286	1008
5	rs59024510	A	G	0.246032	1008
5	rs28849408	C	T	0.479167	1008
5	rs76007826	T	G	0.132937	1008
5	rs75563725	T	A	0.0287698	1008
5	rs111318998	G	A	0.0287698	1008
5	rs4621587	G	A	0.285714	1008
5	rs73133103	T	C	0.285714	1008
5	rs6867876	C	T	0.285714	1008
5	rs7734101	T	G	0.285714	1008
5	rs75600627	C	T	0.269841	1008
5	rs75409831	C	T	0.015873	1008
5	rs73133107	A	G	0.269841	1008
5	rs6879054	A	G	0.269841	1008
5	rs6879594	G	A	0.269841	1008
5	rs117565084	A	T	0.0188492	1008
5	rs6871141	T	G	0.284722	1008
5	rs185410767	C	T	0.015873	1008
5	rs6895789	C	T	0.0119048	1008
5	rs74529021	A	G	0.00793651	1008
5	rs6861193	A	C	0.269841	1008
5	rs76926016	T	C	0.241071	1008
5	rs73133115	T	C	0.269841	1008
5	rs4295421	C	T	0.132937	1008
5	rs6894664	T	A	0.285714	1008
5	rs35006899	T	C	0.269841	1008
5	rs73133123	A	G	0.0287698	1008
5	rs6865642	A	G	0.285714	1008
5	rs6866164	A	G	0.285714	1008
5	rs146236603	C	T	0.269841	1008
5	rs75869630	C	T	0.180556	1008
5	rs10039163	G	C	0.478175	1008
5	rs7721589	T	C	0.015873	1008
5	rs7735396	T	A	0.24504	1008
5	rs66968264	A	C	0.0734127	1008
5	rs67448050	A	C	0.0734127	1008
5	rs13173857	C	A	0.231151	1008
5	rs72775245	C	T	0.0654762	1008
5	rs34081113	A	G	0.0109127	1008
5	rs74770144	G	A	0.263889	1008
5	rs6892336	A	G	0.0109127	1008
5	rs77811279	A	G	0.0109127	1008
5	rs6452978	G	T	0.592262	1008
5	rs10039683	C	G	0.0654762	1008
5	rs10039767	G	A	0.0654762	1008
5	rs6893353	G	A	0.0109127	1008
5	rs3884590	T	C	0.0109127	1008
5	rs56295001	T	A	0.0654762	1008
5	rs56191052	C	A	0.0644841	1008
5	rs4299759	T	A	0.0109127	1008
5	rs28416330	G	A	0.0654762	1008
5	rs79561312	A	C	0.264881	1008
5	rs28657555	G	A	0.0644841	1008
5	rs72775249	G	A	0.0654762	1008
5	rs7704639	A	T	0.0654762	1008
5	rs7725401	T	C	0.0654762	1008
5	rs7725438	T	C	0.0654762	1008
5	rs6868855	C	T	0.558532	1008
5	rs9293597	G	A	0.0644841	1008
5	rs79098398	C	T	0.155754	1008
5	rs75391564	G	A	0.301587	1008
5	rs9293598	A	G	0.0654762	1008
5	rs6861967	T	C	0.155754	1008
5	rs28571032	G	A	0.0654762	1008
5	rs11748079	C	T	0.0109127	1008
5	rs11741501	A	C	0.0109127	1008
5	rs11742179	A	G	0.0109127	1008
5	rs35621257	C	T	0.0109127	1008
5	rs10075741	C	G	0.0763889	1008
5	rs7703221	C	G	0.0109127	1008
5	rs28560165	C	A	0.0654762	1008
5	rs7704105	G	A	0.0644841	1008
5	rs11738551	A	T	0.0109127	1008
5	rs4458612	C	T	0.0109127	1008
5	rs75389522	A	G	0.0357143	1008
5	rs4147091	T	G	0.935516	1008
5	rs4454076	A	G	0.0763889	1008
5	rs56023932	C	A	0.0654762	1008
5	rs6873740	C	T	0.0109127	1008
5	rs6878346	A	G	0.0109127	1008
5	rs56155246	A	G	0.0644841	1008
5	rs6878823	C	T	0.077381	1008
5	rs56938053	T	C	0.0654762	1008
5	rs4485960	T	C	0.633929	1008
5	rs11741264	A	G	0.0109127	1008
5	rs10074853	G	A	0.0654762	1008
5	rs72775258	C	T	0.0654762	1008
5	rs12521942	G	T	0.558532	1008
5	rs76329876	A	G	0.266865	1008
5	rs7711700	T	A	0.0109127	1008
5	rs143232690	C	A	0.0456349	1008
5	rs13164660	T	C	0.0109127	1008
5	rs12522550	C	T	0.631944	1008
5	rs6891005	C	T	0.0109127	1008
5	rs6872200	T	G	0.0109127	1008
5	rs151154276	T	C	0.0128968	1008
5	rs6891471	G	T	0.631944	1008
5	rs6895642	C	T	0.0109127	1008
5	rs67757615	C	T	0.555556	1008
5	rs76720386	C	T	0.0337302	1008
5	rs13187840	G	A	0.0109127	1008
5	rs11738289	C	T	0.0109127	1008
5	rs11744812	A	G	0.0109127	1008
5	rs80112167	C	T	0.0337302	1008
5	rs11744945	A	T	0.0109127	1008
5	rs11738530	G	A	0.0109127	1008
5	rs10053302	G	A	0.0644841	1008
5	rs11742625	T	C	0.0109127	1008
5	rs34079683	C	A	0.0109127	1008
5	rs4273628	T	C	0.630952	1008
5	rs67571759	A	G	0.0109127	1008
5	rs10942657	A	G	0.923611	1008
5	rs10942658	A	G	0.935516	1008
5	rs10942659	A	G	0.554563	1008
5	rs67025353	G	T	0.554563	1008
5	rs36125691	C	A	0.0109127	1008
5	rs13169008	T	G	0.555556	1008
5	rs10058534	T	C	0.62004	1008
5	rs10050678	C	G	0.0644841	1008
5	rs79863481	A	T	0.0337302	1008
5	rs4352630	C	T	0.665675	1008
5	rs10056713	C	T	0.62004	1008
5	rs76894582	T	C	0.0337302	1008
5	rs35469431	A	C	0.0109127	1008
5	rs34917132	T	G	0.0109127	1008
5	rs72775265	C	G	0.0496032	1008
5	rs35741322	A	G	0.0109127	1008
5	rs4075070	C	T	0.66369	1008
5	rs13179392	A	C	0.66369	1008
5	rs10045213	C	T	0.0486111	1008
5	rs13190505	A	G	0.0119048	1008
5	rs4639268	G	A	0.0486111	1008
5	rs7447149	T	G	0.618056	1008
5	rs4448023	C	T	0.568452	1008
5	rs13356382	G	A	0.619048	1008
5	rs77021983	A	G	0.0535714	1008
5	rs7709343	T	A	0.631944	1008
5	rs77304409	T	C	0.0337302	1008
5	rs10057773	C	G	0.0486111	1008
5	rs75276261	C	A	0.0337302	1008
5	rs10474385	G	A	0.62004	1008
5	rs79409982	T	C	0.0337302	1008
5	rs7724466	C	G	0.666667	1008
5	rs7725434	C	T	0.938492	1008
5	rs78516132	A	C	0.0337302	1008
5	rs34248447	G	A	0.0119048	1008
5	rs9293600	T	C	0.9375	1008
5	rs76601694	T	C	0.0753968	1008
5	rs78363298	C	A	0.0337302	1008
5	rs4476754	A	C	0.632937	1008
5	rs4421139	T	G	0.633929	1008
5	rs13156652	G	A	0.0119048	1008
5	rs4544852	G	A	0.666667	1008
5	rs4538643	T	C	0.62004	1008
5	rs116948618	G	A	0.0357143	1008
5	rs77203552	A	T	0.269841	1008
5	rs4546418	T	C	0.9375	1008
5	rs149186494	C	A	0.0327381	1008
5	rs140578029	C	T	0.104167	1008
5	rs4538644	A	G	0.665675	1008
5	rs76650405	T	C	0.0327381	1008
5	rs4582317	A	G	0.665675	1008
5	rs13169634	C	A	0.62004	1008
5	rs10035157	T	G	0.380952	1008
5	rs7446719	G	T	0.0634921	1008
5	rs75660789	T	C	0.0337302	1008
5	rs13168251	T	G	0.0119048	1008
5	rs57288630	C	T	0.271825	1008
5	rs7442866	G	A	0.380952	1008
5	rs6452981	A	C	0.588294	1008
5	rs7444634	G	A	0.380952	1008
5	rs77062854	A	T	0.0248016	1008
5	rs76235289	G	A	0.00297619	1008
5	rs4260700	G	A	0.380952	1008
5	rs11739461	T	A	0.0119048	1008
5	rs4379233	G	A	0.380952	1008
5	rs76412426	A	G	0.0277778	1008
5	rs4074062	A	G	0.588294	1008
5	rs6452982	T	C	0.334325	1008
5	rs78638022	C	T	0.0347222	1008
5	rs6452983	A	G	0.0634921	1008
5	rs7447222	T	C	0.34623	1008
5	rs4916881	T	G	0.429563	1008
5	rs55854704	T	C	0.0486111	1008
5	rs115843826	A	C	0.0337302	1008
5	rs10942660	G	A	0.68254	1008
5	rs11741475	G	C	0.0178571	1008
5	rs117757819	A	G	0.0109127	1008
5	rs7380389	G	T	0.69246	1008
5	rs10068985	T	C	0.0486111	1008
5	rs4302621	G	A	0.0753968	1008
5	rs74669027	C	T	0.030754	1008
5	rs11746898	A	C	0.0119048	1008
5	rs11746957	A	G	0.0119048	1008
5	rs13171558	A	G	0.724206	1008
5	rs6452984	T	A	0.737103	1008
5	rs13177516	G	T	0.94246	1008
5	rs76195568	G	A	0.205357	1008
5	rs12516837	G	T	0.725198	1008
5	rs6866971	T	C	0.725198	1008
5	rs6890210	C	T	0.693452	1008
5	rs4524541	T	C	0.725198	1008
5	rs4527642	A	C	0.725198	1008
5	rs4455590	T	A	0.94246	1008
5	rs4502864	G	A	0.486111	1008
5	rs6452985	C	G	0.725198	1008
5	rs10043979	T	C	0.725198	1008
5	rs80166126	G	C	0.031746	1008
5	rs4632829	G	A	0.725198	1008
5	rs77423788	A	G	0.205357	1008
5	rs7444222	G	A	0.725198	1008
5	rs34504771	T	C	0.0119048	1008
5	rs6873078	C	T	0.693452	1008
5	rs6873593	C	T	0.725198	1008
5	rs9687618	C	T	0.725198	1008
5	rs6874098	C	T	0.725198	1008
5	rs9687629	G	C	0.725198	1008
5	rs7445919	C	A	0.94246	1008
5	rs4481377	T	C	0.0119048	1008
5	rs3885064	C	T	0.737103	1008
5	rs4349758	G	T	0.725198	1008
5	rs11957762	C	A	0.725198	1008
5	rs13176503	A	G	0.645833	1008
5	rs76340880	T	C	0.030754	1008
5	rs10075061	G	T	0.693452	1008
5	rs10075086	C	A	0.725198	1008
5	rs13153433	A	G	0.693452	1008
5	rs6452986	T	C	0.725198	1008
5	rs6452987	G	A	0.693452	1008
5	rs7707767	G	T	0.725198	1008
5	rs6452988	T	A	0.723214	1008
5	rs4479875	A	C	0.725198	1008
5	rs72775289	C	G	0.0456349	1008
5	rs11950053	A	G	0.693452	1008
5	rs11956693	G	A	0.725198	1008
5	rs11957353	C	A	0.725198	1008
5	rs7445639	A	C	0.94246	1008
5	rs7449348	T	C	0.94246	1008
5	rs4505986	C	T	0.725198	1008
5	rs4291047	A	T	0.725198	1008
5	rs140564899	C	T	0.030754	1008
5	rs13180431	C	T	0.645833	1008
5	rs6452989	T	C	0.725198	1008
5	rs11743587	A	G	0.0119048	1008
5	rs35022094	G	A	0.15873	1008
5	rs74671441	A	T	0.0585317	1008
5	rs6452990	A	C	0.725198	1008
5	rs74786485	A	C	0.0119048	1008
5	rs6452991	G	C	0.725198	1008
5	rs13353972	G	A	0.047619	1008
5	rs7442837	A	G	0.725198	1008
5	rs74710515	A	G	0.030754	1008
5	rs4432927	C	T	0.725198	1008
5	rs4358555	T	A	0.725198	1008
5	rs6452992	C	G	0.725198	1008
5	rs4484461	C	T	0.725198	1008
5	rs79491188	A	G	0.030754	1008
5	rs4272157	G	C	0.725198	1008
5	rs58666833	A	G	0.030754	1008
5	rs6452993	G	T	0.0119048	1008
5	rs11953522	T	G	0.725198	1008
5	rs6886256	A	G	0.725198	1008
5	rs7726926	A	C	0.725198	1008
5	rs7727361	G	A	0.725198	1008
5	rs113026736	T	C	0.046627	1008
5	rs7731676	A	G	0.725198	1008
5	rs78321836	C	T	0.205357	1008
5	rs10474386	A	C	0.724206	1008
5	rs6452994	G	A	0.725198	1008
5	rs4615326	A	G	0.725198	1008
5	rs187120476	T	C	0.00992063	1008
5	rs4326176	T	A	0.725198	1008
5	rs79606023	A	C	0.030754	1008
5	rs4388238	G	A	0.725198	1008
5	rs4331934	C	T	0.725198	1008
5	rs13359334	A	G	0.047619	1008
5	rs10036489	C	T	0.725198	1008
5	rs10036601	G	T	0.725198	1008
5	rs10942662	G	A	0.499008	1008
5	rs7716281	C	G	0.725198	1008
5	rs7720578	G	A	0.72619	1008
5	rs6452996	A	C	0.724206	1008
5	rs4590205	C	T	0.724206	1008
5	rs7725865	G	T	0.724206	1008
5	rs10068845	T	C	0.724206	1008
5	rs10061062	G	A	0.724206	1008
5	rs11952503	C	T	0.486111	1008
5	rs10942663	G	A	0.94246	1008
5	rs11959721	A	G	0.724206	1008
5	rs10040401	G	A	0.724206	1008
5	rs4509056	G	T	0.724206	1008
5	rs4529237	G	A	0.724206	1008
5	rs4601072	T	G	0.723214	1008
5	rs4315955	C	A	0.724206	1008
5	rs4460166	G	C	0.724206	1008
5	rs4495215	G	A	0.725198	1008
5	rs12657917	A	T	0.487103	1008
5	rs7719245	C	T	0.724206	1008
5	rs4916882	T	C	0.724206	1008
5	rs77093889	C	A	0.030754	1008
5	rs73135128	C	T	0.030754	1008
5	rs13178345	G	A	0.724206	1008
5	rs7702979	G	T	0.729167	1008
5	rs7702753	C	A	0.69246	1008
5	rs4523031	T	C	0.729167	1008
5	rs34300873	T	A	0.0119048	1008
5	rs55738460	A	G	0.729167	1008
5	rs7445086	G	A	0.15873	1008
5	rs72775300	T	C	0.047619	1008
5	rs4916883	G	A	0.729167	1008
5	rs4916884	G	A	0.729167	1008
5	rs7379858	A	C	0.729167	1008
5	rs7379879	A	C	0.946429	1008
5	rs4244211	A	G	0.157738	1008
5	rs79912474	T	C	0.0357143	1008
5	rs4443453	T	G	0.69246	1008
5	rs13154687	G	C	0.00297619	1008
5	rs4524539	A	C	0.729167	1008
5	rs4446502	A	G	0.729167	1008
5	rs6452997	A	T	0.946429	1008
5	rs7378921	C	T	0.729167	1008
5	rs13361289	T	C	0.729167	1008
5	rs12697827	A	T	0.730159	1008
5	rs12651727	C	G	0.644841	1008
5	rs6881171	T	A	0.944444	1008
5	rs73135147	T	G	0.0357143	1008
5	rs4549564	A	G	0.740079	1008
5	rs4256376	C	A	0.729167	1008
5	rs74438503	G	A	0.0357143	1008
5	rs7378960	C	T	0.729167	1008
5	rs7706712	C	G	0.729167	1008
5	rs57298695	A	G	0.0357143	1008
5	rs7706919	C	G	0.694444	1008
5	rs7731331	T	C	0.729167	1008
5	rs73135157	A	G	0.0357143	1008
5	rs10039770	T	A	0.729167	1008
5	rs10038837	A	G	0.69246	1008
5	rs10044437	G	A	0.729167	1008
5	rs4441906	A	T	0.729167	1008
5	rs4560584	G	T	0.69246	1008
5	rs4576180	T	G	0.729167	1008
5	rs79532700	G	A	0.0406746	1008
5	rs56990370	T	C	0.0396825	1008
5	rs76551277	A	C	0.0396825	1008
5	rs77956584	G	A	0.0257937	1008
5	rs75166936	A	G	0.0168651	1008
5	rs116951159	G	A	0.0257937	1008
5	rs4585491	G	A	0.525794	1008
5	rs4565245	G	A	0.0535714	1008
5	rs77811454	G	A	0.0238095	1008
5	rs74808569	T	G	0.0426587	1008
5	rs10473956	G	A	0.526786	1008
5	rs12187247	C	G	0.46627	1008
5	rs72777007	G	A	0.46627	1008
5	rs4512154	T	C	0.520833	1008
5	rs4358556	A	G	0.46627	1008
5	rs7730927	C	T	0.0535714	1008
5	rs73135176	A	T	0.0535714	1008
```
