## Supplementary material for "Characterization of shared and ancestry-specific signals driving complex traits using multi-ancestry fine-mapping": s2_ref.bim

```
5	rs6894539	0	89778613	T	A
5	rs10942595	0	89778657	T	C
5	rs3933063	0	89779547	G	A
5	rs16868693	0	89779608	A	T
5	rs2562520	0	89780945	C	A
5	rs12374570	0	89780963	A	G
5	rs2562519	0	89780971	C	T
5	rs2562518	0	89781215	G	A
5	rs2115500	0	89781594	C	T
5	rs4569906	0	89781939	T	C
5	rs250376	0	89782681	A	G
5	rs250375	0	89783556	T	A
5	rs250374	0	89784148	T	A
5	rs7712128	0	89785144	A	G
5	rs250373	0	89785404	C	T
5	rs250372	0	89785412	G	T
5	rs6877613	0	89786043	G	T
5	rs10462342	0	89786124	G	A
5	rs6877977	0	89786241	G	A
5	rs6877680	0	89786285	A	G
5	rs2656953	0	89786766	T	C
5	rs34685868	0	89786987	G	A
5	rs145308423	0	89787421	T	C
5	rs2562517	0	89788891	A	G
5	rs2562516	0	89789139	C	T
5	rs72781084	0	89789454	A	G
5	rs79216528	0	89790989	C	T
5	rs6452887	0	89790997	A	G
5	rs2255938	0	89791258	A	G
5	rs59607907	0	89792060	C	T
5	rs2562515	0	89792508	A	G
5	rs2366768	0	89792723	T	A
5	rs3805480	0	89793040	G	T
5	rs7726781	0	89793213	C	T
5	rs35513125	0	89793986	G	A
5	rs13189520	0	89794940	A	T
5	rs3805481	0	89795955	C	T
5	rs27200	0	89796854	T	A
5	rs10942596	0	89798109	A	G
5	rs11743030	0	89798873	A	G
5	rs1508788	0	89800961	T	G
5	rs27658	0	89801006	A	G
5	rs40204	0	89801978	G	A
5	rs144409874	0	89801994	C	T
5	rs27963	0	89802004	G	C
5	rs27198	0	89803188	T	C
5	rs3805483	0	89803587	T	C
5	rs67376567	0	89804608	G	A
5	rs149103093	0	89804662	C	T
5	rs35407205	0	89804851	C	T
5	rs117180945	0	89805004	G	A
5	rs79699982	0	89805417	A	T
5	rs10514327	0	89806265	G	A
5	rs12655180	0	89806729	G	A
5	rs812594	0	89806747	G	A
5	rs10942597	0	89807395	T	C
5	rs6897910	0	89807711	G	A
5	rs6897490	0	89807732	A	G
5	rs72781088	0	89808979	T	C
5	rs75418010	0	89809679	C	T
5	rs37480	0	89809782	A	G
5	rs78679223	0	89809841	T	G
5	rs1047787	0	89810077	G	A
5	rs62375060	0	89810208	C	T
5	rs118176499	0	89811739	C	T
5	rs76367689	0	89811745	A	C
5	rs3087840	0	89812676	T	A
5	rs27601	0	89813445	T	C
5	rs16868767	0	89815424	G	C
5	rs790081	0	89815761	T	C
5	rs77045358	0	89815911	T	C
5	rs171790	0	89816299	C	A
5	rs13182165	0	89816383	G	A
5	rs148675231	0	89816630	G	A
5	rs57677204	0	89816644	G	C
5	rs810974	0	89818073	A	G
5	rs257850	0	89818764	A	G
5	rs257851	0	89819025	T	G
5	rs76006111	0	89819033	T	C
5	rs7716979	0	89819560	A	C
5	rs80274967	0	89819604	C	G
5	rs7717423	0	89819800	A	G
5	rs1553545	0	89820186	A	G
5	rs7722900	0	89820802	C	T
5	rs10069050	0	89820984	T	C
5	rs2656957	0	89822221	G	T
5	rs1812737	0	89822310	A	G
5	rs13185955	0	89822464	G	A
5	rs491082	0	89822992	C	A
5	rs16868771	0	89823684	T	C
5	rs37238	0	89824976	C	T
5	rs603015	0	89825035	G	A
5	rs603870	0	89825210	G	A
5	rs1673378	0	89825651	T	C
5	rs43149	0	89826193	A	G
5	rs616379	0	89826580	T	G
5	rs499148	0	89826726	A	G
5	rs77815246	0	89827477	A	C
5	rs648430	0	89828258	T	A
5	rs511393	0	89829500	T	C
5	rs2247158	0	89829975	T	C
5	rs618355	0	89830061	A	G
5	rs679568	0	89830456	A	T
5	rs2562523	0	89830529	T	G
5	rs75881527	0	89831568	A	G
5	rs138354611	0	89832317	G	A
5	rs117407338	0	89832785	C	T
5	rs526806	0	89834077	C	G
5	rs77226875	0	89834158	G	T
5	rs556894	0	89835039	A	C
5	rs558809	0	89835255	T	C
5	rs587818	0	89835760	G	A
5	rs501640	0	89836410	G	C
5	rs594990	0	89836558	A	T
5	rs112888932	0	89836828	T	G
5	rs2562522	0	89837891	G	A
5	rs10473936	0	89838205	C	T
5	rs250377	0	89839071	C	T
5	rs75218019	0	89839722	T	C
5	rs113678028	0	89840444	A	C
5	rs655939	0	89840934	A	G
5	rs37482	0	89841346	G	A
5	rs16868781	0	89842265	G	A
5	rs27202	0	89842322	T	A
5	rs16868783	0	89842819	T	A
5	rs27656	0	89843069	C	T
5	rs599431	0	89843448	G	T
5	rs599432	0	89843449	G	A
5	rs27201	0	89844438	A	G
5	rs37240	0	89845537	A	G
5	rs666659	0	89846943	G	A
5	rs27602	0	89847584	C	T
5	rs10514328	0	89847694	C	T
5	rs27657	0	89847869	G	A
5	rs75566605	0	89852022	C	T
5	rs75873598	0	89853036	A	T
5	rs149661164	0	89853048	C	T
5	rs42467	0	89853069	C	T
5	rs37241	0	89853342	G	C
5	rs154570	0	89854312	C	G
5	rs154569	0	89854325	A	G
5	rs154568	0	89854448	G	C
5	rs154567	0	89854613	T	C
5	rs79113115	0	89855953	A	C
5	rs76742312	0	89857225	A	G
5	rs1700510	0	89857264	A	C
5	rs40205	0	89857574	A	G
5	rs474800	0	89861312	T	C
5	rs623761	0	89861410	G	T
5	rs552314	0	89862615	C	T
5	rs688956	0	89863279	T	C
5	rs151184554	0	89864037	A	G
5	rs154573	0	89865123	T	C
5	rs257855	0	89865807	C	A
5	rs625135	0	89865854	A	G
5	rs118029902	0	89866588	T	C
5	rs154572	0	89866872	C	G
5	rs154571	0	89867164	C	T
5	rs62375070	0	89867373	A	G
5	rs77861484	0	89868460	C	T
5	rs7724946	0	89868779	G	A
5	rs75647854	0	89869465	C	T
5	rs250366	0	89870897	T	C
5	rs189691	0	89871375	C	T
5	rs11741740	0	89871514	T	C
5	rs154566	0	89872082	C	G
5	rs6888355	0	89872545	T	C
5	rs139078266	0	89875376	G	T
5	rs567441	0	89877032	G	A
5	rs150534897	0	89877327	A	G
5	rs80100169	0	89879077	C	T
5	rs656679	0	89879259	T	C
5	rs171629	0	89880752	G	A
5	rs250367	0	89881344	T	C
5	rs498491	0	89881445	G	T
5	rs688960	0	89881853	A	G
5	rs173660	0	89882068	A	G
5	rs645652	0	89882327	A	G
5	rs154559	0	89882618	G	T
5	rs154562	0	89883521	C	T
5	rs154563	0	89883692	A	G
5	rs117586541	0	89883696	A	T
5	rs154564	0	89883820	C	T
5	rs152714	0	89884527	C	G
5	rs117546946	0	89884869	A	T
5	rs77037765	0	89887037	C	T
5	rs168743	0	89887683	T	C
5	rs154565	0	89887799	T	A
5	rs117997199	0	89887930	G	A
5	rs57536334	0	89888562	T	A
5	rs58598764	0	89888563	C	A
5	rs491241	0	89888600	C	T
5	rs144299662	0	89888698	A	G
5	rs56672799	0	89888941	T	A
5	rs171630	0	89889392	T	C
5	rs78769433	0	89889639	T	G
5	rs62375073	0	89889650	T	C
5	rs250369	0	89890131	G	C
5	rs534591928	0	89891582	C	T
5	rs79357100	0	89893597	G	A
5	rs27196	0	89895019	T	A
5	rs149321	0	89895303	C	T
5	rs192437960	0	89895587	A	T
5	rs152715	0	89895786	T	C
5	rs617379	0	89896143	C	G
5	rs154558	0	89896791	C	T
5	rs141069097	0	89896911	C	T
5	rs154557	0	89897229	A	G
5	rs154556	0	89898169	A	G
5	rs187278	0	89899982	A	T
5	rs502596	0	89901315	A	G
5	rs257848	0	89901944	A	G
5	rs637442	0	89902846	T	G
5	rs257847	0	89902952	G	A
5	rs68096329	0	89905197	C	T
5	rs10044044	0	89905562	A	G
5	rs9293546	0	89906540	G	A
5	rs490812	0	89907016	A	C
5	rs1700511	0	89908392	G	A
5	rs16868839	0	89908590	C	T
5	rs60651883	0	89909272	A	G
5	rs649449	0	89909779	A	C
5	rs3112773	0	89911824	C	T
5	rs10462487	0	89914614	C	T
5	rs1673379	0	89914687	A	G
5	rs7709691	0	89918232	C	A
5	rs6891275	0	89918704	T	C
5	rs6891287	0	89918725	T	G
5	rs6870337	0	89918813	G	C
5	rs4916803	0	89919005	A	G
5	rs4916804	0	89919243	T	A
5	rs4916805	0	89919404	G	A
5	rs66977476	0	89919820	A	G
5	rs72782722	0	89919826	A	G
5	rs111653093	0	89921660	A	G
5	rs7726624	0	89921811	C	G
5	rs145265715	0	89922035	A	C
5	rs6891840	0	89922060	G	T
5	rs6892132	0	89922445	A	G
5	rs117443074	0	89922510	G	T
5	rs60359999	0	89922763	G	A
5	rs45478296	0	89923667	A	T
5	rs2366771	0	89924976	C	A
5	rs56360530	0	89925410	C	T
5	rs77054514	0	89925464	T	G
5	rs55918113	0	89925578	A	G
5	rs4574581	0	89925895	G	A
5	rs56002033	0	89926009	T	C
5	rs12653924	0	89927354	A	G
5	rs78194386	0	89927905	C	T
5	rs4916807	0	89928238	G	A
5	rs10072105	0	89928375	T	C
5	rs10462488	0	89929066	C	G
5	rs10462489	0	89929352	A	G
5	rs2366772	0	89929903	A	G
5	rs57437217	0	89931662	T	G
5	rs16868892	0	89932319	T	G
5	rs6878917	0	89932354	G	A
5	rs16868894	0	89932411	C	T
5	rs6883872	0	89933134	C	T
5	rs6889828	0	89934074	G	A
5	rs4916680	0	89934428	T	C
5	rs68045375	0	89934843	A	C
5	rs4588621	0	89934964	A	G
5	rs9790907	0	89935158	T	C
5	rs59496152	0	89935586	T	C
5	rs58132310	0	89936075	A	G
5	rs7701844	0	89936235	A	G
5	rs7707357	0	89937312	A	G
5	rs5028525	0	89937327	T	G
5	rs67556741	0	89937430	A	G
5	rs11952742	0	89937694	T	C
5	rs11955749	0	89937719	A	C
5	rs1344030	0	89938434	G	T
5	rs2366773	0	89938587	C	T
5	rs2366774	0	89939067	G	A
5	rs45507696	0	89939480	G	A
5	rs2366775	0	89940036	G	C
5	rs16868901	0	89940489	C	G
5	rs16868903	0	89940771	A	G
5	rs75840032	0	89940995	G	C
5	rs151131298	0	89941566	T	C
5	rs2366776	0	89941743	T	C
5	rs16868906	0	89942405	C	T
5	rs4916808	0	89942791	A	G
5	rs950692	0	89943433	A	G
5	rs2366777	0	89943571	G	T
5	rs16868917	0	89943655	A	G
5	rs12186867	0	89943699	G	A
5	rs138774495	0	89943916	G	A
5	rs16868924	0	89943938	T	C
5	rs16868927	0	89944053	T	C
5	rs143231001	0	89944354	G	T
5	rs6898209	0	89944514	T	C
5	rs9293549	0	89945088	G	T
5	rs72656677	0	89947020	G	T
5	rs908818	0	89947247	C	T
5	rs80069610	0	89947434	A	G
5	rs16868932	0	89947999	T	C
5	rs10043564	0	89950272	A	G
5	rs41308295	0	89950752	G	A
5	rs10058765	0	89950787	G	A
5	rs10060427	0	89951112	G	A
5	rs61525440	0	89951441	T	C
5	rs12516985	0	89951749	C	T
5	rs78625315	0	89952316	G	A
5	rs10062714	0	89952531	C	T
5	rs10062924	0	89952801	C	A
5	rs10064606	0	89952979	G	A
5	rs28550273	0	89952997	A	C
5	rs78945816	0	89953129	G	A
5	rs963866	0	89953175	C	T
5	rs4379236	0	89953281	A	G
5	rs11958484	0	89954184	T	C
5	rs16868957	0	89955125	T	G
5	rs62375083	0	89955691	T	C
5	rs141505040	0	89956109	G	A
5	rs4916809	0	89956765	G	A
5	rs4916810	0	89956783	A	T
5	rs4916811	0	89956850	A	G
5	rs63733862	0	89956851	A	G
5	rs4916813	0	89956966	T	C
5	rs4916681	0	89957017	C	T
5	rs4916814	0	89957090	G	T
5	rs4916682	0	89957193	C	T
5	rs62375094	0	89957362	A	G
5	rs60562826	0	89958285	C	T
5	rs201948830	0	89960642	G	C
5	rs11959408	0	89964298	C	T
5	rs180971688	0	89964321	A	G
5	rs7729205	0	89964417	C	G
5	rs6452901	0	89964418	A	G
5	rs7729644	0	89964553	G	T
5	rs78135881	0	89964691	G	A
5	rs7729703	0	89964738	C	G
5	rs145758194	0	89964871	T	C
5	rs6861067	0	89966285	G	A
5	rs77392890	0	89966404	T	A
5	rs6861525	0	89966759	C	T
5	rs79088705	0	89967005	A	G
5	rs11955565	0	89967158	A	G
5	rs1028191	0	89968626	A	T
5	rs1028192	0	89968773	G	A
5	rs6875517	0	89970677	T	C
5	rs58582125	0	89972806	C	T
5	rs79852305	0	89972948	G	A
5	rs16868964	0	89973018	G	A
5	rs1033290	0	89973621	C	A
5	rs10514331	0	89974082	G	A
5	rs7716829	0	89974638	C	A
5	rs7703530	0	89975009	T	C
5	rs7721027	0	89975012	A	G
5	rs7721198	0	89975085	A	G
5	rs6863710	0	89975629	T	A
5	rs17544471	0	89975780	T	C
5	rs55835641	0	89975818	G	A
5	rs56255871	0	89975996	G	T
5	rs75496190	0	89976135	G	A
5	rs62375106	0	89976169	A	C
5	rs16868970	0	89976575	T	C
5	rs140060028	0	89977099	T	C
5	rs62375107	0	89977598	G	A
5	rs75880085	0	89979134	C	G
5	rs4916683	0	89979380	T	C
5	rs17544552	0	89979518	C	T
5	rs4916684	0	89979589	G	A
5	rs4916685	0	89979698	C	T
5	rs16868972	0	89979750	G	T
5	rs75019370	0	89979925	T	C
5	rs6880239	0	89980365	A	G
5	rs28517617	0	89981135	T	C
5	rs10062423	0	89981980	G	T
5	rs111608865	0	89983479	C	A
5	rs28796004	0	89983780	G	A
5	rs200798960	0	89984050	A	G
5	rs547499848	0	89984066	A	C
5	rs79577953	0	89984535	A	G
5	rs78128836	0	89984594	C	T
5	rs16868980	0	89984881	T	C
5	rs10037067	0	89985882	A	G
5	rs139239974	0	89986562	A	T
5	rs16868985	0	89987053	A	G
5	rs1033291	0	89988086	A	T
5	rs10040165	0	89988412	G	A
5	rs2366926	0	89988504	A	G
5	rs10043836	0	89989158	T	C
5	rs10035335	0	89989208	A	G
5	rs75737963	0	89989297	T	C
5	rs16876822	0	89989779	G	A
5	rs1878878	0	89990324	A	G
5	rs76572622	0	89991290	C	T
5	rs977906	0	89991389	C	A
5	rs16868995	0	89991695	G	A
5	rs55720814	0	89992204	C	T
5	rs970319	0	89992339	T	C
5	rs10942604	0	89993045	T	C
5	rs12188928	0	89993332	C	T
5	rs73772469	0	89993742	T	C
5	rs16868999	0	89994527	G	A
5	rs12187771	0	89994983	A	G
5	rs16869010	0	89995656	A	T
5	rs16869013	0	89996329	G	A
5	rs1878881	0	89996625	C	A
5	rs6452904	0	89997358	T	C
5	rs6867004	0	89997506	G	T
5	rs6452905	0	89997538	T	G
5	rs77198275	0	89997634	C	T
5	rs10514333	0	89998454	G	T
5	rs77762089	0	89998771	C	T
5	rs76119383	0	89998957	C	A
5	rs11959270	0	89999735	G	A
5	rs10942605	0	89999954	T	C
5	rs189736008	0	89999966	A	G
5	rs10942606	0	89999968	A	G
5	rs16869016	0	90000210	C	T
5	rs56369423	0	90000549	C	A
5	rs6894453	0	90000720	C	A
5	rs6880570	0	90001368	T	G
5	rs1160121	0	90001988	G	T
5	rs75881968	0	90002035	C	T
5	rs60796101	0	90002428	G	C
5	rs1996551	0	90002596	T	C
5	rs1474119	0	90002885	G	A
5	rs1474120	0	90003053	T	A
5	rs2176624	0	90003274	G	A
5	rs4916686	0	90003594	T	G
5	rs78666623	0	90003681	T	C
5	rs2222242	0	90005214	G	A
5	rs80294926	0	90005403	A	G
5	rs28587199	0	90005534	A	T
5	rs9293550	0	90005825	G	A
5	rs1993474	0	90006552	T	G
5	rs7732169	0	90007196	C	T
5	rs7714506	0	90007288	T	A
5	rs77298455	0	90007864	C	G
5	rs138826450	0	90008367	T	C
5	rs77176389	0	90008781	G	C
5	rs10060365	0	90008988	A	T
5	rs6886668	0	90009248	G	T
5	rs6891645	0	90009941	C	T
5	rs10045236	0	90010486	C	T
5	rs11960887	0	90011671	G	A
5	rs10080113	0	90011696	G	T
5	rs146859057	0	90011726	T	C
5	rs7703588	0	90011949	A	G
5	rs10067181	0	90012614	A	T
5	rs3927265	0	90012703	G	A
5	rs560825204	0	90013209	A	T
5	rs13355001	0	90013833	C	T
5	rs13167491	0	90014237	C	A
5	rs1014750	0	90014827	T	C
5	rs1568308	0	90014906	C	T
5	rs3942393	0	90014936	C	T
5	rs6881412	0	90015792	C	T
5	rs6452906	0	90016129	A	G
5	rs77381326	0	90016686	A	T
5	rs16869032	0	90016871	G	A
5	rs12657264	0	90017137	T	C
5	rs1533603	0	90017416	T	G
5	rs73175286	0	90018113	C	T
5	rs78267418	0	90018161	G	A
5	rs12652606	0	90018385	G	A
5	rs10036258	0	90018414	C	A
5	rs10036980	0	90019080	C	A
5	rs13153584	0	90020283	T	A
5	rs7723259	0	90020868	A	C
5	rs77728609	0	90020887	A	C
5	rs16869043	0	90021292	A	G
5	rs7724806	0	90021691	C	T
5	rs28407508	0	90021905	A	G
5	rs10070074	0	90022407	T	C
5	rs7730204	0	90022584	G	T
5	rs4916687	0	90022712	A	G
5	rs4916688	0	90022780	A	G
5	rs4916689	0	90022918	T	C
5	rs189768165	0	90023180	T	C
5	rs988470	0	90023336	T	A
5	rs10074104	0	90024277	T	C
5	rs2366928	0	90024735	G	A
5	rs140454361	0	90025662	A	T
5	rs2030272	0	90025842	C	G
5	rs4916816	0	90026142	A	C
5	rs951116	0	90026261	A	G
5	rs2366929	0	90026634	T	C
5	rs4916690	0	90026688	G	T
5	rs2443071	0	90026987	T	C
5	rs2030273	0	90027635	G	T
5	rs2460176	0	90027676	A	T
5	rs6452908	0	90028159	T	C
5	rs2460177	0	90028405	G	C
5	rs62373962	0	90029246	G	A
5	rs140518879	0	90029781	C	G
5	rs2460178	0	90030185	G	A
5	rs1988093	0	90030442	G	A
5	rs74456744	0	90031543	G	A
5	rs2460181	0	90033213	G	A
5	rs2460182	0	90033441	G	A
5	rs2222243	0	90033697	A	C
5	rs990124	0	90033830	G	C
5	rs1988195	0	90033879	T	G
5	rs2443067	0	90034302	A	G
5	rs2460185	0	90034401	C	T
5	rs74798667	0	90034503	T	C
5	rs2443066	0	90034784	A	G
5	rs62373963	0	90035887	C	G
5	rs2222244	0	90036089	A	G
5	rs2460186	0	90036980	A	G
5	rs79787804	0	90037676	G	A
5	rs75624402	0	90038445	C	T
5	rs2460187	0	90038450	G	T
5	rs4916818	0	90038529	C	T
5	rs146531767	0	90038728	A	G
5	rs10514334	0	90039078	T	C
5	rs41311343	0	90040890	T	C
5	rs2438356	0	90041161	G	A
5	rs2438357	0	90041225	G	A
5	rs2247747	0	90041898	G	A
5	rs7704041	0	90042321	A	T
5	rs192744459	0	90042475	T	G
5	rs2438359	0	90042502	C	T
5	rs2460188	0	90043198	A	G
5	rs2438367	0	90043247	C	T
5	rs2438371	0	90043616	C	A
5	rs2438372	0	90044215	G	A
5	rs2222241	0	90044373	T	G
5	rs56979683	0	90045232	T	C
5	rs1996549	0	90046893	C	T
5	rs78369410	0	90047126	C	A
5	rs2203823	0	90047161	G	A
5	rs2460162	0	90047491	G	T
5	rs2438337	0	90049057	T	C
5	rs2438339	0	90049238	A	G
5	rs1158530	0	90051332	G	A
5	rs2438347	0	90051591	C	T
5	rs10062026	0	90052289	G	A
5	rs2438349	0	90052372	C	T
5	rs2443065	0	90053056	A	G
5	rs2443064	0	90053280	T	C
5	rs2438350	0	90054109	C	T
5	rs62373965	0	90054878	T	A
5	rs138826813	0	90055459	T	C
5	rs16869094	0	90056174	A	G
5	rs2460163	0	90057563	A	G
5	rs2438351	0	90058109	G	A
5	rs2460164	0	90058190	A	T
5	rs62373966	0	90058982	T	G
5	rs881289	0	90059001	T	A
5	rs2443061	0	90059436	T	A
5	rs2443060	0	90059708	T	A
5	rs2460165	0	90060082	A	G
5	rs62373981	0	90060597	A	T
5	rs10514335	0	90060782	A	G
5	rs77236023	0	90061812	C	T
5	rs141930110	0	90061832	T	C
5	rs376777727	0	90061917	A	G
5	rs12658325	0	90063454	G	A
5	rs12654168	0	90063456	A	T
5	rs10514336	0	90064171	C	T
5	rs12658994	0	90064784	G	A
5	rs12658034	0	90067887	C	A
5	rs7720206	0	90068209	C	T
5	rs16869112	0	90069307	A	C
5	rs2460167	0	90069563	A	G
5	rs16869117	0	90069753	G	A
5	rs13188479	0	90070979	A	G
5	rs12519770	0	90073277	A	G
5	rs10514337	0	90073320	T	A
5	rs2438355	0	90073390	A	G
5	rs3107223	0	90074097	G	T
5	rs2443076	0	90075060	C	G
5	rs2049010	0	90075770	A	G
5	rs16869133	0	90075924	A	G
5	rs75718733	0	90078016	A	G
5	rs879571	0	90079972	C	T
5	rs145428921	0	90080822	C	T
5	rs147728824	0	90080947	A	G
5	rs74981969	0	90082512	T	C
5	rs138525790	0	90083609	T	C
5	rs78411457	0	90084875	A	T
5	rs11956622	0	90086216	G	A
5	rs79464236	0	90087161	C	G
5	rs76310066	0	90087438	A	G
5	rs16869139	0	90089566	A	C
5	rs16869140	0	90089651	G	C
5	rs77395387	0	90089837	T	C
5	rs79316782	0	90089981	G	C
5	rs4916821	0	90090399	A	G
5	rs2438361	0	90090437	G	A
5	rs187784730	0	90090564	G	A
5	rs114651485	0	90090671	C	T
5	rs115100396	0	90090739	G	A
5	rs2438362	0	90090791	A	G
5	rs2438364	0	90091816	G	A
5	rs2438366	0	90093406	G	A
5	rs141243184	0	90093496	T	A
5	rs2438368	0	90094855	G	A
5	rs144349528	0	90094993	C	T
5	rs118173379	0	90096422	C	T
5	rs2366932	0	90096696	T	A
5	rs146994514	0	90096814	C	T
5	rs1983366	0	90097313	C	G
5	rs62373985	0	90099111	C	T
5	rs186484914	0	90103279	C	A
5	rs16869151	0	90103678	A	G
5	rs75945334	0	90105280	T	A
5	rs2438375	0	90108906	C	T
5	rs2443079	0	90110224	A	G
5	rs76028827	0	90110834	G	A
5	rs74591138	0	90110891	A	C
5	rs145057690	0	90112176	T	A
5	rs12655163	0	90118880	T	C
5	rs12520043	0	90118985	A	G
5	rs3763073	0	90119293	C	T
5	rs139304124	0	90120300	A	G
5	rs2244356	0	90120897	G	A
5	rs2438379	0	90121507	G	T
5	rs12655900	0	90124185	C	G
5	rs141048580	0	90124442	A	G
5	rs184792559	0	90126074	C	T
5	rs148019109	0	90126076	A	G
5	rs10045071	0	90127959	A	G
5	rs2443084	0	90130560	C	G
5	rs2438380	0	90131698	T	C
5	rs75027774	0	90132519	G	A
5	rs74394442	0	90133379	A	G
5	rs10075623	0	90134630	C	G
5	rs16869163	0	90137108	A	G
5	rs2443085	0	90137244	C	G
5	rs140032857	0	90138525	A	C
5	rs6890101	0	90140186	C	T
5	rs7735712	0	90141594	G	C
5	rs75504672	0	90141639	T	A
5	rs186530922	0	90142568	G	A
5	rs149592787	0	90142816	G	A
5	rs112030012	0	90143583	A	G
5	rs78925640	0	90143846	C	T
5	rs12657829	0	90145036	A	G
5	rs111543261	0	90145414	T	C
5	rs12654379	0	90146239	G	C
5	rs2443091	0	90147447	G	C
5	rs10514339	0	90147936	A	G
5	rs16869175	0	90148010	G	A
5	rs13159353	0	90148516	G	C
5	rs6862967	0	90150933	T	C
5	rs73179346	0	90151174	A	C
5	rs2247870	0	90151589	G	A
5	rs2438338	0	90152302	A	T
5	rs78311294	0	90152901	C	G
5	rs139675802	0	90153490	C	T
5	rs2443089	0	90153758	A	T
5	rs2247546	0	90153915	G	A
5	rs117415147	0	90154452	A	G
5	rs79782189	0	90154563	T	C
5	rs75758002	0	90154620	T	C
5	rs2247419	0	90155414	A	G
5	rs2247415	0	90155553	A	C
5	rs6865577	0	90155713	A	T
5	rs145692982	0	90155830	C	T
5	rs117203796	0	90155899	C	A
5	rs34368137	0	90156180	C	T
5	rs117816198	0	90156688	G	A
5	rs111661553	0	90157148	G	A
5	rs73181311	0	90157874	C	T
5	rs76530777	0	90159293	G	T
5	rs41315920	0	90159695	T	A
5	rs2438342	0	90160802	G	A
5	rs2438343	0	90161605	T	C
5	rs2438344	0	90161956	C	T
5	rs2438345	0	90162285	T	C
5	rs76828874	0	90162536	T	A
5	rs56008111	0	90163506	C	T
5	rs76859973	0	90164438	C	G
5	rs77174790	0	90164588	G	T
5	rs56406802	0	90164825	C	T
5	rs76525141	0	90165496	G	T
5	rs79636565	0	90166991	T	G
5	rs3098356	0	90168011	C	A
5	rs58729412	0	90169070	T	C
5	rs10059629	0	90169163	A	C
5	rs2366935	0	90169937	A	C
5	rs77688008	0	90170366	T	C
5	rs62374006	0	90171615	C	T
5	rs146016968	0	90171720	A	G
5	rs58884460	0	90171765	T	C
5	rs6861214	0	90172331	C	T
5	rs10942614	0	90173527	G	A
5	rs78750530	0	90174955	G	C
5	rs7718692	0	90175446	G	A
5	rs78280156	0	90176646	A	G
5	rs62374009	0	90177583	T	G
5	rs6893164	0	90179724	T	C
5	rs143800486	0	90179753	G	C
5	rs74442233	0	90179985	G	A
5	rs10942615	0	90180120	A	G
5	rs10942616	0	90180136	T	A
5	rs4916692	0	90180858	A	T
5	rs60873835	0	90181946	G	A
5	rs59259750	0	90181990	A	G
5	rs78154426	0	90182427	C	T
5	rs2443068	0	90182824	A	G
5	rs78573639	0	90182967	G	A
5	rs4916824	0	90184158	T	C
5	rs11948100	0	90184818	A	G
5	rs4637585	0	90185517	C	T
5	rs140942324	0	90185547	T	C
5	rs57107124	0	90185769	C	T
5	rs4916825	0	90186254	G	A
5	rs10045202	0	90186647	T	C
5	rs2367180	0	90187150	A	C
5	rs11956677	0	90188088	T	A
5	rs4279369	0	90188746	A	G
5	rs4916826	0	90188763	G	T
5	rs4244205	0	90188886	A	G
5	rs4916827	0	90189111	C	G
5	rs4916828	0	90189199	A	G
5	rs28437109	0	90189392	T	C
5	rs4580808	0	90190300	G	T
5	rs4496735	0	90190417	C	G
5	rs6868618	0	90191256	A	G
5	rs35381887	0	90191468	G	A
5	rs62374012	0	90191967	C	G
5	rs76004104	0	90192012	G	A
5	rs73771110	0	90192654	A	T
5	rs4643990	0	90192856	C	T
5	rs13155267	0	90193468	T	C
5	rs34627906	0	90193789	A	G
5	rs10942617	0	90194112	G	C
5	rs6886778	0	90194841	C	G
5	rs78641579	0	90195603	A	G
5	rs59343071	0	90196101	G	A
5	rs58258039	0	90196383	A	G
5	rs79115766	0	90197752	G	T
5	rs4382198	0	90198472	C	G
5	rs4464729	0	90198701	A	G
5	rs10044202	0	90199564	G	A
5	rs4362971	0	90200022	T	C
5	rs4916830	0	90201522	G	A
5	rs10035307	0	90201999	C	T
5	rs78331558	0	90202490	G	A
5	rs73771115	0	90203249	A	G
5	rs10061193	0	90203272	T	C
5	rs73771117	0	90203488	G	T
5	rs114113647	0	90203736	C	T
5	rs73771118	0	90204509	G	A
5	rs6452914	0	90204765	G	T
5	rs6858917	0	90205193	T	G
5	rs6878896	0	90205537	G	C
5	rs73771119	0	90205700	C	A
5	rs138900308	0	90205846	G	A
5	rs10474336	0	90206114	T	A
5	rs57190680	0	90206185	C	A
5	rs36088173	0	90206282	G	A
5	rs12658466	0	90206466	A	G
5	rs6889986	0	90207399	G	A
5	rs6889598	0	90207409	A	G
5	rs12520956	0	90208481	G	A
5	rs56851353	0	90208972	A	G
5	rs61006221	0	90208978	T	C
5	rs10052015	0	90209063	T	C
5	rs78751985	0	90209848	T	C
5	rs34088804	0	90210432	A	G
5	rs12522395	0	90210518	G	C
5	rs62374016	0	90211273	T	C
5	rs10078496	0	90211505	C	T
5	rs10078568	0	90211648	C	G
5	rs4916831	0	90212276	A	G
5	rs28368305	0	90212892	G	A
5	rs10060641	0	90213250	T	C
5	rs76842254	0	90214278	T	A
5	rs2367181	0	90215587	G	A
5	rs77789601	0	90215827	A	G
5	rs77190517	0	90216068	C	T
5	rs77612668	0	90216194	G	T
5	rs4916695	0	90216225	A	C
5	rs111930434	0	90217623	T	G
5	rs7724016	0	90217889	T	C
5	rs78048019	0	90217918	G	A
5	rs3114654	0	90218506	T	G
5	rs75472091	0	90218544	A	G
5	rs3114652	0	90218696	T	C
5	rs200578199	0	90224674	A	G
5	rs138625965	0	90225355	C	G
5	rs60681604	0	90225453	T	G
5	rs57258230	0	90225461	A	C
5	rs16869227	0	90225796	A	G
5	rs3105793	0	90226061	G	A
5	rs61646974	0	90226122	A	C
5	rs3105792	0	90226126	G	T
5	rs16869229	0	90226282	C	T
5	rs3105791	0	90226542	G	C
5	rs76851448	0	90226580	T	C
5	rs3105790	0	90227536	G	T
5	rs16876837	0	90228349	A	G
5	rs10053303	0	90231189	A	G
5	rs1848482	0	90232132	T	C
5	rs4916696	0	90233420	A	G
5	rs10514340	0	90233667	G	C
5	rs1818350	0	90233933	T	C
5	rs58201771	0	90234007	A	G
5	rs28597697	0	90234792	G	T
5	rs1876633	0	90235367	A	G
5	rs4916697	0	90236252	T	A
5	rs57954532	0	90236366	G	C
5	rs75836649	0	90236478	T	G
5	rs73185149	0	90238058	T	C
5	rs73185150	0	90238083	C	A
5	rs146141570	0	90238772	C	T
5	rs12055217	0	90239015	C	A
5	rs4916698	0	90239135	A	G
5	rs2063245	0	90239911	A	G
5	rs76645775	0	90242010	T	C
5	rs12651764	0	90242390	C	G
5	rs77109348	0	90243547	T	C
5	rs6891672	0	90243899	T	C
5	rs4587106	0	90244654	C	G
5	rs11741599	0	90245929	C	T
5	rs60553010	0	90246067	A	G
5	rs12517229	0	90247688	C	T
5	rs1828175	0	90248001	T	A
5	rs16869247	0	90248442	A	G
5	rs10052314	0	90248747	C	T
5	rs4916832	0	90249035	T	A
5	rs4916833	0	90249105	A	G
5	rs7709513	0	90249154	A	G
5	rs10213801	0	90249900	G	A
5	rs949787	0	90251205	G	T
5	rs7725572	0	90252076	C	A
5	rs6452916	0	90252232	C	A
5	rs4916834	0	90252291	T	C
5	rs6452917	0	90252429	A	G
5	rs12522091	0	90252688	A	T
5	rs2367183	0	90252893	G	A
5	rs56219582	0	90253892	A	G
5	rs60875962	0	90254162	G	T
5	rs11744253	0	90254329	G	A
5	rs10074585	0	90254998	T	G
5	rs6863794	0	90255381	G	A
5	rs147361340	0	90255447	G	C
5	rs10942620	0	90255682	C	T
5	rs7704653	0	90255685	A	G
5	rs7724872	0	90255735	T	C
5	rs7709355	0	90256000	G	T
5	rs7709365	0	90256026	G	A
5	rs59665236	0	90256096	T	C
5	rs16869285	0	90256819	G	A
5	rs72656679	0	90256889	G	T
5	rs16869289	0	90256972	T	A
5	rs6874280	0	90257244	A	G
5	rs61130831	0	90258396	G	A
5	rs10079044	0	90259332	A	C
5	rs72656680	0	90260413	C	G
5	rs80005712	0	90261421	A	G
5	rs12173258	0	90262194	T	A
5	rs12523056	0	90262475	T	C
5	rs16869291	0	90262492	C	G
5	rs12523094	0	90262612	T	C
5	rs10942621	0	90263169	A	T
5	rs11957689	0	90263347	G	T
5	rs6860111	0	90263581	T	G
5	rs6879563	0	90263863	C	T
5	rs6883495	0	90263916	A	G
5	rs6865267	0	90264248	T	C
5	rs6884254	0	90264394	A	G
5	rs6871542	0	90265658	T	C
5	rs12659201	0	90265809	G	A
5	rs12653061	0	90265815	T	C
5	rs10056755	0	90266068	T	C
5	rs142191948	0	90266469	T	A
5	rs6896506	0	90266668	C	T
5	rs13353995	0	90267114	C	G
5	rs140921684	0	90267592	A	G
5	rs6452918	0	90269287	C	T
5	rs6452919	0	90269349	C	A
5	rs7733911	0	90271619	G	T
5	rs67257239	0	90272210	A	G
5	rs6859871	0	90272623	C	A
5	rs6881586	0	90272756	T	C
5	rs6860068	0	90272770	A	G
5	rs6881722	0	90272798	T	G
5	rs6860535	0	90272836	G	A
5	rs6865241	0	90273463	A	G
5	rs149074385	0	90273642	G	A
5	rs73771151	0	90273801	G	A
5	rs6865883	0	90273851	A	C
5	rs6870988	0	90274531	A	G
5	rs6871445	0	90274773	A	G
5	rs11744110	0	90274906	T	A
5	rs10056721	0	90275034	G	A
5	rs11747280	0	90275066	A	T
5	rs11740777	0	90275276	C	T
5	rs1995776	0	90275825	T	G
5	rs1995775	0	90275901	G	A
5	rs1995774	0	90276193	G	A
5	rs10073898	0	90276298	A	G
5	rs6887203	0	90277037	A	G
5	rs6868512	0	90277048	T	G
5	rs115083075	0	90277124	G	A
5	rs11742679	0	90277675	C	A
5	rs58142303	0	90277681	G	A
5	rs60325490	0	90277797	T	C
5	rs10054039	0	90279146	G	A
5	rs12514684	0	90279293	C	T
5	rs17633569	0	90279414	C	T
5	rs16869305	0	90279442	G	A
5	rs78952291	0	90279851	C	G
5	rs12186968	0	90279903	C	T
5	rs79693035	0	90281794	G	A
5	rs569940183	0	90284930	G	C
5	rs200708142	0	90285027	C	T
5	rs10474338	0	90285899	C	T
5	rs149781112	0	90285911	A	G
5	rs76312753	0	90286608	T	C
5	rs138367513	0	90288571	C	G
5	rs78353640	0	90289347	G	C
5	rs4916836	0	90289914	A	G
5	rs59805249	0	90289997	C	T
5	rs7721879	0	90290033	T	C
5	rs150567900	0	90292447	G	A
5	rs76392284	0	90294545	C	T
5	rs60553973	0	90294707	G	A
5	rs147757863	0	90295553	C	T
5	rs1967253	0	90297516	A	G
5	rs1967254	0	90297574	A	G
5	rs13355688	0	90297911	A	G
5	rs10514341	0	90298632	A	C
5	rs1967255	0	90299069	T	A
5	rs1967256	0	90299223	G	C
5	rs2367184	0	90299453	A	G
5	rs146236125	0	90299647	C	T
5	rs10053919	0	90300049	T	G
5	rs16869328	0	90300468	T	C
5	rs16869330	0	90301599	A	G
5	rs16869331	0	90301692	T	A
5	rs16869333	0	90301764	G	A
5	rs16869335	0	90301862	G	A
5	rs16869336	0	90301924	G	T
5	rs73187122	0	90302004	C	T
5	rs73187123	0	90302037	C	T
5	rs73187124	0	90302041	T	C
5	rs11954387	0	90302117	A	G
5	rs58523233	0	90303339	C	T
5	rs11948953	0	90303530	G	A
5	rs11952452	0	90303764	T	C
5	rs7711918	0	90304577	G	T
5	rs9293556	0	90305586	T	C
5	rs10058791	0	90305962	G	A
5	rs73187127	0	90305979	A	G
5	rs16869341	0	90306939	A	G
5	rs7726848	0	90307152	C	T
5	rs73771163	0	90307161	A	G
5	rs10058319	0	90309026	A	G
5	rs4916838	0	90309735	G	A
5	rs28875340	0	90309787	C	T
5	rs1848481	0	90310720	G	A
5	rs10055587	0	90311099	T	G
5	rs4916839	0	90311758	C	T
5	rs4916840	0	90313045	C	T
5	rs60689150	0	90314241	G	A
5	rs2367185	0	90314653	G	A
5	rs6452928	0	90314780	C	A
5	rs1848487	0	90314865	C	T
5	rs1848486	0	90314905	C	T
5	rs1848485	0	90314923	G	C
5	rs1848484	0	90315036	A	G
5	rs937920	0	90315818	C	G
5	rs10038122	0	90316643	C	T
5	rs1848483	0	90316782	G	A
5	rs1976565	0	90317558	A	C
5	rs16869346	0	90318096	T	C
5	rs998788	0	90318391	C	A
5	rs117080325	0	90320415	G	A
5	rs73187140	0	90320859	T	C
5	rs2697546	0	90321288	A	G
5	rs117913788	0	90321644	A	G
5	rs77464154	0	90321664	A	G
5	rs2662283	0	90322028	G	T
5	rs186378627	0	90322895	G	A
5	rs73187144	0	90324595	G	A
5	rs77643144	0	90326324	T	C
5	rs2662282	0	90326582	T	C
5	rs78605967	0	90327171	C	T
5	rs2697547	0	90327430	G	C
5	rs76144854	0	90328182	T	G
5	rs689544	0	90328537	A	G
5	rs2662281	0	90328927	G	A
5	rs2662280	0	90329458	T	C
5	rs2697548	0	90330959	A	C
5	rs184024404	0	90332240	G	A
5	rs2662279	0	90333141	G	A
5	rs1818349	0	90333636	T	C
5	rs149486815	0	90333817	A	C
5	rs79665583	0	90333956	G	A
5	rs142822881	0	90335794	A	G
5	rs2048217	0	90336531	T	C
5	rs143584912	0	90337371	G	A
5	rs2367186	0	90337413	C	T
5	rs1858070	0	90337957	C	G
5	rs1828178	0	90339314	C	T
5	rs1828177	0	90340068	G	A
5	rs2463775	0	90340631	C	T
5	rs7449334	0	90342412	G	A
5	rs1830364	0	90342978	C	A
5	rs1876635	0	90343578	A	G
5	rs75755797	0	90344532	C	T
5	rs1818353	0	90344890	A	T
5	rs2697542	0	90348787	G	A
5	rs73187156	0	90349013	C	T
5	rs2010355	0	90349562	A	C
5	rs2697543	0	90350959	A	G
5	rs16869392	0	90350998	T	C
5	rs2697544	0	90351150	T	A
5	rs2662284	0	90351463	T	A
5	rs7719311	0	90351699	A	G
5	rs79956589	0	90351791	T	G
5	rs7723511	0	90351976	A	G
5	rs6452930	0	90352220	C	T
5	rs2367274	0	90352302	G	A
5	rs4454077	0	90352309	T	C
5	rs4254936	0	90352452	G	T
5	rs6452934	0	90352694	A	G
5	rs77058932	0	90354099	T	C
5	rs2662278	0	90354265	G	A
5	rs66608099	0	90356564	G	A
5	rs1852734	0	90356690	A	G
5	rs10942624	0	90357301	A	G
5	rs117219639	0	90357691	T	A
5	rs13180409	0	90358300	A	G
5	rs73187167	0	90359932	T	C
5	rs7706034	0	90361061	G	A
5	rs1819074	0	90362010	G	A
5	rs1819073	0	90362374	G	A
5	rs6882081	0	90364101	A	G
5	rs78924383	0	90365818	A	G
5	rs66482530	0	90366005	T	A
5	rs80000295	0	90366010	A	C
5	rs16869404	0	90366216	T	C
5	rs7733230	0	90366272	G	A
5	rs13152882	0	90366991	G	A
5	rs9293558	0	90368596	C	T
5	rs16869414	0	90368783	T	C
5	rs10058592	0	90369605	A	G
5	rs951948	0	90369887	C	A
5	rs12658697	0	90370142	C	G
5	rs76879861	0	90370635	C	T
5	rs10037172	0	90371668	T	C
5	rs6874106	0	90371776	T	C
5	rs2007538	0	90374713	T	C
5	rs1819072	0	90375076	G	A
5	rs116322228	0	90377078	T	C
5	rs56137437	0	90377989	A	G
5	rs12652491	0	90378971	C	T
5	rs12519581	0	90379153	A	G
5	rs74518397	0	90379491	T	C
5	rs4386756	0	90379878	A	G
5	rs144519521	0	90380164	T	C
5	rs12657388	0	90380845	A	G
5	rs10454910	0	90382130	C	A
5	rs12153127	0	90383216	C	T
5	rs58524182	0	90383274	C	T
5	rs59661306	0	90383461	A	G
5	rs16869425	0	90385098	G	C
5	rs111391632	0	90385598	T	C
5	rs73187188	0	90386168	C	G
5	rs10068613	0	90386514	G	T
5	rs28668531	0	90387619	G	A
5	rs73187190	0	90388240	A	G
5	rs61392689	0	90388840	C	G
5	rs4244206	0	90389450	A	C
5	rs6452937	0	90389883	A	G
5	rs75551786	0	90390529	C	T
5	rs12518689	0	90390580	G	A
5	rs2886924	0	90390935	T	C
5	rs4608951	0	90391034	T	G
5	rs78634619	0	90391447	C	T
5	rs76173152	0	90391920	T	C
5	rs75117248	0	90391921	A	C
5	rs1852731	0	90392621	A	G
5	rs2950849	0	90394625	A	G
5	rs2367279	0	90395206	G	T
5	rs59918121	0	90395861	G	A
5	rs59654682	0	90395918	T	C
5	rs2973455	0	90396152	G	A
5	rs2973454	0	90396790	G	A
5	rs2950850	0	90397333	G	A
5	rs3749606	0	90397917	C	T
5	rs3749605	0	90398014	A	G
5	rs1986718	0	90398269	T	C
5	rs73189003	0	90398673	A	G
5	rs2950851	0	90399012	A	T
5	rs56377639	0	90399338	A	G
5	rs2973453	0	90399822	T	C
5	rs2367280	0	90400483	A	G
5	rs149576220	0	90400567	A	G
5	rs3112484	0	90401221	G	A
5	rs7731652	0	90401398	G	C
5	rs12109264	0	90404006	T	C
5	rs73189007	0	90404539	G	A
5	rs73189008	0	90404615	T	A
5	rs150653394	0	90405048	T	G
5	rs10071291	0	90405621	A	G
5	rs3952745	0	90405835	A	G
5	rs2973450	0	90406998	A	G
5	rs4512153	0	90407022	A	G
5	rs79973531	0	90407299	A	G
5	rs2973449	0	90407743	T	C
5	rs2973448	0	90408139	A	C
5	rs76394730	0	90408471	A	G
5	rs2973447	0	90409031	C	A
5	rs2950852	0	90409081	C	A
5	rs2367282	0	90409739	A	G
5	rs2950853	0	90410295	G	A
5	rs7707023	0	90410424	T	C
5	rs10942625	0	90410692	G	A
5	rs13357230	0	90411072	A	G
5	rs1852732	0	90412371	C	G
5	rs75928279	0	90412681	G	A
5	rs76060339	0	90412915	A	G
5	rs4916845	0	90413351	A	G
5	rs2950854	0	90413374	C	A
5	rs2973446	0	90414407	A	C
5	rs10063704	0	90415497	T	C
5	rs10070771	0	90415505	A	G
5	rs2973445	0	90415585	G	A
5	rs2367283	0	90415978	C	T
5	rs1808084	0	90416392	C	T
5	rs118085084	0	90416720	A	G
5	rs13436174	0	90416766	G	A
5	rs2973444	0	90417593	T	C
5	rs2367284	0	90418032	G	A
5	rs2950855	0	90418419	G	A
5	rs13154380	0	90418617	C	G
5	rs13436467	0	90418733	A	G
5	rs4489092	0	90420644	G	T
5	rs12153246	0	90421498	T	C
5	rs73771183	0	90421627	G	A
5	rs2973442	0	90422216	T	C
5	rs2950856	0	90423162	A	G
5	rs59088629	0	90423764	T	G
5	rs10514344	0	90423792	T	C
5	rs7733007	0	90423894	G	T
5	rs10514345	0	90424279	C	T
5	rs4244207	0	90425042	T	C
5	rs1972326	0	90425409	A	G
5	rs1972327	0	90425577	A	C
5	rs13158036	0	90425951	A	C
5	rs2950857	0	90425984	C	A
5	rs2950858	0	90426633	A	G
5	rs77267772	0	90426676	C	T
5	rs13163651	0	90427048	C	T
5	rs2973440	0	90427386	A	G
5	rs75070602	0	90428135	G	T
5	rs2950859	0	90428627	T	C
5	rs12697806	0	90428899	A	G
5	rs144426413	0	90430048	C	T
5	rs13190101	0	90430477	C	A
5	rs73189095	0	90431599	G	A
5	rs13158026	0	90431779	C	T
5	rs13161782	0	90431872	A	C
5	rs55736649	0	90431974	A	G
5	rs13161956	0	90431982	A	G
5	rs2367286	0	90432314	A	G
5	rs2950847	0	90432842	G	A
5	rs2950848	0	90433312	A	T
5	rs60378516	0	90433852	G	A
5	rs16869507	0	90434109	C	T
5	rs10055598	0	90436277	T	G
5	rs6873467	0	90436372	T	G
5	rs184623755	0	90436383	A	T
5	rs59763490	0	90438189	G	A
5	rs6873773	0	90438473	C	T
5	rs74388584	0	90439954	G	C
5	rs112507046	0	90440196	C	T
5	rs75014033	0	90440534	A	G
5	rs73191005	0	90440985	A	G
5	rs4458614	0	90441146	G	A
5	rs142911543	0	90441434	A	G
5	rs34302350	0	90441702	C	T
5	rs77705470	0	90442108	T	G
5	rs73771197	0	90442505	G	A
5	rs73191006	0	90442878	G	A
5	rs117850413	0	90443379	T	C
5	rs181784210	0	90443492	C	T
5	rs4469219	0	90443581	A	G
5	rs4331933	0	90443593	G	A
5	rs4336388	0	90444207	G	C
5	rs76408823	0	90444528	A	G
5	rs4563659	0	90444664	G	A
5	rs145006190	0	90444666	G	A
5	rs79787775	0	90444735	T	C
5	rs147286604	0	90445479	G	A
5	rs77716316	0	90445583	G	C
5	rs78327896	0	90445752	C	A
5	rs72784680	0	90445831	T	C
5	rs77469944	0	90445889	A	G
5	rs73771199	0	90446283	C	T
5	rs79515212	0	90446976	A	G
5	rs11745446	0	90447132	T	A
5	rs13176728	0	90447216	G	A
5	rs118144117	0	90447328	C	G
5	rs4540211	0	90448114	T	C
5	rs138643217	0	90448410	C	A
5	rs7726023	0	90449031	T	C
5	rs13158963	0	90449154	G	A
5	rs13160072	0	90449807	G	A
5	rs55980700	0	90449932	T	C
5	rs13184171	0	90450113	T	C
5	rs150916879	0	90450351	G	A
5	rs74672968	0	90450440	A	G
5	rs13169196	0	90451039	A	G
5	rs6863796	0	90452173	T	A
5	rs143367253	0	90452556	T	A
5	rs4916703	0	90452758	C	T
5	rs73771202	0	90453183	T	C
5	rs4916847	0	90453191	G	C
5	rs4916704	0	90453242	T	C
5	rs75309435	0	90453603	T	C
5	rs73773304	0	90455452	A	G
5	rs73773305	0	90455656	A	G
5	rs6864663	0	90455872	C	T
5	rs6864534	0	90455923	A	C
5	rs74993111	0	90456726	C	A
5	rs76065399	0	90456914	G	A
5	rs73773307	0	90458098	G	T
5	rs4916848	0	90458126	C	A
5	rs13179009	0	90458169	G	C
5	rs4916705	0	90458387	G	A
5	rs143379608	0	90458561	G	A
5	rs78785684	0	90458777	C	G
5	rs117645608	0	90458833	G	A
5	rs76811408	0	90459010	G	A
5	rs10077486	0	90459091	A	G
5	rs41311627	0	90459777	A	G
5	rs3814069	0	90460101	A	G
5	rs73773308	0	90460835	C	A
5	rs10474340	0	90461036	G	A
5	rs77745204	0	90461076	C	T
5	rs115039650	0	90461606	G	A
5	rs76670416	0	90461706	A	G
5	rs4256375	0	90463271	G	A
5	rs77778851	0	90463520	G	A
5	rs4916849	0	90464235	T	C
5	rs11741423	0	90464389	A	G
5	rs78802469	0	90464733	T	A
5	rs10213697	0	90464827	T	C
5	rs10213732	0	90464937	T	C
5	rs4537089	0	90466296	C	T
5	rs13188929	0	90467224	A	G
5	rs74672210	0	90467324	T	C
5	rs80063001	0	90467408	T	G
5	rs7714013	0	90468552	C	G
5	rs140133694	0	90469341	T	C
5	rs79217102	0	90470580	T	A
5	rs1397793	0	90471451	G	A
5	rs2941902	0	90471574	C	G
5	rs13182804	0	90471593	C	T
5	rs2941901	0	90471610	G	A
5	rs139792291	0	90472182	T	C
5	rs2941900	0	90472210	G	A
5	rs2941899	0	90472492	A	G
5	rs2941898	0	90472637	A	G
5	rs6452942	0	90472680	C	T
5	rs2941897	0	90473305	C	T
5	rs78332247	0	90475510	C	A
5	rs145726550	0	90475602	G	C
5	rs111668442	0	90475655	G	A
5	rs55754659	0	90475925	C	T
5	rs117055929	0	90476121	C	A
5	rs118039353	0	90476527	T	C
5	rs2941876	0	90478289	C	T
5	rs2941877	0	90478805	C	T
5	rs4916850	0	90479105	A	G
5	rs16869547	0	90480917	G	A
5	rs2941879	0	90481687	T	C
5	rs73773317	0	90482614	C	G
5	rs6452944	0	90482854	T	G
5	rs16869551	0	90483011	C	T
5	rs10077999	0	90484033	A	G
5	rs10063230	0	90484036	C	T
5	rs117440278	0	90484042	G	A
5	rs2941880	0	90484060	T	A
5	rs16869554	0	90484131	T	C
5	rs77038721	0	90484376	C	T
5	rs57778265	0	90484700	A	T
5	rs79630990	0	90484722	T	A
5	rs61156097	0	90484873	T	C
5	rs57437843	0	90484982	T	G
5	rs148331347	0	90485573	T	C
5	rs1877216	0	90485685	G	T
5	rs16869562	0	90485714	C	T
5	rs74518872	0	90486248	T	A
5	rs143990213	0	90486551	C	A
5	rs2063462	0	90486657	C	T
5	rs16869566	0	90487731	C	T
5	rs17574989	0	90487856	T	C
5	rs16869570	0	90487996	T	G
5	rs2973435	0	90488098	C	G
5	rs10514346	0	90488667	A	G
5	rs75029732	0	90489316	C	G
5	rs114071829	0	90489333	A	G
5	rs114971860	0	90489334	T	C
5	rs1511343	0	90489363	G	A
5	rs2941887	0	90490070	T	C
5	rs2973433	0	90490249	C	T
5	rs79768711	0	90490472	C	T
5	rs79217161	0	90490637	G	T
5	rs12655796	0	90490643	C	G
5	rs113833944	0	90491059	G	T
5	rs78358745	0	90491330	C	A
5	rs13161942	0	90492093	C	T
5	rs75833024	0	90492339	C	T
5	rs2941886	0	90493653	C	T
5	rs13154867	0	90494075	T	G
5	rs2137009	0	90494114	C	T
5	rs2973432	0	90494781	A	G
5	rs6862466	0	90494866	T	C
5	rs13178155	0	90494987	G	A
5	rs111493531	0	90495248	A	G
5	rs111903488	0	90495879	A	G
5	rs150530445	0	90495997	G	A
5	rs10462491	0	90496155	G	A
5	rs2973431	0	90496534	T	A
5	rs2973430	0	90496644	G	C
5	rs79714259	0	90496851	G	A
5	rs2973429	0	90497251	C	T
5	rs6878426	0	90499034	C	A
5	rs6452945	0	90499159	A	T
5	rs73177652	0	90499626	T	C
5	rs115165165	0	90499776	T	G
5	rs78014422	0	90500406	A	G
5	rs73177656	0	90500749	T	C
5	rs73177657	0	90500929	G	A
5	rs74531563	0	90501156	G	A
5	rs73177658	0	90502258	T	C
5	rs6896108	0	90502403	A	G
5	rs6877733	0	90502727	T	C
5	rs6860850	0	90502896	G	A
5	rs114548635	0	90503021	A	T
5	rs79658072	0	90503522	G	A
5	rs73177663	0	90503816	G	A
5	rs73177665	0	90504287	C	T
5	rs145188791	0	90504620	G	A
5	rs6888894	0	90504643	T	C
5	rs112799361	0	90504842	C	T
5	rs76306474	0	90505088	G	A
5	rs6873182	0	90505374	G	A
5	rs2941885	0	90505517	C	A
5	rs9790980	0	90505632	T	C
5	rs150815986	0	90506382	C	T
5	rs2973476	0	90506467	C	A
5	rs4400156	0	90506804	C	T
5	rs113516899	0	90507608	T	A
5	rs2973475	0	90507623	T	C
5	rs114615817	0	90507728	T	C
5	rs78068405	0	90508352	C	T
5	rs10942626	0	90509033	G	A
5	rs2973474	0	90509236	G	A
5	rs143636723	0	90509701	T	C
5	rs77640438	0	90510015	A	C
5	rs542981200	0	90510419	G	C
5	rs12521670	0	90510663	C	T
5	rs78330172	0	90510792	A	T
5	rs7341115	0	90510809	A	G
5	rs12189158	0	90511674	C	T
5	rs2973473	0	90512115	A	T
5	rs73177675	0	90512294	G	C
5	rs7341005	0	90512939	A	G
5	rs73773329	0	90513780	A	G
5	rs79017214	0	90514156	C	A
5	rs12514996	0	90515410	C	A
5	rs7712260	0	90515524	C	G
5	rs73773330	0	90515951	G	C
5	rs28379688	0	90516747	A	T
5	rs56410910	0	90517093	C	T
5	rs35363385	0	90517146	C	A
5	rs55818598	0	90517277	C	A
5	rs111918141	0	90517676	C	G
5	rs184169563	0	90517836	A	C
5	rs4916706	0	90517976	T	A
5	rs4916707	0	90518222	A	G
5	rs4916708	0	90518314	A	G
5	rs149614830	0	90518680	T	C
5	rs2973472	0	90519496	G	A
5	rs2941895	0	90520510	T	C
5	rs79275143	0	90520965	G	A
5	rs2941894	0	90521117	G	A
5	rs2941893	0	90522439	C	T
5	rs35584449	0	90522464	C	A
5	rs144929872	0	90522481	G	T
5	rs76821850	0	90523157	T	C
5	rs12658748	0	90523323	A	G
5	rs2048454	0	90523669	T	C
5	rs35059634	0	90523771	A	C
5	rs7731341	0	90524105	C	T
5	rs142710604	0	90525126	G	A
5	rs144424941	0	90525261	T	C
5	rs2886949	0	90525735	C	G
5	rs77792981	0	90526018	G	A
5	rs7704966	0	90526412	G	A
5	rs149137904	0	90527265	A	G
5	rs139099972	0	90527408	T	A
5	rs116165375	0	90527697	T	C
5	rs185226332	0	90527709	G	A
5	rs79727118	0	90527766	C	T
5	rs2137010	0	90527827	C	G
5	rs16869606	0	90528749	C	T
5	rs1473047	0	90530351	T	A
5	rs10942627	0	90531400	C	T
5	rs28529720	0	90531401	A	G
5	rs72786311	0	90531531	A	G
5	rs2941892	0	90531796	G	T
5	rs72786312	0	90532173	T	C
5	rs2973460	0	90532670	A	G
5	rs12515116	0	90532921	A	G
5	rs12520306	0	90533013	C	T
5	rs2973461	0	90533347	T	C
5	rs11740321	0	90533552	A	G
5	rs2941891	0	90533753	T	C
5	rs2973463	0	90533820	A	T
5	rs2941890	0	90533891	T	C
5	rs35554917	0	90534103	T	G
5	rs10473943	0	90534287	C	T
5	rs10474342	0	90534564	A	G
5	rs13172199	0	90534843	A	G
5	rs4916851	0	90536300	C	T
5	rs2973464	0	90536321	T	C
5	rs16869618	0	90536573	T	C
5	rs2941888	0	90536755	T	C
5	rs74977994	0	90536955	C	T
5	rs145883335	0	90538026	A	G
5	rs2973467	0	90538412	A	G
5	rs13165085	0	90538448	G	C
5	rs13164949	0	90538489	C	T
5	rs28693622	0	90538722	T	C
5	rs28637141	0	90538743	C	T
5	rs12188638	0	90539072	C	T
5	rs10072084	0	90539203	C	T
5	rs60578469	0	90539426	T	C
5	rs12514092	0	90540522	T	G
5	rs2973468	0	90540879	G	T
5	rs2941905	0	90542114	C	A
5	rs2973470	0	90542492	A	G
5	rs9647558	0	90543970	G	A
5	rs10474343	0	90545248	G	A
5	rs11740007	0	90545498	C	G
5	rs72786321	0	90546676	A	G
5	rs138213008	0	90546723	C	T
5	rs10473944	0	90547367	C	T
5	rs2973441	0	90548707	A	G
5	rs72786324	0	90549141	T	C
5	rs72786325	0	90549353	C	T
5	rs72786326	0	90549556	C	A
5	rs868557	0	90550379	G	A
5	rs112408047	0	90551231	C	T
5	rs12653995	0	90552044	G	A
5	rs2973478	0	90553428	C	T
5	rs2973477	0	90553722	C	T
5	rs72786329	0	90554924	C	G
5	rs973332	0	90555129	C	T
5	rs1858309	0	90556558	C	T
5	rs2367292	0	90556785	A	G
5	rs7709572	0	90557033	G	C
5	rs72786331	0	90557324	G	A
5	rs117350058	0	90557471	A	G
5	rs4518439	0	90557920	T	G
5	rs112510696	0	90557942	C	T
5	rs7724489	0	90558366	A	T
5	rs56377435	0	90558691	T	C
5	rs74667368	0	90559369	G	T
5	rs114304119	0	90561181	C	G
5	rs146505053	0	90561673	G	A
5	rs56316727	0	90562179	C	T
5	rs62373923	0	90562518	C	T
5	rs10474346	0	90564139	C	T
5	rs7719516	0	90564571	G	A
5	rs72786338	0	90565276	C	T
5	rs6885341	0	90565796	C	T
5	rs12697807	0	90566214	T	G
5	rs10474347	0	90566498	A	G
5	rs77680286	0	90566887	C	A
5	rs997738	0	90566920	C	T
5	rs997737	0	90567031	C	G
5	rs2048452	0	90567180	C	A
5	rs2048451	0	90567208	G	T
5	rs77787281	0	90567655	C	T
5	rs10462492	0	90570693	G	A
5	rs4424024	0	90570816	A	G
5	rs4364415	0	90570889	T	C
5	rs6888674	0	90571224	G	A
5	rs6888389	0	90571291	A	C
5	rs10061355	0	90571433	A	G
5	rs6889197	0	90571512	G	A
5	rs6888958	0	90571641	A	G
5	rs10462343	0	90572562	T	A
5	rs6859170	0	90572921	G	A
5	rs13355819	0	90576279	G	A
5	rs867831	0	90576491	G	A
5	rs4377733	0	90576580	C	T
5	rs6882172	0	90576958	G	A
5	rs6897578	0	90577880	A	G
5	rs6898622	0	90578292	G	T
5	rs10434640	0	90578301	C	A
5	rs34736685	0	90578614	T	A
5	rs4019302	0	90578758	G	C
5	rs34581109	0	90579288	C	T
5	rs76066993	0	90579633	A	G
5	rs6869552	0	90580370	C	A
5	rs10038090	0	90582456	C	G
5	rs1511344	0	90582914	G	C
5	rs146865270	0	90584057	C	A
5	rs13171635	0	90585455	T	C
5	rs1511345	0	90585547	T	C
5	rs71637328	0	90586159	C	A
5	rs4019243	0	90587888	G	A
5	rs4916853	0	90588318	A	G
5	rs1543066	0	90588481	C	T
5	rs13356765	0	90588751	G	A
5	rs74636928	0	90589421	A	C
5	rs4916854	0	90590473	C	A
5	rs114363483	0	90590740	A	G
5	rs78305958	0	90591243	G	A
5	rs75951048	0	90591822	G	C
5	rs78948152	0	90592139	A	C
5	rs80080787	0	90593324	T	C
5	rs111330650	0	90593583	T	C
5	rs77779918	0	90593974	C	T
5	rs2137007	0	90594264	C	T
5	rs9293562	0	90594834	T	C
5	rs7706256	0	90595297	T	C
5	rs149848137	0	90595862	A	G
5	rs4916855	0	90596345	T	C
5	rs4916856	0	90596403	G	A
5	rs118190211	0	90597105	C	T
5	rs2048453	0	90597737	G	A
5	rs10474349	0	90598173	G	C
5	rs140901161	0	90598726	T	C
5	rs9293563	0	90599185	C	A
5	rs13360803	0	90599944	G	A
5	rs7721772	0	90600031	A	G
5	rs7704529	0	90600210	T	C
5	rs72786353	0	90600541	G	T
5	rs71637330	0	90600712	C	T
5	rs10805873	0	90600866	C	G
5	rs4916857	0	90601089	T	C
5	rs12522278	0	90601317	C	G
5	rs12522282	0	90601365	C	T
5	rs72786354	0	90602209	T	C
5	rs58781250	0	90602304	C	T
5	rs34422832	0	90603392	T	G
5	rs6865066	0	90604035	G	T
5	rs140534823	0	90604057	A	G
5	rs145621255	0	90604276	G	A
5	rs10038890	0	90604290	T	C
5	rs71637331	0	90604643	C	A
5	rs4639266	0	90604823	T	C
5	rs12697808	0	90605389	T	C
5	rs6877420	0	90606574	G	T
5	rs10057046	0	90606587	C	T
5	rs6882178	0	90607063	G	A
5	rs9293564	0	90607925	G	A
5	rs56876862	0	90608789	A	T
5	rs7727632	0	90609009	T	C
5	rs10036206	0	90609178	C	T
5	rs9293565	0	90609736	A	G
5	rs7732832	0	90609868	T	G
5	rs28369128	0	90610393	G	A
5	rs72786358	0	90611693	G	C
5	rs72786359	0	90611959	T	C
5	rs13176999	0	90612558	C	G
5	rs72786360	0	90613396	G	A
5	rs67220802	0	90614098	G	A
5	rs12658394	0	90615750	T	C
5	rs7727557	0	90616224	T	C
5	rs10462494	0	90616247	T	C
5	rs10462495	0	90616503	A	G
5	rs141484859	0	90616920	G	C
5	rs57859727	0	90617692	C	T
5	rs6888057	0	90617965	G	A
5	rs4916859	0	90619072	G	A
5	rs13185895	0	90619353	C	T
5	rs6880312	0	90619868	T	C
5	rs34107416	0	90620123	A	G
5	rs10050517	0	90620309	A	G
5	rs6865269	0	90621069	G	T
5	rs150117005	0	90622357	G	A
5	rs9293566	0	90622516	G	A
5	rs11950828	0	90623586	A	C
5	rs10942629	0	90628243	T	C
5	rs10037293	0	90628300	A	C
5	rs10042981	0	90628789	G	T
5	rs113372129	0	90629115	G	A
5	rs112900334	0	90630483	C	T
5	rs542784441	0	90630717	T	G
5	rs59578984	0	90630826	C	T
5	rs10942630	0	90631384	C	T
5	rs6873839	0	90631700	T	C
5	rs6878402	0	90631972	T	G
5	rs148559123	0	90631991	G	A
5	rs75180939	0	90632946	G	A
5	rs57318317	0	90633038	T	C
5	rs58734007	0	90633072	A	G
5	rs35024930	0	90633936	C	G
5	rs2063461	0	90635917	C	T
5	rs78348641	0	90636041	C	T
5	rs4916860	0	90636464	C	A
5	rs6886011	0	90637173	G	T
5	rs60716916	0	90637572	T	C
5	rs62373948	0	90637934	G	A
5	rs56066934	0	90638258	G	A
5	rs7702782	0	90638506	A	G
5	rs80127709	0	90638691	G	A
5	rs35778324	0	90639095	T	C
5	rs13160722	0	90639327	G	T
5	rs13160468	0	90639328	C	T
5	rs77843336	0	90640306	G	A
5	rs76484930	0	90640534	A	G
5	rs77224092	0	90641116	C	T
5	rs59498996	0	90642230	T	G
5	rs6884231	0	90642290	C	T
5	rs6865416	0	90642319	T	C
5	rs11745521	0	90642430	T	A
5	rs10942631	0	90642643	C	T
5	rs143494210	0	90642644	G	A
5	rs10942632	0	90642645	C	T
5	rs79188454	0	90643003	T	C
5	rs7729950	0	90643800	A	G
5	rs7734555	0	90644241	C	A
5	rs13187777	0	90644628	C	T
5	rs6452949	0	90645137	A	G
5	rs16869685	0	90645601	A	C
5	rs58125334	0	90646195	A	G
5	rs57936487	0	90646263	C	T
5	rs11739187	0	90646346	A	C
5	rs62373959	0	90647122	A	G
5	rs139444787	0	90647450	T	C
5	rs56259969	0	90647645	C	T
5	rs4916712	0	90647770	T	C
5	rs13328183	0	90647775	C	T
5	rs4916713	0	90648108	G	A
5	rs117628018	0	90648910	T	G
5	rs13185728	0	90649298	C	T
5	rs143392730	0	90649634	C	A
5	rs16878935	0	90650327	G	A
5	rs138816790	0	90650975	C	T
5	rs78073036	0	90652909	A	G
5	rs75544655	0	90652947	C	T
5	rs10071755	0	90653112	C	G
5	rs6452951	0	90653868	T	G
5	rs16869698	0	90654579	C	T
5	rs140138543	0	90654943	T	C
5	rs28497358	0	90654953	A	G
5	rs7728022	0	90655807	A	T
5	rs77530732	0	90656926	C	T
5	rs66801770	0	90657053	G	C
5	rs78747009	0	90657259	T	C
5	rs147259291	0	90657343	T	G
5	rs144501026	0	90658008	T	C
5	rs146677080	0	90658049	G	C
5	rs10942634	0	90658392	A	T
5	rs75862026	0	90659072	C	T
5	rs1541674	0	90660447	T	C
5	rs188961564	0	90660620	T	A
5	rs10077391	0	90661220	C	A
5	rs73773371	0	90661599	G	A
5	rs6893260	0	90661831	G	A
5	rs143971912	0	90662730	A	G
5	rs62376561	0	90662733	C	T
5	rs12110303	0	90662839	G	T
5	rs10069032	0	90664320	A	C
5	rs6869048	0	90664322	G	C
5	rs74345264	0	90665777	T	C
5	rs6866923	0	90669352	A	C
5	rs6452952	0	90669400	A	T
5	rs2303130	0	90669771	A	G
5	rs1363839	0	90671274	A	T
5	rs187095879	0	90671513	A	G
5	rs62376563	0	90671937	T	G
5	rs62376564	0	90672711	T	G
5	rs117001504	0	90672884	G	A
5	rs12188429	0	90673837	T	A
5	rs117796377	0	90675675	A	G
5	rs117153091	0	90675925	G	A
5	rs141323427	0	90676153	G	A
5	rs2287875	0	90676483	C	A
5	rs73773374	0	90677770	A	C
5	rs7715402	0	90679504	T	A
5	rs35712350	0	90679519	C	T
5	rs11948056	0	90680468	A	C
5	rs11948075	0	90680579	A	G
5	rs7705465	0	90680949	G	A
5	rs746637	0	90681637	C	G
5	rs889213	0	90682151	C	T
5	rs138269623	0	90682738	A	G
5	rs116445616	0	90683094	G	A
5	rs143388623	0	90683453	G	A
5	rs114316702	0	90683574	T	A
5	rs144154999	0	90684086	T	C
5	rs148967187	0	90684847	C	T
5	rs2367354	0	90686981	G	T
5	rs11950530	0	90688740	A	G
5	rs117666231	0	90688932	C	T
5	rs10058025	0	90689052	A	G
5	rs143479938	0	90689252	C	A
5	rs10073657	0	90689749	G	A
5	rs73773378	0	90690768	A	G
5	rs117020501	0	90694595	T	C
5	rs144719446	0	90694684	A	C
5	rs6869717	0	90694797	G	A
5	rs1363837	0	90695282	T	G
5	rs150063307	0	90695381	A	C
5	rs6860948	0	90696297	T	G
5	rs9293567	0	90697270	T	C
5	rs73771404	0	90698567	A	G
5	rs62376566	0	90700381	A	T
5	rs140750267	0	90700965	A	C
5	rs7724749	0	90702782	G	A
5	rs11959525	0	90703840	A	G
5	rs144358209	0	90703991	C	T
5	rs74756042	0	90704540	A	T
5	rs138896956	0	90707284	A	C
5	rs11750147	0	90707716	T	C
5	rs1477349	0	90707773	G	A
5	rs1477348	0	90707823	G	A
5	rs144451514	0	90711038	T	G
5	rs141490030	0	90711939	T	G
5	rs6882269	0	90712123	A	G
5	rs2042339	0	90713109	G	A
5	rs12654787	0	90713259	C	T
5	rs150681052	0	90713640	G	A
5	rs139051835	0	90713759	C	T
5	rs10063683	0	90714595	G	A
5	rs1133120	0	90714810	G	T
5	rs145670780	0	90717145	A	G
5	rs10054621	0	90717329	A	G
5	rs142928274	0	90717437	G	A
5	rs10045280	0	90717675	T	A
5	rs6867219	0	90718008	T	G
5	rs6867220	0	90718009	T	A
5	rs117437074	0	90718085	C	T
5	rs77556254	0	90718198	C	T
5	rs12110065	0	90718474	A	G
5	rs7708782	0	90718517	T	C
5	rs11743324	0	90719402	C	T
5	rs114073666	0	90719572	C	T
5	rs76384964	0	90720409	A	G
5	rs142214631	0	90721263	C	G
5	rs146789603	0	90721546	T	C
5	rs145717165	0	90722018	G	A
5	rs78997297	0	90722080	G	C
5	rs117625356	0	90722489	G	A
5	rs6452953	0	90723034	T	G
5	rs6862125	0	90724598	T	C
5	rs4432929	0	90725887	C	T
5	rs2004483	0	90726205	C	T
5	rs2839728	0	90727412	G	A
5	rs139531861	0	90727459	G	A
5	rs60513756	0	90727692	A	C
5	rs12653211	0	90728374	A	T
5	rs151303333	0	90729121	C	T
5	rs12651840	0	90729592	T	C
5	rs2052553	0	90729906	C	T
5	rs138577559	0	90729919	T	C
5	rs146943143	0	90730728	G	A
5	rs4552656	0	90731066	C	G
5	rs2059207	0	90731931	C	A
5	rs2059208	0	90732065	T	A
5	rs10474352	0	90732225	C	T
5	rs10474353	0	90732285	A	C
5	rs1423217	0	90733524	C	T
5	rs6867091	0	90734333	C	G
5	rs145742413	0	90734890	A	G
5	rs6452954	0	90735692	G	A
5	rs12655973	0	90736537	T	C
5	rs146016758	0	90737399	G	C
5	rs9293568	0	90737845	C	T
5	rs7701299	0	90738624	A	C
5	rs10041402	0	90738948	A	T
5	rs142488772	0	90739804	G	T
5	rs10054820	0	90740406	C	T
5	rs9686361	0	90740417	C	T
5	rs2367526	0	90740525	A	G
5	rs2887007	0	90740531	A	T
5	rs11958143	0	90742007	A	G
5	rs149322464	0	90742111	G	C
5	rs10073935	0	90742188	A	G
5	rs10059163	0	90742444	C	T
5	rs2161583	0	90742601	C	T
5	rs2113057	0	90742869	G	A
5	rs147264238	0	90743131	T	G
5	rs1035477	0	90743325	T	C
5	rs1964292	0	90743608	T	C
5	rs1895448	0	90743854	C	T
5	rs1895449	0	90744106	A	G
5	rs4382199	0	90744228	A	G
5	rs985434	0	90744509	A	G
5	rs7720132	0	90745105	T	C
5	rs146463747	0	90745181	A	C
5	rs78154992	0	90745943	C	A
5	rs1035476	0	90745976	G	A
5	rs6865495	0	90746424	G	A
5	rs73771421	0	90746447	C	T
5	rs16869743	0	90746593	C	T
5	rs6866191	0	90746852	G	A
5	rs73771425	0	90747498	T	C
5	rs147241502	0	90747950	T	C
5	rs140846866	0	90748159	G	C
5	rs77230101	0	90749506	T	C
5	rs12656350	0	90751343	C	T
5	rs1363838	0	90751381	A	C
5	rs6896551	0	90753517	T	G
5	rs16869748	0	90753876	G	A
5	rs75617489	0	90753906	A	G
5	rs1423594	0	90754141	A	G
5	rs2367528	0	90755735	G	T
5	rs146072029	0	90755854	G	A
5	rs2113058	0	90756344	C	A
5	rs148123404	0	90756385	C	A
5	rs10805875	0	90756587	A	G
5	rs141889549	0	90756663	A	G
5	rs2161584	0	90756688	G	A
5	rs6897832	0	90757560	A	G
5	rs80267325	0	90757599	A	G
5	rs13189732	0	90757628	G	A
5	rs67643824	0	90757952	A	G
5	rs9918274	0	90758304	T	A
5	rs6894924	0	90758553	T	C
5	rs10052492	0	90759930	T	A
5	rs12188929	0	90759990	C	T
5	rs140386216	0	90760482	C	T
5	rs150414378	0	90760871	C	T
5	rs149166806	0	90761235	T	C
5	rs145028863	0	90761493	G	T
5	rs142107546	0	90761889	T	A
5	rs16869750	0	90762210	T	A
5	rs933688	0	90762748	G	A
5	rs138995674	0	90762821	C	T
5	rs117281115	0	90763189	C	T
5	rs140523713	0	90763385	G	T
5	rs148491805	0	90763987	G	A
5	rs78169868	0	90765278	C	T
5	rs12188467	0	90765632	A	T
5	rs146826335	0	90765845	G	A
5	rs143370013	0	90766779	C	A
5	rs10067713	0	90767369	T	C
5	rs150773531	0	90767760	C	G
5	rs149962698	0	90768084	G	A
5	rs139963323	0	90768554	G	T
5	rs57389454	0	90769619	A	G
5	rs332540	0	90772345	C	T
5	rs117041003	0	90772446	T	C
5	rs116296217	0	90773705	T	A
5	rs74721326	0	90773706	G	A
5	rs146304617	0	90774818	A	G
5	rs80190009	0	90775092	A	G
5	rs332541	0	90775137	A	G
5	rs78715698	0	90776648	T	C
5	rs332542	0	90777161	G	C
5	rs74897253	0	90777189	T	C
5	rs118089807	0	90777831	T	A
5	rs332544	0	90778848	G	A
5	rs332545	0	90779286	C	A
5	rs74440922	0	90779335	T	C
5	rs77088612	0	90779680	A	C
5	rs1807945	0	90779945	G	A
5	rs2028469	0	90780031	G	A
5	rs186717	0	90780467	T	A
5	rs78676443	0	90780809	A	G
5	rs4146346	0	90781070	A	G
5	rs115224577	0	90781167	A	G
5	rs140052961	0	90781480	C	T
5	rs332546	0	90781550	T	C
5	rs76308925	0	90781961	C	T
5	rs52308	0	90782147	T	C
5	rs76532101	0	90782555	C	T
5	rs76263278	0	90782797	G	C
5	rs139958148	0	90784157	C	T
5	rs332548	0	90786000	G	A
5	rs332549	0	90786231	G	A
5	rs179583	0	90786700	A	G
5	rs332550	0	90786869	A	T
5	rs16869771	0	90786946	C	G
5	rs332551	0	90787315	A	G
5	rs56752631	0	90787526	G	A
5	rs16876866	0	90787544	T	G
5	rs118009233	0	90788035	C	T
5	rs332528	0	90788677	A	C
5	rs10514348	0	90789037	T	G
5	rs332529	0	90789470	G	A
5	rs332531	0	90790451	G	C
5	rs332532	0	90790526	G	A
5	rs75001191	0	90791961	A	G
5	rs2432160	0	90792007	T	G
5	rs332534	0	90792536	T	A
5	rs332535	0	90792882	A	G
5	rs332536	0	90793545	G	C
5	rs16869788	0	90793776	T	C
5	rs73771441	0	90793801	G	T
5	rs73771443	0	90793809	C	T
5	rs6452955	0	90794518	G	T
5	rs332537	0	90794973	T	C
5	rs332538	0	90795328	G	T
5	rs1423595	0	90795928	A	G
5	rs10065250	0	90795984	T	C
5	rs16876877	0	90796613	A	G
5	rs16876880	0	90796839	T	A
5	rs7723015	0	90796876	G	T
5	rs10038441	0	90797142	C	A
5	rs10038508	0	90797244	G	A
5	rs16869794	0	90797619	C	T
5	rs72771538	0	90797727	G	A
5	rs332539	0	90798611	C	A
5	rs28437638	0	90798683	A	G
5	rs78325990	0	90798913	G	T
5	rs6864520	0	90799016	A	G
5	rs6865029	0	90799333	A	C
5	rs10041527	0	90799752	A	G
5	rs56995934	0	90800176	G	A
5	rs6876075	0	90800869	G	A
5	rs56411263	0	90801402	G	T
5	rs56121129	0	90801870	G	A
5	rs17640214	0	90802961	A	G
5	rs9986249	0	90803096	T	A
5	rs185897990	0	90803400	C	T
5	rs114595478	0	90803475	G	A
5	rs184560	0	90803607	C	T
5	rs6869618	0	90803702	T	C
5	rs77822762	0	90804194	T	A
5	rs16869799	0	90804279	A	T
5	rs117534723	0	90805081	A	G
5	rs10073149	0	90805092	T	C
5	rs6865573	0	90806861	C	G
5	rs7724031	0	90808954	T	C
5	rs9293569	0	90810714	T	C
5	rs13355661	0	90811629	C	A
5	rs62376580	0	90811740	G	A
5	rs73771461	0	90814072	T	C
5	rs72771544	0	90815494	G	A
5	rs10474356	0	90816402	A	G
5	rs13354352	0	90816670	A	G
5	rs10069097	0	90816996	G	C
5	rs16869805	0	90817701	C	T
5	rs10473945	0	90817901	C	A
5	rs10473946	0	90817972	A	T
5	rs17640423	0	90819261	T	C
5	rs17579054	0	90819330	T	G
5	rs72771547	0	90820537	C	T
5	rs10073018	0	90824844	C	T
5	rs6870792	0	90826101	T	C
5	rs10037568	0	90827450	T	A
5	rs332522	0	90827748	T	G
5	rs17640581	0	90828783	A	G
5	rs17579249	0	90829414	T	C
5	rs231383	0	90830204	C	G
5	rs332523	0	90830449	T	C
5	rs2028471	0	90832395	A	T
5	rs2028472	0	90832439	T	C
5	rs118070977	0	90832751	C	T
5	rs13435929	0	90833611	C	G
5	rs13435932	0	90833671	C	T
5	rs4146347	0	90833678	C	T
5	rs17579567	0	90834653	A	G
5	rs1593059	0	90835085	G	A
5	rs10042221	0	90835224	A	G
5	rs1593060	0	90835314	G	A
5	rs1363993	0	90836162	T	C
5	rs1363994	0	90836185	G	A
5	rs332526	0	90836317	T	C
5	rs1363995	0	90837265	A	G
5	rs17579630	0	90837491	T	C
5	rs10067258	0	90837630	T	G
5	rs1661037	0	90838345	A	G
5	rs10079979	0	90838526	C	T
5	rs7737738	0	90838615	G	A
5	rs72771554	0	90838739	A	G
5	rs2439625	0	90839914	T	G
5	rs9986147	0	90840023	C	A
5	rs1899314	0	90840211	T	G
5	rs1899315	0	90840530	G	A
5	rs1579736	0	90841180	A	C
5	rs141825146	0	90841699	A	G
5	rs140876413	0	90841774	C	T
5	rs2432158	0	90841895	T	G
5	rs9986283	0	90842197	A	G
5	rs138373315	0	90842486	T	G
5	rs10060836	0	90843591	G	A
5	rs28855513	0	90843833	G	A
5	rs1583907	0	90844272	T	C
5	rs13357470	0	90844481	C	T
5	rs10040362	0	90845059	G	A
5	rs56160605	0	90845149	A	C
5	rs1423591	0	90845718	G	A
5	rs1423592	0	90845769	G	T
5	rs10044045	0	90845927	T	C
5	rs1582557	0	90846294	T	G
5	rs28799682	0	90846485	T	C
5	rs10036307	0	90846871	A	G
5	rs10044802	0	90846889	T	C
5	rs10069046	0	90847013	G	A
5	rs9293570	0	90847531	G	T
5	rs2432159	0	90848400	G	A
5	rs10038687	0	90848511	C	T
5	rs10044199	0	90848521	A	G
5	rs4916865	0	90848522	C	T
5	rs72771561	0	90848655	A	T
5	rs13356771	0	90848838	G	T
5	rs13357170	0	90848922	C	T
5	rs332518	0	90849062	A	G
5	rs142543489	0	90849639	G	A
5	rs10079249	0	90850615	A	G
5	rs10064369	0	90850664	C	T
5	rs13360800	0	90850969	T	A
5	rs13358542	0	90851263	G	A
5	rs143271114	0	90851389	G	A
5	rs13360925	0	90851744	T	C
5	rs7707717	0	90852015	G	A
5	rs7707782	0	90852247	C	T
5	rs7708089	0	90852394	C	T
5	rs7708120	0	90852452	C	T
5	rs188339827	0	90852531	C	T
5	rs6872564	0	90853160	C	T
5	rs7719043	0	90854759	A	G
5	rs7719044	0	90854761	A	G
5	rs9885142	0	90854843	A	C
5	rs7706643	0	90855639	T	G
5	rs147715414	0	90856165	C	T
5	rs9885528	0	90856419	G	A
5	rs10045672	0	90857254	G	A
5	rs10942636	0	90858258	C	T
5	rs72771564	0	90858678	T	C
5	rs72771565	0	90858708	C	A
5	rs72771566	0	90858709	C	A
5	rs72771567	0	90858900	C	T
5	rs1120946	0	90859257	G	A
5	rs117646903	0	90859702	G	A
5	rs116490872	0	90859938	C	A
5	rs72771569	0	90859963	C	T
5	rs117871489	0	90860117	C	T
5	rs2919809	0	90860165	A	G
5	rs189731705	0	90860215	G	T
5	rs62376596	0	90860370	G	A
5	rs10043928	0	90860470	C	A
5	rs142720829	0	90860617	G	T
5	rs72771571	0	90860670	G	A
5	rs28820626	0	90861032	C	A
5	rs10474362	0	90861663	A	G
5	rs1441391	0	90862309	G	A
5	rs10473948	0	90863089	A	T
5	rs1813756	0	90863382	T	C
5	rs115510000	0	90863735	T	C
5	rs13353975	0	90863838	G	T
5	rs72771577	0	90864460	C	T
5	rs1822167	0	90864497	T	C
5	rs116277035	0	90864618	T	C
5	rs56218465	0	90864991	T	A
5	rs55749912	0	90865282	C	A
5	rs10039747	0	90865785	T	C
5	rs17641283	0	90866581	C	T
5	rs55975355	0	90866784	T	C
5	rs17641301	0	90866952	G	A
5	rs6863217	0	90867259	T	A
5	rs10043890	0	90867639	A	T
5	rs987092	0	90867681	T	C
5	rs72771578	0	90868975	G	T
5	rs10051901	0	90869174	C	T
5	rs10066951	0	90869184	A	T
5	rs10038699	0	90869478	T	C
5	rs10035748	0	90869632	C	G
5	rs10037356	0	90871630	C	T
5	rs140394678	0	90872254	A	G
5	rs6867266	0	90873294	T	C
5	rs117250753	0	90873511	A	G
5	rs6891503	0	90873884	G	A
5	rs6891710	0	90873995	G	T
5	rs13358081	0	90875264	G	T
5	rs13358067	0	90875343	C	A
5	rs13358135	0	90875566	G	T
5	rs13358142	0	90875726	C	G
5	rs1155757	0	90876499	C	T
5	rs72771584	0	90877715	C	T
5	rs138251557	0	90877770	C	T
5	rs2919811	0	90881219	G	A
5	rs6452960	0	90881388	A	G
5	rs6888139	0	90882168	T	C
5	rs1596056	0	90883485	A	G
5	rs6452961	0	90886477	G	A
5	rs1596055	0	90886601	A	T
5	rs6890336	0	90886680	A	G
5	rs4426949	0	90889412	G	A
5	rs7721647	0	90890018	C	T
5	rs117240525	0	90891016	G	A
5	rs10061039	0	90891116	A	G
5	rs56201156	0	90891187	T	C
5	rs10054023	0	90891236	T	A
5	rs138362662	0	90891976	A	T
5	rs1505853	0	90892361	C	T
5	rs1505852	0	90893636	C	A
5	rs1505851	0	90893954	T	C
5	rs1505850	0	90894615	A	G
5	rs117777481	0	90894759	C	T
5	rs1847836	0	90894854	G	A
5	rs147196948	0	90897998	C	T
5	rs1847838	0	90899223	A	G
5	rs66818976	0	90900362	A	G
5	rs74968319	0	90900456	G	T
5	rs17641623	0	90901337	A	G
5	rs7735764	0	90901781	T	C
5	rs2367530	0	90902211	A	G
5	rs10514350	0	90903609	A	G
5	rs33939675	0	90906337	G	C
5	rs75842768	0	90909549	C	T
5	rs7703346	0	90909574	A	T
5	rs7703640	0	90909727	C	T
5	rs7723748	0	90909778	T	C
5	rs34113537	0	90912789	C	T
5	rs987363	0	90913314	A	G
5	rs75780720	0	90913600	G	A
5	rs7729308	0	90913952	G	A
5	rs4312919	0	90915268	G	A
5	rs1441392	0	90915357	C	T
5	rs12655615	0	90915747	C	A
5	rs7717991	0	90915770	T	C
5	rs6867770	0	90917610	C	G
5	rs10059323	0	90918194	G	A
5	rs9885387	0	90919419	T	C
5	rs72771598	0	90919651	G	A
5	rs1605141	0	90919961	G	A
5	rs6887197	0	90922528	T	G
5	rs2197045	0	90924143	C	T
5	rs12522188	0	90925958	C	T
5	rs4492142	0	90926353	T	G
5	rs72771599	0	90927065	G	T
5	rs2202508	0	90928589	C	T
5	rs139199023	0	90928691	T	C
5	rs12188554	0	90929235	C	A
5	rs2202509	0	90929423	G	A
5	rs76219564	0	90930298	A	G
5	rs1827818	0	90931487	T	G
5	rs17641761	0	90931568	A	G
5	rs76340239	0	90932391	G	A
5	rs77009124	0	90933592	A	G
5	rs4355554	0	90935334	A	G
5	rs10071476	0	90936694	A	G
5	rs7703155	0	90939479	C	G
5	rs10051652	0	90939754	C	T
5	rs12186681	0	90940109	C	T
5	rs72771601	0	90940837	C	A
5	rs2962380	0	90941201	A	G
5	rs12655580	0	90945613	C	T
5	rs1976519	0	90945812	G	A
5	rs16869903	0	90945978	A	T
5	rs72773303	0	90947294	A	C
5	rs62374738	0	90948266	C	T
5	rs2089271	0	90949334	C	T
5	rs2962379	0	90949682	G	A
5	rs1587948	0	90949943	T	C
5	rs2962378	0	90950210	G	A
5	rs1580949	0	90952342	G	A
5	rs148567231	0	90953266	C	A
5	rs62374741	0	90955496	A	G
5	rs2939243	0	90956743	A	G
5	rs2973840	0	90956953	G	A
5	rs62374742	0	90957198	C	T
5	rs74574105	0	90957426	A	G
5	rs75763509	0	90958001	A	G
5	rs2939242	0	90959587	T	C
5	rs7726364	0	90961608	A	T
5	rs2657819	0	90962603	C	A
5	rs1505854	0	90963626	T	A
5	rs2939261	0	90965294	C	G
5	rs2939260	0	90965797	A	G
5	rs76076209	0	90966971	G	T
5	rs2939259	0	90968651	C	G
5	rs2939258	0	90968934	T	G
5	rs75583435	0	90969727	C	T
5	rs2972816	0	90970689	C	T
5	rs331397	0	90971567	G	T
5	rs2973825	0	90972458	G	A
5	rs2914024	0	90973568	C	T
5	rs2935250	0	90976069	T	C
5	rs2939241	0	90976885	G	T
5	rs2914021	0	90977079	T	G
5	rs36016458	0	90979289	T	C
5	rs1496449	0	90980718	C	T
5	rs76993096	0	90981272	T	C
5	rs1496448	0	90981426	C	A
5	rs2973826	0	90981532	T	G
5	rs56841965	0	90981746	T	C
5	rs78995458	0	90983954	A	G
5	rs2935244	0	90984475	T	G
5	rs17647775	0	90985009	A	G
5	rs78756031	0	90985401	C	A
5	rs2973827	0	90985856	A	C
5	rs2973828	0	90986181	A	G
5	rs2939246	0	90986991	A	C
5	rs2914023	0	90987075	A	G
5	rs2935245	0	90989081	G	A
5	rs6880791	0	90990179	G	A
5	rs2935246	0	90990300	T	C
5	rs2973829	0	90990382	A	G
5	rs2939253	0	90990668	A	C
5	rs2973830	0	90990743	G	A
5	rs2939252	0	90991435	T	C
5	rs2935247	0	90991874	T	A
5	rs115887426	0	90992221	A	G
5	rs2935248	0	90992390	T	A
5	rs2973831	0	90992423	G	C
5	rs189799	0	90993364	A	G
5	rs2935249	0	90993461	A	G
5	rs34282885	0	90995936	A	C
5	rs7714168	0	90995987	A	T
5	rs62374747	0	90996344	T	C
5	rs116589404	0	90996577	C	T
5	rs62374748	0	90996597	T	C
5	rs331383	0	90996643	C	T
5	rs10037332	0	90996711	C	G
5	rs6452964	0	90997483	G	A
5	rs331384	0	90997942	T	G
5	rs2973832	0	90998499	G	C
5	rs12659774	0	90998562	G	A
5	rs10064296	0	90998645	A	G
5	rs16869941	0	90998836	C	G
5	rs79121611	0	90999099	C	T
5	rs331389	0	90999520	T	A
5	rs76872842	0	90999598	G	A
5	rs331387	0	91000367	G	A
5	rs76521636	0	91000666	T	C
5	rs10053671	0	91000858	C	T
5	rs11956576	0	91001001	A	C
5	rs7712805	0	91001109	A	G
5	rs6452965	0	91001468	G	A
5	rs17648061	0	91001898	G	A
5	rs17581699	0	91001921	T	C
5	rs11747618	0	91001969	A	G
5	rs9765070	0	91002230	A	G
5	rs17581793	0	91002504	A	C
5	rs17581814	0	91002546	A	G
5	rs16869953	0	91002745	G	A
5	rs56124971	0	91003200	T	C
5	rs77120799	0	91003771	C	G
5	rs7716248	0	91005021	T	C
5	rs2453823	0	91005161	A	T
5	rs4916869	0	91005225	T	C
5	rs7734608	0	91005272	C	T
5	rs7716872	0	91005372	T	C
5	rs7734973	0	91005607	A	G
5	rs10155626	0	91005715	T	C
5	rs2088290	0	91006035	G	A
5	rs1809814	0	91006464	A	C
5	rs903878	0	91006646	T	G
5	rs331395	0	91006918	C	G
5	rs10078565	0	91008382	C	T
5	rs331393	0	91008758	T	G
5	rs331392	0	91009072	A	G
5	rs331390	0	91009752	A	G
5	rs77878909	0	91010069	T	A
5	rs7706875	0	91010324	G	A
5	rs6866239	0	91010563	C	G
5	rs62375762	0	91010782	T	C
5	rs12518363	0	91012064	T	G
5	rs13360208	0	91012168	A	T
5	rs1587211	0	91012382	C	T
5	rs67839857	0	91013369	G	A
5	rs10447159	0	91014718	A	G
5	rs10447160	0	91014894	G	A
5	rs62375763	0	91015398	G	A
5	rs77559275	0	91015432	G	A
5	rs71637347	0	91015863	G	A
5	rs2657816	0	91017430	G	C
5	rs2561063	0	91017525	T	C
5	rs10058517	0	91018008	G	C
5	rs2202510	0	91018052	A	G
5	rs35013513	0	91018528	A	T
5	rs62375765	0	91020582	A	G
5	rs35662958	0	91022580	T	C
5	rs10069752	0	91023839	G	C
5	rs17648705	0	91025676	T	C
5	rs1692437	0	91026341	C	A
5	rs141941351	0	91028201	C	A
5	rs188336872	0	91028707	C	G
5	rs79101514	0	91029028	C	A
5	rs143526320	0	91029066	T	C
5	rs185200508	0	91029253	A	C
5	rs1692435	0	91029327	G	A
5	rs3913800	0	91032184	A	C
5	rs331400	0	91032448	G	A
5	rs62375766	0	91033453	C	T
5	rs7445794	0	91033547	T	C
5	rs13160409	0	91035200	C	T
5	rs1964059	0	91035641	G	A
5	rs12653151	0	91036162	C	T
5	rs331403	0	91037528	C	T
5	rs12516181	0	91039040	T	C
5	rs10462496	0	91039860	G	A
5	rs62375767	0	91039934	C	T
5	rs62375768	0	91040262	T	G
5	rs12514316	0	91040479	G	A
5	rs140330739	0	91042626	G	T
5	rs7723347	0	91043730	G	A
5	rs186401680	0	91044010	T	C
5	rs118029102	0	91044574	T	C
5	rs143983021	0	91044920	C	T
5	rs331401	0	91045448	G	A
5	rs113856017	0	91045511	G	A
5	rs12521300	0	91046186	T	G
5	rs1692427	0	91047679	G	A
5	rs331385	0	91049451	G	A
5	rs13166131	0	91050109	T	G
5	rs35229120	0	91051704	A	G
5	rs6869800	0	91053616	C	T
5	rs6870007	0	91053844	A	C
5	rs2662400	0	91054087	G	A
5	rs1820692	0	91054329	G	C
5	rs13340403	0	91054335	T	G
5	rs11747230	0	91054512	G	A
5	rs4100683	0	91054916	C	T
5	rs6881283	0	91055657	C	T
5	rs58016444	0	91056736	T	A
5	rs62375772	0	91057263	T	A
5	rs2973835	0	91057358	A	T
5	rs62366623	0	91057525	G	A
5	rs34363797	0	91058007	G	A
5	rs200528689	0	91058732	C	T
5	rs138217750	0	91059717	A	G
5	rs10079532	0	91063867	G	A
5	rs77342671	0	91064016	G	A
5	rs6452969	0	91064360	A	G
5	rs7722797	0	91064562	T	A
5	rs62366632	0	91064637	G	A
5	rs56839463	0	91065141	A	G
5	rs59514183	0	91065182	A	G
5	rs10055689	0	91066692	C	A
5	rs10055754	0	91066797	C	T
5	rs10072485	0	91067183	A	G
5	rs2939247	0	91067306	A	G
5	rs62366636	0	91067532	A	G
5	rs9293571	0	91069370	C	T
5	rs2662404	0	91069467	G	T
5	rs9293572	0	91069648	G	A
5	rs62366638	0	91070435	A	G
5	rs7716707	0	91072035	G	A
5	rs2939244	0	91073986	T	A
5	rs13357578	0	91074880	C	A
5	rs1395017	0	91075559	A	T
5	rs11743694	0	91075642	G	A
5	rs7716005	0	91075841	T	C
5	rs7737612	0	91075910	A	G
5	rs1395015	0	91076152	C	T
5	rs2973839	0	91076695	A	G
5	rs12518725	0	91076813	G	T
5	rs9293574	0	91078544	T	C
5	rs10062631	0	91080148	C	T
5	rs67780637	0	91080598	T	C
5	rs4547954	0	91080804	A	C
5	rs4560583	0	91080999	C	T
5	rs6878785	0	91081078	T	C
5	rs4388237	0	91081287	T	C
5	rs10045960	0	91081510	A	G
5	rs10067349	0	91082644	G	A
5	rs4244209	0	91083687	G	A
5	rs4612105	0	91083782	A	G
5	rs4568393	0	91083791	C	T
5	rs4400158	0	91083879	T	C
5	rs4469220	0	91084266	A	G
5	rs9293575	0	91085026	C	A
5	rs10043759	0	91085864	G	T
5	rs10036113	0	91085885	T	C
5	rs66497055	0	91086448	G	A
5	rs56370675	0	91086897	A	G
5	rs72773343	0	91086936	T	C
5	rs10039554	0	91087217	A	G
5	rs71637351	0	91087580	A	G
5	rs10045304	0	91087825	G	A
5	rs4916875	0	91088078	A	G
5	rs6889498	0	91088741	T	C
5	rs4628022	0	91089756	A	G
5	rs4288147	0	91089942	C	T
5	rs76992114	0	91090237	A	G
5	rs4509055	0	91090469	G	A
5	rs4443452	0	91090726	G	A
5	rs7442905	0	91090852	T	G
5	rs6865934	0	91091485	T	G
5	rs117648062	0	91091643	C	T
5	rs74879153	0	91091793	T	A
5	rs28517286	0	91092137	C	T
5	rs4244210	0	91092920	G	A
5	rs9293576	0	91093184	G	C
5	rs9293577	0	91093210	A	G
5	rs72773348	0	91093223	T	C
5	rs4398667	0	91093880	A	C
5	rs4270726	0	91093966	A	G
5	rs2913463	0	91094294	G	A
5	rs2973881	0	91094306	G	C
5	rs2913462	0	91094321	T	A
5	rs2913461	0	91094359	T	G
5	rs2973880	0	91095068	A	G
5	rs2913460	0	91095221	C	T
5	rs116078322	0	91095341	G	A
5	rs1820650	0	91095433	T	C
5	rs1582901	0	91095454	A	G
5	rs1820649	0	91095473	A	G
5	rs77890465	0	91095551	T	G
5	rs2973875	0	91095890	A	G
5	rs2913459	0	91095912	C	G
5	rs2913458	0	91095944	T	A
5	rs2913457	0	91096116	G	A
5	rs10474370	0	91096152	C	A
5	rs10474371	0	91096159	A	G
5	rs10474372	0	91096246	C	T
5	rs34156429	0	91096263	A	T
5	rs10474373	0	91096292	G	A
5	rs10474375	0	91096385	C	G
5	rs2973874	0	91096630	A	G
5	rs2973873	0	91096652	C	A
5	rs2913456	0	91096716	G	A
5	rs3097164	0	91096948	A	G
5	rs2973872	0	91097053	T	C
5	rs2913455	0	91097268	T	C
5	rs2973871	0	91097359	G	A
5	rs2913454	0	91097461	C	T
5	rs2973870	0	91097582	A	C
5	rs2973869	0	91097795	A	G
5	rs2913453	0	91097882	C	T
5	rs2973868	0	91097945	G	A
5	rs2913452	0	91098697	C	A
5	rs2860387	0	91099034	C	G
5	rs2973867	0	91099101	A	C
5	rs2973866	0	91099153	A	C
5	rs2913451	0	91099246	A	G
5	rs2913450	0	91099474	T	C
5	rs1366129	0	91099684	T	A
5	rs2913449	0	91099977	A	T
5	rs10067567	0	91100128	A	G
5	rs2860382	0	91100134	C	G
5	rs1863950	0	91100365	T	C
5	rs1863949	0	91100422	G	A
5	rs1863948	0	91100564	T	G
5	rs2913448	0	91100975	T	A
5	rs2913447	0	91101265	T	A
5	rs2973864	0	91101403	C	T
5	rs2913445	0	91101678	G	C
5	rs2973863	0	91101690	C	T
5	rs2913444	0	91102299	T	C
5	rs930051	0	91102973	G	A
5	rs930050	0	91103192	A	G
5	rs2367826	0	91103283	G	T
5	rs2913443	0	91103344	C	T
5	rs2913442	0	91103635	G	A
5	rs2887093	0	91103781	G	A
5	rs2913440	0	91103999	G	A
5	rs2913439	0	91104088	T	A
5	rs2913438	0	91104104	A	C
5	rs2913437	0	91104130	T	C
5	rs2913436	0	91104306	C	T
5	rs2913435	0	91104374	C	A
5	rs2913434	0	91104383	G	A
5	rs2913433	0	91104722	C	T
5	rs2913432	0	91104725	C	A
5	rs2973861	0	91104760	A	G
5	rs2913431	0	91104781	A	C
5	rs2913430	0	91104980	A	T
5	rs35569778	0	91105025	T	C
5	rs2913429	0	91105205	G	T
5	rs2913428	0	91107040	G	T
5	rs2913427	0	91107194	C	T
5	rs2973859	0	91107408	A	G
5	rs2913426	0	91107582	G	A
5	rs73141584	0	91107727	C	T
5	rs2913425	0	91108026	T	A
5	rs2913424	0	91108489	G	A
5	rs2367827	0	91108565	A	G
5	rs2367828	0	91108750	T	A
5	rs2367829	0	91108781	G	A
5	rs2887094	0	91108928	A	C
5	rs2913421	0	91108933	A	C
5	rs2913420	0	91108973	A	C
5	rs2973856	0	91109153	T	A
5	rs2913419	0	91109220	A	G
5	rs2913418	0	91109475	C	A
5	rs2973855	0	91109745	G	A
5	rs2913417	0	91109791	C	T
5	rs2973854	0	91109988	C	T
5	rs2913416	0	91109997	T	C
5	rs2913415	0	91110276	A	C
5	rs2973853	0	91110553	A	G
5	rs2973852	0	91110688	C	T
5	rs2913414	0	91110755	G	C
5	rs2973851	0	91111046	A	G
5	rs2913413	0	91111215	G	T
5	rs2973850	0	91111259	C	T
5	rs2913412	0	91111286	G	A
5	rs66579298	0	91111303	G	A
5	rs2973849	0	91111549	C	T
5	rs2973848	0	91111913	C	T
5	rs2973847	0	91112088	T	C
5	rs1896596	0	91112153	C	T
5	rs149390823	0	91112257	C	T
5	rs1427951	0	91112333	A	G
5	rs1427950	0	91112374	C	A
5	rs1427949	0	91112605	C	T
5	rs1427948	0	91112779	C	T
5	rs1427947	0	91112905	C	T
5	rs2973846	0	91113482	T	A
5	rs2913410	0	91113587	T	A
5	rs3097162	0	91113824	A	G
5	rs147588009	0	91113956	T	C
5	rs2973845	0	91114345	G	C
5	rs1366133	0	91114584	G	A
5	rs78711339	0	91114659	C	A
5	rs35146088	0	91116709	G	T
5	rs147323218	0	91117763	G	A
5	rs10474378	0	91118156	C	G
5	rs10473954	0	91119149	A	C
5	rs72773370	0	91120282	A	G
5	rs72773371	0	91121220	A	G
5	rs76156833	0	91122038	T	A
5	rs9293582	0	91123556	T	C
5	rs79869220	0	91124807	G	C
5	rs55964699	0	91125545	A	T
5	rs7723609	0	91125897	C	T
5	rs10074805	0	91126261	C	T
5	rs77255380	0	91127393	C	T
5	rs77560064	0	91128829	G	A
5	rs7712134	0	91129299	C	G
5	rs35205291	0	91129598	T	G
5	rs7716876	0	91130058	C	T
5	rs34665168	0	91130755	T	C
5	rs10051975	0	91130959	T	C
5	rs12658380	0	91131445	C	T
5	rs73143247	0	91132027	A	G
5	rs6452973	0	91132648	T	A
5	rs12186835	0	91136011	C	G
5	rs2367823	0	91136731	C	T
5	rs35841145	0	91137357	A	G
5	rs12186928	0	91138068	T	C
5	rs17590025	0	91138453	A	G
5	rs7732303	0	91138656	A	G
5	rs7736833	0	91138873	G	A
5	rs1863947	0	91139682	G	A
5	rs1427945	0	91139886	G	A
5	rs1863946	0	91139996	C	T
5	rs10035780	0	91140504	C	T
5	rs10038790	0	91140665	T	C
5	rs10036433	0	91140887	C	G
5	rs190204420	0	91141190	C	T
5	rs78303907	0	91141324	A	G
5	rs146883034	0	91141652	C	T
5	rs10037243	0	91141876	C	T
5	rs7714682	0	91141953	A	G
5	rs10064162	0	91142046	T	A
5	rs10064422	0	91142436	T	C
5	rs1427944	0	91142890	T	A
5	rs9293587	0	91143066	G	A
5	rs10041028	0	91143310	T	C
5	rs17590226	0	91144205	G	C
5	rs13356872	0	91144362	C	T
5	rs10068803	0	91144476	T	C
5	rs10068811	0	91144545	T	A
5	rs16870132	0	91144564	T	C
5	rs6887393	0	91144658	G	A
5	rs12521016	0	91145965	T	C
5	rs10079624	0	91146100	A	G
5	rs10072732	0	91146203	T	C
5	rs10064962	0	91146263	G	T
5	rs72773387	0	91147628	G	C
5	rs72773388	0	91147640	C	T
5	rs11738756	0	91147719	A	C
5	rs114107968	0	91147879	A	C
5	rs11741136	0	91148002	C	A
5	rs6879955	0	91148475	G	T
5	rs6880191	0	91148817	C	T
5	rs1560047	0	91148854	G	C
5	rs11952128	0	91149353	G	A
5	rs11955693	0	91149788	T	G
5	rs72773393	0	91150244	G	C
5	rs72773394	0	91150499	T	A
5	rs72773395	0	91150500	G	A
5	rs73143267	0	91150580	C	T
5	rs144311510	0	91150762	T	A
5	rs28742159	0	91151108	A	G
5	rs10079218	0	91151464	A	C
5	rs11954033	0	91151737	C	T
5	rs34151557	0	91151744	T	C
5	rs78977950	0	91151851	T	C
5	rs73143273	0	91151972	T	C
5	rs28511872	0	91152085	T	G
5	rs28574830	0	91152126	G	A
5	rs28478279	0	91152188	G	A
5	rs28522579	0	91152461	C	G
5	rs66493052	0	91152786	C	A
5	rs34540337	0	91154054	A	G
5	rs1344690	0	91155218	T	C
5	rs4415110	0	91155533	T	C
5	rs75295353	0	91155630	T	C
5	rs4623182	0	91155920	A	G
5	rs2367824	0	91156283	T	C
5	rs1366135	0	91156324	A	G
5	rs1366134	0	91156332	C	T
5	rs6889878	0	91157106	C	T
5	rs58154806	0	91158803	A	G
5	rs10054834	0	91159272	A	G
5	rs149811398	0	91159789	C	T
5	rs725244	0	91159979	T	G
5	rs725245	0	91160274	G	C
5	rs58022129	0	91161156	A	T
5	rs7704835	0	91161313	T	G
5	rs7722750	0	91161330	G	T
5	rs7722500	0	91161356	C	A
5	rs7722618	0	91161378	C	G
5	rs72773402	0	91162849	C	A
5	rs13362153	0	91163650	G	C
5	rs10058325	0	91164046	T	C
5	rs1366132	0	91164752	T	C
5	rs1366131	0	91164923	C	T
5	rs55650598	0	91165354	T	C
5	rs1946452	0	91165518	G	A
5	rs10942647	0	91166756	G	A
5	rs62368361	0	91168184	G	A
5	rs7736802	0	91169255	A	G
5	rs7719384	0	91169384	T	C
5	rs979447	0	91169725	G	A
5	rs979446	0	91169917	T	C
5	rs1427953	0	91170372	G	T
5	rs1427954	0	91170671	A	C
5	rs61076051	0	91171334	C	T
5	rs6891046	0	91171477	T	C
5	rs7736013	0	91172704	T	C
5	rs7707917	0	91174086	T	A
5	rs78590360	0	91174484	T	C
5	rs35273547	0	91175115	A	C
5	rs34995238	0	91175497	T	C
5	rs10042631	0	91175500	T	C
5	rs10039744	0	91175619	G	A
5	rs111577337	0	91175737	C	T
5	rs76222897	0	91176831	A	G
5	rs12513831	0	91176932	A	G
5	rs35438038	0	91177169	T	C
5	rs36085805	0	91177222	A	C
5	rs10041328	0	91177569	G	C
5	rs71637358	0	91177579	C	T
5	rs10072620	0	91178113	A	G
5	rs6880158	0	91178759	G	A
5	rs12516680	0	91178982	G	A
5	rs77354514	0	91179102	A	C
5	rs10942648	0	91180630	A	G
5	rs76303350	0	91180694	C	T
5	rs10942649	0	91180868	A	T
5	rs7716624	0	91180944	T	C
5	rs62368362	0	91181254	C	T
5	rs1560046	0	91181540	G	C
5	rs34846998	0	91182505	C	T
5	rs9293589	0	91182622	T	A
5	rs7703024	0	91182639	A	C
5	rs9293590	0	91182821	T	C
5	rs62368363	0	91183630	C	T
5	rs9293591	0	91184723	C	A
5	rs77654522	0	91185524	C	T
5	rs71637359	0	91186586	C	A
5	rs7711603	0	91189037	G	A
5	rs10474379	0	91191068	G	A
5	rs2059791	0	91191343	C	T
5	rs2059792	0	91191530	A	C
5	rs2059793	0	91191572	A	G
5	rs10075948	0	91191938	C	T
5	rs17577288	0	91193417	T	C
5	rs10942650	0	91193777	C	T
5	rs10037971	0	91193891	T	C
5	rs1427955	0	91196226	A	C
5	rs1427956	0	91196238	A	C
5	rs1863951	0	91199436	G	T
5	rs10067360	0	91200818	A	G
5	rs77182233	0	91204301	T	C
5	rs953550	0	91204374	A	C
5	rs76734650	0	91205268	A	C
5	rs13165445	0	91208512	T	G
5	rs73773199	0	91208516	G	T
5	rs10037645	0	91209241	T	C
5	rs6897112	0	91209493	A	G
5	rs79191452	0	91210089	G	A
5	rs1030459	0	91210286	G	A
5	rs75641874	0	91210381	G	T
5	rs72775214	0	91211676	C	T
5	rs6895098	0	91212304	T	C
5	rs115489516	0	91212964	G	A
5	rs6879151	0	91212999	G	T
5	rs6879528	0	91213418	C	T
5	rs117978043	0	91213420	C	T
5	rs7724963	0	91214519	C	T
5	rs7730541	0	91215560	G	A
5	rs139714689	0	91215715	C	T
5	rs1019740	0	91216475	C	T
5	rs1019741	0	91216613	G	A
5	rs140833761	0	91217356	C	G
5	rs7716965	0	91217942	C	T
5	rs2195277	0	91218507	C	T
5	rs9293593	0	91219310	A	T
5	rs7710172	0	91219996	T	C
5	rs75212375	0	91220209	T	C
5	rs10063941	0	91221647	G	T
5	rs79594453	0	91222672	G	A
5	rs77915074	0	91223147	C	T
5	rs57446729	0	91224766	T	A
5	rs6898459	0	91225258	T	A
5	rs7727186	0	91226958	A	G
5	rs2114980	0	91227934	G	A
5	rs78934296	0	91228482	T	C
5	rs7705780	0	91228599	G	A
5	rs9791131	0	91228779	T	C
5	rs7714899	0	91229900	A	C
5	rs1366127	0	91230141	G	A
5	rs10942653	0	91230193	G	C
5	rs78231444	0	91230525	C	G
5	rs7721652	0	91231820	A	T
5	rs825397	0	91235362	A	C
5	rs825398	0	91235448	G	A
5	rs825399	0	91235955	G	A
5	rs12655533	0	91237126	T	G
5	rs12653415	0	91237272	G	A
5	rs56263885	0	91237758	A	T
5	rs76444979	0	91238333	C	T
5	rs140441795	0	91238414	C	T
5	rs1346447	0	91238896	C	T
5	rs144836685	0	91240537	A	T
5	rs147385818	0	91241032	G	A
5	rs825388	0	91241210	G	T
5	rs825389	0	91243313	T	G
5	rs825390	0	91243574	G	A
5	rs148362482	0	91244874	T	C
5	rs825391	0	91245140	A	G
5	rs825392	0	91245380	T	C
5	rs78453930	0	91245843	A	G
5	rs825394	0	91246720	A	T
5	rs825395	0	91249160	T	C
5	rs143775695	0	91250146	T	A
5	rs825396	0	91251222	T	C
5	rs79768544	0	91253311	A	G
5	rs972681	0	91260480	C	T
5	rs79356998	0	91260508	C	A
5	rs76655117	0	91261637	T	C
5	rs76002059	0	91264339	G	C
5	rs76943328	0	91264644	T	C
5	rs4527641	0	91266610	C	T
5	rs13163446	0	91266836	G	A
5	rs118114758	0	91268050	G	C
5	rs13164662	0	91268253	T	C
5	rs435195	0	91268897	C	T
5	rs1981985	0	91269449	A	G
5	rs76013593	0	91269834	C	T
5	rs13189064	0	91269835	G	A
5	rs13171922	0	91273436	G	C
5	rs10074517	0	91273879	A	T
5	rs421379	0	91275313	T	C
5	rs16870311	0	91275431	T	C
5	rs77161145	0	91276435	C	T
5	rs1363872	0	91278655	T	A
5	rs62368423	0	91280843	G	A
5	rs117245501	0	91281209	T	A
5	rs13158510	0	91283132	C	T
5	rs141036367	0	91283500	T	C
5	rs10474381	0	91285173	T	G
5	rs16870320	0	91286351	G	A
5	rs2216695	0	91286632	A	G
5	rs16870321	0	91286856	A	G
5	rs10474382	0	91287130	T	C
5	rs6888394	0	91287413	C	T
5	rs10942656	0	91287437	A	G
5	rs147112940	0	91288169	T	C
5	rs16870324	0	91289343	C	T
5	rs13167363	0	91289877	C	T
5	rs34822593	0	91290485	T	G
5	rs2042316	0	91291272	T	A
5	rs74941088	0	91293171	T	A
5	rs7736791	0	91294315	C	T
5	rs13354251	0	91294984	G	A
5	rs114519219	0	91295623	G	A
5	rs10514351	0	91296544	G	A
5	rs78779173	0	91298893	T	A
5	rs75383563	0	91301472	A	G
5	rs7356540	0	91303719	T	C
5	rs9293594	0	91304870	T	G
5	rs117381261	0	91305439	G	A
5	rs7735328	0	91306578	C	G
5	rs7728466	0	91308338	A	G
5	rs9293595	0	91308742	A	G
5	rs10473955	0	91308785	G	C
5	rs1816089	0	91313509	A	G
5	rs1345786	0	91314004	G	A
5	rs2042317	0	91316398	A	G
5	rs16870354	0	91317587	A	G
5	rs1946485	0	91321142	G	T
5	rs2112945	0	91322882	A	G
5	rs9293596	0	91324764	T	C
5	rs10462501	0	91325596	C	G
5	rs16870368	0	91327624	G	A
5	rs1019804	0	91333412	T	A
5	rs16870371	0	91334299	T	C
5	rs59222744	0	91335603	T	C
5	rs6883901	0	91335674	T	C
5	rs6889469	0	91336618	T	C
5	rs1319728	0	91337995	C	T
5	rs149186719	0	91338179	T	G
5	rs147963509	0	91338732	C	T
5	rs79812258	0	91338761	A	T
5	rs953446	0	91339105	T	C
5	rs1423275	0	91340592	T	C
5	rs13159183	0	91341160	G	A
5	rs12697821	0	91341328	A	G
5	rs12697822	0	91341783	G	C
5	rs73131485	0	91343478	A	G
5	rs77127907	0	91344088	T	C
5	rs59024510	0	91349404	A	G
5	rs28849408	0	91352859	C	T
5	rs76007826	0	91353008	T	G
5	rs75563725	0	91353196	T	A
5	rs111318998	0	91354708	G	A
5	rs4621587	0	91357193	G	A
5	rs73133103	0	91358772	T	C
5	rs6867876	0	91359310	C	T
5	rs7734101	0	91360369	T	G
5	rs75600627	0	91361057	C	T
5	rs75409831	0	91361097	C	T
5	rs73133107	0	91361107	A	G
5	rs6879054	0	91361259	A	G
5	rs6879594	0	91361321	G	A
5	rs117565084	0	91362252	A	T
5	rs6871141	0	91363062	T	G
5	rs185410767	0	91363716	C	T
5	rs6895789	0	91363908	C	T
5	rs74529021	0	91364374	A	G
5	rs6861193	0	91365076	A	C
5	rs76926016	0	91365928	T	C
5	rs73133115	0	91366115	T	C
5	rs4295421	0	91367222	C	T
5	rs6894664	0	91367365	T	A
5	rs35006899	0	91368804	T	C
5	rs73133123	0	91369913	A	G
5	rs6865642	0	91371320	A	G
5	rs6866164	0	91371623	A	G
5	rs146236603	0	91372864	C	T
5	rs75869630	0	91374163	C	T
5	rs10039163	0	91375152	G	C
5	rs7721589	0	91377829	T	C
5	rs7735396	0	91378081	T	A
5	rs66968264	0	91379336	A	C
5	rs67448050	0	91379430	A	C
5	rs13173857	0	91379509	C	A
5	rs72775245	0	91379631	C	T
5	rs34081113	0	91380289	A	G
5	rs74770144	0	91380503	G	A
5	rs6892336	0	91381212	A	G
5	rs77811279	0	91381219	A	G
5	rs6452978	0	91381301	G	T
5	rs10039683	0	91381307	C	G
5	rs10039767	0	91381468	G	A
5	rs6893353	0	91381504	G	A
5	rs3884590	0	91381882	T	C
5	rs56295001	0	91382059	T	A
5	rs56191052	0	91382189	C	A
5	rs4299759	0	91382271	T	A
5	rs28416330	0	91382445	G	A
5	rs79561312	0	91382513	A	C
5	rs28657555	0	91382676	G	A
5	rs72775249	0	91382886	G	A
5	rs7704639	0	91383467	A	T
5	rs7725401	0	91383780	T	C
5	rs7725438	0	91383848	T	C
5	rs6868855	0	91383985	C	T
5	rs9293597	0	91384450	G	A
5	rs79098398	0	91385676	C	T
5	rs75391564	0	91386062	G	A
5	rs9293598	0	91386190	A	G
5	rs6861967	0	91386413	T	C
5	rs28571032	0	91386462	G	A
5	rs11748079	0	91386645	C	T
5	rs11741501	0	91386647	A	C
5	rs11742179	0	91386889	A	G
5	rs35621257	0	91387696	C	T
5	rs10075741	0	91387738	C	G
5	rs7703221	0	91388431	C	G
5	rs28560165	0	91388536	C	A
5	rs7704105	0	91388823	G	A
5	rs11738551	0	91388864	A	T
5	rs4458612	0	91390004	C	T
5	rs75389522	0	91390010	A	G
5	rs4147091	0	91390107	T	G
5	rs4454076	0	91390316	A	G
5	rs56023932	0	91390398	C	A
5	rs6873740	0	91390561	C	T
5	rs6878346	0	91390963	A	G
5	rs56155246	0	91391082	A	G
5	rs6878823	0	91391124	C	T
5	rs56938053	0	91391433	T	C
5	rs4485960	0	91391636	T	C
5	rs11741264	0	91391761	A	G
5	rs10074853	0	91392134	G	A
5	rs72775258	0	91392455	C	T
5	rs12521942	0	91392668	G	T
5	rs76329876	0	91393057	A	G
5	rs7711700	0	91393154	T	A
5	rs143232690	0	91393184	C	A
5	rs13164660	0	91393374	T	C
5	rs12522550	0	91393394	C	T
5	rs6891005	0	91393664	C	T
5	rs6872200	0	91393727	T	G
5	rs151154276	0	91393728	T	C
5	rs6891471	0	91393746	G	T
5	rs6895642	0	91393949	C	T
5	rs67757615	0	91394143	C	T
5	rs76720386	0	91394224	C	T
5	rs13187840	0	91394256	G	A
5	rs11738289	0	91395086	C	T
5	rs11744812	0	91395186	A	G
5	rs80112167	0	91395597	C	T
5	rs11744945	0	91395686	A	T
5	rs11738530	0	91395739	G	A
5	rs10053302	0	91396065	G	A
5	rs11742625	0	91396113	T	C
5	rs34079683	0	91396342	C	A
5	rs4273628	0	91396661	T	C
5	rs67571759	0	91396690	A	G
5	rs10942657	0	91397165	A	G
5	rs10942658	0	91397290	A	G
5	rs10942659	0	91397379	A	G
5	rs67025353	0	91397610	G	T
5	rs36125691	0	91398996	C	A
5	rs13169008	0	91399691	T	G
5	rs10058534	0	91400171	T	C
5	rs10050678	0	91400362	C	G
5	rs79863481	0	91401160	A	T
5	rs4352630	0	91401588	C	T
5	rs10056713	0	91402872	C	T
5	rs76894582	0	91403061	T	C
5	rs35469431	0	91404971	A	C
5	rs34917132	0	91404975	T	G
5	rs72775265	0	91404994	C	G
5	rs35741322	0	91405457	A	G
5	rs4075070	0	91407716	C	T
5	rs13179392	0	91408304	A	C
5	rs10045213	0	91408926	C	T
5	rs13190505	0	91410556	A	G
5	rs4639268	0	91410572	G	A
5	rs7447149	0	91411194	T	G
5	rs4448023	0	91412710	C	T
5	rs13356382	0	91414758	G	A
5	rs77021983	0	91414860	A	G
5	rs7709343	0	91415624	T	A
5	rs77304409	0	91416714	T	C
5	rs10057773	0	91418964	C	G
5	rs75276261	0	91419371	C	A
5	rs10474385	0	91419674	G	A
5	rs79409982	0	91419939	T	C
5	rs7724466	0	91419982	C	G
5	rs7725434	0	91420598	C	T
5	rs78516132	0	91420864	A	C
5	rs34248447	0	91420974	G	A
5	rs9293600	0	91421138	T	C
5	rs76601694	0	91422168	T	C
5	rs78363298	0	91422544	C	A
5	rs4476754	0	91423016	A	C
5	rs4421139	0	91423022	T	G
5	rs13156652	0	91423743	G	A
5	rs4544852	0	91425067	G	A
5	rs4538643	0	91425371	T	C
5	rs116948618	0	91425407	G	A
5	rs77203552	0	91426863	A	T
5	rs4546418	0	91427534	T	C
5	rs149186494	0	91427812	C	A
5	rs140578029	0	91428618	C	T
5	rs4538644	0	91428622	A	G
5	rs76650405	0	91430001	T	C
5	rs4582317	0	91430693	A	G
5	rs13169634	0	91430945	C	A
5	rs10035157	0	91431809	T	G
5	rs7446719	0	91431873	G	T
5	rs75660789	0	91432156	T	C
5	rs13168251	0	91434132	T	G
5	rs57288630	0	91435326	C	T
5	rs7442866	0	91435424	G	A
5	rs6452981	0	91436145	A	C
5	rs7444634	0	91436963	G	A
5	rs77062854	0	91437304	A	T
5	rs76235289	0	91437722	G	A
5	rs4260700	0	91438322	G	A
5	rs11739461	0	91438351	T	A
5	rs4379233	0	91438468	G	A
5	rs76412426	0	91439219	A	G
5	rs4074062	0	91439364	A	G
5	rs6452982	0	91440859	T	C
5	rs78638022	0	91440911	C	T
5	rs6452983	0	91441015	A	G
5	rs7447222	0	91441548	T	C
5	rs4916881	0	91441788	T	G
5	rs55854704	0	91441814	T	C
5	rs115843826	0	91442118	A	C
5	rs10942660	0	91443389	G	A
5	rs11741475	0	91444004	G	C
5	rs117757819	0	91444014	A	G
5	rs7380389	0	91445351	G	T
5	rs10068985	0	91445604	T	C
5	rs4302621	0	91445843	G	A
5	rs74669027	0	91446322	C	T
5	rs11746898	0	91448316	A	C
5	rs11746957	0	91448487	A	G
5	rs13171558	0	91449132	A	G
5	rs6452984	0	91449593	T	A
5	rs13177516	0	91450213	G	T
5	rs76195568	0	91450251	G	A
5	rs12516837	0	91450467	G	T
5	rs6866971	0	91450734	T	C
5	rs6890210	0	91450912	C	T
5	rs4524541	0	91451146	T	C
5	rs4527642	0	91451371	A	C
5	rs4455590	0	91451893	T	A
5	rs4502864	0	91452232	G	A
5	rs6452985	0	91452740	C	G
5	rs10043979	0	91453271	T	C
5	rs80166126	0	91453588	G	C
5	rs4632829	0	91453826	G	A
5	rs77423788	0	91454260	A	G
5	rs7444222	0	91454571	G	A
5	rs34504771	0	91454974	T	C
5	rs6873078	0	91455126	C	T
5	rs6873593	0	91455444	C	T
5	rs9687618	0	91455710	C	T
5	rs6874098	0	91455729	C	T
5	rs9687629	0	91455753	G	C
5	rs7445919	0	91455963	C	A
5	rs4481377	0	91456133	T	C
5	rs3885064	0	91456256	C	T
5	rs4349758	0	91456353	G	T
5	rs11957762	0	91456536	C	A
5	rs13176503	0	91457148	A	G
5	rs76340880	0	91457311	T	C
5	rs10075061	0	91457432	G	T
5	rs10075086	0	91457598	C	A
5	rs13153433	0	91457983	A	G
5	rs6452986	0	91459608	T	C
5	rs6452987	0	91459725	G	A
5	rs7707767	0	91459754	G	T
5	rs6452988	0	91460009	T	A
5	rs4479875	0	91460315	A	C
5	rs72775289	0	91460492	C	G
5	rs11950053	0	91460771	A	G
5	rs11956693	0	91460810	G	A
5	rs11957353	0	91460973	C	A
5	rs7445639	0	91461081	A	C
5	rs7449348	0	91461253	T	C
5	rs4505986	0	91461282	C	T
5	rs4291047	0	91461308	A	T
5	rs140564899	0	91461390	C	T
5	rs13180431	0	91463148	C	T
5	rs6452989	0	91464010	T	C
5	rs11743587	0	91464195	A	G
5	rs35022094	0	91464234	G	A
5	rs74671441	0	91464290	A	T
5	rs6452990	0	91464496	A	C
5	rs74786485	0	91464788	A	C
5	rs6452991	0	91465217	G	C
5	rs13353972	0	91465524	G	A
5	rs7442837	0	91465676	A	G
5	rs74710515	0	91465724	A	G
5	rs4432927	0	91465984	C	T
5	rs4358555	0	91466085	T	A
5	rs6452992	0	91466245	C	G
5	rs4484461	0	91466539	C	T
5	rs79491188	0	91467140	A	G
5	rs4272157	0	91467198	G	C
5	rs58666833	0	91467408	A	G
5	rs6452993	0	91467589	G	T
5	rs11953522	0	91467823	T	G
5	rs6886256	0	91467937	A	G
5	rs7726926	0	91468592	A	C
5	rs7727361	0	91468654	G	A
5	rs113026736	0	91469020	T	C
5	rs7731676	0	91469203	A	G
5	rs78321836	0	91469906	C	T
5	rs10474386	0	91469929	A	C
5	rs6452994	0	91470115	G	A
5	rs4615326	0	91470585	A	G
5	rs187120476	0	91470655	T	C
5	rs4326176	0	91470882	T	A
5	rs79606023	0	91470930	A	C
5	rs4388238	0	91470957	G	A
5	rs4331934	0	91471017	C	T
5	rs13359334	0	91471868	A	G
5	rs10036489	0	91472155	C	T
5	rs10036601	0	91472385	G	T
5	rs10942662	0	91473726	G	A
5	rs7716281	0	91473841	C	G
5	rs7720578	0	91473995	G	A
5	rs6452996	0	91474069	A	C
5	rs4590205	0	91474482	C	T
5	rs7725865	0	91474949	G	T
5	rs10068845	0	91475541	T	C
5	rs10061062	0	91475744	G	A
5	rs11952503	0	91475746	C	T
5	rs10942663	0	91475802	G	A
5	rs11959721	0	91475948	A	G
5	rs10040401	0	91477046	G	A
5	rs4509056	0	91477161	G	T
5	rs4529237	0	91477187	G	A
5	rs4601072	0	91478027	T	G
5	rs4315955	0	91478062	C	A
5	rs4460166	0	91478366	G	C
5	rs4495215	0	91478371	G	A
5	rs12657917	0	91478976	A	T
5	rs7719245	0	91479328	C	T
5	rs4916882	0	91480140	T	C
5	rs77093889	0	91480288	C	A
5	rs73135128	0	91480349	C	T
5	rs13178345	0	91480776	G	A
5	rs7702979	0	91483175	G	T
5	rs7702753	0	91483257	C	A
5	rs4523031	0	91483799	T	C
5	rs34300873	0	91483914	T	A
5	rs55738460	0	91485415	A	G
5	rs7445086	0	91485511	G	A
5	rs72775300	0	91485855	T	C
5	rs4916883	0	91486161	G	A
5	rs4916884	0	91486183	G	A
5	rs7379858	0	91486524	A	C
5	rs7379879	0	91486752	A	C
5	rs4244211	0	91486815	A	G
5	rs79912474	0	91487751	T	C
5	rs4443453	0	91488490	T	G
5	rs13154687	0	91488641	G	C
5	rs4524539	0	91488663	A	C
5	rs4446502	0	91488668	A	G
5	rs6452997	0	91488776	A	T
5	rs7378921	0	91488872	C	T
5	rs13361289	0	91489217	T	C
5	rs12697827	0	91489275	A	T
5	rs12651727	0	91495145	C	G
5	rs6881171	0	91495278	T	A
5	rs73135147	0	91495732	T	G
5	rs4549564	0	91495951	A	G
5	rs4256376	0	91495981	C	A
5	rs74438503	0	91496110	G	A
5	rs7378960	0	91496422	C	T
5	rs7706712	0	91496584	C	G
5	rs57298695	0	91496626	A	G
5	rs7706919	0	91496742	C	G
5	rs7731331	0	91497111	T	C
5	rs73135157	0	91497122	A	G
5	rs10039770	0	91497706	T	A
5	rs10038837	0	91497894	A	G
5	rs10044437	0	91497985	G	A
5	rs4441906	0	91498224	A	T
5	rs4560584	0	91498335	G	T
5	rs4576180	0	91498435	T	G
5	rs79532700	0	91499656	G	A
5	rs56990370	0	91499760	T	C
5	rs76551277	0	91499761	A	C
5	rs77956584	0	91500544	G	A
5	rs75166936	0	91500568	A	G
5	rs116951159	0	91500643	G	A
5	rs4585491	0	91502103	G	A
5	rs4565245	0	91502441	G	A
5	rs77811454	0	91502627	G	A
5	rs74808569	0	91503401	T	G
5	rs10473956	0	91503502	G	A
5	rs12187247	0	91504374	C	G
5	rs72777007	0	91505512	G	A
5	rs4512154	0	91505767	T	C
5	rs4358556	0	91505772	A	G
5	rs7730927	0	91506020	C	T
5	rs73135176	0	91506361	A	T
```
