## Supplementary material for "Characterization of shared and ancestry-specific signals driving complex traits using multi-ancestry fine-mapping": s2_snps.txt

```
rs6894539
rs10942595
rs3933063
rs16868693
rs2562520
rs12374570
rs2562519
rs2562518
rs2115500
rs4569906
rs250376
rs250375
rs250374
rs7712128
rs250373
rs250372
rs6877613
rs10462342
rs6877977
rs6877680
rs2656953
rs34685868
rs145308423
rs2562517
rs2562516
rs72781084
rs79216528
rs6452887
rs2255938
rs59607907
rs2562515
rs2366768
rs3805480
rs7726781
rs35513125
rs13189520
rs3805481
rs27200
rs10942596
rs11743030
rs1508788
rs27658
rs40204
rs144409874
rs27963
rs27198
rs3805483
rs67376567
rs149103093
rs35407205
rs117180945
rs79699982
rs10514327
rs12655180
rs812594
rs10942597
rs6897910
rs6897490
rs72781088
rs75418010
rs37480
rs78679223
rs1047787
rs62375060
rs118176499
rs76367689
rs3087840
rs27601
rs16868767
rs790081
rs77045358
rs171790
rs13182165
rs148675231
rs57677204
rs810974
rs257850
rs257851
rs76006111
rs7716979
rs80274967
rs7717423
rs1553545
rs7722900
rs10069050
rs2656957
rs1812737
rs13185955
rs491082
rs16868771
rs37238
rs603015
rs603870
rs1673378
rs43149
rs616379
rs499148
rs77815246
rs648430
rs511393
rs2247158
rs618355
rs679568
rs2562523
rs75881527
rs138354611
rs117407338
rs526806
rs77226875
rs556894
rs558809
rs587818
rs501640
rs594990
rs112888932
rs2562522
rs10473936
rs250377
rs75218019
rs113678028
rs655939
rs37482
rs16868781
rs27202
rs16868783
rs27656
rs599431
rs599432
rs27201
rs37240
rs666659
rs27602
rs10514328
rs27657
rs75566605
rs75873598
rs149661164
rs42467
rs37241
rs154570
rs154569
rs154568
rs154567
rs79113115
rs76742312
rs1700510
rs40205
rs474800
rs623761
rs552314
rs688956
rs151184554
rs154573
rs257855
rs625135
rs118029902
rs154572
rs154571
rs62375070
rs77861484
rs7724946
rs75647854
rs250366
rs189691
rs11741740
rs154566
rs6888355
rs139078266
rs567441
rs150534897
rs80100169
rs656679
rs171629
rs250367
rs498491
rs688960
rs173660
rs645652
rs154559
rs154562
rs154563
rs117586541
rs154564
rs152714
rs117546946
rs77037765
rs168743
rs154565
rs117997199
rs57536334
rs58598764
rs491241
rs144299662
rs56672799
rs171630
rs78769433
rs62375073
rs250369
rs534591928
rs79357100
rs27196
rs149321
rs192437960
rs152715
rs617379
rs154558
rs141069097
rs154557
rs154556
rs187278
rs502596
rs257848
rs637442
rs257847
rs68096329
rs10044044
rs9293546
rs490812
rs1700511
rs16868839
rs60651883
rs649449
rs3112773
rs10462487
rs1673379
rs7709691
rs6891275
rs6891287
rs6870337
rs4916803
rs4916804
rs4916805
rs66977476
rs72782722
rs111653093
rs7726624
rs145265715
rs6891840
rs6892132
rs117443074
rs60359999
rs45478296
rs2366771
rs56360530
rs77054514
rs55918113
rs4574581
rs56002033
rs12653924
rs78194386
rs4916807
rs10072105
rs10462488
rs10462489
rs2366772
rs57437217
rs16868892
rs6878917
rs16868894
rs6883872
rs6889828
rs4916680
rs68045375
rs4588621
rs9790907
rs59496152
rs58132310
rs7701844
rs7707357
rs5028525
rs67556741
rs11952742
rs11955749
rs1344030
rs2366773
rs2366774
rs45507696
rs2366775
rs16868901
rs16868903
rs75840032
rs151131298
rs2366776
rs16868906
rs4916808
rs950692
rs2366777
rs16868917
rs12186867
rs138774495
rs16868924
rs16868927
rs143231001
rs6898209
rs9293549
rs72656677
rs908818
rs80069610
rs16868932
rs10043564
rs41308295
rs10058765
rs10060427
rs61525440
rs12516985
rs78625315
rs10062714
rs10062924
rs10064606
rs28550273
rs78945816
rs963866
rs4379236
rs11958484
rs16868957
rs62375083
rs141505040
rs4916809
rs4916810
rs4916811
rs63733862
rs4916813
rs4916681
rs4916814
rs4916682
rs62375094
rs60562826
rs201948830
rs11959408
rs180971688
rs7729205
rs6452901
rs7729644
rs78135881
rs7729703
rs145758194
rs6861067
rs77392890
rs6861525
rs79088705
rs11955565
rs1028191
rs1028192
rs6875517
rs58582125
rs79852305
rs16868964
rs1033290
rs10514331
rs7716829
rs7703530
rs7721027
rs7721198
rs6863710
rs17544471
rs55835641
rs56255871
rs75496190
rs62375106
rs16868970
rs140060028
rs62375107
rs75880085
rs4916683
rs17544552
rs4916684
rs4916685
rs16868972
rs75019370
rs6880239
rs28517617
rs10062423
rs111608865
rs28796004
rs200798960
rs547499848
rs79577953
rs78128836
rs16868980
rs10037067
rs139239974
rs16868985
rs1033291
rs10040165
rs2366926
rs10043836
rs10035335
rs75737963
rs16876822
rs1878878
rs76572622
rs977906
rs16868995
rs55720814
rs970319
rs10942604
rs12188928
rs73772469
rs16868999
rs12187771
rs16869010
rs16869013
rs1878881
rs6452904
rs6867004
rs6452905
rs77198275
rs10514333
rs77762089
rs76119383
rs11959270
rs10942605
rs189736008
rs10942606
rs16869016
rs56369423
rs6894453
rs6880570
rs1160121
rs75881968
rs60796101
rs1996551
rs1474119
rs1474120
rs2176624
rs4916686
rs78666623
rs2222242
rs80294926
rs28587199
rs9293550
rs1993474
rs7732169
rs7714506
rs77298455
rs138826450
rs77176389
rs10060365
rs6886668
rs6891645
rs10045236
rs11960887
rs10080113
rs146859057
rs7703588
rs10067181
rs3927265
rs560825204
rs13355001
rs13167491
rs1014750
rs1568308
rs3942393
rs6881412
rs6452906
rs77381326
rs16869032
rs12657264
rs1533603
rs73175286
rs78267418
rs12652606
rs10036258
rs10036980
rs13153584
rs7723259
rs77728609
rs16869043
rs7724806
rs28407508
rs10070074
rs7730204
rs4916687
rs4916688
rs4916689
rs189768165
rs988470
rs10074104
rs2366928
rs140454361
rs2030272
rs4916816
rs951116
rs2366929
rs4916690
rs2443071
rs2030273
rs2460176
rs6452908
rs2460177
rs62373962
rs140518879
rs2460178
rs1988093
rs74456744
rs2460181
rs2460182
rs2222243
rs990124
rs1988195
rs2443067
rs2460185
rs74798667
rs2443066
rs62373963
rs2222244
rs2460186
rs79787804
rs75624402
rs2460187
rs4916818
rs146531767
rs10514334
rs41311343
rs2438356
rs2438357
rs2247747
rs7704041
rs192744459
rs2438359
rs2460188
rs2438367
rs2438371
rs2438372
rs2222241
rs56979683
rs1996549
rs78369410
rs2203823
rs2460162
rs2438337
rs2438339
rs1158530
rs2438347
rs10062026
rs2438349
rs2443065
rs2443064
rs2438350
rs62373965
rs138826813
rs16869094
rs2460163
rs2438351
rs2460164
rs62373966
rs881289
rs2443061
rs2443060
rs2460165
rs62373981
rs10514335
rs77236023
rs141930110
rs376777727
rs12658325
rs12654168
rs10514336
rs12658994
rs12658034
rs7720206
rs16869112
rs2460167
rs16869117
rs13188479
rs12519770
rs10514337
rs2438355
rs3107223
rs2443076
rs2049010
rs16869133
rs75718733
rs879571
rs145428921
rs147728824
rs74981969
rs138525790
rs78411457
rs11956622
rs79464236
rs76310066
rs16869139
rs16869140
rs77395387
rs79316782
rs4916821
rs2438361
rs187784730
rs114651485
rs115100396
rs2438362
rs2438364
rs2438366
rs141243184
rs2438368
rs144349528
rs118173379
rs2366932
rs146994514
rs1983366
rs62373985
rs186484914
rs16869151
rs75945334
rs2438375
rs2443079
rs76028827
rs74591138
rs145057690
rs12655163
rs12520043
rs3763073
rs139304124
rs2244356
rs2438379
rs12655900
rs141048580
rs184792559
rs148019109
rs10045071
rs2443084
rs2438380
rs75027774
rs74394442
rs10075623
rs16869163
rs2443085
rs140032857
rs6890101
rs7735712
rs75504672
rs186530922
rs149592787
rs112030012
rs78925640
rs12657829
rs111543261
rs12654379
rs2443091
rs10514339
rs16869175
rs13159353
rs6862967
rs73179346
rs2247870
rs2438338
rs78311294
rs139675802
rs2443089
rs2247546
rs117415147
rs79782189
rs75758002
rs2247419
rs2247415
rs6865577
rs145692982
rs117203796
rs34368137
rs117816198
rs111661553
rs73181311
rs76530777
rs41315920
rs2438342
rs2438343
rs2438344
rs2438345
rs76828874
rs56008111
rs76859973
rs77174790
rs56406802
rs76525141
rs79636565
rs3098356
rs58729412
rs10059629
rs2366935
rs77688008
rs62374006
rs146016968
rs58884460
rs6861214
rs10942614
rs78750530
rs7718692
rs78280156
rs62374009
rs6893164
rs143800486
rs74442233
rs10942615
rs10942616
rs4916692
rs60873835
rs59259750
rs78154426
rs2443068
rs78573639
rs4916824
rs11948100
rs4637585
rs140942324
rs57107124
rs4916825
rs10045202
rs2367180
rs11956677
rs4279369
rs4916826
rs4244205
rs4916827
rs4916828
rs28437109
rs4580808
rs4496735
rs6868618
rs35381887
rs62374012
rs76004104
rs73771110
rs4643990
rs13155267
rs34627906
rs10942617
rs6886778
rs78641579
rs59343071
rs58258039
rs79115766
rs4382198
rs4464729
rs10044202
rs4362971
rs4916830
rs10035307
rs78331558
rs73771115
rs10061193
rs73771117
rs114113647
rs73771118
rs6452914
rs6858917
rs6878896
rs73771119
rs138900308
rs10474336
rs57190680
rs36088173
rs12658466
rs6889986
rs6889598
rs12520956
rs56851353
rs61006221
rs10052015
rs78751985
rs34088804
rs12522395
rs62374016
rs10078496
rs10078568
rs4916831
rs28368305
rs10060641
rs76842254
rs2367181
rs77789601
rs77190517
rs77612668
rs4916695
rs111930434
rs7724016
rs78048019
rs3114654
rs75472091
rs3114652
rs200578199
rs138625965
rs60681604
rs57258230
rs16869227
rs3105793
rs61646974
rs3105792
rs16869229
rs3105791
rs76851448
rs3105790
rs16876837
rs10053303
rs1848482
rs4916696
rs10514340
rs1818350
rs58201771
rs28597697
rs1876633
rs4916697
rs57954532
rs75836649
rs73185149
rs73185150
rs146141570
rs12055217
rs4916698
rs2063245
rs76645775
rs12651764
rs77109348
rs6891672
rs4587106
rs11741599
rs60553010
rs12517229
rs1828175
rs16869247
rs10052314
rs4916832
rs4916833
rs7709513
rs10213801
rs949787
rs7725572
rs6452916
rs4916834
rs6452917
rs12522091
rs2367183
rs56219582
rs60875962
rs11744253
rs10074585
rs6863794
rs147361340
rs10942620
rs7704653
rs7724872
rs7709355
rs7709365
rs59665236
rs16869285
rs72656679
rs16869289
rs6874280
rs61130831
rs10079044
rs72656680
rs80005712
rs12173258
rs12523056
rs16869291
rs12523094
rs10942621
rs11957689
rs6860111
rs6879563
rs6883495
rs6865267
rs6884254
rs6871542
rs12659201
rs12653061
rs10056755
rs142191948
rs6896506
rs13353995
rs140921684
rs6452918
rs6452919
rs7733911
rs67257239
rs6859871
rs6881586
rs6860068
rs6881722
rs6860535
rs6865241
rs149074385
rs73771151
rs6865883
rs6870988
rs6871445
rs11744110
rs10056721
rs11747280
rs11740777
rs1995776
rs1995775
rs1995774
rs10073898
rs6887203
rs6868512
rs115083075
rs11742679
rs58142303
rs60325490
rs10054039
rs12514684
rs17633569
rs16869305
rs78952291
rs12186968
rs79693035
rs569940183
rs200708142
rs10474338
rs149781112
rs76312753
rs138367513
rs78353640
rs4916836
rs59805249
rs7721879
rs150567900
rs76392284
rs60553973
rs147757863
rs1967253
rs1967254
rs13355688
rs10514341
rs1967255
rs1967256
rs2367184
rs146236125
rs10053919
rs16869328
rs16869330
rs16869331
rs16869333
rs16869335
rs16869336
rs73187122
rs73187123
rs73187124
rs11954387
rs58523233
rs11948953
rs11952452
rs7711918
rs9293556
rs10058791
rs73187127
rs16869341
rs7726848
rs73771163
rs10058319
rs4916838
rs28875340
rs1848481
rs10055587
rs4916839
rs4916840
rs60689150
rs2367185
rs6452928
rs1848487
rs1848486
rs1848485
rs1848484
rs937920
rs10038122
rs1848483
rs1976565
rs16869346
rs998788
rs117080325
rs73187140
rs2697546
rs117913788
rs77464154
rs2662283
rs186378627
rs73187144
rs77643144
rs2662282
rs78605967
rs2697547
rs76144854
rs689544
rs2662281
rs2662280
rs2697548
rs184024404
rs2662279
rs1818349
rs149486815
rs79665583
rs142822881
rs2048217
rs143584912
rs2367186
rs1858070
rs1828178
rs1828177
rs2463775
rs7449334
rs1830364
rs1876635
rs75755797
rs1818353
rs2697542
rs73187156
rs2010355
rs2697543
rs16869392
rs2697544
rs2662284
rs7719311
rs79956589
rs7723511
rs6452930
rs2367274
rs4454077
rs4254936
rs6452934
rs77058932
rs2662278
rs66608099
rs1852734
rs10942624
rs117219639
rs13180409
rs73187167
rs7706034
rs1819074
rs1819073
rs6882081
rs78924383
rs66482530
rs80000295
rs16869404
rs7733230
rs13152882
rs9293558
rs16869414
rs10058592
rs951948
rs12658697
rs76879861
rs10037172
rs6874106
rs2007538
rs1819072
rs116322228
rs56137437
rs12652491
rs12519581
rs74518397
rs4386756
rs144519521
rs12657388
rs10454910
rs12153127
rs58524182
rs59661306
rs16869425
rs111391632
rs73187188
rs10068613
rs28668531
rs73187190
rs61392689
rs4244206
rs6452937
rs75551786
rs12518689
rs2886924
rs4608951
rs78634619
rs76173152
rs75117248
rs1852731
rs2950849
rs2367279
rs59918121
rs59654682
rs2973455
rs2973454
rs2950850
rs3749606
rs3749605
rs1986718
rs73189003
rs2950851
rs56377639
rs2973453
rs2367280
rs149576220
rs3112484
rs7731652
rs12109264
rs73189007
rs73189008
rs150653394
rs10071291
rs3952745
rs2973450
rs4512153
rs79973531
rs2973449
rs2973448
rs76394730
rs2973447
rs2950852
rs2367282
rs2950853
rs7707023
rs10942625
rs13357230
rs1852732
rs75928279
rs76060339
rs4916845
rs2950854
rs2973446
rs10063704
rs10070771
rs2973445
rs2367283
rs1808084
rs118085084
rs13436174
rs2973444
rs2367284
rs2950855
rs13154380
rs13436467
rs4489092
rs12153246
rs73771183
rs2973442
rs2950856
rs59088629
rs10514344
rs7733007
rs10514345
rs4244207
rs1972326
rs1972327
rs13158036
rs2950857
rs2950858
rs77267772
rs13163651
rs2973440
rs75070602
rs2950859
rs12697806
rs144426413
rs13190101
rs73189095
rs13158026
rs13161782
rs55736649
rs13161956
rs2367286
rs2950847
rs2950848
rs60378516
rs16869507
rs10055598
rs6873467
rs184623755
rs59763490
rs6873773
rs74388584
rs112507046
rs75014033
rs73191005
rs4458614
rs142911543
rs34302350
rs77705470
rs73771197
rs73191006
rs117850413
rs181784210
rs4469219
rs4331933
rs4336388
rs76408823
rs4563659
rs145006190
rs79787775
rs147286604
rs77716316
rs78327896
rs72784680
rs77469944
rs73771199
rs79515212
rs11745446
rs13176728
rs118144117
rs4540211
rs138643217
rs7726023
rs13158963
rs13160072
rs55980700
rs13184171
rs150916879
rs74672968
rs13169196
rs6863796
rs143367253
rs4916703
rs73771202
rs4916847
rs4916704
rs75309435
rs73773304
rs73773305
rs6864663
rs6864534
rs74993111
rs76065399
rs73773307
rs4916848
rs13179009
rs4916705
rs143379608
rs78785684
rs117645608
rs76811408
rs10077486
rs41311627
rs3814069
rs73773308
rs10474340
rs77745204
rs115039650
rs76670416
rs4256375
rs77778851
rs4916849
rs11741423
rs78802469
rs10213697
rs10213732
rs4537089
rs13188929
rs74672210
rs80063001
rs7714013
rs140133694
rs79217102
rs1397793
rs2941902
rs13182804
rs2941901
rs139792291
rs2941900
rs2941899
rs2941898
rs6452942
rs2941897
rs78332247
rs145726550
rs111668442
rs55754659
rs117055929
rs118039353
rs2941876
rs2941877
rs4916850
rs16869547
rs2941879
rs73773317
rs6452944
rs16869551
rs10077999
rs10063230
rs117440278
rs2941880
rs16869554
rs77038721
rs57778265
rs79630990
rs61156097
rs57437843
rs148331347
rs1877216
rs16869562
rs74518872
rs143990213
rs2063462
rs16869566
rs17574989
rs16869570
rs2973435
rs10514346
rs75029732
rs114071829
rs114971860
rs1511343
rs2941887
rs2973433
rs79768711
rs79217161
rs12655796
rs113833944
rs78358745
rs13161942
rs75833024
rs2941886
rs13154867
rs2137009
rs2973432
rs6862466
rs13178155
rs111493531
rs111903488
rs150530445
rs10462491
rs2973431
rs2973430
rs79714259
rs2973429
rs6878426
rs6452945
rs73177652
rs115165165
rs78014422
rs73177656
rs73177657
rs74531563
rs73177658
rs6896108
rs6877733
rs6860850
rs114548635
rs79658072
rs73177663
rs73177665
rs145188791
rs6888894
rs112799361
rs76306474
rs6873182
rs2941885
rs9790980
rs150815986
rs2973476
rs4400156
rs113516899
rs2973475
rs114615817
rs78068405
rs10942626
rs2973474
rs143636723
rs77640438
rs542981200
rs12521670
rs78330172
rs7341115
rs12189158
rs2973473
rs73177675
rs7341005
rs73773329
rs79017214
rs12514996
rs7712260
rs73773330
rs28379688
rs56410910
rs35363385
rs55818598
rs111918141
rs184169563
rs4916706
rs4916707
rs4916708
rs149614830
rs2973472
rs2941895
rs79275143
rs2941894
rs2941893
rs35584449
rs144929872
rs76821850
rs12658748
rs2048454
rs35059634
rs7731341
rs142710604
rs144424941
rs2886949
rs77792981
rs7704966
rs149137904
rs139099972
rs116165375
rs185226332
rs79727118
rs2137010
rs16869606
rs1473047
rs10942627
rs28529720
rs72786311
rs2941892
rs72786312
rs2973460
rs12515116
rs12520306
rs2973461
rs11740321
rs2941891
rs2973463
rs2941890
rs35554917
rs10473943
rs10474342
rs13172199
rs4916851
rs2973464
rs16869618
rs2941888
rs74977994
rs145883335
rs2973467
rs13165085
rs13164949
rs28693622
rs28637141
rs12188638
rs10072084
rs60578469
rs12514092
rs2973468
rs2941905
rs2973470
rs9647558
rs10474343
rs11740007
rs72786321
rs138213008
rs10473944
rs2973441
rs72786324
rs72786325
rs72786326
rs868557
rs112408047
rs12653995
rs2973478
rs2973477
rs72786329
rs973332
rs1858309
rs2367292
rs7709572
rs72786331
rs117350058
rs4518439
rs112510696
rs7724489
rs56377435
rs74667368
rs114304119
rs146505053
rs56316727
rs62373923
rs10474346
rs7719516
rs72786338
rs6885341
rs12697807
rs10474347
rs77680286
rs997738
rs997737
rs2048452
rs2048451
rs77787281
rs10462492
rs4424024
rs4364415
rs6888674
rs6888389
rs10061355
rs6889197
rs6888958
rs10462343
rs6859170
rs13355819
rs867831
rs4377733
rs6882172
rs6897578
rs6898622
rs10434640
rs34736685
rs4019302
rs34581109
rs76066993
rs6869552
rs10038090
rs1511344
rs146865270
rs13171635
rs1511345
rs71637328
rs4019243
rs4916853
rs1543066
rs13356765
rs74636928
rs4916854
rs114363483
rs78305958
rs75951048
rs78948152
rs80080787
rs111330650
rs77779918
rs2137007
rs9293562
rs7706256
rs149848137
rs4916855
rs4916856
rs118190211
rs2048453
rs10474349
rs140901161
rs9293563
rs13360803
rs7721772
rs7704529
rs72786353
rs71637330
rs10805873
rs4916857
rs12522278
rs12522282
rs72786354
rs58781250
rs34422832
rs6865066
rs140534823
rs145621255
rs10038890
rs71637331
rs4639266
rs12697808
rs6877420
rs10057046
rs6882178
rs9293564
rs56876862
rs7727632
rs10036206
rs9293565
rs7732832
rs28369128
rs72786358
rs72786359
rs13176999
rs72786360
rs67220802
rs12658394
rs7727557
rs10462494
rs10462495
rs141484859
rs57859727
rs6888057
rs4916859
rs13185895
rs6880312
rs34107416
rs10050517
rs6865269
rs150117005
rs9293566
rs11950828
rs10942629
rs10037293
rs10042981
rs113372129
rs112900334
rs542784441
rs59578984
rs10942630
rs6873839
rs6878402
rs148559123
rs75180939
rs57318317
rs58734007
rs35024930
rs2063461
rs78348641
rs4916860
rs6886011
rs60716916
rs62373948
rs56066934
rs7702782
rs80127709
rs35778324
rs13160722
rs13160468
rs77843336
rs76484930
rs77224092
rs59498996
rs6884231
rs6865416
rs11745521
rs10942631
rs143494210
rs10942632
rs79188454
rs7729950
rs7734555
rs13187777
rs6452949
rs16869685
rs58125334
rs57936487
rs11739187
rs62373959
rs139444787
rs56259969
rs4916712
rs13328183
rs4916713
rs117628018
rs13185728
rs143392730
rs16878935
rs138816790
rs78073036
rs75544655
rs10071755
rs6452951
rs16869698
rs140138543
rs28497358
rs7728022
rs77530732
rs66801770
rs78747009
rs147259291
rs144501026
rs146677080
rs10942634
rs75862026
rs1541674
rs188961564
rs10077391
rs73773371
rs6893260
rs143971912
rs62376561
rs12110303
rs10069032
rs6869048
rs74345264
rs6866923
rs6452952
rs2303130
rs1363839
rs187095879
rs62376563
rs62376564
rs117001504
rs12188429
rs117796377
rs117153091
rs141323427
rs2287875
rs73773374
rs7715402
rs35712350
rs11948056
rs11948075
rs7705465
rs746637
rs889213
rs138269623
rs116445616
rs143388623
rs114316702
rs144154999
rs148967187
rs2367354
rs11950530
rs117666231
rs10058025
rs143479938
rs10073657
rs73773378
rs117020501
rs144719446
rs6869717
rs1363837
rs150063307
rs6860948
rs9293567
rs73771404
rs62376566
rs140750267
rs7724749
rs11959525
rs144358209
rs74756042
rs138896956
rs11750147
rs1477349
rs1477348
rs144451514
rs141490030
rs6882269
rs2042339
rs12654787
rs150681052
rs139051835
rs10063683
rs1133120
rs145670780
rs10054621
rs142928274
rs10045280
rs6867219
rs6867220
rs117437074
rs77556254
rs12110065
rs7708782
rs11743324
rs114073666
rs76384964
rs142214631
rs146789603
rs145717165
rs78997297
rs117625356
rs6452953
rs6862125
rs4432929
rs2004483
rs2839728
rs139531861
rs60513756
rs12653211
rs151303333
rs12651840
rs2052553
rs138577559
rs146943143
rs4552656
rs2059207
rs2059208
rs10474352
rs10474353
rs1423217
rs6867091
rs145742413
rs6452954
rs12655973
rs146016758
rs9293568
rs7701299
rs10041402
rs142488772
rs10054820
rs9686361
rs2367526
rs2887007
rs11958143
rs149322464
rs10073935
rs10059163
rs2161583
rs2113057
rs147264238
rs1035477
rs1964292
rs1895448
rs1895449
rs4382199
rs985434
rs7720132
rs146463747
rs78154992
rs1035476
rs6865495
rs73771421
rs16869743
rs6866191
rs73771425
rs147241502
rs140846866
rs77230101
rs12656350
rs1363838
rs6896551
rs16869748
rs75617489
rs1423594
rs2367528
rs146072029
rs2113058
rs148123404
rs10805875
rs141889549
rs2161584
rs6897832
rs80267325
rs13189732
rs67643824
rs9918274
rs6894924
rs10052492
rs12188929
rs140386216
rs150414378
rs149166806
rs145028863
rs142107546
rs16869750
rs933688
rs138995674
rs117281115
rs140523713
rs148491805
rs78169868
rs12188467
rs146826335
rs143370013
rs10067713
rs150773531
rs149962698
rs139963323
rs57389454
rs332540
rs117041003
rs116296217
rs74721326
rs146304617
rs80190009
rs332541
rs78715698
rs332542
rs74897253
rs118089807
rs332544
rs332545
rs74440922
rs77088612
rs1807945
rs2028469
rs186717
rs78676443
rs4146346
rs115224577
rs140052961
rs332546
rs76308925
rs52308
rs76532101
rs76263278
rs139958148
rs332548
rs332549
rs179583
rs332550
rs16869771
rs332551
rs56752631
rs16876866
rs118009233
rs332528
rs10514348
rs332529
rs332531
rs332532
rs75001191
rs2432160
rs332534
rs332535
rs332536
rs16869788
rs73771441
rs73771443
rs6452955
rs332537
rs332538
rs1423595
rs10065250
rs16876877
rs16876880
rs7723015
rs10038441
rs10038508
rs16869794
rs72771538
rs332539
rs28437638
rs78325990
rs6864520
rs6865029
rs10041527
rs56995934
rs6876075
rs56411263
rs56121129
rs17640214
rs9986249
rs185897990
rs114595478
rs184560
rs6869618
rs77822762
rs16869799
rs117534723
rs10073149
rs6865573
rs7724031
rs9293569
rs13355661
rs62376580
rs73771461
rs72771544
rs10474356
rs13354352
rs10069097
rs16869805
rs10473945
rs10473946
rs17640423
rs17579054
rs72771547
rs10073018
rs6870792
rs10037568
rs332522
rs17640581
rs17579249
rs231383
rs332523
rs2028471
rs2028472
rs118070977
rs13435929
rs13435932
rs4146347
rs17579567
rs1593059
rs10042221
rs1593060
rs1363993
rs1363994
rs332526
rs1363995
rs17579630
rs10067258
rs1661037
rs10079979
rs7737738
rs72771554
rs2439625
rs9986147
rs1899314
rs1899315
rs1579736
rs141825146
rs140876413
rs2432158
rs9986283
rs138373315
rs10060836
rs28855513
rs1583907
rs13357470
rs10040362
rs56160605
rs1423591
rs1423592
rs10044045
rs1582557
rs28799682
rs10036307
rs10044802
rs10069046
rs9293570
rs2432159
rs10038687
rs10044199
rs4916865
rs72771561
rs13356771
rs13357170
rs332518
rs142543489
rs10079249
rs10064369
rs13360800
rs13358542
rs143271114
rs13360925
rs7707717
rs7707782
rs7708089
rs7708120
rs188339827
rs6872564
rs7719043
rs7719044
rs9885142
rs7706643
rs147715414
rs9885528
rs10045672
rs10942636
rs72771564
rs72771565
rs72771566
rs72771567
rs1120946
rs117646903
rs116490872
rs72771569
rs117871489
rs2919809
rs189731705
rs62376596
rs10043928
rs142720829
rs72771571
rs28820626
rs10474362
rs1441391
rs10473948
rs1813756
rs115510000
rs13353975
rs72771577
rs1822167
rs116277035
rs56218465
rs55749912
rs10039747
rs17641283
rs55975355
rs17641301
rs6863217
rs10043890
rs987092
rs72771578
rs10051901
rs10066951
rs10038699
rs10035748
rs10037356
rs140394678
rs6867266
rs117250753
rs6891503
rs6891710
rs13358081
rs13358067
rs13358135
rs13358142
rs1155757
rs72771584
rs138251557
rs2919811
rs6452960
rs6888139
rs1596056
rs6452961
rs1596055
rs6890336
rs4426949
rs7721647
rs117240525
rs10061039
rs56201156
rs10054023
rs138362662
rs1505853
rs1505852
rs1505851
rs1505850
rs117777481
rs1847836
rs147196948
rs1847838
rs66818976
rs74968319
rs17641623
rs7735764
rs2367530
rs10514350
rs33939675
rs75842768
rs7703346
rs7703640
rs7723748
rs34113537
rs987363
rs75780720
rs7729308
rs4312919
rs1441392
rs12655615
rs7717991
rs6867770
rs10059323
rs9885387
rs72771598
rs1605141
rs6887197
rs2197045
rs12522188
rs4492142
rs72771599
rs2202508
rs139199023
rs12188554
rs2202509
rs76219564
rs1827818
rs17641761
rs76340239
rs77009124
rs4355554
rs10071476
rs7703155
rs10051652
rs12186681
rs72771601
rs2962380
rs12655580
rs1976519
rs16869903
rs72773303
rs62374738
rs2089271
rs2962379
rs1587948
rs2962378
rs1580949
rs148567231
rs62374741
rs2939243
rs2973840
rs62374742
rs74574105
rs75763509
rs2939242
rs7726364
rs2657819
rs1505854
rs2939261
rs2939260
rs76076209
rs2939259
rs2939258
rs75583435
rs2972816
rs331397
rs2973825
rs2914024
rs2935250
rs2939241
rs2914021
rs36016458
rs1496449
rs76993096
rs1496448
rs2973826
rs56841965
rs78995458
rs2935244
rs17647775
rs78756031
rs2973827
rs2973828
rs2939246
rs2914023
rs2935245
rs6880791
rs2935246
rs2973829
rs2939253
rs2973830
rs2939252
rs2935247
rs115887426
rs2935248
rs2973831
rs189799
rs2935249
rs34282885
rs7714168
rs62374747
rs116589404
rs62374748
rs331383
rs10037332
rs6452964
rs331384
rs2973832
rs12659774
rs10064296
rs16869941
rs79121611
rs331389
rs76872842
rs331387
rs76521636
rs10053671
rs11956576
rs7712805
rs6452965
rs17648061
rs17581699
rs11747618
rs9765070
rs17581793
rs17581814
rs16869953
rs56124971
rs77120799
rs7716248
rs2453823
rs4916869
rs7734608
rs7716872
rs7734973
rs10155626
rs2088290
rs1809814
rs903878
rs331395
rs10078565
rs331393
rs331392
rs331390
rs77878909
rs7706875
rs6866239
rs62375762
rs12518363
rs13360208
rs1587211
rs67839857
rs10447159
rs10447160
rs62375763
rs77559275
rs71637347
rs2657816
rs2561063
rs10058517
rs2202510
rs35013513
rs62375765
rs35662958
rs10069752
rs17648705
rs1692437
rs141941351
rs188336872
rs79101514
rs143526320
rs185200508
rs1692435
rs3913800
rs331400
rs62375766
rs7445794
rs13160409
rs1964059
rs12653151
rs331403
rs12516181
rs10462496
rs62375767
rs62375768
rs12514316
rs140330739
rs7723347
rs186401680
rs118029102
rs143983021
rs331401
rs113856017
rs12521300
rs1692427
rs331385
rs13166131
rs35229120
rs6869800
rs6870007
rs2662400
rs1820692
rs13340403
rs11747230
rs4100683
rs6881283
rs58016444
rs62375772
rs2973835
rs62366623
rs34363797
rs200528689
rs138217750
rs10079532
rs77342671
rs6452969
rs7722797
rs62366632
rs56839463
rs59514183
rs10055689
rs10055754
rs10072485
rs2939247
rs62366636
rs9293571
rs2662404
rs9293572
rs62366638
rs7716707
rs2939244
rs13357578
rs1395017
rs11743694
rs7716005
rs7737612
rs1395015
rs2973839
rs12518725
rs9293574
rs10062631
rs67780637
rs4547954
rs4560583
rs6878785
rs4388237
rs10045960
rs10067349
rs4244209
rs4612105
rs4568393
rs4400158
rs4469220
rs9293575
rs10043759
rs10036113
rs66497055
rs56370675
rs72773343
rs10039554
rs71637351
rs10045304
rs4916875
rs6889498
rs4628022
rs4288147
rs76992114
rs4509055
rs4443452
rs7442905
rs6865934
rs117648062
rs74879153
rs28517286
rs4244210
rs9293576
rs9293577
rs72773348
rs4398667
rs4270726
rs2913463
rs2973881
rs2913462
rs2913461
rs2973880
rs2913460
rs116078322
rs1820650
rs1582901
rs1820649
rs77890465
rs2973875
rs2913459
rs2913458
rs2913457
rs10474370
rs10474371
rs10474372
rs34156429
rs10474373
rs10474375
rs2973874
rs2973873
rs2913456
rs3097164
rs2973872
rs2913455
rs2973871
rs2913454
rs2973870
rs2973869
rs2913453
rs2973868
rs2913452
rs2860387
rs2973867
rs2973866
rs2913451
rs2913450
rs1366129
rs2913449
rs10067567
rs2860382
rs1863950
rs1863949
rs1863948
rs2913448
rs2913447
rs2973864
rs2913445
rs2973863
rs2913444
rs930051
rs930050
rs2367826
rs2913443
rs2913442
rs2887093
rs2913440
rs2913439
rs2913438
rs2913437
rs2913436
rs2913435
rs2913434
rs2913433
rs2913432
rs2973861
rs2913431
rs2913430
rs35569778
rs2913429
rs2913428
rs2913427
rs2973859
rs2913426
rs73141584
rs2913425
rs2913424
rs2367827
rs2367828
rs2367829
rs2887094
rs2913421
rs2913420
rs2973856
rs2913419
rs2913418
rs2973855
rs2913417
rs2973854
rs2913416
rs2913415
rs2973853
rs2973852
rs2913414
rs2973851
rs2913413
rs2973850
rs2913412
rs66579298
rs2973849
rs2973848
rs2973847
rs1896596
rs149390823
rs1427951
rs1427950
rs1427949
rs1427948
rs1427947
rs2973846
rs2913410
rs3097162
rs147588009
rs2973845
rs1366133
rs78711339
rs35146088
rs147323218
rs10474378
rs10473954
rs72773370
rs72773371
rs76156833
rs9293582
rs79869220
rs55964699
rs7723609
rs10074805
rs77255380
rs77560064
rs7712134
rs35205291
rs7716876
rs34665168
rs10051975
rs12658380
rs73143247
rs6452973
rs12186835
rs2367823
rs35841145
rs12186928
rs17590025
rs7732303
rs7736833
rs1863947
rs1427945
rs1863946
rs10035780
rs10038790
rs10036433
rs190204420
rs78303907
rs146883034
rs10037243
rs7714682
rs10064162
rs10064422
rs1427944
rs9293587
rs10041028
rs17590226
rs13356872
rs10068803
rs10068811
rs16870132
rs6887393
rs12521016
rs10079624
rs10072732
rs10064962
rs72773387
rs72773388
rs11738756
rs114107968
rs11741136
rs6879955
rs6880191
rs1560047
rs11952128
rs11955693
rs72773393
rs72773394
rs72773395
rs73143267
rs144311510
rs28742159
rs10079218
rs11954033
rs34151557
rs78977950
rs73143273
rs28511872
rs28574830
rs28478279
rs28522579
rs66493052
rs34540337
rs1344690
rs4415110
rs75295353
rs4623182
rs2367824
rs1366135
rs1366134
rs6889878
rs58154806
rs10054834
rs149811398
rs725244
rs725245
rs58022129
rs7704835
rs7722750
rs7722500
rs7722618
rs72773402
rs13362153
rs10058325
rs1366132
rs1366131
rs55650598
rs1946452
rs10942647
rs62368361
rs7736802
rs7719384
rs979447
rs979446
rs1427953
rs1427954
rs61076051
rs6891046
rs7736013
rs7707917
rs78590360
rs35273547
rs34995238
rs10042631
rs10039744
rs111577337
rs76222897
rs12513831
rs35438038
rs36085805
rs10041328
rs71637358
rs10072620
rs6880158
rs12516680
rs77354514
rs10942648
rs76303350
rs10942649
rs7716624
rs62368362
rs1560046
rs34846998
rs9293589
rs7703024
rs9293590
rs62368363
rs9293591
rs77654522
rs71637359
rs7711603
rs10474379
rs2059791
rs2059792
rs2059793
rs10075948
rs17577288
rs10942650
rs10037971
rs1427955
rs1427956
rs1863951
rs10067360
rs77182233
rs953550
rs76734650
rs13165445
rs73773199
rs10037645
rs6897112
rs79191452
rs1030459
rs75641874
rs72775214
rs6895098
rs115489516
rs6879151
rs6879528
rs117978043
rs7724963
rs7730541
rs139714689
rs1019740
rs1019741
rs140833761
rs7716965
rs2195277
rs9293593
rs7710172
rs75212375
rs10063941
rs79594453
rs77915074
rs57446729
rs6898459
rs7727186
rs2114980
rs78934296
rs7705780
rs9791131
rs7714899
rs1366127
rs10942653
rs78231444
rs7721652
rs825397
rs825398
rs825399
rs12655533
rs12653415
rs56263885
rs76444979
rs140441795
rs1346447
rs144836685
rs147385818
rs825388
rs825389
rs825390
rs148362482
rs825391
rs825392
rs78453930
rs825394
rs825395
rs143775695
rs825396
rs79768544
rs972681
rs79356998
rs76655117
rs76002059
rs76943328
rs4527641
rs13163446
rs118114758
rs13164662
rs435195
rs1981985
rs76013593
rs13189064
rs13171922
rs10074517
rs421379
rs16870311
rs77161145
rs1363872
rs62368423
rs117245501
rs13158510
rs141036367
rs10474381
rs16870320
rs2216695
rs16870321
rs10474382
rs6888394
rs10942656
rs147112940
rs16870324
rs13167363
rs34822593
rs2042316
rs74941088
rs7736791
rs13354251
rs114519219
rs10514351
rs78779173
rs75383563
rs7356540
rs9293594
rs117381261
rs7735328
rs7728466
rs9293595
rs10473955
rs1816089
rs1345786
rs2042317
rs16870354
rs1946485
rs2112945
rs9293596
rs10462501
rs16870368
rs1019804
rs16870371
rs59222744
rs6883901
rs6889469
rs1319728
rs149186719
rs147963509
rs79812258
rs953446
rs1423275
rs13159183
rs12697821
rs12697822
rs73131485
rs77127907
rs59024510
rs28849408
rs76007826
rs75563725
rs111318998
rs4621587
rs73133103
rs6867876
rs7734101
rs75600627
rs75409831
rs73133107
rs6879054
rs6879594
rs117565084
rs6871141
rs185410767
rs6895789
rs74529021
rs6861193
rs76926016
rs73133115
rs4295421
rs6894664
rs35006899
rs73133123
rs6865642
rs6866164
rs146236603
rs75869630
rs10039163
rs7721589
rs7735396
rs66968264
rs67448050
rs13173857
rs72775245
rs34081113
rs74770144
rs6892336
rs77811279
rs6452978
rs10039683
rs10039767
rs6893353
rs3884590
rs56295001
rs56191052
rs4299759
rs28416330
rs79561312
rs28657555
rs72775249
rs7704639
rs7725401
rs7725438
rs6868855
rs9293597
rs79098398
rs75391564
rs9293598
rs6861967
rs28571032
rs11748079
rs11741501
rs11742179
rs35621257
rs10075741
rs7703221
rs28560165
rs7704105
rs11738551
rs4458612
rs75389522
rs4147091
rs4454076
rs56023932
rs6873740
rs6878346
rs56155246
rs6878823
rs56938053
rs4485960
rs11741264
rs10074853
rs72775258
rs12521942
rs76329876
rs7711700
rs143232690
rs13164660
rs12522550
rs6891005
rs6872200
rs151154276
rs6891471
rs6895642
rs67757615
rs76720386
rs13187840
rs11738289
rs11744812
rs80112167
rs11744945
rs11738530
rs10053302
rs11742625
rs34079683
rs4273628
rs67571759
rs10942657
rs10942658
rs10942659
rs67025353
rs36125691
rs13169008
rs10058534
rs10050678
rs79863481
rs4352630
rs10056713
rs76894582
rs35469431
rs34917132
rs72775265
rs35741322
rs4075070
rs13179392
rs10045213
rs13190505
rs4639268
rs7447149
rs4448023
rs13356382
rs77021983
rs7709343
rs77304409
rs10057773
rs75276261
rs10474385
rs79409982
rs7724466
rs7725434
rs78516132
rs34248447
rs9293600
rs76601694
rs78363298
rs4476754
rs4421139
rs13156652
rs4544852
rs4538643
rs116948618
rs77203552
rs4546418
rs149186494
rs140578029
rs4538644
rs76650405
rs4582317
rs13169634
rs10035157
rs7446719
rs75660789
rs13168251
rs57288630
rs7442866
rs6452981
rs7444634
rs77062854
rs76235289
rs4260700
rs11739461
rs4379233
rs76412426
rs4074062
rs6452982
rs78638022
rs6452983
rs7447222
rs4916881
rs55854704
rs115843826
rs10942660
rs11741475
rs117757819
rs7380389
rs10068985
rs4302621
rs74669027
rs11746898
rs11746957
rs13171558
rs6452984
rs13177516
rs76195568
rs12516837
rs6866971
rs6890210
rs4524541
rs4527642
rs4455590
rs4502864
rs6452985
rs10043979
rs80166126
rs4632829
rs77423788
rs7444222
rs34504771
rs6873078
rs6873593
rs9687618
rs6874098
rs9687629
rs7445919
rs4481377
rs3885064
rs4349758
rs11957762
rs13176503
rs76340880
rs10075061
rs10075086
rs13153433
rs6452986
rs6452987
rs7707767
rs6452988
rs4479875
rs72775289
rs11950053
rs11956693
rs11957353
rs7445639
rs7449348
rs4505986
rs4291047
rs140564899
rs13180431
rs6452989
rs11743587
rs35022094
rs74671441
rs6452990
rs74786485
rs6452991
rs13353972
rs7442837
rs74710515
rs4432927
rs4358555
rs6452992
rs4484461
rs79491188
rs4272157
rs58666833
rs6452993
rs11953522
rs6886256
rs7726926
rs7727361
rs113026736
rs7731676
rs78321836
rs10474386
rs6452994
rs4615326
rs187120476
rs4326176
rs79606023
rs4388238
rs4331934
rs13359334
rs10036489
rs10036601
rs10942662
rs7716281
rs7720578
rs6452996
rs4590205
rs7725865
rs10068845
rs10061062
rs11952503
rs10942663
rs11959721
rs10040401
rs4509056
rs4529237
rs4601072
rs4315955
rs4460166
rs4495215
rs12657917
rs7719245
rs4916882
rs77093889
rs73135128
rs13178345
rs7702979
rs7702753
rs4523031
rs34300873
rs55738460
rs7445086
rs72775300
rs4916883
rs4916884
rs7379858
rs7379879
rs4244211
rs79912474
rs4443453
rs13154687
rs4524539
rs4446502
rs6452997
rs7378921
rs13361289
rs12697827
rs12651727
rs6881171
rs73135147
rs4549564
rs4256376
rs74438503
rs7378960
rs7706712
rs57298695
rs7706919
rs7731331
rs73135157
rs10039770
rs10038837
rs10044437
rs4441906
rs4560584
rs4576180
rs79532700
rs56990370
rs76551277
rs77956584
rs75166936
rs116951159
rs4585491
rs4565245
rs77811454
rs74808569
rs10473956
rs12187247
rs72777007
rs4512154
rs4358556
rs7730927
rs73135176
```
