## Supplementary material for "Characterization of shared and ancestry-specific signals driving complex traits using multi-ancestry fine-mapping": susiex_nc3.cs80.cs

```
CS_ID	SNP	BP	REF_ALLELE	ALT_ALLELE	REF_FRQ	BETA	SE	-LOG10P	CS_PIP	OVRL_PIP
1	rs331395	91006918	G,G	C,C	0.791252,0.640873	0.0284862,0.0182674	0.00486487,0.00891032	8.32277,1.39415	0.0681002	0.068102
1	rs2973831	90992423	C,C	G,G	0.794235,0.633929	0.0282633,0.0185408	0.00489079,0.00887361	8.12379,1.4357	0.0595257	0.0595275
1	rs2935244	90984475	G,G	T,T	0.797217,0.617063	0.0283719,0.0180273	0.0049174,0.00879376	8.10009,1.39401	0.0592845	0.0592863
1	rs2935248	90992390	A,A	T,T	0.794235,0.633929	0.0281684,0.0185922	0.00489079,0.00887361	8.0738,1.44188	0.0547357	0.0547374
1	rs2935246	90990300	C,C	T,T	0.794235,0.633929	0.0280736,0.0187364	0.00489079,0.00887361	8.02399,1.45927	0.0513974	0.0513992
1	rs2973829	90990382	G,G	A,A	0.794235,0.633929	0.0280736,0.0187364	0.00489079,0.00887361	8.02399,1.45927	0.0513974	0.0513992
1	rs2939252	90991435	C,C	T,T	0.794235,0.633929	0.0280736,0.0186386	0.00489079,0.00887361	8.02399,1.44746	0.0502948	0.0502966
1	rs2973830	90990743	A,A	G,G	0.794235,0.633929	0.0280736,0.0186386	0.00489079,0.00887361	8.02399,1.44746	0.0502948	0.0502966
1	rs2939253	90990668	C,C	A,A	0.794235,0.633929	0.0280287,0.01869	0.00489079,0.00887361	8.00045,1.45367	0.048643	0.0486448
1	rs2935245	90989081	A,A	G,G	0.794235,0.634921	0.0279787,0.0188502	0.00489079,0.00887871	7.97434,1.47176	0.0478944	0.0478962
1	rs2939246	90986991	C,C	A,A	0.794235,0.634921	0.0279338,0.0189481	0.00489079,0.00887871	7.95088,1.48367	0.0468202	0.046822
1	rs2914023	90987075	G,G	A,A	0.794235,0.634921	0.0279338,0.0188965	0.00489079,0.00887871	7.95088,1.47739	0.0462824	0.0462841
1	rs2973828	90986181	G,G	A,A	0.793241,0.635913	0.0278841,0.019057	0.00488208,0.00888386	7.95088,1.49563	0.0454344	0.0454362
1	rs2973827	90985856	C,C	A,A	0.793241,0.634921	0.0278841,0.0190975	0.00488208,0.00887871	7.95088,1.50195	0.0414167	0.0414185
1	rs1496449	90980718	T,T	C,C	0.798211,0.634921	0.0275409,0.0179545	0.00492643,0.00887871	7.64494,1.36496	0.0246433	0.024645
1	rs2935250	90976069	C,C	T,T	0.798211,0.634921	0.0273789,0.0186039	0.00492643,0.00887871	7.56293,1.442	0.0242678	0.0242695
1	rs2914021	90977079	G,G	T,T	0.797217,0.634921	0.0272336,0.0186039	0.0049174,0.00887871	7.51486,1.442	0.0230353	0.023037
1	rs71637347	91015863	A,A	G,G	0.806163,0.659722	0.0284949,0.014374	0.00500161,0.00902206	7.91423,0.954232	0.0216939	0.021696
2	rs12188094	90278217	T,NA	A,NA	0.715706,NA	-0.0247624,NA	0.00438317,NA	7.79323,NA	0.140428	0.140433
2	rs17633498	90276385	G,NA	A,NA	0.7167,NA	-0.0244609,NA	0.00438781,NA	7.60576,NA	0.093868	0.0938734
2	rs34879738	90272197	G,NA	A,NA	0.7167,NA	-0.0244609,NA	0.00438781,NA	7.60576,NA	0.093868	0.0938734
2	rs7711168	90274044	A,NA	G,NA	0.7167,NA	-0.0244122,NA	0.00438781,NA	7.57808,NA	0.0890168	0.0890221
2	rs34243354	90267092	C,NA	T,NA	0.7167,NA	-0.0244122,NA	0.00438781,NA	7.57808,NA	0.0890168	0.0890221
2	rs35299092	90276745	G,NA	A,NA	0.7167,NA	-0.0244122,NA	0.00438781,NA	7.57808,NA	0.0890168	0.0890221
2	rs34381536	90257392	G,NA	A,NA	0.717694,NA	-0.0240865,NA	0.00439248,NA	7.38006,NA	0.0575874	0.0575927
2	rs949789	90251093	C,NA	T,NA	0.728628,NA	-0.0246437,NA	0.00444635,NA	7.52538,NA	0.0468221	0.0468276
2	rs3114653	90218612	G,NA	A,NA	0.275348,NA	0.0242722,NA	0.00442623,NA	7.38041,NA	0.0312535	0.0312591
2	rs7723305	90216806	A,NA	G,NA	0.728628,NA	-0.0244319,NA	0.00444635,NA	7.40769,NA	0.0305773	0.0305828
2	rs1976566	90217847	C,NA	A,NA	0.274354,NA	0.0241591,NA	0.0044312,NA	7.30282,NA	0.0291891	0.0291946
2	rs6860216	90242703	G,NA	C,NA	0.727634,NA	-0.0241892,NA	0.00444126,NA	7.2892,NA	0.0274043	0.0274096
3	rs6873740	91390561	T,T	C,C	0.884692,0.989087	0.0299212,-0.0199646	0.00619033,0.0411453	5.8725,0.202373	0.0328573	0.0328577
3	rs34081113	91380289	G,G	A,A	0.878728,0.989087	0.0300974,0.0145525	0.00605664,0.0411453	6.17272,0.140517	0.0318384	0.0318389
3	rs7711700	91393154	A,A	T,T	0.884692,0.989087	0.0297813,-0.0214561	0.00619033,0.0411453	5.82326,0.220376	0.0305103	0.0305107
3	rs13164660	91393374	C,C	T,T	0.884692,0.989087	0.0297813,-0.0202952	0.00619033,0.0411453	5.82326,0.206328	0.0299343	0.0299347
3	rs3884590	91381882	C,C	T,T	0.878728,0.989087	0.0300092,0.0102201	0.00605664,0.0411453	6.14015,0.0948347	0.0296678	0.0296683
3	rs6878346	91390963	G,G	A,A	0.884692,0.989087	0.0297813,-0.0187752	0.00619033,0.0411453	5.82326,0.188316	0.0292287	0.0292291
3	rs4299759	91382271	A,A	T,T	0.878728,0.989087	0.0299603,0.00929115	0.00605664,0.0411453	6.12211,0.0854736	0.0286303	0.0286307
3	rs7703221	91388431	G,G	C,C	0.884692,0.989087	0.0299662,-0.00457687	0.00619033,0.0411453	5.88837,0.0402774	0.028294	0.0282944
3	rs7728466	91308338	G,G	A,A	0.501988,0.217262	0.0133443,0.0125908	0.00395433,0.0103658	3.13124,0.648779	0.0282681	0.0282782
3	rs6892336	91381212	G,G	A,A	0.878728,0.989087	0.0299162,0.0122788	0.00605664,0.0411453	6.10589,0.116124	0.027784	0.0277845
3	rs6893353	91381504	A,A	G,G	0.878728,0.989087	0.0299162,0.0116206	0.00605664,0.0411453	6.10589,0.109236	0.0277608	0.0277613
3	rs11738551	91388864	T,T	A,A	0.884692,0.989087	0.0299212,-0.00510033	0.00619033,0.0411453	5.8725,0.0451077	0.0275213	0.0275217
3	rs35621257	91387696	T,T	C,C	0.884692,0.989087	0.0299212,-0.00406571	0.00619033,0.0411453	5.8725,0.0356054	0.0273046	0.027305
3	rs11742179	91386889	G,G	A,A	0.884692,0.989087	0.0299212,-0.00296959	0.00619033,0.0411453	5.8725,0.0257352	0.0270939	0.0270943
3	rs11741264	91391761	G,G	A,A	0.884692,0.989087	0.0298713,-0.00717404	0.00619033,0.0411453	5.85489,0.0647026	0.0270399	0.0270403
3	rs6891005	91393664	T,T	C,C	0.884692,0.989087	0.0295914,-0.0221505	0.00619033,0.0411453	5.75681,0.2289	0.027032	0.0270324
3	rs6872200	91393727	G,G	T,T	0.884692,0.989087	0.0295465,-0.0222622	0.00619033,0.0411453	5.74114,0.23028	0.026249	0.0262494
3	rs77811279	91381219	G,G	A,A	0.878728,0.989087	0.0297791,0.0141848	0.00605664,0.0411453	6.05558,0.136509	0.0252609	0.0252614
3	rs6895642	91393949	T,T	C,C	0.884692,0.989087	0.0294965,-0.021485	0.00619033,0.0411453	5.72374,0.220729	0.0250214	0.0250218
3	rs13187840	91394256	A,A	G,G	0.884692,0.989087	0.0294516,-0.0215436	0.00619033,0.0411453	5.70812,0.221445	0.0242767	0.0242771
3	rs34079683	91396342	A,A	C,C	0.884692,0.989087	0.0295914,-0.00956681	0.00619033,0.0411453	5.75681,0.0882356	0.0227474	0.0227478
3	rs11742625	91396113	C,C	T,T	0.884692,0.989087	0.0294965,-0.00945344	0.00619033,0.0411453	5.72374,0.0870981	0.0212691	0.0212695
3	rs11744812	91395186	G,G	A,A	0.884692,0.989087	0.0294516,-0.00886251	0.00619033,0.0411453	5.70812,0.0812052	0.0204931	0.0204935
3	rs11738530	91395739	A,A	G,G	0.884692,0.989087	0.0294017,-0.0092647	0.00619033,0.0411453	5.69078,0.0852093	0.0198765	0.0198769
3	rs11744945	91395686	T,T	A,A	0.884692,0.989087	0.0294017,-0.00920807	0.00619033,0.0411453	5.69078,0.0846438	0.0198651	0.0198655
3	rs11738289	91395086	T,T	C,C	0.884692,0.989087	0.0294017,-0.00781365	0.00619033,0.0411453	5.69078,0.0708958	0.0195967	0.019597
3	rs11748079	91386645	T,T	C,C	0.884692,0.989087	0.0292207,-0.0125994	0.00619033,0.0411453	5.6282,0.119507	0.0182033	0.0182036
3	rs11741501	91386647	C,C	A,A	0.884692,0.989087	0.0292207,-0.012499	0.00619033,0.0411453	5.6282,0.118446	0.0181815	0.0181818
3	rs67571759	91396690	G,G	A,A	0.883698,0.989087	0.0282944,-0.0119875	0.00616728,0.0411453	5.34881,0.113066	0.0134666	0.013467
3	rs4458612	91390004	T,T	C,C	0.883698,0.989087	0.028969,-0.00694163	0.00616728,0.0411453	5.57881,0.0624699	0.0128406	0.0128409
3	rs35741322	91405457	G,G	A,A	0.882704,0.989087	0.0278167,-0.0108763	0.00614455,0.0411453	5.22319,0.101539	0.0102683	0.0102686
3	rs34917132	91404975	G,G	T,T	0.882704,0.989087	0.0278167,-0.0105882	0.00614455,0.0411453	5.22319,0.0985865	0.010236	0.0102363
3	rs35469431	91404971	C,C	A,A	0.882704,0.989087	0.0278167,-0.0105882	0.00614455,0.0411453	5.22319,0.0985865	0.010236	0.0102363
3	rs36125691	91398996	A,A	C,C	0.882704,0.989087	0.0277221,-0.0073956	0.00614455,0.0411453	5.19162,0.06684	0.00930469	0.00930501
3	rs421379	91275313	C,C	T,T	0.071571,0.043651	-0.0337845,0.00896125	0.00767002,0.0209217	4.97507,0.174953	0.00907342	0.00907584
3	rs13190505	91410556	G,G	A,A	0.882704,0.988095	0.0274183,-0.0136833	0.00614455,0.0394133	5.09087,0.137595	0.00804418	0.00804449
```
