## Supplementary material for "Characterization of shared and ancestry-specific signals driving complex traits using multi-ancestry fine-mapping": susiex_nc3.cs80.snp

```
BP	SNP	PIP(CS1)	LogBF(CS1,Pop1)	LogBF(CS1,Pop2)	PIP(CS2)	LogBF(CS2,Pop1)	LogBF(CS2,Pop2)	PIP(CS3)	LogBF(CS3,Pop1)	LogBF(CS3,Pop2)
89778359	rs56263084	1.39861e-07	-1.42775	-1.89792e-10	1.68591e-06	-0.940069	-1.89792e-10	5.85031e-06	-1.59025	-1.89792e-10
89778613	rs6894539	8.64496e-08	-1.57511	-0.333731	2.26256e-06	-0.611562	-0.0343138	1.02941e-05	-1.07902	0.0538428
89778657	rs10942595	8.29624e-08	-1.58944	-0.360571	2.1474e-06	-0.63271	-0.0654083	9.83018e-06	-1.09289	0.0216018
89779486	rs115907424	2.83307e-07	-0.721866	-1.89792e-10	1.52698e-06	-1.03908	-1.89792e-10	1.82828e-05	-0.450783	-1.89792e-10
89779547	rs3933063	8.28837e-08	-1.57071	-0.380254	2.19581e-06	-0.587572	-0.0882533	9.94242e-06	-1.05784	-0.00209539
89779608	rs16868693	1.73106e-07	-1.34031e-10	-1.2145	1.29361e-06	-1.34031e-10	-1.20494	8.61811e-06	-1.34031e-10	-1.20288
89780254	rs17539414	1.39157e-07	-1.4328	-1.89792e-10	1.92418e-06	-0.807873	-1.89792e-10	5.47602e-06	-1.65637	-1.89792e-10
89780945	rs2562520	8.3635e-08	-1.53142	-0.410516	2.31532e-06	-0.496067	-0.12676	1.00746e-05	-1.00488	-0.0418421
89780963	rs12374570	4.38542e-08	-1.72645	-0.861078	3.90355e-07	-1.68292	-0.720148	3.49645e-06	-1.43903	-0.665972
89780971	rs2562519	8.76269e-08	-1.51802	-0.37729	2.45764e-06	-0.465934	-0.0972402	1.06291e-05	-0.981417	-0.0117353
89781162	rs13181086	1.09091e-07	-1.67621	-1.89792e-10	7.62192e-07	-1.73393	-1.89792e-10	6.09652e-06	-1.54903	-1.89792e-10
89781215	rs2562518	9.79642e-08	-1.48108	-0.302719	2.94852e-06	-0.38494	0.00386992	1.25745e-05	-0.91798	0.0929081
89781594	rs2115500	2.33382e-07	-0.86767	-0.0480524	1.89903e-05	1.16983	0.311725	3.51661e-05	-0.213634	0.416972
89781939	rs4569906	1.19787e-07	-1.26706	-0.315624	3.13317e-06	-0.248663	-0.0716673	1.11998e-05	-0.90246	-0.0383884
89782681	rs250376	1.91119e-07	-0.886077	-0.229425	1.21651e-05	0.946092	0.0901061	2.66908e-05	-0.253377	0.180951
89783287	rs541374582	9.93766e-08	-1.76948	-1.89792e-10	7.46465e-07	-1.75478	-1.89792e-10	4.83787e-06	-1.78027	-1.89792e-10
89783556	rs250375	1.05099e-07	-1.32037	-0.393131	2.63556e-06	-0.331164	-0.162116	9.33226e-06	-0.992228	-0.131041
89784148	rs250374	1.08175e-07	-1.29829	-0.386363	2.76128e-06	-0.292221	-0.154458	9.67985e-06	-0.963428	-0.123271
89785144	rs7712128	2.94892e-08	-1.76921	-1.21517	2.18741e-07	-1.7695	-1.21274	1.46518e-06	-1.76561	-1.20916
89785404	rs250373	9.94964e-08	-1.33444	-0.433832	2.36716e-06	-0.392438	-0.208244	8.69095e-06	-1.01661	-0.177852
89785412	rs250372	1.00156e-07	-1.33444	-0.427229	2.38497e-06	-0.392438	-0.200751	8.75729e-06	-1.01661	-0.170247
89786043	rs6877613	6.2175e-08	-1.02305	-1.21539	2.02117e-06	0.451113	-1.20981	3.1297e-06	-1.00495	-1.21086
89786124	rs10462342	3.17896e-08	-1.69574	-1.21352	3.66107e-07	-1.26572	-1.20149	1.5857e-06	-1.70058	-1.19514
89786241	rs6877977	6.31294e-08	-1.00722	-1.21599	2.07191e-06	0.478213	-1.21212	3.17364e-06	-0.988928	-1.21294
89786285	rs6877680	1.12846e-07	-1.3307	-0.311678	2.83674e-06	-0.349529	-0.0701898	1.01066e-05	-1.00576	-0.0377982
89786766	rs2656953	1.93846e-07	-0.951736	-0.149597	1.16119e-05	0.807933	0.181721	2.77102e-05	-0.310589	0.275645
89786987	rs34685868	6.22243e-08	-1.02305	-1.2146	2.02535e-06	0.451113	-1.20774	3.13566e-06	-1.00495	-1.20896
89787138	rs76520873	1.0209e-07	-1.74254	-1.89792e-10	7.48238e-07	-1.75241	-1.89792e-10	5.42914e-06	-1.66497	-1.89792e-10
89787421	rs145308423	1.72834e-07	-1.34031e-10	-1.21607	1.2838e-06	-1.34031e-10	-1.21255	8.54541e-06	-1.34031e-10	-1.21135
89787590	rs112142224	9.88806e-08	-1.77448	-1.89792e-10	7.574e-07	-1.74024	-1.89792e-10	4.86119e-06	-1.77546	-1.89792e-10
89788891	rs2562517	2.05296e-07	-0.939437	-0.104508	1.24623e-05	0.829622	0.230711	2.96274e-05	-0.29423	0.326184
89789139	rs2562516	2.20898e-07	-0.873535	-0.0971618	1.40547e-05	0.938921	0.24166	3.23516e-05	-0.217627	0.337544
89789454	rs72781084	4.74892e-08	-1.2953	-1.2126	1.6782e-06	0.25725	-1.2019	2.08656e-06	-1.42513	-1.1961
89790989	rs79216528	7.73654e-08	-1.37678	-0.643074	8.83192e-07	-1.1198	-0.466787	7.46928e-06	-0.94436	-0.401587
89790997	rs6452887	6.77894e-08	-0.938701	-1.21329	2.4215e-06	0.626948	-1.20493	3.47088e-06	-0.905992	-1.20635
89791258	rs2255938	1.04825e-07	-1.43761	-0.278492	2.42954e-06	-0.545643	-0.0290306	9.13409e-06	-1.14822	0.00349334
89791828	rs189509584	3.60113e-07	-0.481979	-1.89792e-10	2.18222e-06	-0.682032	-1.89792e-10	9.57262e-06	-1.09784	-1.89792e-10
89792060	rs59607907	5.51771e-08	-1.14256	-1.2153	2.11469e-06	0.49784	-1.2113	3.1637e-06	-0.992845	-1.21216
89792508	rs2562515	2.99435e-07	-1.01323	0.346726	1.67398e-05	0.688822	0.666591	4.13753e-05	-0.405367	0.771307
89792723	rs2366768	3.04366e-07	-0.996894	0.346726	1.65562e-05	0.677796	0.666591	4.15411e-05	-0.40137	0.771307
89793040	rs3805480	1.66248e-07	-1.66618	0.41126	1.93595e-06	-1.60309	0.801318	1.56692e-05	-1.49756	0.892511
89793213	rs7726781	3.12777e-07	-0.996894	0.373986	1.70589e-05	0.677796	0.6965	4.28372e-05	-0.40137	0.802032
89793986	rs35513125	5.73035e-08	-1.12072	-1.19931	1.95621e-06	0.391525	-1.18289	3.13888e-06	-1.02752	-1.18536
89794940	rs13189520	5.70514e-08	-1.12676	-1.19769	1.8291e-06	0.322071	-1.18062	3.102e-06	-1.04153	-1.18317
89795955	rs3805481	2.03493e-07	-1.34031e-10	-1.05277	1.60563e-06	-1.34031e-10	-0.988856	1.0808e-05	-1.34031e-10	-0.97646
89796854	rs27200	1.63771e-07	-1.38608	0.116155	4.16639e-06	-0.44907	0.413745	1.53236e-05	-1.07712	0.449769
89798109	rs10942596	3.03916e-08	-1.73815	-1.21608	2.24084e-07	-1.74201	-1.2161	1.50553e-06	-1.73219	-1.21541
89798873	rs11743030	3.07215e-08	-1.72737	-1.21606	2.26432e-07	-1.73168	-1.216	1.52218e-06	-1.72074	-1.21586
89799236	rs116764901	2.17559e-07	-0.985926	-1.89792e-10	8.15887e-07	-1.66585	-1.89792e-10	1.40632e-05	-0.713181	-1.89792e-10
89800961	rs1508788	6.24991e-08	-1.06367	-1.16957	2.25924e-06	0.496732	-1.14408	3.57245e-06	-0.935761	-1.14773
89801006	rs27658	2.97022e-07	-0.965283	0.29069	1.60267e-05	0.712009	0.599873	4.17688e-05	-0.327953	0.703357
89801978	rs40204	3.00288e-07	-0.953193	0.289536	1.60187e-05	0.716949	0.594433	4.09538e-05	-0.342659	0.698357
89801994	rs144409874	1.89339e-07	-1.34031e-10	-1.12486	1.46368e-06	-1.34031e-10	-1.08142	9.82911e-06	-1.34031e-10	-1.0714
89802004	rs27963	1.42392e-07	-1.49863	0.0888192	3.25468e-06	-0.661199	0.378918	1.26595e-05	-1.23341	0.415072
89803188	rs27198	1.34207e-07	-1.49863	0.0296146	3.06193e-06	-0.661199	0.317872	1.18955e-05	-1.23341	0.352826
89803541	rs112418772	1.02533e-07	-1.73821	-1.89792e-10	7.60438e-07	-1.73623	-1.89792e-10	5.06783e-06	-1.73383	-1.89792e-10
89803587	rs3805483	3.31735e-08	-1.71084	-1.15581	2.45792e-07	-1.72346	-1.14218	1.66097e-06	-1.71771	-1.13164
89803970	rs72781087	1.08272e-07	-1.68375	-1.89792e-10	1.37616e-06	-1.14308	-1.89792e-10	6.62682e-06	-1.46562	-1.89792e-10
89804608	rs67376567	3.19597e-08	-1.75439	-1.14954	3.38767e-07	-1.41265	-1.13216	1.63519e-06	-1.74723	-1.11776
89804662	rs149103093	2.85947e-07	-1.34031e-10	-0.712593	2.42814e-06	-1.34031e-10	-0.575248	1.59437e-05	-1.34031e-10	-0.58768
89804851	rs35407205	3.08085e-08	-1.75771	-1.18289	3.27215e-07	-1.40999	-1.16952	1.56575e-06	-1.74987	-1.15851
89805004	rs117180945	4.10211e-07	-1.34031e-10	-0.351726	2.41617e-06	-1.34031e-10	-0.580189	1.60351e-05	-1.34031e-10	-0.581968
89805417	rs79699982	1.80502e-07	-1.34031e-10	-1.17265	1.32774e-06	-1.34031e-10	-1.17889	8.92939e-06	-1.34031e-10	-1.1674
89806265	rs10514327	3.09325e-08	-1.76106	-1.17553	3.25574e-07	-1.42367	-1.16087	1.57364e-06	-1.75443	-1.14893
89806729	rs12655180	3.26142e-08	-1.70932	-1.17433	3.90856e-07	-1.23995	-1.16184	1.66014e-06	-1.70003	-1.14981
89806747	rs812594	6.90029e-08	-1.60889	-0.525359	1.30403e-06	-0.866499	-0.330419	5.50834e-06	-1.36573	-0.284748
89807395	rs10942597	3.15739e-08	-1.782	-1.13407	3.85755e-07	-1.28904	-1.12589	1.59124e-06	-1.78135	-1.11088
89807711	rs6897910	3.18443e-08	-1.78049	-1.12705	3.83375e-07	-1.29665	-1.12447	1.59161e-06	-1.78186	-1.11014
89807732	rs6897490	3.83939e-07	-0.0317345	-0.38618	2.10543e-05	1.832	-0.247265	6.27336e-05	1.01504	-0.23289
89808979	rs72781088	1.28384e-07	-1.77276	0.259385	3.20652e-06	-0.484637	0.18745	5.76945e-06	-1.77876	0.174586
89809679	rs75418010	4.82145e-08	-1.58061	-0.912127	5.0602e-07	-1.31918	-0.824378	5.55329e-06	-0.873874	-0.768481
89809782	rs37480	8.44851e-07	-0.148668	0.519431	4.37231e-05	1.36066	0.95484	0.000402421	1.58114	1.05962
89809841	rs78679223	2.10381e-07	-1.34031e-10	-1.01948	1.67845e-06	-1.34031e-10	-0.944502	1.10168e-05	-1.34031e-10	-0.957326
89810077	rs1047787	3.11007e-08	-1.77948	-1.15169	4.10714e-07	-1.20664	-1.14559	1.55755e-06	-1.78162	-1.13202
89810208	rs62375060	4.79984e-08	-1.77433	-0.722897	4.31379e-07	-1.65307	-0.650075	2.57425e-06	-1.78111	-0.630079
89810287	rs13169686	4.30885e-07	-0.302557	-1.89792e-10	3.20864e-05	2.00606	-1.89792e-10	3.17864e-05	0.102293	-1.89792e-10
89811739	rs118176499	1.29486e-06	-1.34031e-10	0.79776	8.95609e-06	-1.34031e-10	0.72996	6.03319e-05	-1.34031e-10	0.743116
89811745	rs76367689	2.09282e-07	-1.34031e-10	-1.02471	1.66815e-06	-1.34031e-10	-0.950661	1.09508e-05	-1.34031e-10	-0.963337
89812676	rs3087840	3.12434e-08	-1.78176	-1.14483	3.87414e-07	-1.27221	-1.13843	1.56984e-06	-1.78156	-1.12421
89813433	rs74926905	1.29719e-07	-1.50303	-1.89792e-10	3.62813e-06	-0.173658	-1.89792e-10	1.04329e-05	-1.01178	-1.89792e-10
89813445	rs27601	7.90292e-07	-0.156826	0.460831	3.95928e-05	1.32703	0.88924	0.000358053	1.53149	0.992441
89815108	rs62375061	2.17013e-07	-0.988441	-1.89792e-10	1.66997e-06	-0.949566	-1.89792e-10	1.57599e-05	-0.599277	-1.89792e-10
89815424	rs16868767	2.11274e-07	-1.34031e-10	-1.01524	1.68682e-06	-1.34031e-10	-0.939526	1.10704e-05	-1.34031e-10	-0.952468
89815761	rs790081	9.63401e-08	-1.51153	-0.288979	2.4446e-06	-0.598233	0.02974	9.74718e-06	-1.155	0.0752359
89815911	rs77045358	2.11931e-07	-1.34031e-10	-1.01214	1.69297e-06	-1.34031e-10	-0.935887	1.11098e-05	-1.34031e-10	-0.948915
89815951	rs112965831	1.01515e-07	-1.74819	-1.89792e-10	7.52006e-07	-1.74739	-1.89792e-10	4.90443e-06	-1.76661	-1.89792e-10
89816299	rs171790	1.99473e-07	-0.863399	-0.209321	3.90723e-05	2.09548	0.107562	2.90544e-05	-0.132027	0.144453
89816383	rs13182165	3.12823e-08	-1.77605	-1.1493	4.15866e-07	-1.19667	-1.14309	1.56242e-06	-1.78122	-1.12929
89816539	rs116730634	9.93196e-08	-1.77006	-1.89792e-10	7.49081e-07	-1.75128	-1.89792e-10	4.95294e-06	-1.75677	-1.89792e-10
89816630	rs148675231	2.11931e-07	-1.34031e-10	-1.01214	1.69297e-06	-1.34031e-10	-0.935887	1.11098e-05	-1.34031e-10	-0.948915
89816644	rs57677204	4.56808e-08	-1.59596	-0.950759	4.9564e-07	-1.30111	-0.863167	5.38e-06	-0.863029	-0.811029
89817058	rs147656464	1.12419e-06	0.656416	-1.89792e-10	1.4984e-05	1.24461	-1.89792e-10	2.82773e-05	-0.0146864	-1.89792e-10
89818073	rs810974	2.30983e-07	-0.716736	-0.209321	5.37032e-05	2.41354	0.107562	3.65399e-05	0.0972054	0.144453
89818764	rs257850	2.32001e-07	-0.716736	-0.204923	5.39747e-05	2.41354	0.112605	3.67271e-05	0.0972054	0.149565
89819025	rs257851	2.35847e-07	-0.700294	-0.204923	5.57614e-05	2.4461	0.112605	3.75372e-05	0.119022	0.149565
89819033	rs76006111	3.52049e-07	-1.34031e-10	-0.504629	2.55057e-06	-1.34031e-10	-0.526059	1.69419e-05	-1.34031e-10	-0.526957
89819560	rs7716979	2.94049e-08	-1.7712	-1.21604	3.95251e-07	-1.17521	-1.2154	1.4336e-06	-1.78046	-1.21609
89819604	rs80274967	1.73918e-07	-1.34031e-10	-1.20982	1.29255e-06	-1.34031e-10	-1.20576	8.62845e-06	-1.34031e-10	-1.20168
89819800	rs7717423	3.13055e-08	-1.78036	-1.14424	4.02897e-07	-1.23652	-1.13493	1.57531e-06	-1.78201	-1.12028
89820186	rs1553545	1.96085e-07	-0.831155	-0.258695	3.90572e-05	2.16143	0.0412234	2.83416e-05	-0.0889078	0.0764936
89820802	rs7722900	3.98291e-07	-0.301997	-0.0792175	1.77943e-05	1.21884	0.197661	0.000171664	1.48599	0.302798
89820984	rs10069050	2.40185e-07	-0.682065	-0.204923	5.78033e-05	2.48207	0.112605	3.84544e-05	0.143163	0.149565
89821125	rs13361350	8.9763e-06	2.73394	-1.89792e-10	0.000116623	3.29657	-1.89792e-10	0.000794469	3.32093	-1.89792e-10
89822221	rs2656957	2.46119e-07	-0.665363	-0.197218	6.02619e-05	2.51489	0.121434	3.96662e-05	0.165239	0.158515
89822310	rs1812737	3.12575e-08	-1.77181	-1.15432	4.29242e-07	-1.15976	-1.14835	1.55643e-06	-1.77932	-1.13503
89822464	rs13185955	3.18318e-08	-1.77882	-1.12911	4.17355e-07	-1.21287	-1.12333	1.59555e-06	-1.78166	-1.10787
89822960	rs145203144	1.04412e-07	-1.72005	-1.89792e-10	7.72471e-07	-1.72053	-1.89792e-10	4.91817e-06	-1.76381	-1.89792e-10
89822992	rs491082	2.1348e-07	-0.799935	-0.204923	4.46889e-05	2.22475	0.112605	3.17845e-05	-0.0473327	0.149565
89823667	rs78852288	1.55306e-07	-1.323	-1.89792e-10	1.77775e-06	-0.887025	-1.89792e-10	8.11371e-06	-1.26319	-1.89792e-10
89823684	rs16868771	2.18501e-07	-1.34031e-10	-0.981609	1.75433e-06	-1.34031e-10	-0.900284	1.15031e-05	-1.34031e-10	-0.914125
89824976	rs37238	1.854e-07	-0.815607	-0.330278	3.73562e-05	2.19303	-0.0349015	2.68077e-05	-0.0681823	0.000125947
89825035	rs603015	3.08204e-08	-1.77965	-1.16057	3.99604e-07	-1.22476	-1.1549	1.54133e-06	-1.7819	-1.14221
89825210	rs603870	3.09664e-08	-1.77338	-1.16211	4.34989e-07	-1.13829	-1.15652	1.54256e-06	-1.77931	-1.14399
89825651	rs1673378	3.09559e-08	-1.78004	-1.15579	3.91145e-07	-1.25116	-1.14989	1.54964e-06	-1.78201	-1.13672
89825863	rs138936717	9.83197e-08	-1.78017	-1.89792e-10	8.669e-07	-1.60521	-1.89792e-10	5.00853e-06	-1.7456	-1.89792e-10
89825931	rs13188491	1.01354e-07	-1.74978	-1.89792e-10	7.26446e-07	-1.78196	-1.89792e-10	5.18363e-06	-1.71124	-1.89792e-10
89826029	rs143858664	1.3882e-07	-1.43522	-1.89792e-10	2.31645e-06	-0.622337	-1.89792e-10	6.82913e-06	-1.43555	-1.89792e-10
89826193	rs43149	2.80318e-07	-0.682065	-0.0504088	6.27407e-05	2.48207	0.194568	4.14504e-05	0.143163	0.224589
89826580	rs616379	3.10848e-08	-1.77901	-1.15267	3.97189e-07	-1.23909	-1.14662	1.5555e-06	-1.78181	-1.13314
89826726	rs499148	3.12719e-08	-1.77135	-1.15432	4.37363e-07	-1.14101	-1.14835	1.55771e-06	-1.7785	-1.13503
89827477	rs77815246	2.29283e-07	-1.34031e-10	-0.933441	1.84817e-06	-1.34031e-10	-0.848178	1.21056e-05	-1.34031e-10	-0.86308
89828258	rs648430	3.18404e-08	-1.77308	-1.13458	4.40779e-07	-1.15488	-1.12671	1.59302e-06	-1.77946	-1.11166
89828927	rs115970740	4.80066e-07	-0.194475	-1.89792e-10	2.95465e-06	-0.378995	-1.89792e-10	3.5357e-05	0.208751	-1.89792e-10
89829500	rs511393	2.03365e-07	-0.716736	-0.336661	4.24801e-05	2.41354	-0.126875	2.86399e-05	0.0972054	-0.0991519
89829975	rs2247158	3.21519e-07	-0.301997	-0.293346	1.29168e-05	1.21884	-0.122688	0.000122536	1.48599	-0.0343344
89830061	rs618355	3.23288e-08	-1.75598	-1.13646	4.80313e-07	-1.06702	-1.12867	1.60645e-06	-1.76893	-1.11379
89830456	rs679568	2.00511e-07	-0.763345	-0.304186	3.36459e-05	2.13689	-0.0833753	2.54346e-05	-0.070498	-0.0501388
89830529	rs2562523	3.05343e-07	-0.353616	-0.293346	1.19991e-05	1.14515	-0.122688	0.000113463	1.40907	-0.0343344
89831568	rs75881527	2.21549e-07	-1.34031e-10	-0.967756	1.77693e-06	-1.34031e-10	-0.887485	1.16486e-05	-1.34031e-10	-0.90156
89831840	rs140587596	4.70934e-07	-0.213679	-1.89792e-10	2.90179e-06	-0.397045	-1.89792e-10	3.46045e-05	0.187238	-1.89792e-10
89832317	rs138354611	2.25418e-07	-1.34031e-10	-0.95044	1.76218e-06	-1.34031e-10	-0.89582	1.19473e-05	-1.34031e-10	-0.87624
89832785	rs117407338	1.96168e-07	-1.34031e-10	-1.08943	1.50483e-06	-1.34031e-10	-1.05369	1.00836e-05	-1.34031e-10	-1.04584
89833333	rs143656163	1.26275e-07	-1.52994	-1.89792e-10	1.80524e-06	-0.871681	-1.89792e-10	6.68219e-06	-1.4573	-1.89792e-10
89834077	rs526806	1.91015e-07	-0.673345	-0.442701	4.11312e-05	2.49244	-0.238045	2.62866e-05	0.124171	-0.211857
89834158	rs77226875	2.31503e-07	-1.34031e-10	-0.923805	1.86858e-06	-1.34031e-10	-0.837196	1.22365e-05	-1.34031e-10	-0.852321
89835039	rs556894	2.11553e-07	-0.585146	-0.428775	5.09626e-05	2.68734	-0.21862	3.11845e-05	0.275579	-0.192404
89835255	rs558809	3.21227e-08	-1.75416	-1.14468	4.92172e-07	-1.03501	-1.13629	1.59725e-06	-1.76679	-1.12167
89835546	rs150797391	1.13483e-06	0.665841	-1.89792e-10	1.32312e-05	1.1202	-1.89792e-10	3.82737e-05	0.288017	-1.89792e-10
89835760	rs587818	3.05998e-08	-1.73923	-1.20818	4.74291e-07	-0.99412	-1.21419	1.46302e-06	-1.76033	-1.21591
89836087	rs35683645	3.76066e-07	-0.438633	-1.89792e-10	2.64045e-05	1.81116	-1.89792e-10	2.59873e-05	-0.0991389	-1.89792e-10
89836410	rs501640	3.02397e-08	-1.75213	-1.20711	4.65465e-07	-1.01377	-1.21333	1.4442e-06	-1.77361	-1.21558
89836558	rs594990	3.35148e-07	-0.270116	-0.28371	0.000100695	3.20678	-0.057052	5.2844e-05	0.627902	-0.0173043
89836800	rs35212686	1.06114e-07	-1.70388	-1.89792e-10	7.42716e-07	-1.75982	-1.89792e-10	5.02198e-06	-1.74292	-1.89792e-10
89836828	rs112888932	2.30835e-07	-1.34031e-10	-0.926693	1.87378e-06	-1.34031e-10	-0.834418	1.22532e-05	-1.34031e-10	-0.850963
89837613	rs149007188	1.18359e-07	-1.59468	-1.89792e-10	7.64926e-07	-1.73035	-1.89792e-10	7.77579e-06	-1.30573	-1.89792e-10
89837891	rs2562522	2.5217e-07	-0.462564	-0.375733	6.64427e-05	2.87943	-0.145468	3.57808e-05	0.328258	-0.107593
89838205	rs10473936	3.00146e-08	-1.75735	-1.20936	4.52705e-07	-1.04124	-1.21365	1.44018e-06	-1.77626	-1.21571
89838907	rs115245277	2.13765e-07	-1.00352	-1.89792e-10	1.46299e-06	-1.08189	-1.89792e-10	8.0238e-06	-1.27433	-1.89792e-10
89839071	rs250377	3.13518e-07	-0.270116	-0.350427	9.34635e-05	3.20678	-0.131579	4.89857e-05	0.627902	-0.0931195
89839587	rs56395537	1.91224e-07	-1.11495	-1.89792e-10	7.45005e-07	-1.75674	-1.89792e-10	7.50884e-06	-1.34066	-1.89792e-10
89839722	rs75218019	2.30368e-07	-1.34031e-10	-0.92872	1.86942e-06	-1.34031e-10	-0.836747	1.22253e-05	-1.34031e-10	-0.85324
89840182	rs12189405	1.08324e-07	-1.68327	-1.89792e-10	8.13808e-07	-1.6684	-1.89792e-10	4.95788e-06	-1.75577	-1.89792e-10
89840444	rs113678028	2.14592e-07	-1.34031e-10	-0.999659	1.68815e-06	-1.34031e-10	-0.938742	1.10737e-05	-1.34031e-10	-0.952174
89840736	rs115738389	5.05577e-07	-0.142698	-1.89792e-10	6.65367e-06	0.432794	-1.89792e-10	2.02152e-05	-0.350311	-1.89792e-10
89840934	rs655939	7.03194e-08	-1.51272	-0.60263	1.15346e-06	-0.928258	-0.391353	5.35013e-06	-1.32959	-0.35003
89841346	rs37482	2.55389e-07	-0.0254476	-0.800164	9.53757e-06	1.44185	-0.648986	9.98099e-05	1.81648	-0.569961
89842265	rs16868781	2.14828e-07	-1.34031e-10	-0.998562	1.69024e-06	-1.34031e-10	-0.937501	1.10871e-05	-1.34031e-10	-0.950964
89842322	rs27202	2.59042e-07	-0.011246	-0.800164	9.72275e-06	1.46108	-0.648986	0.000101858	1.8368	-0.569961
89842566	rs114714283	1.01813e-07	-1.74526	-1.89792e-10	8.13197e-07	-1.66916	-1.89792e-10	4.90706e-06	-1.76607	-1.89792e-10
89842819	rs16868783	2.18812e-07	-1.34031e-10	-0.980185	1.72568e-06	-1.34031e-10	-0.916752	1.13139e-05	-1.34031e-10	-0.930714
89843069	rs27656	1.32078e-07	-0.416637	-1.06837	8.69092e-06	1.67584	-0.975935	1.04574e-05	-0.0497374	-0.959696
89843448	rs599431	2.3437e-07	-0.350735	-0.560762	6.30353e-05	3.03542	-0.354103	3.39426e-05	0.487896	-0.319971
89843449	rs599432	2.49717e-07	-0.331713	-0.516359	6.96158e-05	3.07027	-0.289653	3.71238e-05	0.511835	-0.254322
89844126	rs145421246	2.0206e-07	-1.05983	-1.89792e-10	8.69015e-07	-1.60277	-1.89792e-10	9.78213e-06	-1.07619	-1.89792e-10
89844438	rs27201	1.30871e-07	-0.59875	-0.895435	2.88829e-05	2.68934	-0.788466	1.64911e-05	0.201771	-0.755697
89845537	rs37240	1.91486e-07	-0.328281	-0.785304	5.47308e-05	3.12897	-0.588918	2.62929e-05	0.497219	-0.584667
89846107	rs11742844	3.33623e-07	-0.558388	-1.89792e-10	2.16695e-05	1.61353	-1.89792e-10	2.27198e-05	-0.233508	-1.89792e-10
89846943	rs666659	2.98655e-08	-1.75735	-1.21434	4.53261e-07	-1.04124	-1.21242	1.45157e-06	-1.77626	-1.20784
89847584	rs27602	2.30881e-07	-0.145214	-0.781282	7.89173e-06	1.22855	-0.625108	8.74242e-05	1.65839	-0.544363
89847694	rs10514328	3.24664e-08	-1.69853	-1.18966	1.38226e-06	0.0453375	-1.18399	1.57167e-06	-1.73118	-1.17343
89847869	rs27657	2.7854e-07	0.0475634	-0.7864	1.07166e-05	1.5405	-0.631079	0.00011292	1.92066	-0.550729
89850308	rs75627273	1.25198e-07	-1.5385	-1.89792e-10	1.08097e-06	-1.38452	-1.89792e-10	5.24406e-06	-1.69965	-1.89792e-10
89851835	rs67124431	1.31458e-07	-1.48971	-1.89792e-10	1.04138e-06	-1.42183	-1.89792e-10	5.5508e-06	-1.6428	-1.89792e-10
89851926	rs76279019	1.36581e-07	-1.45148	-1.89792e-10	4.572e-06	0.0575775	-1.89792e-10	1.2409e-05	-0.838326	-1.89792e-10
89852022	rs75566605	3.9407e-08	-1.51838	-1.17607	3.75206e-07	-1.2975	-1.14515	4.22246e-06	-0.800553	-1.11577
89853036	rs75873598	2.16003e-07	-1.34031e-10	-0.993108	1.7007e-06	-1.34031e-10	-0.931333	1.1154e-05	-1.34031e-10	-0.944946
89853048	rs149661164	1.86349e-07	-1.34031e-10	-1.14078	1.41772e-06	-1.34031e-10	-1.11332	9.54571e-06	-1.34031e-10	-1.10065
89853069	rs42467	2.32852e-07	-0.350735	-0.56726	6.27253e-05	3.03542	-0.359033	3.37866e-05	0.487896	-0.324577
89853342	rs37241	2.28778e-07	-0.250353	-0.685292	8.04419e-06	1.17717	-0.554591	2.72477e-05	0.487546	-0.539322
89853768	rs137977673	1.47729e-07	-1.37302	-1.89792e-10	1.93363e-06	-0.802975	-1.89792e-10	1.38069e-05	-0.73158	-1.89792e-10
89854312	rs154570	2.03722e-07	-0.502861	-0.54878	4.62015e-05	2.70845	-0.337813	2.72033e-05	0.24953	-0.302937
89854325	rs154569	1.0919e-07	-0.771181	-0.904132	2.12573e-05	2.39285	-0.798518	1.30966e-05	-0.0182665	-0.766129
89854448	rs154568	1.93572e-07	-0.528777	-0.573972	4.46777e-05	2.70385	-0.366751	2.67476e-05	0.262148	-0.332448
89854613	rs154567	2.15575e-07	-1.34031e-10	-0.995089	1.5642e-06	-1.34031e-10	-1.015	1.07737e-05	-1.34031e-10	-0.979639
89855953	rs79113115	2.14141e-07	-1.34031e-10	-1.00176	1.65657e-06	-1.34031e-10	-0.957624	1.12033e-05	-1.34031e-10	-0.94054
89855959	rs75224084	1.53446e-07	-1.33505	-1.89792e-10	9.77497e-07	-1.48513	-1.89792e-10	6.75467e-06	-1.44651	-1.89792e-10
89857225	rs76742312	5.49893e-07	-1.34031e-10	-0.0586744	3.71885e-06	-1.34031e-10	-0.14896	2.35153e-05	-1.34031e-10	-0.199093
89857264	rs1700510	3.1814e-08	-1.78065	-1.12784	4.14658e-07	-1.23127	-1.1114	1.62617e-06	-1.7796	-1.09091
89857574	rs40205	3.02534e-07	0.0672899	-0.723493	1.33535e-05	1.68228	-0.55288	0.000154552	2.15065	-0.466871
89857625	rs35980777	2.93432e-07	-0.686754	-1.89792e-10	2.16449e-05	1.61239	-1.89792e-10	2.18846e-05	-0.270964	-1.89792e-10
89858420	rs114210898	6.77848e-07	0.150525	-1.89792e-10	8.42566e-06	0.668908	-1.89792e-10	2.3618e-05	-0.194736	-1.89792e-10
89859089	rs12188935	1.11481e-07	-1.65454	-1.89792e-10	8.39165e-07	-1.63772	-1.89792e-10	5.03633e-06	-1.74007	-1.89792e-10
89860983	rs79256827	9.90557e-08	-1.77272	-1.89792e-10	7.33867e-07	-1.7718	-1.89792e-10	4.98071e-06	-1.75117	-1.89792e-10
89861312	rs474800	3.06049e-08	-1.78013	-1.16711	4.07953e-07	-1.20568	-1.15329	1.55429e-06	-1.7786	-1.13713
89861410	rs623761	3.06236e-08	-1.77952	-1.16711	4.2215e-07	-1.17148	-1.15329	1.54975e-06	-1.78152	-1.13713
89861896	rs12516002	1.05348e-07	-1.71113	-1.89792e-10	7.76773e-07	-1.71498	-1.89792e-10	4.88879e-06	-1.7698	-1.89792e-10
89862615	rs552314	3.0501e-08	-1.78075	-1.16989	4.01836e-07	-1.21764	-1.15644	1.55034e-06	-1.77761	-1.14067
89863149	rs143979435	1.05626e-07	-1.7085	-1.89792e-10	7.78765e-07	-1.71242	-1.89792e-10	4.88362e-06	-1.77086	-1.89792e-10
89863279	rs688956	3.07589e-08	-1.78075	-1.16146	4.0568e-07	-1.21764	-1.14692	1.56695e-06	-1.77761	-1.13001
89864037	rs151184554	5.75265e-07	-1.34031e-10	-0.0135679	4.34589e-06	-1.34031e-10	0.00685601	2.93531e-05	-1.34031e-10	0.0226541
89864051	rs140394328	1.04264e-07	-1.72147	-1.89792e-10	7.33176e-07	-1.77274	-1.89792e-10	4.86767e-06	-1.77413	-1.89792e-10
89865123	rs154573	1.07726e-07	-0.656742	-1.03207	2.49119e-05	2.70418	-0.951213	1.30894e-05	0.140606	-0.925548
89865807	rs257855	3.54938e-07	0.281011	-0.777467	1.70312e-05	1.98224	-0.609571	0.000196711	2.45235	-0.527363
89865854	rs625135	4.0667e-08	-1.52432	-1.13866	1.50433e-06	0.039258	-1.09329	2.79025e-06	-1.24608	-1.08453
89866588	rs118029902	1.82835e-07	-1.34031e-10	-1.15981	1.37585e-06	-1.34031e-10	-1.1433	9.19219e-06	-1.34031e-10	-1.13839
89866872	rs154572	1.52274e-07	-0.505687	-0.837031	4.10924e-05	2.92898	-0.675532	2.00118e-05	0.288239	-0.648663
89867164	rs154571	3.53282e-07	0.281011	-0.782142	1.69378e-05	1.98224	-0.61507	0.000195561	2.45235	-0.533224
89867373	rs62375070	5.28594e-08	-1.55701	-0.84375	3.81264e-07	-1.64242	-0.78422	2.57254e-06	-1.64418	-0.767673
89867828	rs13162241	1.3112e-07	-1.49229	-1.89792e-10	1.04754e-06	-1.41593	-1.89792e-10	5.43528e-06	-1.66383	-1.89792e-10
89868460	rs77861484	1.73925e-07	-1.34031e-10	-1.20978	1.29925e-06	-1.34031e-10	-1.20059	8.65966e-06	-1.34031e-10	-1.19807
89868779	rs7724946	1.99863e-07	-1.34031e-10	-1.07077	1.55779e-06	-1.34031e-10	-1.0191	1.02458e-05	-1.34031e-10	-1.02987
89869465	rs75647854	4.55832e-08	-1.45381	-1.09505	4.70138e-07	-1.15854	-1.05857	5.72922e-06	-0.595988	-1.01518
89869506	rs34007784	4.56568e-07	-0.24466	-1.89792e-10	1.25818e-05	1.06988	-1.89792e-10	1.91027e-05	-0.406918	-1.89792e-10
89869884	rs145929254	1.04069e-07	-1.72334	-1.89792e-10	7.46442e-07	-1.75481	-1.89792e-10	4.99539e-06	-1.74823	-1.89792e-10
89870897	rs250366	7.24904e-07	-0.214491	0.432131	0.000272758	3.51992	0.626293	9.90474e-05	0.54539	0.693463
89871375	rs189691	9.23385e-07	-0.00765588	0.467304	5.86494e-05	1.87753	0.731677	0.000415579	1.80867	0.86426
89871514	rs11741740	2.99555e-08	-1.75596	-1.21273	4.45141e-07	-1.06321	-1.20852	1.45087e-06	-1.7818	-1.20278
89872082	rs154566	5.53594e-07	-0.338185	0.286218	0.000194196	3.33466	0.471831	7.25333e-05	0.391151	0.536149
89872545	rs6888355	3.0986e-08	-1.71879	-1.21608	5.2885e-07	-0.884465	-1.21496	1.45299e-06	-1.77088	-1.21224
89872742	rs116558893	9.82536e-08	-1.78085	-1.89792e-10	7.48032e-07	-1.75268	-1.89792e-10	5.25789e-06	-1.69702	-1.89792e-10
89875326	rs150754269	2.98101e-07	-0.670966	-1.89792e-10	1.99251e-06	-0.772979	-1.89792e-10	9.87179e-06	-1.06706	-1.89792e-10
89875376	rs139078266	1.72907e-07	-1.34031e-10	-1.21565	1.27938e-06	-1.34031e-10	-1.21599	8.50494e-06	-1.34031e-10	-1.2161
89875683	rs140615294	1.04353e-07	-1.72062	-1.89792e-10	7.27187e-07	-1.78095	-1.89792e-10	6.07929e-06	-1.55186	-1.89792e-10
89875684	rs144568446	1.04664e-07	-1.71765	-1.89792e-10	7.27495e-07	-1.78052	-1.89792e-10	6.11419e-06	-1.54613	-1.89792e-10
89876306	rs140970445	1.20606e-07	-1.57587	-1.89792e-10	1.0231e-06	-1.43954	-1.89792e-10	5.61371e-06	-1.63153	-1.89792e-10
89877003	rs116050288	9.81606e-08	-1.78179	-1.89792e-10	7.80187e-07	-1.7106	-1.89792e-10	4.83879e-06	-1.78008	-1.89792e-10
89877032	rs567441	8.07434e-07	-0.0668637	0.392326	0.000350473	3.81272	0.584194	0.000118072	0.76395	0.650599
89877327	rs150534897	2.67538e-07	-1.34031e-10	-0.779137	1.81698e-06	-1.34031e-10	-0.865199	1.22502e-05	-1.34031e-10	-0.851204
89879077	rs80100169	1.757e-07	-1.34031e-10	-1.19962	1.34448e-06	-1.34031e-10	-1.16636	8.95246e-06	-1.34031e-10	-1.16482
89879259	rs656679	8.0037e-07	-0.0461208	0.362796	0.00035264	3.85013	0.552945	0.0001173	0.789209	0.618776
89880752	rs171629	9.73235e-07	0.0446684	0.467559	6.46414e-05	1.97453	0.731952	0.000465552	1.92193	0.864544
89881344	rs250367	9.97132e-07	0.0293288	0.507156	6.59844e-05	1.95252	0.774527	0.000475972	1.90008	0.908537
89881445	rs498491	3.01277e-08	-1.75596	-1.207	4.48668e-07	-1.06321	-1.20063	1.46547e-06	-1.7818	-1.19277
89881853	rs688960	3.00392e-08	-1.75831	-1.20758	4.42715e-07	-1.0758	-1.2014	1.46449e-06	-1.78152	-1.19372
89882068	rs173660	9.88342e-07	0.0600712	0.467559	6.60842e-05	1.9966	0.731952	0.000475869	1.94385	0.864544
89882327	rs645652	3.00056e-08	-1.75831	-1.2087	4.42059e-07	-1.0758	-1.20289	1.4618e-06	-1.78152	-1.19556
89882618	rs154559	8.69276e-07	-0.0187163	0.417979	5.54555e-05	1.87461	0.678592	0.000363828	1.73055	0.809386
89883114	rs13190272	6.42588e-07	0.0971053	-1.89792e-10	6.69726e-05	2.74191	-1.89792e-10	4.05561e-05	0.345941	-1.89792e-10
89883521	rs154562	1.08117e-06	0.326603	0.290799	7.3759e-05	2.27242	0.566009	0.000552212	2.262	0.695183
89883692	rs154563	1.04712e-06	0.285487	0.299914	7.07934e-05	2.22147	0.575921	0.000503225	2.15884	0.705447
89883696	rs117586541	1.81999e-07	-1.34031e-10	-1.16439	1.35587e-06	-1.34031e-10	-1.15793	9.05211e-06	-1.34031e-10	-1.15375
89883820	rs154564	1.06956e-06	0.269041	0.337564	7.20804e-05	2.19857	0.616834	0.000513206	2.13613	0.747806
89884289	rs79257813	1.37964e-07	-1.44141	-1.89792e-10	1.88775e-06	-0.826989	-1.89792e-10	9.56807e-06	-1.09831	-1.89792e-10
89884527	rs152714	1.09525e-06	0.301996	0.328339	7.47104e-05	2.24443	0.606814	0.000531553	2.18162	0.737433
89884869	rs117546946	1.03065e-06	-1.34031e-10	0.569546	7.76684e-06	-1.34031e-10	0.587489	5.09011e-05	-1.34031e-10	0.57314
89884878	rs34719862	6.92554e-07	0.171987	-1.89792e-10	7.6779e-05	2.87856	-1.89792e-10	4.58875e-05	0.469448	-1.89792e-10
89885675	rs146290519	8.02814e-07	0.319725	-1.89792e-10	1.12565e-05	0.95857	-1.89792e-10	2.11748e-05	-0.303933	-1.89792e-10
89887037	rs77037765	7.97752e-07	-1.34031e-10	0.313399	7.96228e-06	-1.34031e-10	0.612342	5.47588e-05	-1.34031e-10	0.646193
89887683	rs168743	1.50737e-07	-1.55246	0.199596	1.39348e-06	-1.61013	0.479566	1.93255e-05	-1.01151	0.61619
89887799	rs154565	1.1312e-06	0.353581	0.309055	7.859e-05	2.31601	0.585859	0.00055843	2.25265	0.715737
89887930	rs117997199	2.07979e-07	-1.34031e-10	-1.03096	1.48899e-06	-1.34031e-10	-1.06427	1.0137e-05	-1.34031e-10	-1.04055
89888495	rs138650180	1.77268e-07	-1.19074	-1.89792e-10	1.29572e-06	-1.20331	-1.89792e-10	7.99637e-06	-1.27776	-1.89792e-10
89888562	rs57536334	1.14972e-06	0.378475	0.300402	8.03672e-05	2.34423	0.580006	0.000601428	2.33372	0.708844
89888563	rs58598764	1.14972e-06	0.378475	0.300402	8.03672e-05	2.34423	0.580006	0.000601428	2.33372	0.708844
89888600	rs491241	3.07689e-08	-1.73435	-1.20755	4.83543e-07	-0.990377	-1.19861	1.47212e-06	-1.77995	-1.19009
89888698	rs144299662	1.96291e-07	-1.34031e-10	-1.0888	1.53712e-06	-1.34031e-10	-1.03246	1.01174e-05	-1.34031e-10	-1.04248
89888941	rs56672799	1.90022e-07	-1.34031e-10	-1.12126	1.35464e-06	-1.34031e-10	-1.15884	9.05796e-06	-1.34031e-10	-1.1531
89889392	rs171630	1.85123e-07	-1.56263	0.415252	4.65273e-06	-0.638855	0.713936	1.77764e-05	-1.25437	0.775494
89889393	rs145850407	1.51464e-07	-1.34805	-1.89792e-10	1.04004e-06	-1.42311	-1.89792e-10	6.93512e-06	-1.42015	-1.89792e-10
89889639	rs78769433	1.74025e-07	-1.34031e-10	-1.2092	1.27938e-06	-1.34031e-10	-1.216	8.50879e-06	-1.34031e-10	-1.21565
89889650	rs62375073	5.01978e-08	-1.64871	-0.803717	3.67549e-07	-1.71211	-0.75116	2.48364e-06	-1.71336	-0.733667
89890131	rs250369	8.78226e-08	-1.67755	-0.215525	1.56301e-06	-0.952391	-0.0633677	6.77117e-06	-1.43977	-0.00429715
89890234	rs28399862	6.75103e-07	0.146467	-1.89792e-10	7.38084e-05	2.8391	-1.89792e-10	4.46473e-05	0.442048	-1.89792e-10
89891582	rs534591928	1.91379e-07	-1.34031e-10	-1.11414	1.48527e-06	-1.34031e-10	-1.06678	9.78878e-06	-1.34031e-10	-1.07551
89893336	rs17613704	2.14414e-07	-1.00049	-1.89792e-10	1.46849e-06	-1.07814	-1.89792e-10	7.86788e-06	-1.29396	-1.89792e-10
89893597	rs79357100	2.50039e-07	-1.34031e-10	-0.846781	1.69536e-06	-1.34031e-10	-0.934478	1.12802e-05	-1.34031e-10	-0.933699
89894201	rs17541517	7.54758e-07	0.257999	-1.89792e-10	0.000101288	3.15559	-1.89792e-10	5.65136e-05	0.677736	-1.89792e-10
89895019	rs27196	6.1214e-07	0.118899	-0.070336	0.000256631	3.99323	0.0920361	8.44384e-05	0.929329	0.149947
89895303	rs149321	1.26255e-07	-1.31467	-0.215427	2.7153e-06	-0.411749	-0.0517236	1.0166e-05	-1.04963	0.0119277
89895587	rs192437960	1.80951e-07	-1.34031e-10	-1.17017	1.41332e-06	-1.34031e-10	-1.11643	9.43574e-06	-1.34031e-10	-1.11224
89895786	rs152715	8.62621e-07	0.284244	0.107333	6.03329e-05	2.27541	0.362097	0.000446697	2.26094	0.484198
89896125	rs11738461	7.65253e-07	0.271808	-1.89792e-10	0.000103486	3.17706	-1.89792e-10	5.73769e-05	0.692896	-1.89792e-10
89896143	rs617379	3.10725e-08	-1.72186	-1.21022	4.90291e-07	-0.972598	-1.20253	1.4667e-06	-1.7788	-1.19493
89896758	rs34301936	7.74854e-07	0.284276	-1.89792e-10	0.000105509	3.19643	-1.89792e-10	5.81675e-05	0.706581	-1.89792e-10
89896791	rs154558	9.63401e-07	0.387891	0.11418	6.83735e-05	2.39304	0.369573	0.000524287	2.41333	0.491958
89896911	rs141069097	2.14185e-07	-1.34031e-10	-1.00156	1.52151e-06	-1.34031e-10	-1.04267	1.01411e-05	-1.34031e-10	-1.04015
89897229	rs154557	9.55146e-07	0.387891	0.105575	6.77341e-05	2.39304	0.360177	0.000519198	2.41333	0.482205
89897340	rs11745908	7.74854e-07	0.284276	-1.89792e-10	0.000105509	3.19643	-1.89792e-10	5.81675e-05	0.706581	-1.89792e-10
89898169	rs154556	9.4508e-07	0.385875	0.0969967	6.87526e-05	2.41733	0.350808	0.000508689	2.40261	0.47248
89899019	rs17541704	7.74854e-07	0.284276	-1.89792e-10	0.000105509	3.19643	-1.89792e-10	5.81675e-05	0.706581	-1.89792e-10
89899982	rs187278	9.88043e-07	0.421753	0.105575	7.09878e-05	2.43996	0.360177	0.000544201	2.46037	0.482205
89901315	rs502596	3.09141e-08	-1.72895	-1.20824	4.79533e-07	-0.999194	-1.19812	1.47267e-06	-1.78027	-1.1894
89901848	rs10514330	7.54758e-07	0.257999	-1.89792e-10	0.000101288	3.15559	-1.89792e-10	5.65136e-05	0.677736	-1.89792e-10
89901944	rs257848	1.33144e-06	0.712343	0.113278	0.000112105	2.86821	0.388851	0.000950854	2.98772	0.5129
89902846	rs637442	3.11883e-08	-1.71754	-1.21082	4.98271e-07	-0.958614	-1.20037	1.47562e-06	-1.77548	-1.19219
89902952	rs257847	1.71815e-07	-1.09459	-0.127391	4.57507e-06	0.0146857	0.0435616	1.52201e-05	-0.744112	0.10998
89904945	rs190440358	9.82561e-08	-1.78082	-1.89792e-10	7.73072e-07	-1.71976	-1.89792e-10	5.01834e-06	-1.74365	-1.89792e-10
89905197	rs68096329	1.40551e-06	0.730424	0.149334	0.000120087	2.89288	0.432955	0.00102033	3.01271	0.558427
89905444	rs114211319	7.08452e-07	0.194684	-1.89792e-10	1.04361e-05	0.882898	-1.89792e-10	2.67392e-05	-0.0706149	-1.89792e-10
89905562	rs10044044	1.58855e-06	0.862427	0.139749	0.000138207	3.04396	0.42242	0.00121951	3.20196	0.547498
89906540	rs9293546	1.56493e-06	0.874283	0.112913	0.000132854	3.03397	0.392906	0.00115042	3.17427	0.516873
89906863	rs17541912	6.46161e-07	0.102651	-1.89792e-10	7.94058e-05	2.9122	-1.89792e-10	4.76364e-05	0.506851	-1.89792e-10
89907016	rs490812	3.45478e-08	-1.63688	-1.18918	2.48902e-07	-1.68066	-1.17241	2.30332e-06	-1.36035	-1.16205
89908392	rs1700511	3.12867e-08	-1.71394	-1.21127	5.05111e-07	-0.9442	-1.20115	1.47228e-06	-1.77678	-1.19315
89908590	rs16868839	1.47489e-06	0.823627	0.104312	0.000129739	3.01971	0.383441	0.00110206	3.14114	0.507049
89908905	rs640042	1.34475e-07	-1.46702	-1.89792e-10	7.46282e-07	-1.75503	-1.89792e-10	6.11993e-06	-1.5452	-1.89792e-10
89909272	rs60651883	1.31905e-06	0.720531	0.0957381	0.000118009	2.93439	0.374003	0.000916227	2.96627	0.497253
89909493	rs17542086	6.54784e-07	0.115908	-1.89792e-10	8.10836e-05	2.93311	-1.89792e-10	4.83373e-05	0.521458	-1.89792e-10
89909779	rs649449	1.66335e-07	-1.09459	-0.159805	4.41822e-06	0.0146857	0.00867675	1.46848e-05	-0.744112	0.0741812
89910061	rs34179397	1.3735e-07	-1.44586	-1.89792e-10	7.60977e-07	-1.73553	-1.89792e-10	5.26828e-06	-1.69504	-1.89792e-10
89910249	rs13167846	6.876e-07	0.164809	-1.89792e-10	8.2018e-05	2.94456	-1.89792e-10	4.99021e-05	0.553317	-1.89792e-10
89910250	rs13167847	6.96636e-07	0.177865	-1.89792e-10	8.37027e-05	2.9649	-1.89792e-10	5.06207e-05	0.567615	-1.89792e-10
89910251	rs116714351	6.876e-07	0.164809	-1.89792e-10	8.2018e-05	2.94456	-1.89792e-10	4.99021e-05	0.553317	-1.89792e-10
89911824	rs3112773	1.6968e-07	-1.06685	-0.167638	4.58132e-06	0.0593735	0.000240464	1.50622e-05	-0.710081	0.0655219
89911877	rs114592446	1.29042e-07	-1.50826	-1.89792e-10	9.11795e-07	-1.55471	-1.89792e-10	4.87186e-06	-1.77327	-1.89792e-10
89912028	rs151277824	9.87775e-08	-1.77553	-1.89792e-10	1.26664e-06	-1.22601	-1.89792e-10	4.95373e-06	-1.7566	-1.89792e-10
89912407	rs13158577	1.29643e-07	-1.50361	-1.89792e-10	1.03427e-06	-1.42868	-1.89792e-10	5.39633e-06	-1.67103	-1.89792e-10
89912649	rs13159048	6.38523e-07	0.0907602	-1.89792e-10	7.79287e-05	2.89342	-1.89792e-10	4.70161e-05	0.493745	-1.89792e-10
89914614	rs10462487	1.23107e-06	0.730424	0.0168135	0.000102839	2.89288	0.277903	0.000867806	3.01271	0.396516
89914687	rs1673379	3.11071e-08	-1.71814	-1.21282	5.02012e-07	-0.947501	-1.204	1.46439e-06	-1.77859	-1.19672
89914925	rs41311333	9.81556e-08	-1.78184	-1.89792e-10	7.62235e-07	-1.73387	-1.89792e-10	4.89269e-06	-1.769	-1.89792e-10
89916574	rs71637308	6.62085e-07	0.126995	-1.89792e-10	8.25123e-05	2.95057	-1.89792e-10	4.89313e-05	0.533671	-1.89792e-10
89916642	rs9763981	9.91047e-08	-1.77222	-1.89792e-10	1.30236e-06	-1.1982	-1.89792e-10	4.9846e-06	-1.75039	-1.89792e-10
89918232	rs7709691	1.32668e-06	0.805221	0.0168135	0.000113862	2.99471	0.277903	0.00096207	3.11583	0.396516
89918334	rs16868864	1.45387e-07	-1.389	-1.89792e-10	9.9955e-07	-1.46282	-1.89792e-10	6.6048e-06	-1.46895	-1.89792e-10
89918704	rs6891275	3.0884e-08	-1.72538	-1.21278	4.82682e-07	-0.985651	-1.20512	1.46075e-06	-1.77957	-1.19822
89918725	rs6891287	8.31049e-07	0.436922	-0.0826317	0.000481555	4.63509	0.0795616	0.000128677	1.36377	0.136789
89918813	rs6870337	3.08533e-08	-1.72538	-1.21377	4.81775e-07	-0.985651	-1.207	1.45722e-06	-1.77957	-1.20064
89919005	rs4916803	1.29312e-06	0.805221	-0.00880596	0.000110695	2.99471	0.249687	0.000934272	3.11583	0.367197
89919187	rs75900541	1.5455e-07	-1.32788	-1.89792e-10	7.35635e-07	-1.7694	-1.89792e-10	9.30203e-06	-1.12651	-1.89792e-10
89919243	rs4916804	1.19987e-06	0.78688	-0.0653073	0.000101119	2.96978	0.184144	0.000851171	3.09058	0.29929
89919404	rs4916805	1.32803e-06	0.823627	-0.000570177	0.000114531	3.01971	0.258761	0.0009673	3.14114	0.376626
89919820	rs66977476	1.20952e-06	0.805221	-0.075643	0.000102189	2.99471	0.169738	0.000858859	3.11583	0.283033
89919826	rs72782722	2.34612e-06	0.799027	0.593095	0.000229573	3.07305	0.900795	0.00193372	3.18241	1.02805
89921660	rs111653093	1.11299e-06	0.730424	-0.0840204	9.23167e-05	2.89288	0.169968	0.000775124	3.01271	0.283571
89921811	rs7726624	3.16769e-08	-1.69723	-1.21558	5.29208e-07	-0.887878	-1.21087	1.46137e-06	-1.77148	-1.20589
89922035	rs145265715	1.8538e-07	-1.34031e-10	-1.14599	1.34957e-06	-1.34031e-10	-1.16259	8.91116e-06	-1.34031e-10	-1.16944
89922060	rs6891840	1.683e-07	-1.02638	-0.216273	4.63826e-06	0.12397	-0.052006	1.49892e-05	-0.660663	0.0112477
89922077	rs11749693	5.26667e-07	-0.10183	-1.89792e-10	5.45117e-05	2.53604	-1.89792e-10	3.77209e-05	0.273468	-1.89792e-10
89922445	rs6892132	1.7318e-07	-0.997792	-0.216273	4.85293e-06	0.169214	-0.052006	1.55195e-05	-0.625898	0.0112477
89922510	rs117443074	1.80555e-07	-1.34031e-10	-1.17236	1.31935e-06	-1.34031e-10	-1.18523	8.72649e-06	-1.34031e-10	-1.19038
89922763	rs60359999	1.18638e-06	0.818861	-0.108594	9.34089e-05	2.93185	0.142763	0.000835159	3.11561	0.255268
89923101	rs41303344	1.83913e-07	-1.15393	-1.89792e-10	1.84795e-06	-0.848295	-1.89792e-10	7.6345e-06	-1.32407	-1.89792e-10
89923667	rs45478296	2.07652e-06	0.818861	0.451187	0.000172908	2.93185	0.758533	0.0015628	3.11561	0.881877
89923923	rs66683260	5.0794e-07	-0.138034	-1.89792e-10	5.14318e-05	2.47788	-1.89792e-10	3.62395e-05	0.233403	-1.89792e-10
89924976	rs2366771	3.11657e-08	-1.71298	-1.2161	5.09887e-07	-0.922376	-1.21356	1.45125e-06	-1.77448	-1.20984
89925410	rs56360530	1.14891e-06	0.818861	-0.140691	9.0144e-05	2.93185	0.107184	0.000804797	3.11561	0.218236
89925464	rs77054514	3.80644e-06	-1.34031e-10	1.87605	2.76463e-05	-1.34031e-10	1.85712	0.000167704	-1.34031e-10	1.76545
89925578	rs55918113	1.14891e-06	0.818861	-0.140691	9.0144e-05	2.93185	0.107184	0.000804797	3.11561	0.218236
89925895	rs4574581	3.12536e-08	-1.71017	-1.2161	5.05308e-07	-0.931092	-1.21387	1.44878e-06	-1.7757	-1.21033
89926009	rs56002033	1.17031e-06	0.837315	-0.140691	9.24105e-05	2.95668	0.107184	0.000825427	3.14092	0.218236
89927187	rs6880370	1.00812e-07	-1.75514	-1.89792e-10	8.51551e-07	-1.62307	-1.89792e-10	5.0839e-06	-1.73067	-1.89792e-10
89927354	rs12653924	1.67859e-07	-0.997792	-0.247483	4.69213e-06	0.169214	-0.0857015	1.49916e-05	-0.625898	-0.0233579
89927905	rs78194386	3.85545e-06	-1.34031e-10	1.88885	2.80012e-05	-1.34031e-10	1.86987	0.000169824	-1.34031e-10	1.77802
89928238	rs4916807	1.16395e-06	0.855832	-0.164654	9.22533e-05	2.98158	0.0805872	0.000823512	3.16629	0.19054
89928375	rs10072105	3.12376e-08	-1.71089	-1.21588	5.21309e-07	-0.898888	-1.2149	1.44654e-06	-1.77549	-1.21208
89928991	rs17614588	5.23475e-07	-0.107909	-1.89792e-10	5.68342e-05	2.57776	-1.89792e-10	3.88411e-05	0.302734	-1.89792e-10
89929066	rs10462488	1.13386e-06	0.837315	-0.172328	8.92213e-05	2.95668	0.0720634	0.000795783	3.14092	0.181661
89929352	rs10462489	1.15505e-06	0.855832	-0.172328	9.14703e-05	2.98158	0.0720634	0.000816233	3.16629	0.181661
89929903	rs2366772	1.75824e-07	-0.975396	-0.223521	5.01174e-06	0.209237	-0.059827	1.56115e-05	-0.611952	0.00321662
89931662	rs57437217	1.14625e-06	0.855832	-0.179975	9.06964e-05	2.98158	0.063567	0.00080904	3.16629	0.17281
89932319	rs16868892	1.14625e-06	0.855832	-0.179975	9.06964e-05	2.98158	0.063567	0.00080904	3.16629	0.17281
89932354	rs6878917	3.16962e-08	-1.69723	-1.21497	5.26579e-07	-0.887878	-1.21585	1.4494e-06	-1.77148	-1.21411
89932410	rs72782735	1.02053e-07	-1.74291	-1.89792e-10	1.23564e-06	-1.25078	-1.89792e-10	5.78196e-06	-1.602	-1.89792e-10
89932411	rs16868894	1.1281e-06	0.855832	-0.195944	8.91004e-05	2.98158	0.0458133	0.000794212	3.16629	0.154312
89933134	rs6883872	3.17032e-08	-1.69723	-1.21475	5.26531e-07	-0.887878	-1.21594	1.44901e-06	-1.77148	-1.21438
89933196	rs17542921	5.11272e-07	-0.131496	-1.89792e-10	5.47087e-05	2.53965	-1.89792e-10	3.78317e-05	0.276403	-1.89792e-10
89934074	rs6889828	1.12482e-06	0.876274	-0.219297	8.92314e-05	3.00903	0.0198255	0.000794924	3.19428	0.127224
89934428	rs4916680	1.06897e-06	0.855832	-0.249777	8.39154e-05	2.98158	-0.0141419	0.000746086	3.16629	0.0918015
89934796	rs13182944	5.05622e-07	-0.142609	-1.89792e-10	5.37331e-05	2.52166	-1.89792e-10	3.73651e-05	0.26399	-1.89792e-10
89934843	rs68045375	1.06897e-06	0.855832	-0.249777	8.39154e-05	2.98158	-0.0141419	0.000746086	3.16629	0.0918015
89934964	rs4588621	1.82139e-07	-0.947354	-0.216273	5.27789e-06	0.253159	-0.052006	1.62772e-05	-0.578227	0.0112477
89935158	rs9790907	3.16626e-08	-1.69723	-1.21603	5.27581e-07	-0.887878	-1.21395	1.45476e-06	-1.77148	-1.21042
89935586	rs59496152	1.15034e-06	0.913637	-0.234223	9.22703e-05	3.05915	0.00319865	0.000822199	3.24535	0.109887
89936075	rs58132310	1.12044e-06	0.894924	-0.241847	8.95258e-05	3.03406	-0.0019072	0.000797039	3.21978	0.104376
89936235	rs7701844	1.11983e-06	0.894924	-0.242386	8.91691e-05	3.03406	-0.00589952	0.000793875	3.21978	0.100399
89936315	rs77657594	2.89222e-07	-0.701203	-1.89792e-10	9.47065e-06	0.785824	-1.89792e-10	1.05912e-05	-0.996723	-1.89792e-10
89937312	rs7707357	1.12427e-06	0.913637	-0.257142	8.99421e-05	3.05915	-0.0223568	0.000800572	3.24535	0.0832316
89937327	rs5028525	1.94184e-07	-0.821407	-0.278186	5.97339e-06	0.44383	-0.118889	1.83797e-05	-0.388043	-0.057455
89937430	rs67556741	1.09456e-06	0.894924	-0.265211	8.69273e-05	3.03406	-0.0313617	0.000773065	3.21978	0.0738362
89937694	rs11952742	1.12427e-06	0.913637	-0.257142	8.99421e-05	3.05915	-0.0223568	0.000800572	3.24535	0.0832316
89937719	rs11955749	1.10343e-06	0.894924	-0.257142	8.77136e-05	3.03406	-0.0223568	0.000780363	3.21978	0.0832316
89938147	rs11738646	1.02027e-07	-1.74316	-1.89792e-10	1.23452e-06	-1.25169	-1.89792e-10	5.7789e-06	-1.60253	-1.89792e-10
89938434	rs1344030	1.11992e-06	0.932414	-0.279797	8.99295e-05	3.0843	-0.0476492	0.000799962	3.27098	0.0568384
89938587	rs2366773	3.1654e-08	-1.70166	-1.21187	5.18981e-07	-0.902403	-1.21586	1.44457e-06	-1.77301	-1.21593
89939067	rs2366774	3.12459e-08	-1.71424	-1.21227	4.97168e-07	-0.945256	-1.21595	1.43914e-06	-1.77686	-1.21584
89939480	rs45507696	1.1919e-06	0.972051	-0.257142	9.72555e-05	3.13732	-0.0223568	0.000866953	3.32501	0.0832316
89940036	rs2366775	2.11637e-07	-0.774485	-0.239041	6.71313e-06	0.514963	-0.073272	2.03739e-05	-0.331634	-0.0108594
89940489	rs16868901	1.3654e-06	1.06947	-0.218669	0.000116	3.26725	0.0239704	0.00103829	3.45737	0.131221
89940771	rs16868903	1.25297e-06	0.991024	-0.226149	0.000103614	3.16267	0.0156294	0.000925287	3.35083	0.122526
89940995	rs75840032	3.41803e-06	-1.34031e-10	1.76842	2.48336e-05	-1.34031e-10	1.74982	0.000150887	-1.34031e-10	1.65978
89941240	rs34774423	4.4024e-07	-0.281079	-1.89792e-10	3.79104e-05	2.17285	-1.89792e-10	2.98392e-05	0.0390787	-1.89792e-10
89941566	rs151131298	3.35214e-07	-1.34031e-10	-0.553628	2.73071e-06	-1.34031e-10	-0.457811	1.85368e-05	-1.34031e-10	-0.43699
89941743	rs2366776	2.93235e-06	1.29776	0.317403	0.000456355	4.04794	0.612959	0.0019572	3.49083	0.731692
89942313	rs17543150	4.44637e-07	-0.271141	-1.89792e-10	3.6508e-05	2.13516	-1.89792e-10	2.9892e-05	0.0408439	-1.89792e-10
89942405	rs16868906	3.49291e-07	0.45176	-0.964254	4.15591e-06	0.851041	-0.888882	0.000106864	2.15587	-0.841056
89942791	rs4916808	6.31344e-08	-1.50979	-0.713342	1.47745e-06	-0.490489	-0.581568	5.04965e-06	-1.17474	-0.562683
89943433	rs950692	3.71307e-07	0.515096	-0.966466	4.44644e-06	0.919767	-0.890037	0.000116797	2.23982	-0.836124
89943571	rs2366777	3.29567e-08	-1.65733	-1.21587	1.28949e-06	0.00432603	-1.21245	1.59302e-06	-1.68396	-1.20715
89943655	rs16868917	6.34962e-08	-1.00943	-1.20798	6.77523e-07	-0.642584	-1.2091	1.28322e-05	0.409965	-1.21476
89943691	rs13164404	4.25255e-07	-0.31571	-1.89792e-10	3.39729e-05	2.06319	-1.89792e-10	2.84629e-05	-0.00814379	-1.89792e-10
89943699	rs12186867	7.87432e-08	-0.966669	-1.03554	2.13576e-06	0.297179	-1.00073	6.19e-06	-0.553888	-0.979923
89943916	rs138774495	1.98793e-07	-1.34031e-10	-1.07613	1.62013e-06	-1.34031e-10	-0.979867	1.06597e-05	-1.34031e-10	-0.990273
89943938	rs16868924	3.35988e-07	0.418854	-0.970176	3.98095e-06	0.815303	-0.896156	0.000102185	2.11214	-0.842096
89944053	rs16868927	4.86453e-07	0.418854	-0.600112	6.12932e-06	0.815303	-0.464594	0.000160784	2.11214	-0.388821
89944311	rs10056775	2.86482e-07	-0.710722	-1.89792e-10	1.4237e-05	1.19347	-1.89792e-10	1.83529e-05	-0.446955	-1.89792e-10
89944354	rs143231001	1.83484e-07	-1.34031e-10	-1.15627	1.36604e-06	-1.34031e-10	-1.15046	9.28208e-06	-1.34031e-10	-1.12866
89944514	rs6898209	3.29567e-08	-1.65733	-1.21587	1.28949e-06	0.00432603	-1.21245	1.59302e-06	-1.68396	-1.20715
89944946	rs191710706	3.61732e-07	-0.477494	-1.89792e-10	2.19262e-06	-0.677275	-1.89792e-10	1.00373e-05	-1.05044	-1.89792e-10
89945088	rs9293549	4.97608e-08	-1.60704	-0.854133	1.07478e-06	-0.649172	-0.741088	3.59703e-06	-1.35682	-0.719817
89946841	rs115002957	5.26539e-07	-0.102072	-1.89792e-10	2.51694e-06	-0.539328	-1.89792e-10	3.96417e-05	0.323136	-1.89792e-10
89947020	rs72656677	3.25646e-07	0.372256	-0.954843	3.85101e-06	0.764661	-0.878699	9.78638e-05	2.05007	-0.823241
89947247	rs908818	7.75615e-08	-0.981323	-1.036	2.08271e-06	0.273739	-1.00244	6.07035e-06	-0.571887	-0.981442
89947434	rs80069610	2.11482e-07	-1.34031e-10	-1.01426	1.65557e-06	-1.34031e-10	-0.958229	1.12052e-05	-1.34031e-10	-0.940366
89947695	rs13186124	4.20344e-07	-0.327325	-1.89792e-10	3.33394e-05	2.04437	-1.89792e-10	2.81015e-05	-0.0209212	-1.89792e-10
89947999	rs16868932	3.30459e-07	0.355291	-0.923208	3.91852e-06	0.746213	-0.842872	9.94374e-05	2.02744	-0.784653
89950272	rs10043564	9.30577e-08	-0.795778	-1.0394	2.76755e-06	0.56173	-1.00614	7.89778e-06	-0.304843	-0.985321
89950570	rs41302840	4.30243e-07	-0.304048	-1.89792e-10	3.46201e-05	2.08206	-1.89792e-10	2.88303e-05	0.00468115	-1.89792e-10
89950752	rs41308295	4.16395e-07	0.217455	-0.554218	5.17833e-06	0.596099	-0.413989	0.000129493	1.84265	-0.335767
89950787	rs10058765	3.86823e-08	-1.51254	-1.20048	2.22283e-07	-1.77871	-1.18747	2.20148e-06	-1.39141	-1.17621
89951112	rs10060427	3.98991e-08	-1.47778	-1.20427	2.22512e-07	-1.77393	-1.19122	2.28436e-06	-1.34977	-1.18088
89951441	rs61525440	5.75591e-07	0.547187	-0.560188	4.66631e-06	0.500721	-0.422728	0.000156359	2.0409	-0.345492
89951538	rs116551415	1.91649e-07	-1.11273	-1.89792e-10	1.34217e-06	-1.16809	-1.89792e-10	8.70816e-06	-1.19249	-1.89792e-10
89951585	rs11748911	4.20344e-07	-0.327325	-1.89792e-10	3.33394e-05	2.04437	-1.89792e-10	2.81015e-05	-0.0209212	-1.89792e-10
89951749	rs12516985	3.81757e-08	-1.52264	-1.20356	2.21031e-07	-1.78163	-1.1902	2.17412e-06	-1.40046	-1.17967
89951753	rs35667071	4.11223e-07	-0.349263	-1.89792e-10	3.21724e-05	2.00874	-1.89792e-10	2.74311e-05	-0.0450674	-1.89792e-10
89952002	rs17621038	4.11223e-07	-0.349263	-1.89792e-10	3.21724e-05	2.00874	-1.89792e-10	2.74311e-05	-0.0450674	-1.89792e-10
89952316	rs78625315	5.15702e-07	-1.34031e-10	-0.12287	4.10349e-06	-1.34031e-10	-0.0505373	2.63378e-05	-1.34031e-10	-0.0857422
89952505	rs17621093	1.91649e-07	-1.11273	-1.89792e-10	1.34217e-06	-1.16809	-1.89792e-10	8.70816e-06	-1.19249	-1.89792e-10
89952531	rs10062714	3.75866e-08	-1.53892	-1.20283	2.21179e-07	-1.78201	-1.18915	2.13413e-06	-1.42026	-1.17843
89952801	rs10062924	3.82618e-08	-1.52264	-1.2013	2.21892e-07	-1.78163	-1.18631	2.18414e-06	-1.40046	-1.17507
89952979	rs10064606	5.43533e-08	-1.32955	-1.04334	1.11503e-06	-0.336565	-1.01692	4.14339e-06	-0.9369	-0.998331
89952997	rs28550273	3.88369e-08	-1.50933	-1.1997	2.22218e-07	-1.78171	-1.18476	2.17303e-06	-1.40736	-1.17327
89953129	rs78945816	1.01825e-06	-1.34031e-10	0.55744	8.26167e-06	-1.34031e-10	0.649253	5.25303e-05	-1.34031e-10	0.604645
89953175	rs963866	3.46444e-08	-1.6107	-1.21256	1.71139e-06	0.279016	-1.20408	1.69253e-06	-1.63495	-1.19557
89953281	rs4379236	3.77681e-08	-1.53892	-1.19801	2.22667e-07	-1.78201	-1.18245	2.15097e-06	-1.42026	-1.17057
89953550	rs17621160	4.1599e-07	-0.337738	-1.89792e-10	3.27808e-05	2.02747	-1.89792e-10	2.77814e-05	-0.0323802	-1.89792e-10
89953849	rs17543819	2.04788e-07	-1.04642	-1.89792e-10	1.43027e-06	-1.10451	-1.89792e-10	9.26822e-06	-1.13015	-1.89792e-10
89954184	rs11958484	5.84327e-08	-1.26695	-1.03357	1.21062e-06	-0.264802	-1.00644	4.387e-06	-0.890722	-0.987378
89955125	rs16868957	3.74693e-08	-1.54686	-1.19801	2.22669e-07	-1.782	-1.18245	2.1302e-06	-1.42996	-1.17057
89955691	rs62375083	5.6467e-08	-1.33285	-1.00189	1.12079e-06	-0.375766	-0.972578	4.03394e-06	-1.00994	-0.952064
89956109	rs141505040	3.68037e-07	-1.34031e-10	-0.460216	3.13116e-06	-1.34031e-10	-0.320969	2.15047e-05	-1.34031e-10	-0.288472
89956765	rs4916809	7.90489e-07	0.692427	-0.388174	7.09401e-06	0.639053	-0.142176	0.000191669	1.98306	-0.0840361
89956783	rs4916810	8.01993e-07	0.700491	-0.381789	7.8443e-06	0.738218	-0.140804	0.000225749	2.14584	-0.0831668
89956850	rs4916811	4.76963e-08	-1.30551	-1.19803	2.31576e-07	-1.74213	-1.18308	2.8404e-06	-1.14143	-1.17137
89956851	rs63733862	5.24731e-08	-1.60693	-0.801168	9.34113e-07	-0.852124	-0.678409	3.85782e-06	-1.35032	-0.656322
89956966	rs4916813	3.37673e-08	-1.63806	-1.21084	1.51246e-06	0.152426	-1.20106	1.6438e-06	-1.66806	-1.19167
89957017	rs4916681	4.70118e-08	-1.31669	-1.20131	2.29805e-07	-1.7459	-1.187	2.77911e-06	-1.15873	-1.17589
89957090	rs4916814	3.39277e-08	-1.63199	-1.21217	1.54265e-06	0.174508	-1.20338	1.6478e-06	-1.66266	-1.19465
89957193	rs4916682	3.39888e-08	-1.63199	-1.21037	1.54745e-06	0.174508	-1.20027	1.65437e-06	-1.66266	-1.19067
89957362	rs62375094	4.61206e-08	-1.63462	-0.902519	7.8621e-07	-0.908562	-0.794343	3.28051e-06	-1.39205	-0.776701
89957437	rs34490215	4.5343e-07	-0.251558	-1.89792e-10	3.26039e-05	2.02206	-1.89792e-10	3.37554e-05	0.162393	-1.89792e-10
89957759	rs115104361	2.11217e-07	-1.01551	-1.89792e-10	1.41945e-06	-1.1121	-1.89792e-10	7.17262e-06	-1.38647	-1.89792e-10
89958156	rs145335577	2.6812e-07	-0.776965	-1.89792e-10	1.85983e-06	-0.841891	-1.89792e-10	1.21179e-05	-0.862058	-1.89792e-10
89958256	rs184365810	1.28792e-07	-1.5102	-1.89792e-10	8.28895e-07	-1.65004	-1.89792e-10	5.25337e-06	-1.69788	-1.89792e-10
89958257	rs147698019	1.21855e-07	-1.56557	-1.89792e-10	7.98287e-07	-1.68766	-1.89792e-10	5.10113e-06	-1.72728	-1.89792e-10
89958285	rs60562826	6.73244e-07	0.521738	-0.378029	7.50046e-06	0.66582	-0.11323	0.000266473	2.27225	-0.0437267
89960642	rs201948830	2.37375e-07	-1.34031e-10	-0.898759	1.85329e-06	-1.34031e-10	-0.845411	1.25612e-05	-1.34031e-10	-0.826131
89964298	rs11959408	4.42727e-08	-1.64637	-0.931655	7.38305e-07	-0.937525	-0.828247	3.10839e-06	-1.41132	-0.811322
89964321	rs180971688	3.40116e-07	-1.34031e-10	-0.539111	2.00575e-06	-1.34031e-10	-0.766354	1.32959e-05	-1.34031e-10	-0.769293
89964417	rs7729205	4.30564e-07	0.504194	-0.807495	4.39171e-06	0.647734	-0.630389	0.00015319	2.24897	-0.574036
89964418	rs6452901	3.37746e-08	-1.63784	-1.21084	1.58977e-06	0.202278	-1.20106	1.64756e-06	-1.66578	-1.19167
89964553	rs7729644	7.07261e-07	0.521738	-0.328737	7.93597e-06	0.66582	-0.0567882	0.000282434	2.27225	0.0144443
89964571	rs11739958	4.33884e-07	-0.29562	-1.89792e-10	3.04102e-05	1.95241	-1.89792e-10	3.21185e-05	0.112688	-1.89792e-10
89964691	rs78135881	9.31052e-07	-1.34031e-10	0.467917	7.53671e-06	-1.34031e-10	0.557412	4.79744e-05	-1.34031e-10	0.513922
89964738	rs7729703	3.45547e-08	-1.61368	-1.21217	1.64586e-06	0.239265	-1.20338	1.67503e-06	-1.64627	-1.19465
89964871	rs145758194	1.73697e-07	-1.34031e-10	-1.21109	1.29014e-06	-1.34031e-10	-1.20762	8.60432e-06	-1.34031e-10	-1.20448
89966285	rs6861067	4.77391e-08	-1.55452	-0.948122	8.94811e-07	-0.726	-0.847516	3.52029e-06	-1.26719	-0.831012
89966404	rs77392890	8.25342e-07	-1.34031e-10	0.347399	4.14141e-06	-1.34031e-10	-0.041337	2.74685e-05	-1.34031e-10	-0.0437045
89966759	rs6861525	4.37213e-08	-1.39086	-1.1997	2.26133e-07	-1.76424	-1.18476	2.55589e-06	-1.24507	-1.17327
89966795	rs138110540	1.54812e-07	-1.32619	-1.89792e-10	1.80433e-06	-0.872182	-1.89792e-10	7.98858e-06	-1.27873	-1.89792e-10
89966896	rs74938671	2.80153e-07	-0.733063	-1.89792e-10	1.94053e-06	-0.799415	-1.89792e-10	1.2638e-05	-0.820036	-1.89792e-10
89967005	rs79088705	9.06944e-07	-1.34031e-10	0.441683	7.33649e-06	-1.34031e-10	0.530487	4.67155e-05	-1.34031e-10	0.487331
89967029	rs6866075	4.15363e-07	-0.339246	-1.89792e-10	2.69326e-05	1.83096	-1.89792e-10	2.95269e-05	0.0285556	-1.89792e-10
89967158	rs11955565	6.64431e-08	-1.3488	-0.823251	6.31774e-07	-1.26249	-0.659112	9.1921e-06	-0.530658	-0.607743
89967875	rs62375102	1.54834e-07	-1.32605	-1.89792e-10	1.18976e-06	-1.28862	-1.89792e-10	1.15027e-05	-0.914163	-1.89792e-10
89968089	rs35680172	4.19724e-07	-0.328802	-1.89792e-10	2.8849e-05	1.8997	-1.89792e-10	3.09368e-05	0.0752011	-1.89792e-10
89968626	rs1028191	3.47859e-08	-1.60789	-1.21129	1.77406e-06	0.312729	-1.20183	1.6912e-06	-1.63866	-1.19265
89968773	rs1028192	3.45852e-08	-1.61368	-1.21129	1.64841e-06	0.239265	-1.20183	1.67838e-06	-1.64627	-1.19265
89970158	rs114612963	1.45514e-07	-1.38813	-1.89792e-10	7.2726e-07	-1.78085	-1.89792e-10	7.43408e-06	-1.35067	-1.89792e-10
89970677	rs6875517	6.98387e-07	0.537744	-0.357369	7.80796e-06	0.682318	-0.0895483	0.000278916	2.29348	-0.0193143
89971253	rs41303346	2.71791e-07	-0.763366	-1.89792e-10	1.8542e-06	-0.844919	-1.89792e-10	2.04295e-05	-0.339767	-1.89792e-10
89972543	rs115042938	9.92892e-08	-1.77036	-1.89792e-10	1.39031e-06	-1.13284	-1.89792e-10	5.01627e-06	-1.74406	-1.89792e-10
89972731	rs75935830	3.25272e-07	-0.583738	-1.89792e-10	2.24262e-06	-0.65473	-1.89792e-10	1.45839e-05	-0.676825	-1.89792e-10
89972756	rs73181664	1.09577e-07	-1.67177	-1.89792e-10	7.48726e-07	-1.75176	-1.89792e-10	4.87868e-06	-1.77187	-1.89792e-10
89972806	rs58582125	7.39056e-07	0.573463	-0.336487	6.9643e-06	0.537933	-0.0595093	0.000196693	1.91322	0.0116773
89972948	rs79852305	1.0337e-06	-1.34031e-10	0.572497	8.1583e-06	-1.34031e-10	0.636663	5.17381e-05	-1.34031e-10	0.589448
89973018	rs16868964	5.18324e-07	0.268448	-0.386246	5.75577e-06	0.404502	-0.116674	0.000189301	1.93383	-0.0472418
89973621	rs1033290	3.50865e-08	-1.60975	-1.20084	1.69651e-06	0.252818	-1.18662	1.71216e-06	-1.64513	-1.17385
89974082	rs10514331	5.1057e-07	0.253376	-0.386246	5.66687e-06	0.388937	-0.116674	0.000185497	1.91353	-0.0472418
89974638	rs7716829	4.77095e-08	-1.52704	-0.976231	8.70395e-07	-0.728372	-0.87281	3.30354e-06	-1.30457	-0.857181
89975009	rs7703530	3.54068e-08	-1.60311	-1.19838	1.74125e-06	0.275477	-1.18325	1.72927e-06	-1.63921	-1.16984
89975012	rs7721027	7.60354e-07	0.608868	-0.343483	7.15572e-06	0.573072	-0.067533	0.000203912	1.95754	0.00340991
89975070	rs7721331	1.06582e-07	-1.69949	-1.89792e-10	7.38638e-07	-1.76532	-1.89792e-10	4.84459e-06	-1.77888	-1.89792e-10
89975085	rs7721198	2.99877e-08	-1.76923	-1.19838	7.87941e-07	-0.517461	-1.18325	1.50609e-06	-1.77739	-1.16984
89975202	rs7721378	1.05614e-07	-1.70861	-1.89792e-10	7.35722e-07	-1.76928	-1.89792e-10	4.83702e-06	-1.78045	-1.89792e-10
89975627	rs78671785	1.05614e-07	-1.70861	-1.89792e-10	7.35722e-07	-1.76928	-1.89792e-10	4.83702e-06	-1.78045	-1.89792e-10
89975629	rs6863710	3.52028e-08	-1.60975	-1.19753	1.70423e-06	0.252818	-1.18208	1.72143e-06	-1.64513	-1.16846
89975780	rs17544471	3.10076e-07	-0.545821	-0.0857596	2.30723e-06	-0.617945	-0.00838314	1.48397e-05	-0.640399	-0.0190427
89975818	rs55835641	4.82488e-08	-1.51196	-0.980071	8.89005e-07	-0.70262	-0.877406	3.32751e-06	-1.29264	-0.861881
89975894	rs17621772	4.22477e-07	-0.322264	-1.89792e-10	2.89111e-06	-0.400733	-1.89792e-10	1.87566e-05	-0.425201	-1.89792e-10
89975996	rs56255871	4.92858e-08	-1.48726	-0.983499	9.29661e-07	-0.653794	-0.881515	3.42491e-06	-1.25959	-0.866083
89976135	rs75496190	1.03121e-06	-1.34031e-10	0.570087	8.75834e-06	-1.34031e-10	0.707633	5.37968e-05	-1.34031e-10	0.628469
89976169	rs62375106	4.71895e-08	-1.53416	-0.980071	8.26856e-07	-0.775092	-0.877406	3.11651e-06	-1.35815	-0.861881
89976575	rs16868970	5.9722e-07	0.423705	-0.399817	6.65126e-06	0.564735	-0.132302	0.000229348	2.14186	-0.0633583
89977099	rs140060028	4.06531e-07	-1.34031e-10	-0.360739	3.14082e-06	-1.34031e-10	-0.317891	2.11616e-05	-1.34031e-10	-0.304559
89977598	rs62375107	4.7105e-08	-1.7706	-0.745423	3.59298e-07	-1.77598	-0.709992	2.45457e-06	-1.76298	-0.695809
89978368	rs72782754	2.15221e-07	-0.996732	-1.89792e-10	5.92942e-06	0.317553	-1.89792e-10	8.26138e-06	-1.24515	-1.89792e-10
89978530	rs79560101	3.4422e-07	-0.527117	-1.89792e-10	2.5084e-06	-0.542727	-1.89792e-10	1.48201e-05	-0.660764	-1.89792e-10
89979134	rs75880085	3.36737e-08	-1.72445	-1.12723	2.51835e-07	-1.71213	-1.12923	1.5434e-06	-1.78193	-1.14083
89979380	rs4916683	4.61265e-08	-1.54598	-0.991027	8.13135e-07	-0.778675	-0.890556	3.07705e-06	-1.35744	-0.875332
89979518	rs17544552	4.09998e-07	-0.228792	-0.123455	3.03943e-06	-0.303345	-0.0473582	2.05454e-05	-0.276264	-0.057844
89979589	rs4916684	3.57517e-08	-1.59015	-1.20165	1.81156e-06	0.318881	-1.18707	1.74127e-06	-1.62761	-1.17452
89979698	rs4916685	4.68198e-08	-1.52366	-0.99843	8.43424e-07	-0.733187	-0.899472	3.14123e-06	-1.32768	-0.884455
89979750	rs16868972	7.44309e-07	0.608868	-0.36481	6.9991e-06	0.573072	-0.0896635	0.000199163	1.95754	-0.0201576
89979925	rs75019370	9.94935e-07	-1.34031e-10	0.534279	7.84703e-06	-1.34031e-10	0.597761	4.9789e-05	-1.34031e-10	0.551048
89980365	rs6880239	4.61265e-08	-1.54598	-0.991027	8.13135e-07	-0.778675	-0.890556	3.07705e-06	-1.35744	-0.875332
89980630	rs73181676	1.05799e-07	-1.70686	-1.89792e-10	7.36262e-07	-1.76854	-1.89792e-10	4.8383e-06	-1.78018	-1.89792e-10
89980787	rs36045161	3.77094e-07	-0.435903	-1.89792e-10	2.42979e-05	1.72801	-1.89792e-10	2.74016e-05	-0.0461438	-1.89792e-10
89981103	rs72782756	1.9461e-07	-1.0974	-1.89792e-10	1.4863e-06	-1.06608	-1.89792e-10	9.10926e-06	-1.14745	-1.89792e-10
89981135	rs28517617	3.57794e-08	-1.59015	-1.20088	1.81355e-06	0.318881	-1.18597	1.74355e-06	-1.62761	-1.17321
89981228	rs113197651	1.0832e-07	-1.68331	-1.89792e-10	7.44327e-07	-1.75765	-1.89792e-10	4.86272e-06	-1.77515	-1.89792e-10
89981385	rs113581564	1.0832e-07	-1.68331	-1.89792e-10	7.44327e-07	-1.75765	-1.89792e-10	4.86272e-06	-1.77515	-1.89792e-10
89981611	rs16868974	1.08884e-07	-1.67811	-1.89792e-10	7.46278e-07	-1.75503	-1.89792e-10	4.86963e-06	-1.77373	-1.89792e-10
89981980	rs10062423	4.52803e-07	-0.642337	0.389395	9.468e-06	0.7358	0.0497435	1.01033e-05	-1.01615	-0.0277291
89982179	rs57255621	1.08156e-07	-1.68482	-1.89792e-10	7.4377e-07	-1.7584	-1.89792e-10	4.8608e-06	-1.77554	-1.89792e-10
89983005	rs112119573	1.11366e-07	-1.65557	-1.89792e-10	7.55308e-07	-1.743	-1.89792e-10	4.90462e-06	-1.76657	-1.89792e-10
89983349	rs13171056	3.97629e-07	-0.382878	-1.89792e-10	2.64617e-05	1.81332	-1.89792e-10	2.91002e-05	0.0140011	-1.89792e-10
89983479	rs111608865	4.58061e-08	-1.37657	-1.16741	4.46485e-07	-1.14556	-1.12317	7.434e-06	-0.250854	-1.09983
89983780	rs28796004	4.81515e-08	-1.49562	-0.99843	8.98266e-07	-0.670191	-0.899472	3.32531e-06	-1.27073	-0.884455
89983869	rs182483433	1.09387e-07	-1.67351	-1.89792e-10	7.45225e-07	-1.75644	-1.89792e-10	4.95239e-06	-1.75687	-1.89792e-10
89984050	rs200798960	1.72828e-07	-1.34031e-10	-1.2161	1.28041e-06	-1.34031e-10	-1.2152	8.52263e-06	-1.34031e-10	-1.21402
89984066	rs547499848	9.27128e-07	-1.34031e-10	0.463693	7.30287e-06	-1.34031e-10	0.525894	4.638e-05	-1.34031e-10	0.480122
89984504	rs141068807	1.54072e-07	-1.33098	-1.89792e-10	1.79215e-06	-0.878956	-1.89792e-10	7.94845e-06	-1.28377	-1.89792e-10
89984535	rs79577953	9.68567e-07	-1.34031e-10	0.50742	7.63537e-06	-1.34031e-10	0.570417	4.84633e-05	-1.34031e-10	0.52406
89984594	rs78128836	1.97865e-07	-1.34031e-10	-1.08081	1.39297e-06	-1.34031e-10	-1.13094	9.20136e-06	-1.34031e-10	-1.13739
89984659	rs73193228	1.10479e-07	-1.66357	-1.89792e-10	7.52004e-07	-1.74739	-1.89792e-10	4.89134e-06	-1.76928	-1.89792e-10
89984881	rs16868980	4.57863e-08	-1.54598	-0.99843	8.05918e-07	-0.778675	-0.899472	3.0491e-06	-1.35744	-0.884455
89985294	rs116814020	9.87542e-08	-1.77576	-1.89792e-10	7.29335e-07	-1.778	-1.89792e-10	4.95245e-06	-1.75686	-1.89792e-10
89985363	rs11959430	1.11632e-07	-1.65319	-1.89792e-10	7.56311e-07	-1.74168	-1.89792e-10	4.90874e-06	-1.76573	-1.89792e-10
89985882	rs10037067	4.64124e-08	-1.51129	-1.01954	8.25149e-07	-0.729524	-0.925041	3.05781e-06	-1.32841	-0.910636
89986168	rs74484473	1.0564e-07	-1.70836	-1.89792e-10	1.1341e-06	-1.33654	-1.89792e-10	7.8233e-06	-1.29964	-1.89792e-10
89986285	rs114172556	9.79987e-07	0.519141	-1.89792e-10	4.02817e-06	-0.0690611	-1.89792e-10	0.000131934	1.52555	-1.89792e-10
89986390	rs7714597	1.14907e-07	-1.62428	-1.89792e-10	7.69143e-07	-1.72485	-1.89792e-10	4.96414e-06	-1.7545	-1.89792e-10
89986562	rs139239974	2.16778e-07	-1.34031e-10	-0.989523	1.80842e-06	-1.34031e-10	-0.869919	1.18714e-05	-1.34031e-10	-0.882611
89986963	rs17621985	3.93227e-07	-0.394012	-1.89792e-10	2.59933e-05	1.79546	-1.89792e-10	2.87354e-05	0.00138395	-1.89792e-10
89987053	rs16868985	6.66184e-07	0.553804	-0.420636	7.42558e-06	0.698869	-0.156312	0.000265968	2.31476	-0.088124
89987868	rs182045233	1.17604e-07	-1.60108	-1.89792e-10	9.15574e-07	-1.55058	-1.89792e-10	5.49237e-06	-1.65339	-1.89792e-10
89988086	rs1033291	4.83504e-08	-1.78167	-0.708256	8.91761e-07	-0.958824	-0.618107	2.72355e-06	-1.78077	-0.574038
89988412	rs10040165	4.85554e-08	-1.48726	-0.99843	9.13116e-07	-0.653794	-0.899472	3.36256e-06	-1.25959	-0.884455
89988504	rs2366926	4.89685e-08	-1.47879	-0.99843	9.28325e-07	-0.637276	-0.899472	3.40064e-06	-1.24833	-0.884455
89988651	rs73193236	1.04448e-07	-1.71971	-1.89792e-10	7.32521e-07	-1.77364	-1.89792e-10	4.83105e-06	-1.78168	-1.89792e-10
89989158	rs10043836	3.67006e-08	-1.56638	-1.19922	1.80862e-06	0.314581	-1.18439	1.78909e-06	-1.60384	-1.1712
89989208	rs10035335	4.89685e-08	-1.47879	-0.99843	9.28325e-07	-0.637276	-0.899472	3.40064e-06	-1.24833	-0.884455
89989297	rs75737963	3.21678e-08	-1.74979	-1.14764	2.38952e-07	-1.74042	-1.15345	1.51321e-06	-1.77944	-1.16307
89989779	rs16876822	4.86134e-08	-1.47879	-1.00571	9.20201e-07	-0.637276	-0.908262	3.37018e-06	-1.24833	-0.893452
89990324	rs1878878	3.70041e-08	-1.55896	-1.19841	1.85141e-06	0.337594	-1.18402	1.80204e-06	-1.59709	-1.17074
89991290	rs76572622	9.17229e-07	-1.34031e-10	0.452959	7.22348e-06	-1.34031e-10	0.514962	4.58824e-05	-1.34031e-10	0.469335
89991389	rs977906	3.65139e-08	-1.57296	-1.19775	1.7753e-06	0.293978	-1.18238	1.78269e-06	-1.60981	-1.16881
89991695	rs16868995	2.11638e-07	-1.34031e-10	-1.01352	1.45144e-06	-1.34031e-10	-1.08982	9.57922e-06	-1.34031e-10	-1.09715
89992204	rs55720814	3.09614e-07	-0.100619	-0.532454	3.73395e-06	0.149637	-0.294545	8.98599e-05	1.37303	-0.231527
89992339	rs970319	4.5605e-08	-1.54995	-0.99843	8.04838e-07	-0.780016	-0.899472	3.08949e-06	-1.34428	-0.884455
89993045	rs10942604	4.32558e-08	-1.56804	-1.03323	7.67407e-07	-0.785356	-0.941756	2.94059e-06	-1.35037	-0.927765
89993332	rs12188928	5.33135e-08	-1.48515	-0.90706	3.16518e-07	-1.77724	-0.83551	3.21473e-06	-1.38441	-0.80459
89993418	rs140350059	1.00475e-07	-1.75849	-1.89792e-10	1.13477e-06	-1.33594	-1.89792e-10	1.16523e-05	-0.901244	-1.89792e-10
89993742	rs73772469	4.29748e-07	0.115405	-0.420605	5.48387e-06	0.380711	-0.141273	0.000141262	1.66654	-0.0726666
89993931	rs62375132	1.61674e-07	-1.28282	-1.89792e-10	1.24444e-06	-1.24369	-1.89792e-10	1.2205e-05	-0.854896	-1.89792e-10
89994527	rs16868999	4.5453e-08	-1.54601	-1.00571	8.31658e-07	-0.738446	-0.908262	3.13923e-06	-1.31932	-0.893452
89994810	rs116533328	8.39658e-07	0.364596	-1.89792e-10	3.52663e-06	-0.202031	-1.89792e-10	0.000109561	1.33974	-1.89792e-10
89994983	rs12187771	5.9449e-08	-1.07259	-1.21068	2.14236e-06	0.491663	-1.19213	4.31935e-06	-0.703863	-1.18978
89995656	rs16869010	4.51122e-08	-1.56082	-0.99843	8.13069e-07	-0.769841	-0.899472	3.10232e-06	-1.34014	-0.884455
89995803	rs17622455	3.19668e-07	-0.601115	-1.89792e-10	2.23362e-06	-0.658752	-1.89792e-10	1.39078e-05	-0.724293	-1.89792e-10
89996060	rs116691038	2.21884e-07	-0.966243	-1.89792e-10	1.47794e-06	-1.07172	-1.89792e-10	1.09744e-05	-0.961177	-1.89792e-10
89996329	rs16869013	4.60421e-07	0.0994497	-0.335708	5.97674e-06	0.363674	-0.0381726	0.000153653	1.64501	0.0329348
89996625	rs1878881	4.60421e-07	0.0994497	-0.335708	5.97674e-06	0.363674	-0.0381726	0.000153653	1.64501	0.0329348
89996684	rs67956713	3.80832e-07	-0.426041	-1.89792e-10	2.46876e-05	1.74393	-1.89792e-10	2.77101e-05	-0.0349469	-1.89792e-10
89996966	rs17622555	3.80832e-07	-0.426041	-1.89792e-10	2.46876e-05	1.74393	-1.89792e-10	2.77101e-05	-0.0349469	-1.89792e-10
89996984	rs6865858	1.03395e-07	-1.72984	-1.89792e-10	7.30012e-07	-1.77707	-1.89792e-10	4.82946e-06	-1.78201	-1.89792e-10
89997048	rs10514332	3.25716e-07	-0.582371	-1.89792e-10	2.27483e-06	-0.640469	-1.89792e-10	1.41568e-05	-0.70655	-1.89792e-10
89997128	rs151004129	1.29075e-07	-1.508	-1.89792e-10	7.9756e-07	-1.68857	-1.89792e-10	8.69623e-06	-1.19386	-1.89792e-10
89997358	rs6452904	3.80927e-08	-1.57099	-1.15739	1.99599e-06	0.352496	-1.12373	1.93354e-06	-1.59525	-1.10214
89997506	rs6867004	6.8137e-07	0.440222	-0.284514	7.54527e-06	0.537616	0.0209299	0.000170573	1.68864	0.0937735
89997538	rs6452905	3.84329e-08	-1.56364	-1.15584	2.04685e-06	0.375718	-1.12179	1.95115e-06	-1.58834	-1.09998
89997634	rs77198275	4.58018e-08	-1.38883	-1.15524	4.95428e-07	-1.06762	-1.09709	7.02466e-06	-0.335938	-1.07138
89997807	rs115766415	8.65555e-07	0.394972	-1.89792e-10	3.6198e-06	-0.175955	-1.89792e-10	0.000113646	1.37635	-1.89792e-10
89998097	rs16869015	1.06993e-07	-1.69563	-1.89792e-10	7.39936e-07	-1.76357	-1.89792e-10	4.8484e-06	-1.7781	-1.89792e-10
89998386	rs13174505	5.06924e-07	-0.140038	-1.89792e-10	3.88272e-05	2.19675	-1.89792e-10	3.82671e-05	0.287844	-1.89792e-10
89998454	rs10514333	3.92061e-08	-1.78128	-0.918285	7.09879e-07	-0.963592	-0.841442	2.16109e-06	-1.7818	-0.80433
89998771	rs77762089	2.7941e-07	-1.34031e-10	-0.735719	2.19742e-06	-1.34031e-10	-0.67509	1.47842e-05	-1.34031e-10	-0.663185
89998957	rs76119383	4.21833e-08	-1.51207	-1.1143	4.18994e-07	-1.24585	-1.08642	4.73325e-06	-0.745214	-1.05692
89999735	rs11959270	7.34929e-07	0.486161	-0.254785	9.87948e-06	0.775421	0.0526648	0.000282442	2.16061	0.126117
89999954	rs10942605	4.17551e-08	-1.77861	-0.857968	7.05831e-07	-1.03663	-0.774127	2.32879e-06	-1.7775	-0.733895
89999966	rs189736008	1.94697e-06	-1.34031e-10	1.20563	1.55269e-05	-1.34031e-10	1.2802	9.77188e-05	-1.34031e-10	1.22535
89999968	rs10942606	3.94807e-08	-1.57154	-1.12105	2.09751e-06	0.361773	-1.0834	2.01653e-06	-1.59753	-1.05784
90000210	rs16869016	3.92318e-08	-1.58913	-1.10978	3.51834e-07	-1.42286	-1.08411	4.11056e-06	-0.88868	-1.05451
90000549	rs56369423	4.27431e-08	-1.59707	-1.01612	7.33662e-07	-0.853929	-0.918152	2.84994e-06	-1.40574	-0.90371
90000720	rs6894453	4.40068e-08	-1.56793	-1.01612	7.79732e-07	-0.793028	-0.918152	3.03946e-06	-1.34136	-0.90371
90001237	rs111033530	1.52038e-07	-1.34427	-1.89792e-10	1.16742e-06	-1.30758	-1.89792e-10	1.12164e-05	-0.939372	-1.89792e-10
90001368	rs6880570	4.05113e-07	-0.0868883	-0.277345	5.22499e-06	0.164352	0.0267277	0.000127487	1.39183	0.0994361
90001759	rs764212	4.73169e-07	-0.208945	-1.89792e-10	3.30665e-06	-0.266438	-1.89792e-10	2.15886e-05	-0.284578	-1.89792e-10
90001762	rs56074012	9.92323e-08	-1.77093	-1.89792e-10	7.89705e-07	-1.69847	-1.89792e-10	4.85538e-06	-1.77666	-1.89792e-10
90001988	rs1160121	4.10826e-08	-1.78017	-0.872641	7.22277e-07	-1.00977	-0.777949	2.31496e-06	-1.77934	-0.738019
90002035	rs75881968	2.44612e-07	-1.34031e-10	-0.868723	1.9069e-06	-1.34031e-10	-0.816896	1.28082e-05	-1.34031e-10	-0.806661
90002293	rs77614337	3.80399e-07	-0.427178	-1.89792e-10	2.65356e-06	-0.486471	-1.89792e-10	1.6552e-05	-0.550239	-1.89792e-10
90002428	rs60796101	2.59183e-07	-1.34031e-10	-0.810864	2.02859e-06	-1.34031e-10	-0.755032	1.36359e-05	-1.34031e-10	-0.744037
90002519	rs74488161	9.96849e-08	-1.76638	-1.89792e-10	1.06443e-06	-1.39993	-1.89792e-10	4.86405e-06	-1.77487	-1.89792e-10
90002596	rs1996551	4.95814e-07	0.144583	-0.30678	6.4692e-06	0.411855	-0.0071766	0.000168532	1.70583	0.0645474
90002885	rs1474119	8.44225e-08	-0.860192	-1.07237	2.58219e-06	0.468904	-0.98264	7.40799e-06	-0.386389	-0.967798
90003053	rs1474120	3.82976e-08	-1.66726	-1.05575	6.23163e-07	-0.968316	-0.967005	2.60275e-06	-1.44639	-0.953786
90003131	rs6869935	1.09318e-06	0.628444	-1.89792e-10	6.67166e-05	2.73808	-1.89792e-10	7.22653e-05	0.923599	-1.89792e-10
90003274	rs2176624	5.1387e-08	-1.35593	-1.07308	3.75614e-06	0.888625	-1.02761	2.55657e-06	-1.42072	-0.997362
90003594	rs4916686	4.31954e-08	-1.51578	-1.08688	2.57278e-06	0.534267	-1.05165	2.21609e-06	-1.53793	-1.02307
90003681	rs78666623	1.66763e-06	-1.34031e-10	1.05076	1.32672e-05	-1.34031e-10	1.12292	8.36451e-05	-1.34031e-10	1.06984
90004180	rs73193258	2.19953e-07	-0.974985	-1.89792e-10	1.78337e-06	-0.883871	-1.89792e-10	1.12979e-05	-0.932129	-1.89792e-10
90004474	rs73193259	1.07055e-07	-1.69505	-1.89792e-10	7.37923e-07	-1.76629	-1.89792e-10	4.90433e-06	-1.76663	-1.89792e-10
90004776	rs41308850	9.81401e-08	-1.782	-1.89792e-10	1.10612e-06	-1.36151	-1.89792e-10	4.83447e-06	-1.78097	-1.89792e-10
90004977	rs62375135	1.15229e-07	-1.62148	-1.89792e-10	1.29744e-06	-1.20198	-1.89792e-10	5.32129e-06	-1.68503	-1.89792e-10
90005043	rs73175203	1.04948e-07	-1.71493	-1.89792e-10	7.32253e-07	-1.774	-1.89792e-10	4.86712e-06	-1.77424	-1.89792e-10
90005214	rs2222242	4.22989e-08	-1.50123	-1.12241	2.19806e-06	0.415949	-1.09075	1.98899e-06	-1.60317	-1.06595
90005403	rs80294926	1.43551e-06	-1.34031e-10	0.900874	1.13931e-05	-1.34031e-10	0.970632	7.19562e-05	-1.34031e-10	0.919312
90005534	rs28587199	4.25908e-08	-1.51703	-1.09972	2.5187e-06	0.530343	-1.06897	2.12775e-06	-1.55945	-1.04224
90005703	rs77231737	1.24028e-07	-1.54789	-1.89792e-10	7.79706e-07	-1.71121	-1.89792e-10	8.19663e-06	-1.25302	-1.89792e-10
90005825	rs9293550	4.22813e-08	-1.52433	-1.09972	2.46476e-06	0.508693	-1.06897	2.11358e-06	-1.56613	-1.04224
90006552	rs1993474	4.22091e-08	-1.7819	-0.843866	3.97314e-07	-1.59144	-0.793963	2.33382e-06	-1.74401	-0.76523
90007196	rs7732169	5.37804e-08	-1.48841	-0.895081	2.921e-06	0.448954	-0.8394	2.62443e-06	-1.58681	-0.805078
90007288	rs7714506	4.25583e-08	-1.52433	-1.09319	2.4829e-06	0.508693	-1.06164	2.13048e-06	-1.56613	-1.03427
90007864	rs77298455	2.23803e-06	-1.34031e-10	1.34495	2.07972e-05	-1.34031e-10	1.57245	0.000143808	-1.34031e-10	1.61173
90008367	rs138826450	1.86338e-07	-1.34031e-10	-1.14084	1.41263e-06	-1.34031e-10	-1.11692	9.40033e-06	-1.34031e-10	-1.116
90008781	rs77176389	5.31988e-07	-1.34031e-10	-0.0917765	4.14369e-06	-1.34031e-10	-0.0407861	2.65337e-05	-1.34031e-10	-0.0783287
90008925	rs74836712	4.6764e-07	-0.220699	-1.89792e-10	3.26872e-06	-0.277975	-1.89792e-10	2.13425e-05	-0.296046	-1.89792e-10
90008988	rs10060365	4.91707e-08	-1.41927	-1.05383	2.63472e-07	-1.75164	-1.04454	2.83045e-06	-1.2846	-1.03171
90009121	rs35312877	3.93227e-07	-0.394012	-1.89792e-10	2.59933e-05	1.79546	-1.89792e-10	2.87354e-05	0.00138395	-1.89792e-10
90009248	rs6886668	5.90137e-08	-1.7798	-0.510825	4.62093e-07	-1.76404	-0.470323	3.03842e-06	-1.74524	-0.500166
90009927	rs13183331	4.06181e-07	-0.361599	-1.89792e-10	2.73786e-05	1.84739	-1.89792e-10	2.981e-05	0.0380998	-1.89792e-10
90009941	rs6891645	5.86888e-08	-1.77831	-0.517842	4.53707e-07	-1.77514	-0.477539	2.95514e-06	-1.76596	-0.507236
90010141	rs13165949	1.0065e-07	-1.75675	-1.89792e-10	7.44383e-07	-1.75757	-1.89792e-10	4.86353e-06	-1.77498	-1.89792e-10
90010486	rs10045236	4.24177e-08	-1.53232	-1.08852	2.43691e-06	0.48476	-1.0564	2.12702e-06	-1.57343	-1.02859
90011175	rs73175215	1.02713e-07	-1.73646	-1.89792e-10	7.27813e-07	-1.78009	-1.89792e-10	4.8382e-06	-1.7802	-1.89792e-10
90011671	rs11960887	6.76408e-07	0.533963	-0.385565	8.89005e-06	0.826165	-0.103606	0.000256255	2.22356	-0.0341284
90011696	rs10080113	5.83193e-08	-1.77874	-0.523721	4.51255e-07	-1.77451	-0.483585	2.94048e-06	-1.76501	-0.513159
90011726	rs146859057	1.01619e-05	-1.34031e-10	2.858	7.00061e-05	-1.34031e-10	2.78621	0.000453259	-1.34031e-10	2.75972
90011949	rs7703588	4.23622e-08	-1.53232	-1.08983	2.43333e-06	0.48476	-1.05787	2.12364e-06	-1.57343	-1.03018
90012379	rs13157270	4.01649e-07	-0.372819	-1.89792e-10	2.68916e-05	1.82944	-1.89792e-10	2.94337e-05	0.0253957	-1.89792e-10
90012614	rs10067181	5.53103e-08	-1.47167	-0.883772	3.09538e-06	0.494693	-0.827157	2.69484e-06	-1.57311	-0.792294
90012703	rs3927265	4.27018e-08	-1.52433	-1.08983	2.49227e-06	0.508693	-1.05787	2.13921e-06	-1.56613	-1.03018
90012778	rs73175221	1.02833e-07	-1.7353	-1.89792e-10	7.27991e-07	-1.77984	-1.89792e-10	4.83935e-06	-1.77997	-1.89792e-10
90013209	rs560825204	9.3778e-07	-1.34031e-10	0.475117	7.38832e-06	-1.34031e-10	0.537527	4.69154e-05	-1.34031e-10	0.491601
90013506	rs150073216	3.80159e-07	-0.427809	-1.89792e-10	2.63317e-06	-0.494187	-1.89792e-10	1.77457e-05	-0.480602	-1.89792e-10
90013833	rs13355001	5.80449e-08	-1.77249	-0.534686	4.43806e-07	-1.77988	-0.494865	2.88241e-06	-1.77391	-0.524208
90013856	rs76580665	3.87013e-07	-0.40994	-1.89792e-10	2.71495e-06	-0.463599	-1.89792e-10	1.77472e-05	-0.480515	-1.89792e-10
90013949	rs111456280	1.01969e-07	-1.74373	-1.89792e-10	7.26905e-07	-1.78133	-1.89792e-10	4.8324e-06	-1.7814	-1.89792e-10
90014237	rs13167491	4.17455e-08	-1.54017	-1.09663	2.35803e-06	0.460954	-1.0655	2.09107e-06	-1.58061	-1.03846
90014299	rs73175282	1.02974e-07	-1.73392	-1.89792e-10	7.28213e-07	-1.77954	-1.89792e-10	4.84079e-06	-1.77967	-1.89792e-10
90014526	rs115956065	9.8475e-08	-1.7786	-1.89792e-10	7.61292e-07	-1.73511	-1.89792e-10	5.25254e-06	-1.69803	-1.89792e-10
90014827	rs1014750	4.20748e-08	-1.53232	-1.09663	2.41484e-06	0.48476	-1.0655	2.10613e-06	-1.57343	-1.03846
90014906	rs1568308	4.27659e-08	-1.57669	-1.03596	7.52514e-07	-0.811146	-0.935564	2.80949e-06	-1.40246	-0.921283
90014936	rs3942393	4.36599e-08	-1.54012	-1.05184	7.97334e-07	-0.733385	-0.955471	2.89148e-06	-1.35328	-0.9417
90015175	rs4364416	9.91452e-08	-1.77181	-1.89792e-10	7.27742e-07	-1.78018	-1.89792e-10	4.86578e-06	-1.77452	-1.89792e-10
90015792	rs6881412	4.21664e-08	-1.53232	-1.09446	2.42074e-06	0.48476	-1.06306	2.11172e-06	-1.57343	-1.03581
90016129	rs6452906	4.22591e-08	-1.53232	-1.09226	2.4267e-06	0.48476	-1.0606	2.11736e-06	-1.57343	-1.03314
90016686	rs77381326	1.52708e-06	-1.34031e-10	0.962716	1.44515e-05	-1.34031e-10	1.20842	0.00010001	-1.34031e-10	1.24852
90016778	rs114137750	1.1291e-07	-1.64181	-1.89792e-10	1.24288e-06	-1.24494	-1.89792e-10	6.27154e-06	-1.52072	-1.89792e-10
90016871	rs16869032	5.90827e-07	0.390457	-0.377332	7.70976e-06	0.673734	-0.0936207	0.000214299	2.03411	-0.0234817
90017060	rs139716327	1.04287e-07	-1.72126	-1.89792e-10	7.30729e-07	-1.77609	-1.89792e-10	4.85715e-06	-1.77629	-1.89792e-10
90017092	rs146638672	2.19863e-07	-0.975392	-1.89792e-10	1.32208e-05	1.11942	-1.89792e-10	2.87717e-05	0.002647	-1.89792e-10
90017137	rs12657264	4.21246e-08	-1.54017	-1.08759	2.38204e-06	0.460954	-1.05537	2.11417e-06	-1.58061	-1.02747
90017416	rs1533603	4.23622e-08	-1.53232	-1.08983	2.43333e-06	0.48476	-1.05787	2.12364e-06	-1.57343	-1.03018
90017593	rs17552645	3.97629e-07	-0.382878	-1.89792e-10	2.64617e-05	1.81332	-1.89792e-10	2.91002e-05	0.0140011	-1.89792e-10
90018113	rs73175286	5.26806e-08	-1.77558	-0.628574	4.0367e-07	-1.77797	-0.591557	2.63113e-06	-1.77049	-0.618842
90018135	rs112420346	1.0576e-07	-1.70723	-1.89792e-10	7.34306e-07	-1.7712	-1.89792e-10	4.88057e-06	-1.77148	-1.89792e-10
90018161	rs78267418	3.73047e-07	-1.34031e-10	-0.446695	2.88048e-06	-1.34031e-10	-0.404416	1.85632e-05	-1.34031e-10	-0.435563
90018385	rs12652606	4.23443e-08	-1.52377	-1.09879	2.33211e-06	0.452321	-1.06792	2.11285e-06	-1.56762	-1.04109
90018414	rs10036258	4.19842e-08	-1.53232	-1.09879	2.409e-06	0.48476	-1.06792	2.1006e-06	-1.57343	-1.04109
90019080	rs10036980	4.21412e-08	-1.52433	-1.10304	2.45557e-06	0.508693	-1.07271	2.10501e-06	-1.56613	-1.0463
90019343	rs113044132	1.07011e-07	-1.69547	-1.89792e-10	7.37794e-07	-1.76646	-1.89792e-10	4.90348e-06	-1.7668	-1.89792e-10
90019854	rs76742855	5.04538e-07	-0.144755	-1.89792e-10	3.52173e-06	-0.20342	-1.89792e-10	2.29843e-05	-0.221935	-1.89792e-10
90020082	rs78971704	1.52882e-07	-1.33873	-1.89792e-10	1.46631e-06	-1.07962	-1.89792e-10	6.46817e-06	-1.48985	-1.89792e-10
90020100	rs13171303	3.77094e-07	-0.435903	-1.89792e-10	2.42979e-05	1.72801	-1.89792e-10	2.74016e-05	-0.0461438	-1.89792e-10
90020192	rs62375138	1.28931e-07	-1.50912	-1.89792e-10	1.58505e-06	-1.00176	-1.89792e-10	5.82609e-06	-1.5944	-1.89792e-10
90020283	rs13153584	3.68094e-08	-1.77691	-0.985738	5.53136e-07	-1.12316	-0.931365	2.01567e-06	-1.75673	-0.899061
90020326	rs111868749	1.4745e-07	-1.37491	-1.89792e-10	9.04756e-07	-1.56246	-1.89792e-10	6.00753e-06	-1.56373	-1.89792e-10
90020459	rs147798076	1.0559e-07	-1.70884	-1.89792e-10	8.29183e-07	-1.64969	-1.89792e-10	5.03127e-06	-1.74107	-1.89792e-10
90020868	rs7723259	4.21535e-08	-1.52288	-1.1042	2.72116e-06	0.612701	-1.07402	2.10622e-06	-1.56413	-1.04772
90020887	rs77728609	6.26355e-07	-1.34031e-10	0.0715183	4.89601e-06	-1.34031e-10	0.126046	3.12698e-05	-1.34031e-10	0.0859067
90021292	rs16869043	3.90762e-07	0.173122	-0.573422	4.31151e-06	0.318628	-0.319714	0.000129297	1.76241	-0.257045
90021691	rs7724806	4.49613e-08	-1.46344	-1.09915	3.3178e-06	0.801116	-1.06419	2.28059e-06	-1.49564	-1.03667
90021905	rs28407508	3.64643e-08	-1.65165	-1.12042	5.48834e-07	-1.00553	-1.0568	2.3906e-06	-1.43946	-1.04574
90022341	rs17623602	1.74794e-07	-1.20479	-1.89792e-10	1.66104e-06	-0.954928	-1.89792e-10	6.32498e-06	-1.51224	-1.89792e-10
90022407	rs10070074	4.5712e-08	-1.3336	-1.21243	9.83795e-07	-0.262613	-1.2161	3.92896e-06	-0.77232	-1.21605
90022584	rs7730204	1.67806e-07	-0.251063	-0.994525	9.6356e-06	1.65725	-0.854164	3.50528e-05	1.04128	-0.841171
90022712	rs4916687	8.57764e-07	1.43164	-1.04571	0.000115618	4.19153	-0.903609	0.000192273	2.79617	-0.894003
90022780	rs4916688	8.75044e-07	1.41414	-1.00826	8.38021e-05	3.818	-0.851913	0.00016881	2.61413	-0.842096
90022806	rs11749590	1.52355e-07	-1.34219	-1.89792e-10	1.9878e-06	-0.775345	-1.89792e-10	8.75509e-06	-1.18711	-1.89792e-10
90022918	rs4916689	5.08696e-07	0.945974	-1.08252	3.78073e-05	3.12535	-0.955216	9.71295e-05	2.16651	-0.947207
90023180	rs189768165	5.82894e-07	-1.34031e-10	-0.000392414	5.25577e-06	-1.34031e-10	0.196953	3.32398e-05	-1.34031e-10	0.147002
90023336	rs988470	3.59777e-08	-1.71711	-1.06839	3.49318e-07	-1.49174	-1.02241	1.79408e-06	-1.77275	-0.999504
90024005	rs17553041	2.113e-07	-1.01512	-1.89792e-10	6.11636e-06	0.348593	-1.89792e-10	1.15334e-05	-0.911498	-1.89792e-10
90024214	rs73772476	5.89191e-07	0.0103513	-1.89792e-10	2.26932e-06	-0.642895	-1.89792e-10	3.25656e-05	0.12651	-1.89792e-10
90024277	rs10074104	3.36353e-08	-1.75579	-1.09703	2.6602e-07	-1.73961	-1.04695	1.95131e-06	-1.66404	-1.02421
90024735	rs2366928	3.92205e-08	-1.66511	-1.03409	4.36759e-07	-1.30734	-0.983405	1.94549e-06	-1.73288	-0.958358
90025143	rs151222716	1.36735e-07	-1.45035	-1.89792e-10	1.06235e-06	-1.40189	-1.89792e-10	6.14749e-06	-1.5407	-1.89792e-10
90025171	rs73772478	6.03463e-07	0.0342859	-1.89792e-10	2.31307e-06	-0.623798	-1.89792e-10	3.33798e-05	0.151205	-1.89792e-10
90025662	rs140454361	4.13548e-07	-1.34031e-10	-0.343626	3.04708e-06	-1.34031e-10	-0.348192	2.04759e-05	-1.34031e-10	-0.337499
90025784	rs141197244	1.53203e-07	-1.33664	-1.89792e-10	8.80887e-07	-1.5892	-1.89792e-10	6.22523e-06	-1.52814	-1.89792e-10
90025842	rs2030272	2.15606e-07	0.187674	-1.18262	4.60929e-05	3.5133	-1.14502	1.71299e-05	0.638513	-1.15443
90025887	rs139635848	6.13056e-07	0.0500573	-1.89792e-10	2.3424e-06	-0.611197	-1.89792e-10	3.39273e-05	0.167475	-1.89792e-10
90026142	rs4916816	3.48928e-08	-1.60057	-1.21555	6.82497e-07	-0.629021	-1.21535	2.07941e-06	-1.40861	-1.21606
90026261	rs951116	3.613e-08	-1.70059	-1.08069	3.56296e-07	-1.45783	-1.03654	1.77956e-06	-1.76592	-1.01446
90026634	rs2366929	8.19507e-07	1.53963	-1.19933	0.000212596	5.06418	-1.16715	7.79956e-05	2.17594	-1.17603
90026688	rs4916690	1.23917e-06	1.75363	-0.999831	0.000171585	4.52279	-0.840079	0.000343935	3.32027	-0.836565
90026987	rs2443071	3.24436e-08	-1.75704	-1.13185	2.56888e-07	-1.73399	-1.0875	1.85673e-06	-1.67453	-1.0634
90027231	rs2203824	1.15203e-07	-1.6217	-1.89792e-10	1.03453e-06	-1.42842	-1.89792e-10	6.77133e-06	-1.44405	-1.89792e-10
90027280	rs2203825	1.13148e-07	-1.6397	-1.89792e-10	1.00699e-06	-1.45541	-1.89792e-10	6.59508e-06	-1.47042	-1.89792e-10
90027635	rs2030273	3.78785e-08	-1.67379	-1.06022	4.19525e-07	-1.31989	-1.01112	1.89963e-06	-1.7328	-0.982287
90027676	rs2460176	3.59756e-08	-1.70059	-1.08497	3.55187e-07	-1.45783	-1.03965	1.78244e-06	-1.76592	-1.01284
90028159	rs6452908	9.80858e-07	1.5162	-0.996174	0.000125394	4.20435	-0.835262	0.000259626	3.03422	-0.831726
90028405	rs2460177	3.70516e-08	-1.69586	-1.06022	4.07365e-07	-1.3493	-1.01112	1.87341e-06	-1.7467	-0.982287
90029246	rs62373962	1.25183e-07	-0.55109	-0.987534	9.86322e-07	-0.452907	-1.02324	2.68814e-05	0.976265	-1.04158
90029730	rs143218163	1.20059e-07	-1.58042	-1.89792e-10	1.49764e-06	-1.05849	-1.89792e-10	6.22252e-06	-1.52857	-1.89792e-10
90029781	rs140518879	1.9885e-07	-1.34031e-10	-1.07585	1.60025e-06	-1.34031e-10	-0.992217	1.06981e-05	-1.34031e-10	-0.986677
90030185	rs2460178	3.85072e-08	-1.67023	-1.04732	4.26684e-07	-1.31773	-0.996359	1.92327e-06	-1.73618	-0.966543
90030442	rs1988093	2.93868e-07	0.489824	-1.17509	7.57056e-05	4.00183	-1.13735	2.40385e-05	0.972293	-1.14938
90031543	rs74456744	4.62117e-07	-1.34031e-10	-0.232579	2.89462e-06	-1.34031e-10	-0.399518	1.93057e-05	-1.34031e-10	-0.396346
90032844	rs72782766	1.07801e-07	-1.68811	-1.89792e-10	6.34386e-06	0.385113	-1.89792e-10	5.2513e-06	-1.69827	-1.89792e-10
90033213	rs2460181	2.8896e-07	0.468016	-1.17013	7.28199e-05	3.95613	-1.13052	2.44535e-05	0.983113	-1.14308
90033372	rs13174802	1.16105e-07	-1.6139	-1.89792e-10	1.14951e-06	-1.32304	-1.89792e-10	5.29958e-06	-1.68912	-1.89792e-10
90033441	rs2460182	3.33881e-08	-1.75351	-1.10669	3.96635e-07	-1.33031	-1.05681	1.72786e-06	-1.77976	-1.0301
90033697	rs2222243	2.3801e-07	0.278852	-1.17494	5.40371e-05	3.66214	-1.13485	1.90879e-05	0.739478	-1.14717
90033830	rs990124	2.80979e-07	0.443351	-1.17347	6.96842e-05	3.9167	-1.1351	2.36933e-05	0.955763	-1.14731
90033879	rs1988195	3.99918e-08	-1.62485	-1.05488	4.63672e-07	-1.2236	-1.00735	1.97451e-06	-1.69831	-0.978121
90034302	rs2443067	2.4532e-07	0.30257	-1.16841	5.65341e-05	3.70065	-1.12818	1.97179e-05	0.765705	-1.14092
90034401	rs2460185	2.39158e-07	0.278852	-1.17013	5.42715e-05	3.66214	-1.13052	1.9166e-05	0.739478	-1.14308
90034503	rs74798667	1.84351e-07	-1.34031e-10	-1.15156	1.37903e-06	-1.34031e-10	-1.14099	9.26584e-06	-1.34031e-10	-1.13041
90034784	rs2443066	2.3957e-07	0.278852	-1.16841	5.43986e-05	3.66214	-1.12818	1.92075e-05	0.739478	-1.14092
90035887	rs62373963	1.11877e-07	-0.651016	-0.999981	8.97733e-07	-0.496279	-1.07398	2.37065e-05	0.891021	-1.08202
90036089	rs2222244	3.24135e-08	-1.777	-1.11283	2.87513e-07	-1.64463	-1.06423	1.77331e-06	-1.74577	-1.03813
90036895	rs73177403	1.10744e-07	-1.66118	-1.89792e-10	7.3683e-07	-1.76777	-1.89792e-10	4.99594e-06	-1.74812	-1.89792e-10
90036980	rs2460186	2.36686e-07	0.278852	-1.18052	5.36107e-05	3.66214	-1.14277	1.89494e-05	0.739478	-1.15445
90037676	rs79787804	2.81909e-07	-1.34031e-10	-0.726814	2.18273e-06	-1.34031e-10	-0.681797	1.46723e-05	-1.34031e-10	-0.670781
90038445	rs75624402	3.52296e-07	-1.34031e-10	-0.503927	2.75262e-06	-1.34031e-10	-0.44982	1.85433e-05	-1.34031e-10	-0.436639
90038450	rs2460187	2.06961e-07	0.14173	-1.1776	4.30159e-05	3.4378	-1.1386	1.63409e-05	0.587552	-1.15063
90038529	rs4916818	1.53932e-06	1.97053	-0.999831	0.000232871	4.82819	-0.840079	0.000450434	3.59003	-0.836565
90038549	rs59411130	1.12478e-07	-1.64564	-1.89792e-10	7.41e-07	-1.76213	-1.89792e-10	5.03834e-06	-1.73967	-1.89792e-10
90038728	rs146531767	2.04149e-07	-1.34031e-10	-1.04955	1.56877e-06	-1.34031e-10	-1.01208	1.05786e-05	-1.34031e-10	-0.997912
90038992	rs145831912	1.61759e-07	-1.28229	-1.89792e-10	2.14171e-06	-0.700769	-1.89792e-10	5.89999e-06	-1.5818	-1.89792e-10
90039078	rs10514334	1.27948e-06	1.79868	-1.01287	0.000164998	4.5009	-0.85734	0.000301803	3.20694	-0.853908
90039509	rs145194964	9.90433e-08	-1.77284	-1.89792e-10	7.72063e-07	-1.72106	-1.89792e-10	5.47174e-06	-1.65715	-1.89792e-10
90040890	rs41311343	5.13392e-08	-1.21611	-1.21383	5.53622e-07	-0.838577	-1.21507	4.94037e-06	-0.544571	-1.21473
90041153	rs57252870	1.15809e-07	-1.61645	-1.89792e-10	7.49962e-07	-1.75011	-1.89792e-10	5.12417e-06	-1.72278	-1.89792e-10
90041161	rs2438356	2.45015e-07	0.320573	-1.18765	7.14369e-05	3.95962	-1.15318	2.3114e-05	0.94766	-1.16397
90041225	rs2438357	2.06961e-07	0.14173	-1.1776	4.30159e-05	3.4378	-1.1386	1.63409e-05	0.587552	-1.15063
90041510	rs17624033	4.94682e-07	-0.164483	-1.89792e-10	7.22778e-06	0.515559	-1.89792e-10	2.08446e-05	-0.319649	-1.89792e-10
90041898	rs2247747	2.06961e-07	0.14173	-1.1776	4.30159e-05	3.4378	-1.1386	1.63409e-05	0.587552	-1.15063
90041977	rs115900044	5.02971e-07	-0.147865	-1.89792e-10	7.3723e-06	0.535356	-1.89792e-10	2.11766e-05	-0.303847	-1.89792e-10
90042321	rs7704041	9.28801e-07	1.49132	-1.02583	0.000116578	4.17081	-0.874619	0.000242165	3.00414	-0.871271
90042475	rs192744459	5.02762e-07	-1.34031e-10	-0.148281	4.47951e-06	-1.34031e-10	0.0371387	2.84136e-05	-1.34031e-10	-0.00987682
90042502	rs2438359	2.07289e-07	0.14173	-1.17601	4.31124e-05	3.4378	-1.13636	1.63746e-05	0.587552	-1.14857
90043047	rs73177407	1.15809e-07	-1.61645	-1.89792e-10	7.49962e-07	-1.75011	-1.89792e-10	5.12417e-06	-1.72278	-1.89792e-10
90043198	rs2460188	2.44063e-07	0.320573	-1.19155	7.10194e-05	3.95962	-1.15905	2.29913e-05	0.94766	-1.16929
90043247	rs2438367	2.02479e-07	0.121235	-1.179	4.15039e-05	3.404	-1.14059	1.59442e-05	0.5648	-1.15245
90043491	rs116775387	4.98586e-07	-0.156622	-1.89792e-10	7.2958e-06	0.524925	-1.89792e-10	2.1001e-05	-0.312175	-1.89792e-10
90043616	rs2438371	2.06672e-07	0.14173	-1.179	4.29305e-05	3.4378	-1.14059	1.63111e-05	0.587552	-1.15245
90043898	rs2203822	7.33282e-07	0.229133	-1.89792e-10	2.70518e-06	-0.467204	-1.89792e-10	4.08054e-05	0.352068	-1.89792e-10
90044215	rs2438372	2.06672e-07	0.14173	-1.179	4.29305e-05	3.4378	-1.14059	1.63111e-05	0.587552	-1.15245
90044322	rs150025752	9.95224e-08	-1.76802	-1.89792e-10	7.41984e-07	-1.7608	-1.89792e-10	4.8335e-06	-1.78118	-1.89792e-10
90044373	rs2222241	2.02479e-07	0.121235	-1.179	4.15039e-05	3.404	-1.14059	1.59442e-05	0.5648	-1.15245
90045232	rs56979683	2.6469e-06	-1.34031e-10	1.51274	2.38637e-05	-1.34031e-10	1.70998	0.000169952	-1.34031e-10	1.77877
90046296	rs41311341	1.00554e-07	-1.75771	-1.89792e-10	7.55348e-07	-1.74295	-1.89792e-10	4.93288e-06	-1.76082	-1.89792e-10
90046893	rs1996549	2.31568e-07	0.215532	-1.13905	4.7673e-05	3.48813	-1.08614	1.86179e-05	0.670519	-1.10314
90047008	rs73772485	8.11816e-07	0.330876	-1.89792e-10	2.93784e-06	-0.384698	-1.89792e-10	4.53125e-05	0.456837	-1.89792e-10
90047126	rs78369410	1.74568e-07	-1.34031e-10	-1.20609	1.31465e-06	-1.34031e-10	-1.18881	8.6935e-06	-1.34031e-10	-1.19417
90047161	rs2203823	4.31511e-08	-1.77975	-0.823943	3.8894e-07	-1.60722	-0.799482	2.27206e-06	-1.77433	-0.761731
90047357	rs77788156	1.27434e-07	-1.5208	-1.89792e-10	9.54832e-07	-1.50859	-1.89792e-10	5.14289e-06	-1.71913	-1.89792e-10
90047491	rs2460162	2.68556e-07	0.431953	-1.20729	7.2017e-05	4.00002	-1.1855	2.39699e-05	1.01319	-1.19314
90047950	rs73177409	1.15417e-07	-1.61984	-1.89792e-10	7.48854e-07	-1.75159	-1.89792e-10	5.11382e-06	-1.7248	-1.89792e-10
90048126	rs140808738	1.46176e-07	-1.38359	-1.89792e-10	8.54471e-07	-1.61965	-1.89792e-10	6.01034e-06	-1.56326	-1.89792e-10
90049057	rs2438337	2.37878e-07	0.31215	-1.20879	5.91905e-05	3.80539	-1.187	2.0921e-05	0.878373	-1.19436
90049157	rs73772486	7.90967e-07	0.304858	-1.89792e-10	2.87638e-06	-0.405842	-1.89792e-10	4.41149e-05	0.430052	-1.89792e-10
90049238	rs2438339	6.27087e-08	-1.49563	-0.734265	6.93662e-07	-1.10536	-0.722787	2.9025e-06	-1.6073	-0.683871
90050357	rs71637311	1.30333e-07	-1.49831	-1.89792e-10	9.59837e-07	-1.50337	-1.89792e-10	5.00209e-06	-1.74689	-1.89792e-10
90050642	rs79660342	9.85212e-08	-1.77813	-1.89792e-10	1.08767e-06	-1.37834	-1.89792e-10	4.83232e-06	-1.78142	-1.89792e-10
90051332	rs1158530	2.3161e-07	0.287336	-1.21068	5.66149e-05	3.76481	-1.19091	2.02756e-05	0.850396	-1.19772
90051591	rs2438347	2.55359e-07	0.379366	-1.20509	5.65204e-05	3.75223	-1.18	2.04952e-05	0.851707	-1.18826
90051963	rs60470187	1.26996e-07	-1.52424	-1.89792e-10	7.85413e-07	-1.70392	-1.89792e-10	5.43692e-06	-1.66353	-1.89792e-10
90052289	rs10062026	6.53629e-08	-0.994726	-1.19372	1.89682e-06	0.335723	-1.15792	4.45663e-06	-0.695554	-1.1668
90052372	rs2438349	2.15608e-07	0.216887	-1.21182	5.03195e-05	3.64908	-1.19306	1.8713e-05	0.770861	-1.19839
90053056	rs2443065	2.66438e-07	0.422551	-1.20581	5.14913e-05	3.65976	-1.18072	1.86517e-05	0.758086	-1.18889
90053280	rs2443064	2.74252e-07	0.447084	-1.20143	5.38568e-05	3.69827	-1.17431	1.92565e-05	0.784414	-1.18331
90054109	rs2438350	2.62914e-07	0.409256	-1.20583	5.02967e-05	3.63691	-1.18135	1.8529e-05	0.752035	-1.18944
90054878	rs62373965	6.52156e-07	1.18586	-1.07398	5.31812e-05	3.44572	-0.93439	0.000139375	2.51499	-0.934567
90055459	rs138826813	2.29824e-07	-1.34031e-10	-0.931083	1.64485e-06	-1.34031e-10	-0.964723	1.08829e-05	-1.34031e-10	-0.969554
90055963	rs113072800	1.00018e-07	-1.76305	-1.89792e-10	8.80114e-07	-1.59008	-1.89792e-10	5.31068e-06	-1.68703	-1.89792e-10
90056174	rs16869094	1.19447e-07	-0.625931	-0.959597	8.88327e-07	-0.58993	-0.990859	3.4609e-05	1.16392	-0.976551
90056400	rs750275	1.07815e-06	0.614602	-1.89792e-10	4.61073e-06	0.0660121	-1.89792e-10	9.17187e-05	1.16198	-1.89792e-10
90056838	rs870054	1.0492e-06	0.587387	-1.89792e-10	4.50189e-06	0.0421233	-1.89792e-10	8.89927e-05	1.13181	-1.89792e-10
90057563	rs2460163	3.19978e-07	0.566608	-1.16675	6.71713e-05	3.85982	-1.11495	1.55956e-05	0.519975	-1.12973
90057616	rs145389120	1.05756e-07	-1.70726	-1.89792e-10	7.30879e-07	-1.77588	-1.89792e-10	4.88686e-06	-1.7702	-1.89792e-10
90057686	rs73772488	1.03075e-06	0.569645	-1.89792e-10	4.43237e-06	0.0265602	-1.89792e-10	8.72586e-05	1.11213	-1.89792e-10
90057869	rs57547536	3.34202e-07	-0.556652	-1.89792e-10	2.68329e-06	-0.475332	-1.89792e-10	2.98384e-05	0.0390502	-1.89792e-10
90057977	rs6893549	3.47545e-07	-0.517505	-1.89792e-10	2.79395e-06	-0.434917	-1.89792e-10	3.12948e-05	0.0867052	-1.89792e-10
90058041	rs6893710	9.81434e-08	-1.78197	-1.89792e-10	7.71967e-07	-1.72119	-1.89792e-10	4.97366e-06	-1.75259	-1.89792e-10
90058109	rs2438351	4.12706e-07	0.209247	-0.55491	8.85183e-05	3.40673	-0.385898	1.42726e-05	-0.291609	-0.406793
90058190	rs2460164	3.15394e-07	0.555628	-1.1702	7.04524e-05	3.91248	-1.11991	1.5455e-05	0.5155	-1.13431
90058451	rs73177420	1.0168e-07	-1.74657	-1.89792e-10	9.0631e-07	-1.56075	-1.89792e-10	5.44061e-06	-1.66285	-1.89792e-10
90058982	rs62373966	9.82136e-08	-0.855062	-0.926192	7.42667e-07	-0.80039	-0.959492	2.33312e-05	0.737281	-0.944234
90059001	rs881289	4.5658e-07	0.300055	-0.544689	9.72257e-05	3.48911	-0.374449	1.50767e-05	-0.24811	-0.395489
90059436	rs2443061	3.10404e-07	0.541354	-1.17188	6.41145e-05	3.82064	-1.12235	1.51071e-05	0.494973	-1.13656
90059708	rs2443060	3.61523e-07	0.693806	-1.17188	8.09022e-05	4.05321	-1.12235	1.85342e-05	0.69943	-1.13656
90059968	rs73772489	8.30258e-07	0.353338	-1.89792e-10	3.66887e-06	-0.162491	-1.89792e-10	6.86034e-05	0.871597	-1.89792e-10
90060082	rs2460165	1.38803e-06	2.06447	-1.19723	0.000631387	6.14272	-1.15718	0.000111838	2.52801	-1.1677
90060597	rs62373981	1.29871e-07	-0.595456	-0.906405	9.01254e-07	-0.625485	-0.940857	3.68909e-05	1.17628	-0.925063
90060782	rs10514335	1.3023e-07	-0.587797	-0.911301	9.05531e-07	-0.617924	-0.943683	3.72442e-05	1.18837	-0.927617
90061032	rs73177426	1.01561e-07	-1.74774	-1.89792e-10	9.03659e-07	-1.56368	-1.89792e-10	5.42894e-06	-1.665	-1.89792e-10
90061766	rs564625996	1.07574e-07	-1.69022	-1.89792e-10	8.51104e-07	-1.62359	-1.89792e-10	5.23154e-06	-1.70204	-1.89792e-10
90061812	rs77236023	4.08026e-08	-1.44656	-1.21309	4.88501e-05	3.63667	-1.21029	1.78651e-06	-1.56233	-1.21416
90061832	rs141930110	3.89259e-08	-1.59497	-1.11177	3.27287e-07	-1.48339	-1.0959	2.93245e-06	-1.16735	-1.11356
90061917	rs376777727	2.75031e-07	-1.34031e-10	-0.751514	2.12755e-06	-1.34031e-10	-0.707404	1.43673e-05	-1.34031e-10	-0.691789
90062601	rs73772490	1.8972e-07	-1.12285	-1.89792e-10	9.52317e-07	-1.51123	-1.89792e-10	1.46006e-05	-0.675682	-1.89792e-10
90063183	rs2460166	1.20481e-07	-1.57691	-1.89792e-10	8.82429e-07	-1.58745	-1.89792e-10	7.65527e-06	-1.32135	-1.89792e-10
90063454	rs12658325	1.72927e-07	-1.34031e-10	-1.21553	1.27964e-06	-1.34031e-10	-1.2158	8.50495e-06	-1.34031e-10	-1.2161
90063456	rs12654168	1.74436e-07	-1.34031e-10	-1.20684	1.28959e-06	-1.34031e-10	-1.20805	8.55187e-06	-1.34031e-10	-1.2106
90063862	rs73177428	1.02914e-07	-1.7345	-1.89792e-10	9.49193e-07	-1.51452	-1.89792e-10	5.56412e-06	-1.64041	-1.89792e-10
90063957	rs148878310	9.97415e-08	-1.76582	-1.89792e-10	7.90415e-07	-1.69757	-1.89792e-10	5.18061e-06	-1.71182	-1.89792e-10
90064171	rs10514336	3.18407e-08	-1.72884	-1.17881	2.47959e-07	-1.66577	-1.1911	1.57011e-06	-1.70916	-1.19644
90064561	rs115261920	1.02509e-07	-1.73844	-1.89792e-10	9.85851e-07	-1.47662	-1.89792e-10	5.82e-06	-1.59544	-1.89792e-10
90064784	rs12658994	4.50885e-08	-1.44753	-1.11224	9.9859e-07	-0.452638	-1.01115	1.81176e-06	-1.73618	-1.02627
90067887	rs12658034	4.10615e-08	-1.56923	-1.08409	9.70135e-07	-0.520406	-0.972288	1.86075e-06	-1.74696	-0.988808
90068209	rs7720206	8.15153e-08	-1.15351	-0.814096	3.72663e-05	2.77696	-0.621246	3.12927e-06	-1.55013	-0.665812
90068343	rs73772491	1.87364e-07	-1.13534	-1.89792e-10	9.38236e-07	-1.52613	-1.89792e-10	1.30274e-05	-0.789692	-1.89792e-10
90069307	rs16869112	3.04551e-08	-1.7674	-1.18474	2.24993e-07	-1.7525	-1.20156	1.48224e-06	-1.77025	-1.19295
90069563	rs2460167	1.14052e-07	-0.853354	-0.778392	7.64032e-05	3.45163	-0.577979	4.55731e-06	-1.21584	-0.624168
90069678	rs17624740	2.1028e-07	-1.01996	-1.89792e-10	8.5909e-06	0.68833	-1.89792e-10	1.81803e-05	-0.456407	-1.89792e-10
90069753	rs16869117	3.03464e-08	-1.7674	-1.18832	2.24454e-07	-1.7525	-1.20396	1.47771e-06	-1.77025	-1.196
90070676	rs73772492	1.85129e-07	-1.14735	-1.89792e-10	9.37559e-07	-1.52685	-1.89792e-10	1.41435e-05	-0.707487	-1.89792e-10
90070979	rs13188479	8.40318e-08	-1.15351	-0.783693	3.86657e-05	2.77696	-0.584382	3.24228e-06	-1.55013	-0.630335
90073277	rs12519770	8.35903e-08	-1.15351	-0.78896	3.84202e-05	2.77696	-0.590752	3.22245e-06	-1.55013	-0.636468
90073320	rs10514337	3.04928e-08	-1.7674	-1.1835	2.25184e-07	-1.7525	-1.20071	1.48382e-06	-1.77025	-1.19188
90073390	rs2438355	1.2223e-07	-0.784098	-0.778392	9.31443e-05	3.64975	-0.577979	4.98063e-06	-1.12702	-0.624168
90074097	rs3107223	4.63146e-08	-1.33953	-1.19341	4.46771e-07	-1.06085	-1.20723	3.53027e-06	-0.895077	-1.20029
90074646	rs41308293	2.05147e-07	-1.04467	-1.89792e-10	8.21567e-06	0.643669	-1.89792e-10	1.75961e-05	-0.489068	-1.89792e-10
90074651	rs13355572	1.44794e-07	-1.39308	-1.89792e-10	7.65282e-07	-1.72988	-1.89792e-10	6.21533e-06	-1.52973	-1.89792e-10
90074759	rs35092519	1.83315e-07	-1.15719	-1.89792e-10	9.31736e-07	-1.53308	-1.89792e-10	1.39633e-05	-0.720313	-1.89792e-10
90075060	rs2443076	3.76527e-08	-1.54653	-1.19347	3.39945e-07	-1.33325	-1.20809	2.39624e-06	-1.28143	-1.20141
90075770	rs2049010	1.28489e-07	-0.354734	-1.15782	1.30747e-06	-0.0569087	-1.13737	5.03736e-05	1.70871	-1.14599
90075924	rs16869133	3.01834e-08	-1.76248	-1.19862	2.2151e-07	-1.75864	-1.21102	1.47028e-06	-1.76579	-1.2055
90075932	rs141764241	2.15492e-07	-0.995474	-1.89792e-10	2.95419e-06	-0.379149	-1.89792e-10	6.7806e-05	0.859905	-1.89792e-10
90078016	rs75718733	1.93772e-07	-1.34031e-10	-1.10172	1.35403e-06	-1.34031e-10	-1.15929	9.10699e-06	-1.34031e-10	-1.1477
90078821	rs113674072	1.03522e-07	-1.72862	-1.89792e-10	9.62313e-07	-1.50079	-1.89792e-10	5.62023e-06	-1.63037	-1.89792e-10
90079820	rs17554631	4.92943e-07	-0.168005	-1.89792e-10	0.000108646	3.22572	-1.89792e-10	4.33925e-05	0.413541	-1.89792e-10
90079972	rs879571	4.47667e-08	-1.36311	-1.20383	4.15279e-07	-1.12764	-1.21354	3.10604e-06	-1.01412	-1.20928
90080575	rs2460171	1.21273e-07	-1.57035	-1.89792e-10	9.04373e-07	-1.56289	-1.89792e-10	8.0848e-06	-1.26676	-1.89792e-10
90080822	rs145428921	1.79478e-07	-1.34031e-10	-1.17835	1.31588e-06	-1.34031e-10	-1.18786	8.69731e-06	-1.34031e-10	-1.19373
90080947	rs147728824	2.99288e-08	-1.76513	-1.20444	2.21563e-07	-1.75553	-1.21389	1.4603e-06	-1.7682	-1.2099
90081109	rs62373983	3.04595e-07	-0.649417	-1.89792e-10	1.65912e-06	-0.956089	-1.89792e-10	2.42154e-05	-0.169757	-1.89792e-10
90081660	rs189348357	9.86312e-08	-1.77701	-1.89792e-10	7.26888e-07	-1.78136	-1.89792e-10	4.87007e-06	-1.77364	-1.89792e-10
90081795	rs113399716	9.94871e-08	-1.76837	-1.89792e-10	7.57095e-07	-1.74064	-1.89792e-10	5.02676e-06	-1.74197	-1.89792e-10
90081869	rs2945806	1.14783e-07	-1.62535	-1.89792e-10	8.55088e-07	-1.61892	-1.89792e-10	7.40278e-06	-1.35489	-1.89792e-10
90082063	rs2460174	1.2285e-07	-1.55744	-1.89792e-10	9.16332e-07	-1.54975	-1.89792e-10	8.24848e-06	-1.24672	-1.89792e-10
90082068	rs115997530	9.90996e-08	-1.77227	-1.89792e-10	8.94938e-07	-1.57337	-1.89792e-10	5.43332e-06	-1.6642	-1.89792e-10
90082396	rs2460175	1.1559e-07	-1.61835	-1.89792e-10	8.67854e-07	-1.60411	-1.89792e-10	7.83757e-06	-1.29782	-1.89792e-10
90082512	rs74981969	1.76075e-07	-1.34031e-10	-1.19749	1.28057e-06	-1.34031e-10	-1.21507	8.51093e-06	-1.34031e-10	-1.21539
90082594	rs10942608	4.768e-07	-0.201302	-1.89792e-10	0.000102444	3.16694	-1.89792e-10	4.17385e-05	0.374677	-1.89792e-10
90083609	rs138525790	3.33705e-07	-1.34031e-10	-0.55814	2.46353e-06	-1.34031e-10	-0.560778	1.62415e-05	-1.34031e-10	-0.569177
90084875	rs78411457	2.53622e-07	-1.34031e-10	-0.832552	1.6832e-06	-1.34031e-10	-0.941676	1.12141e-05	-1.34031e-10	-0.939574
90086216	rs11956622	3.07751e-08	-1.72952	-1.21218	2.79474e-07	-1.52117	-1.21605	1.56471e-06	-1.69446	-1.21459
90087161	rs79464236	1.93399e-07	-1.34031e-10	-1.10364	1.40748e-06	-1.34031e-10	-1.12057	9.25439e-06	-1.34031e-10	-1.13165
90087438	rs76310066	3.0751e-08	-1.73138	-1.2111	2.78356e-07	-1.52534	-1.21589	1.56187e-06	-1.69686	-1.214
90087953	rs116139522	1.37363e-07	-1.44577	-1.89792e-10	9.79061e-07	-1.48354	-1.89792e-10	8.06223e-06	-1.26956	-1.89792e-10
90088460	rs60617564	1.72131e-07	-1.22014	-1.89792e-10	8.95993e-07	-1.5722	-1.89792e-10	1.28567e-05	-0.802877	-1.89792e-10
90089314	rs17554723	1.16433e-07	-1.61108	-1.89792e-10	0.000117672	3.30553	-1.89792e-10	5.01943e-06	-1.74343	-1.89792e-10
90089566	rs16869139	3.05309e-08	-1.73402	-1.21564	2.76949e-07	-1.53133	-1.21496	1.55325e-06	-1.7003	-1.2161
90089651	rs16869140	3.05268e-08	-1.73402	-1.21578	2.77018e-07	-1.53133	-1.21472	1.5533e-06	-1.7003	-1.21607
90089837	rs77395387	3.04988e-08	-1.73482	-1.21589	2.76582e-07	-1.53317	-1.21445	1.55175e-06	-1.70135	-1.21602
90089981	rs79316782	3.0496e-08	-1.73482	-1.21598	2.76663e-07	-1.53317	-1.21415	1.55186e-06	-1.70135	-1.21594
90090399	rs4916821	4.84783e-08	-1.61766	-0.869623	7.24309e-07	-1.01741	-0.767501	2.49424e-06	-1.65292	-0.789836
90090437	rs2438361	4.41896e-08	-1.36381	-1.2161	4.33863e-07	-1.08427	-1.21313	3.39132e-06	-0.919957	-1.21557
90090564	rs187784730	2.05878e-07	-1.34031e-10	-1.04112	1.6861e-06	-1.34031e-10	-0.939958	1.12462e-05	-1.34031e-10	-0.936716
90090671	rs114651485	3.13669e-08	-1.7066	-1.21604	2.94022e-07	-1.47264	-1.21383	1.60872e-06	-1.66547	-1.21584
90090712	rs11745546	1.16433e-07	-1.61108	-1.89792e-10	0.000117672	3.30553	-1.89792e-10	5.01943e-06	-1.74343	-1.89792e-10
90090739	rs115100396	6.56281e-07	-1.34031e-10	0.11819	5.7125e-06	-1.34031e-10	0.280284	3.7534e-05	-1.34031e-10	0.268501
90090791	rs2438362	6.03889e-08	-1.47006	-0.797529	3.98038e-07	-1.78123	-0.602354	3.09124e-06	-1.5813	-0.646873
90091507	rs113262198	1.35505e-07	-1.45939	-1.89792e-10	7.84115e-07	-1.70557	-1.89792e-10	9.27658e-06	-1.12925	-1.89792e-10
90091585	rs76251327	1.33021e-07	-1.47789	-1.89792e-10	7.77192e-07	-1.71444	-1.89792e-10	9.03454e-06	-1.15569	-1.89792e-10
90091600	rs113802395	1.35927e-07	-1.45628	-1.89792e-10	1.63103e-05	1.32942	-1.89792e-10	6.40313e-06	-1.49996	-1.89792e-10
90091816	rs2438364	1.18007e-07	-1.02269	-0.574968	8.56139e-05	3.35222	-0.364746	4.441e-06	-1.44761	-0.41826
90092525	rs145197019	1.65515e-07	-1.25933	-1.89792e-10	8.75031e-07	-1.59587	-1.89792e-10	1.22058e-05	-0.854837	-1.89792e-10
90093406	rs2438366	4.72914e-08	-1.29804	-1.21403	4.18687e-07	-1.11691	-1.21609	3.28258e-06	-0.953203	-1.21491
90093496	rs141243184	1.73411e-07	-1.34031e-10	-1.21273	1.28241e-06	-1.34031e-10	-1.21363	8.51952e-06	-1.34031e-10	-1.21439
90094855	rs2438368	1.18861e-07	-1.03481	-0.555629	8.52756e-05	3.326	-0.342483	4.42575e-06	-1.4726	-0.396703
90094993	rs144349528	1.88379e-07	-1.34031e-10	-1.12994	1.4157e-06	-1.34031e-10	-1.11475	9.32204e-06	-1.34031e-10	-1.12436
90095428	rs150941125	9.88872e-08	-1.77442	-1.89792e-10	7.34915e-07	-1.77037	-1.89792e-10	4.85852e-06	-1.77601	-1.89792e-10
90095574	rs112805263	1.44595e-07	-1.39446	-1.89792e-10	0.000145827	3.52005	-1.89792e-10	6.64274e-06	-1.46322	-1.89792e-10
90096422	rs118173379	1.95447e-07	-1.34031e-10	-1.09311	1.44129e-06	-1.34031e-10	-1.09683	9.58519e-06	-1.34031e-10	-1.09653
90096696	rs2366932	4.01432e-08	-1.46005	-1.2159	3.60831e-07	-1.2664	-1.21532	2.73438e-06	-1.13475	-1.21609
90096792	rs2443073	1.39273e-07	-1.43197	-1.89792e-10	7.94879e-07	-1.69194	-1.89792e-10	9.64329e-06	-1.09048	-1.89792e-10
90096814	rs146994514	2.97557e-08	-1.76028	-1.2151	2.1991e-07	-1.76092	-1.21599	1.45833e-06	-1.76378	-1.21568
90096921	rs2438370	1.31842e-07	-1.4868	-1.89792e-10	7.73965e-07	-1.7186	-1.89792e-10	8.9196e-06	-1.16849	-1.89792e-10
90097313	rs1983366	4.48191e-08	-1.34998	-1.21579	3.9138e-07	-1.18495	-1.2155	3.25219e-06	-0.961362	-1.21606
90099111	rs62373985	2.40524e-07	0.19935	-1.08493	2.3282e-06	0.448448	-1.06573	0.000132973	2.6106	-1.07721
90100174	rs115423842	3.20154e-07	-0.599596	-1.89792e-10	2.83857e-06	-0.419073	-1.89792e-10	1.32654e-05	-0.77159	-1.89792e-10
90100408	rs73179304	1.08965e-07	-1.67737	-1.89792e-10	1.04227e-06	-1.42097	-1.89792e-10	6.56152e-06	-1.47552	-1.89792e-10
90102825	rs112842366	1.09099e-07	-1.67614	-1.89792e-10	1.04466e-06	-1.41868	-1.89792e-10	6.57535e-06	-1.47342	-1.89792e-10
90103279	rs186484914	2.60662e-07	-1.34031e-10	-0.805173	1.95111e-06	-1.34031e-10	-0.793976	1.28892e-05	-1.34031e-10	-0.800355
90103678	rs16869151	2.96605e-08	-1.76248	-1.2161	2.20776e-07	-1.75864	-1.21435	1.45494e-06	-1.76579	-1.21599
90103709	rs77138410	1.30603e-07	-1.49624	-1.89792e-10	8.43609e-07	-1.63244	-1.89792e-10	6.07375e-06	-1.55277	-1.89792e-10
90103785	rs2438373	1.19085e-07	-1.58856	-1.89792e-10	7.41437e-07	-1.76154	-1.89792e-10	7.2242e-06	-1.37931	-1.89792e-10
90104252	rs73179310	1.09494e-07	-1.67253	-1.89792e-10	1.05165e-06	-1.41201	-1.89792e-10	6.61591e-06	-1.46727	-1.89792e-10
90104873	rs191108751	9.84778e-08	-1.77857	-1.89792e-10	8.37508e-07	-1.6397	-1.89792e-10	4.96728e-06	-1.75387	-1.89792e-10
90105280	rs75945334	2.96501e-08	-1.76303	-1.21591	2.21263e-07	-1.75803	-1.21275	1.45506e-06	-1.76629	-1.21541
90107108	rs2438374	1.31438e-07	-1.48986	-1.89792e-10	7.72869e-07	-1.72002	-1.89792e-10	8.88024e-06	-1.17292	-1.89792e-10
90107838	rs60526684	1.1018e-07	-1.66628	-1.89792e-10	1.06372e-06	-1.4006	-1.89792e-10	6.68595e-06	-1.45674	-1.89792e-10
90108039	rs56886929	1.13744e-07	-1.63445	-1.89792e-10	1.12522e-06	-1.3444	-1.89792e-10	7.04319e-06	-1.40469	-1.89792e-10
90108702	rs113336323	1.10323e-07	-1.66498	-1.89792e-10	1.06622e-06	-1.39825	-1.89792e-10	6.70049e-06	-1.45457	-1.89792e-10
90108777	rs144457455	1.585e-07	-1.30264	-1.89792e-10	8.53027e-07	-1.62134	-1.89792e-10	1.1518e-05	-0.91283	-1.89792e-10
90108906	rs2438375	4.8018e-08	-1.28655	-1.21028	4.51499e-07	-1.05592	-1.20163	3.7348e-06	-0.83081	-1.20824
90109230	rs2443078	1.28246e-07	-1.51445	-1.89792e-10	7.64387e-07	-1.73106	-1.89792e-10	8.56843e-06	-1.20866	-1.89792e-10
90110224	rs2443079	1.35881e-07	-0.989028	-0.467592	9.71179e-05	3.33752	-0.223967	5.0391e-06	-1.45556	-0.283956
90110834	rs76028827	2.33603e-07	-1.34031e-10	-0.914776	2.04646e-06	-1.34031e-10	-0.746263	1.367e-05	-1.34031e-10	-0.741539
90110891	rs74591138	3.35162e-08	-1.64085	-1.21552	3.16967e-07	-1.39735	-1.21399	1.44905e-06	-1.77186	-1.21397
90111521	rs41304884	1.47388e-07	-1.37533	-1.89792e-10	1.61878e-06	-0.980699	-1.89792e-10	9.34203e-06	-1.12222	-1.89792e-10
90111593	rs41315904	1.36593e-07	-1.45139	-1.89792e-10	2.4739e-06	-0.556579	-1.89792e-10	7.20713e-06	-1.38167	-1.89792e-10
90111869	rs73179316	1.45498e-07	-1.38824	-1.89792e-10	1.58966e-06	-0.998855	-1.89792e-10	9.18947e-06	-1.13869	-1.89792e-10
90112176	rs145057690	3.89443e-07	-1.34031e-10	-0.403682	3.23766e-06	-1.34031e-10	-0.287523	2.13949e-05	-1.34031e-10	-0.293594
90118239	rs145578574	1.44791e-07	-1.3931	-1.89792e-10	1.57877e-06	-1.00573	-1.89792e-10	9.13242e-06	-1.14491	-1.89792e-10
90118880	rs12655163	2.97622e-08	-1.77384	-1.20132	2.30274e-07	-1.74112	-1.18974	1.46499e-06	-1.77592	-1.19897
90118901	rs146786056	1.16123e-07	-1.61374	-1.89792e-10	1.08206e-06	-1.38351	-1.89792e-10	5.53625e-06	-1.64543	-1.89792e-10
90118985	rs12520043	5.13284e-08	-1.41526	-1.0149	1.62748e-06	-0.109047	-0.866294	2.21631e-06	-1.6728	-0.888105
90119293	rs3763073	2.98426e-08	-1.77199	-1.20047	2.29655e-07	-1.74494	-1.18861	1.46869e-06	-1.77432	-1.19806
90120042	rs114980263	1.39751e-07	-1.42854	-1.89792e-10	7.96267e-07	-1.69019	-1.89792e-10	9.68986e-06	-1.08567	-1.89792e-10
90120300	rs139304124	1.73891e-07	-1.34031e-10	-1.20997	1.32392e-06	-1.34031e-10	-1.18178	8.74077e-06	-1.34031e-10	-1.18875
90120710	rs73179326	1.42683e-07	-1.40777	-1.89792e-10	1.5463e-06	-1.02651	-1.89792e-10	8.96221e-06	-1.16373	-1.89792e-10
90120897	rs2244356	1.37091e-07	-0.956768	-0.490987	0.000115312	3.52369	-0.238423	5.17833e-06	-1.41411	-0.29815
90120935	rs34386817	1.15523e-07	-1.61893	-1.89792e-10	1.25291e-06	-1.2369	-1.89792e-10	5.11653e-06	-1.72427	-1.89792e-10
90120963	rs2244265	1.57821e-07	-1.30694	-1.89792e-10	1.08296e-06	-1.38268	-1.89792e-10	1.28865e-05	-0.800565	-1.89792e-10
90121507	rs2438379	5.07415e-08	-1.24782	-1.19384	4.79396e-07	-1.01761	-1.18	3.83243e-06	-0.822277	-1.19097
90122066	rs73775005	1.47487e-07	-1.37466	-1.89792e-10	8.19204e-07	-1.6618	-1.89792e-10	1.0443e-05	-1.01081	-1.89792e-10
90123328	rs13186025	1.19145e-07	-1.58806	-1.89792e-10	0.000137833	3.46367	-1.89792e-10	5.04311e-06	-1.73872	-1.89792e-10
90123701	rs75469577	1.3223e-07	-1.48386	-1.89792e-10	8.49789e-07	-1.62514	-1.89792e-10	5.12515e-06	-1.72259	-1.89792e-10
90124185	rs12655900	2.98747e-08	-1.76996	-1.20143	2.2853e-07	-1.74858	-1.18988	1.46981e-06	-1.77253	-1.19909
90124442	rs141048580	2.36506e-07	-1.34031e-10	-0.902424	1.58746e-06	-1.34031e-10	-1.00024	1.05737e-05	-1.34031e-10	-0.998373
90125296	rs111662989	1.0209e-07	-1.74255	-1.89792e-10	7.31912e-07	-1.77447	-1.89792e-10	5.21149e-06	-1.70588	-1.89792e-10
90126074	rs184792559	2.07862e-07	-1.34031e-10	-1.03152	1.74934e-06	-1.34031e-10	-0.903134	1.16791e-05	-1.34031e-10	-0.898942
90126076	rs148019109	1.72936e-07	-1.34031e-10	-1.21548	1.28555e-06	-1.34031e-10	-1.21118	8.54103e-06	-1.34031e-10	-1.21186
90127959	rs10045071	2.39355e-07	-0.0495973	-0.840854	6.84336e-07	-1.18006	-0.661625	1.32678e-05	-0.104068	-0.667335
90129197	rs75951479	1.46876e-07	-1.37881	-1.89792e-10	8.17361e-07	-1.66405	-1.89792e-10	1.03835e-05	-1.01653	-1.89792e-10
90129509	rs80059473	3.86547e-07	-0.411145	-1.89792e-10	3.47333e-06	-0.21726	-1.89792e-10	1.57981e-05	-0.596856	-1.89792e-10
90130560	rs2443084	4.54152e-08	-1.36504	-1.18752	4.01737e-07	-1.20273	-1.1716	2.98719e-06	-1.07862	-1.18379
90131371	rs73179333	1.37425e-07	-1.44532	-1.89792e-10	1.46536e-06	-1.08027	-1.89792e-10	8.53757e-06	-1.21227	-1.89792e-10
90131698	rs2438380	3.81104e-08	-1.54039	-1.18752	3.26486e-07	-1.41015	-1.1716	2.42467e-06	-1.28726	-1.18379
90131896	rs7714327	1.48216e-07	-1.36973	-1.89792e-10	9.84301e-07	-1.4782	-1.89792e-10	1.08275e-05	-0.974659	-1.89792e-10
90132519	rs75027774	8.34076e-07	-1.34031e-10	0.357926	8.78689e-06	-1.34031e-10	0.710887	5.88681e-05	-1.34031e-10	0.718554
90133379	rs74394442	3.04811e-08	-1.75514	-1.19615	2.25322e-07	-1.76641	-1.18619	1.47293e-06	-1.7736	-1.19589
90133961	rs114563760	1.36832e-07	-1.44964	-1.89792e-10	7.87872e-07	-1.70079	-1.89792e-10	9.40578e-06	-1.11542	-1.89792e-10
90134630	rs10075623	2.67116e-07	-0.314459	-0.466256	0.000685194	5.28059	-0.213257	1.07754e-05	-0.75668	-0.222798
90134864	rs74700822	1.20618e-07	-1.57577	-1.89792e-10	1.37495e-06	-1.14396	-1.89792e-10	5.26672e-06	-1.69534	-1.89792e-10
90136330	rs41304894	2.5853e-07	-0.813387	-1.89792e-10	1.37243e-06	-1.14579	-1.89792e-10	1.05359e-05	-1.00195	-1.89792e-10
90137108	rs16869163	3.06707e-08	-1.75514	-1.18995	2.27939e-07	-1.76641	-1.17464	1.48701e-06	-1.7736	-1.18638
90137244	rs2443085	1.63682e-07	-0.7576	-0.512871	0.000165356	3.90738	-0.261655	5.61367e-06	-1.31125	-0.32029
90137252	rs112800433	1.36779e-07	-1.45003	-1.89792e-10	1.45542e-06	-1.08708	-1.89792e-10	8.48535e-06	-1.2184	-1.89792e-10
90138525	rs140032857	2.49743e-07	-1.34031e-10	-0.847966	2.01733e-06	-1.34031e-10	-0.760601	1.3296e-05	-1.34031e-10	-0.769281
90140186	rs6890101	2.9627e-07	-0.180031	-0.497096	0.000831612	5.50618	-0.24519	1.13303e-05	-0.674106	-0.255157
90141017	rs201907192	2.54561e-07	-0.828857	-1.89792e-10	3.21489e-06	-0.29458	-1.89792e-10	1.02111e-05	-1.03327	-1.89792e-10
90141594	rs7735712	6.28758e-08	-1.18904	-1.0382	5.16236e-07	-1.12708	-0.996489	5.04099e-06	-0.715087	-1.02405
90141639	rs75504672	1.80694e-07	-1.34031e-10	-1.1716	1.33801e-06	-1.34031e-10	-1.17119	8.86804e-06	-1.34031e-10	-1.17429
90142568	rs186530922	8.7725e-07	-1.34031e-10	0.408394	6.14018e-06	-1.34031e-10	0.352481	4.04365e-05	-1.34031e-10	0.342988
90142725	rs9764492	2.12102e-07	-1.01133	-1.89792e-10	1.08463e-06	-1.38114	-1.89792e-10	1.91421e-05	-0.404857	-1.89792e-10
90142816	rs149592787	2.00001e-05	-1.34031e-10	3.53509	0.000117503	-1.34031e-10	3.30409	0.000784676	-1.34031e-10	3.30853
90143473	rs11952751	1.94437e-07	-1.09829	-1.89792e-10	1.01943e-06	-1.44313	-1.89792e-10	1.70264e-05	-0.52198	-1.89792e-10
90143583	rs112030012	6.28338e-08	-1.21895	-1.00896	5.14908e-07	-1.15853	-0.967613	4.97706e-06	-0.755338	-0.996568
90143622	rs146844063	1.08814e-07	-1.67876	-1.89792e-10	8.36566e-07	-1.64082	-1.89792e-10	5.66847e-06	-1.62183	-1.89792e-10
90143846	rs78925640	3.64638e-08	-1.74616	-1.02591	2.73636e-07	-1.77211	-0.986218	1.7761e-06	-1.76829	-1.01403
90144113	rs73771103	2.08374e-07	-1.02906	-1.89792e-10	1.07088e-06	-1.3939	-1.89792e-10	1.8693e-05	-0.428596	-1.89792e-10
90145036	rs12657829	3.65699e-08	-1.74616	-1.02301	2.74511e-07	-1.77211	-0.983024	1.78143e-06	-1.76829	-1.01104
90145236	rs140056399	2.35561e-07	-0.906427	-1.89792e-10	1.60645e-06	-0.988346	-1.89792e-10	9.00975e-06	-1.15844	-1.89792e-10
90145414	rs111543261	3.67964e-08	-1.74616	-1.01683	2.76378e-07	-1.77211	-0.976246	1.7928e-06	-1.76829	-1.00468
90146239	rs12654379	6.50625e-08	-1.5225	-0.670545	1.11958e-06	-0.826925	-0.522494	3.41457e-06	-1.57626	-0.552435
90146334	rs80271632	1.08995e-07	-1.6771	-1.89792e-10	8.34958e-07	-1.64275	-1.89792e-10	5.68018e-06	-1.61976	-1.89792e-10
90146380	rs2443086	5.38288e-07	-0.0800041	-1.89792e-10	0.000148907	3.54095	-1.89792e-10	5.18124e-05	0.590884	-1.89792e-10
90147447	rs2443091	2.34343e-07	-0.826988	-0.0846259	0.000258631	3.87371	0.219321	8.7734e-06	-1.33354	0.148521
90147840	rs138846780	1.39093e-07	-1.43325	-1.89792e-10	2.93361e-06	-0.386139	-1.89792e-10	5.04768e-06	-1.73782	-1.89792e-10
90147936	rs10514339	5.77073e-08	-1.34674	-0.966278	3.6487e-07	-1.64151	-0.829082	3.24995e-06	-1.34352	-0.834589
90148010	rs16869175	2.10515e-07	-0.144192	-0.87465	6.42221e-07	-1.16504	-0.740157	1.29148e-05	-0.0483782	-0.749995
90148162	rs146373016	2.01114e-07	-1.06453	-1.89792e-10	1.01748e-06	-1.44505	-1.89792e-10	1.09737e-05	-0.961244	-1.89792e-10
90148516	rs13159353	3.2423e-07	-0.132256	-0.45469	0.00614556	7.50073	-0.239616	1.08275e-05	-0.719162	-0.255492
90150497	rs11744325	1.1069e-07	-1.66166	-1.89792e-10	0.000477458	4.7061	-1.89792e-10	4.8393e-06	-1.77998	-1.89792e-10
90150933	rs6862967	1.72985e-07	-1.34031e-10	-1.21519	1.30529e-06	-1.34031e-10	-1.19595	8.60815e-06	-1.34031e-10	-1.20404
90151174	rs73179346	6.77404e-08	-1.33002	-0.822695	7.95571e-07	-0.818785	-0.872284	4.30084e-06	-1.00907	-0.888868
90151589	rs2247870	2.8378e-07	-0.622901	-0.0972979	0.00102951	5.25594	0.218525	9.82265e-06	-1.20214	0.130089
90152302	rs2438338	3.49568e-07	-0.0251301	-0.486571	0.00740429	7.72321	-0.275765	1.12229e-05	-0.647448	-0.291343
90152901	rs78311294	1.73418e-07	-1.34031e-10	-1.2127	1.31684e-06	-1.34031e-10	-1.18714	8.6686e-06	-1.34031e-10	-1.19704
90153490	rs139675802	3.47543e-07	-1.34031e-10	-0.51751	2.4896e-06	-1.34031e-10	-0.550251	1.65142e-05	-1.34031e-10	-0.552526
90153758	rs2443089	3.62412e-07	0.247142	-0.722757	0.00702145	7.85487	-0.460516	1.13749e-05	-0.412086	-0.513248
90153915	rs2247546	2.23368e-07	-0.783897	-0.175679	0.000667847	4.91211	0.12958	8.21879e-06	-1.2943	0.043973
90154452	rs117415147	1.73167e-07	-1.34031e-10	-1.21414	1.31079e-06	-1.34031e-10	-1.19174	8.6366e-06	-1.34031e-10	-1.20074
90154563	rs79782189	1.73167e-07	-1.34031e-10	-1.21414	1.31079e-06	-1.34031e-10	-1.19174	8.6366e-06	-1.34031e-10	-1.20074
90154620	rs75758002	1.73362e-07	-1.34031e-10	-1.21302	1.31559e-06	-1.34031e-10	-1.18809	8.66191e-06	-1.34031e-10	-1.19781
90155414	rs2247419	3.49973e-07	0.169516	-0.680059	0.00624334	7.67737	-0.400471	1.13898e-05	-0.468852	-0.455179
90155553	rs2247415	3.37989e-07	-0.0584803	-0.486904	0.00668134	7.63819	-0.293489	1.08089e-05	-0.667868	-0.308512
90155713	rs6865577	2.09766e-07	-0.139463	-0.882944	6.71286e-07	-1.11553	-0.745402	1.27102e-05	-0.0603461	-0.753996
90155830	rs145692982	2.05605e-07	-1.34031e-10	-1.04244	1.55567e-06	-1.34031e-10	-1.02047	1.04428e-05	-1.34031e-10	-1.01083
90155899	rs117203796	1.73215e-07	-1.34031e-10	-1.21386	1.31281e-06	-1.34031e-10	-1.19021	8.64715e-06	-1.34031e-10	-1.19952
90156180	rs34368137	4.67024e-08	-1.6997	-0.824907	7.98712e-07	-0.996921	-0.690208	2.42804e-06	-1.74727	-0.722386
90156688	rs117816198	5.12735e-08	-1.66187	-0.769357	3.72128e-07	-1.62858	-0.822311	2.41212e-06	-1.63617	-0.840074
90157148	rs111661553	1.81108e-07	-1.34031e-10	-1.16931	1.3967e-06	-1.34031e-10	-1.12826	9.11922e-06	-1.34031e-10	-1.14636
90157874	rs73181311	1.77861e-07	-1.34031e-10	-1.1874	1.39206e-06	-1.34031e-10	-1.13159	9.08714e-06	-1.34031e-10	-1.14989
90159293	rs76530777	3.09565e-07	-1.34031e-10	-0.633231	2.44342e-06	-1.34031e-10	-0.568977	1.60451e-05	-1.34031e-10	-0.581341
90159695	rs41315920	1.77255e-07	-1.34031e-10	-1.19081	1.37598e-06	-1.34031e-10	-1.14321	8.99539e-06	-1.34031e-10	-1.16003
90160255	rs76229179	1.92398e-07	-1.10883	-1.89792e-10	2.21376e-06	-0.667681	-1.89792e-10	9.43035e-06	-1.11281	-1.89792e-10
90160802	rs2438342	1.93077e-07	-0.503719	-0.601589	0.00152897	6.2658	-0.395826	6.35251e-06	-1.09872	-0.409178
90161035	rs74939264	1.99292e-07	-1.07363	-1.89792e-10	2.6453e-06	-0.489589	-1.89792e-10	9.84415e-06	-1.06987	-1.89792e-10
90161605	rs2438343	2.13916e-07	-0.486688	-0.516125	0.00173182	6.3198	-0.325241	6.63915e-06	-1.12443	-0.339333
90161844	rs141316056	2.26456e-07	-0.945846	-1.89792e-10	1.02683e-06	-1.43589	-1.89792e-10	1.8214e-05	-0.454556	-1.89792e-10
90161956	rs2438344	2.18814e-07	-0.44461	-0.535567	0.00197076	6.48162	-0.357816	6.9767e-06	-1.04145	-0.372715
90162162	rs72782791	1.49186e-07	-1.36321	-1.89792e-10	6.32231e-06	0.381711	-1.89792e-10	1.31239e-05	-0.782314	-1.89792e-10
90162285	rs2438345	2.19153e-07	-0.443062	-0.535567	0.00191835	6.45466	-0.357816	6.99605e-06	-1.03868	-0.372715
90162536	rs76828874	1.75812e-07	-1.34031e-10	-1.19898	1.36259e-06	-1.34031e-10	-1.15299	8.91868e-06	-1.34031e-10	-1.1686
90162585	rs62374004	9.8233e-08	-1.78106	-1.89792e-10	9.72604e-07	-1.49015	-1.89792e-10	5.48806e-06	-1.65417	-1.89792e-10
90163506	rs56008111	1.74855e-07	-1.34031e-10	-1.20444	1.34774e-06	-1.34031e-10	-1.16395	8.83491e-06	-1.34031e-10	-1.17804
90164438	rs76859973	1.75285e-07	-1.34031e-10	-1.20198	1.3559e-06	-1.34031e-10	-1.15791	8.90714e-06	-1.34031e-10	-1.16989
90164588	rs77174790	6.33181e-08	-1.26629	-0.953937	6.97455e-07	-0.813263	-1.00943	3.65409e-06	-1.03824	-1.02265
90164825	rs56406802	1.74761e-07	-1.34031e-10	-1.20498	1.3462e-06	-1.34031e-10	-1.16509	8.82631e-06	-1.34031e-10	-1.17901
90165496	rs76525141	1.7516e-07	-1.34031e-10	-1.2027	1.35262e-06	-1.34031e-10	-1.16033	8.86232e-06	-1.34031e-10	-1.17494
90165912	rs115350073	1.03423e-07	-1.72957	-1.89792e-10	8.69544e-07	-1.60216	-1.89792e-10	5.63911e-06	-1.62702	-1.89792e-10
90166284	rs62374005	9.21268e-07	0.457353	-1.89792e-10	8.2423e-06	0.646906	-1.89792e-10	0.000303384	2.35825	-1.89792e-10
90166991	rs79636565	6.36253e-08	-1.1949	-1.02048	8.29147e-07	-0.690772	-0.95896	3.95255e-06	-0.987036	-0.995349
90167106	rs11738573	1.0532e-07	-1.7114	-1.89792e-10	0.000204819	3.85975	-1.89792e-10	4.86691e-06	-1.77429	-1.89792e-10
90167224	rs114120201	9.81385e-08	-1.78202	-1.89792e-10	7.72607e-07	-1.72036	-1.89792e-10	4.83232e-06	-1.78142	-1.89792e-10
90168011	rs3098356	2.06348e-07	-0.417031	-0.621803	0.00175134	6.45456	-0.448796	6.34878e-06	-1.04497	-0.463511
90169070	rs58729412	6.10815e-08	-1.47556	-0.780626	2.08263e-06	-0.119593	-0.609151	2.64267e-06	-1.7389	-0.646059
90169163	rs10059629	1.28865e-07	-0.591648	-0.917982	4.91869e-07	-1.37079	-0.80113	7.88635e-06	-0.481863	-0.809749
90169937	rs2366935	1.33875e-07	-0.556731	-0.914763	4.89871e-07	-1.37865	-0.797333	7.86307e-06	-0.488577	-0.805992
90170366	rs77688008	1.75956e-07	-1.34031e-10	-1.19816	1.36535e-06	-1.34031e-10	-1.15096	8.93392e-06	-1.34031e-10	-1.16689
90171505	rs76942418	2.01084e-07	-1.06467	-1.89792e-10	2.67745e-06	-0.477508	-1.89792e-10	9.9329e-06	-1.06089	-1.89792e-10
90171615	rs62374006	1.5725e-07	-0.277992	-1.03257	1.3571e-06	-0.147855	-1.00917	7.45259e-05	1.9757	-1.0213
90171720	rs146016968	3.51746e-07	-1.34031e-10	-0.50549	2.24087e-06	-1.34031e-10	-0.655509	1.48965e-05	-1.34031e-10	-0.655618
90171765	rs58884460	4.01452e-08	-1.46664	-1.20926	2.62969e-07	-1.59639	-1.20171	4.26781e-06	-0.69892	-1.20672
90172331	rs6861214	3.65613e-08	-1.55377	-1.21564	2.43461e-07	-1.66159	-1.21358	3.57872e-06	-0.866378	-1.21536
90173527	rs10942614	3.65613e-08	-1.55377	-1.21564	2.43461e-07	-1.66159	-1.21358	3.57872e-06	-0.866378	-1.21536
90174955	rs78750530	1.30916e-07	-0.377076	-1.11676	9.87287e-07	-0.322988	-1.15218	5.0919e-05	1.71717	-1.14368
90175446	rs7718692	1.27816e-07	-0.392407	-1.1254	9.65963e-07	-0.338613	-1.15839	4.93652e-05	1.69295	-1.15045
90176646	rs78280156	8.19967e-08	-1.00295	-0.95877	9.92609e-07	-0.462369	-1.00742	4.99743e-06	-0.727434	-1.02039
90177583	rs62374009	1.8087e-07	-0.11715	-1.05347	1.57793e-06	0.0196274	-1.02589	9.43327e-05	2.22756	-1.03748
90179097	rs144865464	9.85376e-08	-1.77796	-1.89792e-10	7.47125e-07	-1.7539	-1.89792e-10	5.00867e-06	-1.74557	-1.89792e-10
90179724	rs6893164	3.09626e-08	-1.71952	-1.2161	2.19516e-07	-1.76367	-1.21504	2.42848e-06	-1.25353	-1.21595
90179753	rs143800486	1.77432e-07	-1.34031e-10	-1.18981	1.2998e-06	-1.34031e-10	-1.20016	8.63791e-06	-1.34031e-10	-1.20058
90179984	rs111644494	1.05868e-07	-1.70621	-1.89792e-10	8.31184e-07	-1.64728	-1.89792e-10	5.32113e-06	-1.68506	-1.89792e-10
90179985	rs74442233	2.07675e-07	-0.0146724	-1.01775	1.80542e-06	0.12617	-0.997753	0.000113573	2.38575	-1.01005
90180120	rs10942615	3.16781e-08	-1.69722	-1.21556	2.22366e-07	-1.75316	-1.21265	2.50692e-06	-1.2231	-1.21459
90180136	rs10942616	3.04369e-08	-1.7369	-1.21584	2.17664e-07	-1.77372	-1.21345	2.24104e-06	-1.3347	-1.21511
90180858	rs4916692	3.05623e-08	-1.73294	-1.21569	2.18119e-07	-1.77198	-1.21311	2.26921e-06	-1.32241	-1.2149
90181320	rs2438348	1.27262e-07	-1.52215	-1.89792e-10	0.000874192	5.31093	-1.89792e-10	4.89042e-06	-1.76947	-1.89792e-10
90181647	rs77572045	3.41912e-07	-0.533846	-1.89792e-10	1.43686e-05	1.20267	-1.89792e-10	2.21501e-05	-0.258904	-1.89792e-10
90181852	rs114124634	1.01494e-07	-1.7484	-1.89792e-10	9.06701e-07	-1.56032	-1.89792e-10	5.05345e-06	-1.73668	-1.89792e-10
90181946	rs60873835	5.45384e-08	-1.54664	-0.822853	1.76673e-06	-0.21578	-0.677462	2.40216e-06	-1.77269	-0.707683
90181990	rs59259750	1.47834e-07	-0.36587	-1.00644	1.4044e-06	-0.13687	-0.985895	7.33618e-05	1.93719	-0.998531
90182427	rs78154426	3.3276e-08	-1.65351	-1.21005	2.21912e-07	-1.76536	-1.20248	2.07023e-06	-1.42909	-1.2
90182824	rs2443068	4.20054e-08	-1.67918	-0.951425	4.65787e-06	0.917668	-0.841484	2.8582e-06	-1.4634	-0.843156
90182967	rs78573639	1.41949e-07	-0.390828	-1.0221	1.34887e-06	-0.163779	-0.999324	6.95579e-05	1.89667	-1.01126
90184158	rs4916824	3.13959e-08	-1.70632	-1.2154	2.203e-07	-1.76323	-1.21192	2.49569e-06	-1.22813	-1.21405
90184818	rs11948100	3.75318e-08	-1.54095	-1.20226	2.46072e-07	-1.66938	-1.19513	3.77107e-06	-0.828774	-1.20061
90185517	rs4637585	3.59585e-08	-1.76255	-1.02348	3.12804e-06	0.588512	-0.910479	1.92475e-06	-1.7702	-0.931745
90185547	rs140942324	1.73012e-07	-1.34031e-10	-1.21504	1.27962e-06	-1.34031e-10	-1.21581	8.53585e-06	-1.34031e-10	-1.21247
90185769	rs57107124	4.63889e-08	-1.50176	-1.02957	8.69548e-06	1.63985	-0.939424	3.4925e-06	-1.16614	-0.939991
90186254	rs4916825	3.89988e-08	-1.50491	-1.19995	2.488e-07	-1.66323	-1.19025	4.12804e-06	-0.742787	-1.19616
90186457	rs72782798	1.33386e-07	-1.47515	-1.89792e-10	2.3864e-06	-0.592589	-1.89792e-10	8.27805e-06	-1.24314	-1.89792e-10
90186524	rs116531075	9.9286e-08	-1.77039	-1.89792e-10	7.2747e-07	-1.78056	-1.89792e-10	4.96465e-06	-1.7544	-1.89792e-10
90186647	rs10045202	3.61927e-08	-1.76255	-1.01699	3.10803e-06	0.588512	-0.916897	1.92112e-06	-1.7702	-0.933633
90187150	rs2367180	6.37655e-08	-1.13461	-1.07857	1.1168e-06	-0.326878	-1.02503	4.79442e-06	-0.737836	-1.05146
90188088	rs11956677	3.89721e-08	-1.50491	-1.20064	2.49031e-07	-1.66323	-1.18932	4.13065e-06	-0.742787	-1.19553
90188522	rs35265178	1.02852e-07	-1.73511	-1.89792e-10	1.88763e-06	-0.827053	-1.89792e-10	4.82945e-06	-1.78201	-1.89792e-10
90188746	rs4279369	1.59139e-07	-0.170254	-1.12836	1.29355e-06	-0.0900343	-1.11495	8.34755e-05	2.18937	-1.12157
90188763	rs4916826	4.71912e-08	-1.48507	-1.02912	9.1629e-06	1.69757	-0.944784	3.5581e-06	-1.14151	-0.946008
90188886	rs4244205	3.59999e-08	-1.75803	-1.02686	3.25212e-06	0.63612	-0.919185	1.91457e-06	-1.76662	-0.940627
90189111	rs4916827	4.46045e-08	-1.52865	-1.04192	7.87175e-06	1.55188	-0.950973	3.19071e-06	-1.24409	-0.952412
90189199	rs4916828	4.94654e-08	-1.47672	-0.990409	1.07796e-05	1.80348	-0.888203	3.78758e-06	-1.13521	-0.889804
90189392	rs28437109	4.71395e-08	-1.48634	-1.02895	9.08724e-06	1.67952	-0.935023	3.45934e-06	-1.17916	-0.936504
90190300	rs4580808	3.61525e-08	-1.77078	-1.00987	2.905e-06	0.503509	-0.89945	1.92948e-06	-1.7782	-0.921294
90190417	rs4496735	3.63867e-08	-1.76079	-1.0134	3.26609e-06	0.625045	-0.903826	1.93383e-06	-1.77172	-0.925516
90191256	rs6868618	3.64059e-08	-1.76735	-1.00631	3.02963e-06	0.54111	-0.895044	1.94102e-06	-1.77649	-0.917043
90191384	rs115822637	9.81632e-08	-1.78177	-1.89792e-10	7.58055e-07	-1.73937	-1.89792e-10	4.86854e-06	-1.77395	-1.89792e-10
90191468	rs35381887	6.25406e-08	-1.47765	-0.75493	2.06868e-06	-0.14442	-0.591042	2.64467e-06	-1.76118	-0.623023
90191967	rs62374012	6.23395e-08	-1.48581	-0.749996	2.03618e-06	-0.163407	-0.587891	2.64832e-06	-1.76327	-0.619551
90192012	rs76004104	3.8454e-08	-1.51718	-1.20175	2.43602e-07	-1.68206	-1.19253	4.06748e-06	-0.755562	-1.19816
90192654	rs73771110	4.00122e-08	-1.48213	-1.19709	2.54157e-07	-1.64816	-1.18402	4.33598e-06	-0.699078	-1.19072
90192856	rs4643990	2.3893e-07	-1.34031e-10	-0.892226	1.70401e-06	-1.34031e-10	-0.929388	1.11592e-05	-1.34031e-10	-0.944483
90193468	rs13155267	6.6025e-08	-1.46185	-0.716512	2.25687e-06	-0.108035	-0.540362	2.79246e-06	-1.75689	-0.57293
90193789	rs34627906	3.51147e-08	-1.68773	-1.12204	4.92859e-07	-1.09672	-1.07318	1.63247e-06	-1.78073	-1.08592
90194112	rs10942617	3.81927e-08	-1.52486	-1.20089	2.47094e-07	-1.67134	-1.18902	4.14443e-06	-0.739834	-1.19515
90194664	rs148028027	9.81849e-08	-1.78155	-1.89792e-10	7.27922e-07	-1.77994	-1.89792e-10	4.82943e-06	-1.78202	-1.89792e-10
90194670	rs142306979	1.70292e-07	-1.23088	-1.89792e-10	9.00214e-07	-1.5675	-1.89792e-10	6.83722e-06	-1.43437	-1.89792e-10
90194841	rs6886778	3.99341e-08	-1.48213	-1.19904	2.53508e-07	-1.64816	-1.18657	4.32617e-06	-0.699078	-1.19299
90195603	rs78641579	2.39496e-07	-1.34031e-10	-0.88986	1.69821e-06	-1.34031e-10	-0.932801	1.10725e-05	-1.34031e-10	-0.952281
90196101	rs59343071	5.67505e-08	-1.20565	-1.12409	1.03829e-06	-0.346577	-1.07822	4.21726e-06	-0.817357	-1.1002
90196334	rs143920885	1.03943e-07	-1.72455	-1.89792e-10	7.27795e-07	-1.78011	-1.89792e-10	5.48821e-06	-1.65414	-1.89792e-10
90196383	rs58258039	3.92017e-08	-1.50043	-1.19925	2.50262e-07	-1.66029	-1.18733	4.17476e-06	-0.734115	-1.19357
90196526	rs72784606	3.00259e-07	-0.663752	-1.89792e-10	2.66609e-05	1.82082	-1.89792e-10	2.40876e-05	-0.175051	-1.89792e-10
90196991	rs11738521	1.62936e-07	-1.27504	-1.89792e-10	2.00339e-06	-0.767536	-1.89792e-10	8.04368e-06	-1.27186	-1.89792e-10
90197752	rs79115766	5.93117e-08	-1.16286	-1.12273	1.01656e-06	-0.369384	-1.07656	4.41172e-06	-0.773796	-1.09869
90198472	rs4382198	3.98516e-08	-1.48213	-1.20111	2.52092e-07	-1.64816	-1.19218	4.30547e-06	-0.699078	-1.19778
90198701	rs4464729	5.8394e-08	-1.18229	-1.1189	9.85321e-07	-0.398808	-1.07835	4.29703e-06	-0.79863	-1.10019
90199564	rs10044202	5.08337e-08	-1.53707	-0.902772	9.0823e-06	1.53534	-0.791382	3.75974e-06	-1.24112	-0.791275
90200021	rs150211315	1.12011e-07	-1.6498	-1.89792e-10	7.31093e-07	-1.77559	-1.89792e-10	6.08944e-06	-1.55019	-1.89792e-10
90200022	rs4362971	3.87933e-08	-1.50735	-1.2028	2.49223e-07	-1.65975	-1.19204	4.2809e-06	-0.70487	-1.19771
90201186	rs11743775	1.50252e-07	-1.35609	-1.89792e-10	0.00182717	6.04815	-1.89792e-10	5.11411e-06	-1.72474	-1.89792e-10
90201522	rs4916830	3.85286e-08	-1.51178	-1.20522	2.47146e-07	-1.6627	-1.19745	4.22376e-06	-0.713664	-1.20236
90201999	rs10035307	4.04137e-08	-1.7726	-0.896626	3.39724e-06	0.519377	-0.758788	2.21247e-06	-1.77847	-0.784169
90202490	rs78331558	3.89125e-08	-1.50288	-1.2042	2.48049e-07	-1.65676	-1.19974	4.28996e-06	-0.696041	-1.20443
90203249	rs73771115	3.88985e-08	-1.49838	-1.20906	2.47141e-07	-1.65374	-1.20643	4.30466e-06	-0.687177	-1.20987
90203272	rs10061193	1.24117e-07	-0.875878	-0.671294	5.0271e-07	-1.63285	-0.517263	6.51747e-06	-0.953588	-0.528671
90203468	rs55928655	1.50493e-07	-1.35448	-1.89792e-10	8.15792e-07	-1.66597	-1.89792e-10	7.17243e-06	-1.3865	-1.89792e-10
90203488	rs73771117	4.12582e-08	-1.44956	-1.19899	2.57313e-07	-1.62612	-1.19371	4.5701e-06	-0.637953	-1.19926
90203736	rs114113647	4.12196e-08	-1.44956	-1.19992	2.57038e-07	-1.62612	-1.19478	4.56587e-06	-0.637953	-1.20018
90204509	rs73771118	4.15419e-08	-1.42607	-1.21563	2.57859e-07	-1.60377	-1.21395	4.91502e-06	-0.549066	-1.21538
90204763	rs76007790	9.62165e-07	0.500788	-1.89792e-10	8.55726e-06	0.684407	-1.89792e-10	0.00026109	2.20812	-1.89792e-10
90204765	rs6452914	4.66378e-08	-1.69473	-0.831252	6.02961e-07	-1.20276	-0.765514	4.74634e-06	-1.06769	-0.731684
90205193	rs6858917	3.73388e-08	-1.74979	-0.998575	4.71652e-06	0.997663	-0.908965	1.95831e-06	-1.76245	-0.922213
90205537	rs6878896	5.6087e-08	-1.45496	-0.886538	1.63094e-05	2.08603	-0.756656	4.25363e-06	-1.14425	-0.764727
90205577	rs145058714	1.08083e-07	-1.6855	-1.89792e-10	7.73097e-07	-1.71972	-1.89792e-10	6.19219e-06	-1.53346	-1.89792e-10
90205700	rs73771119	3.95321e-08	-1.4803	-1.21099	2.54296e-07	-1.61959	-1.21204	4.24009e-06	-0.699862	-1.2123
90205787	rs114267291	9.82108e-08	-1.78128	-1.89792e-10	7.54636e-07	-1.74389	-1.89792e-10	4.87901e-06	-1.7718	-1.89792e-10
90205846	rs138900308	2.56208e-07	-1.34031e-10	-0.822411	1.92733e-06	-1.34031e-10	-0.806236	1.29177e-05	-1.34031e-10	-0.798147
90206114	rs10474336	5.30126e-08	-1.47286	-0.925012	1.46424e-05	2.02385	-0.802298	3.96476e-06	-1.16934	-0.809956
90206185	rs57190680	5.95615e-08	-1.44149	-0.8399	2.66009e-06	0.234812	-0.718825	2.45819e-06	-1.73399	-0.723332
90206282	rs36088173	3.85988e-08	-1.50814	-1.20704	2.50405e-07	-1.63983	-1.20721	4.03872e-06	-0.753193	-1.20762
90206466	rs12658466	3.59563e-08	-1.57978	-1.20631	2.38206e-07	-1.68994	-1.20705	3.49787e-06	-0.897138	-1.20745
90207399	rs6889986	3.38653e-08	-1.7619	-1.0841	4.67488e-06	1.09198	-1.01215	1.75689e-06	-1.77874	-1.01446
90207409	rs6889598	3.80835e-08	-1.52156	-1.20706	2.47869e-07	-1.64946	-1.20777	3.93231e-06	-0.779365	-1.20815
90207721	rs74779783	1.28406e-07	-1.5132	-1.89792e-10	8.32066e-07	-1.64622	-1.89792e-10	5.06057e-06	-1.73527	-1.89792e-10
90208481	rs12520956	5.18119e-08	-1.52326	-0.897522	1.64068e-05	2.10497	-0.769641	3.61513e-06	-1.29402	-0.777597
90208972	rs56851353	3.87157e-08	-1.50359	-1.20856	2.50835e-07	-1.63655	-1.20878	4.06857e-06	-0.744396	-1.20906
90208978	rs61006221	3.87304e-08	-1.50326	-1.20852	2.46218e-07	-1.65451	-1.2094	3.94095e-06	-0.775627	-1.2097
90209063	rs10052015	5.30234e-08	-1.50703	-0.890632	1.7602e-05	2.16713	-0.761492	3.7262e-06	-1.27184	-0.76952
90209824	rs10074525	1.646e-07	-1.26488	-1.89792e-10	0.0164024	8.24281	-1.89792e-10	5.17757e-06	-1.71241	-1.89792e-10
90209848	rs78751985	5.83722e-08	-1.12389	-1.17767	1.06787e-06	-0.244284	-1.15242	4.50767e-06	-0.688075	-1.16289
90210432	rs34088804	6.77329e-08	-1.35609	-0.796732	3.28239e-06	0.397586	-0.671387	2.66011e-06	-1.7021	-0.676281
90210518	rs12522395	5.12259e-08	-1.55963	-0.872519	1.64633e-05	2.06397	-0.725211	3.70339e-06	-1.31383	-0.733663
90211273	rs62374016	6.73623e-08	-1.35609	-0.802217	3.23579e-06	0.397586	-0.685686	2.62182e-06	-1.7021	-0.690778
90211505	rs10078496	5.26233e-08	-1.5366	-0.868636	1.71345e-05	2.11958	-0.740863	3.66752e-06	-1.30755	-0.749686
90211648	rs10078568	7.24258e-08	-1.27422	-0.811619	9.00633e-05	3.67433	-0.636189	6.44378e-06	-0.822628	-0.671003
90212008	rs116481165	1.22798e-07	-1.55786	-1.89792e-10	7.51933e-07	-1.74748	-1.89792e-10	6.7279e-06	-1.45048	-1.89792e-10
90212276	rs4916831	3.49905e-08	-1.76594	-1.04738	4.91046e-06	1.10283	-0.973835	1.82188e-06	-1.77995	-0.976926
90212892	rs28368305	3.61052e-08	-1.76402	-1.01794	5.29575e-06	1.12794	-0.923404	1.9192e-06	-1.77923	-0.92561
90213019	rs111283921	1.00939e-07	-1.75389	-1.89792e-10	8.92719e-07	-1.57586	-1.89792e-10	4.89861e-06	-1.76779	-1.89792e-10
90213250	rs10060641	5.31067e-08	-1.5366	-0.859493	1.74357e-05	2.11958	-0.723438	3.72978e-06	-1.30755	-0.73285
90214278	rs76842254	4.30652e-07	-1.34031e-10	-0.303099	3.7722e-06	-1.34031e-10	-0.134716	2.54537e-05	-1.34031e-10	-0.119885
90215528	rs77300758	1.17876e-07	-1.59877	-1.89792e-10	6.20789e-06	0.363447	-1.89792e-10	4.83896e-06	-1.78005	-1.89792e-10
90215587	rs2367181	6.23239e-08	-1.41972	-0.816334	2.75454e-06	0.250413	-0.699537	2.51811e-06	-1.7282	-0.705038
90215827	rs77789601	2.72287e-07	-1.34031e-10	-0.76154	2.10661e-06	-1.34031e-10	-0.717294	1.38009e-05	-1.34031e-10	-0.732009
90216068	rs77190517	1.73293e-07	0.00221752	-1.21563	1.56328e-06	0.200507	-1.2161	6.15594e-05	1.97893	-1.21567
90216194	rs77612668	8.08267e-07	-1.34031e-10	0.326494	6.15721e-06	-1.34031e-10	0.355249	3.98235e-05	-1.34031e-10	0.327712
90216225	rs4916695	3.68026e-07	-1.34031e-10	-0.460246	2.59055e-06	-1.34031e-10	-0.510502	1.73858e-05	-1.34031e-10	-0.501093
90216806	rs7723305	1.88313e-07	-1.13029	-1.89792e-10	0.0305773	8.86564	-1.89792e-10	5.47707e-06	-1.65617	-1.89792e-10
90217623	rs111930434	1.86968e-07	-0.0396672	-1.0978	1.74744e-06	0.137085	-1.0413	9.54004e-05	2.25947	-1.05814
90217845	rs114506515	1.02607e-07	-1.73749	-1.89792e-10	9.30256e-07	-1.53467	-1.89792e-10	4.95874e-06	-1.75559	-1.89792e-10
90217847	rs1976566	1.86461e-07	-1.14018	-1.89792e-10	0.0291891	8.81918	-1.89792e-10	5.49764e-06	-1.65243	-1.89792e-10
90217889	rs7724016	6.3848e-08	-1.34401	-0.867887	3.611e-05	2.86128	-0.737083	4.85016e-06	-1.03137	-0.746364
90217918	rs78048019	8.18105e-08	-0.830284	-1.13371	1.58495e-06	0.0786785	-1.0805	6.89816e-06	-0.330654	-1.09484
90218294	rs116172315	1.24515e-07	-1.54397	-1.89792e-10	7.56137e-07	-1.74191	-1.89792e-10	6.84214e-06	-1.43365	-1.89792e-10
90218356	rs78215119	1.72578e-07	-1.21755	-1.89792e-10	2.73449e-06	-0.456428	-1.89792e-10	1.02238e-05	-1.03202	-1.89792e-10
90218506	rs3114654	6.82096e-08	-1.77958	-0.366237	1.05473e-06	-1.33651	-0.0725799	7.33263e-06	-1.24401	-0.120403
90218544	rs75472091	7.84633e-08	-0.872059	-1.13371	1.49475e-06	0.02008	-1.0805	6.5506e-06	-0.382352	-1.09484
90218612	rs3114653	1.93994e-07	-1.10057	-1.89792e-10	0.0312535	8.88751	-1.89792e-10	5.58319e-06	-1.63698	-1.89792e-10
90218696	rs3114652	6.87546e-08	-1.77897	-0.358889	1.07372e-06	-1.32719	-0.0640589	7.40564e-06	-1.24244	-0.112062
90218724	rs75858358	1.37912e-07	-1.44178	-1.89792e-10	2.88383e-06	-0.403255	-1.89792e-10	5.03255e-06	-1.74082	-1.89792e-10
90224674	rs200578199	3.12803e-07	-1.34031e-10	-0.622825	2.38963e-06	-1.34031e-10	-0.591237	1.60538e-05	-1.34031e-10	-0.580799
90225355	rs138625965	2.07827e-07	-1.34031e-10	-1.03169	1.66738e-06	-1.34031e-10	-0.951122	1.08273e-05	-1.34031e-10	-0.974675
90225453	rs60681604	6.07879e-08	-1.72357	-0.537436	1.6204e-06	-0.631825	-0.347874	3.72117e-06	-1.68119	-0.361517
90225461	rs57258230	6.13512e-08	-1.71968	-0.532103	1.65823e-06	-0.614782	-0.341844	3.72496e-06	-1.68616	-0.355534
90225796	rs16869227	8.92976e-08	-0.754509	-1.12191	1.77924e-06	0.184051	-1.07024	7.64374e-06	-0.237421	-1.08544
90226061	rs3105793	5.95187e-08	-1.48821	-0.793896	2.59668e-06	0.142251	-0.650393	2.61218e-06	-1.74168	-0.654881
90226122	rs61646974	9.43915e-08	-0.693253	-1.12769	1.922e-06	0.268445	-1.07745	8.18226e-06	-0.162517	-1.09226
90226126	rs3105792	6.96378e-08	-1.73833	-0.386763	8.80923e-07	-1.49627	-0.0928902	9.197e-06	-0.996861	-0.141008
90226282	rs16869229	3.73634e-07	0.661506	-1.10663	3.58409e-06	0.87668	-1.06255	0.00034229	3.55828	-1.07937
90226542	rs3105791	6.30448e-08	-1.77323	-0.451321	1.01283e-06	-1.28139	-0.168234	6.58537e-06	-1.2572	-0.214692
90226580	rs76851448	2.60233e-07	-1.34031e-10	-0.806823	2.03871e-06	-1.34031e-10	-0.750058	1.34104e-05	-1.34031e-10	-0.760716
90226594	rs147302715	9.82344e-08	-1.78104	-1.89792e-10	8.05209e-07	-1.67903	-1.89792e-10	5.16906e-06	-1.71406	-1.89792e-10
90226979	rs74501188	7.92367e-07	0.306626	-1.89792e-10	0.000631175	4.98521	-1.89792e-10	7.02868e-05	0.895838	-1.89792e-10
90227536	rs3105790	3.14234e-08	-1.71269	-1.20816	4.65255e-07	-1.02333	-1.20422	2.73837e-06	-1.14185	-1.20753
90227750	rs116357461	9.81416e-08	-1.78199	-1.89792e-10	8.41249e-07	-1.63524	-1.89792e-10	4.90139e-06	-1.76723	-1.89792e-10
90228059	rs3114655	1.07517e-07	-1.69075	-1.89792e-10	1.46273e-06	-1.08207	-1.89792e-10	9.75741e-06	-1.07872	-1.89792e-10
90228095	rs72784613	1.04497e-07	-1.71924	-1.89792e-10	3.80865e-06	-0.125099	-1.89792e-10	5.07328e-06	-1.73276	-1.89792e-10
90228349	rs16876837	8.20991e-08	-0.819544	-1.14093	1.57493e-06	0.0936827	-1.10184	6.84535e-06	-0.317399	-1.11578
90228398	rs7712313	1.61567e-07	-1.28348	-1.89792e-10	0.0173744	8.30038	-1.89792e-10	5.15779e-06	-1.71624	-1.89792e-10
90228400	rs7729840	1.59816e-07	-1.29437	-1.89792e-10	0.01654	8.25116	-1.89792e-10	5.13761e-06	-1.72016	-1.89792e-10
90228431	rs3105789	1.06953e-07	-1.69601	-1.89792e-10	1.48126e-06	-1.06948	-1.89792e-10	9.73006e-06	-1.08153	-1.89792e-10
90228793	rs55941525	1.62046e-07	-1.28052	-1.89792e-10	0.0181516	8.34414	-1.89792e-10	5.20335e-06	-1.70744	-1.89792e-10
90229426	rs10942618	9.99842e-08	-1.76339	-1.89792e-10	1.83263e-06	-0.856623	-1.89792e-10	7.40137e-06	-1.35508	-1.89792e-10
90229530	rs11744005	1.0443e-07	-1.71988	-1.89792e-10	1.59146e-06	-0.997725	-1.89792e-10	9.25629e-06	-1.13144	-1.89792e-10
90229542	rs11750515	1.03643e-07	-1.72745	-1.89792e-10	1.66762e-06	-0.950978	-1.89792e-10	9.18464e-06	-1.13921	-1.89792e-10
90229807	rs11744148	6.63545e-07	0.129199	-1.89792e-10	0.000491801	4.7357	-1.89792e-10	6.4433e-05	0.80888	-1.89792e-10
90230772	rs4415111	1.04852e-07	-1.71585	-1.89792e-10	1.56927e-06	-1.01176	-1.89792e-10	9.37654e-06	-1.11854	-1.89792e-10
90231189	rs10053303	6.09108e-08	-1.4009	-0.858089	3.51397e-07	-1.78065	-0.727559	3.24516e-06	-1.43609	-0.743491
90231238	rs2367182	1.0456e-07	-1.71864	-1.89792e-10	1.60917e-06	-0.986653	-1.89792e-10	9.12928e-06	-1.14526	-1.89792e-10
90231248	rs6867530	1.03575e-07	-1.72811	-1.89792e-10	1.63244e-06	-0.972299	-1.89792e-10	9.02575e-06	-1.15666	-1.89792e-10
90232132	rs1848482	3.04184e-08	-1.77266	-1.18069	3.18502e-07	-1.4503	-1.1562	1.57215e-06	-1.74815	-1.15616
90233420	rs4916696	4.48614e-08	-1.77265	-0.792169	7.55717e-07	-1.15258	-0.589884	2.67056e-06	-1.74371	-0.63075
90233667	rs10514340	5.43609e-08	-1.40908	-0.963668	3.07938e-07	-1.78038	-0.859848	2.94417e-06	-1.40395	-0.872967
90233933	rs1818350	4.43206e-08	-1.36332	-1.21363	2.68945e-07	-1.56155	-1.21407	5.23302e-06	-0.487548	-1.21421
90234007	rs58201771	6.38735e-08	-1.33936	-0.872135	3.48126e-07	-1.77357	-0.743992	3.47293e-06	-1.3521	-0.759651
90234792	rs28597697	5.47037e-08	-1.4028	-0.963668	3.08074e-07	-1.77994	-0.859848	2.96286e-06	-1.39762	-0.872967
90235297	rs11749470	1.01149e-07	-1.7518	-1.89792e-10	2.0027e-06	-0.767878	-1.89792e-10	8.29237e-06	-1.24141	-1.89792e-10
90235367	rs1876633	5.35972e-08	-1.77193	-0.614968	8.24195e-07	-1.29384	-0.361884	5.88969e-06	-1.17967	-0.403873
90236049	rs12187790	1.2302e-07	-1.55605	-1.89792e-10	0.000507903	4.76792	-1.89792e-10	5.45727e-06	-1.6598	-1.89792e-10
90236252	rs4916697	5.35972e-08	-1.77193	-0.614968	8.24195e-07	-1.29384	-0.361884	5.88969e-06	-1.17967	-0.403873
90236366	rs57954532	6.49675e-08	-1.31168	-0.882832	3.45227e-07	-1.76939	-0.756538	3.52524e-06	-1.32481	-0.771986
90236422	rs72784617	1.26483e-07	-1.52829	-1.89792e-10	2.43873e-05	1.73169	-1.89792e-10	5.11367e-06	-1.72483	-1.89792e-10
90236478	rs75836649	2.54959e-07	0.31708	-1.14438	2.17058e-06	0.419577	-1.10695	0.000185329	2.98648	-1.12109
90236802	rs76531738	1.44917e-07	-1.39224	-1.89792e-10	2.10647e-06	-0.717361	-1.89792e-10	8.76864e-06	-1.18556	-1.89792e-10
90236895	rs66509877	1.28206e-07	-1.51476	-1.89792e-10	0.000962388	5.40704	-1.89792e-10	5.34999e-06	-1.67965	-1.89792e-10
90238058	rs73185149	6.19046e-08	-1.27592	-0.966887	3.13067e-07	-1.76298	-0.86073	3.29488e-06	-1.28954	-0.874835
90238083	rs73185150	6.61401e-08	-1.29038	-0.886247	3.45115e-07	-1.7657	-0.76055	3.58591e-06	-1.30381	-0.77593
90238295	rs12188655	1.59647e-07	-1.29544	-1.89792e-10	0.0180896	8.34072	-1.89792e-10	5.17547e-06	-1.71281	-1.89792e-10
90238772	rs146141570	2.02128e-07	-1.34031e-10	-1.0595	1.64348e-06	-1.34031e-10	-0.965555	1.0865e-05	-1.34031e-10	-0.971197
90238905	rs1967413	1.01149e-07	-1.7518	-1.89792e-10	2.0027e-06	-0.767878	-1.89792e-10	8.29237e-06	-1.24141	-1.89792e-10
90239015	rs12055217	6.59157e-08	-1.29038	-0.889645	3.43739e-07	-1.7657	-0.764545	3.57185e-06	-1.30381	-0.779856
90239135	rs4916698	6.30388e-08	-1.335	-0.889645	3.40817e-07	-1.77424	-0.764545	3.33245e-06	-1.37318	-0.779856
90239911	rs2063245	5.50519e-08	-1.76046	-0.599661	7.52958e-07	-1.38971	-0.356408	6.9964e-06	-1.01224	-0.399112
90242010	rs76645775	4.68114e-08	-1.44507	-1.0772	2.93777e-07	-1.59993	-1.08738	5.53119e-06	-0.565282	-1.08106
90242390	rs12651764	2.70504e-07	0.4029	-1.17101	2.35843e-06	0.538198	-1.14257	0.00022704	3.22216	-1.15378
90242703	rs6860216	1.68655e-07	-1.24054	-1.89792e-10	0.0274043	8.75608	-1.89792e-10	5.33223e-06	-1.68298	-1.89792e-10
90243547	rs77109348	6.9126e-08	-0.957081	-1.17539	1.12489e-06	-0.158192	-1.18649	4.94633e-06	-0.57178	-1.18632
90243899	rs6891672	1.30654e-07	-1.35347	-0.142384	7.38378e-06	0.511569	0.0253429	5.28854e-06	-1.72281	0.0316017
90244104	rs13163934	9.88004e-08	-1.7753	-1.89792e-10	2.34968e-06	-0.608093	-1.89792e-10	7.24751e-06	-1.37609	-1.89792e-10
90244225	rs114703804	1.41937e-07	-1.41302	-1.89792e-10	1.75923e-06	-0.8975	-1.89792e-10	8.82879e-06	-1.17873	-1.89792e-10
90244528	rs10942619	9.86781e-08	-1.77654	-1.89792e-10	2.39059e-06	-0.590836	-1.89792e-10	7.17505e-06	-1.38614	-1.89792e-10
90244654	rs4587106	2.70313e-07	0.417386	-1.1862	1.87225e-06	0.329285	-1.16452	0.00020359	3.1332	-1.17384
90244912	rs7716083	9.86781e-08	-1.77654	-1.89792e-10	2.39059e-06	-0.590836	-1.89792e-10	7.17505e-06	-1.38614	-1.89792e-10
90245713	rs10057134	9.85684e-08	-1.77765	-1.89792e-10	2.4325e-06	-0.573453	-1.89792e-10	7.10422e-06	-1.39606	-1.89792e-10
90245929	rs11741599	1.28968e-07	-1.30394	-0.204901	7.77509e-06	0.624374	-0.0358228	5.07656e-06	-1.70354	-0.0285677
90246067	rs60553010	1.59957e-07	-0.635687	-0.657805	3.40428e-06	0.347169	-0.584509	1.43127e-05	-0.0924712	-0.603128
90246842	rs7705201	9.84623e-08	-1.77873	-1.89792e-10	2.47982e-06	-0.55419	-1.89792e-10	7.02814e-06	-1.40682	-1.89792e-10
90247688	rs12517229	3.07079e-07	-1.34031e-10	-0.641293	2.5791e-06	-1.34031e-10	-0.514935	1.67441e-05	-1.34031e-10	-0.538702
90248001	rs1828175	4.59329e-08	-1.50372	-1.0375	2.90336e-07	-1.65519	-1.0439	4.98091e-06	-0.71482	-1.03631
90248173	rs139588030	1.00484e-07	-1.7584	-1.89792e-10	7.58198e-07	-1.73919	-1.89792e-10	4.84618e-06	-1.77856	-1.89792e-10
90248442	rs16869247	6.7514e-08	-1.25946	-0.896605	3.42138e-07	-1.76527	-0.769648	3.17833e-06	-1.41422	-0.786172
90248679	rs12188139	1.8642e-07	-1.1404	-1.89792e-10	8.33912e-07	-1.644	-1.89792e-10	5.07781e-06	-1.73187	-1.89792e-10
90248747	rs10052314	7.60885e-08	-1.1399	-0.896605	3.52383e-07	-1.73576	-0.769648	3.61725e-06	-1.28486	-0.786172
90249035	rs4916832	9.83825e-08	-1.72728	-0.0522599	1.12904e-06	-1.558	0.216986	5.74156e-06	-1.77844	0.169421
90249105	rs4916833	1.35125e-07	-1.32834	-0.133862	7.93506e-06	0.559086	0.0498314	5.43596e-06	-1.72053	0.0568161
90249154	rs7709513	2.31819e-07	0.232006	-1.15445	1.84615e-06	0.2753	-1.12457	0.000168023	2.9046	-1.13724
90249900	rs10213801	3.79268e-08	-1.52344	-1.2093	4.18651e-06	1.17014	-1.20064	1.54332e-06	-1.71646	-1.20635
90250534	rs74726976	4.62572e-07	-0.231595	-1.89792e-10	4.12405e-06	-0.0455375	-1.89792e-10	0.000139044	1.57804	-1.89792e-10
90250631	rs6875416	4.40949e-07	-0.27947	-1.89792e-10	0.000242271	4.02768	-1.89792e-10	3.92566e-05	0.313374	-1.89792e-10
90250833	rs79225051	1.05316e-07	-1.71144	-1.89792e-10	1.59338e-06	-0.996518	-1.89792e-10	5.42595e-06	-1.66555	-1.89792e-10
90250952	rs74618953	1.05572e-07	-1.70901	-1.89792e-10	1.60627e-06	-0.988459	-1.89792e-10	5.44288e-06	-1.66244	-1.89792e-10
90251093	rs949789	1.87175e-07	-1.13635	-1.89792e-10	0.0468221	9.29174	-1.89792e-10	5.61344e-06	-1.63158	-1.89792e-10
90251205	rs949787	5.37708e-08	-1.29493	-1.08874	1.021e-05	1.9522	-1.0912	2.36312e-06	-1.41508	-1.08169
90252076	rs7725572	3.72299e-08	-1.64294	-1.10835	2.75159e-06	0.629584	-1.07978	1.70046e-06	-1.72695	-1.09889
90252232	rs6452916	2.44665e-07	0.286446	-1.15496	1.4785e-06	0.0615146	-1.13286	0.000170703	2.92853	-1.14535
90252291	rs4916834	1.77724e-07	-0.561244	-0.626924	2.71628e-06	0.100417	-0.563527	1.39385e-05	-0.137906	-0.584188
90252429	rs6452917	2.39164e-07	0.272834	-1.16408	1.70217e-06	0.213099	-1.14357	0.000185131	3.01951	-1.1552
90252688	rs12522091	1.26063e-07	-0.840921	-0.690692	1.70035e-06	-0.292865	-0.638674	8.43607e-06	-0.566795	-0.657435
90252893	rs2367183	2.28647e-07	0.221912	-1.15813	1.63024e-06	0.162927	-1.13657	0.000172342	2.9415	-1.14877
90253892	rs56219582	3.70919e-08	-1.63245	-1.12255	2.81811e-06	0.672657	-1.09896	1.68155e-06	-1.72028	-1.11675
90254043	rs78667348	2.94757e-07	-0.682248	-1.89792e-10	4.83488e-06	0.113482	-1.89792e-10	1.33032e-05	-0.76874	-1.89792e-10
90254162	rs60875962	3.63633e-08	-1.64831	-1.12653	2.62746e-06	0.60707	-1.10343	1.65795e-06	-1.73031	-1.12086
90254270	rs57218688	5.00446e-07	-0.152899	-1.89792e-10	0.000327209	4.32822	-1.89792e-10	4.78754e-05	0.511856	-1.89792e-10
90254329	rs11744253	3.71671e-08	-1.63245	-1.12052	2.8245e-06	0.672657	-1.0967	1.68506e-06	-1.72028	-1.11466
90254998	rs10074585	5.75013e-08	-1.23087	-1.08572	1.21977e-05	2.12607	-1.0872	2.50867e-06	-1.35921	-1.07778
90255181	rs73185169	5.00446e-07	-0.152899	-1.89792e-10	0.000327209	4.32822	-1.89792e-10	4.78754e-05	0.511856	-1.89792e-10
90255381	rs6863794	4.85595e-08	-1.49721	-0.988399	3.08974e-07	-1.64486	-0.992014	5.57135e-06	-0.65567	-0.983438
90255447	rs147361340	2.77205e-07	-1.34031e-10	-0.743642	2.22768e-06	-1.34031e-10	-0.661415	1.48614e-05	-1.34031e-10	-0.657979
90255682	rs10942620	5.83868e-08	-1.34348	-0.957832	3.13843e-07	-1.78117	-0.840071	2.76131e-06	-1.48586	-0.855183
90255685	rs7704653	2.14713e-07	-1.07339	0.0742972	1.78799e-05	1.25826	0.163045	6.9968e-06	-1.54502	0.133726
90255735	rs7724872	1.08323e-07	-0.71392	-0.969357	1.50271e-06	-0.134145	-0.920956	7.37038e-06	-0.423026	-0.93625
90256000	rs7709355	4.03834e-08	-1.58861	-1.08136	3.05664e-07	-1.56041	-1.08723	5.03681e-06	-0.658972	-1.081
90256026	rs7709365	1.4745e-07	-0.742565	-0.632344	2.0293e-06	-0.169772	-0.584912	9.94467e-06	-0.455361	-0.604348
90256096	rs59665236	4.31492e-08	-1.60201	-1.00173	2.81486e-07	-1.71392	-1.01612	4.3596e-06	-0.87591	-1.00845
90256677	rs115257299	9.83558e-08	-1.77981	-1.89792e-10	7.44594e-07	-1.75729	-1.89792e-10	5.09898e-06	-1.72771	-1.89792e-10
90256819	rs16869285	1.43194e-07	-0.731275	-0.672921	2.00665e-06	-0.155718	-0.610188	9.83016e-06	-0.44261	-0.628681
90256889	rs72656679	3.93697e-08	-1.58578	-1.10962	2.60459e-07	-1.68956	-1.11813	4.3821e-06	-0.766864	-1.11235
90256972	rs16869289	3.38005e-07	0.540235	-1.08557	4.88638e-06	1.16707	-1.04299	0.000194456	2.97419	-1.06073
90257089	rs141171644	9.81845e-08	-1.78155	-1.89792e-10	7.51042e-07	-1.74867	-1.89792e-10	5.04228e-06	-1.73889	-1.89792e-10
90257244	rs6874280	4.10974e-08	-1.75702	-0.895429	1.26328e-06	-0.419106	-0.809555	2.21671e-06	-1.75464	-0.806082
90257392	rs34381536	1.69665e-07	-1.23457	-1.89792e-10	0.0575874	9.49868	-1.89792e-10	5.44226e-06	-1.66255	-1.89792e-10
90258396	rs61130831	4.2047e-08	-1.54119	-1.08842	2.71358e-07	-1.67011	-1.09658	4.77441e-06	-0.703106	-1.09037
90258584	rs12522571	9.86698e-07	0.525966	-1.89792e-10	0.00091004	5.35112	-1.89792e-10	9.8706e-05	1.2354	-1.89792e-10
90258772	rs180885502	1.04435e-07	-1.71983	-1.89792e-10	7.52623e-07	-1.74656	-1.89792e-10	5.84699e-06	-1.59082	-1.89792e-10
90259332	rs10079044	7.37709e-08	-0.855762	-1.21167	8.86888e-05	4.23772	-1.21496	6.30808e-06	-0.299489	-1.21543
90260413	rs72656680	2.73965e-07	0.324756	-1.08015	2.00732e-06	0.264266	-1.02984	0.000223065	3.09871	-1.048
90261421	rs80005712	7.83988e-08	-1.08191	-0.924684	4.8205e-07	-1.3097	-0.882385	8.23173e-06	-0.361315	-0.887434
90262194	rs12173258	3.48862e-08	-1.75243	-1.06388	3.91432e-06	0.980994	-1.07873	1.63158e-06	-1.77882	-1.08837
90262475	rs12523056	3.95888e-08	-1.56472	-1.12514	1.14702e-05	2.05881	-1.08144	1.84812e-06	-1.66344	-1.07914
90262492	rs16869291	4.87345e-08	-1.40461	-1.0774	3.02995e-07	-1.57215	-1.08427	6.34624e-06	-0.431077	-1.07781
90262612	rs12523094	4.07469e-08	-1.51273	-1.14829	1.9108e-05	2.59771	-1.10998	1.96881e-06	-1.57148	-1.10784
90263169	rs10942621	4.34315e-08	-1.4549	-1.14231	2.83465e-05	2.98466	-1.10253	2.39915e-06	-1.38121	-1.10042
90263347	rs11957689	4.21692e-08	-1.48223	-1.14448	2.55016e-05	2.87868	-1.10231	2.32834e-06	-1.41152	-1.10006
90263581	rs6860111	4.23906e-08	-1.47325	-1.14822	2.62156e-05	2.91387	-1.10989	2.33345e-06	-1.40155	-1.10784
90263863	rs6879563	4.23465e-08	-1.48223	-1.14029	2.556e-05	2.87868	-1.10002	2.33342e-06	-1.41152	-1.09789
90263916	rs6883495	3.87145e-08	-1.71362	-0.998564	1.23087e-06	-0.324803	-0.929848	1.96984e-06	-1.75149	-0.927306
90264117	rs17570760	2.26006e-06	1.35475	-1.89792e-10	0.00219722	6.23257	-1.89792e-10	0.000279677	2.27689	-1.89792e-10
90264248	rs6865267	4.16981e-08	-1.48223	-1.15572	2.50714e-05	2.87868	-1.11932	2.2884e-06	-1.41152	-1.11737
90264394	rs6884254	4.19315e-08	-1.48223	-1.15013	2.52484e-05	2.87868	-1.11229	2.30471e-06	-1.41152	-1.11027
90265397	rs114440372	9.81405e-08	-1.782	-1.89792e-10	7.43899e-07	-1.75822	-1.89792e-10	5.17055e-06	-1.71377	-1.89792e-10
90265658	rs6871542	4.2318e-08	-1.47325	-1.14993	2.61852e-05	2.91387	-1.11105	2.3302e-06	-1.40155	-1.10924
90265809	rs12659201	4.08864e-08	-1.5075	-1.1501	2.29047e-05	2.77739	-1.10842	2.24926e-06	-1.43968	-1.10646
90265815	rs12653061	4.2311e-08	-1.47325	-1.1501	2.6254e-05	2.91387	-1.10842	2.33667e-06	-1.40155	-1.10646
90265903	rs138007459	3.9521e-07	-0.388981	-1.89792e-10	7.30759e-06	0.52654	-1.89792e-10	3.12265e-05	0.0845211	-1.89792e-10
90266050	rs113096665	1.01036e-07	-1.75292	-1.89792e-10	8.99388e-07	-1.56841	-1.89792e-10	4.87518e-06	-1.77259	-1.89792e-10
90266068	rs10056755	4.2311e-08	-1.47325	-1.1501	2.6254e-05	2.91387	-1.10842	2.33667e-06	-1.40155	-1.10646
90266469	rs142191948	9.04921e-08	-0.647924	-1.21521	8.34368e-05	4.17285	-1.21113	8.57293e-06	0.00403332	-1.21217
90266664	rs140851058	1.17948e-07	-1.59816	-1.89792e-10	7.29959e-07	-1.77714	-1.89792e-10	5.18906e-06	-1.71019	-1.89792e-10
90266668	rs6896506	4.16799e-08	-1.49019	-1.14819	2.38268e-05	2.81442	-1.10598	2.30449e-06	-1.41789	-1.104
90266893	rs145675350	1.46417e-07	-1.38194	-1.89792e-10	2.08806e-06	-0.726137	-1.89792e-10	8.40271e-06	-1.22819	-1.89792e-10
90267092	rs34243354	1.81012e-07	-1.16984	-1.89792e-10	0.0890168	9.93421	-1.89792e-10	5.69036e-06	-1.61797	-1.89792e-10
90267114	rs13353995	9.05285e-08	-0.647924	-1.21481	8.33681e-05	4.17285	-1.21195	8.56669e-06	0.00403332	-1.2129
90267196	rs114787119	2.05595e-07	-1.04249	-1.89792e-10	8.47609e-07	-1.62771	-1.89792e-10	1.34199e-05	-0.760006	-1.89792e-10
90267592	rs140921684	1.57046e-07	-0.611479	-0.700379	2.37372e-06	0.0379095	-0.635823	1.22446e-05	-0.196289	-0.655372
90268572	rs147473526	1.02344e-07	-1.74006	-1.89792e-10	8.52566e-07	-1.62188	-1.89792e-10	4.88492e-06	-1.77059	-1.89792e-10
90268861	rs142949091	3.33311e-07	-0.559323	-1.89792e-10	3.67835e-06	-0.159909	-1.89792e-10	0.000111133	1.35398	-1.89792e-10
90269287	rs6452918	4.03543e-08	-1.52251	-1.14819	2.18452e-05	2.72759	-1.10598	2.22481e-06	-1.45308	-1.104
90269349	rs6452919	4.03272e-08	-1.52319	-1.14819	2.15234e-05	2.71275	-1.10598	2.21559e-06	-1.45723	-1.104
90271619	rs7733911	4.06617e-08	-1.51493	-1.14819	2.25571e-05	2.75965	-1.10598	2.2452e-06	-1.44396	-1.104
90272197	rs34879738	1.83229e-07	-1.15766	-1.89792e-10	0.093868	9.98727	-1.89792e-10	5.72651e-06	-1.61164	-1.89792e-10
90272210	rs67257239	4.16761e-08	-1.49028	-1.14819	2.46096e-05	2.84674	-1.10598	2.29851e-06	-1.42049	-1.104
90272623	rs6859871	4.20426e-08	-1.48153	-1.14819	2.54781e-05	2.88142	-1.10598	2.321e-06	-1.41075	-1.104
90272756	rs6881586	4.20662e-08	-1.48115	-1.14801	2.79486e-05	2.97544	-1.10745	2.33559e-06	-1.403	-1.10548
90272770	rs6860068	4.20662e-08	-1.48115	-1.14801	2.79486e-05	2.97544	-1.10745	2.33559e-06	-1.403	-1.10548
90272798	rs6881722	4.13182e-08	-1.49891	-1.14819	2.37738e-05	2.81219	-1.10598	2.27652e-06	-1.4301	-1.104
90272836	rs6860535	2.14005e-07	0.0999173	-1.10232	6.82057e-07	-0.780063	-1.06495	3.91291e-05	1.39199	-1.08187
90273463	rs6865241	4.00015e-08	-1.6925	-0.986985	1.37691e-06	-0.232434	-0.910096	1.98552e-06	-1.76323	-0.907633
90273642	rs149074385	1.73024e-07	-1.34031e-10	-1.21497	1.29402e-06	-1.34031e-10	-1.20462	8.61133e-06	-1.34031e-10	-1.20367
90273801	rs73771151	3.20428e-08	-1.68582	-1.21551	2.41376e-07	-1.68329	-1.20048	1.5278e-06	-1.72942	-1.2035
90273851	rs6865883	4.17414e-08	-1.49891	-1.13799	2.4056e-05	2.81219	-1.09418	2.30374e-06	-1.4301	-1.09211
90274044	rs7711168	1.81012e-07	-1.16984	-1.89792e-10	0.0890168	9.93421	-1.89792e-10	5.69036e-06	-1.61797	-1.89792e-10
90274341	rs78162099	1.06008e-07	-1.70489	-1.89792e-10	1.34343e-06	-1.16715	-1.89792e-10	5.64656e-06	-1.6257	-1.89792e-10
90274531	rs6870988	4.20426e-08	-1.48153	-1.14819	2.54781e-05	2.88142	-1.10598	2.321e-06	-1.41075	-1.104
90274773	rs6871445	4.18395e-08	-1.49028	-1.14427	2.47321e-05	2.84674	-1.10101	2.31005e-06	-1.42049	-1.09899
90274906	rs11744110	4.20426e-08	-1.48153	-1.14819	2.54781e-05	2.88142	-1.10598	2.321e-06	-1.41075	-1.104
90275034	rs10056721	2.17087e-07	0.112006	-1.10011	6.8986e-07	-0.771237	-1.0624	3.98437e-05	1.40768	-1.07947
90275066	rs11747280	4.20426e-08	-1.48153	-1.14819	2.54781e-05	2.88142	-1.10598	2.321e-06	-1.41075	-1.104
90275196	rs35094765	1.09535e-07	-1.67215	-1.89792e-10	2.06447e-06	-0.737501	-1.89792e-10	4.84178e-06	-1.77946	-1.89792e-10
90275276	rs11740777	9.05159e-08	-0.647341	-1.21553	8.36218e-05	4.17418	-1.21025	8.58594e-06	0.00476548	-1.21139
90275407	rs74555277	1.03576e-07	-1.72809	-1.89792e-10	8.34873e-07	-1.64285	-1.89792e-10	4.93461e-06	-1.76047	-1.89792e-10
90275825	rs1995776	5.11336e-08	-1.30715	-1.12681	2.47495e-07	-1.72727	-1.13147	4.06425e-06	-0.828048	-1.12647
90275901	rs1995775	3.99532e-08	-1.6972	-0.983488	1.35542e-06	-0.252207	-0.906057	1.99807e-06	-1.76098	-0.903578
90276193	rs1995774	4.22075e-08	-1.48153	-1.14427	2.5605e-05	2.88142	-1.10101	2.33266e-06	-1.41075	-1.09899
90276298	rs10073898	4.21701e-08	-1.48153	-1.14516	2.55762e-05	2.88142	-1.10213	2.33002e-06	-1.41075	-1.10012
90276385	rs17633498	1.83229e-07	-1.15766	-1.89792e-10	0.093868	9.98727	-1.89792e-10	5.72651e-06	-1.61164	-1.89792e-10
90276625	rs75538711	1.90337e-06	1.18298	-1.89792e-10	0.00174588	6.00264	-1.89792e-10	0.000225056	2.0596	-1.89792e-10
90276745	rs35299092	1.81012e-07	-1.16984	-1.89792e-10	0.0890168	9.93421	-1.89792e-10	5.69036e-06	-1.61797	-1.89792e-10
90277037	rs6887203	4.21758e-08	-1.48153	-1.14502	2.56062e-05	2.88142	-1.10096	2.33268e-06	-1.41075	-1.09898
90277048	rs6868512	4.20936e-08	-1.48153	-1.14697	2.55427e-05	2.88142	-1.10345	2.32684e-06	-1.41075	-1.10149
90277124	rs115083075	7.17652e-08	-0.892716	-1.20228	8.34735e-07	-0.433291	-1.20972	4.54801e-06	-0.632154	-1.2099
90277675	rs11742679	4.28929e-08	-1.46453	-1.14516	2.73285e-05	2.94769	-1.10213	2.37439e-06	-1.39188	-1.10012
90277681	rs58142303	3.23668e-07	-1.34031e-10	-0.58868	2.64866e-06	-1.34031e-10	-0.488321	1.7458e-05	-1.34031e-10	-0.496948
90277797	rs60325490	4.205e-08	-1.48438	-1.14516	2.47286e-05	2.84772	-1.10213	2.43252e-06	-1.3677	-1.10012
90278217	rs12188094	1.99986e-07	-1.07015	-1.89792e-10	0.140428	10.3901	-1.89792e-10	6.08029e-06	-1.55169	-1.89792e-10
90279146	rs10054039	4.21854e-08	-1.47354	-1.15279	2.61348e-05	2.91275	-1.11186	2.32784e-06	-1.40187	-1.10993
90279293	rs12514684	4.10963e-08	-1.49891	-1.15357	2.36107e-05	2.81219	-1.11286	2.26076e-06	-1.4301	-1.11095
90279414	rs17633569	4.17375e-08	-1.48153	-1.15547	2.52174e-05	2.88142	-1.11626	2.29715e-06	-1.41075	-1.11433
90279442	rs16869305	4.18056e-08	-1.48153	-1.15384	2.53962e-05	2.88142	-1.1092	2.31407e-06	-1.41075	-1.10699
90279828	rs12187656	1.10448e-07	-1.66386	-1.89792e-10	0.00120465	5.63157	-1.89792e-10	4.82943e-06	-1.78202	-1.89792e-10
90279851	rs78952291	3.26052e-07	-1.34031e-10	-0.581342	2.50794e-06	-1.34031e-10	-0.542914	1.62612e-05	-1.34031e-10	-0.567961
90279869	rs147820472	9.94986e-08	-1.76825	-1.89792e-10	7.26541e-07	-1.78183	-1.89792e-10	4.82991e-06	-1.78192	-1.89792e-10
90279903	rs12186968	8.96356e-08	-1.1411	-0.731546	0.00619877	7.94384	-0.67411	3.81616e-06	-1.32684	-0.690658
90281045	rs41305906	9.83822e-08	-1.77954	-1.89792e-10	8.81962e-07	-1.58798	-1.89792e-10	5.21726e-06	-1.70477	-1.89792e-10
90281794	rs79693035	2.85645e-07	-1.34031e-10	-0.71365	2.2647e-06	-1.34031e-10	-0.644932	1.5028e-05	-1.34031e-10	-0.646829
90283785	rs143062145	9.82025e-08	-1.78137	-1.89792e-10	8.25607e-07	-1.65401	-1.89792e-10	5.054e-06	-1.73656	-1.89792e-10
90284028	rs10079430	1.09344e-07	-1.6739	-1.89792e-10	1.1349e-06	-1.33583	-1.89792e-10	6.46579e-06	-1.49022	-1.89792e-10
90284930	rs569940183	1.75945e-07	-1.34031e-10	-1.19822	1.31913e-06	-1.34031e-10	-1.1854	8.73849e-06	-1.34031e-10	-1.18901
90285027	rs200708142	1.96282e-07	-1.34031e-10	-1.08885	1.41488e-06	-1.34031e-10	-1.11533	9.48253e-06	-1.34031e-10	-1.10729
90285075	rs62374052	1.07692e-07	-1.68912	-1.89792e-10	1.46812e-05	1.22419	-1.89792e-10	7.49595e-06	-1.34238	-1.89792e-10
90285899	rs10474338	1.8134e-07	-0.651881	-0.516145	4.58408e-07	-1.75821	-0.484154	5.92248e-06	-1.11154	-0.46645
90285911	rs149781112	2.09162e-07	-1.34031e-10	-1.02529	1.56111e-06	-1.34031e-10	-1.01697	1.01829e-05	-1.34031e-10	-1.03604
90286290	rs72784624	1.0865e-07	-1.68027	-1.89792e-10	1.62376e-06	-0.977627	-1.89792e-10	5.01155e-06	-1.745	-1.89792e-10
90286608	rs76312753	4.49198e-07	-1.34031e-10	-0.260935	3.89857e-06	-1.34031e-10	-0.101765	2.54164e-05	-1.34031e-10	-0.121352
90286831	rs17571029	1.07692e-07	-1.68912	-1.89792e-10	1.46812e-05	1.22419	-1.89792e-10	7.49595e-06	-1.34238	-1.89792e-10
90287938	rs75421694	5.76369e-07	-0.0116494	-1.89792e-10	1.27123e-06	-1.22239	-1.89792e-10	1.17072e-05	-0.896542	-1.89792e-10
90288571	rs138367513	1.73125e-07	-1.34031e-10	-1.21439	1.28807e-06	-1.34031e-10	-1.20923	8.5495e-06	-1.34031e-10	-1.21087
90289347	rs78353640	3.85819e-08	-1.64461	-1.071	4.99376e-07	-1.07458	-1.08219	2.15255e-06	-1.51165	-1.07845
90289617	rs11744033	1.07692e-07	-1.68912	-1.89792e-10	1.46812e-05	1.22419	-1.89792e-10	7.49595e-06	-1.34238	-1.89792e-10
90289914	rs4916836	8.5751e-08	-1.61578	-0.301168	5.94879e-06	0.46257	-0.141757	4.43375e-06	-1.74491	-0.122592
90289997	rs59805249	3.80933e-08	-1.53143	-1.19693	3.15021e-07	-1.40652	-1.21097	1.43942e-06	-1.78191	-1.21059
90290005	rs56099704	1.07235e-07	-1.69338	-1.89792e-10	1.50456e-05	1.24871	-1.89792e-10	7.4265e-06	-1.35169	-1.89792e-10
90290033	rs7721879	8.49753e-08	-1.7275	-0.198539	3.83912e-06	-0.0863559	-0.0307746	4.7786e-06	-1.78195	-0.0106491
90292447	rs150567900	2.00085e-07	-1.34031e-10	-1.06966	1.45755e-06	-1.34031e-10	-1.08562	9.536e-06	-1.34031e-10	-1.10167
90293514	rs113178061	1.01207e-07	-1.75123	-1.89792e-10	7.93314e-07	-1.69391	-1.89792e-10	5.2493e-06	-1.69865	-1.89792e-10
90294545	rs76392284	2.39098e-07	-0.816751	-0.0747724	6.96807e-07	-1.77659	-0.0470317	8.15189e-06	-1.23704	-0.0214578
90294707	rs60553973	3.68985e-08	-1.5562	-1.20402	3.10629e-07	-1.41739	-1.21414	1.43449e-06	-1.78201	-1.21393
90294975	rs115404304	1.56746e-07	-1.31377	-1.89792e-10	8.01207e-07	-1.68401	-1.89792e-10	1.05489e-05	-1.00072	-1.89792e-10
90295553	rs147757863	4.07985e-07	-1.34031e-10	-0.357168	2.51957e-06	-1.34031e-10	-0.538286	1.70142e-05	-1.34031e-10	-0.522696
90296182	rs6452927	1.05395e-07	-1.71068	-1.89792e-10	1.58691e-05	1.302	-1.89792e-10	6.95161e-06	-1.41777	-1.89792e-10
90297516	rs1967253	4.14813e-08	-1.44944	-1.19371	3.77938e-07	-1.22616	-1.20924	1.469e-06	-1.76335	-1.20881
90297574	rs1967254	4.12717e-08	-1.46176	-1.18647	3.64349e-07	-1.26701	-1.20501	1.46513e-06	-1.77034	-1.20446
90297911	rs13355688	1.93969e-07	-0.762638	-0.338064	5.42544e-07	-1.76179	-0.312065	6.98178e-06	-1.12162	-0.291822
90298632	rs10514341	2.67505e-07	-0.7796	0.000342225	7.60231e-07	-1.76548	0.0289758	9.50088e-06	-1.16073	0.0553635
90298762	rs10514342	1.04678e-07	-1.71751	-1.89792e-10	1.7554e-05	1.40291	-1.89792e-10	7.02578e-06	-1.40716	-1.89792e-10
90299069	rs1967255	4.11391e-08	-1.46642	-1.18502	3.62523e-07	-1.27292	-1.20412	1.46518e-06	-1.77122	-1.20355
90299223	rs1967256	4.15257e-08	-1.45706	-1.18502	3.66849e-07	-1.26106	-1.20412	1.4678e-06	-1.76943	-1.20355
90299453	rs2367184	4.14782e-08	-1.45706	-1.18617	3.66589e-07	-1.26106	-1.20482	1.46674e-06	-1.76943	-1.20427
90299647	rs146236125	7.79868e-07	-1.34031e-10	0.290727	5.43391e-06	-1.34031e-10	0.230285	3.52949e-05	-1.34031e-10	0.206992
90300049	rs10053919	2.606e-07	-0.654676	-0.150735	6.60989e-07	-1.74313	-0.133262	9.04811e-06	-1.04115	-0.113044
90300394	rs74492156	1.01127e-07	-1.75202	-1.89792e-10	1.07993e-06	-1.38548	-1.89792e-10	4.88391e-06	-1.7708	-1.89792e-10
90300468	rs16869328	4.13905e-08	-1.45706	-1.18829	3.66119e-07	-1.26106	-1.20611	1.46481e-06	-1.76943	-1.20559
90301599	rs16869330	4.15662e-08	-1.45281	-1.1883	3.68181e-07	-1.25568	-1.20588	1.46634e-06	-1.76858	-1.2054
90301692	rs16869331	4.12414e-08	-1.46176	-1.1872	3.64278e-07	-1.26701	-1.2052	1.46477e-06	-1.77034	-1.20471
90301764	rs16869333	4.11959e-08	-1.46176	-1.1883	3.64032e-07	-1.26701	-1.20588	1.46376e-06	-1.77034	-1.2054
90301858	rs115654618	3.82638e-07	-0.42131	-1.89792e-10	1.36131e-06	-1.15393	-1.89792e-10	9.97873e-06	-1.05629	-1.89792e-10
90301862	rs16869335	4.11959e-08	-1.46176	-1.1883	3.64032e-07	-1.26701	-1.20588	1.46376e-06	-1.77034	-1.2054
90301924	rs16869336	4.11959e-08	-1.46176	-1.1883	3.64032e-07	-1.26701	-1.20588	1.46376e-06	-1.77034	-1.2054
90302004	rs73187122	4.06917e-08	-1.47517	-1.1872	3.58118e-07	-1.28406	-1.2052	1.46119e-06	-1.77279	-1.20471
90302037	rs73187123	4.14355e-08	-1.45706	-1.1872	3.66451e-07	-1.26106	-1.2052	1.4661e-06	-1.76943	-1.20471
90302041	rs73187124	4.11959e-08	-1.46176	-1.1883	3.64032e-07	-1.26701	-1.20588	1.46376e-06	-1.77034	-1.2054
90302117	rs11954387	4.11959e-08	-1.46176	-1.1883	3.64032e-07	-1.26701	-1.20588	1.46376e-06	-1.77034	-1.2054
90303339	rs58523233	1.84673e-07	-0.735668	-0.414142	5.04212e-07	-1.75784	-0.389287	6.59918e-06	-1.09988	-0.369923
90303530	rs11948953	4.06942e-08	-1.47058	-1.19173	3.59244e-07	-1.27822	-1.20791	1.45833e-06	-1.77198	-1.20748
90303618	rs6886773	1.03239e-07	-1.73135	-1.89792e-10	1.94782e-05	1.50692	-1.89792e-10	6.7871e-06	-1.44172	-1.89792e-10
90303764	rs11952452	4.12065e-08	-1.45706	-1.19274	3.65248e-07	-1.26106	-1.20849	1.46117e-06	-1.76943	-1.20808
90304531	rs11949884	1.03045e-07	-1.73323	-1.89792e-10	1.86495e-05	1.46345	-1.89792e-10	6.77902e-06	-1.44291	-1.89792e-10
90304577	rs7711918	1.07283e-07	-1.39007	-0.302858	1.26772e-05	1.33652	-0.259083	3.89198e-06	-1.75847	-0.239353
90305238	rs114503753	1.01098e-07	-1.75231	-1.89792e-10	7.28948e-07	-1.77853	-1.89792e-10	5.41818e-06	-1.66699	-1.89792e-10
90305584	rs144811175	1.15557e-07	-1.61864	-1.89792e-10	7.75242e-07	-1.71695	-1.89792e-10	6.41004e-06	-1.49888	-1.89792e-10
90305586	rs9293556	6.67869e-08	-1.60098	-0.565913	4.40504e-06	0.450524	-0.430148	3.31554e-06	-1.74188	-0.416243
90305962	rs10058791	6.73639e-08	-1.59238	-0.565913	4.13371e-06	0.386949	-0.430148	3.28801e-06	-1.75022	-0.416243
90305979	rs73187127	3.8542e-08	-1.51263	-1.20402	3.38283e-07	-1.33211	-1.21414	1.43986e-06	-1.77828	-1.21393
90306430	rs17571867	1.80732e-07	-1.17138	-1.89792e-10	4.25585e-06	-0.0140787	-1.89792e-10	8.18843e-06	-1.25402	-1.89792e-10
90306443	rs11951675	1.02917e-07	-1.73448	-1.89792e-10	1.99837e-05	1.53254	-1.89792e-10	6.73184e-06	-1.4499	-1.89792e-10
90306939	rs16869341	1.42966e-07	-0.632285	-0.773505	4.22735e-07	-1.63653	-0.686859	1.17687e-05	-0.20177	-0.689535
90307152	rs7726848	5.46269e-08	-1.57059	-0.797282	3.68601e-06	0.568808	-0.726638	2.61008e-06	-1.67565	-0.721715
90307161	rs73771163	1.085e-07	-0.716017	-0.96563	3.37295e-07	-1.64726	-0.901916	9.02108e-06	-0.2529	-0.904282
90308280	rs78633510	1.00142e-07	-1.76181	-1.89792e-10	7.29728e-07	-1.77746	-1.89792e-10	4.96154e-06	-1.75503	-1.89792e-10
90308388	rs10071548	2.0011e-07	-1.06953	-1.89792e-10	7.26832e-06	0.521151	-1.89792e-10	1.14224e-05	-0.921172	-1.89792e-10
90309026	rs10058319	3.98974e-08	-1.54086	-1.14123	2.43486e-07	-1.74752	-1.12755	2.8703e-06	-1.17322	-1.12911
90309385	rs139417841	1.28715e-07	-1.5108	-1.89792e-10	7.79873e-07	-1.711	-1.89792e-10	6.04335e-06	-1.55779	-1.89792e-10
90309735	rs4916838	3.8341e-08	-1.56274	-1.15914	2.40923e-07	-1.73853	-1.14713	2.71812e-06	-1.2083	-1.14851
90309787	rs28875340	1.38837e-07	-1.77132	0.336227	6.9694e-06	-0.0286058	0.507761	8.52537e-06	-1.73999	0.526286
90310720	rs1848481	3.8341e-08	-1.56274	-1.15914	2.40923e-07	-1.73853	-1.14713	2.71812e-06	-1.2083	-1.14851
90311099	rs10055587	3.80712e-08	-1.56981	-1.15914	2.41702e-07	-1.7353	-1.14713	2.68715e-06	-1.21976	-1.14851
90311758	rs4916839	3.90221e-08	-1.55686	-1.14741	2.43793e-07	-1.73953	-1.13428	2.726e-06	-1.21813	-1.13578
90313045	rs4916840	3.80572e-08	-1.5758	-1.15351	2.45112e-07	-1.73242	-1.13599	2.69095e-06	-1.22955	-1.13731
90313671	rs62376462	1.05497e-07	-1.70971	-1.89792e-10	9.73035e-06	0.812876	-1.89792e-10	7.60654e-06	-1.32774	-1.89792e-10
90314241	rs60689150	6.44034e-08	-1.02578	-1.17746	5.95421e-07	-0.838913	-1.14195	3.7165e-06	-0.930345	-1.11362
90314407	rs62376463	1.08701e-07	-1.6798	-1.89792e-10	8.28219e-06	0.651733	-1.89792e-10	8.16694e-06	-1.25665	-1.89792e-10
90314653	rs2367185	3.95176e-08	-1.54069	-1.15096	2.39756e-07	-1.75739	-1.13312	2.89496e-06	-1.15932	-1.13445
90314780	rs6452928	3.95232e-08	-1.5616	-1.12991	2.50022e-07	-1.73903	-1.10955	2.82705e-06	-1.20645	-1.11106
90314865	rs1848487	8.72508e-08	-1.76967	-0.12994	4.37745e-06	-0.00817431	0.0222662	5.29017e-06	-1.73677	0.0458777
90314905	rs1848486	8.72128e-08	-1.76967	-0.130376	4.35933e-06	-0.00817431	0.0181193	5.27053e-06	-1.73677	0.0421576
90314923	rs1848485	3.8697e-08	-1.58272	-1.12991	2.52559e-07	-1.72894	-1.10955	2.73128e-06	-1.24091	-1.11106
90315036	rs1848484	3.94161e-08	-1.56876	-1.12546	2.52077e-07	-1.73579	-1.10461	2.80816e-06	-1.21806	-1.10616
90315818	rs937920	9.15048e-08	-1.75491	-0.0970983	5.35537e-06	0.158408	0.0573175	5.62159e-06	-1.71139	0.0812592
90316643	rs10038122	3.78713e-08	-1.58272	-1.15148	2.46531e-07	-1.72894	-1.1337	2.66658e-06	-1.24091	-1.13504
90316676	rs34824169	1.00548e-07	-1.75776	-1.89792e-10	8.23833e-07	-1.65616	-1.89792e-10	5.16123e-06	-1.71557	-1.89792e-10
90316782	rs1848483	3.94055e-08	-1.52534	-1.16916	2.33762e-07	-1.76198	-1.15384	2.90648e-06	-1.1348	-1.155
90317558	rs1976565	4.12459e-08	-1.54075	-1.1081	2.54313e-07	-1.74613	-1.08543	2.93539e-06	-1.19279	-1.08711
90318096	rs16869346	1.81602e-07	-1.34031e-10	-1.16658	1.30584e-06	-1.34031e-10	-1.19553	8.64901e-06	-1.34031e-10	-1.1993
90318391	rs998788	6.52667e-08	-1.73447	-0.455448	6.05292e-07	-1.63227	-0.332144	5.13309e-06	-1.4103	-0.310736
90319894	rs56258383	1.06322e-07	-1.70192	-1.89792e-10	9.29969e-06	0.767607	-1.89792e-10	7.75417e-06	-1.30851	-1.89792e-10
90320415	rs117080325	2.14124e-07	-1.34031e-10	-1.00184	1.59654e-06	-1.34031e-10	-0.994536	1.04701e-05	-1.34031e-10	-1.00822
90320859	rs73187140	1.15381e-07	-1.44614	-0.174021	7.54279e-07	-1.67594	-0.0684292	4.83385e-06	-1.74854	-0.0325638
90321288	rs2697546	9.45505e-08	-1.76204	-0.0572238	5.16625e-06	0.073249	0.106523	5.83298e-06	-1.723	0.129783
90321644	rs117913788	9.68364e-07	-1.34031e-10	0.50721	6.85801e-06	-1.34031e-10	0.463044	4.63769e-05	-1.34031e-10	0.480056
90321664	rs77464154	1.72828e-07	-1.34031e-10	-1.2161	1.28422e-06	-1.34031e-10	-1.21222	8.53885e-06	-1.34031e-10	-1.21212
90322028	rs2662283	1.02645e-07	-1.7576	0.0204783	5.84711e-06	0.114126	0.189448	6.3894e-06	-1.71553	0.213422
90322671	rs10514343	1.0292e-07	-1.73444	-1.89792e-10	1.14896e-05	0.979066	-1.89792e-10	7.12158e-06	-1.39362	-1.89792e-10
90322895	rs186378627	2.03539e-07	-1.34031e-10	-1.05254	1.54811e-06	-1.34031e-10	-1.02534	1.02231e-05	-1.34031e-10	-1.03209
90324595	rs73187144	1.32757e-07	-1.43872	-0.0411519	8.70604e-07	-1.67175	0.0708122	5.58091e-06	-1.74617	0.108775
90325805	rs72784633	1.02316e-07	-1.74033	-1.89792e-10	9.40937e-07	-1.52325	-1.89792e-10	4.88699e-06	-1.77017	-1.89792e-10
90326324	rs77643144	1.75197e-07	-1.34031e-10	-1.20249	1.32075e-06	-1.34031e-10	-1.18417	8.7834e-06	-1.34031e-10	-1.18388
90326582	rs2662282	1.04934e-07	-1.76199	0.0469233	5.35947e-06	-0.00114047	0.217632	6.46281e-06	-1.73253	0.241845
90327171	rs78605967	1.74479e-07	-1.34031e-10	-1.20659	1.31222e-06	-1.34031e-10	-1.19065	8.7264e-06	-1.34031e-10	-1.19039
90327430	rs2697547	3.72825e-08	-1.60376	-1.14612	2.50756e-07	-1.71881	-1.12683	2.62867e-06	-1.26163	-1.12863
90328182	rs76144854	2.06364e-07	-1.34031e-10	-1.03876	1.55273e-06	-1.34031e-10	-1.02236	1.03475e-05	-1.34031e-10	-1.02
90328537	rs689544	1.04735e-07	-1.69389	-0.0230738	8.88434e-07	-1.71978	0.139109	9.56168e-06	-1.26291	0.163923
90328806	rs72784636	2.36893e-07	-0.900791	-1.89792e-10	4.69344e-06	0.0837909	-1.89792e-10	1.08659e-05	-0.971119	-1.89792e-10
90328927	rs2662281	1.05585e-07	-1.6858	-0.0230738	8.89214e-07	-1.7189	0.139109	9.71369e-06	-1.24713	0.163923
90329458	rs2662280	3.99446e-08	-1.69678	-0.98412	2.15168e-06	0.272181	-0.968305	2.16573e-06	-1.62147	-0.962521
90329514	rs116482203	1.02409e-07	-1.73942	-1.89792e-10	7.26609e-07	-1.78174	-1.89792e-10	4.86323e-06	-1.77504	-1.89792e-10
90330959	rs2697548	3.52818e-07	-0.331021	-0.171425	5.36895e-05	2.46957	0.0512761	2.93816e-05	-0.0459445	0.0695663
90331504	rs188859916	3.12349e-06	1.67831	-1.89792e-10	2.78215e-05	1.86344	-1.89792e-10	0.000144156	1.61415	-1.89792e-10
90332240	rs184024404	4.17009e-07	-1.34031e-10	-0.33529	2.56905e-06	-1.34031e-10	-0.518836	1.73522e-05	-1.34031e-10	-0.503025
90333141	rs2662279	9.90863e-08	-1.77686	0.00445679	4.00796e-06	-0.26218	0.188088	6.09907e-06	-1.76016	0.211551
90333404	rs137855265	1.52843e-07	-1.33899	-1.89792e-10	4.14096e-06	-0.041447	-1.89792e-10	8.73025e-06	-1.18995	-1.89792e-10
90333636	rs1818349	3.70225e-07	-0.290862	-0.163426	5.22224e-05	2.43305	0.0600848	2.96403e-05	-0.0460478	0.0784383
90333817	rs149486815	3.28525e-07	-1.34031e-10	-0.573785	2.49346e-06	-1.34031e-10	-0.548701	1.66599e-05	-1.34031e-10	-0.543741
90333956	rs79665583	2.57465e-07	0.334292	-1.15181	4.74174e-07	-1.05209	-1.15646	1.32828e-05	0.382298	-1.15257
90335536	rs6888979	1.08838e-07	-1.67854	-1.89792e-10	7.99539e-06	0.616491	-1.89792e-10	7.92853e-06	-1.28628	-1.89792e-10
90335635	rs6889138	1.03727e-07	-1.72663	-1.89792e-10	9.86339e-06	0.826456	-1.89792e-10	7.35633e-06	-1.36118	-1.89792e-10
90335794	rs142822881	4.24074e-07	-1.34031e-10	-0.318489	2.60777e-06	-1.34031e-10	-0.503879	1.76167e-05	-1.34031e-10	-0.487901
90336531	rs2048217	8.84135e-08	-1.71548	-0.170897	8.06746e-07	-1.67299	-0.00412754	7.70992e-06	-1.33312	0.0188784
90337371	rs143584912	9.01359e-07	-1.34031e-10	0.435505	6.38944e-06	-1.34031e-10	0.392273	4.31926e-05	-1.34031e-10	0.408924
90337413	rs2367186	9.85646e-08	-1.68885	-0.0888365	8.56e-07	-1.70198	0.0841189	8.9994e-06	-1.26753	0.107944
90337465	rs3850657	1.12705e-07	-1.64362	-1.89792e-10	6.91557e-06	0.471401	-1.89792e-10	8.5641e-06	-1.20917	-1.89792e-10
90337957	rs1858070	9.44585e-08	-1.69837	-0.121863	8.33893e-07	-1.69266	0.0486308	8.48768e-06	-1.29026	0.0721298
90339314	rs1828178	9.69301e-08	-1.67255	-0.121863	8.14794e-07	-1.71582	0.0486308	9.01393e-06	-1.2301	0.0721298
90339780	rs55792004	1.03727e-07	-1.72663	-1.89792e-10	9.86339e-06	0.826456	-1.89792e-10	7.35633e-06	-1.36118	-1.89792e-10
90340068	rs1828177	9.07938e-08	-1.69753	-0.162278	7.96241e-07	-1.69538	0.00515311	8.2811e-06	-1.27102	0.0282465
90340631	rs2463775	9.47775e-08	-1.77498	-0.0418866	3.77361e-06	-0.272689	0.138348	5.81741e-06	-1.75728	0.161393
90340921	rs148684653	1.29546e-07	-1.50436	-1.89792e-10	7.56773e-07	-1.74107	-1.89792e-10	6.81652e-06	-1.4374	-1.89792e-10
90342412	rs7449334	3.72633e-07	-0.333563	-0.114241	4.89699e-05	2.31465	0.114184	2.75512e-05	-0.17362	0.132921
90342845	rs56106025	1.08838e-07	-1.67854	-1.89792e-10	7.99539e-06	0.616491	-1.89792e-10	7.92853e-06	-1.28628	-1.89792e-10
90342978	rs1830364	3.44953e-07	-0.380247	-0.144743	4.37678e-05	2.23588	0.0806477	2.53571e-05	-0.222835	0.0991479
90343578	rs1876635	2.16052e-07	-0.692249	-0.30063	2.71643e-06	-0.2972	-0.165857	7.53288e-06	-1.20723	-0.130234
90343840	rs188342788	1.88934e-07	-1.127	-1.89792e-10	1.70461e-06	-0.929039	-1.89792e-10	9.07711e-06	-1.15099	-1.89792e-10
90344018	rs11955946	1.02353e-07	-1.73997	-1.89792e-10	1.05112e-05	0.89007	-1.89792e-10	7.28927e-06	-1.37034	-1.89792e-10
90344149	rs11952993	1.03324e-07	-1.73053	-1.89792e-10	9.79109e-06	0.819099	-1.89792e-10	7.50016e-06	-1.34182	-1.89792e-10
90344532	rs75755797	1.73547e-07	-1.34031e-10	-1.21195	1.27934e-06	-1.34031e-10	-1.21603	8.50731e-06	-1.34031e-10	-1.21582
90344890	rs1818353	2.15927e-07	0.162909	-1.15637	3.91605e-07	-1.24022	-1.15966	9.32669e-06	0.034054	-1.15792
90344923	rs17572752	1.84494e-07	-1.15078	-1.89792e-10	3.23148e-06	-0.289434	-1.89792e-10	8.55629e-06	-1.21008	-1.89792e-10
90346339	rs6861614	1.01573e-07	-1.74762	-1.89792e-10	1.06194e-05	0.90031	-1.89792e-10	7.14249e-06	-1.39068	-1.89792e-10
90346380	rs6880626	1.01573e-07	-1.74762	-1.89792e-10	1.06194e-05	0.90031	-1.89792e-10	7.14249e-06	-1.39068	-1.89792e-10
90346795	rs114580598	1.24093e-07	-1.54737	-1.89792e-10	7.92312e-07	-1.69517	-1.89792e-10	5.50378e-06	-1.65131	-1.89792e-10
90347289	rs12189005	1.01871e-07	-1.74469	-1.89792e-10	1.03538e-05	0.874977	-1.89792e-10	7.21253e-06	-1.38093	-1.89792e-10
90347997	rs189910927	9.94962e-08	-1.76828	-1.89792e-10	8.03777e-07	-1.68081	-1.89792e-10	4.84508e-06	-1.77878	-1.89792e-10
90348718	rs12188068	1.01871e-07	-1.74469	-1.89792e-10	1.03538e-05	0.874977	-1.89792e-10	7.21253e-06	-1.38093	-1.89792e-10
90348787	rs2697542	3.31693e-07	-0.383351	-0.180837	3.85229e-05	2.12122	0.0676611	2.2412e-05	-0.333363	0.0862125
90349013	rs73187156	5.90383e-08	-1.19999	-1.09023	5.82746e-07	-0.988785	-1.01359	3.40743e-06	-1.13216	-0.99863
90349263	rs12188249	1.01313e-07	-1.75019	-1.89792e-10	1.08679e-05	0.923442	-1.89792e-10	7.08014e-06	-1.39945	-1.89792e-10
90349330	rs72784643	1.25563e-07	-1.53559	-1.89792e-10	7.53653e-07	-1.7452	-1.89792e-10	9.29912e-06	-1.12683	-1.89792e-10
90349562	rs2010355	4.9413e-08	-1.77686	-0.691322	1.69814e-06	-0.341531	-0.591312	2.77812e-06	-1.76044	-0.574536
90350227	rs17572843	1.01871e-07	-1.74469	-1.89792e-10	1.03538e-05	0.874977	-1.89792e-10	7.21253e-06	-1.38093	-1.89792e-10
90350502	rs62376490	1.01871e-07	-1.74469	-1.89792e-10	1.03538e-05	0.874977	-1.89792e-10	7.21253e-06	-1.38093	-1.89792e-10
90350577	rs62376491	1.01871e-07	-1.74469	-1.89792e-10	1.03538e-05	0.874977	-1.89792e-10	7.21253e-06	-1.38093	-1.89792e-10
90350959	rs2697543	1.00417e-07	-1.78096	0.0218865	3.37417e-06	-0.50004	0.253814	6.40782e-06	-1.77741	0.278181
90350998	rs16869392	2.50716e-07	0.298452	-1.14253	4.31861e-07	-1.15581	-1.14621	1.13968e-05	0.221067	-1.14448
90351095	rs190648265	1.00336e-07	-1.75987	-1.89792e-10	7.90216e-07	-1.69782	-1.89792e-10	4.86199e-06	-1.7753	-1.89792e-10
90351150	rs2697544	1.12925e-07	-1.76252	0.120849	4.60213e-06	-0.297332	0.361478	7.26776e-06	-1.76002	0.386718
90351463	rs2662284	1.12164e-07	-1.76038	0.111942	4.64178e-06	-0.279078	0.351802	7.21358e-06	-1.75774	0.376964
90351699	rs7719311	1.11075e-07	-1.77013	0.111942	4.23402e-06	-0.371023	0.351802	7.13881e-06	-1.76816	0.376964
90351791	rs79956589	2.47125e-07	0.284027	-1.14253	4.28462e-07	-1.16371	-1.14621	1.12366e-05	0.206913	-1.14448
90351976	rs7723511	1.10432e-07	-1.77594	0.111942	4.01272e-06	-0.424705	0.351802	7.11223e-06	-1.77189	0.376964
90352220	rs6452930	1.20323e-07	-1.76405	0.18583	4.86158e-06	-0.313008	0.431998	7.76107e-06	-1.76542	0.457794
90352302	rs2367274	1.1349e-07	-1.76647	0.129784	4.4819e-06	-0.333509	0.371183	7.30838e-06	-1.76422	0.3965
90352309	rs4454077	1.14441e-07	-1.75813	0.129784	4.82033e-06	-0.260715	0.371183	7.37344e-06	-1.75536	0.3965
90352338	rs140218460	1.39971e-07	-1.42696	-1.89792e-10	4.09723e-06	-0.0520633	-1.89792e-10	6.29031e-06	-1.51773	-1.89792e-10
90352452	rs4254936	1.11175e-07	-1.77814	0.120849	3.90719e-06	-0.461033	0.361478	7.16105e-06	-1.77481	0.386718
90352694	rs6452934	1.16619e-07	-1.75813	0.148643	4.92004e-06	-0.260715	0.391658	7.52718e-06	-1.75536	0.417137
90354099	rs77058932	2.25108e-07	0.192382	-1.1442	4.02492e-07	-1.22461	-1.14784	9.70996e-06	0.0625376	-1.14613
90354265	rs2662278	1.1085e-07	-1.77216	0.111942	4.51895e-06	-0.305897	0.351802	7.19779e-06	-1.75994	0.376964
90356564	rs66608099	3.38166e-07	-0.734468	0.189606	3.9183e-06	-0.461943	0.365226	1.13013e-05	-1.34002	0.408194
90356690	rs1852734	1.16541e-07	-1.77778	0.16763	4.25125e-06	-0.42742	0.41226	7.53906e-06	-1.77455	0.437901
90357301	rs10942624	1.24901e-07	-1.75515	0.214268	5.395e-06	-0.239722	0.462821	8.07497e-06	-1.75683	0.488855
90357691	rs117219639	2.08455e-07	-1.34031e-10	-1.02867	1.81265e-06	-1.34031e-10	-0.867585	1.21498e-05	-1.34031e-10	-0.859433
90358300	rs13180409	1.12694e-07	-1.76457	0.120849	4.40195e-06	-0.341803	0.361478	7.24617e-06	-1.76299	0.386718
90359932	rs73187167	7.40771e-08	-1.01651	-1.04678	7.47641e-07	-0.793851	-0.959355	4.47084e-06	-0.91663	-0.94254
90361061	rs7706034	4.7724e-08	-1.65967	-0.843295	3.00924e-06	0.314517	-0.675203	2.85962e-06	-1.64699	-0.659071
90361677	rs72784648	1.7513e-07	-1.20287	-1.89792e-10	9.41381e-07	-1.52278	-1.89792e-10	6.21658e-06	-1.52953	-1.89792e-10
90362010	rs1819074	4.51673e-08	-1.69091	-0.86712	2.55679e-06	0.18036	-0.703982	2.71176e-06	-1.67087	-0.688281
90362374	rs1819073	4.49608e-08	-1.69091	-0.871701	2.54263e-06	0.18036	-0.709534	2.69652e-06	-1.67087	-0.693918
90363785	rs71637321	1.85971e-07	-1.14281	-1.89792e-10	4.8558e-06	0.117801	-1.89792e-10	7.91886e-06	-1.2875	-1.89792e-10
90364101	rs6882081	4.51673e-08	-1.69091	-0.86712	2.55679e-06	0.18036	-0.703982	2.71176e-06	-1.67087	-0.688281
90364776	rs144017345	1.15899e-07	-1.61568	-1.89792e-10	7.31996e-07	-1.77435	-1.89792e-10	7.4568e-06	-1.34762	-1.89792e-10
90365475	rs72784652	1.54424e-07	-1.32869	-1.89792e-10	1.9483e-06	-0.795414	-1.89792e-10	6.37937e-06	-1.50368	-1.89792e-10
90365703	rs187270236	1.31335e-06	0.811934	-1.89792e-10	8.90156e-06	0.723853	-1.89792e-10	4.41935e-05	0.431833	-1.89792e-10
90365818	rs78924383	1.99153e-07	-1.34031e-10	-1.07433	1.58312e-06	-1.34031e-10	-1.00298	1.05154e-05	-1.34031e-10	-1.0039
90366005	rs66482530	9.90728e-08	-0.863401	-0.909142	9.2851e-07	-0.765364	-0.771184	3.25348e-06	-1.43171	-0.745315
90366010	rs80000295	1.85659e-07	-1.34031e-10	-1.14449	1.43609e-06	-1.34031e-10	-1.10045	9.55651e-06	-1.34031e-10	-1.09952
90366216	rs16869404	1.11149e-07	-0.741739	-0.915784	1.03204e-06	-0.651651	-0.779188	3.39214e-06	-1.38174	-0.753549
90366272	rs7733230	4.35374e-08	-1.70505	-0.889726	2.37797e-06	0.135321	-0.731446	2.61921e-06	-1.67771	-0.716169
90366431	rs7733024	1.59687e-07	-1.29518	-1.89792e-10	2.15417e-06	-0.694969	-1.89792e-10	6.86864e-06	-1.42978	-1.89792e-10
90366991	rs13152882	6.66047e-08	-1.00303	-1.16659	1.10327e-05	2.08344	-1.14495	2.43171e-06	-1.32139	-1.14676
90367850	rs62376492	1.03716e-07	-1.72674	-1.89792e-10	9.03565e-07	-1.56378	-1.89792e-10	4.8664e-06	-1.77439	-1.89792e-10
90368596	rs9293558	4.29089e-07	-0.0774241	-0.229309	6.12916e-05	2.63965	0.0136186	2.85441e-05	-0.0370711	0.0317768
90368783	rs16869414	1.1192e-07	-0.711329	-0.939285	1.04439e-06	-0.611306	-0.807632	3.23219e-06	-1.40076	-0.78283
90369605	rs10058592	1.68667e-07	-0.214814	-1.02566	3.5408e-07	-1.45655	-1.04405	6.56255e-06	-0.428017	-1.04735
90369776	rs13173863	2.04384e-07	-1.0484	-1.89792e-10	6.59997e-06	0.42469	-1.89792e-10	9.10668e-06	-1.14774	-1.89792e-10
90369887	rs951948	6.68303e-08	-0.999651	-1.16659	1.18607e-05	2.15581	-1.14495	2.44659e-06	-1.31529	-1.14676
90370142	rs12658697	6.70549e-08	-0.999651	-1.16324	1.19084e-05	2.15581	-1.14094	2.4563e-06	-1.31529	-1.1428
90370635	rs76879861	3.59928e-07	-1.47425	0.991753	3.72243e-06	-1.00958	0.861587	1.70489e-05	-1.40083	0.880167
90371668	rs10037172	3.95294e-07	-0.130238	-0.258529	5.02806e-05	2.47427	-0.0190268	2.61285e-05	-0.0926086	-0.00111034
90371776	rs6874106	1.08945e-07	-0.746863	-0.93069	1.03109e-06	-0.634552	-0.797206	3.27943e-06	-1.39698	-0.772094
90371797	rs72784659	1.1547e-07	-1.61939	-1.89792e-10	7.33525e-07	-1.77227	-1.89792e-10	8.06725e-06	-1.26893	-1.89792e-10
90374560	rs114902086	2.13821e-07	-1.00326	-1.89792e-10	2.29342e-06	-0.632332	-1.89792e-10	1.49473e-05	-0.652215	-1.89792e-10
90374713	rs2007538	1.76834e-07	-0.163709	-1.02948	3.61191e-07	-1.43304	-1.04768	6.85733e-06	-0.380487	-1.05094
90375076	rs1819072	1.7089e-07	-0.231008	-0.996369	3.71626e-07	-1.43608	-1.01616	6.96279e-06	-0.396451	-1.01971
90377078	rs116322228	2.0223e-07	-1.34031e-10	-1.05899	1.59998e-06	-1.34031e-10	-0.992382	1.05863e-05	-1.34031e-10	-0.997181
90377989	rs56137437	1.08611e-07	-0.77729	-0.903334	1.00895e-06	-0.666599	-0.786866	3.25636e-06	-1.41545	-0.760684
90378971	rs12652491	6.59477e-08	-1.02702	-1.15251	1.13387e-05	2.09409	-1.12825	2.43539e-06	-1.33638	-1.13026
90379153	rs12519581	1.71601e-07	-0.189361	-1.03386	3.61356e-07	-1.4449	-1.03537	6.77684e-06	-0.404352	-1.03888
90379491	rs74518397	1.74614e-07	-1.34031e-10	-1.20582	1.27928e-06	-1.34031e-10	-1.21608	8.50566e-06	-1.34031e-10	-1.21601
90379811	rs72784660	2.62043e-07	-0.79989	-1.89792e-10	7.31146e-07	-1.77552	-1.89792e-10	9.13138e-06	-1.14503	-1.89792e-10
90379878	rs4386756	6.37255e-08	-1.05753	-1.15628	1.05012e-05	2.02439	-1.13528	2.40559e-06	-1.34187	-1.13708
90380164	rs144519521	2.01335e-07	-1.34031e-10	-1.06343	1.55245e-06	-1.34031e-10	-1.02254	1.04044e-05	-1.34031e-10	-1.01452
90380845	rs12657388	5.83711e-08	-1.12376	-1.17782	8.78503e-06	1.87054	-1.15987	2.23055e-06	-1.39314	-1.16135
90381011	rs140633901	1.0048e-07	-1.75844	-1.89792e-10	7.26439e-07	-1.78197	-1.89792e-10	5.37748e-06	-1.67453	-1.89792e-10
90382130	rs10454910	6.43663e-08	-1.05684	-1.14697	9.80643e-06	1.94419	-1.12352	2.30332e-06	-1.39705	-1.12535
90383216	rs12153127	6.03269e-08	-1.11183	-1.15679	8.46467e-06	1.81092	-1.1374	2.17701e-06	-1.43954	-1.13925
90383257	rs114765283	9.90855e-08	-1.77242	-1.89792e-10	7.32543e-07	-1.77361	-1.89792e-10	4.83241e-06	-1.7814	-1.89792e-10
90383274	rs58524182	7.16601e-08	-1.28118	-0.815288	7.24013e-07	-1.10348	-0.681836	2.75871e-06	-1.68945	-0.652531
90383461	rs59661306	6.96512e-08	-1.25993	-0.864968	6.5349e-07	-1.14835	-0.739448	2.60822e-06	-1.68633	-0.711747
90385098	rs16869425	6.83148e-08	-1.35038	-0.793893	6.57412e-07	-1.2181	-0.66372	2.76914e-06	-1.70375	-0.634463
90385598	rs111391632	4.97634e-08	-1.32877	-1.13235	4.65282e-07	-1.1447	-1.08278	2.81067e-06	-1.27774	-1.04558
90386168	rs73187188	4.90114e-08	-1.34374	-1.13261	4.56937e-07	-1.16247	-1.08311	2.7656e-06	-1.29354	-1.04595
90386514	rs10068613	1.19044e-07	-1.57988	-0.00902254	1.58507e-06	-0.949688	-0.0520585	7.31081e-06	-1.30088	-0.0665113
90387293	rs114529322	1.15943e-07	-1.6153	-1.89792e-10	7.75708e-07	-1.71635	-1.89792e-10	7.23282e-06	-1.37812	-1.89792e-10
90387619	rs28668531	2.74445e-07	-1.19778	0.444128	3.9131e-06	-0.699873	0.601828	1.15521e-05	-1.54021	0.63034
90388240	rs73187190	5.39771e-08	-1.6033	-0.776542	3.92983e-07	-1.75246	-0.643898	2.61477e-06	-1.78144	-0.614128
90388840	rs61392689	5.37945e-08	-1.6033	-0.77993	3.91467e-07	-1.75246	-0.647765	2.60442e-06	-1.78144	-0.618094
90389450	rs4244206	5.14607e-07	-0.0715053	-0.0534898	8.60864e-05	2.7896	0.203377	3.82094e-05	0.0636079	0.222727
90389883	rs6452937	3.05647e-07	-1.11714	0.471171	4.50676e-06	-0.591067	0.634272	1.25826e-05	-1.48741	0.662978
90390529	rs75551786	1.75418e-07	-1.34031e-10	-1.20123	1.27926e-06	-1.34031e-10	-1.21609	8.50557e-06	-1.34031e-10	-1.21602
90390580	rs12518689	4.34481e-07	0.907905	-1.20215	0.000151602	4.76976	-1.21088	1.30107e-05	0.419569	-1.21054
90390935	rs2886924	2.69625e-07	-1.18894	0.417574	3.86763e-06	-0.687857	0.578124	1.13432e-05	-1.53452	0.606392
90391034	rs4608951	3.64002e-07	0.738528	-1.20977	0.000102539	4.38293	-1.21506	1.08651e-05	0.243714	-1.2149
90391447	rs78634619	1.74449e-07	-1.34031e-10	-1.20677	1.29612e-06	-1.34031e-10	-1.203	8.61581e-06	-1.34031e-10	-1.20315
90391920	rs76173152	1.40186e-07	-1.61902	0.193588	1.79188e-06	-1.03127	0.152163	8.42522e-06	-1.36241	0.136891
90391921	rs75117248	1.29812e-07	-1.67817	0.175864	1.53917e-06	-1.16584	0.134702	7.50029e-06	-1.46133	0.119528
90392390	rs115126751	9.93091e-08	-1.77016	-1.89792e-10	9.07685e-07	-1.55923	-1.89792e-10	5.22622e-06	-1.70306	-1.89792e-10
90392621	rs1852731	6.38224e-08	-1.28097	-0.931321	6.00878e-07	-1.14854	-0.823202	2.39377e-06	-1.68497	-0.79891
90394625	rs2950849	5.14091e-08	-1.49413	-0.934458	4.5012e-07	-1.42677	-0.833848	2.18471e-06	-1.76523	-0.810033
90395206	rs2367279	7.72821e-08	-1.37478	-0.646155	1.55555e-06	-0.5565	-0.464044	4.64103e-06	-1.3706	-0.451208
90395861	rs59918121	2.13206e-07	-1.53554	0.5294	2.91304e-06	-0.815261	0.422083	1.24118e-05	-1.23197	0.393871
90395918	rs59654682	4.91725e-08	-1.43951	-1.03355	4.00806e-07	-1.44541	-0.931241	2.01664e-06	-1.75287	-0.902445
90396152	rs2973455	4.88429e-08	-1.43951	-1.04028	4.00077e-07	-1.44541	-0.933063	2.0137e-06	-1.75287	-0.903908
90396790	rs2973454	4.88429e-08	-1.43951	-1.04028	4.00077e-07	-1.44541	-0.933063	2.0137e-06	-1.75287	-0.903908
90397333	rs2950850	4.88429e-08	-1.43951	-1.04028	4.00077e-07	-1.44541	-0.933063	2.0137e-06	-1.75287	-0.903908
90397917	rs3749606	2.29068e-07	-1.52887	0.59449	3.16291e-06	-0.8021	0.491218	1.34204e-05	-1.22203	0.462057
90398014	rs3749605	2.45795e-07	-1.53239	0.66849	3.37513e-06	-0.809039	0.563099	1.43364e-05	-1.22727	0.533327
90398269	rs1986718	5.07758e-08	-1.41145	-1.02953	4.29308e-07	-1.38848	-0.919474	2.06536e-06	-1.7418	-0.889645
90398673	rs73189003	4.20505e-08	-1.72263	-0.906898	3.56259e-07	-1.67753	-0.816944	2.43855e-06	-1.7111	-0.754239
90399012	rs2950851	5.11052e-08	-1.41145	-1.02307	4.32816e-07	-1.38848	-0.911335	2.08306e-06	-1.7418	-0.881109
90399338	rs56377639	5.09945e-08	-1.41145	-1.02523	4.31638e-07	-1.38848	-0.91406	2.07712e-06	-1.7418	-0.883966
90399342	rs143089817	1.51322e-07	-1.34899	-1.89792e-10	5.33748e-06	0.21238	-1.89792e-10	7.35614e-06	-1.36121	-1.89792e-10
90399822	rs2973453	5.11052e-08	-1.41145	-1.02307	4.32816e-07	-1.38848	-0.911335	2.08306e-06	-1.7418	-0.881109
90400483	rs2367280	4.72268e-07	0.962663	-1.17351	0.000136193	4.64273	-1.19103	1.35868e-05	0.442518	-1.19016
90400567	rs149576220	1.72829e-07	-1.34031e-10	-1.2161	1.28498e-06	-1.34031e-10	-1.21163	8.5417e-06	-1.34031e-10	-1.21179
90401221	rs3112484	5.02928e-08	-1.42315	-1.02739	4.25308e-07	-1.40054	-0.916773	2.06338e-06	-1.74559	-0.886811
90401398	rs7731652	5.39859e-07	1.09642	-1.17351	0.000148597	4.7299	-1.19103	1.33727e-05	0.42663	-1.19016
90404006	rs12109264	5.00518e-08	-1.41506	-1.04028	4.09894e-07	-1.42117	-0.933063	2.02872e-06	-1.74543	-0.903908
90404539	rs73189007	3.72299e-08	-1.74889	-1.00239	3.9775e-07	-1.49881	-0.885492	3.25316e-06	-1.32308	-0.85404
90404615	rs73189008	5.12963e-08	-1.41145	-1.01933	4.34849e-07	-1.38848	-0.906649	2.09332e-06	-1.7418	-0.876197
90405048	rs150653394	1.94566e-07	-1.34031e-10	-1.09763	1.38172e-06	-1.34031e-10	-1.13904	9.13843e-06	-1.34031e-10	-1.14426
90405193	rs72784667	1.05556e-07	-1.70915	-1.89792e-10	8.44283e-07	-1.63164	-1.89792e-10	5.42448e-06	-1.66582	-1.89792e-10
90405621	rs10071291	2.22233e-07	-1.49342	0.528753	3.17813e-06	-0.733482	0.427401	1.32721e-05	-1.16987	0.398792
90405691	rs188703823	6.1299e-07	0.049951	-1.89792e-10	5.21193e-06	0.188576	-1.89792e-10	3.02078e-05	0.0513537	-1.89792e-10
90405835	rs3952745	5.12963e-08	-1.41145	-1.01933	4.34849e-07	-1.38848	-0.906649	2.09332e-06	-1.7418	-0.876197
90406554	rs191524364	1.45157e-07	-1.39058	-1.89792e-10	9.76647e-07	-1.486	-1.89792e-10	9.0552e-06	-1.15341	-1.89792e-10
90406575	rs4571507	5.75141e-07	-0.0137839	-1.89792e-10	9.37624e-06	0.775805	-1.89792e-10	4.40403e-05	0.42836	-1.89792e-10
90406998	rs2973450	5.17265e-08	-1.40552	-1.0169	4.38845e-07	-1.38238	-0.903604	2.10415e-06	-1.73983	-0.873005
90407022	rs4512153	5.14502e-07	1.04106	-1.16626	0.000154371	4.76239	-1.18541	1.46649e-05	0.513156	-1.18444
90407299	rs79973531	2.35658e-07	-1.46321	0.55719	3.45841e-06	-0.676569	0.455003	1.4249e-05	-1.12621	0.426154
90407743	rs2973449	5.30768e-08	-1.38198	-1.01468	4.50869e-07	-1.35813	-0.900823	2.12749e-06	-1.73171	-0.870092
90408139	rs2973448	5.30768e-08	-1.38198	-1.01468	4.50869e-07	-1.35813	-0.900823	2.12749e-06	-1.73171	-0.870092
90408471	rs76394730	2.27935e-07	-1.48198	0.542643	3.29195e-06	-0.711776	0.440882	1.36759e-05	-1.15326	0.412155
90409031	rs2973447	5.0579e-08	-1.4039	-1.04096	4.14097e-07	-1.4101	-0.933929	2.03414e-06	-1.74185	-0.904817
90409081	rs2950852	4.99909e-08	-1.40921	-1.04735	4.08589e-07	-1.41536	-0.942054	2.01339e-06	-1.74357	-0.913355
90409739	rs2367282	3.92652e-07	0.736994	-1.13247	0.000120632	4.48644	-1.15607	1.34293e-05	0.395302	-1.15461
90410295	rs2950853	4.85173e-08	-1.44187	-1.04461	4.08181e-07	-1.41985	-0.938568	2.00506e-06	-1.75138	-0.909691
90410424	rs7707023	3.91792e-07	0.736994	-1.13466	0.000120186	4.48644	-1.15977	1.33775e-05	0.395302	-1.15847
90410692	rs10942625	5.04658e-07	1.00879	-1.15331	0.00015407	4.75011	-1.17508	1.49648e-05	0.522923	-1.17397
90411072	rs13357230	2.71354e-07	-1.46357	0.698592	3.89414e-06	-0.695251	0.59235	1.55995e-05	-1.17184	0.562333
90411825	rs113138167	9.82102e-08	-1.78129	-1.89792e-10	7.35349e-07	-1.76978	-1.89792e-10	5.07388e-06	-1.73264	-1.89792e-10
90412371	rs1852732	4.88023e-07	0.981008	-1.15904	0.000146974	4.70757	-1.17969	1.45238e-05	0.497681	-1.17864
90412681	rs75928279	2.26819e-07	-1.46717	0.52292	3.33808e-06	-0.683952	0.426975	1.37721e-05	-1.13189	0.397795
90412915	rs76060339	2.67757e-07	-1.34031e-10	-0.778318	2.11168e-06	-1.34031e-10	-0.714888	1.39893e-05	-1.34031e-10	-0.718456
90413181	rs115078926	1.15305e-07	-1.62082	-1.89792e-10	9.12868e-07	-1.55354	-1.89792e-10	5.12476e-06	-1.72266	-1.89792e-10
90413351	rs4916845	4.45118e-07	0.892657	-1.16272	0.000141018	4.66912	-1.18261	1.37625e-05	0.446802	-1.1816
90413374	rs2950854	5.20495e-08	-1.35293	-1.06327	4.23324e-07	-1.35954	-0.962453	2.00928e-06	-1.72416	-0.934815
90414407	rs2973446	5.82514e-07	0.236551	-0.237596	8.80126e-05	3.03115	-0.0160392	3.53667e-05	0.20744	0.00158345
90415497	rs10063704	4.25349e-07	0.427275	-0.742764	4.22241e-05	2.99041	-0.709791	9.56148e-06	-0.373241	-0.725762
90415505	rs10070771	2.09313e-07	-1.43562	0.411051	3.1901e-06	-0.625686	0.323365	1.29878e-05	-1.08689	0.29415
90415585	rs2973445	5.24857e-08	-1.39324	-1.01461	4.43819e-07	-1.36973	-0.904983	2.11189e-06	-1.73565	-0.873507
90415978	rs2367283	4.19765e-07	0.408269	-0.736972	3.73422e-05	2.86155	-0.703801	9.15941e-06	-0.422098	-0.719867
90416392	rs1808084	4.08712e-07	0.38679	-0.742178	3.59973e-05	2.83025	-0.709185	8.95821e-06	-0.439011	-0.725165
90416720	rs118085084	1.85187e-07	-1.47185	0.324822	2.93153e-06	-0.626374	0.239524	1.22212e-05	-1.06469	0.211119
90416766	rs13436174	1.84749e-07	-1.46859	0.319189	2.7451e-06	-0.686607	0.23405	1.13419e-05	-1.13394	0.205698
90417458	rs183309246	1.05807e-07	-1.70678	-1.89792e-10	8.64494e-07	-1.60798	-1.89792e-10	5.32408e-06	-1.68451	-1.89792e-10
90417593	rs2973444	3.09755e-07	-0.73294	0.100323	5.60194e-06	-0.0190931	0.279833	1.75714e-05	-0.889557	0.399082
90417672	rs148382118	9.81515e-08	-1.78189	-1.89792e-10	1.14059e-06	-1.33083	-1.89792e-10	4.887e-06	-1.77017	-1.89792e-10
90418032	rs2367284	3.63644e-07	-0.300586	-0.171638	4.0131e-05	2.17289	0.0568899	2.08953e-05	-0.392261	0.0750382
90418419	rs2950855	6.30567e-08	-1.24326	-0.981102	5.39603e-07	-1.21564	-0.863652	2.34123e-06	-1.67587	-0.830199
90418617	rs13154380	4.85562e-07	1.00288	-1.18597	0.000141327	4.68904	-1.20034	1.25904e-05	0.375839	-1.19965
90418671	rs13174460	1.19356e-07	-1.58629	-1.89792e-10	2.14749e-06	-0.698073	-1.89792e-10	5.93281e-06	-1.57625	-1.89792e-10
90418733	rs13436467	1.63245e-07	-1.4362	0.163054	2.41449e-06	-0.663307	0.0824236	9.76259e-06	-1.13379	0.0556026
90419908	rs62376493	2.50615e-07	-0.844482	-1.89792e-10	1.15422e-06	-1.31894	-1.89792e-10	1.93736e-05	-0.392835	-1.89792e-10
90420584	rs74629216	1.52581e-07	-1.3407	-1.89792e-10	7.47821e-07	-1.75297	-1.89792e-10	5.82611e-06	-1.5944	-1.89792e-10
90420644	rs4489092	4.35204e-07	0.918896	-1.21148	0.000113257	4.48294	-1.21565	1.01467e-05	0.175927	-1.21553
90421498	rs12153246	1.25738e-07	-0.503802	-1.0304	3.58419e-06	0.768234	-0.954075	3.78094e-06	-1.0891	-0.93767
90421627	rs73771183	1.56962e-07	-1.66741	0.35502	1.1733e-06	-1.7816	0.479043	9.11316e-06	-1.65113	0.5041
90422216	rs2973442	2.93515e-06	-1.63231	3.24843	2.38108e-05	-1.54869	3.25646	0.000141515	-1.70061	3.29627
90423162	rs2950856	1.34477e-06	-1.75923	2.59481	1.22038e-05	-1.59978	2.63915	6.97613e-05	-1.77131	2.65965
90423301	rs149167112	2.99201e-07	-0.667282	-1.89792e-10	2.08934e-06	-0.725528	-1.89792e-10	1.90188e-05	-0.411316	-1.89792e-10
90423764	rs59088629	5.54304e-07	0.622707	-0.673391	1.12535e-05	1.73003	-0.771722	7.26266e-05	1.71195	-0.783365
90423792	rs10514344	1.77142e-07	-1.34031e-10	-1.19145	1.29759e-06	-1.34031e-10	-1.20186	8.60197e-06	-1.34031e-10	-1.20475
90423869	rs143310897	1.19993e-07	-1.58096	-1.89792e-10	8.16684e-07	-1.66488	-1.89792e-10	6.69728e-06	-1.45504	-1.89792e-10
90423894	rs7733007	4.3456e-08	-1.43019	-1.16646	2.98546e-07	-1.51256	-1.15864	2.77609e-06	-1.1806	-1.1551
90424279	rs10514345	2.19945e-07	-0.821367	-0.153653	6.36144e-06	0.620568	-0.232687	1.15331e-05	-0.679551	-0.231977
90425042	rs4244207	1.55253e-07	-0.364202	-0.95914	3.33829e-06	0.709473	-0.966387	7.80493e-06	-0.337514	-0.964475
90425409	rs1972326	4.64277e-07	-1.34031e-10	-0.227917	3.22401e-06	-1.34031e-10	-0.291749	2.11297e-05	-1.34031e-10	-0.306066
90425577	rs1972327	3.38921e-07	-1.34031e-10	-0.542631	2.44855e-06	-1.34031e-10	-0.566879	1.62297e-05	-1.34031e-10	-0.569906
90425951	rs13158036	2.11627e-07	-0.415358	-0.598213	6.8893e-06	1.13142	-0.663828	1.35858e-05	-0.0846984	-0.663019
90425984	rs2950857	3.40542e-07	-1.34031e-10	-0.53786	2.50133e-06	-1.34031e-10	-0.545549	1.6581e-05	-1.34031e-10	-0.54849
90426633	rs2950858	9.57955e-08	-0.72838	-1.0778	2.6462e-06	0.593856	-1.08311	5.47881e-06	-0.574148	-1.08171
90426676	rs77267772	2.42839e-07	-1.34031e-10	-0.876001	1.79945e-06	-1.34031e-10	-0.874895	1.21035e-05	-1.34031e-10	-0.86325
90427048	rs13163651	3.94263e-07	-0.29998	-0.0914005	1.26931e-05	1.22913	-0.150445	2.56593e-05	0.032997	-0.144839
90427386	rs2973440	3.38265e-07	-1.34031e-10	-0.544569	2.4847e-06	-1.34031e-10	-0.55222	1.6471e-05	-1.34031e-10	-0.555145
90428135	rs75070602	2.03983e-07	-1.34031e-10	-1.05036	1.41662e-06	-1.34031e-10	-1.1141	9.31428e-06	-1.34031e-10	-1.1252
90428627	rs2950859	3.27299e-07	-1.34031e-10	-0.577525	2.40461e-06	-1.34031e-10	-0.584985	1.59412e-05	-1.34031e-10	-0.587837
90428899	rs12697806	3.2884e-07	-1.34031e-10	-0.572826	2.40797e-06	-1.34031e-10	-0.58359	1.59641e-05	-1.34031e-10	-0.586401
90430048	rs144426413	2.5359e-07	-1.34031e-10	-0.832681	1.69679e-06	-1.34031e-10	-0.933635	1.10721e-05	-1.34031e-10	-0.952318
90430132	rs2973457	2.05595e-07	-1.04249	-1.89792e-10	1.23135e-06	-1.25426	-1.89792e-10	9.95443e-06	-1.05873	-1.89792e-10
90430477	rs13190101	4.00346e-07	-0.251192	-0.124877	1.31689e-05	1.29851	-0.183024	2.62112e-05	0.0869462	-0.177504
90431259	rs138479322	1.23745e-07	-1.55018	-1.89792e-10	1.50174e-06	-1.05575	-1.89792e-10	8.46442e-06	-1.22087	-1.89792e-10
90431599	rs73189095	1.8305e-07	-1.34031e-10	-1.15864	1.30914e-06	-1.34031e-10	-1.193	8.65926e-06	-1.34031e-10	-1.19812
90431779	rs13158026	2.13367e-07	-0.403481	-0.601903	6.99376e-06	1.14996	-0.667316	1.37074e-05	-0.0722975	-0.66651
90431872	rs13161782	2.13227e-07	-0.3927	-0.613342	6.96618e-06	1.16567	-0.686981	1.35956e-05	-0.060293	-0.686705
90431974	rs55736649	1.55689e-07	-0.980868	-0.339667	5.41425e-06	0.52146	-0.294799	1.1102e-05	-0.665667	-0.283957
90431982	rs13161956	2.08982e-07	-0.358182	-0.667969	7.09705e-06	1.21572	-0.718413	1.39151e-05	-0.00801133	-0.715761
90432314	rs2367286	8.52571e-07	-1.70911	2.08897	8.94924e-06	-1.47946	2.20865	5.29505e-05	-1.64571	2.25832
90432842	rs2950847	3.40167e-07	-1.34031e-10	-0.538961	2.49021e-06	-1.34031e-10	-0.550005	1.65082e-05	-1.34031e-10	-0.55289
90433312	rs2950848	3.32827e-07	-1.34031e-10	-0.560777	2.43691e-06	-1.34031e-10	-0.571641	1.61556e-05	-1.34031e-10	-0.574479
90433852	rs60378516	2.45744e-07	-1.34031e-10	-0.864106	1.76772e-06	-1.34031e-10	-0.892685	1.15941e-05	-1.34031e-10	-0.906251
90434109	rs16869507	3.01754e-07	-1.34031e-10	-0.658786	2.45125e-06	-1.34031e-10	-0.565776	1.65099e-05	-1.34031e-10	-0.552786
90436277	rs10055598	1.92897e-07	-0.944614	-0.161629	6.91387e-06	0.543633	-0.0724776	1.44664e-05	-0.628656	-0.0562599
90436372	rs6873467	4.64993e-07	0.0348436	-0.261219	2.27941e-05	2.04735	-0.383219	3.17403e-05	0.496241	-0.395399
90436383	rs184623755	2.98191e-07	-1.34031e-10	-0.670664	2.19017e-06	-1.34031e-10	-0.678394	1.47693e-05	-1.34031e-10	-0.664198
90437581	rs116548818	1.01678e-07	-1.74658	-1.89792e-10	7.51955e-07	-1.74745	-1.89792e-10	5.52962e-06	-1.64663	-1.89792e-10
90438189	rs59763490	2.69671e-07	-1.34031e-10	-0.771197	1.88825e-06	-1.34031e-10	-0.826722	1.23552e-05	-1.34031e-10	-0.842668
90438473	rs6873773	3.11448e-07	-0.400683	-0.226484	8.89697e-06	1.00455	-0.281213	1.82172e-05	-0.179347	-0.27503
90439443	rs111664078	9.94647e-08	-1.7686	-1.89792e-10	7.68636e-07	-1.72551	-1.89792e-10	4.9272e-06	-1.76197	-1.89792e-10
90439954	rs74388584	3.6543e-07	-1.34031e-10	-0.467323	2.67999e-06	-1.34031e-10	-0.476563	1.77742e-05	-1.34031e-10	-0.478999
90440102	rs10059760	1.05256e-07	-1.71201	-1.89792e-10	1.48857e-06	-1.06455	-1.89792e-10	5.52004e-06	-1.64836	-1.89792e-10
90440196	rs112507046	2.33616e-07	-1.34031e-10	-0.914718	1.58253e-06	-1.34031e-10	-1.00335	1.03525e-05	-1.34031e-10	-1.01952
90440534	rs75014033	1.75694e-07	-1.34031e-10	-1.19965	1.29598e-06	-1.34031e-10	-1.20311	8.61159e-06	-1.34031e-10	-1.20364
90440921	rs140077642	1.0318e-07	-1.73192	-1.89792e-10	7.42648e-07	-1.75991	-1.89792e-10	5.21135e-06	-1.70591	-1.89792e-10
90440985	rs73191005	2.35009e-07	-1.34031e-10	-0.908774	1.59046e-06	-1.34031e-10	-0.998351	1.04023e-05	-1.34031e-10	-1.01472
90441146	rs4458614	2.74657e-07	-0.339667	-0.413209	1.68501e-05	1.71692	-0.354941	2.23488e-05	0.0936643	-0.343638
90441434	rs142911543	2.96286e-07	-1.34031e-10	-0.677072	2.01081e-06	-1.34031e-10	-0.763837	1.31499e-05	-1.34031e-10	-0.780335
90441702	rs34302350	7.15343e-07	-0.100669	0.305033	2.04922e-05	1.36395	0.193716	3.85241e-05	0.111889	0.18265
90442108	rs77705470	3.4221e-07	-1.34031e-10	-0.532972	2.50505e-06	-1.34031e-10	-0.544066	1.66063e-05	-1.34031e-10	-0.546963
90442505	rs73771197	2.55925e-07	-1.34031e-10	-0.823513	1.81792e-06	-1.34031e-10	-0.864681	1.19075e-05	-1.34031e-10	-0.879575
90442552	rs76851519	9.81709e-08	-1.78169	-1.89792e-10	7.6212e-07	-1.73403	-1.89792e-10	5.1115e-06	-1.72525	-1.89792e-10
90442878	rs73191006	2.2594e-07	-1.34031e-10	-0.948127	1.53897e-06	-1.34031e-10	-1.03126	1.00788e-05	-1.34031e-10	-1.04631
90443379	rs117850413	3.42373e-07	-1.34031e-10	-0.532497	2.51471e-06	-1.34031e-10	-0.540216	1.66695e-05	-1.34031e-10	-0.543168
90443406	rs147550197	1.04756e-07	-1.71677	-1.89792e-10	7.26724e-07	-1.78158	-1.89792e-10	4.99572e-06	-1.74817	-1.89792e-10
90443492	rs181784210	1.94764e-07	-1.34031e-10	-1.09661	1.41445e-06	-1.34031e-10	-1.11563	9.43686e-06	-1.34031e-10	-1.11212
90443581	rs4469219	3.15944e-07	-1.34031e-10	-0.612832	2.31433e-06	-1.34031e-10	-0.623255	1.53447e-05	-1.34031e-10	-0.625976
90443593	rs4331933	2.13857e-07	-0.313045	-0.690045	1.75276e-05	2.06095	-0.659546	2.07222e-05	0.324234	-0.649775
90444207	rs4336388	7.57161e-07	-1.53582	1.797	7.58354e-06	-1.23656	1.80017	4.51e-05	-1.37533	1.82746
90444528	rs76408823	2.01164e-07	-1.34031e-10	-1.06428	1.46659e-06	-1.34031e-10	-1.07944	9.79207e-06	-1.34031e-10	-1.07517
90444664	rs4563659	2.21324e-07	-0.168108	-0.800661	1.19767e-05	1.79608	-0.775492	1.87874e-05	0.343238	-0.766795
90444666	rs145006190	1.93674e-07	-1.34031e-10	-1.10222	1.4072e-06	-1.34031e-10	-1.12077	9.38763e-06	-1.34031e-10	-1.11735
90444735	rs79787775	2.9925e-07	-1.34031e-10	-0.66712	2.10932e-06	-1.34031e-10	-0.71601	1.37761e-05	-1.34031e-10	-0.733809
90445479	rs147286604	3.0126e-07	-1.34031e-10	-0.660425	2.12284e-06	-1.34031e-10	-0.709619	1.38629e-05	-1.34031e-10	-0.727532
90445583	rs77716316	3.3966e-07	-1.34031e-10	-0.540452	2.48653e-06	-1.34031e-10	-0.551485	1.64838e-05	-1.34031e-10	-0.554366
90445752	rs78327896	3.33195e-07	-1.34031e-10	-0.55967	2.44768e-06	-1.34031e-10	-0.567234	1.62261e-05	-1.34031e-10	-0.570127
90445831	rs72784680	3.16404e-07	-1.34031e-10	-0.611377	2.22471e-06	-1.34031e-10	-0.662746	1.45163e-05	-1.34031e-10	-0.681477
90445889	rs77469944	3.05423e-07	-1.34031e-10	-0.6467	2.15085e-06	-1.34031e-10	-0.696512	1.40425e-05	-1.34031e-10	-0.714657
90446283	rs73771199	2.92624e-07	-1.34031e-10	-0.689511	2.06474e-06	-1.34031e-10	-0.73737	1.34902e-05	-1.34031e-10	-0.754781
90446976	rs79515212	3.62143e-07	-1.34031e-10	-0.476358	2.64976e-06	-1.34031e-10	-0.487904	1.75635e-05	-1.34031e-10	-0.490921
90447132	rs11745446	7.08582e-07	-1.53238	1.72725	7.3691e-06	-1.29687	1.83179	4.71828e-05	-1.38242	1.8797
90447216	rs13176728	7.19803e-07	0.414427	-0.203848	3.96801e-05	2.48209	-0.263612	5.87545e-05	0.974355	-0.257733
90447328	rs118144117	2.3624e-07	-1.34031e-10	-0.903549	1.61547e-06	-1.34031e-10	-0.982746	1.06822e-05	-1.34031e-10	-0.988165
90448114	rs4540211	1.87105e-07	-0.265023	-0.871706	6.6732e-06	1.2472	-0.811479	1.41602e-05	0.0923302	-0.798639
90448260	rs114842677	1.12002e-07	-1.64988	-1.89792e-10	8.14984e-07	-1.66696	-1.89792e-10	6.21228e-06	-1.53022	-1.89792e-10
90448410	rs138643217	2.42499e-07	-1.34031e-10	-0.8774	2.04715e-06	-1.34031e-10	-0.745924	1.37029e-05	-1.34031e-10	-0.739136
90449031	rs7726023	5.88779e-07	-1.56259	1.57224	6.03169e-06	-1.33937	1.67402	3.87266e-05	-1.42089	1.72067
90449154	rs13158963	4.53223e-07	-0.273644	0.0216314	1.414e-05	1.23652	-0.0498918	2.76593e-05	0.00604357	-0.042828
90449807	rs13160072	5.77344e-07	-0.0377622	0.0278026	1.84264e-05	1.49531	-0.0439013	3.55469e-05	0.250926	-0.0368194
90449932	rs55980700	2.04878e-07	-0.111003	-0.934979	6.28838e-06	1.25667	-0.880338	1.78935e-05	0.396554	-0.868861
90450113	rs13184171	4.0854e-07	-0.479104	0.123295	1.16346e-05	0.942756	0.0488499	2.44011e-05	-0.218322	0.0562062
90450351	rs150916879	2.25305e-07	-1.34031e-10	-0.950944	1.53537e-06	-1.34031e-10	-1.0336	1.00562e-05	-1.34031e-10	-1.04856
90450440	rs74672968	3.03732e-07	-1.34031e-10	-0.652251	2.11147e-06	-1.34031e-10	-0.714992	1.37858e-05	-1.34031e-10	-0.733104
90451039	rs13169196	2.41601e-07	0.255835	-1.13695	1.31328e-05	2.25995	-1.14721	2.02437e-05	0.796338	-1.14524
90452173	rs6863796	3.06296e-07	-1.34031e-10	-0.643848	2.12826e-06	-1.34031e-10	-0.707068	1.38935e-05	-1.34031e-10	-0.725324
90452556	rs143367253	4.57619e-07	-1.34031e-10	-0.242362	3.03902e-06	-1.34031e-10	-0.350839	2.09497e-05	-1.34031e-10	-0.31462
90452758	rs4916703	4.55895e-07	-0.0727241	-0.173412	2.46446e-05	1.78008	-0.0379003	4.36446e-05	0.443676	-0.0243422
90453183	rs73771202	2.78114e-07	-1.34031e-10	-0.740368	1.89397e-06	-1.34031e-10	-0.8237	1.23894e-05	-1.34031e-10	-0.839901
90453191	rs4916847	8.35411e-07	-1.12512	1.48465	7.97015e-06	-1.01691	1.63024	5.3654e-05	-1.05434	1.68015
90453242	rs4916704	4.79437e-07	-1.28556	1.08977	4.58348e-06	-1.18788	1.24797	2.94961e-05	-1.26323	1.29074
90453586	rs74340151	9.86927e-08	-1.77639	-1.89792e-10	9.38143e-07	-1.52623	-1.89792e-10	5.16042e-06	-1.71573	-1.89792e-10
90453603	rs75309435	3.34447e-07	-1.34031e-10	-0.555919	2.47791e-06	-1.34031e-10	-0.55496	1.64134e-05	-1.34031e-10	-0.558646
90455452	rs73773304	2.38286e-07	-1.34031e-10	-0.894926	1.66527e-06	-1.34031e-10	-0.952385	1.09316e-05	-1.34031e-10	-0.965084
90455521	rs139135786	2.0218e-07	-1.05924	-1.89792e-10	1.22346e-06	-1.26069	-1.89792e-10	1.76358e-05	-0.486813	-1.89792e-10
90455656	rs73773305	2.45465e-07	-1.34031e-10	-0.865243	1.71078e-06	-1.34031e-10	-0.925426	1.12232e-05	-1.34031e-10	-0.938767
90455872	rs6864663	8.28818e-07	0.978816	-0.627213	3.94386e-05	2.68741	-0.475042	7.21911e-05	1.37678	-0.454208
90455923	rs6864534	7.05104e-07	-1.26946	1.4594	6.5445e-06	-1.18806	1.60432	4.53211e-05	-1.19698	1.65401
90456726	rs74993111	3.35908e-07	-1.34031e-10	-0.551561	2.49712e-06	-1.34031e-10	-0.547237	1.65395e-05	-1.34031e-10	-0.550991
90456914	rs76065399	3.34605e-07	-1.34031e-10	-0.555447	2.4874e-06	-1.34031e-10	-0.551135	1.64754e-05	-1.34031e-10	-0.554879
90457064	rs10069710	4.04082e-07	-0.366781	-1.89792e-10	1.84255e-06	-0.851223	-1.89792e-10	1.88983e-05	-0.417673	-1.89792e-10
90457773	rs145981926	1.78625e-07	-1.18311	-1.89792e-10	2.21904e-06	-0.6653	-1.89792e-10	1.06509e-05	-0.991103	-1.89792e-10
90458098	rs73773307	2.3369e-07	-1.34031e-10	-0.914404	1.64373e-06	-1.34031e-10	-0.965403	1.07953e-05	-1.34031e-10	-0.977631
90458126	rs4916848	8.16563e-07	0.97479	-0.638084	4.2262e-05	2.7693	-0.487784	7.39423e-05	1.41375	-0.467209
90458169	rs13179009	6.89369e-07	0.660215	-0.492837	3.07218e-05	2.56828	-0.605686	4.85557e-05	1.13123	-0.605268
90458387	rs4916705	3.51127e-07	-1.10965	0.6024	3.54173e-06	-0.85576	0.658002	2.36479e-05	-0.892251	0.698778
90458561	rs143379608	1.91358e-07	-1.34031e-10	-1.11425	1.35147e-06	-1.34031e-10	-1.16118	8.90784e-06	-1.34031e-10	-1.16981
90458777	rs78785684	3.28931e-07	-1.34031e-10	-0.572551	2.437e-06	-1.34031e-10	-0.571604	1.61433e-05	-1.34031e-10	-0.575244
90458833	rs117645608	1.89988e-07	-1.34031e-10	-1.12144	1.34441e-06	-1.34031e-10	-1.16642	8.86517e-06	-1.34031e-10	-1.17462
90459010	rs76811408	3.09876e-07	-1.34031e-10	-0.632226	2.29573e-06	-1.34031e-10	-0.631324	1.521e-05	-1.34031e-10	-0.634791
90459089	rs113321316	9.81385e-08	-1.78202	-1.89792e-10	8.57238e-07	-1.61641	-1.89792e-10	4.88633e-06	-1.7703	-1.89792e-10
90459091	rs10077486	7.08574e-07	-1.28979	1.48465	6.91267e-06	-1.15925	1.63024	5.09306e-05	-1.10643	1.68015
90459521	rs41315916	9.93607e-08	-1.76964	-1.89792e-10	7.26969e-07	-1.78124	-1.89792e-10	5.8574e-06	-1.58904	-1.89792e-10
90459777	rs41311627	2.35371e-07	-1.34031e-10	-0.907237	1.64682e-06	-1.34031e-10	-0.963529	1.08135e-05	-1.34031e-10	-0.975954
90460101	rs3814069	2.26737e-07	-1.34031e-10	-0.944608	1.57928e-06	-1.34031e-10	-1.00541	1.03586e-05	-1.34031e-10	-1.01893
90460835	rs73773308	2.27367e-07	-1.34031e-10	-0.941832	1.60324e-06	-1.34031e-10	-0.990347	1.05361e-05	-1.34031e-10	-1.00194
90461036	rs10474340	5.08049e-07	-0.95185	0.81403	4.91951e-06	-0.741921	0.872756	3.05033e-05	-0.854703	0.915792
90461076	rs77745204	3.41076e-07	-1.34031e-10	-0.536293	2.52705e-06	-1.34031e-10	-0.53532	1.67381e-05	-1.34031e-10	-0.539061
90461606	rs115039650	2.26678e-07	-1.34031e-10	-0.944869	1.59883e-06	-1.34031e-10	-0.993102	1.05078e-05	-1.34031e-10	-1.00463
90461706	rs76670416	2.35878e-07	-1.34031e-10	-0.905082	1.65003e-06	-1.34031e-10	-0.96158	1.0834e-05	-1.34031e-10	-0.974053
90462301	rs76476845	2.27851e-07	-0.939708	-1.89792e-10	2.83262e-06	-0.421172	-1.89792e-10	1.23539e-05	-0.842776	-1.89792e-10
90462889	rs77889998	1.00491e-07	-1.75833	-1.89792e-10	7.26551e-07	-1.78182	-1.89792e-10	4.86043e-06	-1.77562	-1.89792e-10
90463271	rs4256375	7.94118e-07	0.87352	-0.564686	3.91706e-05	2.6643	-0.458746	6.27253e-05	1.22958	-0.447556
90463520	rs77778851	1.8929e-07	-1.34031e-10	-1.12512	1.34084e-06	-1.34031e-10	-1.16908	8.84371e-06	-1.34031e-10	-1.17704
90464035	rs111951804	1.31866e-07	-1.48661	-1.89792e-10	2.15159e-06	-0.696167	-1.89792e-10	8.13573e-06	-1.26048	-1.89792e-10
90464235	rs4916849	1.79505e-07	-1.03833	-0.139865	1.67308e-06	-0.920037	-0.0276686	1.08903e-05	-0.985663	0.0167899
90464389	rs11741423	4.04527e-07	-1.19461	0.828932	3.80814e-06	-1.0131	0.887871	2.71326e-05	-0.987073	0.931062
90464733	rs78802469	3.48194e-07	-1.34031e-10	-0.515639	2.57983e-06	-1.34031e-10	-0.514651	1.70866e-05	-1.34031e-10	-0.518448
90464827	rs10213697	4.40773e-07	-1.07905	0.79918	4.21408e-06	-0.881634	0.857692	3.00793e-05	-0.853482	0.900573
90464937	rs10213732	3.27292e-07	0.472686	-1.05023	1.05262e-05	1.87558	-0.98409	2.55398e-05	0.856879	-0.973385
90466296	rs4537089	9.71556e-07	0.27655	0.233951	3.71614e-05	1.84482	0.308078	7.43252e-05	0.60166	0.350044
90467224	rs13188929	1.68587e-07	-0.0294894	-1.21145	6.97514e-06	1.69582	-1.21584	1.16638e-05	0.315515	-1.21577
90467324	rs74672210	2.91204e-07	-1.34031e-10	-0.694374	1.92874e-06	-1.34031e-10	-0.805507	1.27239e-05	-1.34031e-10	-0.813265
90467408	rs80063001	3.53239e-07	-1.34031e-10	-0.501254	2.61723e-06	-1.34031e-10	-0.500256	1.73337e-05	-1.34031e-10	-0.504092
90468552	rs7714013	4.96835e-07	-1.27517	1.11503	5.4109e-06	-1.05523	1.28127	3.69578e-05	-1.07119	1.32422
90468984	rs138476637	5.3146e-07	-0.0927708	-1.89792e-10	4.0808e-05	2.2465	-1.89792e-10	2.73895e-05	-0.0465868	-1.89792e-10
90469341	rs140133694	2.06267e-07	-1.34031e-10	-1.03923	1.43193e-06	-1.34031e-10	-1.10335	9.40144e-06	-1.34031e-10	-1.11588
90469415	rs13171944	1.09182e-07	-1.67538	-1.89792e-10	7.79814e-07	-1.71107	-1.89792e-10	5.22145e-06	-1.70397	-1.89792e-10
90469720	rs190867351	9.87306e-08	-1.776	-1.89792e-10	7.39896e-07	-1.76362	-1.89792e-10	4.84221e-06	-1.77937	-1.89792e-10
90470446	rs72784689	7.43136e-07	0.242481	-1.89792e-10	4.79654e-05	2.40811	-1.89792e-10	1.64742e-05	-0.554951	-1.89792e-10
90470480	rs147196121	1.00561e-07	-1.75763	-1.89792e-10	7.46956e-07	-1.75412	-1.89792e-10	5.09657e-06	-1.72818	-1.89792e-10
90470580	rs79217102	3.56351e-07	-1.34031e-10	-0.492483	2.64031e-06	-1.34031e-10	-0.491479	1.74861e-05	-1.34031e-10	-0.495339
90471077	rs72784690	5.19164e-07	-0.116179	-1.89792e-10	7.31582e-07	-1.77492	-1.89792e-10	9.97365e-06	-1.0568	-1.89792e-10
90471451	rs1397793	1.24281e-06	1.12257	-0.365843	7.13677e-05	3.019	-0.213526	8.58438e-05	1.30494	-0.20916
90471574	rs2941902	2.2975e-07	0.114855	-1.04626	7.0173e-06	1.47544	-0.989436	1.84714e-05	0.538071	-0.978595
90471588	rs72784693	5.7338e-07	-0.0168493	-1.89792e-10	8.55508e-07	-1.61843	-1.89792e-10	1.32997e-05	-0.769005	-1.89792e-10
90471593	rs13182804	8.26623e-07	-0.32483	0.673781	1.69851e-05	0.917262	0.452703	3.91336e-05	-0.132078	0.442313
90471610	rs2941901	2.86609e-07	-1.17794	0.467662	2.86108e-06	-0.932559	0.521384	1.90764e-05	-0.971944	0.563651
90472182	rs139792291	2.0424e-07	-1.34031e-10	-1.0491	1.45011e-06	-1.34031e-10	-1.09074	9.50723e-06	-1.34031e-10	-1.10469
90472210	rs2941900	6.31352e-07	-1.15062	1.23009	6.47748e-06	-0.803644	1.2096	3.90256e-05	-0.932146	1.23962
90472492	rs2941899	3.10299e-07	-1.27523	0.644369	3.19658e-06	-1.01131	0.711016	2.12865e-05	-1.05937	0.760699
90472637	rs2941898	1.58556e-07	-0.89755	-0.404742	3.69574e-06	0.447149	-0.602342	8.20808e-06	-0.636734	-0.614893
90472680	rs6452942	7.25477e-08	-0.890119	-1.19403	1.0224e-06	-0.227634	-1.21259	3.42866e-06	-0.911557	-1.21302
90473305	rs2941897	4.37183e-08	-1.55542	-1.03521	2.89485e-07	-1.65611	-1.04591	2.4638e-06	-1.42314	-1.0319
90474447	rs2941896	2.52238e-07	-0.838027	-1.89792e-10	1.52089e-06	-1.04308	-1.89792e-10	1.63974e-05	-0.559624	-1.89792e-10
90474497	rs75977208	1.62177e-07	-1.27971	-1.89792e-10	1.29803e-06	-1.20153	-1.89792e-10	1.08438e-05	-0.973153	-1.89792e-10
90475510	rs78332247	7.68189e-08	-1.78082	-0.24613	4.8148e-07	-1.66138	-0.531883	2.90147e-06	-1.75844	-0.533087
90475602	rs145726550	1.89837e-07	-1.34031e-10	-1.12223	1.34179e-06	-1.34031e-10	-1.16837	8.96618e-06	-1.34031e-10	-1.16329
90475655	rs111668442	2.45812e-07	-1.58872	0.724884	2.09758e-06	-1.28904	0.567448	1.23607e-05	-1.46143	0.619208
90475925	rs55754659	4.12001e-08	-1.698	-0.951957	2.70772e-07	-1.76201	-1.00684	2.08668e-06	-1.62759	-0.993585
90476121	rs117055929	3.59503e-07	-1.34031e-10	-0.483677	2.31896e-06	-1.34031e-10	-0.621255	1.56081e-05	-1.34031e-10	-0.608954
90476527	rs118039353	3.59494e-07	-1.34031e-10	-0.483701	2.38762e-06	-1.34031e-10	-0.592078	1.61157e-05	-1.34031e-10	-0.576953
90478113	rs78482595	1.56045e-07	-1.31825	-1.89792e-10	7.4114e-07	-1.76194	-1.89792e-10	7.92604e-06	-1.28659	-1.89792e-10
90478289	rs2941876	5.18048e-08	-1.49	-0.930919	2.98094e-07	-1.68465	-0.988074	2.97349e-06	-1.29277	-0.974244
90478805	rs2941877	4.39023e-08	-1.60105	-0.985379	2.84288e-07	-1.68368	-1.03647	2.35643e-06	-1.47543	-1.02417
90479105	rs4916850	4.35967e-08	-1.60804	-0.985379	2.82833e-07	-1.68881	-1.03647	2.33506e-06	-1.48454	-1.02417
90479481	rs76192822	9.97889e-08	-1.76534	-1.89792e-10	7.66549e-07	-1.72823	-1.89792e-10	4.82945e-06	-1.78201	-1.89792e-10
90480420	rs114497138	1.04314e-07	-1.721	-1.89792e-10	8.61284e-07	-1.6117	-1.89792e-10	4.83025e-06	-1.78185	-1.89792e-10
90480917	rs16869547	4.05604e-07	-1.34031e-10	-0.363021	2.60498e-06	-1.34031e-10	-0.50495	1.75238e-05	-1.34031e-10	-0.493185
90481687	rs2941879	5.10419e-08	-1.5732	-0.862548	3.09232e-07	-1.71603	-0.920002	2.39902e-06	-1.57634	-0.905348
90481840	rs72784700	1.02239e-07	-1.74108	-1.89792e-10	8.45129e-07	-1.63064	-1.89792e-10	4.83003e-06	-1.78189	-1.89792e-10
90481855	rs76472937	2.26883e-07	-0.943965	-1.89792e-10	3.34006e-06	-0.256384	-1.89792e-10	1.85373e-05	-0.436962	-1.89792e-10
90482614	rs73773317	3.28399e-07	-1.34031e-10	-0.574168	2.22746e-06	-1.34031e-10	-0.661513	1.49912e-05	-1.34031e-10	-0.649279
90482854	rs6452944	5.38544e-08	-1.78055	-0.601564	3.63244e-07	-1.6491	-0.825955	2.14486e-06	-1.77709	-0.816576
90483011	rs16869551	2.88735e-07	-1.34031e-10	-0.702889	1.96536e-06	-1.34031e-10	-0.786697	1.31947e-05	-1.34031e-10	-0.776929
90483340	rs78713949	1.07632e-07	-1.68968	-1.89792e-10	8.00019e-07	-1.68549	-1.89792e-10	4.9999e-06	-1.74733	-1.89792e-10
90484033	rs10077999	1.67751e-07	-0.0525076	-1.19341	6.47744e-06	1.6048	-1.19884	1.14452e-05	0.278985	-1.19816
90484036	rs10063230	1.74766e-07	-0.0180614	-1.18689	6.07267e-06	1.53296	-1.19153	1.02596e-05	0.162151	-1.19068
90484042	rs117440278	1.99402e-07	0.0952388	-1.16831	4.68068e-07	-1.02247	-1.19905	7.42078e-06	-0.151794	-1.20067
90484060	rs2941880	1.86076e-07	-1.34031e-10	-1.14224	1.38137e-06	-1.34031e-10	-1.1393	9.1335e-06	-1.34031e-10	-1.1448
90484126	rs150959979	1.34678e-07	-1.46552	-1.89792e-10	1.18467e-06	-1.29291	-1.89792e-10	9.06463e-06	-1.15237	-1.89792e-10
90484131	rs16869554	2.03946e-07	0.118895	-1.16944	4.74859e-07	-1.00739	-1.19972	7.58139e-06	-0.129744	-1.2013
90484376	rs77038721	1.73053e-07	-1.34031e-10	-1.2148	1.27963e-06	-1.34031e-10	-1.2158	8.50561e-06	-1.34031e-10	-1.21602
90484452	rs114416987	9.81406e-08	-1.782	-1.89792e-10	8.26173e-07	-1.65332	-1.89792e-10	4.97275e-06	-1.75277	-1.89792e-10
90484700	rs57778265	1.92986e-07	-0.0774223	-1.02836	4.17597e-07	-1.18126	-1.15436	6.03681e-06	-0.405898	-1.15297
90484722	rs79630990	1.74777e-07	-1.34031e-10	-1.20489	1.32504e-06	-1.34031e-10	-1.18093	8.79212e-06	-1.34031e-10	-1.18289
90484873	rs61156097	1.90786e-07	0.0697856	-1.18703	4.31472e-07	-1.09217	-1.21076	5.95436e-06	-0.360956	-1.21167
90484982	rs57437843	1.87808e-07	0.0563282	-1.1893	4.27347e-07	-1.10083	-1.2117	6.41574e-06	-0.285467	-1.21252
90485573	rs148331347	2.30627e-07	-1.34031e-10	-0.927596	1.65192e-06	-1.34031e-10	-0.960439	1.0911e-05	-1.34031e-10	-0.96697
90485685	rs1877216	4.55563e-08	-1.56298	-0.986465	7.68181e-07	-0.628503	-1.0976	1.85222e-06	-1.64468	-1.09568
90485714	rs16869562	1.39447e-07	-0.432058	-0.998658	3.47191e-07	-1.3834	-1.13686	4.47727e-06	-0.722441	-1.13529
90486248	rs74518872	2.24113e-07	-1.34031e-10	-0.956246	1.44454e-06	-1.34031e-10	-1.09459	9.68553e-06	-1.34031e-10	-1.08611
90486551	rs143990213	2.23683e-07	-1.34031e-10	-0.958166	1.44264e-06	-1.34031e-10	-1.0959	9.67239e-06	-1.34031e-10	-1.08747
90486566	rs72784702	3.98794e-07	-0.379952	-1.89792e-10	1.39299e-05	1.17166	-1.89792e-10	1.09935e-05	-0.959444	-1.89792e-10
90486657	rs2063462	7.00031e-07	0.685365	-0.502639	1.4757e-06	-0.420705	-0.652534	3.15437e-05	0.720791	-0.626162
90487731	rs16869566	3.01007e-07	-1.34031e-10	-0.661265	1.80604e-06	-1.34031e-10	-0.871238	1.21723e-05	-1.34031e-10	-0.857581
90487856	rs17574989	2.92882e-07	-1.70373	1.0151	1.64721e-06	-1.76353	0.800244	1.21605e-05	-1.69969	0.841138
90487996	rs16869570	2.92399e-07	-1.34031e-10	-0.690279	1.77884e-06	-1.34031e-10	-0.886414	1.19956e-05	-1.34031e-10	-0.872208
90488098	rs2973435	4.03307e-08	-1.71732	-0.953966	5.07175e-07	-1.06799	-1.07329	1.69017e-06	-1.76046	-1.07146
90488667	rs10514346	3.42321e-07	0.391831	-0.924479	8.15718e-07	-0.574772	-1.09129	1.36792e-05	0.348795	-1.08966
90489316	rs75029732	3.10547e-07	0.575732	-1.20579	7.24824e-07	-0.568099	-1.2161	1.39979e-05	0.498233	-1.21607
90489333	rs114071829	3.30433e-07	0.639266	-1.20726	7.58758e-07	-0.522391	-1.21605	1.49026e-05	0.560721	-1.21593
90489334	rs114971860	3.34343e-07	0.651031	-1.20726	7.65227e-07	-0.513902	-1.21605	1.50761e-05	0.572294	-1.21593
90489363	rs1511343	9.83244e-08	-0.58531	-1.19482	1.56918e-06	0.181978	-1.1938	3.05501e-06	-1.05024	-1.18972
90489526	rs35741199	1.13609e-07	-1.63563	-1.89792e-10	8.93657e-07	-1.57481	-1.89792e-10	5.28011e-06	-1.6928	-1.89792e-10
90490070	rs2941887	2.91218e-08	-1.78192	-1.21499	3.11766e-07	-1.42671	-1.20116	1.46894e-06	-1.77439	-1.19782
90490249	rs2973433	7.98264e-08	-0.898238	-1.09031	2.57361e-07	-1.69379	-1.12587	2.20435e-06	-1.43971	-1.1266
90490472	rs79768711	2.89439e-07	0.515056	-1.21551	6.99881e-07	-0.608971	-1.21025	1.20605e-05	0.34244	-1.20925
90490637	rs79217161	1.85278e-07	-1.34031e-10	-1.14654	1.38281e-06	-1.34031e-10	-1.13825	9.23374e-06	-1.34031e-10	-1.13388
90490643	rs12655796	2.89327e-07	0.515056	-1.2159	7.01026e-07	-0.608971	-1.20861	1.20818e-05	0.34244	-1.20748
90491059	rs113833944	7.14732e-07	0.536815	-0.333306	1.89908e-06	-0.591793	-0.229211	3.375e-05	0.344301	-0.182065
90491330	rs78358745	5.81359e-07	0.466853	-0.469883	1.54652e-06	-0.652423	-0.373944	2.5391e-05	0.207999	-0.330351
90492024	rs148660962	1.94425e-07	-1.09835	-1.89792e-10	1.82807e-06	-0.859112	-1.89792e-10	1.49919e-05	-0.649233	-1.89792e-10
90492093	rs13161942	4.09574e-08	-1.6129	-1.04297	3.41737e-07	-1.50846	-1.02763	1.91766e-06	-1.6746	-1.03104
90492339	rs75833024	1.78523e-07	-1.34031e-10	-1.18368	1.33078e-06	-1.34031e-10	-1.17661	8.87746e-06	-1.34031e-10	-1.17323
90493653	rs2941886	1.58564e-07	-0.512988	-0.78925	2.22359e-06	0.274331	-0.937583	4.16641e-06	-0.993456	-0.936235
90494075	rs13154867	1.76878e-07	0.0199364	-1.21287	5.64284e-06	1.48331	-1.21529	6.70012e-06	-0.239274	-1.21535
90494114	rs2137009	6.02999e-08	-1.63221	-0.636855	6.38362e-07	-1.34726	-0.563966	3.76635e-06	-1.48014	-0.5505
90494775	rs71637324	1.13983e-07	-1.63235	-1.89792e-10	1.00164e-06	-1.46073	-1.89792e-10	6.72837e-06	-1.45041	-1.89792e-10
90494781	rs2973432	5.58598e-08	-1.60448	-0.741074	5.96908e-07	-1.28857	-0.689793	3.47421e-06	-1.43464	-0.676738
90494866	rs6862466	3.66468e-08	-1.58824	-1.17883	7.39664e-07	-0.553397	-1.21054	1.70212e-06	-1.61373	-1.21114
90494987	rs13178155	3.78275e-08	-1.55773	-1.17764	7.4876e-07	-0.541215	-1.2105	1.69337e-06	-1.61895	-1.21108
90495248	rs111493531	4.1686e-07	-1.34031e-10	-0.335649	2.60534e-06	-1.34031e-10	-0.504812	1.7598e-05	-1.34031e-10	-0.488958
90495325	rs149397218	9.81426e-08	-1.78198	-1.89792e-10	7.27601e-07	-1.78038	-1.89792e-10	4.96643e-06	-1.75404	-1.89792e-10
90495879	rs111903488	2.87287e-07	0.508146	-1.21606	6.9946e-07	-0.613907	-1.20591	1.20394e-05	0.335794	-1.20436
90495997	rs150530445	2.76801e-07	0.470999	-1.2161	6.73305e-07	-0.651046	-1.20688	1.08261e-05	0.230611	-1.2054
90496155	rs10462491	4.04731e-07	-1.34031e-10	-0.365176	2.49217e-06	-1.34031e-10	-0.549219	1.68236e-05	-1.34031e-10	-0.533963
90496184	rs114796358	2.09086e-07	-1.02565	-1.89792e-10	1.9886e-06	-0.774943	-1.89792e-10	1.64539e-05	-0.556182	-1.89792e-10
90496534	rs2973431	5.64492e-08	-1.61496	-0.720094	6.0312e-07	-1.30616	-0.661856	3.51925e-06	-1.44937	-0.64913
90496644	rs2973430	3.01906e-08	-1.77016	-1.19071	2.23522e-07	-1.74806	-1.21255	1.44081e-06	-1.77903	-1.21251
90496851	rs79714259	4.51696e-07	-1.34031e-10	-0.25539	2.73747e-06	-1.34031e-10	-0.455341	1.84746e-05	-1.34031e-10	-0.440347
90497251	rs2973429	5.74925e-08	-1.58985	-0.72689	6.27186e-07	-1.25985	-0.669041	3.65335e-06	-1.4047	-0.656397
90497435	rs6878931	1.28597e-07	-1.51172	-1.89792e-10	1.15648e-06	-1.31699	-1.89792e-10	7.95614e-06	-1.2828	-1.89792e-10
90498897	rs6878501	1.30797e-07	-1.49475	-1.89792e-10	1.24924e-06	-1.23984	-1.89792e-10	8.522e-06	-1.21409	-1.89792e-10
90499034	rs6878426	5.4142e-07	-1.34031e-10	-0.0742037	3.30115e-06	-1.34031e-10	-0.268104	2.23523e-05	-1.34031e-10	-0.249815
90499066	rs6878713	1.33033e-07	-1.4778	-1.89792e-10	1.27855e-06	-1.21664	-1.89792e-10	8.72664e-06	-1.19037	-1.89792e-10
90499159	rs6452945	4.72098e-08	-1.78067	-0.733121	3.74231e-07	-1.76962	-0.675632	2.48913e-06	-1.78175	-0.663064
90499626	rs73177652	4.97605e-07	-1.34031e-10	-0.158591	3.05728e-06	-1.34031e-10	-0.34485	2.06855e-05	-1.34031e-10	-0.327314
90499776	rs115165165	6.46288e-08	-1.04337	-1.15637	5.77148e-07	-0.811569	-1.20046	3.07319e-06	-1.03282	-1.20121
90500406	rs78014422	2.49371e-07	-1.34031e-10	-0.849458	1.70708e-06	-1.34031e-10	-0.927592	1.13827e-05	-1.34031e-10	-0.924649
90500749	rs73177656	8.78115e-07	-1.34031e-10	0.40938	5.48527e-06	-1.34031e-10	0.239693	3.67097e-05	-1.34031e-10	0.246295
90500929	rs73177657	3.28392e-07	-1.34031e-10	-0.574191	2.18865e-06	-1.34031e-10	-0.679087	1.46095e-05	-1.34031e-10	-0.675075
90501156	rs74531563	7.51252e-07	-1.34031e-10	0.253342	4.67218e-06	-1.34031e-10	0.0792521	3.12729e-05	-1.34031e-10	0.0860067
90502258	rs73177658	4.97985e-07	-1.34031e-10	-0.157829	3.05939e-06	-1.34031e-10	-0.344158	2.06999e-05	-1.34031e-10	-0.326615
90502403	rs6896108	4.97985e-07	-1.34031e-10	-0.157829	3.05939e-06	-1.34031e-10	-0.344158	2.06999e-05	-1.34031e-10	-0.326615
90502727	rs6877733	4.96749e-07	-1.34031e-10	-0.160314	3.0525e-06	-1.34031e-10	-0.346414	2.06528e-05	-1.34031e-10	-0.328893
90502896	rs6860850	4.90366e-07	-1.34031e-10	-0.173247	3.01689e-06	-1.34031e-10	-0.358148	2.04095e-05	-1.34031e-10	-0.340745
90503021	rs114548635	4.84319e-07	-1.34031e-10	-0.185654	2.98314e-06	-1.34031e-10	-0.369398	2.01789e-05	-1.34031e-10	-0.352109
90503522	rs79658072	1.76774e-07	-1.34031e-10	-1.19352	1.32088e-06	-1.34031e-10	-1.18407	8.80778e-06	-1.34031e-10	-1.18111
90503816	rs73177663	5.08582e-07	-1.34031e-10	-0.136773	3.11846e-06	-1.34031e-10	-0.325035	2.11036e-05	-1.34031e-10	-0.307302
90504287	rs73177665	4.57094e-07	-1.34031e-10	-0.243508	2.83095e-06	-1.34031e-10	-0.421762	1.91391e-05	-1.34031e-10	-0.405014
90504620	rs145188791	1.80587e-07	-1.34031e-10	-1.17218	1.35398e-06	-1.34031e-10	-1.15933	9.03711e-06	-1.34031e-10	-1.15541
90504643	rs6888894	4.95746e-07	-1.34031e-10	-0.162335	3.0469e-06	-1.34031e-10	-0.348248	2.06146e-05	-1.34031e-10	-0.330746
90504842	rs112799361	2.70433e-07	0.446798	-1.21517	6.73241e-07	-0.657602	-1.20042	1.14165e-05	0.276816	-1.1985
90505088	rs76306474	2.52608e-07	0.379005	-1.21556	6.33959e-07	-0.715946	-1.2022	9.97489e-06	0.143715	-1.20039
90505374	rs6873182	4.30838e-07	-1.34031e-10	-0.302665	2.68381e-06	-1.34031e-10	-0.475135	1.8134e-05	-1.34031e-10	-0.458956
90505517	rs2941885	6.75466e-08	-0.97728	-1.1783	3.00676e-07	-1.44978	-1.21431	2.83399e-06	-1.10038	-1.21468
90505632	rs9790980	4.32432e-07	-1.34031e-10	-0.298972	2.69276e-06	-1.34031e-10	-0.471808	1.81951e-05	-1.34031e-10	-0.455593
90506382	rs150815986	2.14754e-07	-1.34031e-10	-0.998907	1.445e-06	-1.34031e-10	-1.09427	9.66535e-06	-1.34031e-10	-1.0882
90506467	rs2973476	5.9704e-08	-1.06294	-1.21606	2.66114e-07	-1.59248	-1.19372	2.38002e-06	-1.30012	-1.18951
90506804	rs4400156	2.97533e-08	-1.77385	-1.2016	2.33313e-07	-1.76343	-1.15432	1.61449e-06	-1.72729	-1.15044
90507096	rs73773326	1.06331e-07	-1.70184	-1.89792e-10	1.64435e-06	-0.965029	-1.89792e-10	6.16987e-06	-1.53707	-1.89792e-10
90507608	rs113516899	2.14104e-07	-1.34031e-10	-1.00193	1.46387e-06	-1.34031e-10	-1.08129	9.78033e-06	-1.34031e-10	-1.07637
90507623	rs2973475	8.49207e-08	-0.757628	-1.16905	2.38198e-07	-1.68991	-1.20712	1.98786e-06	-1.45986	-1.20983
90507728	rs114615817	5.33227e-07	0.27652	-0.365972	8.16757e-07	-1.23026	-0.434523	1.09469e-05	-0.553256	-0.410429
90508352	rs78068405	2.16451e-07	-1.34031e-10	-0.991036	1.47662e-06	-1.34031e-10	-1.07262	9.86706e-06	-1.34031e-10	-1.06754
90509033	rs10942626	5.52898e-07	0.27652	-0.329745	8.45639e-07	-1.23026	-0.399772	1.134e-05	-0.553256	-0.375152
90509236	rs2973474	3.23001e-08	-1.71929	-1.17403	2.18326e-07	-1.77462	-1.20952	1.48468e-06	-1.75077	-1.21078
90509661	rs114300458	1.24715e-07	-1.54237	-1.89792e-10	9.84505e-07	-1.47799	-1.89792e-10	5.70325e-06	-1.61571	-1.89792e-10
90509701	rs143636723	2.33157e-07	-1.34031e-10	-0.916686	1.56861e-06	-1.34031e-10	-1.01219	1.04919e-05	-1.34031e-10	-1.00615
90509981	rs116458522	1.29113e-07	-1.50771	-1.89792e-10	1.02161e-06	-1.441	-1.89792e-10	5.84378e-06	-1.59137	-1.89792e-10
90510015	rs77640438	2.33897e-07	-1.34031e-10	-0.913516	1.57272e-06	-1.34031e-10	-1.00957	1.05198e-05	-1.34031e-10	-1.00349
90510397	rs75703554	5.44058e-07	-0.0693427	-1.89792e-10	8.26569e-07	-1.65285	-1.89792e-10	1.22111e-05	-0.854401	-1.89792e-10
90510419	rs542981200	2.21977e-07	-1.34031e-10	-0.965823	1.50685e-06	-1.34031e-10	-1.05235	1.00725e-05	-1.34031e-10	-1.04693
90510663	rs12521670	6.76724e-07	0.568713	-0.419849	9.17147e-07	-1.06272	-0.486146	1.33813e-05	-0.300031	-0.462855
90510792	rs78330172	6.56398e-08	-0.990349	-1.19387	2.92069e-07	-1.49215	-1.20099	3.72182e-06	-0.839518	-1.20301
90510809	rs7341115	4.52271e-08	-1.66455	-0.892147	2.856e-07	-1.7491	-0.966442	1.87878e-06	-1.77912	-0.947008
90511674	rs12189158	5.00318e-08	-1.46329	-0.99245	3.79279e-07	-1.54235	-0.889508	2.81274e-06	-1.46408	-0.858506
90512115	rs2973473	4.05952e-08	-1.68691	-0.977838	3.00035e-07	-1.7815	-0.884732	2.06339e-06	-1.78198	-0.850421
90512294	rs73177675	7.08439e-08	-0.921473	-1.18645	3.08236e-07	-1.44449	-1.19477	4.18547e-06	-0.727931	-1.1972
90512939	rs7341005	6.67452e-08	-0.963968	-1.20355	2.40916e-07	-1.67439	-1.21129	2.87074e-06	-1.09257	-1.2096
90513669	rs116022612	1.02828e-07	-1.73534	-1.89792e-10	7.44796e-07	-1.75702	-1.89792e-10	5.16956e-06	-1.71396	-1.89792e-10
90513780	rs73773329	3.5353e-08	-1.77297	-1.03005	2.83302e-07	-1.60276	-1.12086	1.76211e-06	-1.67355	-1.11669
90514018	rs62373891	9.85815e-08	-1.77751	-1.89792e-10	7.33719e-07	-1.772	-1.89792e-10	4.83015e-06	-1.78187	-1.89792e-10
90514156	rs79017214	6.5543e-08	-1.03126	-1.15443	2.94916e-07	-1.51669	-1.16675	3.67691e-06	-0.884203	-1.17047
90515410	rs12514996	7.22574e-07	0.777029	-0.562608	1.04577e-06	-0.682158	-0.735458	1.62309e-05	0.144168	-0.713997
90515524	rs7712260	5.32718e-08	-1.18638	-1.20661	2.56847e-07	-1.60656	-1.21509	2.61614e-06	-1.18065	-1.21439
90515951	rs73773330	3.18205e-08	-1.77826	-1.13003	2.49012e-07	-1.68389	-1.16874	1.54544e-06	-1.7557	-1.16574
90516710	rs139936261	1.11016e-07	-1.65873	-1.89792e-10	8.31175e-07	-1.64729	-1.89792e-10	6.23097e-06	-1.52721	-1.89792e-10
90516747	rs28379688	3.50565e-08	-1.73232	-1.07912	2.31709e-07	-1.7611	-1.16354	1.5155e-06	-1.78143	-1.15957
90517093	rs56410910	3.31614e-08	-1.77964	-1.08737	2.51054e-07	-1.67585	-1.1686	1.55341e-06	-1.75147	-1.16482
90517112	rs56082303	9.86475e-08	-1.77685	-1.89792e-10	9.295e-07	-1.53548	-1.89792e-10	5.37592e-06	-1.67482	-1.89792e-10
90517146	rs35363385	9.0223e-08	-0.785927	-1.08019	6.13917e-07	-0.863992	-1.08628	3.47006e-06	-1.05207	-1.06051
90517277	rs55818598	3.53327e-08	-1.71159	-1.092	2.27499e-07	-1.77158	-1.1714	1.509e-06	-1.77757	-1.16773
90517676	rs111918141	4.45759e-08	-1.45979	-1.11142	2.27024e-07	-1.77852	-1.16655	1.86895e-06	-1.56091	-1.17046
90517836	rs184169563	2.05863e-07	-1.34031e-10	-1.04119	1.39455e-06	-1.34031e-10	-1.1298	9.31838e-06	-1.34031e-10	-1.12476
90517976	rs4916706	4.55095e-08	-1.44884	-1.10164	2.28851e-07	-1.7773	-1.15975	1.89837e-06	-1.55182	-1.16393
90518222	rs4916707	4.60549e-08	-1.44624	-1.09232	2.3067e-07	-1.77598	-1.15316	1.95213e-06	-1.53024	-1.15758
90518314	rs4916708	3.6448e-08	-1.63848	-1.13403	2.93769e-07	-1.55873	-1.1286	1.7207e-06	-1.69649	-1.11753
90518680	rs149614830	5.14991e-08	-1.52398	-0.902857	2.60615e-07	-1.74096	-1.06613	2.28933e-06	-1.45818	-1.07031
90518904	rs72786308	4.89055e-07	-0.175924	-1.89792e-10	5.98933e-06	0.327606	-1.89792e-10	4.02696e-05	0.338852	-1.89792e-10
90519496	rs2973472	3.96622e-08	-1.4719	-1.2161	2.64702e-07	-1.57608	-1.21544	1.48388e-06	-1.74614	-1.21594
90520510	rs2941895	4.15751e-08	-1.42483	-1.21606	2.75696e-07	-1.53495	-1.21588	1.51333e-06	-1.72636	-1.21607
90520965	rs79275143	1.83633e-07	-1.34031e-10	-1.15546	1.31552e-06	-1.34031e-10	-1.18814	8.75856e-06	-1.34031e-10	-1.18671
90521117	rs2941894	4.33494e-08	-1.38328	-1.21582	2.70373e-07	-1.55427	-1.21606	1.49478e-06	-1.73871	-1.21606
90522439	rs2941893	4.38942e-08	-1.37079	-1.21582	2.73222e-07	-1.54379	-1.21606	1.51017e-06	-1.72846	-1.21606
90522464	rs35584449	8.65286e-08	-0.750772	-1.15715	4.88744e-07	-1.01715	-1.16114	2.72293e-06	-1.21107	-1.14396
90522481	rs144929872	2.0003e-07	-1.34031e-10	-1.06993	1.3672e-06	-1.34031e-10	-1.14961	9.13008e-06	-1.34031e-10	-1.14517
90523157	rs76821850	5.12082e-08	-1.59546	-0.837043	2.64256e-07	-1.77359	-1.01962	2.14555e-06	-1.56894	-1.02441
90523323	rs12658748	7.31048e-07	0.653108	-0.427026	9.59019e-07	-0.847197	-0.657021	1.2627e-05	-0.187081	-0.633828
90523630	rs73773334	9.91401e-08	-1.77186	-1.89792e-10	7.82959e-07	-1.70705	-1.89792e-10	4.90275e-06	-1.76695	-1.89792e-10
90523669	rs2048454	5.19609e-08	-1.60892	-0.808988	2.68968e-07	-1.77625	-0.999285	2.15779e-06	-1.58334	-1.00432
90523771	rs35059634	9.03496e-08	-0.701354	-1.16336	5.09631e-07	-0.969316	-1.16713	2.64382e-06	-1.23367	-1.15085
90524105	rs7731341	6.42318e-08	-0.994643	-1.21126	4.85741e-07	-0.971445	-1.21301	2.22524e-06	-1.34512	-1.21176
90525126	rs142710604	1.75131e-07	-1.34031e-10	-1.20287	1.27925e-06	-1.34031e-10	-1.2161	8.50496e-06	-1.34031e-10	-1.2161
90525261	rs144424941	1.95208e-07	-1.34031e-10	-1.09433	1.33827e-06	-1.34031e-10	-1.171	8.92726e-06	-1.34031e-10	-1.16764
90525735	rs2886949	4.90041e-08	-1.64319	-0.833308	4.13053e-07	-1.3982	-0.948351	2.00886e-06	-1.73133	-0.927851
90526018	rs77792981	5.45252e-08	-1.59761	-0.772128	2.78034e-07	-1.77021	-0.97217	2.22076e-06	-1.58139	-0.977508
90526412	rs7704966	8.22636e-08	-0.749855	-1.20861	6.78856e-07	-0.653683	-1.19604	2.86957e-06	-1.11525	-1.18733
90527265	rs149137904	2.88336e-07	-1.34031e-10	-0.70427	1.80362e-06	-1.34031e-10	-0.87258	1.2088e-05	-1.34031e-10	-0.864531
90527343	rs58520625	9.93158e-08	-1.77009	-1.89792e-10	7.79406e-07	-1.7116	-1.89792e-10	4.89296e-06	-1.76895	-1.89792e-10
90527408	rs139099972	1.9378e-07	-1.34031e-10	-1.10167	1.33236e-06	-1.34031e-10	-1.17542	8.88637e-06	-1.34031e-10	-1.17223
90527697	rs116165375	1.98773e-07	-1.34031e-10	-1.07624	1.35342e-06	-1.34031e-10	-1.15974	9.03185e-06	-1.34031e-10	-1.15599
90527709	rs185226332	1.93496e-07	-1.34031e-10	-1.10314	1.3312e-06	-1.34031e-10	-1.1763	8.87832e-06	-1.34031e-10	-1.17313
90527766	rs79727118	2.45769e-06	-1.34031e-10	1.43858	1.9438e-05	-1.34031e-10	1.50486	0.000145521	-1.34031e-10	1.62357
90527827	rs2137010	5.1461e-08	-1.77973	-0.647842	3.76725e-07	-1.72775	-0.710863	2.75429e-06	-1.61882	-0.72477
90528749	rs16869606	4.94815e-08	-1.27525	-1.19155	3.62522e-07	-1.26887	-1.20817	1.91984e-06	-1.49964	-1.20486
90529722	rs76132746	9.92468e-08	-1.77079	-1.89792e-10	7.45999e-07	-1.75541	-1.89792e-10	4.88588e-06	-1.7704	-1.89792e-10
90530351	rs1473047	4.78018e-08	-1.31255	-1.18878	3.50121e-07	-1.30641	-1.20544	1.87345e-06	-1.5273	-1.20166
90530667	rs114944417	1.05929e-07	-1.70563	-1.89792e-10	9.0893e-07	-1.55786	-1.89792e-10	5.26562e-06	-1.69555	-1.89792e-10
90531378	rs10473941	9.81416e-08	-1.78199	-1.89792e-10	8.14762e-07	-1.66723	-1.89792e-10	5.05289e-06	-1.73678	-1.89792e-10
90531400	rs10942627	6.43091e-08	-1.01989	-1.1848	5.00319e-07	-0.968889	-1.18599	3.34452e-06	-0.974666	-1.17476
90531401	rs28529720	5.03994e-08	-1.26058	-1.18784	3.70335e-07	-1.25261	-1.20311	1.98149e-06	-1.47305	-1.19985
90531499	rs10473942	9.81416e-08	-1.78199	-1.89792e-10	8.14762e-07	-1.66723	-1.89792e-10	5.05289e-06	-1.73678	-1.89792e-10
90531531	rs72786311	5.40504e-07	0.577368	-0.653265	7.15879e-07	-0.957625	-0.838993	9.04723e-06	-0.334315	-0.819971
90531796	rs2941892	6.03844e-08	-1.08075	-1.18691	4.58745e-07	-1.05072	-1.19091	2.83485e-06	-1.13534	-1.17942
90532173	rs72786312	1.27191e-07	-0.794357	-0.728353	5.21954e-07	-1.21391	-0.898636	4.45949e-06	-0.980384	-0.881327
90532452	rs193141912	1.43137e-07	-1.4046	-1.89792e-10	7.9479e-07	-1.69205	-1.89792e-10	7.47143e-06	-1.34566	-1.89792e-10
90532501	rs113985075	1.482e-07	-1.36983	-1.89792e-10	1.1089e-06	-1.35901	-1.89792e-10	6.71674e-06	-1.45214	-1.89792e-10
90532670	rs2973460	5.31588e-08	-1.48599	-0.909127	2.73321e-07	-1.70427	-1.05521	2.67445e-06	-1.31689	-1.05611
90532681	rs77480929	1.01004e-07	-1.75324	-1.89792e-10	7.29778e-07	-1.77739	-1.89792e-10	4.8295e-06	-1.782	-1.89792e-10
90532921	rs12515116	1.19621e-07	-0.848776	-0.735294	4.98149e-07	-1.255	-0.90423	4.22212e-06	-1.02934	-0.887073
90533013	rs12520306	4.53009e-07	0.410421	-0.662906	6.49524e-07	-1.05506	-0.838832	7.9469e-06	-0.464425	-0.819538
90533347	rs2973461	6.04692e-08	-1.08075	-1.18551	4.58626e-07	-1.05072	-1.19117	2.83413e-06	-1.13534	-1.17967
90533552	rs11740321	4.95553e-08	-1.28471	-1.1806	3.61989e-07	-1.27839	-1.20012	1.92416e-06	-1.50669	-1.19557
90533753	rs2941891	3.1817e-08	-1.69329	-1.21511	2.34651e-07	-1.6964	-1.21563	1.4538e-06	-1.76753	-1.21503
90533820	rs2973463	3.18248e-08	-1.69329	-1.21486	2.34617e-07	-1.6964	-1.21577	1.45348e-06	-1.76753	-1.21525
90533891	rs2941890	6.04045e-08	-1.08075	-1.18658	4.58887e-07	-1.05072	-1.1906	2.83592e-06	-1.13534	-1.17904
90534103	rs35554917	4.84149e-08	-1.31255	-1.17604	3.53371e-07	-1.30641	-1.1962	1.89124e-06	-1.5273	-1.19221
90534287	rs10473943	4.96509e-08	-1.28471	-1.17867	3.6246e-07	-1.27839	-1.19882	1.92699e-06	-1.50669	-1.1941
90534564	rs10474342	3.82277e-08	-1.55724	-1.1676	2.78103e-07	-1.55107	-1.19107	1.66247e-06	-1.663	-1.18543
90534843	rs13172199	6.04031e-08	-1.08195	-1.18541	4.65846e-07	-1.03676	-1.18952	2.97625e-06	-1.08835	-1.17774
90535438	rs10059932	9.87419e-08	-1.77589	-1.89792e-10	7.76302e-07	-1.71559	-1.89792e-10	4.92805e-06	-1.7618	-1.89792e-10
90535710	rs2941889	9.82262e-08	-1.78113	-1.89792e-10	7.47553e-07	-1.75332	-1.89792e-10	5.30895e-06	-1.68735	-1.89792e-10
90535735	rs57891485	9.81514e-08	-1.78189	-1.89792e-10	8.11574e-07	-1.67115	-1.89792e-10	5.04054e-06	-1.73923	-1.89792e-10
90536300	rs4916851	3.88105e-08	-1.54383	-1.16587	2.82258e-07	-1.53748	-1.18982	1.68117e-06	-1.6532	-1.18406
90536321	rs2973464	5.67359e-08	-1.13231	-1.19768	4.30915e-07	-1.10339	-1.20083	2.66525e-06	-1.18481	-1.19164
90536573	rs16869618	2.36921e-07	-0.171959	-0.728711	3.97637e-07	-1.49178	-0.892812	5.42105e-06	-0.791521	-0.874934
90536680	rs2973465	9.82845e-08	-1.78053	-1.89792e-10	7.44776e-07	-1.75705	-1.89792e-10	5.39352e-06	-1.67155	-1.89792e-10
90536755	rs2941888	2.35117e-07	0.200895	-1.10921	5.44176e-07	-0.918857	-1.152	6.36366e-06	-0.345008	-1.16113
90536955	rs74977994	7.88152e-08	-1.52068	-0.480612	3.52594e-07	-1.75274	-0.752072	3.02788e-06	-1.48946	-0.759424
90537638	rs114107413	1.08811e-07	-1.67879	-1.89792e-10	7.51617e-07	-1.7479	-1.89792e-10	4.96378e-06	-1.75458	-1.89792e-10
90538026	rs145883335	1.78115e-07	-1.34031e-10	-1.18597	1.31516e-06	-1.34031e-10	-1.18841	8.75693e-06	-1.34031e-10	-1.1869
90538230	rs73773337	9.89609e-08	-1.77367	-1.89792e-10	7.71226e-07	-1.72215	-1.89792e-10	4.91062e-06	-1.76534	-1.89792e-10
90538412	rs2973467	5.69973e-08	-1.13231	-1.19309	4.32154e-07	-1.10339	-1.19796	2.67501e-06	-1.18481	-1.18799
90538448	rs13165085	3.82254e-08	-1.57185	-1.15305	2.77032e-07	-1.56408	-1.18192	1.67899e-06	-1.66322	-1.17533
90538467	rs28490868	9.81456e-08	-1.78195	-1.89792e-10	8.13159e-07	-1.6692	-1.89792e-10	5.04667e-06	-1.73802	-1.89792e-10
90538489	rs13164949	3.93888e-08	-1.54383	-1.15108	2.84911e-07	-1.53748	-1.18047	1.6986e-06	-1.6532	-1.17375
90538722	rs28693622	3.94596e-08	-1.54383	-1.14929	2.85291e-07	-1.53748	-1.17914	1.70106e-06	-1.6532	-1.17229
90538743	rs28637141	3.97981e-08	-1.53732	-1.14726	2.87615e-07	-1.53088	-1.17763	1.71207e-06	-1.64839	-1.17065
90538977	rs186028143	4.64524e-07	-0.227385	-1.89792e-10	8.38746e-06	0.664364	-1.89792e-10	4.1083e-05	0.358848	-1.89792e-10
90539072	rs12188638	2.36527e-07	-0.170551	-0.731786	3.9688e-07	-1.49118	-0.895315	5.4131e-06	-0.790417	-0.877506
90539203	rs10072084	3.96208e-08	-1.54383	-1.14521	2.86162e-07	-1.53748	-1.17609	1.70671e-06	-1.6532	-1.16898
90539315	rs73179864	1.11009e-07	-1.65879	-1.89792e-10	9.80451e-07	-1.48212	-1.89792e-10	8.13339e-06	-1.26077	-1.89792e-10
90539426	rs60578469	6.66559e-08	-1.48475	-0.684106	3.25406e-07	-1.69934	-0.885713	3.2552e-06	-1.28941	-0.88708
90539783	rs55989779	9.89323e-08	-1.77396	-1.89792e-10	7.71832e-07	-1.72136	-1.89792e-10	4.91267e-06	-1.76493	-1.89792e-10
90540351	rs144548202	9.84457e-08	-1.77889	-1.89792e-10	8.89743e-07	-1.5792	-1.89792e-10	5.3049e-06	-1.68811	-1.89792e-10
90540522	rs12514092	4.01963e-08	-1.54014	-1.13448	2.91028e-07	-1.53268	-1.16403	1.74969e-06	-1.63949	-1.15782
90540637	rs28601850	1.03311e-07	-1.73065	-1.89792e-10	1.21583e-06	-1.26695	-1.89792e-10	5.13419e-06	-1.72082	-1.89792e-10
90540879	rs2973468	3.32436e-08	-1.68315	-1.18138	2.20519e-07	-1.77432	-1.19982	1.45341e-06	-1.78139	-1.20145
90542114	rs2941905	2.95177e-08	-1.78033	-1.20308	2.16324e-07	-1.78119	-1.21216	1.44879e-06	-1.77309	-1.21293
90542475	rs55657470	9.88314e-08	-1.77498	-1.89792e-10	7.74095e-07	-1.71843	-1.89792e-10	4.92039e-06	-1.76336	-1.89792e-10
90542492	rs2973470	2.95516e-08	-1.78006	-1.2022	2.16493e-07	-1.78035	-1.21222	1.44482e-06	-1.77579	-1.21298
90542556	rs2941903	1.00038e-07	-1.76285	-1.89792e-10	8.12698e-07	-1.66977	-1.89792e-10	6.26008e-06	-1.52255	-1.89792e-10
90543969	rs2973471	1.00055e-07	-1.76268	-1.89792e-10	7.32111e-07	-1.7742	-1.89792e-10	4.86628e-06	-1.77442	-1.89792e-10
90543970	rs9647558	2.39175e-07	-0.136256	-0.754946	3.98489e-07	-1.47651	-0.905943	5.50013e-06	-0.763476	-0.888499
90545248	rs10474343	3.9573e-08	-1.55724	-1.13301	2.84931e-07	-1.55107	-1.16681	1.70695e-06	-1.663	-1.15903
90545498	rs11740007	3.95193e-08	-1.55724	-1.13437	2.85205e-07	-1.55107	-1.16585	1.70572e-06	-1.663	-1.15976
90545592	rs72786319	1.09785e-07	-1.66987	-1.89792e-10	8.80733e-07	-1.58938	-1.89792e-10	9.53904e-06	-1.10135	-1.89792e-10
90546671	rs4392660	1.00449e-07	-1.75875	-1.89792e-10	7.30501e-07	-1.7764	-1.89792e-10	4.87861e-06	-1.77188	-1.89792e-10
90546676	rs72786321	2.99702e-07	0.0382269	-0.703838	4.82831e-07	-1.34241	-0.848049	7.17823e-06	-0.55595	-0.829743
90546723	rs138213008	2.53401e-07	-0.136256	-0.697168	4.24635e-07	-1.47651	-0.842392	5.86688e-06	-0.763476	-0.823947
90547367	rs10473944	4.15753e-08	-1.57782	-1.06307	3.04781e-07	-1.53052	-1.12001	1.85694e-06	-1.62622	-1.1116
90548692	rs150852337	1.37827e-07	-1.4424	-1.89792e-10	1.14854e-06	-1.32388	-1.89792e-10	9.46214e-06	-1.10945	-1.89792e-10
90548707	rs2973441	5.26452e-08	-1.76889	-0.635933	3.68873e-07	-1.62147	-0.838212	2.16436e-06	-1.77417	-0.810451
90549141	rs72786324	2.61477e-07	-0.0614784	-0.740574	4.46013e-07	-1.3907	-0.879084	6.40873e-06	-0.637528	-0.861556
90549353	rs72786325	2.42729e-07	-0.179284	-0.697168	4.16903e-07	-1.49488	-0.842392	5.67196e-06	-0.797265	-0.823947
90549556	rs72786326	2.43587e-07	-0.179284	-0.693639	4.18154e-07	-1.49488	-0.839397	5.68938e-06	-0.797265	-0.820879
90550197	rs2886926	1.31723e-07	-1.4877	-1.89792e-10	1.06573e-06	-1.39871	-1.89792e-10	8.50321e-06	-1.2163	-1.89792e-10
90550379	rs868557	4.12022e-08	-1.57782	-1.07208	3.02621e-07	-1.53052	-1.12712	1.84321e-06	-1.62622	-1.11902
90551184	rs193292482	1.23835e-07	-1.54945	-1.89792e-10	1.11271e-06	-1.35557	-1.89792e-10	7.78233e-06	-1.30489	-1.89792e-10
90551231	rs112408047	2.43231e-07	-0.170551	-0.703838	4.16089e-07	-1.49118	-0.848049	5.67793e-06	-0.790417	-0.829743
90552044	rs12653995	2.42867e-07	-0.188984	-0.686901	4.21093e-07	-1.4936	-0.833672	5.4653e-06	-0.843311	-0.815015
90553394	rs80175407	5.15118e-07	-0.124001	-1.89792e-10	1.42733e-06	-1.10657	-1.89792e-10	5.01553e-05	0.558379	-1.89792e-10
90553428	rs2973478	4.02539e-08	-1.59508	-1.07811	2.96238e-07	-1.54972	-1.12924	1.80764e-06	-1.64125	-1.12347
90553722	rs2973477	4.03664e-08	-1.58941	-1.08099	2.97435e-07	-1.54341	-1.13152	1.81229e-06	-1.63632	-1.12583
90554924	rs72786329	2.45613e-07	-0.177739	-0.686901	4.19884e-07	-1.49648	-0.833672	5.40765e-06	-0.853915	-0.815015
90554950	rs13362365	1.065e-07	-1.70025	-1.89792e-10	7.27768e-07	-1.78015	-1.89792e-10	4.8772e-06	-1.77218	-1.89792e-10
90555129	rs973332	4.05993e-08	-1.58366	-1.08099	2.99345e-07	-1.53701	-1.13152	1.8214e-06	-1.63131	-1.12583
90555231	rs114946557	1.3881e-07	-1.43529	-1.89792e-10	7.33171e-07	-1.77275	-1.89792e-10	5.55723e-06	-1.64165	-1.89792e-10
90556558	rs1858309	5.60739e-08	-1.77787	-0.56386	3.74828e-07	-1.65907	-0.784592	2.26389e-06	-1.78006	-0.759601
90556651	rs59967608	1.0421e-07	-1.72199	-1.89792e-10	7.31574e-07	-1.77493	-1.89792e-10	4.84586e-06	-1.77862	-1.89792e-10
90556785	rs2367292	4.13411e-08	-1.56017	-1.08637	3.05237e-07	-1.51327	-1.13578	1.88436e-06	-1.59293	-1.13022
90557033	rs7709572	5.6433e-08	-1.77787	-0.557476	3.76781e-07	-1.65907	-0.779396	2.27602e-06	-1.78006	-0.754258
90557228	rs77068232	9.82312e-08	-1.78107	-1.89792e-10	7.38468e-07	-1.76555	-1.89792e-10	4.83748e-06	-1.78035	-1.89792e-10
90557324	rs72786331	2.79448e-07	-0.0116565	-0.723925	4.616e-07	-1.37038	-0.865046	6.36393e-06	-0.658938	-0.847161
90557471	rs117350058	2.06354e-07	-1.34031e-10	-1.03881	1.5853e-06	-1.34031e-10	-1.0016	1.06347e-05	-1.34031e-10	-0.992622
90557781	rs145060710	1.01018e-07	-1.7531	-1.89792e-10	7.82108e-07	-1.70814	-1.89792e-10	5.29719e-06	-1.68957	-1.89792e-10
90557920	rs4518439	5.60163e-08	-1.77968	-0.563077	3.69385e-07	-1.67007	-0.788216	2.26339e-06	-1.78122	-0.758658
90557942	rs112510696	2.79448e-07	-0.0116565	-0.723925	4.616e-07	-1.37038	-0.865046	6.36393e-06	-0.658938	-0.847161
90558366	rs7724489	5.67019e-08	-1.77968	-0.550912	3.73045e-07	-1.67007	-0.778358	2.28658e-06	-1.78122	-0.748467
90558691	rs56377435	2.82905e-07	-0.00245197	-0.720835	4.64868e-07	-1.36594	-0.862435	6.42795e-06	-0.651605	-0.844486
90558795	rs78789454	1.04362e-07	-1.72053	-1.89792e-10	7.31217e-07	-1.77542	-1.89792e-10	4.84756e-06	-1.77827	-1.89792e-10
90559369	rs74667368	8.76491e-08	-1.4884	-0.40666	3.81813e-07	-1.7433	-0.681894	3.25889e-06	-1.48467	-0.690685
90559433	rs78095414	1.11281e-07	-1.65634	-1.89792e-10	1.48485e-06	-1.06706	-1.89792e-10	5.55966e-06	-1.64121	-1.89792e-10
90561181	rs114304119	1.79776e-07	-1.34031e-10	-1.17669	1.37725e-06	-1.34031e-10	-1.14228	9.16231e-06	-1.34031e-10	-1.14165
90561673	rs146505053	1.74718e-07	-1.34031e-10	-1.20523	1.28083e-06	-1.34031e-10	-1.21487	8.52292e-06	-1.34031e-10	-1.21399
90562179	rs56316727	5.78551e-08	-1.48546	-0.824997	3.10064e-07	-1.68385	-0.949505	2.42786e-06	-1.53584	-0.933891
90562518	rs62373923	4.07625e-08	-1.49591	-1.16472	5.74385e-07	-0.859713	-1.15712	1.51401e-06	-1.78146	-1.16052
90564049	rs10474344	1.09158e-07	-1.6756	-1.89792e-10	7.27745e-07	-1.78018	-1.89792e-10	4.92008e-06	-1.76342	-1.89792e-10
90564091	rs10474345	1.09368e-07	-1.67368	-1.89792e-10	7.27568e-07	-1.78042	-1.89792e-10	4.92406e-06	-1.76261	-1.89792e-10
90564139	rs10474346	5.44938e-08	-1.76879	-0.601517	3.92862e-07	-1.56831	-0.828364	2.20367e-06	-1.77264	-0.793979
90564563	rs10072875	1.15765e-07	-1.61684	-1.89792e-10	7.28402e-07	-1.77928	-1.89792e-10	5.11153e-06	-1.72525	-1.89792e-10
90564571	rs7719516	6.86535e-08	-1.75155	-0.387778	4.28928e-07	-1.66459	-0.644249	2.65747e-06	-1.77729	-0.602079
90564924	rs116679596	1.43079e-07	-1.405	-1.89792e-10	8.32877e-07	-1.64524	-1.89792e-10	5.03857e-06	-1.73962	-1.89792e-10
90565180	rs995691	9.83319e-08	-1.78005	-1.89792e-10	7.70837e-07	-1.72265	-1.89792e-10	5.5879e-06	-1.63614	-1.89792e-10
90565276	rs72786338	2.86444e-07	-0.0699555	-0.6409	4.47946e-07	-1.44999	-0.815465	6.24829e-06	-0.728407	-0.796031
90565308	rs143436095	4.67997e-07	-0.219937	-1.89792e-10	1.34325e-06	-1.16728	-1.89792e-10	4.47403e-05	0.44413	-1.89792e-10
90565796	rs6885341	6.91849e-08	-1.74486	-0.386754	4.16071e-07	-1.67668	-0.662589	2.59846e-06	-1.77455	-0.627274
90566214	rs12697807	6.56604e-08	-1.72979	-0.45411	3.89083e-07	-1.70062	-0.705718	2.50289e-06	-1.76763	-0.671669
90566498	rs10474347	6.58569e-08	-1.7268	-0.45411	3.87671e-07	-1.70426	-0.705718	2.50687e-06	-1.76604	-0.671669
90566887	rs77680286	2.09156e-07	-1.34031e-10	-1.02532	1.36947e-06	-1.34031e-10	-1.14795	9.08039e-06	-1.34031e-10	-1.15063
90566920	rs997738	3.289e-08	-1.66953	-1.2057	2.19048e-07	-1.76846	-1.21238	1.5527e-06	-1.7028	-1.21395
90567031	rs997737	4.03295e-08	-1.63504	-1.03628	3.12383e-07	-1.5263	-1.0996	1.83265e-06	-1.66137	-1.08961
90567180	rs2048452	6.71363e-08	-1.74708	-0.414594	4.92315e-07	-1.48572	-0.685289	2.61916e-06	-1.7432	-0.650695
90567208	rs2048451	7.11727e-08	-1.74486	-0.358427	4.2583e-07	-1.67668	-0.639404	2.66132e-06	-1.77455	-0.603369
90567213	rs71637326	1.45829e-07	-1.38596	-1.89792e-10	1.17504e-06	-1.30107	-1.89792e-10	6.90662e-06	-1.42427	-1.89792e-10
90567428	rs141076969	1.00542e-07	-1.75782	-1.89792e-10	8.23879e-07	-1.65611	-1.89792e-10	6.15893e-06	-1.53884	-1.89792e-10
90567508	rs144864593	9.82333e-08	-1.78105	-1.89792e-10	7.27761e-07	-1.78016	-1.89792e-10	4.83808e-06	-1.78023	-1.89792e-10
90567633	rs145722231	1.51216e-07	-1.34969	-1.89792e-10	9.40808e-07	-1.52339	-1.89792e-10	6.33614e-06	-1.51048	-1.89792e-10
90567655	rs77787281	5.29877e-08	-1.19179	-1.20654	4.32036e-07	-1.09084	-1.21078	2.73888e-06	-1.14487	-1.20433
90570693	rs10462492	6.07042e-08	-1.77587	-0.486515	4.05798e-07	-1.6459	-0.718373	2.45102e-06	-1.78045	-0.679789
90570816	rs4424024	7.98482e-08	-1.76184	-0.226431	4.89675e-07	-1.65075	-0.525638	2.97278e-06	-1.78138	-0.485869
90570889	rs4364415	7.97183e-08	-1.76347	-0.226431	4.91773e-07	-1.64647	-0.525638	2.972e-06	-1.78164	-0.485869
90571224	rs6888674	7.89779e-08	-1.75838	-0.240854	4.83382e-07	-1.6591	-0.530225	2.96007e-06	-1.78065	-0.490884
90571291	rs6888389	7.92621e-08	-1.76184	-0.233799	4.90328e-07	-1.65075	-0.524306	2.97596e-06	-1.78138	-0.484799
90571433	rs10061355	7.00556e-08	-1.76011	-0.359001	4.87681e-07	-1.55178	-0.628689	2.72434e-06	-1.76228	-0.592241
90571512	rs6889197	7.05716e-08	-1.76011	-0.351661	4.90654e-07	-1.55178	-0.622611	2.74146e-06	-1.76228	-0.585977
90571641	rs6888958	6.88965e-08	-1.76221	-0.373583	4.90222e-07	-1.53452	-0.640751	2.68203e-06	-1.7655	-0.604673
90572551	rs56320224	1.13572e-07	-1.63596	-1.89792e-10	7.26737e-07	-1.78157	-1.89792e-10	5.00493e-06	-1.74632	-1.89792e-10
90572562	rs10462343	7.0439e-08	-1.74182	-0.371826	4.2564e-07	-1.68972	-0.626814	2.68759e-06	-1.77792	-0.590183
90572768	rs62373927	1.20756e-07	-1.57463	-1.89792e-10	7.29498e-07	-1.77777	-1.89792e-10	4.96814e-06	-1.7537	-1.89792e-10
90572921	rs6859170	6.32852e-08	-1.773	-0.447749	4.2627e-07	-1.62511	-0.68995	2.53981e-06	-1.76935	-0.655306
90576279	rs13355819	3.7764e-08	-1.76515	-0.971891	3.07925e-07	-1.68655	-0.95372	2.11432e-06	-1.65196	-0.956054
90576491	rs867831	4.58986e-08	-1.72706	-0.814902	3.25014e-07	-1.76937	-0.816893	2.09593e-06	-1.77997	-0.836777
90576580	rs4377733	6.51924e-08	-1.75505	-0.436002	4.66848e-07	-1.55262	-0.67151	2.63359e-06	-1.75299	-0.63541
90576804	rs142483645	1.18204e-07	-1.59598	-1.89792e-10	9.5416e-07	-1.5093	-1.89792e-10	6.84808e-06	-1.43278	-1.89792e-10
90576958	rs6882172	5.97418e-08	-1.74531	-0.533056	3.98929e-07	-1.62349	-0.757853	2.36387e-06	-1.77606	-0.72039
90577436	rs1473048	1.06022e-07	-1.70475	-1.89792e-10	7.27355e-07	-1.78071	-1.89792e-10	4.86085e-06	-1.77553	-1.89792e-10
90577880	rs6897578	6.13421e-08	-1.75676	-0.495169	4.48519e-07	-1.55766	-0.706519	2.52674e-06	-1.75476	-0.67505
90578292	rs6898622	6.35233e-08	-1.76156	-0.45543	4.61725e-07	-1.57246	-0.662701	2.63043e-06	-1.75976	-0.62984
90578301	rs10434640	5.04367e-08	-1.3348	-1.11288	2.64717e-07	-1.64723	-1.14424	1.76478e-06	-1.6534	-1.13532
90578614	rs34736685	5.52969e-08	-1.14355	-1.21213	4.35734e-07	-1.07903	-1.21407	2.91649e-06	-1.07708	-1.20928
90578758	rs4019302	6.56608e-08	-1.77403	-0.409862	4.14844e-07	-1.70781	-0.634419	2.64839e-06	-1.78196	-0.60083
90579288	rs34581109	5.52969e-08	-1.14355	-1.21213	4.35734e-07	-1.07903	-1.21407	2.91649e-06	-1.07708	-1.20928
90579633	rs76066993	1.15084e-07	-1.64366	0.0209221	5.57412e-07	-1.78196	-0.264865	4.11102e-06	-1.65975	-0.283325
90580370	rs6869552	6.58095e-08	-1.75842	-0.423215	4.74247e-07	-1.56265	-0.645752	2.68525e-06	-1.75649	-0.612488
90580608	rs2102553	1.05937e-07	-1.70556	-1.89792e-10	7.27433e-07	-1.78061	-1.89792e-10	4.862e-06	-1.7753	-1.89792e-10
90582456	rs10038090	5.7655e-08	-1.75329	-0.560635	4.26359e-07	-1.54752	-0.767332	2.38215e-06	-1.75116	-0.737587
90582914	rs1511344	5.22828e-08	-1.75719	-0.654542	3.57919e-07	-1.65542	-0.834405	2.16672e-06	-1.78117	-0.802366
90583574	rs62373928	1.09811e-07	-1.66964	-1.89792e-10	8.75386e-07	-1.59546	-1.89792e-10	5.20064e-06	-1.70796	-1.89792e-10
90584057	rs146865270	1.90013e-07	-1.34031e-10	-1.1213	1.35235e-06	-1.34031e-10	-1.16053	9.05106e-06	-1.34031e-10	-1.15386
90585455	rs13171635	4.72198e-08	-1.77086	-0.742724	3.17785e-07	-1.70751	-0.901246	2.01898e-06	-1.7778	-0.876347
90585547	rs1511345	5.03107e-08	-1.76736	-0.68282	3.36712e-07	-1.69884	-0.852061	2.12944e-06	-1.77556	-0.825325
90586159	rs71637328	5.84649e-08	-1.08707	-1.2129	4.44741e-07	-1.05803	-1.21461	3.1277e-06	-1.00614	-1.2103
90586618	rs552809358	1.27533e-07	-1.52002	-1.89792e-10	9.65735e-07	-1.49724	-1.89792e-10	7.53003e-06	-1.33785	-1.89792e-10
90587888	rs4019243	4.40943e-08	-1.77752	-0.804545	3.05005e-07	-1.70048	-0.949318	1.91972e-06	-1.78188	-0.922687
90588318	rs4916853	7.99833e-08	-1.62426	-0.362317	4.00301e-07	-1.78134	-0.596572	3.0716e-06	-1.6231	-0.611452
90588481	rs1543066	5.03338e-08	-1.77637	-0.673353	3.65883e-07	-1.6135	-0.854314	2.1482e-06	-1.76439	-0.827724
90588751	rs13356765	9.78711e-08	-1.62445	-0.160297	4.79293e-07	-1.77492	-0.422896	3.77646e-06	-1.58821	-0.439744
90589352	rs62373939	1.10921e-07	-1.65958	-1.89792e-10	8.97067e-07	-1.571	-1.89792e-10	5.50561e-06	-1.65098	-1.89792e-10
90589421	rs74636928	7.3746e-08	-1.68057	-0.387205	3.99067e-07	-1.77925	-0.601753	2.8884e-06	-1.67963	-0.616414
90590473	rs4916854	7.43112e-08	-1.67804	-0.382094	4.03748e-07	-1.77965	-0.589691	2.93064e-06	-1.67709	-0.60443
90590740	rs114363483	7.7679e-08	-1.68771	-0.328102	4.16845e-07	-1.77791	-0.5595	2.98973e-06	-1.68681	-0.574755
90591243	rs78305958	8.34618e-08	-1.71246	-0.231553	4.53452e-07	-1.77048	-0.482759	3.14649e-06	-1.71168	-0.49878
90591822	rs75951048	8.4892e-08	-1.69011	-0.236904	4.51226e-07	-1.77739	-0.480767	3.22395e-06	-1.68922	-0.496916
90592139	rs78948152	5.9311e-08	-1.64974	-0.635862	3.32924e-07	-1.75944	-0.802776	2.76938e-06	-1.52883	-0.809286
90593324	rs80080787	8.26375e-08	-1.69249	-0.261448	4.41983e-07	-1.77684	-0.502015	3.1494e-06	-1.69161	-0.517927
90593583	rs111330650	7.8625e-08	-1.60106	-0.402647	3.96043e-07	-1.77703	-0.61158	3.05483e-06	-1.61435	-0.625671
90593974	rs77779918	7.3563e-08	-1.70145	-0.368805	4.01865e-07	-1.77531	-0.598707	2.78779e-06	-1.71839	-0.613105
90594264	rs2137007	6.56498e-08	-1.66225	-0.521814	3.50912e-07	-1.78139	-0.728204	2.59743e-06	-1.66123	-0.740994
90594834	rs9293562	6.06869e-08	-1.71519	-0.547482	3.47623e-07	-1.76933	-0.749681	2.41122e-06	-1.71443	-0.762185
90595297	rs7706256	6.72128e-08	-1.64775	-0.512788	3.59147e-07	-1.77981	-0.706593	2.59324e-06	-1.68503	-0.718809
90595862	rs149848137	1.73792e-07	-0.397442	-0.813095	2.96472e-07	-1.69156	-0.986611	3.79173e-06	-1.05296	-0.970962
90596345	rs4916855	3.35049e-08	-1.65703	-1.19967	2.21449e-07	-1.76405	-1.20589	1.48698e-06	-1.75786	-1.20213
90596403	rs4916856	3.35385e-08	-1.65703	-1.19867	2.21625e-07	-1.76405	-1.2051	1.48836e-06	-1.75786	-1.20121
90596568	rs144909035	1.18778e-07	-1.59114	-1.89792e-10	7.37235e-07	-1.76722	-1.89792e-10	5.22149e-06	-1.70396	-1.89792e-10
90596699	rs115188128	1.03228e-07	-1.73146	-1.89792e-10	7.2755e-07	-1.78045	-1.89792e-10	4.88595e-06	-1.77038	-1.89792e-10
90597105	rs118190211	1.8937e-07	-0.30558	-0.819117	3.02473e-07	-1.66699	-0.991149	4.03576e-06	-0.985899	-0.975654
90597737	rs2048453	7.00964e-08	-1.51861	-0.599914	3.3698e-07	-1.76979	-0.780321	2.79236e-06	-1.53825	-0.791613
90598173	rs10474349	3.53882e-08	-1.59146	-1.21056	2.72649e-07	-1.55282	-1.20913	1.94345e-06	-1.47818	-1.2141
90598362	rs75917921	2.40618e-07	-0.885187	-1.89792e-10	1.04347e-06	-1.41982	-1.89792e-10	1.36064e-05	-0.746203	-1.89792e-10
90598726	rs140901161	2.51722e-07	-1.34031e-10	-0.840072	1.65087e-06	-1.34031e-10	-0.961074	1.10437e-05	-1.34031e-10	-0.954881
90599185	rs9293563	3.60452e-08	-1.57306	-1.21056	2.78195e-07	-1.53268	-1.20913	1.98891e-06	-1.45506	-1.2141
90599944	rs13360803	3.62439e-08	-1.56966	-1.20847	2.79881e-07	-1.52897	-1.2068	2.00003e-06	-1.45081	-1.21278
90599948	rs148765311	1.03235e-07	-1.73139	-1.89792e-10	7.26659e-07	-1.78167	-1.89792e-10	4.83764e-06	-1.78032	-1.89792e-10
90600031	rs7721772	7.71579e-08	-1.61624	-0.406308	3.87519e-07	-1.78202	-0.628348	3.03531e-06	-1.60465	-0.641783
90600210	rs7704529	8.00361e-08	-1.57378	-0.41214	3.86749e-07	-1.77904	-0.633315	3.14547e-06	-1.56409	-0.646693
90600541	rs72786353	1.85532e-07	-0.343776	-0.801395	3.03911e-07	-1.67747	-0.975925	3.98506e-06	-1.01388	-0.960314
90600712	rs71637330	3.74958e-08	-1.5409	-1.20327	3.09567e-07	-1.43383	-1.20113	2.2185e-06	-1.35079	-1.20912
90600866	rs10805873	4.16258e-08	-1.75402	-0.885657	2.72187e-07	-1.7579	-1.00573	1.82215e-06	-1.77305	-0.983676
90601089	rs4916857	7.87356e-08	-1.58435	-0.417951	3.84401e-07	-1.78018	-0.63826	3.09645e-06	-1.57491	-0.651581
90601317	rs12522278	1.09211e-07	-0.795742	-0.879379	3.25078e-07	-1.57818	-1.00789	3.73371e-06	-1.01017	-1.02918
90601365	rs12522282	3.46566e-08	-1.6531	-1.16981	3.12884e-07	-1.43985	-1.18445	2.451e-06	-1.26305	-1.1972
90602209	rs72786354	1.62476e-07	-0.42007	-0.8578	2.89457e-07	-1.69421	-1.00792	3.70945e-06	-1.05244	-0.993422
90602304	rs58781250	2.14182e-07	-1.34031e-10	-1.00157	1.41976e-06	-1.34031e-10	-1.11188	9.53683e-06	-1.34031e-10	-1.10158
90603392	rs34422832	3.77883e-08	-1.54048	-1.19592	3.0772e-07	-1.43837	-1.20257	2.1321e-06	-1.38948	-1.21015
90604035	rs6865066	8.80762e-08	-1.42261	-0.46759	3.77607e-07	-1.7559	-0.680378	3.731e-06	-1.34687	-0.693201
90604057	rs140534823	1.73304e-07	-1.34031e-10	-1.21335	1.28095e-06	-1.34031e-10	-1.21477	8.50769e-06	-1.34031e-10	-1.21578
90604276	rs145621255	1.75412e-07	-0.375202	-0.82606	3.00073e-07	-1.68254	-0.983561	3.93136e-06	-1.0195	-0.968257
90604290	rs10038890	3.29431e-08	-1.69073	-1.18289	2.29096e-07	-1.75319	-1.1828	1.52408e-06	-1.7577	-1.17766
90604643	rs71637331	3.75557e-08	-1.54409	-1.19848	3.05758e-07	-1.44268	-1.20465	2.11943e-06	-1.3941	-1.2115
90604823	rs4639266	3.31947e-08	-1.6791	-1.18691	2.30035e-07	-1.7465	-1.1854	1.52929e-06	-1.75153	-1.18041
90605389	rs12697808	3.34153e-08	-1.6752	-1.18418	2.3107e-07	-1.7442	-1.18321	1.53625e-06	-1.74939	-1.17801
90606574	rs6877420	8.34899e-08	-1.43701	-0.506658	3.66497e-07	-1.75938	-0.706755	3.54174e-06	-1.37306	-0.719072
90606587	rs10057046	8.65425e-08	-1.38007	-0.52769	3.66169e-07	-1.74248	-0.724552	3.70452e-06	-1.31054	-0.73665
90607063	rs6882178	1.14287e-07	-0.778229	-0.851459	3.42594e-07	-1.54815	-0.985427	3.85398e-06	-1.00088	-1.00676
90607925	rs9293564	1.03825e-07	-1.37842	-0.347271	4.24682e-07	-1.74045	-0.578337	4.39757e-06	-1.2831	-0.592594
90608789	rs56876862	1.60445e-07	-0.542583	-0.747866	2.99599e-07	-1.74516	-0.922526	3.34446e-06	-1.24363	-0.905812
90609009	rs7727632	4.14281e-08	-1.52332	-1.12112	2.40332e-07	-1.75201	-1.1361	1.5838e-06	-1.75082	-1.1461
90609178	rs10036206	3.70569e-08	-1.60469	-1.15125	2.31694e-07	-1.77345	-1.15127	1.53342e-06	-1.76885	-1.1604
90609587	rs185451977	1.00456e-07	-1.75867	-1.89792e-10	7.35733e-07	-1.76926	-1.89792e-10	5.03612e-06	-1.74011	-1.89792e-10
90609736	rs9293565	3.83132e-08	-1.63388	-1.08872	2.43718e-07	-1.77575	-1.09837	1.60168e-06	-1.77501	-1.11068
90609868	rs7732832	7.21221e-08	-1.69447	-0.395568	3.98127e-07	-1.78142	-0.601935	2.97997e-06	-1.64893	-0.615902
90610393	rs28369128	1.30931e-07	-0.616855	-0.876872	2.6791e-07	-1.75702	-1.02246	2.87287e-06	-1.29219	-1.00925
90611693	rs72786358	1.76642e-07	-0.354418	-0.839854	2.98541e-07	-1.67696	-0.99426	3.94493e-06	-1.00418	-0.980131
90611959	rs72786359	1.09621e-07	-0.822251	-0.84912	2.64961e-07	-1.77795	-1.01259	2.40993e-06	-1.47793	-0.999219
90612428	rs6884883	9.96695e-08	-1.76654	-1.89792e-10	7.41059e-07	-1.76205	-1.89792e-10	5.09907e-06	-1.72769	-1.89792e-10
90612558	rs13176999	3.90959e-08	-1.61577	-1.08661	2.45628e-07	-1.77423	-1.09208	1.61314e-06	-1.77403	-1.10454
90613396	rs72786360	1.76495e-07	-0.346645	-0.848461	2.97207e-07	-1.67484	-1.00086	3.94073e-06	-0.998442	-0.986937
90614098	rs67220802	1.22345e-07	-0.670244	-0.89131	2.64201e-07	-1.74974	-1.04368	2.75839e-06	-1.31074	-1.03136
90614277	rs79449616	1.01105e-07	-1.75224	-1.89792e-10	7.28062e-07	-1.77974	-1.89792e-10	4.91836e-06	-1.76377	-1.89792e-10
90614349	rs113685914	1.105e-07	-1.66339	-1.89792e-10	1.90579e-06	-0.817478	-1.89792e-10	5.72772e-06	-1.61143	-1.89792e-10
90615439	rs115738444	1.12478e-07	-1.64564	-1.89792e-10	8.49856e-07	-1.62506	-1.89792e-10	6.41187e-06	-1.49859	-1.89792e-10
90615750	rs12658394	2.28084e-07	-0.380293	-0.558389	3.59578e-07	-1.71932	-0.765881	4.21895e-06	-1.16888	-0.748282
90616224	rs7727557	8.11059e-08	-1.76158	-0.21106	4.92096e-07	-1.73656	-0.434896	3.22614e-06	-1.73387	-0.451589
90616247	rs10462494	8.05396e-08	-1.76272	-0.216928	4.90409e-07	-1.73482	-0.440069	3.20404e-06	-1.73563	-0.456706
90616503	rs10462495	8.10137e-08	-1.76272	-0.21106	4.92952e-07	-1.73482	-0.434896	3.22048e-06	-1.73563	-0.451589
90616920	rs141484859	2.39459e-07	-1.34031e-10	-0.890017	1.99038e-06	-1.34031e-10	-0.774046	1.31836e-05	-1.34031e-10	-0.777773
90617000	rs137923100	1.18024e-07	-1.59751	-1.89792e-10	7.46336e-07	-1.75495	-1.89792e-10	5.22241e-06	-1.70379	-1.89792e-10
90617692	rs57859727	1.09859e-07	-0.829348	-0.839854	2.72099e-07	-1.7697	-0.99426	2.73432e-06	-1.37073	-0.980131
90617965	rs6888057	1.25202e-07	-0.678591	-0.859875	2.73938e-07	-1.74766	-1.00957	2.97736e-06	-1.26978	-0.995929
90619072	rs4916859	5.73734e-08	-1.41646	-0.902359	3.15266e-07	-1.67989	-0.936823	2.15687e-06	-1.667	-0.921085
90619352	rs137876222	1.00883e-07	-1.75444	-1.89792e-10	7.33659e-07	-1.77209	-1.89792e-10	5.0097e-06	-1.74537	-1.89792e-10
90619353	rs13185895	3.70253e-08	-1.57108	-1.18572	2.7011e-07	-1.57863	-1.19266	1.87705e-06	-1.54833	-1.17871
90619868	rs6880312	7.51376e-08	-1.74562	-0.303452	4.43038e-07	-1.76038	-0.51609	3.02112e-06	-1.71923	-0.531886
90620123	rs34107416	1.57311e-07	-0.409413	-0.900763	2.8897e-07	-1.67555	-1.02825	3.5975e-06	-1.06221	-1.0143
90620309	rs10050517	5.45866e-08	-1.47101	-0.897598	3.05788e-07	-1.71831	-0.928931	2.1069e-06	-1.69778	-0.913743
90620854	rs72786362	1.04474e-07	-1.71946	-1.89792e-10	7.27594e-07	-1.78039	-1.89792e-10	4.87585e-06	-1.77245	-1.89792e-10
90620909	rs115432288	5.42297e-07	-0.0725849	-1.89792e-10	1.25452e-06	-1.23562	-1.89792e-10	1.25885e-05	-0.823965	-1.89792e-10
90621069	rs6865269	6.48449e-08	-1.71416	-0.482242	3.8037e-07	-1.7805	-0.648481	2.71561e-06	-1.69389	-0.663839
90622357	rs150117005	1.107e-07	-1.29537	-0.3662	4.03492e-07	-1.78132	-0.588649	3.70139e-06	-1.47373	-0.574305
90622516	rs9293566	1.45223e-07	-0.235185	-1.15494	7.02762e-07	-0.663614	-1.1515	2.62304e-06	-1.23711	-1.1553
90623586	rs11950828	1.09116e-07	-0.520731	-1.15526	7.77518e-07	-0.628792	-1.08523	2.07624e-06	-1.55245	-1.07374
90626753	rs114307725	9.93657e-08	-1.76959	-1.89792e-10	7.31651e-07	-1.77483	-1.89792e-10	4.8731e-06	-1.77302	-1.89792e-10
90627832	rs141917616	1.13812e-07	-1.63385	-1.89792e-10	8.4458e-07	-1.63129	-1.89792e-10	7.33428e-06	-1.36419	-1.89792e-10
90628243	rs10942629	9.65501e-08	-0.631693	-1.16664	6.87118e-07	-0.733317	-1.10431	1.94959e-06	-1.59574	-1.09339
90628300	rs10037293	1.48767e-07	-0.189775	-1.17624	6.92367e-07	-0.654041	-1.17597	2.57318e-06	-1.23263	-1.17897
90628789	rs10042981	1.47358e-07	-0.208993	-1.16654	6.87929e-07	-0.670206	-1.16624	2.56835e-06	-1.24389	-1.16959
90629115	rs113372129	3.51899e-07	-1.34031e-10	-0.505054	2.09654e-06	-1.34031e-10	-0.722087	1.40431e-05	-1.34031e-10	-0.714616
90630483	rs112900334	3.94849e-08	-1.68027	-1.01221	2.69633e-07	-1.66906	-1.10401	1.76949e-06	-1.68454	-1.10151
90630717	rs542784441	1.76225e-07	-1.34031e-10	-1.19664	1.29005e-06	-1.34031e-10	-1.20769	8.58422e-06	-1.34031e-10	-1.20682
90630826	rs59578984	4.75179e-08	-1.6338	-0.873492	3.40699e-07	-1.77315	-0.765978	2.95774e-06	-1.51209	-0.760231
90631097	rs114653303	1.56321e-07	-1.31649	-1.89792e-10	1.92831e-06	-0.805729	-1.89792e-10	1.38539e-05	-0.728181	-1.89792e-10
90631384	rs10942630	1.57046e-07	-0.161908	-1.14995	7.28003e-07	-0.630219	-1.14961	2.69791e-06	-1.21078	-1.15349
90631700	rs6873839	8.70733e-08	-0.719883	-1.18176	6.07017e-07	-0.833841	-1.12773	1.83271e-06	-1.63295	-1.118
90631972	rs6878402	1.55173e-07	-0.182448	-1.14141	7.21664e-07	-0.647527	-1.14104	2.68754e-06	-1.22295	-1.14517
90631991	rs148559123	4.75125e-08	-1.63675	-0.87066	3.41564e-07	-1.77386	-0.762733	2.95563e-06	-1.51607	-0.756966
90632741	rs114591738	2.00974e-07	-1.06523	-1.89792e-10	1.10883e-06	-1.35906	-1.89792e-10	5.93375e-06	-1.57609	-1.89792e-10
90632946	rs75180939	4.89397e-08	-1.63966	-0.838146	3.54248e-07	-1.77454	-0.725592	3.05607e-06	-1.52002	-0.719593
90633038	rs57318317	1.07064e-07	-0.514249	-1.18072	7.55662e-07	-0.620909	-1.12163	2.01725e-06	-1.54336	-1.11165
90633072	rs58734007	1.64971e-07	-0.161908	-1.10072	7.62342e-07	-0.630219	-1.10351	2.82198e-06	-1.21078	-1.10852
90633936	rs35024930	8.06088e-08	-0.986264	-0.992527	4.12899e-07	-1.41972	-0.927203	4.33064e-06	-0.976539	-0.91449
90635917	rs2063461	2.34226e-07	-0.413945	-0.498166	1.18603e-06	-0.601846	-0.68992	3.15961e-06	-1.51291	-0.69339
90635955	rs13358426	1.03573e-07	-1.72812	-1.89792e-10	1.96984e-06	-0.784422	-1.89792e-10	5.84262e-06	-1.59157	-1.89792e-10
90636041	rs78348641	5.18811e-08	-1.47098	-0.948464	3.25646e-07	-1.72808	-0.85624	3.21423e-06	-1.33717	-0.851991
90636293	rs115736953	1.00062e-07	-1.76261	-1.89792e-10	7.55709e-07	-1.74247	-1.89792e-10	5.28979e-06	-1.69097	-1.89792e-10
90636464	rs4916860	2.53677e-07	-0.373072	-0.459264	1.28633e-06	-0.55404	-0.656542	3.38232e-06	-1.47806	-0.66012
90637173	rs6886011	2.68241e-07	-0.356657	-0.419855	1.35131e-06	-0.538712	-0.622587	3.52563e-06	-1.47041	-0.626272
90637572	rs60716916	2.71004e-07	-0.356657	-0.409607	1.36333e-06	-0.538712	-0.613734	3.55689e-06	-1.47041	-0.617447
90637934	rs62373948	2.55842e-07	-0.403983	-0.419855	1.26944e-06	-0.601212	-0.622587	3.42381e-06	-1.49972	-0.626272
90638258	rs56066934	5.24983e-08	-1.44997	-0.95765	3.25088e-07	-1.71913	-0.866906	3.26063e-06	-1.31211	-0.862719
90638387	rs115688326	2.15346e-07	-0.996152	-1.89792e-10	9.96214e-07	-1.46617	-1.89792e-10	1.65259e-05	-0.551815	-1.89792e-10
90638506	rs7702782	1.61774e-06	0.892736	0.127648	5.71577e-06	0.151169	0.129686	1.92528e-05	-0.56401	0.164923
90638691	rs80127709	5.23148e-08	-1.46266	-0.948464	3.26788e-07	-1.72458	-0.85624	3.24635e-06	-1.32722	-0.851991
90639095	rs35778324	1.05418e-07	-0.724958	-0.985504	5.43143e-07	-1.1569	-0.915856	6.03418e-06	-0.656271	-0.903035
90639327	rs13160722	4.2715e-08	-1.53793	-1.07592	3.94334e-07	-1.38166	-1.01127	2.94999e-06	-1.25659	-1.01835
90639328	rs13160468	4.21455e-08	-1.55545	-1.07182	4.33078e-07	-1.29289	-1.00632	3.16146e-06	-1.19222	-1.01349
90640306	rs77843336	5.41091e-08	-1.44137	-0.936021	3.31972e-07	-1.71536	-0.849724	3.35156e-06	-1.30189	-0.845427
90640534	rs76484930	8.30971e-08	-1.02682	-0.921567	4.24264e-07	-1.48656	-0.833218	5.49006e-06	-0.82498	-0.828826
90641116	rs77224092	5.43917e-08	-1.44568	-0.926503	3.34965e-07	-1.71725	-0.838848	3.37111e-06	-1.30701	-0.834489
90641295	rs138879089	2.09523e-07	-1.02357	-1.89792e-10	1.58106e-06	-1.00428	-1.89792e-10	1.0952e-05	-0.96322	-1.89792e-10
90641676	rs10057874	9.85733e-08	-1.7776	-1.89792e-10	7.7834e-07	-1.71297	-1.89792e-10	5.20269e-06	-1.70757	-1.89792e-10
90642116	rs78753141	1.13336e-07	-1.63804	-1.89792e-10	7.26409e-07	-1.78202	-1.89792e-10	4.89514e-06	-1.7685	-1.89792e-10
90642230	rs59498996	8.36819e-08	-1.01012	-0.931257	4.30915e-07	-1.44777	-0.85645	5.65622e-06	-0.769632	-0.854358
90642290	rs6884231	2.40676e-07	-0.39965	-0.485296	1.13896e-06	-0.63502	-0.697238	3.00082e-06	-1.55524	-0.70262
90642319	rs6865416	2.26204e-07	-0.521083	-0.425879	1.07801e-06	-0.750197	-0.637057	3.03565e-06	-1.60286	-0.643463
90642430	rs11745521	3.0227e-07	-0.465452	-0.191624	1.39254e-06	-0.667486	-0.463761	3.78175e-06	-1.55766	-0.468902
90642625	rs150570153	1.04569e-07	-1.71855	-1.89792e-10	7.34766e-07	-1.77058	-1.89792e-10	5.59937e-06	-1.63409	-1.89792e-10
90642643	rs10942631	3.12514e-07	0.352053	-0.975804	8.01233e-07	-0.715526	-0.968451	2.54186e-06	-1.47788	-0.945972
90642644	rs143494210	2.58882e-07	-1.34031e-10	-0.812025	1.64858e-06	-1.34031e-10	-0.962461	1.09643e-05	-1.34031e-10	-0.962103
90642645	rs10942632	3.66226e-07	0.529804	-0.994952	8.28117e-07	-0.661335	-0.98964	2.68207e-06	-1.39746	-0.9727
90642646	rs12187402	9.61502e-07	0.500098	-1.89792e-10	9.03469e-07	-1.56389	-1.89792e-10	7.26748e-06	-1.37334	-1.89792e-10
90643003	rs79188454	3.58075e-08	-1.76883	-1.02141	2.9291e-07	-1.76459	-0.925674	1.91551e-06	-1.78084	-0.925916
90643558	rs116772354	1.00735e-07	-1.7559	-1.89792e-10	7.44501e-07	-1.75741	-1.89792e-10	4.84833e-06	-1.77811	-1.89792e-10
90643800	rs7729950	5.37203e-08	-1.31624	-1.06836	3.36266e-07	-1.38598	-1.16625	1.50537e-06	-1.7759	-1.17181
90644241	rs7734555	5.5223e-08	-1.29022	-1.0668	3.43543e-07	-1.36548	-1.16534	1.51111e-06	-1.77296	-1.17095
90644628	rs13187777	1.32706e-07	-1.12926	-0.351	8.17581e-07	-1.51268	-0.151103	8.03166e-06	-1.15025	-0.123106
90645137	rs6452949	5.9606e-08	-1.21671	-1.06393	3.69402e-07	-1.29459	-1.16366	1.53099e-06	-1.76147	-1.16936
90645601	rs16869685	1.30858e-07	-1.12926	-0.365025	8.04952e-07	-1.51268	-0.166671	7.90598e-06	-1.15025	-0.138878
90646195	rs58125334	6.00581e-08	-1.21331	-1.05977	3.73443e-07	-1.28616	-1.1612	1.5413e-06	-1.75707	-1.16705
90646263	rs57936487	1.38173e-07	-1.09524	-0.34465	8.41682e-07	-1.49067	-0.144059	8.36456e-06	-1.11677	-0.115971
90646306	rs182512095	1.44824e-07	-1.39288	-1.89792e-10	1.29595e-06	-1.20313	-1.89792e-10	9.19553e-06	-1.13803	-1.89792e-10
90646346	rs11739187	7.98781e-08	-0.781525	-1.20637	5.68144e-07	-0.818369	-1.20939	1.64418e-06	-1.65203	-1.20747
90647122	rs62373959	2.51913e-06	0.919323	0.543949	6.5491e-06	0.196603	0.22035	1.38926e-05	-0.950764	0.225375
90647228	rs115382731	1.00614e-07	-1.7571	-1.89792e-10	8.1271e-07	-1.66976	-1.89792e-10	5.07437e-06	-1.73254	-1.89792e-10
90647450	rs139444787	1.75382e-07	-1.34031e-10	-1.20143	1.28675e-06	-1.34031e-10	-1.21025	8.5642e-06	-1.34031e-10	-1.20915
90647645	rs56259969	3.4439e-08	-1.7358	-1.09341	3.39477e-07	-1.53449	-1.00824	1.96193e-06	-1.67429	-1.00852
90647770	rs4916712	7.03011e-08	-1.3047	-0.810911	3.69047e-07	-1.52896	-0.930246	1.87691e-06	-1.78147	-0.945644
90647775	rs13328183	1.31546e-07	-1.12926	-0.35978	8.20535e-07	-1.51268	-0.147497	8.06266e-06	-1.15025	-0.119254
90648108	rs4916713	2.80817e-06	0.919323	0.652568	7.22546e-06	0.196603	0.318634	1.533e-05	-0.950764	0.323828
90648910	rs117628018	6.42527e-07	-1.34031e-10	0.0970103	5.59328e-06	-1.34031e-10	0.259193	3.65658e-05	-1.34031e-10	0.242367
90649298	rs13185728	2.91866e-07	-0.303836	-0.388268	1.58755e-06	-0.804132	-0.196047	1.50148e-05	-0.477625	-0.170085
90649634	rs143392730	1.74106e-07	-1.34031e-10	-1.20873	1.41827e-06	-1.34031e-10	-1.11293	9.45709e-06	-1.34031e-10	-1.10998
90649677	rs79235086	9.97363e-08	-1.76587	-1.89792e-10	9.28532e-07	-1.53652	-1.89792e-10	6.53002e-06	-1.48034	-1.89792e-10
90649684	rs72786369	1.23014e-07	-1.5561	-1.89792e-10	7.29066e-07	-1.77836	-1.89792e-10	4.88951e-06	-1.76965	-1.89792e-10
90650327	rs16878935	4.17605e-08	-1.78061	-0.855833	4.22866e-07	-1.73012	-0.59295	2.67501e-06	-1.77907	-0.593719
90650690	rs72771503	4.13192e-07	-0.344486	-1.89792e-10	5.22814e-06	0.191682	-1.89792e-10	2.72375e-05	-0.0521528	-1.89792e-10
90650882	rs72771505	1.71395e-07	-1.22443	-1.89792e-10	1.61398e-06	-0.983668	-1.89792e-10	9.34462e-06	-1.12194	-1.89792e-10
90650975	rs138816790	9.24956e-08	-1.70483	-0.136404	7.36843e-07	-1.77396	0.00620342	5.53894e-06	-1.64212	-0.00281929
90652909	rs78073036	3.2416e-08	-1.6824	-1.20735	2.36175e-07	-1.77383	-1.13172	1.76415e-06	-1.66162	-1.12746
90652947	rs75544655	3.25904e-08	-1.67748	-1.2069	2.36845e-07	-1.77238	-1.13034	1.77621e-06	-1.65622	-1.12604
90653112	rs10071755	1.03765e-06	1.29481	-0.718492	2.2802e-06	-0.173057	-0.465052	4.0821e-05	0.796577	-0.444126
90653868	rs6452951	1.15547e-07	-0.606446	-1.01227	4.95887e-07	-1.1431	-1.02068	4.15319e-06	-0.919876	-1.01299
90654579	rs16869698	1.1838e-06	1.42596	-0.717871	2.3037e-06	-0.153286	-0.47457	4.48018e-05	0.898891	-0.453389
90654894	rs144621977	2.89256e-07	-0.701085	-1.89792e-10	8.65972e-07	-1.60628	-1.89792e-10	7.62149e-06	-1.32577	-1.89792e-10
90654943	rs140138543	3.7798e-08	-1.61076	-1.12538	2.91013e-07	-1.71567	-0.98109	2.36361e-06	-1.52298	-0.973573
90654953	rs28497358	1.49578e-06	1.68945	-0.747441	2.57804e-06	0.0664887	-0.581835	5.30724e-05	1.17375	-0.558836
90655807	rs7728022	1.39487e-06	1.56379	-0.691637	2.62499e-06	-0.0546575	-0.44264	5.24968e-05	1.02502	-0.42101
90656027	rs72771507	1.1238e-07	-1.64652	-1.89792e-10	1.38483e-06	-1.1368	-1.89792e-10	9.64457e-06	-1.09035	-1.89792e-10
90656926	rs77530732	3.70262e-08	-1.69114	-1.06563	3.04436e-07	-1.76093	-0.890733	2.33794e-06	-1.62474	-0.882733
90657053	rs66801770	1.25998e-06	1.43517	-0.664716	2.4735e-06	-0.146719	-0.41002	4.82366e-05	0.907314	-0.387942
90657259	rs78747009	3.67413e-08	-1.6412	-1.12329	2.86671e-07	-1.73406	-0.977736	2.28374e-06	-1.56077	-0.970165
90657343	rs147259291	1.73232e-07	-1.34031e-10	-1.21376	1.31463e-06	-1.34031e-10	-1.18882	8.71965e-06	-1.34031e-10	-1.19117
90658008	rs144501026	1.73922e-07	-1.34031e-10	-1.20979	1.3295e-06	-1.34031e-10	-1.17757	8.81426e-06	-1.34031e-10	-1.18038
90658049	rs146677080	1.73472e-07	-1.34031e-10	-1.21238	1.32035e-06	-1.34031e-10	-1.18448	8.75598e-06	-1.34031e-10	-1.18701
90658392	rs10942634	1.27817e-07	-0.559248	-0.958547	5.41281e-07	-1.10819	-0.968004	4.56309e-06	-0.87939	-0.959356
90659072	rs75862026	7.42173e-08	-1.15415	-0.907256	6.10745e-07	-1.01415	-0.941295	3.63934e-06	-1.12697	-0.93797
90660447	rs1541674	1.32784e-07	-0.524119	-0.955557	5.59859e-07	-1.07737	-0.96507	4.69119e-06	-0.854689	-0.956371
90660620	rs188961564	1.73162e-07	-1.34031e-10	-1.21417	1.31274e-06	-1.34031e-10	-1.19025	8.7077e-06	-1.34031e-10	-1.19254
90661220	rs10077391	1.429e-06	1.4883	-0.591967	2.87237e-06	-0.0889231	-0.318313	5.60995e-05	0.965836	-0.295455
90661599	rs73773371	3.69227e-08	-1.64354	-1.11603	2.89609e-07	-1.73542	-0.966182	2.30394e-06	-1.56369	-0.958431
90661831	rs6893260	1.41956e-06	1.47573	-0.586026	2.81066e-06	-0.117765	-0.311189	5.53077e-05	0.944408	-0.288241
90662730	rs143971912	1.73181e-07	-1.34031e-10	-1.21406	1.31325e-06	-1.34031e-10	-1.18987	8.71092e-06	-1.34031e-10	-1.19217
90662733	rs62376561	2.60674e-06	0.818391	0.679068	5.59486e-06	-0.172699	0.432173	1.62448e-05	-1.02866	0.459686
90662839	rs12110303	1.22016e-07	-0.620269	-0.943979	5.07306e-07	-1.18731	-0.953703	4.32191e-06	-0.948238	-0.944811
90663406	rs55877472	1.61754e-07	-1.28232	-1.89792e-10	8.85856e-07	-1.58358	-1.89792e-10	6.81976e-06	-1.43692	-1.89792e-10
90664320	rs10069032	1.38901e-06	1.45969	-0.591739	2.74805e-06	-0.129226	-0.322257	5.39179e-05	0.929734	-0.299017
90664322	rs6869048	1.22644e-07	-0.611112	-0.948001	5.26334e-07	-1.14654	-0.957651	4.41077e-06	-0.923871	-0.948826
90664926	rs146158267	1.12205e-07	-1.64807	-1.89792e-10	8.70887e-07	-1.60062	-1.89792e-10	7.2067e-06	-1.38173	-1.89792e-10
90665025	rs17638113	8.4335e-07	0.368983	-1.89792e-10	1.13145e-06	-1.33887	-1.89792e-10	1.27225e-05	-0.813375	-1.89792e-10
90665473	rs17638138	1.59579e-07	-1.29586	-1.89792e-10	8.8991e-07	-1.57901	-1.89792e-10	7.04646e-06	-1.40422	-1.89792e-10
90665777	rs74345264	4.45111e-07	-0.499361	0.229288	1.02471e-06	-1.48764	0.0496758	9.19867e-06	-1.19063	0.0529418
90667901	rs141347850	1.03193e-07	-1.7318	-1.89792e-10	7.26951e-07	-1.78127	-1.89792e-10	4.96002e-06	-1.75534	-1.89792e-10
90668058	rs76332233	9.88464e-08	-1.77483	-1.89792e-10	7.58635e-07	-1.73861	-1.89792e-10	7.01652e-06	-1.40848	-1.89792e-10
90669352	rs6866923	1.5474e-07	-0.437273	-0.889377	6.4635e-07	-1.00829	-0.890499	5.18437e-06	-0.830386	-0.880711
90669400	rs6452952	1.79881e-07	-1.34031e-10	-1.1761	1.2811e-06	-1.34031e-10	-1.21465	8.51358e-06	-1.34031e-10	-1.21508
90669771	rs2303130	3.73525e-08	-1.68375	-1.06424	3.06546e-07	-1.7573	-0.887459	2.37049e-06	-1.61507	-0.87858
90671274	rs1363839	1.2455e-07	-0.611112	-0.932578	5.34367e-07	-1.14654	-0.942505	4.47922e-06	-0.923871	-0.933426
90671513	rs187095879	1.73204e-07	-1.34031e-10	-1.21393	1.31389e-06	-1.34031e-10	-1.18938	8.71497e-06	-1.34031e-10	-1.1917
90671937	rs62376563	2.86565e-06	0.81346	0.778691	6.35066e-06	-0.138982	0.525167	1.79047e-05	-1.02512	0.553442
90672711	rs62376564	3.04232e-06	0.09053	1.56145	4.14218e-06	-0.894643	0.853491	1.4731e-05	-1.49191	0.825118
90672884	rs117001504	1.73206e-07	-1.34031e-10	-1.21392	1.31394e-06	-1.34031e-10	-1.18934	8.71529e-06	-1.34031e-10	-1.19167
90673462	rs187483043	1.00678e-07	-1.75647	-1.89792e-10	1.09197e-06	-1.37439	-1.89792e-10	7.92113e-06	-1.28721	-1.89792e-10
90673837	rs12188429	1.92254e-06	1.61648	-0.42348	3.66745e-06	-0.0167393	-0.146139	7.43452e-05	1.0733	-0.121324
90674719	rs72771512	1.01841e-07	-1.74499	-1.89792e-10	7.63249e-07	-1.73254	-1.89792e-10	5.64076e-06	-1.62673	-1.89792e-10
90675675	rs117796377	1.76191e-07	-1.34031e-10	-1.19683	1.36565e-06	-1.34031e-10	-1.15074	9.04617e-06	-1.34031e-10	-1.1544
90675925	rs117153091	1.8484e-07	-1.34031e-10	-1.14891	1.28267e-06	-1.34031e-10	-1.21343	8.53103e-06	-1.34031e-10	-1.21304
90676153	rs141323427	1.7911e-07	-1.34031e-10	-1.1804	1.40847e-06	-1.34031e-10	-1.11987	9.42951e-06	-1.34031e-10	-1.1129
90676483	rs2287875	3.71573e-08	-1.65235	-1.10089	2.95038e-07	-1.74047	-0.942558	2.3338e-06	-1.5748	-0.934452
90677770	rs73773374	3.63063e-08	-1.68375	-1.09265	2.93796e-07	-1.7573	-0.929943	2.27055e-06	-1.61507	-0.921653
90679504	rs7715402	1.52773e-07	-0.584658	-0.754787	6.35798e-07	-1.12701	-0.788234	5.35419e-06	-0.901203	-0.777663
90679519	rs35712350	1.85713e-07	-0.410339	-0.733856	7.45635e-07	-0.987826	-0.768067	6.00017e-06	-0.807707	-0.757251
90680468	rs11948056	1.30823e-07	-0.769344	-0.725205	5.89154e-07	-1.208	-0.783441	4.27448e-06	-1.10451	-0.799569
90680579	rs11948075	2.02076e-07	-0.352381	-0.707372	8.30903e-07	-0.951747	-0.695869	6.73062e-06	-0.762957	-0.687121
90680949	rs7705465	2.02076e-07	-0.352381	-0.707372	8.30903e-07	-0.951747	-0.695869	6.73062e-06	-0.762957	-0.687121
90681637	rs746637	2.02076e-07	-0.352381	-0.707372	8.30903e-07	-0.951747	-0.695869	6.73062e-06	-0.762957	-0.687121
90681996	rs147959893	2.33362e-07	-0.915805	-1.89792e-10	9.91948e-07	-1.47046	-1.89792e-10	5.42477e-06	-1.66577	-1.89792e-10
90682151	rs889213	1.97541e-07	-0.381097	-0.701357	8.13089e-07	-0.973596	-0.695693	6.56752e-06	-0.787179	-0.687431
90682738	rs138269623	1.73472e-07	-1.34031e-10	-1.21238	1.32035e-06	-1.34031e-10	-1.18448	8.75599e-06	-1.34031e-10	-1.18701
90683094	rs116445616	1.74016e-07	-1.34031e-10	-1.20925	1.33124e-06	-1.34031e-10	-1.17626	8.82543e-06	-1.34031e-10	-1.17911
90683453	rs143388623	1.72889e-07	-1.34031e-10	-1.21575	1.30299e-06	-1.34031e-10	-1.19771	8.64617e-06	-1.34031e-10	-1.19963
90683574	rs114316702	1.73631e-07	-1.34031e-10	-1.21146	1.32376e-06	-1.34031e-10	-1.1819	8.77766e-06	-1.34031e-10	-1.18454
90684086	rs144154999	1.72965e-07	-1.34031e-10	-1.21531	1.30643e-06	-1.34031e-10	-1.19507	8.66782e-06	-1.34031e-10	-1.19713
90684847	rs148967187	2.76568e-07	-1.34031e-10	-0.74594	1.57517e-06	-1.34031e-10	-1.00801	1.03065e-05	-1.34031e-10	-1.02397
90686981	rs2367354	1.80705e-06	1.40828	-0.277227	3.7064e-06	-0.165876	0.013563	7.21759e-05	0.88273	0.0396297
90688740	rs11950530	1.92254e-07	-0.408102	-0.701477	8.01226e-07	-0.994078	-0.689908	6.46059e-06	-0.809915	-0.68111
90688932	rs117666231	1.73029e-07	-1.34031e-10	-1.21494	1.30872e-06	-1.34031e-10	-1.19333	8.68222e-06	-1.34031e-10	-1.19547
90689052	rs10058025	1.92254e-07	-0.408102	-0.701477	8.01226e-07	-0.994078	-0.689908	6.46059e-06	-0.809915	-0.68111
90689252	rs143479938	1.73043e-07	-1.34031e-10	-1.21486	1.30918e-06	-1.34031e-10	-1.19297	8.68516e-06	-1.34031e-10	-1.19513
90689749	rs10073657	1.3902e-07	-0.70007	-0.733712	5.96206e-07	-1.21161	-0.767929	4.95234e-06	-0.999774	-0.757111
90690768	rs73773378	3.49378e-08	-1.70663	-1.1082	2.83786e-07	-1.76802	-0.953891	2.14996e-06	-1.64534	-0.945954
90691159	rs148261381	2.37205e-07	-0.899475	-1.89792e-10	2.01765e-06	-0.760439	-1.89792e-10	1.27154e-05	-0.81393	-1.89792e-10
90691765	rs72771513	3.11856e-07	-0.625858	-1.89792e-10	2.97616e-06	-0.371741	-1.89792e-10	1.95223e-05	-0.385189	-1.89792e-10
90694595	rs117020501	1.74202e-07	-1.34031e-10	-1.20818	1.33461e-06	-1.34031e-10	-1.17373	8.84694e-06	-1.34031e-10	-1.17667
90694684	rs144719446	1.74202e-07	-1.34031e-10	-1.20818	1.33461e-06	-1.34031e-10	-1.17373	8.84694e-06	-1.34031e-10	-1.17667
90694797	rs6869717	1.82897e-07	-0.436238	-0.723238	7.67289e-07	-1.01535	-0.711915	6.17115e-06	-0.833559	-0.703302
90695282	rs1363837	8.55207e-08	-1.27483	-0.644809	4.83438e-07	-1.42815	-0.761054	2.29608e-06	-1.7652	-0.760346
90695381	rs150063307	6.06169e-06	-1.34031e-10	2.34135	2.7886e-05	-1.34031e-10	1.86575	0.000177536	-1.34031e-10	1.82243
90696297	rs6860948	1.68883e-07	-0.505478	-0.733712	6.93944e-07	-1.05981	-0.767929	5.5401e-06	-0.887621	-0.757111
90697270	rs9293567	1.10349e-07	-1.01247	-0.652279	4.18185e-07	-1.48601	-0.848195	2.46678e-06	-1.60502	-0.848812
90698051	rs77131945	1.01211e-07	-1.75119	-1.89792e-10	7.4829e-07	-1.75234	-1.89792e-10	4.83023e-06	-1.78185	-1.89792e-10
90698567	rs73771404	3.57225e-08	-1.67882	-1.1138	2.85054e-07	-1.7548	-0.962655	2.21054e-06	-1.60866	-0.954851
90698947	rs116397516	9.85881e-08	-1.77745	-1.89792e-10	7.76492e-07	-1.71534	-1.89792e-10	5.22202e-06	-1.70386	-1.89792e-10
90698961	rs146580889	9.8856e-08	-1.77473	-1.89792e-10	8.47911e-07	-1.62735	-1.89792e-10	5.95787e-06	-1.57203	-1.89792e-10
90699142	rs140436918	3.12327e-07	-0.624347	-1.89792e-10	1.19576e-06	-1.28359	-1.89792e-10	6.06302e-06	-1.55454	-1.89792e-10
90700381	rs62376566	2.63647e-06	-0.192443	1.70124	3.90424e-06	-1.06393	0.96362	1.50403e-05	-1.5811	0.935088
90700965	rs140750267	1.75997e-07	-1.34031e-10	-1.19793	1.36287e-06	-1.34031e-10	-1.15278	9.02824e-06	-1.34031e-10	-1.15639
90701811	rs143490358	2.92853e-07	-0.688727	-1.89792e-10	1.14666e-06	-1.32552	-1.89792e-10	5.89546e-06	-1.58256	-1.89792e-10
90702782	rs7724749	1.50797e-06	1.27384	-0.323721	3.19471e-06	-0.261145	-0.0397321	6.04913e-05	0.759988	-0.0142335
90703165	rs77534323	2.07047e-07	-1.03545	-1.89792e-10	1.55648e-06	-1.01995	-1.89792e-10	1.07442e-05	-0.982377	-1.89792e-10
90703840	rs11959525	1.66385e-07	-0.531033	-0.723059	7.14741e-07	-1.08647	-0.711734	5.7017e-06	-0.912862	-0.703119
90703991	rs144358209	1.75941e-07	-1.34031e-10	-1.19825	1.36206e-06	-1.34031e-10	-1.15338	9.02303e-06	-1.34031e-10	-1.15697
90704540	rs74756042	2.81687e-07	-1.34031e-10	-0.7276	1.56899e-06	-1.34031e-10	-1.01194	1.02478e-05	-1.34031e-10	-1.02968
90707284	rs138896956	1.75841e-07	-1.34031e-10	-1.19882	1.36059e-06	-1.34031e-10	-1.15445	9.01361e-06	-1.34031e-10	-1.15801
90707716	rs11750147	2.92604e-06	0.0542057	1.5588	3.45628e-06	-1.06292	0.840739	1.46744e-05	-1.48367	0.813026
90707773	rs1477349	1.73354e-07	-0.422207	-0.790853	7.22769e-07	-1.00475	-0.782288	5.81834e-06	-0.821774	-0.773956
90707823	rs1477348	1.55991e-07	-0.517513	-0.801086	6.65887e-07	-1.07638	-0.792624	5.31625e-06	-0.901586	-0.784392
90708535	rs143093060	2.91624e-07	-0.692933	-1.89792e-10	1.14355e-06	-1.32824	-1.89792e-10	5.88489e-06	-1.58436	-1.89792e-10
90711038	rs144451514	1.75634e-07	-1.34031e-10	-1.19999	1.35756e-06	-1.34031e-10	-1.15669	8.99409e-06	-1.34031e-10	-1.16018
90711939	rs141490030	1.75634e-07	-1.34031e-10	-1.19999	1.35756e-06	-1.34031e-10	-1.15669	8.99409e-06	-1.34031e-10	-1.16018
90712123	rs6882269	1.10897e-07	-0.778636	-0.88116	4.81689e-07	-1.28171	-0.91112	3.77475e-06	-1.12651	-0.901905
90713109	rs2042339	3.37014e-06	0.691197	1.06311	5.822e-06	-0.435477	0.734746	2.26016e-05	-1.0021	0.763372
90713259	rs12654787	1.47271e-07	-0.531033	-0.845088	6.30535e-07	-1.08647	-0.837085	5.02583e-06	-0.912862	-0.829294
90713640	rs150681052	1.75481e-07	-1.34031e-10	-1.20087	1.35527e-06	-1.34031e-10	-1.15837	8.97938e-06	-1.34031e-10	-1.16181
90713759	rs139051835	1.75481e-07	-1.34031e-10	-1.20087	1.35527e-06	-1.34031e-10	-1.15837	8.97938e-06	-1.34031e-10	-1.16181
90714595	rs10063683	1.44186e-07	-0.543137	-0.854157	6.19172e-07	-1.09549	-0.846252	4.92953e-06	-0.922946	-0.838556
90714810	rs1133120	3.90558e-08	-1.66557	-1.03783	3.22259e-07	-1.7478	-0.846975	2.52713e-06	-1.5916	-0.838057
90717145	rs145670780	1.75329e-07	-1.34031e-10	-1.20174	1.35296e-06	-1.34031e-10	-1.16008	8.96456e-06	-1.34031e-10	-1.16347
90717329	rs10054621	1.08851e-07	-1.1416	-0.536816	5.21308e-07	-1.4522	-0.661588	2.63819e-06	-1.72538	-0.661276
90717437	rs142928274	1.75188e-07	-1.34031e-10	-1.20254	1.35081e-06	-1.34031e-10	-1.16167	8.95073e-06	-1.34031e-10	-1.16501
90717675	rs10045280	1.11848e-07	-0.75656	-0.894701	4.73553e-07	-1.28583	-0.924035	3.89358e-06	-1.0824	-0.915015
90718008	rs6867219	1.54031e-07	-0.436238	-0.895006	6.38372e-07	-1.01535	-0.895857	5.12824e-06	-0.833559	-0.888424
90718009	rs6867220	1.54031e-07	-0.436238	-0.895006	6.38372e-07	-1.01535	-0.895857	5.12824e-06	-0.833559	-0.888424
90718085	rs117437074	1.75287e-07	-1.34031e-10	-1.20197	1.35232e-06	-1.34031e-10	-1.16055	8.96045e-06	-1.34031e-10	-1.16393
90718198	rs77556254	3.95643e-08	-1.65466	-1.03581	3.25153e-07	-1.74177	-0.84406	2.57002e-06	-1.57772	-0.835106
90718474	rs12110065	1.40902e-07	-0.508455	-0.91188	5.78313e-07	-1.06961	-0.9404	4.62319e-06	-0.894026	-0.931634
90718517	rs7708782	1.46506e-07	-0.508455	-0.872879	6.23492e-07	-1.06961	-0.865179	4.97805e-06	-0.894026	-0.857681
90719402	rs11743324	2.75745e-07	-1.32052	0.571599	2.88588e-06	-1.08298	0.680439	9.62777e-06	-1.74147	0.649371
90719572	rs114073666	1.74559e-07	-1.34031e-10	-1.20614	1.34073e-06	-1.34031e-10	-1.16916	8.88612e-06	-1.34031e-10	-1.17226
90720409	rs76384964	3.92955e-08	-1.66557	-1.03172	3.25101e-07	-1.7478	-0.838196	2.54968e-06	-1.5916	-0.829172
90721263	rs142214631	1.75092e-07	-1.34031e-10	-1.20309	1.34931e-06	-1.34031e-10	-1.16278	8.94113e-06	-1.34031e-10	-1.16608
90721546	rs146789603	1.75092e-07	-1.34031e-10	-1.20309	1.34931e-06	-1.34031e-10	-1.16278	8.94113e-06	-1.34031e-10	-1.16608
90722018	rs145717165	3.86459e-07	-1.34031e-10	-0.411373	1.98144e-06	-1.34031e-10	-0.778549	1.32221e-05	-1.34031e-10	-0.774859
90722080	rs78997297	1.75047e-07	-1.34031e-10	-1.20334	1.34861e-06	-1.34031e-10	-1.1633	8.93661e-06	-1.34031e-10	-1.16659
90722489	rs117625356	1.80175e-07	-1.34031e-10	-1.17447	1.27959e-06	-1.34031e-10	-1.21583	8.5172e-06	-1.34031e-10	-1.21466
90723034	rs6452953	1.0289e-07	-0.814233	-0.920504	4.58467e-07	-1.29364	-0.948607	3.74493e-06	-1.09637	-0.939972
90724466	rs80309525	9.81896e-08	-1.7815	-1.89792e-10	8.26563e-07	-1.65285	-1.89792e-10	5.85484e-06	-1.58948	-1.89792e-10
90724598	rs6862125	1.20013e-07	-0.64342	-0.937375	5.10751e-07	-1.1696	-0.964644	4.03246e-06	-1.0061	-0.95627
90725065	rs78469457	1.26344e-07	-1.52939	-1.89792e-10	1.82939e-06	-0.858393	-1.89792e-10	7.93674e-06	-1.28524	-1.89792e-10
90725887	rs4432929	1.00091e-06	1.092	-0.551733	2.1646e-06	-0.388607	-0.301531	3.93232e-05	0.594384	-0.279316
90726194	rs13165767	2.8791e-07	-0.705749	-1.89792e-10	2.57828e-06	-0.515252	-1.89792e-10	1.06687e-05	-0.989436	-1.89792e-10
90726205	rs2004483	1.32861e-07	-0.57478	-0.904311	5.7488e-07	-1.119	-0.896971	4.56156e-06	-0.949262	-0.889819
90726485	rs116363453	2.95348e-07	-0.680245	-1.89792e-10	2.55201e-06	-0.525494	-1.89792e-10	1.59882e-05	-0.584896	-1.89792e-10
90727412	rs2839728	9.51507e-08	-0.883934	-0.929002	4.3297e-07	-1.34277	-0.956688	3.50339e-06	-1.15483	-0.948184
90727459	rs139531861	1.75295e-07	-1.34031e-10	-1.20193	1.35244e-06	-1.34031e-10	-1.16046	8.96122e-06	-1.34031e-10	-1.16384
90727692	rs60513756	1.36478e-07	-0.547927	-0.904311	5.86458e-07	-1.09906	-0.896971	4.66456e-06	-0.926934	-0.889819
90728374	rs12653211	2.94793e-06	0.579913	1.04055	5.02797e-06	-0.56123	0.713873	1.97159e-05	-1.11767	0.742345
90729121	rs151303333	1.7577e-07	-1.34031e-10	-1.19922	1.35956e-06	-1.34031e-10	-1.15522	9.00694e-06	-1.34031e-10	-1.15875
90729592	rs12651840	1.20985e-07	-0.631627	-0.941102	5.13371e-07	-1.16095	-0.968183	4.0573e-06	-0.996359	-0.959867
90729906	rs2052553	1.19567e-07	-0.64342	-0.941102	5.08946e-07	-1.1696	-0.968183	4.01798e-06	-1.0061	-0.959867
90729919	rs138577559	1.7588e-07	-1.34031e-10	-1.1986	1.36117e-06	-1.34031e-10	-1.15403	9.0173e-06	-1.34031e-10	-1.1576
90730728	rs146943143	1.84514e-07	-1.34031e-10	-1.15067	1.31723e-06	-1.34031e-10	-1.18684	8.80781e-06	-1.34031e-10	-1.18111
90731066	rs4552656	1.00091e-06	1.092	-0.551733	2.1646e-06	-0.388607	-0.301531	3.93232e-05	0.594384	-0.279316
90731931	rs2059207	9.81081e-08	-0.824971	-0.957358	4.20832e-07	-1.34429	-0.983605	3.22908e-06	-1.209	-0.97555
90732065	rs2059208	9.77291e-08	-0.848823	-0.937375	4.40262e-07	-1.31812	-0.964644	3.57885e-06	-1.12543	-0.95627
90732225	rs10474352	1.37024e-07	-0.547927	-0.900318	5.88832e-07	-1.09906	-0.892931	4.68365e-06	-0.926934	-0.885734
90732285	rs10474353	1.22087e-07	-0.618451	-0.945213	5.16352e-07	-1.15126	-0.972086	4.08551e-06	-0.985464	-0.963835
90733524	rs1423217	2.68505e-06	0.486509	1.04055	4.70267e-06	-0.628117	0.713873	1.87713e-05	-1.16676	0.742345
90734333	rs6867091	8.85914e-08	-0.907775	-0.976588	4.02108e-07	-1.37159	-1.00181	3.10382e-06	-1.23003	-0.994079
90734890	rs145742413	1.75706e-07	-1.34031e-10	-1.19958	1.35862e-06	-1.34031e-10	-1.1559	9.00092e-06	-1.34031e-10	-1.15942
90735692	rs6452954	9.47856e-08	-0.83636	-0.98042	4.39689e-07	-1.27862	-1.00544	3.63553e-06	-1.06822	-0.997768
90735763	rs72771524	6.17002e-07	0.0564747	-1.89792e-10	6.93316e-06	0.473942	-1.89792e-10	4.06247e-05	0.34763	-1.89792e-10
90736537	rs12655973	1.15951e-07	-0.627239	-0.987991	5.26787e-07	-1.09074	-1.01259	4.06992e-06	-0.94807	-1.00505
90736793	rs34960989	3.92325e-07	-0.396307	-1.89792e-10	1.16621e-06	-1.30862	-1.89792e-10	7.02025e-06	-1.40795	-1.89792e-10
90737399	rs146016758	1.76407e-07	-1.34031e-10	-1.19561	1.36871e-06	-1.34031e-10	-1.1485	9.06586e-06	-1.34031e-10	-1.15223
90737845	rs9293568	1.31133e-07	-0.546593	-0.945597	6.03856e-07	-1.02804	-0.938757	4.6895e-06	-0.879332	-0.932087
90738624	rs7701299	9.01465e-07	1.02874	-0.593112	2.24177e-06	-0.304912	-0.350197	3.90266e-05	0.636074	-0.328577
90738948	rs10041402	1.12555e-07	-0.653223	-0.991729	5.145e-07	-1.11081	-1.01612	3.96684e-06	-0.970129	-1.00865
90739388	rs142242810	2.31991e-07	-0.921701	-1.89792e-10	9.48215e-07	-1.51555	-1.89792e-10	5.27907e-06	-1.69299	-1.89792e-10
90739804	rs142488772	1.82128e-07	-1.34031e-10	-1.16369	1.44172e-06	-1.34031e-10	-1.09654	9.53751e-06	-1.34031e-10	-1.10151
90740406	rs10054820	1.26989e-07	-0.558634	-0.965665	5.86171e-07	-1.03744	-0.959082	4.54699e-06	-0.88962	-0.95266
90740417	rs9686361	1.26989e-07	-0.558634	-0.965665	5.86171e-07	-1.03744	-0.959082	4.54699e-06	-0.88962	-0.95266
90740525	rs2367526	1.28527e-07	-0.546593	-0.965665	5.91707e-07	-1.02804	-0.959082	4.59401e-06	-0.879332	-0.95266
90740531	rs2887007	1.10623e-07	-0.625449	-1.03682	5.07528e-07	-1.08202	-1.05855	3.90398e-06	-0.942838	-1.05191
90740857	rs72771527	1.90036e-07	-1.12119	-1.89792e-10	9.84619e-07	-1.47787	-1.89792e-10	7.81176e-06	-1.30112	-1.89792e-10
90741911	rs62376573	1.63254e-07	-1.27309	-1.89792e-10	8.91036e-07	-1.57774	-1.89792e-10	6.87231e-06	-1.42925	-1.89792e-10
90742007	rs11958143	1.29248e-07	-1.15976	-0.346907	5.74539e-07	-1.48601	-0.530546	2.93272e-06	-1.74889	-0.531925
90742111	rs149322464	1.77211e-07	-1.34031e-10	-1.19105	1.37982e-06	-1.34031e-10	-1.14042	9.13739e-06	-1.34031e-10	-1.14437
90742188	rs10073935	1.08317e-07	-0.653223	-1.03011	4.96239e-07	-1.11081	-1.05226	3.82336e-06	-0.970129	-1.04549
90742406	rs10474354	1.05373e-07	-1.71089	-1.89792e-10	1.32177e-06	-1.1834	-1.89792e-10	5.57723e-06	-1.63805	-1.89792e-10
90742444	rs10059163	1.07593e-07	-0.653223	-1.03682	4.93126e-07	-1.11081	-1.05855	3.79888e-06	-0.970129	-1.05191
90742601	rs2161583	8.46586e-07	1.02317	-0.65036	2.08652e-06	-0.308943	-0.417936	3.62518e-05	0.630916	-0.397173
90742869	rs2113057	8.46586e-07	1.02317	-0.65036	2.08652e-06	-0.308943	-0.417936	3.62518e-05	0.630916	-0.397173
90743131	rs147264238	1.77697e-07	-1.34031e-10	-1.18832	1.38633e-06	-1.34031e-10	-1.13572	9.17937e-06	-1.34031e-10	-1.13979
90743325	rs1035477	1.22527e-07	-0.546593	-1.01348	5.63712e-07	-1.02804	-1.00755	4.37389e-06	-0.879332	-1.00176
90743608	rs1964292	1.10989e-07	-0.621844	-1.03713	5.37912e-07	-1.05088	-1.03155	4.03514e-06	-0.935599	-1.02611
90743854	rs1895448	9.93633e-08	-0.743956	-1.02566	4.64599e-07	-1.17697	-1.05199	3.45831e-06	-1.06764	-1.04832
90744106	rs1895449	8.39873e-08	-0.900976	-1.03676	4.07962e-07	-1.29927	-1.05969	3.23392e-06	-1.12985	-1.0532
90744228	rs4382199	1.16397e-07	-0.623136	-0.988257	5.44126e-07	-1.08756	-0.983383	4.19848e-06	-0.944583	-0.97744
90744509	rs985434	1.20449e-07	-0.585176	-0.991992	5.5828e-07	-1.05811	-0.987158	4.31982e-06	-0.912268	-0.981264
90744941	rs145373474	2.20489e-07	-0.972551	-1.89792e-10	9.22073e-07	-1.5435	-1.89792e-10	5.19615e-06	-1.70883	-1.89792e-10
90745105	rs7720132	1.19608e-07	-0.585176	-0.999004	5.54337e-07	-1.05811	-0.994246	4.28892e-06	-0.912268	-0.988443
90745181	rs146463747	1.77611e-07	-1.34031e-10	-1.1888	1.38518e-06	-1.34031e-10	-1.13654	9.17201e-06	-1.34031e-10	-1.14059
90745387	rs17638833	1.82759e-07	-1.16023	-1.89792e-10	9.71079e-07	-1.49172	-1.89792e-10	9.45141e-06	-1.11058	-1.89792e-10
90745943	rs78154992	3.99358e-08	-1.66289	-1.01823	3.32571e-07	-1.74634	-0.816938	2.61337e-06	-1.58818	-0.807925
90745976	rs1035476	1.19994e-07	-0.574691	-1.00626	5.76589e-07	-1.01141	-1.00158	4.34109e-06	-0.892742	-0.995878
90746424	rs6865495	1.06874e-07	-0.650158	-1.04659	4.92775e-07	-1.10122	-1.06886	3.78223e-06	-0.963866	-1.06257
90746447	rs73771421	3.75909e-08	-1.68349	-1.05814	3.10565e-07	-1.75717	-0.874564	2.40077e-06	-1.61473	-0.866224
90746593	rs16869743	3.76838e-08	-1.68102	-1.05814	3.10953e-07	-1.75592	-0.874564	2.4085e-06	-1.61152	-0.866224
90746852	rs6866191	1.14042e-07	-0.611422	-1.02041	5.31525e-07	-1.07849	-1.01589	4.10314e-06	-0.93462	-1.01037
90747498	rs73771425	3.60163e-08	-1.73013	-1.05429	3.06222e-07	-1.7769	-0.868917	2.26707e-06	-1.67775	-0.860509
90747950	rs147241502	1.79189e-07	-1.34031e-10	-1.17996	1.40563e-06	-1.34031e-10	-1.12188	9.30406e-06	-1.34031e-10	-1.12629
90748159	rs140846866	1.76869e-07	-1.34031e-10	-1.19299	1.37514e-06	-1.34031e-10	-1.14381	9.10728e-06	-1.34031e-10	-1.14767
90749378	rs80207864	1.22529e-07	-1.56005	-1.89792e-10	7.76988e-07	-1.7147	-1.89792e-10	6.45988e-06	-1.49113	-1.89792e-10
90749506	rs77230101	3.60597e-07	-1.34031e-10	-0.480636	1.82216e-06	-1.34031e-10	-0.86235	1.18263e-05	-1.34031e-10	-0.88642
90750056	rs17577253	3.17599e-07	-0.607608	-1.89792e-10	7.7252e-07	-1.72047	-1.89792e-10	7.12766e-06	-1.39276	-1.89792e-10
90751032	rs116738015	1.0572e-07	-1.70761	-1.89792e-10	9.12152e-07	-1.55432	-1.89792e-10	5.58083e-06	-1.63741	-1.89792e-10
90751343	rs12656350	1.1113e-07	-0.571942	-1.08576	5.14572e-07	-1.04781	-1.07898	3.9804e-06	-0.900981	-1.07438
90751381	rs1363838	8.2909e-08	-1.68876	-0.261896	4.38249e-07	-1.77485	-0.512497	2.93042e-06	-1.76693	-0.514671
90753517	rs6896551	5.12372e-07	0.703988	-0.833335	1.42048e-06	-0.465079	-0.646302	2.38292e-05	0.443782	-0.629616
90753876	rs16869748	4.23173e-08	-1.66289	-0.960312	3.60525e-07	-1.74634	-0.73623	2.83549e-06	-1.58818	-0.726353
90753906	rs75617489	4.17349e-08	-1.68375	-0.953306	3.5895e-07	-1.7573	-0.729645	2.77869e-06	-1.61507	-0.719696
90754141	rs1423594	5.50988e-07	0.79007	-0.846756	1.38154e-06	-0.476471	-0.662703	2.27731e-05	0.41509	-0.646258
90755735	rs2367528	1.6785e-07	-1.64567	0.400343	9.33288e-07	-1.74009	0.208672	5.96753e-06	-1.78201	0.211598
90755854	rs146072029	1.75473e-07	-1.34031e-10	-1.20091	1.35515e-06	-1.34031e-10	-1.15846	8.97861e-06	-1.34031e-10	-1.1619
90755980	rs139041468	2.79717e-07	-0.734618	-1.89792e-10	2.44287e-06	-0.569202	-1.89792e-10	3.59908e-05	0.226519	-1.89792e-10
90756344	rs2113058	1.0715e-06	-0.129613	0.738033	2.10181e-06	-1.15441	0.43484	1.06762e-05	-1.45096	0.462229
90756385	rs148123404	1.76301e-07	-1.34031e-10	-1.1962	1.36722e-06	-1.34031e-10	-1.14959	9.05625e-06	-1.34031e-10	-1.15329
90756587	rs10805875	4.18993e-08	-1.66539	-0.967742	3.55794e-07	-1.74935	-0.746427	2.79018e-06	-1.59398	-0.736655
90756663	rs141889549	1.76983e-07	-1.34031e-10	-1.19235	1.37671e-06	-1.34031e-10	-1.14268	9.11734e-06	-1.34031e-10	-1.14657
90756688	rs2161584	1.52259e-07	-1.38631	0.043495	7.13209e-07	-1.68513	-0.115226	4.3209e-06	-1.78082	-0.112463
90757560	rs6897832	4.22769e-07	0.546782	-0.868355	1.11859e-06	-0.661087	-0.689215	1.81671e-05	0.216033	-0.673165
90757599	rs80267325	4.3254e-08	-1.63174	-0.969565	3.6239e-07	-1.72847	-0.748935	2.91133e-06	-1.54895	-0.739189
90757628	rs13189732	5.76066e-08	-1.21771	-1.09705	3.89818e-07	-1.4228	-0.981651	2.22975e-06	-1.58083	-0.974031
90757952	rs67643824	1.48401e-07	-0.63004	-0.738441	4.67144e-07	-1.52865	-0.694839	2.89713e-06	-1.60399	-0.68903
90758098	rs73185060	2.9017e-07	-0.69793	-1.89792e-10	7.57766e-07	-1.73975	-1.89792e-10	6.77169e-06	-1.444	-1.89792e-10
90758304	rs9918274	4.16567e-08	-1.67119	-0.967742	3.55274e-07	-1.75081	-0.746427	2.77674e-06	-1.59881	-0.736655
90758553	rs6894924	1.70223e-07	-1.33539	0.104101	7.83094e-07	-1.64836	-0.0585206	4.59997e-06	-1.77501	-0.0556875
90759930	rs10052492	6.45946e-08	-1.03278	-1.16749	3.32853e-07	-1.38182	-1.1806	2.52068e-06	-1.25458	-1.17764
90759990	rs12188929	4.37708e-07	0.5903	-0.877146	1.14053e-06	-0.630833	-0.700048	1.87078e-05	0.256357	-0.684163
90760482	rs140386216	1.76632e-07	-1.34031e-10	-1.19433	1.41012e-06	-1.34031e-10	-1.1187	9.35079e-06	-1.34031e-10	-1.12128
90760849	rs115274649	9.85798e-08	-1.77753	-1.89792e-10	9.34278e-07	-1.53036	-1.89792e-10	5.0809e-06	-1.73126	-1.89792e-10
90760871	rs150414378	1.77112e-07	-1.34031e-10	-1.19162	1.37846e-06	-1.34031e-10	-1.1414	9.12868e-06	-1.34031e-10	-1.14533
90761235	rs149166806	4.13262e-08	-1.66002	-0.986878	3.47499e-07	-1.74648	-0.772886	2.7351e-06	-1.58719	-0.763392
90761493	rs145028863	1.77801e-07	-1.34031e-10	-1.18773	1.3877e-06	-1.34031e-10	-1.13473	9.18823e-06	-1.34031e-10	-1.13882
90761889	rs142107546	1.77801e-07	-1.34031e-10	-1.18773	1.3877e-06	-1.34031e-10	-1.13473	9.18823e-06	-1.34031e-10	-1.13882
90762210	rs16869750	3.81552e-08	-1.68537	-1.04137	3.17522e-07	-1.75948	-0.850098	2.44899e-06	-1.6196	-0.841465
90762748	rs933688	6.74372e-08	-0.988017	-1.16918	3.345e-07	-1.37544	-1.18205	2.50716e-06	-1.25845	-1.17915
90762821	rs138995674	1.77316e-07	-1.34031e-10	-1.19047	1.38122e-06	-1.34031e-10	-1.1394	9.14646e-06	-1.34031e-10	-1.14338
90763189	rs117281115	1.77602e-07	-1.34031e-10	-1.18886	1.38505e-06	-1.34031e-10	-1.13664	9.17116e-06	-1.34031e-10	-1.14068
90763385	rs140523713	1.79583e-07	-1.34031e-10	-1.17776	1.4106e-06	-1.34031e-10	-1.11836	9.33615e-06	-1.34031e-10	-1.12285
90763987	rs148491805	1.76996e-07	-1.34031e-10	-1.19227	1.37689e-06	-1.34031e-10	-1.14255	9.11854e-06	-1.34031e-10	-1.14644
90765278	rs78169868	1.90584e-07	-1.34031e-10	-1.11831	1.2795e-06	-1.34031e-10	-1.2159	8.51004e-06	-1.34031e-10	-1.2155
90765632	rs12188467	6.56251e-08	-1.01868	-1.16576	3.27921e-07	-1.39823	-1.17913	2.57691e-06	-1.23405	-1.1761
90765845	rs146826335	1.77112e-07	-1.34031e-10	-1.19162	1.37846e-06	-1.34031e-10	-1.1414	9.12868e-06	-1.34031e-10	-1.14533
90766779	rs143370013	1.78123e-07	-1.34031e-10	-1.18592	1.39193e-06	-1.34031e-10	-1.13168	9.21555e-06	-1.34031e-10	-1.13585
90766951	rs576344766	1.00756e-07	-1.75569	-1.89792e-10	8.18403e-07	-1.66277	-1.89792e-10	4.92324e-06	-1.76278	-1.89792e-10
90767369	rs10067713	4.70594e-07	0.636481	-0.850885	1.1387e-06	-0.66473	-0.66776	1.78326e-05	0.175674	-0.651389
90767760	rs150773531	1.77235e-07	-1.34031e-10	-1.19092	1.38013e-06	-1.34031e-10	-1.14019	9.13944e-06	-1.34031e-10	-1.14415
90767765	rs76671424	1.34148e-07	-1.46946	-1.89792e-10	1.07849e-06	-1.38681	-1.89792e-10	7.38067e-06	-1.35788	-1.89792e-10
90768084	rs149962698	1.77235e-07	-1.34031e-10	-1.19092	1.38013e-06	-1.34031e-10	-1.14019	9.13944e-06	-1.34031e-10	-1.14415
90768554	rs139963323	1.78368e-07	-1.34031e-10	-1.18455	1.39511e-06	-1.34031e-10	-1.1294	9.2361e-06	-1.34031e-10	-1.13363
90769619	rs57389454	1.37182e-06	-0.164312	1.01981	2.67713e-06	-1.17223	0.6946	1.37726e-05	-1.45812	0.724056
90772345	rs332540	3.56497e-07	0.363775	-0.855848	1.0658e-06	-0.730495	-0.668153	1.64219e-05	0.0934326	-0.65156
90772446	rs117041003	7.57855e-06	-1.34031e-10	2.56468	4.05286e-05	-1.34031e-10	2.23963	0.000283487	-1.34031e-10	2.29042
90773705	rs116296217	1.7589e-07	-1.34031e-10	-1.19854	1.36293e-06	-1.34031e-10	-1.15274	9.03061e-06	-1.34031e-10	-1.15613
90773706	rs74721326	4.15956e-08	-1.60861	-1.03179	3.36487e-07	-1.71317	-0.838403	2.70526e-06	-1.53178	-0.829768
90774818	rs146304617	1.951e-07	-1.34031e-10	-1.09489	1.33692e-06	-1.34031e-10	-1.172	8.87658e-06	-1.34031e-10	-1.17333
90775092	rs80190009	4.24299e-08	-1.62386	-0.996688	3.68164e-07	-1.72044	-0.741161	2.82528e-06	-1.58238	-0.73576
90775137	rs332541	5.67533e-07	0.851764	-0.878864	1.35887e-06	-0.441189	-0.714528	2.34935e-05	0.497521	-0.697543
90776648	rs78715698	1.76618e-07	-1.34031e-10	-1.19441	1.3734e-06	-1.34031e-10	-1.14509	9.09813e-06	-1.34031e-10	-1.14868
90777161	rs332542	5.58561e-07	0.821799	-0.864833	1.37151e-06	-0.462544	-0.683921	2.35458e-05	0.46965	-0.667448
90777189	rs74897253	3.73703e-08	-1.70008	-1.04744	3.12277e-07	-1.76528	-0.860955	2.38092e-06	-1.63668	-0.85258
90777831	rs118089807	1.76964e-07	-1.34031e-10	-1.19245	1.37822e-06	-1.34031e-10	-1.14158	9.12926e-06	-1.34031e-10	-1.14526
90778848	rs332544	7.07973e-08	-0.955981	-1.1526	3.58676e-07	-1.32335	-1.16436	2.84366e-06	-1.15091	-1.16074
90779286	rs332545	5.51814e-07	0.821799	-0.876986	1.35111e-06	-0.462544	-0.698904	2.31903e-05	0.46965	-0.682663
90779335	rs74440922	3.98295e-08	-1.67038	-1.01341	3.4431e-07	-1.75056	-0.778031	2.5978e-06	-1.62948	-0.772598
90779680	rs77088612	3.80481e-08	-1.68163	-1.04792	3.11268e-07	-1.75643	-0.873045	2.41032e-06	-1.61241	-0.864572
90779945	rs1807945	3.7883e-08	-1.68404	-1.04986	3.10032e-07	-1.75764	-0.875816	2.39605e-06	-1.61555	-0.867376
90780031	rs2028469	1.58251e-07	-0.0943577	-1.20986	1.13829e-06	-0.193209	-1.13964	2.19533e-05	0.86535	-1.13318
90780467	rs186717	6.90856e-08	-0.976644	-1.15641	3.51996e-07	-1.33871	-1.16779	2.7829e-06	-1.16896	-1.1643
90780809	rs78676443	3.92761e-08	-1.67038	-1.0274	3.37259e-07	-1.75056	-0.798721	2.54428e-06	-1.62948	-0.793418
90781070	rs4146346	3.83985e-08	-1.65523	-1.06515	3.07403e-07	-1.74412	-0.897853	2.42491e-06	-1.58126	-0.88969
90781167	rs115224577	1.77841e-07	-1.34031e-10	-1.18751	1.39011e-06	-1.34031e-10	-1.13299	9.20611e-06	-1.34031e-10	-1.13688
90781480	rs140052961	1.78403e-07	-1.34031e-10	-1.18435	1.39753e-06	-1.34031e-10	-1.12766	9.25413e-06	-1.34031e-10	-1.13168
90781550	rs332546	5.44467e-07	0.837548	-0.906138	1.31783e-06	-0.451326	-0.73506	2.26838e-05	0.484297	-0.719392
90781961	rs76308925	3.74632e-08	-1.67423	-1.07081	3.02295e-07	-1.75263	-0.906096	2.35342e-06	-1.60284	-0.898039
90782147	rs52308	1.96646e-07	-1.4404	0.353403	8.98405e-07	-1.73351	0.164002	5.70586e-06	-1.78184	0.166588
90782555	rs76532101	3.89437e-08	-1.66616	-1.04012	3.32176e-07	-1.74672	-0.817745	2.56476e-06	-1.60232	-0.812564
90782797	rs76263278	1.80223e-07	-1.34031e-10	-1.17421	1.2984e-06	-1.34031e-10	-1.20124	8.65506e-06	-1.34031e-10	-1.1986
90784157	rs139958148	1.78975e-07	-1.34031e-10	-1.18115	1.40494e-06	-1.34031e-10	-1.12238	9.30204e-06	-1.34031e-10	-1.12651
90784554	rs75716136	1.03608e-07	-1.72778	-1.89792e-10	7.45778e-07	-1.7557	-1.89792e-10	5.94312e-06	-1.57451	-1.89792e-10
90785949	rs17577820	5.39635e-07	-0.0775053	-1.89792e-10	1.13605e-06	-1.33482	-1.89792e-10	9.53017e-06	-1.10228	-1.89792e-10
90786000	rs332548	3.74566e-07	0.486609	-0.929238	1.0674e-06	-0.633199	-0.763947	1.9352e-05	0.354804	-0.748754
90786231	rs332549	5.25809e-07	0.806099	-0.90956	1.28317e-06	-0.473713	-0.739324	2.19347e-05	0.455052	-0.723726
90786700	rs179583	3.74566e-07	0.486609	-0.929238	1.0674e-06	-0.633199	-0.763947	1.9352e-05	0.354804	-0.748754
90786869	rs332550	3.73095e-07	0.486609	-0.933173	1.06214e-06	-0.633199	-0.76889	1.9255e-05	0.354804	-0.753779
90786946	rs16869771	3.68167e-08	-1.65019	-1.11225	2.87837e-07	-1.7395	-0.968232	2.27852e-06	-1.5722	-0.961022
90787171	rs115546640	1.08444e-07	-1.68216	-1.89792e-10	7.27019e-07	-1.78118	-1.89792e-10	4.928e-06	-1.76181	-1.89792e-10
90787315	rs332551	3.03208e-07	0.279193	-0.933173	9.17703e-07	-0.779365	-0.76889	1.57465e-05	0.153651	-0.753779
90787319	rs114487065	1.00405e-07	-1.75918	-1.89792e-10	8.16387e-07	-1.66524	-1.89792e-10	5.50993e-06	-1.65019	-1.89792e-10
90787526	rs56752631	3.78947e-08	-1.61221	-1.12138	3.01112e-07	-1.71634	-0.946306	2.41721e-06	-1.53209	-0.942039
90787544	rs16876866	3.78947e-08	-1.61221	-1.12138	3.01112e-07	-1.71634	-0.946306	2.41721e-06	-1.53209	-0.942039
90788035	rs118009233	1.73043e-07	-1.34031e-10	-1.21486	1.33326e-06	-1.34031e-10	-1.17475	8.83662e-06	-1.34031e-10	-1.17784
90788134	rs114810170	1.13349e-07	-1.63793	-1.89792e-10	9.8146e-07	-1.48109	-1.89792e-10	5.2338e-06	-1.70161	-1.89792e-10
90788677	rs332528	4.73395e-07	0.654823	-0.86329	1.0909e-06	-0.688375	-0.686992	2.08339e-05	0.3505	-0.670662
90789037	rs10514348	4.43805e-08	-1.43858	-1.13702	2.99676e-07	-1.66002	-1.00741	2.74709e-06	-1.34542	-1.00079
90789156	rs71637340	9.85676e-08	-1.77766	-1.89792e-10	7.4985e-07	-1.75026	-1.89792e-10	5.0947e-06	-1.72855	-1.89792e-10
90789470	rs332529	5.65905e-08	-1.2534	-1.07916	3.25597e-07	-1.50967	-1.0748	2.51967e-06	-1.3622	-1.07042
90790451	rs332531	5.30583e-08	-1.30963	-1.08737	3.03234e-07	-1.54836	-1.10727	2.33469e-06	-1.40673	-1.10213
90790526	rs332532	4.69735e-07	0.634226	-0.850455	1.09086e-06	-0.704105	-0.671299	2.28613e-05	0.42743	-0.654731
90791769	rs141430259	1.00717e-07	-1.75608	-1.89792e-10	7.82591e-07	-1.70752	-1.89792e-10	4.84179e-06	-1.77946	-1.89792e-10
90791961	rs75001191	1.72897e-07	-1.34031e-10	-1.2157	1.30972e-06	-1.34031e-10	-1.19256	8.73524e-06	-1.34031e-10	-1.18938
90792007	rs2432160	5.36829e-07	0.767306	-0.850026	1.12892e-06	-0.670341	-0.670775	2.19258e-05	0.385116	-0.654199
90792536	rs332534	5.47316e-07	0.773194	-0.836566	1.22065e-06	-0.608613	-0.654374	2.40592e-05	0.461324	-0.637553
90792882	rs332535	5.82225e-07	0.844026	-0.845567	1.19429e-06	-0.619486	-0.665336	2.36642e-05	0.455896	-0.648678
90793002	rs140770253	1.29278e-07	-1.50643	-1.89792e-10	7.31054e-07	-1.77564	-1.89792e-10	5.29321e-06	-1.69032	-1.89792e-10
90793296	rs116277580	9.91254e-08	-1.77201	-1.89792e-10	7.36522e-07	-1.76819	-1.89792e-10	6.25132e-06	-1.52395	-1.89792e-10
90793545	rs332536	5.75703e-07	0.828274	-0.84108	1.18833e-06	-0.629959	-0.659869	2.34524e-05	0.441356	-0.643129
90793776	rs16869788	5.50805e-08	-1.18026	-1.17934	3.46639e-07	-1.45911	-1.06274	3.66651e-06	-0.997591	-1.05991
90793801	rs73771441	5.44704e-08	-1.19234	-1.1784	3.41836e-07	-1.46794	-1.06786	3.59764e-06	-1.01139	-1.06508
90793809	rs73771443	6.43908e-08	-1.02209	-1.18133	3.92095e-07	-1.33178	-1.06684	4.42609e-06	-0.805171	-1.06406
90793848	rs149730244	1.09546e-07	-1.67205	-1.89792e-10	9.36904e-07	-1.52755	-1.89792e-10	9.1462e-06	-1.14341	-1.89792e-10
90794518	rs6452955	5.9904e-08	-1.11038	-1.16527	3.57264e-07	-1.43544	-1.05621	3.73623e-06	-0.985343	-1.05333
90794618	rs72771536	2.17319e-06	1.31555	-1.89792e-10	2.87377e-05	1.89584	-1.89792e-10	0.000172712	1.79488	-1.89792e-10
90794973	rs332537	2.63095e-07	-0.100388	-0.695497	8.6082e-07	-1.16169	-0.450555	1.34524e-05	-0.31373	-0.443859
90795328	rs332538	1.32608e-07	-1.42008	-0.0609195	5.77702e-07	-1.72988	-0.281194	3.61381e-06	-1.78178	-0.290201
90795474	rs193117768	2.00961e-07	-1.06529	-1.89792e-10	1.02728e-06	-1.43546	-1.89792e-10	8.44604e-06	-1.22305	-1.89792e-10
90795928	rs1423595	5.98245e-08	-1.65494	-0.62204	2.4877e-07	-1.78076	-1.07284	1.92227e-06	-1.61706	-1.08618
90795984	rs10065250	7.92823e-08	-0.781033	-1.21435	2.66742e-07	-1.57067	-1.21318	1.86343e-06	-1.52335	-1.21097
90796613	rs16876877	1.29537e-06	0.905412	-0.107255	2.09306e-06	-0.0320763	-0.691673	1.54363e-05	0.0855091	-0.705531
90796770	rs114050892	5.88976e-07	0.00998781	-1.89792e-10	1.13645e-06	-1.33447	-1.89792e-10	8.47034e-06	-1.22017	-1.89792e-10
90796839	rs16876880	4.87211e-08	-1.59438	-0.887908	2.44053e-07	-1.75914	-1.11361	1.59039e-06	-1.77278	-1.11999
90796876	rs7723015	4.91439e-08	-1.57671	-0.896937	2.42189e-07	-1.76179	-1.11862	1.58317e-06	-1.77247	-1.12485
90797142	rs10038441	6.90988e-07	0.586734	-0.417011	6.02834e-07	-1.33128	-0.637208	5.88005e-06	-0.933887	-0.651293
90797244	rs10038508	4.67252e-08	-1.61859	-0.905526	2.44015e-07	-1.74956	-1.12334	1.56805e-06	-1.7775	-1.12941
90797619	rs16869794	4.79469e-08	-1.60669	-0.891612	2.44668e-07	-1.75456	-1.11567	1.58314e-06	-1.77535	-1.12199
90797675	rs185828179	4.86312e-07	-0.181548	-1.89792e-10	2.65924e-06	-0.484334	-1.89792e-10	3.59858e-05	0.226379	-1.89792e-10
90797727	rs72771538	4.90115e-08	-1.60669	-0.86965	2.47715e-07	-1.75456	-1.10329	1.60224e-06	-1.77535	-1.11
90798611	rs332539	4.43046e-07	0.444363	-0.719088	2.19096e-07	-1.76791	-1.21271	1.56114e-06	-1.69789	-1.21345
90798683	rs28437638	1.25951e-06	1.34244	-0.572355	6.59739e-07	-1.11011	-0.76818	7.78264e-06	-0.524291	-0.780558
90798913	rs78325990	4.21094e-08	-1.42894	-1.19919	2.16407e-07	-1.77806	-1.21491	1.50927e-06	-1.73032	-1.2148
90799016	rs6864520	5.09849e-08	-1.61269	-0.824176	2.57361e-07	-1.75211	-1.06754	1.65874e-06	-1.77648	-1.07421
90799333	rs6865029	6.09971e-06	1.58765	0.759947	4.35805e-06	0.174406	-0.164754	3.14004e-05	0.290769	-0.200694
90799752	rs10041527	1.32329e-06	1.41042	-0.590945	6.70541e-07	-1.07838	-0.783664	8.00366e-06	-0.481022	-0.795825
90800176	rs56995934	5.54221e-06	1.50386	0.747896	4.25402e-06	0.179472	-0.193982	3.02834e-05	0.283105	-0.229251
90800869	rs6876075	2.8616e-07	0.0348519	-0.746698	5.11139e-07	-1.61155	-0.521936	3.51807e-06	-1.57008	-0.528754
90801402	rs56411263	5.36958e-06	1.47887	0.741234	4.15274e-06	0.160181	-0.198786	2.955e-05	0.26331	-0.233972
90801870	rs56121129	5.06843e-06	1.42714	0.735249	3.97322e-06	0.120303	-0.2031	2.8245e-05	0.222381	-0.23821
90802961	rs17640214	1.11941e-06	1.25566	-0.603501	6.01281e-07	-1.17697	-0.794096	6.81564e-06	-0.631417	-0.806109
90803096	rs9986249	5.22131e-08	-1.62331	-0.789756	2.6531e-07	-1.74316	-1.04607	1.68655e-06	-1.78085	-1.05322
90803400	rs185897990	4.4425e-07	-1.34031e-10	-0.272011	2.3805e-06	-1.34031e-10	-0.595063	1.59437e-05	-1.34031e-10	-0.58768
90803475	rs114595478	1.21451e-06	1.34538	-0.611681	6.21837e-07	-1.13657	-0.80088	7.15634e-06	-0.575952	-0.812795
90803607	rs184560	1.88644e-07	-1.34031e-10	-1.12853	1.2901e-06	-1.34031e-10	-1.20765	8.59434e-06	-1.34031e-10	-1.20564
90803702	rs6869618	5.2645e-08	-1.61145	-0.793374	2.6324e-07	-1.74871	-1.04835	1.68483e-06	-1.77963	-1.05545
90804194	rs77822762	1.1536e-06	1.29927	-0.61702	6.06316e-07	-1.15742	-0.805304	6.92453e-06	-0.604522	-0.817154
90804279	rs16869799	5.28131e-08	-1.61145	-0.790187	2.60771e-07	-1.74871	-1.05777	1.66861e-06	-1.77963	-1.06512
90805081	rs117534723	1.84363e-07	-1.34031e-10	-1.15149	1.28939e-06	-1.34031e-10	-1.20821	8.57497e-06	-1.34031e-10	-1.2079
90805092	rs10073149	1.12124e-06	1.29927	-0.645469	5.92234e-07	-1.15742	-0.828803	6.76605e-06	-0.604522	-0.840307
90806861	rs6865573	5.24971e-08	-1.63989	-0.76775	2.61952e-07	-1.76364	-1.03833	1.73577e-06	-1.75938	-1.04591
90808954	rs7724031	4.91943e-08	-1.66131	-0.81131	2.5736e-07	-1.75475	-1.0649	1.67743e-06	-1.76741	-1.07208
90809803	rs145135162	1.21143e-07	-1.57142	-1.89792e-10	8.09996e-07	-1.6731	-1.89792e-10	5.51627e-06	-1.64904	-1.89792e-10
90810714	rs9293569	1.47582e-06	1.55696	-0.628392	6.67199e-07	-1.05872	-0.808323	7.67532e-06	-0.498549	-0.820187
90811280	rs141165113	1.30437e-07	-1.49751	-1.89792e-10	8.93612e-07	-1.57486	-1.89792e-10	5.06409e-06	-1.73457	-1.89792e-10
90811511	rs115588663	2.23761e-07	-0.957821	-1.89792e-10	1.91496e-06	-0.812676	-1.89792e-10	1.84128e-05	-0.443697	-1.89792e-10
90811629	rs13355661	1.5161e-06	1.58205	-0.626552	6.71774e-07	-1.04702	-0.813191	7.75891e-06	-0.482978	-0.824926
90811740	rs62376580	1.98014e-07	-0.239764	-0.840295	4.14923e-07	-1.694	-0.648041	2.79526e-06	-1.67247	-0.656356
90812908	rs71637341	1.71198e-07	-1.22558	-1.89792e-10	7.69323e-07	-1.72462	-1.89792e-10	7.25575e-06	-1.37495	-1.89792e-10
90813133	rs332527	2.09325e-07	-1.02451	-1.89792e-10	8.13327e-07	-1.669	-1.89792e-10	7.45043e-06	-1.34847	-1.89792e-10
90814072	rs73771461	3.99719e-06	1.39744	0.527505	3.01987e-06	0.0301303	-0.38729	2.17241e-05	0.142184	-0.42051
90815494	rs72771544	3.95076e-06	1.41514	0.498123	2.99925e-06	0.0434985	-0.407509	2.15934e-05	0.155959	-0.440316
90816402	rs10474356	5.46915e-08	-1.51134	-0.855349	2.43443e-07	-1.7788	-1.09645	1.65348e-06	-1.75104	-1.10282
90816670	rs13354352	5.41674e-08	-1.51134	-0.864977	2.42104e-07	-1.7788	-1.10197	1.64463e-06	-1.75104	-1.10819
90816996	rs10069097	3.76881e-06	1.37979	0.486321	2.89672e-06	0.0168127	-0.415608	2.08417e-05	0.12846	-0.44825
90817701	rs16869805	5.38131e-08	-1.51134	-0.871539	2.41203e-07	-1.7788	-1.10569	1.63868e-06	-1.75104	-1.11181
90817901	rs10473945	3.70736e-06	1.36395	0.485722	2.86115e-06	0.00486999	-0.416019	2.05785e-05	0.116152	-0.448652
90817972	rs10473946	3.3509e-06	1.26286	0.485722	2.65181e-06	-0.0711138	-0.416019	1.90279e-05	0.0378125	-0.448652
90819239	rs151088682	2.74729e-07	-0.752612	-1.89792e-10	2.17566e-06	-0.68504	-1.89792e-10	1.28059e-05	-0.806844	-1.89792e-10
90819261	rs17640423	7.37256e-07	0.930576	-0.696039	4.05458e-07	-1.49485	-0.870258	3.71391e-06	-1.16354	-0.881124
90819330	rs17579054	6.15202e-07	0.793364	-0.739812	3.79996e-07	-1.52419	-0.905776	3.46981e-06	-1.19658	-0.916065
90820537	rs72771547	7.97756e-07	1.00944	-0.696039	4.24316e-07	-1.44939	-0.870258	4.00905e-06	-1.08707	-0.881124
90823438	rs332521	1.92275e-07	-1.10947	-1.89792e-10	7.8829e-07	-1.70026	-1.89792e-10	6.99093e-06	-1.41213	-1.89792e-10
90824844	rs10073018	9.01759e-06	2.41235	0.326188	1.63995e-06	-0.443538	-0.524171	1.10483e-05	-0.399977	-0.554495
90826101	rs6870792	6.47651e-07	0.830381	-0.725428	3.82375e-07	-1.52958	-0.894145	3.55554e-06	-1.18361	-0.904626
90827450	rs10037568	7.02345e-07	0.854233	-0.668206	4.03633e-07	-1.52213	-0.847493	3.76543e-06	-1.17217	-0.858714
90827555	rs182917806	2.12842e-07	-1.00785	-1.89792e-10	7.78195e-07	-1.71315	-1.89792e-10	4.87997e-06	-1.77161	-1.89792e-10
90827748	rs332522	8.00846e-08	-1.72737	-0.257944	3.70873e-07	-1.72798	-0.726286	2.30273e-06	-1.77615	-0.746498
90827792	rs10040228	9.81455e-08	-1.78195	-1.89792e-10	1.02521e-06	-1.43748	-1.89792e-10	5.30128e-06	-1.6888	-1.89792e-10
90828367	rs75060884	1.29744e-07	-1.50284	-1.89792e-10	7.73006e-07	-1.71984	-1.89792e-10	5.50601e-06	-1.6509	-1.89792e-10
90828783	rs17640581	6.37551e-07	0.830381	-0.741146	3.81557e-07	-1.52958	-0.896286	3.54887e-06	-1.18361	-0.906503
90829414	rs17579249	6.85623e-07	0.854233	-0.692302	4.00217e-07	-1.52213	-0.855991	3.73497e-06	-1.17217	-0.866838
90830204	rs231383	8.43703e-08	-1.70971	-0.223474	3.68228e-07	-1.74934	-0.712086	2.32145e-06	-1.78165	-0.732906
90830449	rs332523	8.27098e-08	-1.72381	-0.229248	3.73352e-07	-1.73141	-0.716197	2.32233e-06	-1.77724	-0.736932
90831087	rs332524	1.84574e-07	-1.15035	-1.89792e-10	7.7746e-07	-1.7141	-1.89792e-10	6.78331e-06	-1.44228	-1.89792e-10
90832395	rs2028471	6.69464e-07	0.830381	-0.692302	3.97246e-07	-1.52958	-0.855991	3.69247e-06	-1.18361	-0.866838
90832439	rs2028472	6.69464e-07	0.830381	-0.692302	3.97246e-07	-1.52958	-0.855991	3.69247e-06	-1.18361	-0.866838
90832751	rs118070977	1.98924e-07	-1.34031e-10	-1.07547	2.14522e-06	-1.34031e-10	-0.699132	1.44202e-05	-1.34031e-10	-0.688114
90833611	rs13435929	6.15152e-07	0.787287	-0.733816	3.788e-07	-1.54285	-0.890266	3.49741e-06	-1.20414	-0.90058
90833671	rs13435932	6.64378e-07	0.830381	-0.699929	3.94744e-07	-1.52958	-0.86231	3.66956e-06	-1.18361	-0.873061
90833678	rs4146347	6.69464e-07	0.830381	-0.692302	3.97246e-07	-1.52958	-0.855991	3.69247e-06	-1.18361	-0.866838
90834653	rs17579567	6.46851e-07	0.830381	-0.726664	3.86126e-07	-1.52958	-0.884383	3.59069e-06	-1.18361	-0.89479
90834786	rs332525	1.92221e-07	-1.10975	-1.89792e-10	7.88214e-07	-1.70036	-1.89792e-10	6.98948e-06	-1.41234	-1.89792e-10
90835085	rs1593059	6.74463e-07	0.830381	-0.684863	3.99706e-07	-1.52958	-0.849818	3.71499e-06	-1.18361	-0.860758
90835224	rs10042221	6.76091e-07	0.830381	-0.682452	4.00507e-07	-1.52958	-0.847816	3.72232e-06	-1.18361	-0.858786
90835314	rs1593060	6.33034e-07	0.80879	-0.726664	3.83555e-07	-1.53626	-0.884383	3.55386e-06	-1.19392	-0.89479
90836162	rs1363993	6.7789e-07	0.830381	-0.679794	4.01392e-07	-1.52958	-0.845608	3.73043e-06	-1.18361	-0.856611
90836185	rs1363994	6.71069e-07	0.830381	-0.689908	3.98036e-07	-1.52958	-0.854005	3.6997e-06	-1.18361	-0.864882
90836317	rs332526	5.73931e-05	2.99062	1.59866	3.76313e-06	-0.483441	0.346317	3.48802e-05	-0.0914896	0.286664
90837265	rs1363995	6.52612e-07	0.787287	-0.674703	3.97781e-07	-1.54285	-0.841374	3.66989e-06	-1.20414	-0.85244
90837491	rs17579630	6.3761e-07	0.80879	-0.719462	3.85838e-07	-1.53626	-0.878449	3.57467e-06	-1.19392	-0.888949
90837630	rs10067258	6.3925e-07	0.80879	-0.716894	3.86656e-07	-1.53626	-0.876331	3.58213e-06	-1.19392	-0.886865
90837809	rs72771551	2.99319e-05	3.93828	-1.89792e-10	0.000202096	3.84637	-1.89792e-10	0.0011553	3.69537	-1.89792e-10
90838345	rs1661037	8.09874e-08	-1.72014	-0.253962	3.65646e-07	-1.73472	-0.733742	2.28055e-06	-1.77822	-0.754106
90838526	rs10079979	6.83824e-07	0.854233	-0.69493	3.99346e-07	-1.52213	-0.85817	3.72696e-06	-1.17217	-0.868983
90838615	rs7737738	8.29942e-06	2.36078	0.294767	1.62957e-06	-0.472601	-0.50146	1.10905e-05	-0.429511	-0.521149
90838739	rs72771554	6.8301e-07	0.830381	-0.67227	4.03912e-07	-1.52958	-0.83935	3.7535e-06	-1.18361	-0.850446
90839837	rs62376581	2.73024e-07	-0.75884	-1.89792e-10	1.35558e-06	-1.15814	-1.89792e-10	1.02463e-05	-1.02983	-1.89792e-10
90839914	rs2439625	5.99944e-05	3.08989	1.54371	3.80535e-06	-0.431412	0.305446	3.55569e-05	-0.0321983	0.246587
90840023	rs9986147	6.59521e-07	0.830381	-0.707267	3.92355e-07	-1.52958	-0.868381	3.6477e-06	-1.18361	-0.879038
90840211	rs1899314	6.59521e-07	0.830381	-0.707267	3.92355e-07	-1.52958	-0.868381	3.6477e-06	-1.18361	-0.879038
90840519	rs78733417	4.80302e-07	-0.193983	-1.89792e-10	1.01671e-06	-1.4458	-1.89792e-10	1.02593e-05	-1.02856	-1.89792e-10
90840530	rs1899315	6.59521e-07	0.830381	-0.707267	3.92355e-07	-1.52958	-0.868381	3.6477e-06	-1.18361	-0.879038
90841180	rs1579736	5.88939e-05	3.07138	1.54371	3.76847e-06	-0.441151	0.305446	3.51648e-05	-0.0432861	0.246587
90841699	rs141825146	6.59521e-07	0.830381	-0.707267	3.92355e-07	-1.52958	-0.868381	3.6477e-06	-1.18361	-0.879038
90841774	rs140876413	8.64005e-06	2.38074	0.315028	1.59898e-06	-0.461367	-0.53164	1.0771e-05	-0.418095	-0.561798
90841895	rs2432158	4.08429e-05	2.70537	1.54371	3.43053e-06	-0.535105	0.305446	3.22481e-05	-0.129873	0.246587
90842197	rs9986283	6.61236e-07	0.830381	-0.704669	3.93199e-07	-1.52958	-0.866232	3.65542e-06	-1.18361	-0.876923
90842486	rs138373315	6.47112e-07	0.80879	-0.704669	3.9058e-07	-1.53626	-0.866232	3.61792e-06	-1.19392	-0.876923
90843061	rs79539486	1.15702e-07	-1.61738	-1.89792e-10	7.29632e-07	-1.77759	-1.89792e-10	4.83491e-06	-1.78088	-1.89792e-10
90843591	rs10060836	6.30216e-07	0.787287	-0.709623	3.86428e-07	-1.54285	-0.870328	3.56672e-06	-1.20414	-0.880955
90843833	rs28855513	6.47112e-07	0.80879	-0.704669	3.9058e-07	-1.53626	-0.866232	3.61792e-06	-1.19392	-0.876923
90844270	rs1583906	1.85514e-07	-1.14527	-1.89792e-10	7.78761e-07	-1.71242	-1.89792e-10	6.80864e-06	-1.43855	-1.89792e-10
90844272	rs1583907	8.06907e-08	-1.72381	-0.253962	3.66859e-07	-1.73141	-0.733742	2.28278e-06	-1.77724	-0.754106
90844481	rs13357470	6.31703e-07	0.787287	-0.707267	3.87182e-07	-1.54285	-0.868381	3.57357e-06	-1.20414	-0.879038
90845059	rs10040362	6.61236e-07	0.830381	-0.704669	3.93199e-07	-1.52958	-0.866232	3.65542e-06	-1.18361	-0.876923
90845117	rs143291341	1.04575e-07	-1.7185	-1.89792e-10	7.34932e-07	-1.77035	-1.89792e-10	4.83221e-06	-1.78144	-1.89792e-10
90845149	rs56160605	6.50187e-07	0.80879	-0.699929	3.92115e-07	-1.53626	-0.86231	3.63192e-06	-1.19392	-0.873061
90845507	rs115577511	1.50301e-07	-1.35576	-1.89792e-10	7.31801e-07	-1.77462	-1.89792e-10	6.50694e-06	-1.48388	-1.89792e-10
90845718	rs1423591	6.31703e-07	0.787287	-0.707267	3.87182e-07	-1.54285	-0.868381	3.57357e-06	-1.20414	-0.879038
90845769	rs1423592	6.62803e-07	0.830381	-0.702302	3.93969e-07	-1.52958	-0.864274	3.66247e-06	-1.18361	-0.874994
90845823	rs114116537	6.09149e-07	0.0436648	-1.89792e-10	1.10602e-06	-1.36161	-1.89792e-10	8.2917e-06	-1.24149	-1.89792e-10
90845927	rs10044045	6.31703e-07	0.787287	-0.707267	3.87182e-07	-1.54285	-0.868381	3.57357e-06	-1.20414	-0.879038
90846294	rs1582557	6.31703e-07	0.787287	-0.707267	3.87182e-07	-1.54285	-0.868381	3.57357e-06	-1.20414	-0.879038
90846485	rs28799682	6.50187e-07	0.80879	-0.699929	3.92115e-07	-1.53626	-0.86231	3.63192e-06	-1.19392	-0.873061
90846871	rs10036307	6.18318e-07	0.765871	-0.707267	3.84672e-07	-1.54936	-0.868381	3.53754e-06	-1.21428	-0.879038
90846889	rs10044802	6.50187e-07	0.80879	-0.699929	3.92115e-07	-1.53626	-0.86231	3.63192e-06	-1.19392	-0.873061
90847013	rs10069046	7.52703e-06	2.28127	0.276591	1.47401e-06	-0.517132	-0.557258	9.92573e-06	-0.474776	-0.586839
90847531	rs9293570	7.60815e-06	2.29776	0.270812	1.48195e-06	-0.50792	-0.561095	9.98162e-06	-0.465411	-0.590589
90848400	rs2432159	6.04924e-05	3.05085	1.59102	3.86155e-06	-0.45193	0.340624	3.59548e-05	-0.0555633	0.281081
90848511	rs10038687	6.5189e-07	0.80879	-0.697313	3.92966e-07	-1.53626	-0.860144	3.63968e-06	-1.19392	-0.870928
90848521	rs10044199	6.5189e-07	0.80879	-0.697313	3.92966e-07	-1.53626	-0.860144	3.63968e-06	-1.19392	-0.870928
90848522	rs4916865	3.42204e-07	-0.697337	0.164346	2.35606e-06	-1.74185	1.13647	1.83282e-05	-1.56496	1.11666
90848655	rs72771561	6.18845e-07	0.764125	-0.704669	3.85296e-07	-1.54988	-0.866232	3.54211e-06	-1.2151	-0.876923
90848838	rs13356771	6.21395e-07	0.765871	-0.702302	3.86255e-07	-1.54936	-0.864274	3.55187e-06	-1.21428	-0.874994
90848922	rs13357170	6.5189e-07	0.80879	-0.697313	3.92966e-07	-1.53626	-0.860144	3.63968e-06	-1.19392	-0.870928
90848981	rs115734130	1.5784e-07	-1.30682	-1.89792e-10	7.49138e-07	-1.75121	-1.89792e-10	4.91077e-06	-1.76532	-1.89792e-10
90849062	rs332518	8.05267e-08	-1.72014	-0.259666	3.64173e-07	-1.73472	-0.737778	2.27156e-06	-1.77822	-0.758056
90849639	rs142543489	1.90277e-07	-1.34031e-10	-1.11992	1.4523e-06	-1.34031e-10	-1.08922	9.72258e-06	-1.34031e-10	-1.0823
90850615	rs10079249	6.53445e-07	0.80879	-0.69493	3.93742e-07	-1.53626	-0.85817	3.64676e-06	-1.19392	-0.868983
90850664	rs10064369	6.41227e-07	0.787287	-0.692302	3.92008e-07	-1.54285	-0.855991	3.61743e-06	-1.20414	-0.866838
90850969	rs13360800	6.53445e-07	0.80879	-0.69493	3.93742e-07	-1.53626	-0.85817	3.64676e-06	-1.19392	-0.868983
90851263	rs13358542	6.53445e-07	0.80879	-0.69493	3.93742e-07	-1.53626	-0.85817	3.64676e-06	-1.19392	-0.868983
90851339	rs332519	1.81623e-07	-1.16646	-1.89792e-10	7.73416e-07	-1.71931	-1.89792e-10	6.70379e-06	-1.45407	-1.89792e-10
90851389	rs143271114	6.77653e-06	2.20386	0.248961	1.39317e-06	-0.555221	-0.575571	1.02744e-05	-0.422358	-0.604734
90851397	rs332520	1.82283e-07	-1.16284	-1.89792e-10	7.74315e-07	-1.71815	-1.89792e-10	6.72158e-06	-1.45142	-1.89792e-10
90851744	rs13360925	6.39544e-07	0.787287	-0.69493	3.91155e-07	-1.54285	-0.85817	3.60968e-06	-1.20414	-0.868983
90851846	rs186559765	1.70977e-07	-1.22687	-1.89792e-10	1.01049e-06	-1.45194	-1.89792e-10	6.34884e-06	-1.50847	-1.89792e-10
90852015	rs7707717	6.08282e-07	0.744543	-0.702302	3.83785e-07	-1.55577	-0.864274	3.51637e-06	-1.22432	-0.874994
90852038	rs150719162	2.96168e-07	-0.677472	-1.89792e-10	1.87605e-06	-0.833206	-1.89792e-10	9.87482e-06	-1.06676	-1.89792e-10
90852247	rs7707782	6.24503e-07	0.765871	-0.697313	3.87853e-07	-1.54936	-0.860144	3.56634e-06	-1.21428	-0.870928
90852394	rs7708089	6.50872e-07	0.787287	-0.677373	3.96898e-07	-1.54285	-0.843594	3.66187e-06	-1.20414	-0.854628
90852452	rs7708120	6.18983e-07	0.744543	-0.684863	3.89374e-07	-1.55577	-0.849818	3.56679e-06	-1.22432	-0.860758
90852531	rs188339827	7.02069e-07	-1.34031e-10	0.185633	3.06923e-06	-1.34031e-10	-0.340948	2.08479e-05	-1.34031e-10	-0.319494
90853160	rs6872564	2.51856e-07	-0.0535674	-0.785975	4.71396e-07	-1.65067	-0.563757	3.23033e-06	-1.61335	-0.570808
90854759	rs7719043	5.14715e-05	2.87594	1.60444	3.55402e-06	-0.542923	0.34863	3.27272e-05	-0.159456	0.290918
90854761	rs7719044	2.22627e-06	2.54546	-1.20577	3.52045e-07	-1.76456	-0.741808	2.71425e-06	-1.62144	-0.736794
90854843	rs9885142	6.2764e-07	0.765871	-0.692302	3.89467e-07	-1.54936	-0.855991	3.58096e-06	-1.21428	-0.866838
90855639	rs7706643	6.2764e-07	0.765871	-0.692302	3.89467e-07	-1.54936	-0.855991	3.58096e-06	-1.21428	-0.866838
90856165	rs147715414	6.11324e-07	0.744543	-0.697313	3.85374e-07	-1.55577	-0.860144	3.5307e-06	-1.22432	-0.870928
90856419	rs9885528	6.52065e-07	0.804049	-0.692302	3.9204e-07	-1.54277	-0.855991	3.64081e-06	-1.1977	-0.866838
90856701	rs151246517	1.17875e-07	-1.59877	-1.89792e-10	7.32167e-07	-1.77412	-1.89792e-10	4.8446e-06	-1.77888	-1.89792e-10
90857160	rs146613993	3.36452e-07	-0.549944	-1.89792e-10	8.71809e-07	-1.59956	-1.89792e-10	4.98047e-06	-1.75122	-1.89792e-10
90857254	rs10045672	6.61866e-06	2.163	0.26625	1.38199e-06	-0.582732	-0.556115	9.30122e-06	-0.541479	-0.585121
90858258	rs10942636	7.63621e-06	2.30145	0.270812	1.485e-06	-0.505862	-0.561095	1.00025e-05	-0.463319	-0.590589
90858264	rs138612601	1.09415e-07	-1.67325	-1.89792e-10	8.62736e-07	-1.61002	-1.89792e-10	5.96451e-06	-1.57092	-1.89792e-10
90858678	rs72771564	5.88116e-07	0.70584	-0.697313	3.87061e-07	-1.5514	-0.860144	3.48481e-06	-1.2374	-0.870928
90858708	rs72771565	5.91071e-07	0.70584	-0.692302	3.88672e-07	-1.5514	-0.855991	3.49909e-06	-1.2374	-0.866838
90858709	rs72771566	6.02005e-07	0.726797	-0.69493	3.90321e-07	-1.54499	-0.85817	3.52608e-06	-1.22758	-0.868983
90858820	rs150559187	9.81414e-08	-1.78199	-1.89792e-10	7.38481e-07	-1.76553	-1.89792e-10	5.31463e-06	-1.68628	-1.89792e-10
90858900	rs72771567	6.10492e-07	0.728319	-0.682452	3.94568e-07	-1.54452	-0.847816	3.56477e-06	-1.22686	-0.858786
90858989	rs116708512	1.42217e-07	-1.41105	-1.89792e-10	7.35743e-07	-1.76925	-1.89792e-10	6.36209e-06	-1.50639	-1.89792e-10
90859253	rs13169804	1.58571e-07	-1.3022	-1.89792e-10	7.52068e-07	-1.7473	-1.89792e-10	6.79828e-06	-1.44008	-1.89792e-10
90859257	rs1120946	7.43916e-08	-1.71636	-0.342693	3.42497e-07	-1.73792	-0.795942	2.14411e-06	-1.77909	-0.814933
90859702	rs117646903	1.82441e-07	-1.34031e-10	-1.16197	1.38259e-06	-1.34031e-10	-1.13841	9.24214e-06	-1.34031e-10	-1.13297
90859918	rs148742109	3.88893e-06	1.89749	-1.89792e-10	1.35225e-06	-1.1606	-1.89792e-10	1.28845e-05	-0.800717	-1.89792e-10
90859938	rs116490872	5.07492e-07	0.530671	-0.669588	3.75674e-07	-1.60429	-0.837117	3.30153e-06	-1.31411	-0.848246
90859963	rs72771569	5.21803e-07	0.550889	-0.661997	3.80195e-07	-1.59866	-0.83079	3.3526e-06	-1.305	-0.842013
90860084	rs62376595	1.52383e-07	-1.342	-1.89792e-10	7.47805e-07	-1.75299	-1.89792e-10	4.83629e-06	-1.7806	-1.89792e-10
90860117	rs117871489	1.93061e-07	-1.34031e-10	-1.10539	1.2882e-06	-1.34031e-10	-1.20913	8.58106e-06	-1.34031e-10	-1.20719
90860165	rs2919809	7.64596e-08	-1.74484	-0.286801	3.64423e-07	-1.7149	-0.75691	2.24875e-06	-1.7696	-0.776774
90860215	rs189731705	7.96723e-06	-1.34031e-10	2.61469	5.52043e-05	-1.34031e-10	2.54867	0.000355257	-1.34031e-10	2.5161
90860370	rs62376596	1.16161e-07	-1.73836	0.124944	2.38298e-07	-1.78191	-1.11469	2.39072e-06	-1.36079	-1.12436
90860470	rs10043928	6.93218e-06	2.19373	0.281802	1.40891e-06	-0.565762	-0.553794	9.47892e-06	-0.524221	-0.583454
90860617	rs142720829	4.22174e-07	0.351208	-0.674188	3.49791e-07	-1.65714	-0.855657	3.05505e-06	-1.37356	-0.866393
90860670	rs72771571	5.22221e-07	0.550889	-0.661197	3.74813e-07	-1.59866	-0.845048	3.30623e-06	-1.305	-0.855942
90861032	rs28820626	6.96873e-06	2.2042	0.276591	1.4122e-06	-0.559968	-0.557258	9.50271e-06	-0.518329	-0.586839
90861663	rs10474362	5.24509e-07	0.550889	-0.656825	3.81839e-07	-1.59866	-0.826476	3.36688e-06	-1.305	-0.837762
90862309	rs1441391	7.66298e-08	-1.74767	-0.281744	3.67165e-07	-1.71097	-0.753354	2.26049e-06	-1.76787	-0.773294
90863089	rs10473948	5.05013e-07	0.51054	-0.654355	3.78371e-07	-1.60984	-0.824414	3.31306e-06	-1.32314	-0.83573
90863382	rs1813756	7.66298e-08	-1.74767	-0.281744	3.67165e-07	-1.71097	-0.753354	2.26049e-06	-1.76787	-0.773294
90863735	rs115510000	5.15282e-07	0.530671	-0.654355	3.80476e-07	-1.60429	-0.824414	3.34311e-06	-1.31411	-0.83573
90863838	rs13353975	5.2855e-07	0.550889	-0.649149	3.84294e-07	-1.59866	-0.820065	3.38822e-06	-1.305	-0.831444
90864460	rs72771577	6.93705e-06	2.17164	0.304594	1.41441e-06	-0.577966	-0.537698	9.51097e-06	-0.536632	-0.567667
90864497	rs1822167	7.64498e-08	-1.75039	-0.281373	3.69517e-07	-1.70691	-0.751018	2.27004e-06	-1.76603	-0.770917
90864618	rs116277035	3.52223e-08	-1.64725	-1.15947	4.43551e-07	-1.1388	-1.13652	3.73635e-06	-0.90082	-1.13782
90864796	rs34567940	1.70932e-07	-1.22714	-1.89792e-10	7.59397e-07	-1.73761	-1.89792e-10	6.41612e-06	-1.49793	-1.89792e-10
90864822	rs34124411	1.69824e-07	-1.23364	-1.89792e-10	7.58011e-07	-1.73943	-1.89792e-10	6.38637e-06	-1.50258	-1.89792e-10
90864863	rs55766821	1.08235e-07	-1.68409	-1.89792e-10	8.34991e-07	-1.64271	-1.89792e-10	5.53624e-06	-1.64543	-1.89792e-10
90864991	rs56218465	5.34118e-07	0.550889	-0.63867	3.87678e-07	-1.59866	-0.811299	3.41762e-06	-1.305	-0.822804
90865282	rs55749912	5.37038e-07	0.550889	-0.633219	3.89452e-07	-1.59866	-0.806733	3.43304e-06	-1.305	-0.818303
90865691	rs146942497	2.13595e-07	-1.00432	-1.89792e-10	7.45194e-07	-1.75648	-1.89792e-10	5.14659e-06	-1.71841	-1.89792e-10
90865785	rs10039747	5.39898e-07	0.550889	-0.627907	3.91191e-07	-1.59866	-0.802279	3.44815e-06	-1.305	-0.813913
90866581	rs17641283	5.41407e-07	0.550889	-0.625115	3.92108e-07	-1.59866	-0.799937	3.45612e-06	-1.305	-0.811604
90866784	rs55975355	5.41407e-07	0.550889	-0.625115	3.92108e-07	-1.59866	-0.799937	3.45612e-06	-1.305	-0.811604
90866952	rs17641301	5.30571e-07	0.530671	-0.625115	3.89904e-07	-1.60429	-0.799937	3.42475e-06	-1.31411	-0.811604
90867259	rs6863217	7.66582e-08	-1.74767	-0.281373	3.68023e-07	-1.71097	-0.751018	2.26587e-06	-1.76787	-0.770917
90867308	rs13174368	1.49604e-07	-1.3604	-1.89792e-10	7.41404e-07	-1.76158	-1.89792e-10	6.47421e-06	-1.48892	-1.89792e-10
90867639	rs10043890	7.66582e-08	-1.74767	-0.281373	3.68023e-07	-1.71097	-0.751018	2.26587e-06	-1.76787	-0.770917
90867681	rs987092	7.66582e-08	-1.74767	-0.281373	3.68023e-07	-1.71097	-0.751018	2.26587e-06	-1.76787	-0.770917
90868975	rs72771578	5.38532e-07	0.550889	-0.630439	3.90361e-07	-1.59866	-0.804403	3.44094e-06	-1.305	-0.816006
90869006	rs16869847	1.75614e-07	-1.20011	-1.89792e-10	7.8132e-07	-1.70914	-1.89792e-10	6.94239e-06	-1.4191	-1.89792e-10
90869174	rs10051901	5.14501e-07	0.51054	-0.63574	3.84308e-07	-1.60984	-0.808845	3.36428e-06	-1.32314	-0.820385
90869184	rs10066951	5.14501e-07	0.51054	-0.63574	3.84308e-07	-1.60984	-0.808845	3.36428e-06	-1.32314	-0.820385
90869478	rs10038699	4.34691e-07	0.368137	-0.661899	3.62205e-07	-1.64721	-0.830709	3.09324e-06	-1.38559	-0.841933
90869632	rs10035748	5.27754e-07	0.530671	-0.630439	3.88167e-07	-1.60429	-0.804403	3.4097e-06	-1.31411	-0.816006
90870047	rs36059782	1.7265e-07	-1.21713	-1.89792e-10	7.61573e-07	-1.73474	-1.89792e-10	6.46228e-06	-1.49076	-1.89792e-10
90871630	rs10037356	5.23513e-07	0.530671	-0.638508	3.85552e-07	-1.60429	-0.811163	3.38706e-06	-1.31411	-0.82267
90872254	rs140394678	5.27307e-07	0.550889	-0.651505	3.83539e-07	-1.59866	-0.822033	3.38166e-06	-1.305	-0.833384
90873048	rs72771581	3.35816e-05	4.05334	-1.89792e-10	0.000163157	3.63234	-1.89792e-10	0.000940455	3.48962	-1.89792e-10
90873294	rs6867266	7.66969e-08	-1.7528	-0.275737	3.72442e-07	-1.70301	-0.74704	2.26206e-06	-1.77344	-0.767024
90873463	rs78980660	1.4844e-07	-1.36822	-1.89792e-10	7.38684e-07	-1.76526	-1.89792e-10	4.86294e-06	-1.7751	-1.89792e-10
90873511	rs117250753	3.54785e-06	-1.34031e-10	1.8057	1.03241e-05	-1.34031e-10	0.872111	7.12618e-05	-1.34031e-10	0.909615
90873884	rs6891503	4.48416e-07	0.40921	-0.671887	3.6297e-07	-1.63678	-0.83903	3.12292e-06	-1.36785	-0.850132
90873995	rs6891710	4.93342e-07	0.468545	-0.63574	3.79964e-07	-1.62121	-0.808845	3.30202e-06	-1.34183	-0.820385
90874347	rs115525008	3.84983e-07	-0.415198	-1.89792e-10	8.76789e-07	-1.59386	-1.89792e-10	6.37372e-06	-1.50456	-1.89792e-10
90875264	rs13358081	4.92073e-07	0.488495	-0.658266	3.772e-07	-1.61584	-0.821512	3.29227e-06	-1.33298	-0.832191
90875343	rs13358067	4.82353e-07	0.468545	-0.658266	3.75181e-07	-1.62121	-0.821512	3.26327e-06	-1.34183	-0.832191
90875566	rs13358135	4.69259e-07	0.44868	-0.665923	3.70812e-07	-1.62649	-0.827947	3.21433e-06	-1.35059	-0.838539
90875726	rs13358142	4.81444e-07	0.468545	-0.660152	3.76784e-07	-1.62121	-0.81725	3.27719e-06	-1.34183	-0.827934
90876499	rs1155757	4.72619e-07	0.468545	-0.678653	3.68814e-07	-1.62121	-0.838628	3.20864e-06	-1.34183	-0.849072
90876654	rs71637343	3.85788e-07	-0.413109	-1.89792e-10	1.3801e-06	-1.14022	-1.89792e-10	9.66024e-06	-1.08873	-1.89792e-10
90877141	rs2919810	7.37406e-07	0.23474	-1.89792e-10	9.567e-07	-1.50664	-1.89792e-10	5.34473e-06	-1.68064	-1.89792e-10
90877715	rs72771584	4.8712e-07	0.488495	-0.668382	3.74007e-07	-1.61584	-0.830013	3.26478e-06	-1.33298	-0.840576
90877770	rs138251557	1.74752e-07	-1.34031e-10	-1.20503	1.27953e-06	-1.34031e-10	-1.21588	8.50948e-06	-1.34031e-10	-1.21557
90878716	rs577349437	4.36211e-07	-0.290271	-1.89792e-10	2.90345e-06	-0.396475	-1.89792e-10	1.93591e-05	-0.393583	-1.89792e-10
90879819	rs75656636	1.31153e-07	-1.49204	-1.89792e-10	7.2685e-07	-1.78141	-1.89792e-10	4.83168e-06	-1.78155	-1.89792e-10
90881219	rs2919811	2.21545e-05	2.03874	1.59866	2.37364e-06	-0.944267	0.346317	1.60404e-05	-0.868297	0.286664
90881388	rs6452960	7.75096e-08	-1.73498	-0.283017	3.62429e-07	-1.72709	-0.750207	2.23605e-06	-1.78187	-0.770164
90882168	rs6888139	2.63672e-05	2.21282	1.59866	2.57788e-06	-0.861722	0.346317	1.74831e-05	-0.782177	0.286664
90883485	rs1596056	9.92342e-08	-1.53748	-0.233434	3.56121e-07	-1.77988	-0.714983	2.50637e-06	-1.70222	-0.735688
90883829	rs141444225	1.85418e-07	-1.14579	-1.89792e-10	1.09079e-06	-1.37548	-1.89792e-10	5.83278e-06	-1.59325	-1.89792e-10
90886477	rs6452961	1.71449e-06	1.80364	-0.72517	2.88732e-07	-1.49034	-1.21429	1.457e-06	-1.76551	-1.21486
90886601	rs1596055	7.87897e-08	-1.73498	-0.266637	3.66656e-07	-1.72709	-0.738612	2.26157e-06	-1.78187	-0.758818
90886680	rs6890336	2.31612e-05	2.07467	1.60717	2.42937e-06	-0.927397	0.352655	1.64273e-05	-0.850682	0.29288
90886843	rs10044960	9.81679e-08	-1.78172	-1.89792e-10	7.30539e-07	-1.77635	-1.89792e-10	4.92454e-06	-1.76252	-1.89792e-10
90889179	rs147866085	9.90713e-08	-1.77256	-1.89792e-10	7.34516e-07	-1.77092	-1.89792e-10	5.50429e-06	-1.65122	-1.89792e-10
90889196	rs62376599	1.70325e-07	-1.23069	-1.89792e-10	7.30032e-07	-1.77704	-1.89792e-10	4.85804e-06	-1.77611	-1.89792e-10
90889412	rs4426949	1.66887e-06	1.78471	-0.733211	2.87052e-07	-1.49572	-1.21475	1.45462e-06	-1.76677	-1.21523
90890018	rs7721647	1.00716e-07	-1.52554	-0.230557	3.57259e-07	-1.77874	-0.712927	2.52373e-06	-1.69733	-0.733676
90890769	rs145104846	1.00351e-07	-1.75973	-1.89792e-10	9.12233e-07	-1.55423	-1.89792e-10	5.54984e-06	-1.64298	-1.89792e-10
90891016	rs117240525	1.79515e-07	-1.34031e-10	-1.17814	1.55296e-06	-1.34031e-10	-1.02221	1.03594e-05	-1.34031e-10	-1.01885
90891116	rs10061039	3.96073e-07	0.329373	-0.716172	3.44945e-07	-1.65678	-0.869961	2.92896e-06	-1.40214	-0.879959
90891187	rs56201156	1.43052e-06	0.808271	0.0891253	9.71559e-07	-0.811534	-0.679693	7.57048e-06	-0.626138	-0.706351
90891236	rs10054023	3.95146e-07	0.329373	-0.718515	3.44273e-07	-1.65678	-0.87191	2.92335e-06	-1.40214	-0.88188
90891976	rs138362662	2.5397e-07	-1.34031e-10	-0.831182	1.5463e-06	-1.34031e-10	-1.02651	1.03048e-05	-1.34031e-10	-1.02413
90892361	rs1505853	9.99708e-08	-1.53296	-0.230557	3.56977e-07	-1.77953	-0.712927	2.51305e-06	-1.70157	-0.733676
90893636	rs1505852	9.74601e-08	-1.54748	-0.241472	3.53762e-07	-1.78079	-0.720718	2.47369e-06	-1.70973	-0.741303
90893954	rs1505851	9.96223e-08	-1.52554	-0.241472	3.54487e-07	-1.77874	-0.720718	2.50456e-06	-1.69733	-0.741303
90894615	rs1505850	9.64645e-08	-1.53046	-0.268766	3.47955e-07	-1.77794	-0.740121	2.47808e-06	-1.68897	-0.760295
90894759	rs117777481	1.78935e-07	-1.34031e-10	-1.18138	1.54149e-06	-1.34031e-10	-1.02963	1.02822e-05	-1.34031e-10	-1.02633
90894854	rs1847836	9.74601e-08	-1.54748	-0.241472	3.53762e-07	-1.78079	-0.720718	2.47369e-06	-1.70973	-0.741303
90897998	rs147196948	1.87472e-07	-1.34031e-10	-1.13477	1.28612e-06	-1.34031e-10	-1.21074	8.53844e-06	-1.34031e-10	-1.21217
90898011	rs10805876	9.19843e-07	0.455804	-1.89792e-10	1.00508e-06	-1.45731	-1.89792e-10	5.5492e-06	-1.64309	-1.89792e-10
90899223	rs1847838	9.94254e-08	-1.53846	-0.230527	3.57525e-07	-1.78038	-0.710545	2.53669e-06	-1.69454	-0.73134
90899635	rs75691701	1.16539e-07	-1.61017	-1.89792e-10	8.65757e-07	-1.60652	-1.89792e-10	6.95493e-06	-1.4173	-1.89792e-10
90900362	rs66818976	1.09202e-07	-0.905791	-0.769412	4.10854e-07	-1.77927	-0.57262	2.70242e-06	-1.78169	-0.580904
90900456	rs74968319	1.72927e-07	-1.34031e-10	-1.21553	1.41807e-06	-1.34031e-10	-1.11308	9.42525e-06	-1.34031e-10	-1.11335
90901337	rs17641623	1.9902e-06	0.309001	0.918589	3.23025e-07	-1.69098	-0.901415	1.9376e-06	-1.77257	-0.922727
90901781	rs7735764	5.70073e-08	-1.31742	-1.0078	2.27948e-07	-1.77535	-1.16566	1.68327e-06	-1.67327	-1.16273
90902211	rs2367530	5.61029e-06	0.684376	1.57958	1.22193e-06	-1.596	0.334063	7.73856e-06	-1.58501	0.274479
90903609	rs10514350	4.06863e-07	0.33186	-0.691781	3.50279e-07	-1.66178	-0.849617	3.04908e-06	-1.382	-0.859907
90904766	rs2062965	1.54563e-07	-1.3278	-1.89792e-10	7.40433e-07	-1.76289	-1.89792e-10	5.01564e-06	-1.74418	-1.89792e-10
90906337	rs33939675	4.72379e-06	0.621511	1.47046	1.10595e-06	-1.61297	0.251309	7.01311e-06	-1.60249	0.193521
90906560	rs34556970	1.47261e-07	-1.37619	-1.89792e-10	7.33911e-07	-1.77174	-1.89792e-10	4.95088e-06	-1.75718	-1.89792e-10
90909549	rs75842768	2.48393e-07	-1.34031e-10	-0.853387	1.39255e-06	-1.34031e-10	-1.13124	9.2113e-06	-1.34031e-10	-1.13631
90909574	rs7703346	1.66274e-06	0.309001	0.738823	3.00634e-07	-1.69098	-0.973252	1.80855e-06	-1.77257	-0.991653
90909635	rs34755428	1.5009e-07	-1.35716	-1.89792e-10	7.39353e-07	-1.76435	-1.89792e-10	5.29619e-06	-1.68976	-1.89792e-10
90909727	rs7703640	1.66274e-06	0.309001	0.738823	3.00634e-07	-1.69098	-0.973252	1.80855e-06	-1.77257	-0.991653
90909778	rs7723748	1.62518e-06	0.286152	0.738823	2.99219e-07	-1.6957	-0.973252	1.81145e-06	-1.77097	-0.991653
90912789	rs34113537	3.15417e-06	0.480809	1.20727	8.84043e-07	-1.64585	0.0602226	5.52264e-06	-1.6541	0.0062107
90913233	rs111712814	5.75013e-07	-0.0140053	-1.89792e-10	5.49801e-06	0.242013	-1.89792e-10	6.50554e-05	0.818493	-1.89792e-10
90913314	rs987363	3.32593e-06	0.518951	1.22216	9.02157e-07	-1.63637	0.0710286	5.63288e-06	-1.64491	0.0167861
90913600	rs75780720	1.7882e-07	-1.34031e-10	-1.18202	1.28678e-06	-1.34031e-10	-1.21023	8.56831e-06	-1.34031e-10	-1.20868
90913952	rs7729308	8.17087e-08	-1.57646	-0.388778	3.23692e-07	-1.782	-0.808334	2.27166e-06	-1.70872	-0.827518
90914884	rs79794174	3.26063e-07	-0.581306	-1.89792e-10	1.03985e-06	-1.42329	-1.89792e-10	8.08724e-06	-1.26646	-1.89792e-10
90915268	rs4312919	8.61781e-08	-1.52692	-0.385064	3.25539e-07	-1.77892	-0.805725	2.34836e-06	-1.67806	-0.824972
90915356	rs138783217	2.5243e-07	-0.837264	-1.89792e-10	7.52776e-07	-1.74636	-1.89792e-10	4.88239e-06	-1.77111	-1.89792e-10
90915357	rs1441392	3.00536e-06	0.368364	1.27139	9.0203e-07	-1.67235	0.106868	5.63428e-06	-1.67974	0.0518674
90915747	rs12655615	4.04526e-07	0.826521	-1.1922	7.66083e-06	1.76521	-1.19146	0.000184221	3.05263	-1.19323
90915770	rs7717991	3.57387e-06	0.570765	1.24224	9.2764e-07	-1.62312	0.0856318	5.78797e-06	-1.63204	0.0310792
90917610	rs6867770	4.25928e-07	0.451225	-0.765352	3.32401e-07	-1.63207	-0.931719	2.9665e-06	-1.32915	-0.940217
90918194	rs10059323	5.44385e-07	0.804147	-0.872889	3.31686e-07	-1.54239	-1.02355	3.0943e-06	-1.19662	-1.03057
90918418	rs72771597	1.47496e-05	3.23057	-1.89792e-10	0.000130984	3.4127	-1.89792e-10	0.000769791	3.28937	-1.89792e-10
90918536	rs35735688	1.63191e-07	-1.27348	-1.89792e-10	7.49645e-07	-1.75053	-1.89792e-10	5.10046e-06	-1.72742	-1.89792e-10
90918570	rs2887009	1.89737e-07	-1.12276	-1.89792e-10	7.84025e-07	-1.70569	-1.89792e-10	5.39398e-06	-1.67146	-1.89792e-10
90919090	rs35365806	1.73108e-07	-1.21448	-1.89792e-10	7.61657e-07	-1.73463	-1.89792e-10	5.20568e-06	-1.707	-1.89792e-10
90919255	rs34400361	1.73108e-07	-1.21448	-1.89792e-10	7.61657e-07	-1.73463	-1.89792e-10	5.20568e-06	-1.707	-1.89792e-10
90919283	rs34402064	1.73659e-07	-1.2113	-1.89792e-10	7.62359e-07	-1.73371	-1.89792e-10	5.21171e-06	-1.70584	-1.89792e-10
90919419	rs9885387	1.94755e-06	0.499975	0.705955	2.98601e-07	-1.68238	-0.988645	1.76903e-06	-1.77996	-1.00635
90919651	rs72771598	1.26441e-07	-1.7383	0.209673	2.43229e-07	-1.77958	-1.09655	2.54113e-06	-1.31708	-1.10705
90919699	rs1605143	1.56819e-07	-1.31331	-1.89792e-10	7.98574e-07	-1.6873	-1.89792e-10	5.40306e-06	-1.66978	-1.89792e-10
90919783	rs1605142	1.72499e-07	-1.218	-1.89792e-10	7.60885e-07	-1.73565	-1.89792e-10	5.19903e-06	-1.70827	-1.89792e-10
90919872	rs12697814	1.74873e-07	-1.20434	-1.89792e-10	7.63917e-07	-1.73167	-1.89792e-10	5.22507e-06	-1.70328	-1.89792e-10
90919931	rs2218238	1.8259e-07	-1.16115	-1.89792e-10	7.74143e-07	-1.71837	-1.89792e-10	5.31164e-06	-1.68685	-1.89792e-10
90919961	rs1605141	1.99008e-06	0.499975	0.727559	3.00909e-07	-1.68238	-0.980945	1.78201e-06	-1.77996	-0.999041
90920621	rs34422330	2.60061e-07	-0.807484	-1.89792e-10	9.75312e-07	-1.48737	-1.89792e-10	7.3421e-06	-1.36312	-1.89792e-10
90922528	rs6887197	1.17443e-06	0.461305	0.238833	5.59497e-07	-1.47442	-0.568675	3.50619e-06	-1.50251	-0.599706
90922775	rs13159934	1.7787e-07	-1.18735	-1.89792e-10	7.67825e-07	-1.72657	-1.89792e-10	5.25835e-06	-1.69693	-1.89792e-10
90923121	rs1505855	2.02654e-07	-1.0569	-1.89792e-10	8.07997e-07	-1.67557	-1.89792e-10	5.37526e-06	-1.67494	-1.89792e-10
90923542	rs113084118	2.34922e-07	-0.909144	-1.89792e-10	7.76513e-07	-1.71532	-1.89792e-10	4.82942e-06	-1.78202	-1.89792e-10
90923649	rs116613706	1.00414e-07	-1.7591	-1.89792e-10	7.52488e-07	-1.74674	-1.89792e-10	5.07042e-06	-1.73332	-1.89792e-10
90924143	rs2197045	2.23094e-06	0.624554	0.717227	3.09648e-07	-1.65504	-0.979656	1.78031e-06	-1.782	-0.997963
90924373	rs13169683	1.84643e-07	-1.14997	-1.89792e-10	7.83954e-07	-1.70578	-1.89792e-10	5.89728e-06	-1.58225	-1.89792e-10
90924760	rs151023142	1.7643e-07	-1.19548	-1.89792e-10	7.95204e-07	-1.69153	-1.89792e-10	5.91163e-06	-1.57982	-1.89792e-10
90924873	rs4610490	1.76656e-07	-1.19419	-1.89792e-10	7.66232e-07	-1.72864	-1.89792e-10	5.24481e-06	-1.69951	-1.89792e-10
90925958	rs12522188	6.05376e-07	0.00431702	0.0331337	2.42905e-07	-1.71578	-1.16168	1.52021e-06	-1.76924	-1.16866
90926353	rs4492142	7.48589e-07	0.156332	0.0934598	2.5365e-07	-1.684	-1.15017	1.52246e-06	-1.77873	-1.15769
90926441	rs982809	1.7787e-07	-1.18735	-1.89792e-10	7.67825e-07	-1.72657	-1.89792e-10	5.25835e-06	-1.69693	-1.89792e-10
90927065	rs72771599	2.6583e-06	0.725067	0.791977	3.26997e-07	-1.63115	-0.949023	1.83573e-06	-1.78127	-0.968033
90927164	rs114665684	1.16946e-07	-1.60668	-1.89792e-10	7.26868e-07	-1.78138	-1.89792e-10	5.10826e-06	-1.72589	-1.89792e-10
90928282	rs72771600	1.48369e-07	-1.3687	-1.89792e-10	1.23071e-06	-1.25478	-1.89792e-10	1.53205e-05	-0.627557	-1.89792e-10
90928589	rs2202508	4.303e-06	2.98553	-0.986862	2.99861e-07	-1.74912	-0.917686	2.6251e-06	-1.48537	-0.906254
90928691	rs139199023	3.24275e-07	-1.34031e-10	-0.586808	1.92323e-06	-1.34031e-10	-0.808368	1.2677e-05	-1.34031e-10	-0.816955
90929235	rs12188554	4.79953e-05	4.37648	0.0339847	1.02118e-06	-0.794245	-0.647169	8.24648e-06	-0.550657	-0.696302
90929423	rs2202509	3.22818e-06	0.857531	0.853745	2.72593e-07	-1.70833	-1.05382	1.64867e-06	-1.78169	-1.07509
90930298	rs76219564	1.72898e-07	-1.34031e-10	-1.2157	1.30761e-06	-1.34031e-10	-1.19417	8.7147e-06	-1.34031e-10	-1.19173
90931487	rs1827818	5.38713e-05	4.44779	0.0781665	1.11877e-06	-0.732905	-0.617238	8.41175e-06	-0.559441	-0.667676
90931568	rs17641761	1.11814e-07	-0.487925	-1.16364	2.64346e-07	-1.77737	-1.0155	1.76872e-06	-1.773	-1.01349
90932259	rs13184269	1.64425e-07	-1.26594	-1.89792e-10	7.43039e-07	-1.75938	-1.89792e-10	4.95016e-06	-1.75733	-1.89792e-10
90932391	rs76340239	4.86163e-05	4.34977	0.0735468	1.07154e-06	-0.7729	-0.620379	8.03187e-06	-0.602647	-0.670682
90933273	rs16869888	1.71325e-07	-1.22484	-1.89792e-10	7.4993e-07	-1.75015	-1.89792e-10	4.99794e-06	-1.74772	-1.89792e-10
90933592	rs77009124	1.63181e-07	-0.36816	-0.905377	6.17274e-07	-1.74412	-0.2007	4.47813e-06	-1.66387	-0.193672
90935334	rs4355554	4.56626e-06	3.10266	-1.0446	3.27862e-07	-1.76684	-0.810695	2.84325e-06	-1.51416	-0.797636
90936694	rs10071476	1.2054e-05	3.71861	-0.689851	2.45218e-07	-1.77099	-1.09699	2.04106e-06	-1.556	-1.08728
90937133	rs10058220	9.88236e-08	-1.77506	-1.89792e-10	1.1233e-06	-1.3461	-1.89792e-10	5.37144e-06	-1.67565	-1.89792e-10
90938108	rs148320994	1.44089e-07	-1.39797	-1.89792e-10	1.94156e-06	-0.79888	-1.89792e-10	1.50557e-05	-0.644992	-1.89792e-10
90939479	rs7703155	8.78999e-05	4.97185	0.0437069	1.34439e-06	-0.525751	-0.64068	1.04489e-05	-0.319987	-0.690263
90939754	rs10051652	1.98002e-06	0.879872	0.342591	2.50383e-07	-1.67007	-1.17707	1.4745e-06	-1.78202	-1.18641
90940109	rs12186681	0.00668003	8.99798	0.348257	2.49588e-07	-1.63423	-1.21609	1.4428e-06	-1.77471	-1.21546
90940837	rs72771601	2.05604e-06	0.879872	0.380266	2.51581e-07	-1.67007	-1.17229	1.48084e-06	-1.78202	-1.18212
90941201	rs2962380	5.14829e-06	3.22483	-1.0468	3.39115e-07	-1.76794	-0.77585	2.87812e-06	-1.53449	-0.765124
90945353	rs34444727	1.71596e-07	-1.22326	-1.89792e-10	7.49201e-07	-1.75112	-1.89792e-10	5.07756e-06	-1.73192	-1.89792e-10
90945613	rs12655580	1.10207e-07	-0.463054	-1.20299	2.23444e-07	-1.77099	-1.18998	1.48452e-06	-1.77266	-1.189
90945812	rs1976519	2.41365e-06	1.05023	0.370268	2.36865e-07	-1.72076	-1.18188	1.46866e-06	-1.78202	-1.19037
90945978	rs16869903	0.000112328	5.42503	-0.164256	1.47978e-06	-0.292288	-0.778191	1.09224e-05	-0.144626	-0.821303
90947294	rs72773303	1.08564e-07	-0.477149	-1.20391	2.23365e-07	-1.77268	-1.18864	1.4798e-06	-1.77721	-1.18763
90948266	rs62374738	1.08724e-07	-0.477149	-1.20243	2.22894e-07	-1.77268	-1.19075	1.47663e-06	-1.77721	-1.18977
90949334	rs2089271	2.42607e-06	1.08459	0.341041	2.36502e-07	-1.71812	-1.18606	1.46422e-06	-1.78144	-1.19398
90949388	rs62374739	2.12698e-07	-1.00853	-1.89792e-10	7.26595e-07	-1.78176	-1.89792e-10	5.0753e-06	-1.73236	-1.89792e-10
90949682	rs2962379	2.44287e-06	1.11114	0.321391	2.36819e-07	-1.7141	-1.18873	1.46151e-06	-1.78101	-1.19627
90949943	rs1587948	2.21318e-06	1.00305	0.330733	2.33426e-07	-1.72979	-1.18748	1.46161e-06	-1.78202	-1.19519
90950210	rs2962378	0.0142511	9.47121	0.632732	2.61857e-07	-1.593	-1.20933	1.45885e-06	-1.76601	-1.21309
90951752	rs72773306	3.95287e-06	1.9138	-1.89792e-10	8.04348e-05	2.92507	-1.89792e-10	0.000167465	1.76403	-1.89792e-10
90952243	rs115685882	9.95864e-08	-1.76737	-1.89792e-10	7.44878e-07	-1.75691	-1.89792e-10	4.82951e-06	-1.782	-1.89792e-10
90952342	rs1580949	1.59873e-05	3.70258	-0.391425	2.29915e-07	-1.75917	-1.17325	1.99403e-06	-1.4982	-1.16838
90953266	rs148567231	0.000122327	5.5873	-0.241245	1.4605e-06	-0.256247	-0.827347	1.18224e-05	-0.0188454	-0.867903
90953779	rs116402705	1.08429e-07	-1.68231	-1.89792e-10	1.15506e-06	-1.31822	-1.89792e-10	9.40913e-06	-1.11507	-1.89792e-10
90955496	rs62374741	1.06365e-07	-0.509887	-1.19163	2.19883e-07	-1.77526	-1.20177	1.45747e-06	-1.779	-1.20104
90956743	rs2939243	1.93195e-06	0.876496	0.321391	2.32313e-07	-1.73331	-1.18873	1.46214e-06	-1.78058	-1.19627
90956953	rs2973840	0.0170589	9.63019	0.653588	2.6779e-07	-1.57191	-1.20801	1.46973e-06	-1.75948	-1.21219
90957198	rs62374742	1.05022e-07	-0.522602	-1.19163	2.19872e-07	-1.77531	-1.20177	1.45913e-06	-1.77787	-1.20104
90957426	rs74574105	9.43027e-05	5.34961	-0.263742	1.26401e-06	-0.38658	-0.841505	1.08833e-05	-0.0882246	-0.881295
90958001	rs75763509	0.000106366	5.4739	-0.26766	1.33257e-06	-0.331301	-0.843961	1.15392e-05	-0.0273764	-0.883617
90958302	rs115318230	1.67308e-07	-1.24856	-1.89792e-10	2.65757e-06	-0.484962	-1.89792e-10	1.92214e-05	-0.400723	-1.89792e-10
90958589	rs35533500	1.56986e-07	-1.31224	-1.89792e-10	7.35854e-07	-1.7691	-1.89792e-10	4.95742e-06	-1.75586	-1.89792e-10
90959201	rs141134845	1.1574e-07	-1.61705	-1.89792e-10	1.06646e-06	-1.39802	-1.89792e-10	7.51051e-06	-1.34044	-1.89792e-10
90959587	rs2939242	0.0164774	9.52253	0.726577	2.61268e-07	-1.60202	-1.20256	1.46724e-06	-1.76518	-1.20818
90961608	rs7726364	0.0157137	9.38927	0.812374	2.59068e-07	-1.61849	-1.19454	1.46956e-06	-1.76995	-1.20183
90961680	rs13161413	1.73765e-07	-1.21069	-1.89792e-10	7.51457e-07	-1.74811	-1.89792e-10	5.09694e-06	-1.7281	-1.89792e-10
90962603	rs2657819	8.99705e-06	3.50208	-0.76583	2.60593e-07	-1.77182	-1.03534	2.16528e-06	-1.55563	-1.02857
90963626	rs1505854	1.12822e-05	4.0368	-1.07421	2.37581e-06	0.49672	-1.09376	3.79707e-05	1.37689	-1.09682
90963778	rs62374743	2.12698e-07	-1.00853	-1.89792e-10	7.26595e-07	-1.78176	-1.89792e-10	5.0753e-06	-1.73236	-1.89792e-10
90964327	rs185284238	1.41115e-07	-1.41882	-1.89792e-10	1.61707e-06	-0.981759	-1.89792e-10	9.79756e-06	-1.07461	-1.89792e-10
90964636	rs78875766	2.34398e-05	3.69379	-1.89792e-10	3.37819e-06	-0.245033	-1.89792e-10	3.88866e-05	0.303903	-1.89792e-10
90965294	rs2939261	0.0167578	9.47484	0.791135	2.61242e-07	-1.608	-1.19668	1.47139e-06	-1.76698	-1.20356
90965797	rs2939260	0.0175763	9.52253	0.791135	2.62808e-07	-1.60202	-1.19668	1.47402e-06	-1.76518	-1.20356
90966050	rs76485346	4.93635e-07	-0.166602	-1.89792e-10	5.60153e-06	0.260665	-1.89792e-10	5.28133e-05	0.610017	-1.89792e-10
90966971	rs76076209	1.56726e-07	-0.322474	-0.991424	5.62094e-07	-1.72571	-0.312755	4.03692e-06	-1.65439	-0.306873
90968266	rs116594936	1.01485e-07	-1.74848	-1.89792e-10	7.45115e-07	-1.75659	-1.89792e-10	4.99888e-06	-1.74753	-1.89792e-10
90968651	rs2939259	0.0168615	9.47096	0.801181	2.62458e-07	-1.60435	-1.19568	1.47355e-06	-1.76631	-1.20276
90968934	rs2939258	0.019443	9.61342	0.801181	2.66147e-07	-1.59039	-1.19568	1.48066e-06	-1.7615	-1.20276
90969229	rs144408588	1.18981e-07	-1.58944	-1.89792e-10	7.88519e-07	-1.69997	-1.89792e-10	4.99378e-06	-1.74855	-1.89792e-10
90969727	rs75583435	2.02254e-07	-1.34031e-10	-1.05887	2.24618e-06	-1.34031e-10	-0.653145	1.49976e-05	-1.34031e-10	-0.648855
90970689	rs2972816	0.0198615	9.61342	0.822475	2.66731e-07	-1.59039	-1.19349	1.4833e-06	-1.7615	-1.20098
90970736	rs146206669	3.2878e-06	1.72957	-1.89792e-10	4.90748e-05	2.43097	-1.89792e-10	0.000214246	2.01038	-1.89792e-10
90971567	rs331397	1.07843e-05	3.66851	-0.751059	2.56681e-07	-1.77779	-1.04451	2.07575e-06	-1.58852	-1.03791
90972458	rs2973825	2.3231e-06	1.04312	0.339138	2.35054e-07	-1.72399	-1.18632	1.46305e-06	-1.78202	-1.1942
90973534	rs138945341	9.92085e-08	-1.77117	-1.89792e-10	7.68909e-07	-1.72516	-1.89792e-10	5.17994e-06	-1.71195	-1.89792e-10
90973568	rs2914024	2.29285e-06	0.990938	0.378216	2.34889e-07	-1.73126	-1.17975	1.47167e-06	-1.78183	-1.18852
90973702	rs13159432	1.28611e-07	-1.5116	-1.89792e-10	7.28352e-07	-1.77934	-1.89792e-10	4.82949e-06	-1.78201	-1.89792e-10
90974778	rs114405923	3.39549e-07	-0.540779	-1.89792e-10	7.75401e-07	-1.71675	-1.89792e-10	4.8999e-06	-1.76753	-1.89792e-10
90976069	rs2935250	0.0242678	9.74807	0.888194	2.73536e-07	-1.57259	-1.18611	1.50155e-06	-1.75541	-1.19484
90976885	rs2939241	4.78095e-07	0.687052	-0.88564	2.63044e-07	-1.69105	-1.10676	2.49523e-06	-1.32626	-1.11611
90977079	rs2914021	0.0230353	9.69595	0.888194	2.72848e-07	-1.57511	-1.18611	1.49941e-06	-1.75684	-1.19484
90978784	rs78093928	1.8412e-07	-1.15281	-1.89792e-10	7.55099e-07	-1.74328	-1.89792e-10	6.86141e-06	-1.43083	-1.89792e-10
90979289	rs36016458	1.10072e-05	3.63902	-0.701111	2.49736e-07	-1.77692	-1.0728	2.02803e-06	-1.58291	-1.06676
90980718	rs1496449	0.0246433	9.90427	0.747347	2.75413e-07	-1.55108	-1.20077	1.49561e-06	-1.74741	-1.2068
90981272	rs76993096	8.71166e-05	5.31681	-0.310203	1.28489e-06	-0.341269	-0.870428	9.50808e-06	-0.195997	-0.908607
90981387	rs13153333	7.41495e-07	0.240271	-1.89792e-10	8.39241e-07	-1.63763	-1.89792e-10	5.05886e-06	-1.7356	-1.89792e-10
90981426	rs1496448	1.49601e-05	3.97617	-0.731424	2.52649e-07	-1.78202	-1.05611	1.94555e-06	-1.64147	-1.04973
90981532	rs2973826	1.93579e-06	0.90955	0.290325	2.29439e-07	-1.74175	-1.19274	1.45723e-06	-1.78055	-1.19965
90981746	rs56841965	8.37624e-05	5.27755	-0.310203	1.2624e-06	-0.358927	-0.870428	9.33352e-06	-0.214527	-0.908607
90982736	rs72773315	1.22738e-07	-1.55835	-1.89792e-10	9.40622e-07	-1.52359	-1.89792e-10	1.10012e-05	-0.958738	-1.89792e-10
90982846	rs144120032	9.94986e-08	-1.76826	-1.89792e-10	7.47107e-07	-1.75392	-1.89792e-10	4.86053e-06	-1.7756	-1.89792e-10
90983352	rs114957607	5.02106e-07	-0.149588	-1.89792e-10	4.06928e-06	-0.0589068	-1.89792e-10	5.38811e-05	0.630033	-1.89792e-10
90983763	rs1692431	1.49295e-07	-1.36247	-1.89792e-10	7.30614e-07	-1.77624	-1.89792e-10	4.90432e-06	-1.76663	-1.89792e-10
90983954	rs78995458	2.97882e-07	-1.34031e-10	-0.671701	1.50217e-06	-1.34031e-10	-1.05547	9.91732e-06	-1.34031e-10	-1.06246
90984475	rs2935244	0.0592845	10.7419	0.78752	3.19468e-07	-1.41656	-1.18692	1.59682e-06	-1.69394	-1.19479
90984489	rs149044027	1.17217e-07	-1.60438	-1.89792e-10	7.49392e-07	-1.75087	-1.89792e-10	6.33682e-06	-1.51037	-1.89792e-10
90985009	rs17647775	1.89019e-07	0.0219058	-1.14845	2.36026e-07	-1.69034	-1.21584	1.55403e-06	-1.70016	-1.21574
90985401	rs78756031	0.000149103	5.78321	-0.239221	1.9147e-06	0.0143585	-0.827172	1.18955e-05	-0.00215327	-0.878433
90985574	rs185817783	1.61936e-07	-1.2812	-1.89792e-10	8.30691e-07	-1.64787	-1.89792e-10	5.30108e-06	-1.68883	-1.89792e-10
90985856	rs2973827	0.0414167	10.1742	0.996578	2.99806e-07	-1.49038	-1.17661	1.55676e-06	-1.7273	-1.18684
90986181	rs2973828	0.0454344	10.2787	0.984687	2.99619e-07	-1.49056	-1.17706	1.56742e-06	-1.72002	-1.1873
90986313	rs10474365	9.81527e-08	-1.78187	-1.89792e-10	1.00122e-06	-1.46116	-1.89792e-10	5.15628e-06	-1.71653	-1.89792e-10
90986989	rs71637346	1.29119e-07	-1.50767	-1.89792e-10	7.30072e-07	-1.77699	-1.89792e-10	4.84406e-06	-1.77899	-1.89792e-10
90986991	rs2939246	0.0468202	10.3305	0.962889	3.00428e-07	-1.48392	-1.181	1.54989e-06	-1.72796	-1.1906
90987075	rs2914023	0.0462824	10.3305	0.951334	2.99992e-07	-1.48392	-1.18245	1.54798e-06	-1.72796	-1.19184
90988781	rs72773317	1.00517e-07	-1.75807	-1.89792e-10	7.37918e-07	-1.7663	-1.89792e-10	7.69503e-06	-1.31617	-1.89792e-10
90988830	rs76890600	1.06787e-07	-1.69756	-1.89792e-10	7.92451e-07	-1.695	-1.89792e-10	6.08072e-06	-1.55162	-1.89792e-10
90989081	rs2935245	0.0478944	10.3751	0.940962	3.01723e-07	-1.47689	-1.18373	1.55097e-06	-1.72494	-1.19292
90990179	rs6880791	8.17993e-05	5.15779	-0.214164	1.44424e-06	-0.283489	-0.811303	8.9759e-06	-0.298566	-0.863636
90990300	rs2935246	0.0513974	10.4696	0.917089	3.0548e-07	-1.46177	-1.18648	1.5578e-06	-1.7183	-1.19517
90990382	rs2973829	0.0513974	10.4696	0.917089	3.0548e-07	-1.46177	-1.18648	1.5578e-06	-1.7183	-1.19517
90990499	rs62374745	8.42959e-07	0.368521	-1.89792e-10	9.57319e-07	-1.50599	-1.89792e-10	7.54944e-06	-1.33527	-1.89792e-10
90990668	rs2939253	0.048643	10.4248	0.906802	3.02922e-07	-1.46898	-1.18768	1.55127e-06	-1.72149	-1.19618
90990743	rs2973830	0.0502948	10.4696	0.895403	3.04715e-07	-1.46177	-1.18898	1.55453e-06	-1.7183	-1.19727
90991435	rs2939252	0.0502948	10.4696	0.895403	3.04715e-07	-1.46177	-1.18898	1.55453e-06	-1.7183	-1.19727
90991874	rs2935247	1.21036e-06	0.312706	0.417572	2.23896e-07	-1.77817	-1.18078	1.52781e-06	-1.74343	-1.18948
90992221	rs115887426	6.11185e-06	3.44025	-1.09066	1.77276e-06	0.219158	-1.10899	3.14481e-05	1.20345	-1.11186
90992282	rs116248150	3.85314e-06	1.88825	-1.89792e-10	7.80631e-05	2.89514	-1.89792e-10	0.000180029	1.83637	-1.89792e-10
90992390	rs2935248	0.0547357	10.5645	0.885171	3.09116e-07	-1.44628	-1.19013	1.56397e-06	-1.71129	-1.19822
90992423	rs2973831	0.0595257	10.6597	0.873833	3.13665e-07	-1.43042	-1.19138	1.57393e-06	-1.70391	-1.19926
90993364	rs189799	1.589e-05	4.01656	-0.711514	2.48587e-07	-1.78115	-1.07318	1.82875e-06	-1.67157	-1.08155
90993461	rs2935249	2.36119e-05	4.39749	-0.696386	2.45307e-07	-1.76895	-1.09867	1.69816e-06	-1.72003	-1.10717
90994096	rs1395014	1.45569e-07	-1.38775	-1.89792e-10	7.27207e-07	-1.78092	-1.89792e-10	4.95329e-06	-1.75669	-1.89792e-10
90995151	rs148643323	1.08228e-07	-1.68415	-1.89792e-10	8.11393e-07	-1.67138	-1.89792e-10	7.38773e-06	-1.35692	-1.89792e-10
90995877	rs187066527	1.12386e-07	-1.64646	-1.89792e-10	7.3791e-07	-1.76631	-1.89792e-10	4.84847e-06	-1.77808	-1.89792e-10
90995936	rs34282885	2.41953e-05	4.50919	-0.783674	2.58467e-07	-1.76907	-1.04629	1.77618e-06	-1.72761	-1.05467
90995987	rs7714168	3.23673e-07	0.555343	-1.14401	2.53065e-07	-1.62039	-1.2161	1.65264e-06	-1.63827	-1.2161
90996344	rs62374747	3.12811e-07	0.533213	-1.15601	2.51728e-07	-1.62617	-1.21561	1.64473e-06	-1.64372	-1.21545
90996577	rs116589404	6.79979e-05	4.83061	-0.071778	1.40848e-06	-0.400783	-0.719077	8.8414e-06	-0.40004	-0.777261
90996597	rs62374748	3.12811e-07	0.533213	-1.15601	2.51728e-07	-1.62617	-1.21561	1.64473e-06	-1.64372	-1.21545
90996643	rs331383	1.67524e-07	-1.44128	0.194006	7.3722e-07	-1.7819	0.0146546	4.51963e-06	-1.7688	-0.0795126
90996711	rs10037332	3.40788e-07	0.609798	-1.14694	2.56778e-07	-1.60583	-1.21608	1.6756e-06	-1.62453	-1.21604
90997483	rs6452964	3.30275e-07	0.587171	-1.15564	2.55328e-07	-1.61194	-1.21565	1.66689e-06	-1.6303	-1.21549
90997527	rs145451221	9.93768e-08	-1.76948	-1.89792e-10	7.75908e-07	-1.7161	-1.89792e-10	4.93517e-06	-1.76036	-1.89792e-10
90997557	rs62374749	1.00803e-07	-1.75523	-1.89792e-10	8.00325e-07	-1.68511	-1.89792e-10	4.96756e-06	-1.75382	-1.89792e-10
90997942	rs331384	1.15298e-06	0.295764	0.385941	2.26196e-07	-1.77646	-1.17227	1.50994e-06	-1.76256	-1.18211
90998499	rs2973832	1.75862e-07	-0.343178	-0.855523	2.63745e-07	-1.78202	-1.01313	1.94193e-06	-1.67372	-1.01935
90998562	rs12659774	3.29934e-07	0.587171	-1.15668	2.55352e-07	-1.61194	-1.21555	1.66707e-06	-1.6303	-1.21538
90998645	rs10064296	3.34776e-07	0.609798	-1.16473	2.57197e-07	-1.60583	-1.21445	1.67875e-06	-1.62453	-1.21416
90998836	rs16869941	9.03925e-05	5.11145	-0.0679289	1.63391e-06	-0.254862	-0.716539	9.66283e-06	-0.313583	-0.774876
90999099	rs79121611	9.17204e-05	5.12603	-0.0679289	1.64517e-06	-0.247994	-0.716539	9.72813e-06	-0.306848	-0.774876
90999520	rs331389	1.11715e-06	0.274322	0.375815	2.25582e-07	-1.77751	-1.17393	1.51096e-06	-1.76043	-1.18358
90999598	rs76872842	2.15998e-07	-1.34031e-10	-0.99313	2.52615e-06	-1.34031e-10	-0.535677	1.68889e-05	-1.34031e-10	-0.53009
91000367	rs331387	1.16904e-06	0.319721	0.375815	2.26115e-07	-1.77515	-1.17393	1.50436e-06	-1.7648	-1.18358
91000666	rs76521636	1.74669e-07	-1.34031e-10	-1.2055	1.28034e-06	-1.34031e-10	-1.21525	8.51434e-06	-1.34031e-10	-1.21499
91000858	rs10053671	3.1808e-07	0.562404	-1.1685	2.54146e-07	-1.61852	-1.2137	1.66011e-06	-1.63652	-1.21334
91000991	rs76641212	2.86309e-07	-0.711327	-1.89792e-10	7.30592e-07	-1.77627	-1.89792e-10	4.91107e-06	-1.76525	-1.89792e-10
91001001	rs11956576	0.0201173	10.3486	0.100066	3.43215e-07	-1.32087	-1.2109	1.63306e-06	-1.65712	-1.20917
91001109	rs7712805	3.20561e-07	0.562404	-1.16073	2.53794e-07	-1.61852	-1.21508	1.65761e-06	-1.63652	-1.21485
91001468	rs6452965	3.22195e-07	0.562404	-1.15564	2.53651e-07	-1.61852	-1.21565	1.65656e-06	-1.63652	-1.21549
91001898	rs17648061	3.35899e-07	0.609798	-1.16139	2.57059e-07	-1.60583	-1.21499	1.67777e-06	-1.62453	-1.21475
91001921	rs17581699	3.20002e-07	0.562404	-1.16247	2.53858e-07	-1.61852	-1.21483	1.65807e-06	-1.63652	-1.21457
91001969	rs11747618	3.17499e-07	0.562404	-1.17033	2.54256e-07	-1.61852	-1.21326	1.66088e-06	-1.63652	-1.21288
91002230	rs9765070	3.20044e-07	0.562404	-1.16234	2.53785e-07	-1.61852	-1.21512	1.65756e-06	-1.63652	-1.21488
91002428	rs331386	1.41878e-07	-1.41343	-1.89792e-10	7.27144e-07	-1.781	-1.89792e-10	5.09483e-06	-1.72852	-1.89792e-10
91002504	rs17581793	3.12912e-07	0.539998	-1.16247	2.5237e-07	-1.6244	-1.21483	1.64891e-06	-1.64206	-1.21457
91002546	rs17581814	3.20002e-07	0.562404	-1.16247	2.53858e-07	-1.61852	-1.21483	1.65807e-06	-1.63652	-1.21457
91002745	rs16869953	8.98142e-05	5.09688	-0.0597806	1.6315e-06	-0.261714	-0.711159	9.64678e-06	-0.320302	-0.769819
91002949	rs34867200	1.2792e-07	-1.51699	-1.89792e-10	7.31062e-07	-1.77563	-1.89792e-10	4.83967e-06	-1.7799	-1.89792e-10
91003142	rs170730	1.43855e-07	-1.39959	-1.89792e-10	7.26814e-07	-1.78146	-1.89792e-10	4.93878e-06	-1.75963	-1.89792e-10
91003200	rs56124971	3.28384e-07	0.587171	-1.16139	2.55495e-07	-1.61194	-1.21499	1.66812e-06	-1.6303	-1.21475
91003771	rs77120799	1.72894e-07	-1.34031e-10	-1.21572	1.33578e-06	-1.34031e-10	-1.17286	8.92065e-06	-1.34031e-10	-1.16838
91005021	rs7716248	3.20992e-07	0.562404	-1.15938	2.5375e-07	-1.61852	-1.21526	1.65729e-06	-1.63652	-1.21504
91005161	rs2453823	1.0193e-06	0.250631	0.307839	2.23006e-07	-1.77856	-1.18437	1.50105e-06	-1.75792	-1.19266
91005225	rs4916869	2.36318e-05	4.5696	-0.867651	2.75238e-07	-1.76619	-0.986299	1.87313e-06	-1.73307	-0.996066
91005272	rs7734608	3.2067e-07	0.562404	-1.16039	2.53782e-07	-1.61852	-1.21513	1.65753e-06	-1.63652	-1.2149
91005372	rs7716872	3.2067e-07	0.562404	-1.16039	2.53782e-07	-1.61852	-1.21513	1.65753e-06	-1.63652	-1.2149
91005607	rs7734973	3.36234e-07	0.609798	-1.16039	2.57023e-07	-1.60583	-1.21513	1.67751e-06	-1.62453	-1.2149
91005715	rs10155626	3.43964e-07	0.63253	-1.16039	2.58624e-07	-1.59963	-1.21513	1.68739e-06	-1.61866	-1.2149
91006007	rs331396	1.40607e-07	-1.42243	-1.89792e-10	7.26425e-07	-1.78199	-1.89792e-10	4.91287e-06	-1.76489	-1.89792e-10
91006035	rs2088290	3.36234e-07	0.609798	-1.16039	2.57023e-07	-1.60583	-1.21513	1.67751e-06	-1.62453	-1.2149
91006447	rs903879	9.89773e-08	-1.77351	-1.89792e-10	7.5782e-07	-1.73968	-1.89792e-10	8.45082e-06	-1.22248	-1.89792e-10
91006464	rs1809814	3.36234e-07	0.609798	-1.16039	2.57023e-07	-1.60583	-1.21513	1.67751e-06	-1.62453	-1.2149
91006646	rs903878	3.28384e-07	0.587171	-1.16139	2.55495e-07	-1.61194	-1.21499	1.66812e-06	-1.6303	-1.21475
91006918	rs331395	0.0681002	10.8725	0.795574	3.32977e-07	-1.37062	-1.19143	1.65376e-06	-1.6542	-1.1995
91007828	rs10076423	1.29744e-07	-1.50283	-1.89792e-10	7.27146e-07	-1.781	-1.89792e-10	5.24708e-06	-1.69907	-1.89792e-10
91008382	rs10078565	3.12606e-07	0.539998	-1.16345	2.5241e-07	-1.6244	-1.21467	1.64919e-06	-1.64206	-1.2144
91008758	rs331393	1.05117e-06	0.319721	0.269542	2.22579e-07	-1.77515	-1.18969	1.48401e-06	-1.7648	-1.19719
91008863	rs148945297	1.24638e-07	-1.54299	-1.89792e-10	7.88714e-07	-1.69973	-1.89792e-10	5.12419e-06	-1.72277	-1.89792e-10
91009072	rs331392	1.042e-06	0.319721	0.260776	2.22322e-07	-1.77515	-1.19085	1.48256e-06	-1.7648	-1.19817
91009667	rs331391	1.33925e-07	-1.47112	-1.89792e-10	7.2741e-07	-1.78064	-1.89792e-10	4.86767e-06	-1.77413	-1.89792e-10
91009752	rs331390	1.042e-06	0.319721	0.260776	2.22322e-07	-1.77515	-1.19085	1.48256e-06	-1.7648	-1.19817
91010069	rs77878909	2.18287e-05	4.51414	-0.891563	2.80181e-07	-1.76858	-0.96611	1.93334e-06	-1.7212	-0.976301
91010324	rs7706875	3.11413e-07	0.539998	-1.16727	2.5259e-07	-1.6244	-1.21396	1.65047e-06	-1.64206	-1.21363
91010563	rs6866239	0.000116346	5.35957	-0.0636441	1.78593e-06	-0.168725	-0.713711	1.13957e-05	-0.151293	-0.772218
91010782	rs62375762	3.11707e-07	0.539998	-1.16633	2.52541e-07	-1.6244	-1.21415	1.65012e-06	-1.64206	-1.21384
91011306	rs331399	1.37978e-07	-1.44131	-1.89792e-10	7.26614e-07	-1.78173	-1.89792e-10	4.94754e-06	-1.75786	-1.89792e-10
91012064	rs12518363	2.59545e-05	4.69133	-0.895623	2.83734e-07	-1.75957	-0.962523	1.89806e-06	-1.74313	-0.972788
91012168	rs13360208	3.11413e-07	0.539998	-1.16727	2.5259e-07	-1.6244	-1.21396	1.65047e-06	-1.64206	-1.21363
91012382	rs1587211	0.000125913	5.43043	-0.0554798	1.7458e-06	-0.196843	-0.708316	1.13154e-05	-0.163437	-0.767146
91013369	rs67839857	2.93481e-07	0.495503	-1.18209	2.50898e-07	-1.63584	-1.20925	1.64093e-06	-1.65282	-1.20866
91014718	rs10447159	3.07077e-07	0.539998	-1.1813	2.53695e-07	-1.6244	-1.20959	1.65809e-06	-1.64206	-1.20902
91014894	rs10447160	3.21842e-07	0.587171	-1.18151	2.56901e-07	-1.61194	-1.2095	1.67786e-06	-1.6303	-1.20893
91015398	rs62375763	2.97046e-07	0.509323	-1.18383	2.488e-07	-1.64505	-1.20843	1.64328e-06	-1.65224	-1.20781
91015432	rs77559275	1.7313e-07	-1.34031e-10	-1.21436	1.64195e-06	-1.34031e-10	-0.966488	1.08685e-05	-1.34031e-10	-0.97088
91015863	rs71637347	0.0216939	10.5467	-0.0225576	3.62262e-07	-1.27775	-1.20001	1.70655e-06	-1.62521	-1.19706
91017430	rs2657816	1.04312e-06	0.368054	0.213517	2.21695e-07	-1.77213	-1.19669	1.46937e-06	-1.76888	-1.20304
91017525	rs2561063	1.05751e-06	0.38176	0.213517	2.22754e-07	-1.76736	-1.19669	1.46607e-06	-1.77113	-1.20304
91017661	rs62375764	1.37714e-07	-1.44322	-1.89792e-10	7.4584e-07	-1.75562	-1.89792e-10	4.83561e-06	-1.78074	-1.89792e-10
91018008	rs10058517	3.04173e-07	0.517698	-1.1685	2.51203e-07	-1.63017	-1.2137	1.64199e-06	-1.64749	-1.21334
91018052	rs2202510	0.000101472	5.17378	-0.0146396	1.82233e-06	-0.181074	-0.681183	1.08921e-05	-0.227096	-0.741612
91018528	rs35013513	1.72316e-05	4.30168	-0.915579	2.80644e-07	-1.77682	-0.95622	1.97977e-06	-1.70641	-0.967353
91020582	rs62375765	3.06534e-07	0.539998	-1.18307	2.53898e-07	-1.6244	-1.2088	1.65946e-06	-1.64206	-1.20819
91021614	rs72773329	9.82039e-08	-1.78135	-1.89792e-10	7.43934e-07	-1.75818	-1.89792e-10	5.01656e-06	-1.744	-1.89792e-10
91022215	rs116499895	1.34191e-07	-1.46913	-1.89792e-10	1.84906e-06	-0.847695	-1.89792e-10	1.53978e-05	-0.622524	-1.89792e-10
91022580	rs35662958	2.69551e-05	4.69637	-0.862841	2.76173e-07	-1.75893	-0.990175	1.85746e-06	-1.73768	-0.999858
91023118	rs111300497	1.70411e-07	-1.23018	-1.89792e-10	7.47452e-07	-1.75346	-1.89792e-10	5.47485e-06	-1.65658	-1.89792e-10
91023839	rs10069752	3.05169e-07	0.539998	-1.18753	2.54492e-07	-1.6244	-1.20646	1.66349e-06	-1.64206	-1.20577
91025423	rs72773330	1.23117e-07	-1.55526	-1.89792e-10	9.93309e-07	-1.46909	-1.89792e-10	1.10092e-05	-0.95801	-1.89792e-10
91025676	rs17648705	4.50256e-07	0.862837	-1.12142	2.91803e-07	-1.48174	-1.21231	1.9323e-06	-1.4853	-1.21274
91025824	rs72773331	1.05042e-07	-1.71403	-1.89792e-10	1.11888e-06	-1.35005	-1.89792e-10	8.63482e-06	-1.20094	-1.89792e-10
91026341	rs1692437	1.20058e-06	0.258469	0.463694	2.33525e-07	-1.77711	-1.13973	1.54888e-06	-1.76613	-1.15308
91026932	rs1692436	1.83469e-07	-1.15635	-1.89792e-10	7.58646e-07	-1.73859	-1.89792e-10	5.7089e-06	-1.61472	-1.89792e-10
91027493	rs1701359	1.80063e-07	-1.17509	-1.89792e-10	7.54988e-07	-1.74343	-1.89792e-10	5.65423e-06	-1.62434	-1.89792e-10
91028201	rs141941351	1.76256e-07	-1.34031e-10	-1.19646	1.28331e-06	-1.34031e-10	-1.21293	8.52757e-06	-1.34031e-10	-1.21344
91028707	rs188336872	3.27212e-07	-1.34031e-10	-0.577791	3.07045e-06	-1.34031e-10	-0.340549	1.96772e-05	-1.34031e-10	-0.377284
91029028	rs79101514	1.87983e-07	-1.34031e-10	-1.13204	1.29939e-06	-1.34031e-10	-1.20048	8.6652e-06	-1.34031e-10	-1.19743
91029066	rs143526320	1.86569e-07	-1.34031e-10	-1.1396	1.29709e-06	-1.34031e-10	-1.20225	8.60786e-06	-1.34031e-10	-1.20407
91029253	rs185200508	7.59506e-07	-1.34031e-10	0.26427	3.38977e-06	-1.34031e-10	-0.241611	2.26436e-05	-1.34031e-10	-0.236867
91029327	rs1692435	1.22278e-06	0.296659	0.443827	2.32861e-07	-1.77715	-1.14253	1.54397e-06	-1.76678	-1.1556
91029940	rs1692434	1.71473e-07	-1.22398	-1.89792e-10	7.46312e-07	-1.75499	-1.89792e-10	5.51787e-06	-1.64875	-1.89792e-10
91030520	rs71637348	2.05001e-07	-1.04538	-1.89792e-10	8.01962e-07	-1.68307	-1.89792e-10	6.68788e-06	-1.45645	-1.89792e-10
91031408	rs72773332	1.00251e-07	-1.76073	-1.89792e-10	8.62827e-07	-1.60992	-1.89792e-10	5.23548e-06	-1.70129	-1.89792e-10
91032184	rs3913800	3.76034e-07	0.770272	-1.20899	3.03534e-07	-1.5142	-1.14043	1.98665e-06	-1.53053	-1.13977
91032400	rs77389293	1.33559e-07	-1.47385	-1.89792e-10	1.06738e-06	-1.39716	-1.89792e-10	1.7751e-05	-0.480306	-1.89792e-10
91032448	rs331400	1.98841e-06	1.22691	-0.000219184	2.22034e-07	-1.75235	-1.21494	1.63644e-06	-1.64817	-1.21606
91033453	rs62375766	3.55755e-07	0.721344	-1.2155	2.85125e-07	-1.52989	-1.18731	1.86941e-06	-1.54573	-1.1854
91033547	rs7445794	1.10454e-05	4.04979	-1.10843	3.72318e-07	-1.67842	-0.771959	2.6544e-06	-1.59538	-0.785145
91035200	rs13160409	1.05667e-05	4.01466	-1.11759	3.7779e-07	-1.68306	-0.752733	2.68833e-06	-1.60162	-0.766203
91035641	rs1964059	4.23932e-08	-1.48795	-1.13346	3.1053e-07	-1.69962	-0.932228	1.96103e-06	-1.75133	-0.931952
91036162	rs12653151	3.55546e-07	0.721344	-1.21609	2.87267e-07	-1.52989	-1.17983	1.88389e-06	-1.54573	-1.17768
91037528	rs331403	1.62596e-06	1.30789	-0.282437	2.23815e-07	-1.74383	-1.21548	1.66973e-06	-1.63067	-1.21342
91038510	rs80319796	5.51455e-07	-0.0558386	-1.89792e-10	6.34308e-06	0.38499	-1.89792e-10	6.04097e-05	0.744404	-1.89792e-10
91039040	rs12516181	1.05141e-05	4.00256	-1.11049	3.66566e-07	-1.69527	-0.770678	2.60271e-06	-1.61644	-0.78375
91039860	rs10462496	4.30134e-08	-1.47001	-1.13688	3.05321e-07	-1.70871	-0.940054	1.91007e-06	-1.75677	-0.952834
91039934	rs62375767	3.2702e-07	0.637699	-1.21608	2.76003e-07	-1.57097	-1.17875	1.81596e-06	-1.58354	-1.17659
91040262	rs62375768	3.61665e-07	0.737396	-1.21508	2.82779e-07	-1.5381	-1.18736	1.87316e-06	-1.54353	-1.18559
91040479	rs12514316	9.61151e-06	3.90141	-1.0991	3.5515e-07	-1.70727	-0.79032	2.51012e-06	-1.63319	-0.803228
91040665	rs149877399	9.88044e-08	-1.77526	-1.89792e-10	7.56093e-07	-1.74196	-1.89792e-10	5.08746e-06	-1.72997	-1.89792e-10
91041089	rs72773335	1.05202e-07	-1.71251	-1.89792e-10	1.12316e-06	-1.34623	-1.89792e-10	8.67317e-06	-1.19651	-1.89792e-10
91042626	rs140330739	1.05605e-05	3.25492	-0.358443	9.79725e-07	-0.588321	-0.894536	7.01238e-06	-0.456605	-0.952464
91043730	rs7723347	9.98805e-06	3.93619	-1.09544	3.54138e-07	-1.70323	-0.797209	2.50733e-06	-1.62751	-0.810011
91044010	rs186401680	2.99505e-07	-1.34031e-10	-0.666269	2.76665e-06	-1.34031e-10	-0.444737	1.77707e-05	-1.34031e-10	-0.479193
91044574	rs118029102	2.93772e-07	-1.34031e-10	-0.685595	1.67594e-06	-1.34031e-10	-0.946002	1.12151e-05	-1.34031e-10	-0.939484
91044920	rs143983021	2.51607e-07	-1.34031e-10	-0.840528	3.05005e-06	-1.34031e-10	-0.347216	2.0523e-05	-1.34031e-10	-0.335199
91045448	rs331401	2.55645e-07	-1.34031e-10	-0.824609	1.39747e-06	-1.34031e-10	-1.12771	9.24003e-06	-1.34031e-10	-1.1332
91045495	rs150499927	1.16539e-07	-1.61017	-1.89792e-10	1.07769e-06	-1.38756	-1.89792e-10	7.59525e-06	-1.32922	-1.89792e-10
91045511	rs113856017	1.20238e-05	3.39273	-0.366484	1.04307e-06	-0.520755	-0.899452	7.49604e-06	-0.385458	-0.956913
91045883	rs10040618	1.00299e-07	-1.76024	-1.89792e-10	8.93638e-07	-1.57483	-1.89792e-10	4.91021e-06	-1.76543	-1.89792e-10
91046054	rs71637349	2.6568e-07	-0.786105	-1.89792e-10	8.62649e-07	-1.61012	-1.89792e-10	8.30443e-06	-1.23996	-1.89792e-10
91046109	rs145095876	3.56986e-07	-0.490702	-1.89792e-10	1.07028e-06	-1.39445	-1.89792e-10	6.73147e-06	-1.44995	-1.89792e-10
91046186	rs12521300	9.0239e-06	3.83219	-1.09296	3.48388e-07	-1.71502	-0.801794	2.45471e-06	-1.64421	-0.814526
91047141	rs67419767	2.56973e-07	-0.819427	-1.89792e-10	8.21407e-07	-1.65911	-1.89792e-10	6.45647e-06	-1.49166	-1.89792e-10
91047230	rs114619151	1.34673e-07	-1.46555	-1.89792e-10	7.99319e-07	-1.68637	-1.89792e-10	5.46071e-06	-1.65917	-1.89792e-10
91047679	rs1692427	5.46143e-08	-1.37071	-0.997395	2.9884e-07	-1.5769	-1.09332	1.73404e-06	-1.71667	-1.08962
91047767	rs114333840	2.38066e-05	3.70932	-1.89792e-10	2.74439e-06	-0.452816	-1.89792e-10	1.67193e-05	-0.540184	-1.89792e-10
91047885	rs76296609	2.70979e-07	-0.766359	-1.89792e-10	8.8573e-07	-1.58372	-1.89792e-10	7.49046e-06	-1.34312	-1.89792e-10
91049328	rs62375769	9.85984e-08	-1.77734	-1.89792e-10	1.00654e-06	-1.45586	-1.89792e-10	5.56039e-06	-1.64108	-1.89792e-10
91049451	rs331385	6.33579e-08	-1.24812	-0.97148	2.60432e-07	-1.69556	-1.11223	1.72828e-06	-1.70047	-1.10915
91050109	rs13166131	4.25793e-08	-1.46053	-1.1565	3.15324e-07	-1.68359	-0.932943	2.14656e-06	-1.64774	-0.945137
91050659	rs62375770	1.6084e-07	-1.28799	-1.89792e-10	7.28447e-07	-1.77921	-1.89792e-10	4.84724e-06	-1.77834	-1.89792e-10
91051218	rs145613625	2.64898e-07	-0.789055	-1.89792e-10	8.26202e-07	-1.65329	-1.89792e-10	4.83037e-06	-1.78182	-1.89792e-10
91051704	rs35229120	4.29147e-06	3.10773	-1.11175	3.34708e-07	-1.78078	-0.776092	2.19393e-06	-1.78184	-0.789211
91051759	rs115693486	5.359e-05	4.52072	-1.89792e-10	7.17137e-06	0.507723	-1.89792e-10	9.20537e-05	1.16563	-1.89792e-10
91053512	rs73124395	2.65836e-07	-0.785519	-1.89792e-10	8.31577e-07	-1.64681	-1.89792e-10	6.5787e-06	-1.47291	-1.89792e-10
91053616	rs6869800	4.26483e-06	2.34119	-0.351429	9.62665e-07	-0.590748	-0.909676	1.29092e-05	0.159192	-0.957997
91053844	rs6870007	4.38772e-06	2.34119	-0.323021	9.79175e-07	-0.590748	-0.892671	1.31125e-05	0.159192	-0.942372
91054087	rs2662400	1.38709e-06	1.17274	-0.306173	2.21108e-07	-1.75665	-1.21483	1.58944e-06	-1.68104	-1.21232
91054329	rs1820692	1.53511e-06	1.28091	-0.312946	2.23592e-07	-1.74574	-1.21456	1.62356e-06	-1.66026	-1.21187
91054335	rs13340403	1.66328e-07	-0.0396241	-1.21481	2.37116e-07	-1.71765	-1.18393	1.58828e-06	-1.7116	-1.18249
91054368	rs67348436	2.64553e-07	-0.790356	-1.89792e-10	8.301e-07	-1.64858	-1.89792e-10	6.56102e-06	-1.4756	-1.89792e-10
91054512	rs11747230	4.37374e-06	2.32323	-0.308256	9.74168e-07	-0.604783	-0.883762	1.22821e-05	0.0855641	-0.93417
91054916	rs4100683	4.37517e-08	-1.44201	-1.14785	3.06692e-07	-1.69343	-0.950855	2.08509e-06	-1.65928	-0.962653
91055657	rs6881283	4.31555e-06	3.10773	-1.10615	3.30958e-07	-1.78078	-0.787358	2.16972e-06	-1.78184	-0.800307
91056130	rs374254137	1.23834e-07	-1.54945	-1.89792e-10	8.51156e-07	-1.62353	-1.89792e-10	5.17192e-06	-1.7135	-1.89792e-10
91056736	rs58016444	1.76617e-07	0.0184699	-1.21288	2.38187e-07	-1.7061	-1.19098	1.596e-06	-1.69954	-1.1897
91057263	rs62375772	1.76617e-07	0.0184699	-1.21288	2.38187e-07	-1.7061	-1.19098	1.596e-06	-1.69954	-1.1897
91057358	rs2973835	1.47287e-06	1.22519	-0.298617	2.22173e-07	-1.75158	-1.2151	1.60448e-06	-1.67116	-1.21279
91057525	rs62366623	1.76528e-07	0.0184699	-1.21339	2.38542e-07	-1.7061	-1.18949	1.59844e-06	-1.69954	-1.18817
91057945	rs34634103	2.82555e-07	-0.724526	-1.89792e-10	8.50959e-07	-1.62377	-1.89792e-10	6.80875e-06	-1.43854	-1.89792e-10
91058007	rs34363797	4.01687e-06	3.04496	-1.1151	3.36777e-07	-1.78158	-0.769131	2.21031e-06	-1.78126	-0.782354
91058732	rs200528689	2.10601e-07	-1.34031e-10	-1.01843	1.28896e-06	-1.34031e-10	-1.20854	8.55254e-06	-1.34031e-10	-1.21052
91059717	rs138217750	4.41937e-06	2.35181	-0.326455	9.78417e-07	-0.589457	-0.894736	1.23955e-05	0.104856	-0.944271
91063867	rs10079532	4.10446e-06	3.07626	-1.12483	3.4413e-07	-1.78123	-0.74788	2.25631e-06	-1.7816	-0.761417
91064016	rs77342671	4.68585e-06	2.42581	-0.341906	1.00886e-06	-0.549559	-0.903996	1.29219e-05	0.154957	-0.952781
91064196	rs72773336	1.03672e-07	-1.72717	-1.89792e-10	1.08129e-06	-1.38422	-1.89792e-10	8.29838e-06	-1.24069	-1.89792e-10
91064360	rs6452969	4.8098e-08	-1.60616	-0.889002	2.83525e-07	-1.76813	-0.954695	1.93409e-06	-1.71719	-0.979912
91064562	rs7722797	5.21821e-06	2.52973	-0.338214	1.06989e-06	-0.493029	-0.901788	1.38968e-05	0.225665	-0.950753
91064637	rs62366632	1.87336e-07	0.0794829	-1.21498	2.43196e-07	-1.69316	-1.1831	1.63072e-06	-1.68609	-1.18163
91065141	rs56839463	1.87336e-07	0.0794829	-1.21498	2.43196e-07	-1.69316	-1.1831	1.63072e-06	-1.68609	-1.18163
91065182	rs59514183	4.65729e-08	-1.61883	-0.908545	2.79703e-07	-1.76427	-0.972134	1.91776e-06	-1.70912	-0.996474
91066692	rs10055689	4.76119e-08	-1.34044	-1.16488	3.02712e-07	-1.74368	-0.913667	2.02483e-06	-1.72499	-0.926274
91066797	rs10055754	4.6407e-08	-1.35776	-1.17319	3.00372e-07	-1.73808	-0.927024	2.01258e-06	-1.71902	-0.93831
91067183	rs10072485	4.61326e-08	-1.36055	-1.17633	3.03831e-07	-1.73745	-0.916206	2.0371e-06	-1.71744	-0.927779
91067204	rs62366635	9.82311e-08	-1.78108	-1.89792e-10	8.79501e-07	-1.59077	-1.89792e-10	5.42044e-06	-1.66657	-1.89792e-10
91067306	rs2939247	1.32002e-06	1.19113	-0.374129	2.22082e-07	-1.75492	-1.21217	1.60144e-06	-1.67762	-1.20822
91067532	rs62366636	1.87479e-07	0.0794829	-1.21421	2.41883e-07	-1.69316	-1.18851	1.62196e-06	-1.68609	-1.18702
91069370	rs9293571	5.49413e-08	-1.42739	-0.93474	2.75968e-07	-1.77556	-0.974282	1.84833e-06	-1.74101	-1.00145
91069467	rs2662404	2.57375e-07	-1.34031e-10	-0.817864	1.39213e-06	-1.34031e-10	-1.13154	9.21019e-06	-1.34031e-10	-1.13644
91069648	rs9293572	1.91129e-07	0.100648	-1.2161	2.42994e-07	-1.69109	-1.186	1.63486e-06	-1.68075	-1.18444
91069848	rs10050947	1.07309e-07	-1.69268	-1.89792e-10	7.83588e-07	-1.70625	-1.89792e-10	4.82943e-06	-1.78202	-1.89792e-10
91070435	rs62366638	1.80372e-07	0.0412971	-1.21467	2.44974e-07	-1.70376	-1.16521	1.64766e-06	-1.69415	-1.16324
91072035	rs7716707	1.42966e-07	-0.393188	-1.0126	3.26276e-07	-1.67268	-0.909702	2.07976e-06	-1.6998	-0.924694
91072870	rs34495512	1.78434e-07	-1.18418	-1.89792e-10	7.34049e-07	-1.77155	-1.89792e-10	5.1495e-06	-1.71785	-1.89792e-10
91073986	rs2939244	8.82342e-07	0.603482	-0.1893	2.22887e-07	-1.76178	-1.20169	1.56176e-06	-1.70394	-1.20699
91074880	rs13357578	1.73859e-07	-0.0762759	-1.13388	2.90097e-07	-1.72277	-0.977144	1.98511e-06	-1.70056	-0.970511
91075078	rs35761722	3.06619e-07	-0.642791	-1.89792e-10	8.94356e-07	-1.57403	-1.89792e-10	7.94312e-06	-1.28444	-1.89792e-10
91075559	rs1395017	1.04997e-07	-1.57529	-0.139176	5.49949e-07	-1.78072	-0.279588	3.56172e-06	-1.73437	-0.352136
91075642	rs11743694	1.95711e-07	0.0435091	-1.13527	2.96433e-07	-1.69879	-0.979517	2.03609e-06	-1.6728	-0.972917
91075644	rs182196608	1.0968e-07	-1.67083	-1.89792e-10	8.12732e-07	-1.66973	-1.89792e-10	6.30378e-06	-1.5156	-1.89792e-10
91075841	rs7716005	7.46478e-08	-1.38162	-0.673994	3.68033e-07	-1.78067	-0.681284	2.42532e-06	-1.75418	-0.716599
91075910	rs7737612	7.2276e-08	-1.40953	-0.678378	3.67269e-07	-1.7784	-0.685639	2.4336e-06	-1.74657	-0.720807
91076152	rs1395015	9.36688e-08	-1.58171	-0.246926	4.95921e-07	-1.77992	-0.383794	3.21016e-06	-1.72828	-0.462145
91076695	rs2973839	1.48193e-06	0.839919	0.0927804	8.28058e-07	-1.03007	-0.620977	1.02114e-05	-0.308192	-0.725048
91076813	rs12518725	8.5133e-07	1.53295	-1.15454	3.18945e-07	-1.73535	-0.869756	2.1899e-06	-1.68856	-0.884334
91078544	rs9293574	5.61239e-08	-1.405	-0.935839	2.91704e-07	-1.68458	-1.0098	2.18918e-06	-1.53626	-1.03696
91079338	rs34558830	1.30711e-07	-1.49541	-1.89792e-10	7.67106e-07	-1.7275	-1.89792e-10	5.74702e-06	-1.60807	-1.89792e-10
91079992	rs13183883	1.68308e-07	-1.24261	-1.89792e-10	8.84243e-07	-1.5854	-1.89792e-10	7.09974e-06	-1.39669	-1.89792e-10
91080148	rs10062631	4.56486e-08	-1.50722	-1.04021	1.53822e-06	0.180521	-1.21227	9.45713e-06	0.103508	-1.21348
91080553	rs143344540	2.13598e-07	-1.0043	-1.89792e-10	1.25905e-06	-1.23202	-1.89792e-10	1.05599e-05	-0.999683	-1.89792e-10
91080598	rs67780637	5.44207e-08	-1.34269	-1.02896	2.28929e-07	-1.73771	-1.19901	1.74309e-06	-1.59181	-1.20928
91080804	rs4547954	3.85429e-08	-1.50107	-1.21555	1.16058e-06	-0.425564	-0.887889	7.99272e-06	-0.42212	-0.856094
91080999	rs4560583	7.02405e-08	-0.912636	-1.20384	1.30444e-06	-0.257306	-0.939296	1.10145e-05	-0.0222973	-0.935232
91081078	rs6878785	5.87685e-08	-1.27491	-1.01988	2.32426e-07	-1.72537	-1.19619	1.86758e-06	-1.52465	-1.20746
91081287	rs4388237	2.14316e-07	0.206352	-1.2073	4.58809e-06	1.05271	-0.991618	3.3798e-05	1.12476	-0.961099
91081510	rs10045960	6.01954e-07	1.23747	-1.20568	8.49288e-06	1.56807	-0.891216	9.75109e-05	2.10961	-0.886394
91081835	rs34823914	3.37291e-07	-0.547454	-1.89792e-10	1.42949e-06	-1.10506	-1.89792e-10	3.94933e-05	0.319385	-1.89792e-10
91082644	rs10067349	2.12187e-07	0.164673	-1.1756	4.07777e-06	1.0029	-1.05972	2.98238e-05	1.07432	-1.03575
91083059	rs76799952	1.0229e-07	-1.74059	-1.89792e-10	7.73594e-07	-1.71908	-1.89792e-10	5.57967e-06	-1.63762	-1.89792e-10
91083207	rs71637350	6.77528e-07	0.150053	-1.89792e-10	1.45212e-06	-1.08935	-1.89792e-10	7.81433e-06	-1.30079	-1.89792e-10
91083315	rs77795355	5.86173e-07	0.00521666	-1.89792e-10	6.79175e-06	0.453335	-1.89792e-10	6.50335e-05	0.818156	-1.89792e-10
91083325	rs116626799	5.72052e-07	-0.0191681	-1.89792e-10	6.60897e-06	0.426054	-1.89792e-10	6.31475e-05	0.788727	-1.89792e-10
91083687	rs4244209	4.68917e-07	0.996968	-1.21494	5.96169e-06	1.31448	-0.991501	6.71363e-05	1.83591	-0.985928
91083782	rs4612105	2.00191e-07	0.0997781	-1.1689	3.64265e-06	0.925174	-1.09484	2.65694e-05	0.995592	-1.07258
91083791	rs4568393	3.93454e-07	0.821507	-1.21494	4.60105e-06	1.05541	-0.991501	4.69848e-05	1.47901	-0.985928
91083879	rs4400158	3.93677e-07	0.821507	-1.21438	4.634e-06	1.05541	-0.984364	4.73255e-05	1.47901	-0.978704
91084266	rs4469220	3.84051e-07	0.795696	-1.21332	4.56031e-06	1.02846	-0.973446	4.64885e-05	1.45011	-0.967655
91085026	rs9293575	3.83905e-07	0.795696	-1.2137	4.54362e-06	1.02846	-0.977114	4.63162e-05	1.45011	-0.971366
91085864	rs10043759	2.1327e-07	0.164673	-1.17051	3.94738e-06	1.0029	-1.09222	2.88274e-05	1.07432	-1.06974
91085885	rs10036113	5.00185e-08	-1.56599	-0.890015	7.45006e-07	-0.901451	-0.855285	4.23326e-06	-1.05446	-0.859309
91085999	rs78830679	2.93512e-07	-0.68648	-1.89792e-10	9.31594e-07	-1.53323	-1.89792e-10	1.22567e-05	-0.850671	-1.89792e-10
91086448	rs66497055	4.81418e-07	1.0211	-1.21276	6.44053e-06	1.33995	-0.939712	7.25962e-05	1.86343	-0.935263
91086897	rs56370675	4.96632e-07	1.05176	-1.21231	6.31972e-06	1.31707	-0.935768	7.18908e-05	1.84969	-0.931288
91086936	rs72773343	9.478e-08	-0.705564	-1.11128	5.88506e-07	-0.851393	-1.14115	4.26252e-06	-0.779174	-1.12771
91087217	rs10039554	3.94939e-07	0.824902	-1.21457	4.52754e-06	1.00681	-0.959007	4.64856e-05	1.43711	-0.954716
91087580	rs71637351	3.03344e-07	0.536328	-1.18986	6.03265e-07	-0.759215	-1.20856	1.83997e-05	0.753729	-1.19814
91087825	rs10045304	3.68038e-07	0.750371	-1.21058	4.35417e-06	0.929706	-0.920945	4.44221e-05	1.35423	-0.917239
91088078	rs4916875	3.95495e-07	0.824902	-1.21316	4.56762e-06	1.00681	-0.950193	4.6879e-05	1.43711	-0.946288
91088329	rs79682059	6.17291e-07	0.0569422	-1.89792e-10	7.19591e-06	0.511139	-1.89792e-10	6.92149e-05	0.88047	-1.89792e-10
91088334	rs72773344	1.00198e-07	-1.76125	-1.89792e-10	8.63139e-07	-1.60955	-1.89792e-10	5.23661e-06	-1.70107	-1.89792e-10
91088741	rs6889498	4.63401e-07	0.974176	-1.20398	6.41293e-06	1.28173	-0.885792	6.83587e-05	1.74934	-0.881319
91089756	rs4628022	2.72561e-07	0.449873	-1.21041	3.41747e-06	0.696526	-0.929998	2.79592e-05	0.901429	-0.927428
91089942	rs4288147	2.93423e-07	0.516629	-1.20341	4.05821e-06	0.82669	-0.888322	2.91204e-05	0.900356	-0.885662
91090237	rs76992114	1.01089e-07	-0.716648	-1.03575	5.34842e-07	-0.900079	-1.18808	3.54635e-06	-0.910393	-1.18043
91090469	rs4509055	4.13523e-07	0.84626	-1.18995	6.53939e-06	1.24896	-0.833484	4.98118e-05	1.38181	-0.830308
91090726	rs4443452	2.3713e-07	0.280548	-1.18034	3.96059e-06	0.719609	-0.805589	2.92884e-05	0.826355	-0.805909
91090852	rs7442905	1.21009e-07	-0.451476	-1.12106	2.07347e-06	-0.0897987	-0.643349	1.63769e-05	0.0802176	-0.641093
91091014	rs183981075	7.63193e-07	0.269112	-1.89792e-10	8.07216e-06	0.626048	-1.89792e-10	5.18914e-05	0.592407	-1.89792e-10
91091363	rs12171510	1.26273e-07	-1.52995	-1.89792e-10	9.84749e-07	-1.47774	-1.89792e-10	7.82085e-06	-1.29995	-1.89792e-10
91091485	rs6865934	1.08361e-07	-0.4723	-1.21063	8.2961e-07	-0.49641	-1.15276	5.2676e-06	-0.546377	-1.14879
91091643	rs117648062	6.19287e-07	-1.34031e-10	0.0601698	2.52193e-06	-1.34031e-10	-0.537347	1.691e-05	-1.34031e-10	-0.528842
91091793	rs74879153	1.73293e-07	-1.34031e-10	-1.21341	1.28872e-06	-1.34031e-10	-1.20872	8.57214e-06	-1.34031e-10	-1.20823
91092137	rs28517286	7.95187e-07	-1.511	1.82118	6.20873e-06	-1.40682	1.7704	3.30085e-05	-1.53702	1.67704
91092920	rs4244210	4.99324e-08	-1.51548	-0.942252	3.16637e-07	-1.40589	-1.20649	1.82625e-06	-1.54327	-1.21121
91092948	rs13357799	1.31138e-07	-1.49215	-1.89792e-10	8.41255e-07	-1.63523	-1.89792e-10	5.38935e-06	-1.67232	-1.89792e-10
91093184	rs9293576	8.40487e-08	-0.833972	-1.10303	5.20919e-07	-0.898523	-1.21601	3.72369e-06	-0.825936	-1.2161
91093210	rs9293577	8.25688e-08	-0.849235	-1.10553	5.13272e-07	-0.913256	-1.21607	3.66703e-06	-0.841264	-1.2161
91093223	rs72773348	6.06859e-07	-1.64128	1.68118	4.8265e-06	-1.51984	1.63159	2.72232e-05	-1.59312	1.54044
91093880	rs4398667	8.17254e-08	-0.849235	-1.1158	5.13286e-07	-0.913256	-1.21604	3.66743e-06	-0.841264	-1.21599
91093966	rs4270726	9.42808e-08	-0.726759	-1.09536	7.25281e-07	-0.567897	-1.21567	4.90166e-06	-0.551258	-1.21591
91094294	rs2913463	7.52813e-08	-0.943816	-1.10335	4.9785e-07	-0.943761	-1.21607	3.54006e-06	-0.876502	-1.2161
91094306	rs2973881	7.62673e-08	-0.930803	-1.10335	5.0437e-07	-0.930748	-1.21607	3.58826e-06	-0.862979	-1.2161
91094321	rs2913462	7.64601e-08	-0.930803	-1.10083	5.04399e-07	-0.930748	-1.21601	3.58828e-06	-0.862979	-1.2161
91094359	rs2913461	8.10425e-08	-0.856662	-1.11676	5.43243e-07	-0.856605	-1.21597	3.87672e-06	-0.786001	-1.21575
91095068	rs2973880	6.84337e-08	-1.01426	-1.12827	4.64398e-07	-1.01421	-1.21518	3.29452e-06	-0.949784	-1.2147
91095221	rs2913460	6.82821e-08	-1.01426	-1.13049	4.64511e-07	-1.01421	-1.21493	3.2955e-06	-0.949784	-1.2144
91095341	rs116078322	7.95833e-07	-1.52547	1.83646	6.55259e-06	-1.36807	1.78555	3.61262e-05	-1.46168	1.69195
91095433	rs1820650	6.73486e-08	-1.02798	-1.13054	4.57973e-07	-1.02793	-1.21539	3.24688e-06	-0.964065	-1.21498
91095454	rs1582901	6.93837e-08	-1.00042	-1.12832	4.7068e-07	-1.00037	-1.21558	3.34058e-06	-0.935378	-1.21522
91095473	rs1820649	6.49219e-08	-1.06467	-1.13054	4.38786e-07	-1.07072	-1.21539	3.13438e-06	-0.99933	-1.21498
91095551	rs77890465	3.90663e-07	-1.34031e-10	-0.400553	1.74817e-06	-1.34031e-10	-0.903805	1.15363e-05	-1.34031e-10	-0.911246
91095890	rs2973875	6.81328e-08	-1.01426	-1.13268	4.64637e-07	-1.01421	-1.21466	3.29657e-06	-0.949784	-1.21408
91095912	rs2913459	6.79857e-08	-1.01426	-1.13484	4.64776e-07	-1.01421	-1.21436	3.29773e-06	-0.949784	-1.21373
91095944	rs2913458	6.66377e-08	-1.02798	-1.14115	4.58937e-07	-1.02793	-1.21329	3.25497e-06	-0.964065	-1.2125
91096116	rs2913457	6.89387e-08	-1.00042	-1.13476	4.71172e-07	-1.00037	-1.21454	3.3449e-06	-0.935378	-1.21393
91096152	rs10474370	6.79912e-08	-1.01426	-1.13476	4.64696e-07	-1.01421	-1.21454	3.29706e-06	-0.949784	-1.21393
91096159	rs10474371	6.79912e-08	-1.01426	-1.13476	4.64696e-07	-1.01421	-1.21454	3.29706e-06	-0.949784	-1.21393
91096246	rs10474372	6.94157e-08	-0.993448	-1.13484	4.60764e-07	-1.02288	-1.21436	3.27508e-06	-0.956675	-1.21373
91096263	rs34156429	4.53795e-08	-1.52869	-1.02465	3.78854e-07	-1.21689	-1.21609	2.03262e-06	-1.43216	-1.21526
91096292	rs10474373	7.07433e-08	-0.97237	-1.13697	4.84821e-07	-0.972316	-1.21403	3.44598e-06	-0.90619	-1.21335
91096385	rs10474375	6.7067e-08	-1.02574	-1.13697	4.60042e-07	-1.02478	-1.21403	3.38139e-06	-0.925114	-1.21335
91096630	rs2973874	6.76983e-08	-1.01426	-1.13908	4.65095e-07	-1.01421	-1.21368	3.30034e-06	-0.949784	-1.21294
91096652	rs2973873	6.87863e-08	-1.00042	-1.13697	4.71408e-07	-1.00037	-1.21403	3.34686e-06	-0.935378	-1.21335
91096716	rs2913456	6.84993e-08	-1.00042	-1.14115	4.71758e-07	-1.00037	-1.21329	3.34969e-06	-0.935378	-1.2125
91096948	rs3097164	6.83452e-08	-1.00042	-1.1434	4.71973e-07	-1.00037	-1.21284	3.35142e-06	-0.935378	-1.21198
91097053	rs2973872	6.84993e-08	-1.00042	-1.14115	4.71758e-07	-1.00037	-1.21329	3.34969e-06	-0.935378	-1.2125
91097177	rs140702924	1.21962e-07	-1.56469	-1.89792e-10	1.10064e-06	-1.36648	-1.89792e-10	7.96916e-06	-1.28117	-1.89792e-10
91097268	rs2913455	6.72701e-08	-1.01426	-1.14542	4.65694e-07	-1.01421	-1.21239	3.30513e-06	-0.949784	-1.21149
91097283	rs112295318	1.74681e-07	-1.20544	-1.89792e-10	1.48546e-06	-1.06665	-1.89792e-10	1.72884e-05	-0.506711	-1.89792e-10
91097359	rs2973871	6.82075e-08	-1.00042	-1.14542	4.72183e-07	-1.00037	-1.21239	3.35309e-06	-0.935378	-1.21149
91097418	rs56066745	1.27812e-07	-1.51784	-1.89792e-10	1.10959e-06	-1.35839	-1.89792e-10	6.70993e-06	-1.45316	-1.89792e-10
91097461	rs2913454	6.203e-08	-1.09337	-1.14741	4.30475e-07	-1.09332	-1.21192	3.04515e-06	-1.03224	-1.21096
91097582	rs2973870	6.75254e-08	-1.00849	-1.14741	4.67266e-07	-1.01131	-1.21192	3.2415e-06	-0.96975	-1.21096
91097795	rs2973869	9.14996e-08	-0.642729	-1.20933	8.25534e-07	-0.496124	-1.15797	5.45141e-06	-0.504419	-1.15645
91097882	rs2913453	6.80719e-08	-1.00042	-1.14741	4.72407e-07	-1.00037	-1.21192	3.35485e-06	-0.935378	-1.21096
91097945	rs2973868	1.01621e-07	-0.539107	-1.20804	9.1819e-07	-0.386177	-1.16155	6.06086e-06	-0.39482	-1.16007
91098068	rs72773353	1.28806e-07	-1.51009	-1.89792e-10	1.12051e-06	-1.34859	-1.89792e-10	6.76814e-06	-1.44452	-1.89792e-10
91098697	rs2913452	6.82075e-08	-1.00042	-1.14542	4.72183e-07	-1.00037	-1.21239	3.35309e-06	-0.935378	-1.21149
91099034	rs2860387	4.61e-08	-1.52706	-1.01053	3.16499e-07	-1.3975	-1.21531	1.86127e-06	-1.51939	-1.2161
91099101	rs2973867	6.85244e-08	-1.00042	-1.14079	4.70711e-07	-1.00037	-1.21551	3.34121e-06	-0.935378	-1.21504
91099153	rs2973866	6.80719e-08	-1.00042	-1.14741	4.72407e-07	-1.00037	-1.21192	3.35485e-06	-0.935378	-1.21096
91099246	rs2913451	6.80719e-08	-1.00042	-1.14741	4.72407e-07	-1.00037	-1.21192	3.35485e-06	-0.935378	-1.21096
91099474	rs2913450	6.80719e-08	-1.00042	-1.14741	4.72407e-07	-1.00037	-1.21192	3.35485e-06	-0.935378	-1.21096
91099684	rs1366129	6.80719e-08	-1.00042	-1.14741	4.72407e-07	-1.00037	-1.21192	3.35485e-06	-0.935378	-1.21096
91099977	rs2913449	6.80719e-08	-1.00042	-1.14741	4.72407e-07	-1.00037	-1.21192	3.35485e-06	-0.935378	-1.21096
91100128	rs10067567	3.06576e-08	-1.75913	-1.18639	2.24039e-07	-1.78198	-1.17633	1.49122e-06	-1.77933	-1.17782
91100134	rs2860382	6.82318e-08	-1.00042	-1.14506	4.70921e-07	-1.00037	-1.21507	3.34314e-06	-0.935378	-1.21446
91100365	rs1863950	6.82318e-08	-1.00042	-1.14506	4.70921e-07	-1.00037	-1.21507	3.34314e-06	-0.935378	-1.21446
91100422	rs1863949	6.78074e-08	-1.00042	-1.1513	4.72894e-07	-1.00037	-1.21089	3.35867e-06	-0.935378	-1.20982
91100564	rs1863948	6.90534e-08	-0.986459	-1.14706	4.77666e-07	-0.986406	-1.21481	3.39316e-06	-0.920846	-1.21414
91100975	rs2913448	6.80958e-08	-1.00042	-1.14706	4.71042e-07	-1.00037	-1.21481	3.34421e-06	-0.935378	-1.21414
91101265	rs2913447	6.80958e-08	-1.00042	-1.14706	4.71042e-07	-1.00037	-1.21481	3.34421e-06	-0.935378	-1.21414
91101403	rs2973864	6.89178e-08	-0.986459	-1.14902	4.77802e-07	-0.986406	-1.21453	3.39434e-06	-0.920846	-1.21379
91101678	rs2913445	4.55072e-08	-1.52706	-1.02347	3.16818e-07	-1.3975	-1.2143	1.86158e-06	-1.51939	-1.21593
91101690	rs2973863	9.33454e-08	-0.625488	-1.2066	8.25047e-07	-0.477811	-1.17688	5.44947e-06	-0.486164	-1.17506
91102299	rs2913444	6.87786e-08	-0.986459	-1.15105	4.7781e-07	-0.986406	-1.21451	3.3944e-06	-0.920846	-1.21377
91102508	rs75110372	1.27323e-07	-1.52167	-1.89792e-10	1.10421e-06	-1.36324	-1.89792e-10	6.6813e-06	-1.45743	-1.89792e-10
91102853	rs116556805	1.68029e-07	-1.24426	-1.89792e-10	7.30268e-07	-1.77672	-1.89792e-10	7.36655e-06	-1.3598	-1.89792e-10
91102905	rs143848171	3.48253e-07	-0.51547	-1.89792e-10	1.31762e-06	-1.18655	-1.89792e-10	2.09187e-05	-0.316103	-1.89792e-10
91102973	rs930051	6.87822e-08	-0.98649	-1.15096	4.76436e-07	-0.989583	-1.21421	3.32352e-06	-0.942307	-1.21341
91103192	rs930050	7.58585e-08	-0.829052	-1.21048	6.68076e-07	-0.698249	-1.16748	4.31572e-06	-0.729021	-1.16546
91103283	rs2367826	6.72163e-08	-1.00761	-1.15287	4.66746e-07	-1.01047	-1.21387	3.24134e-06	-0.967751	-1.21301
91103344	rs2913443	6.74754e-08	-1.00761	-1.14902	4.6644e-07	-1.01047	-1.21453	3.23881e-06	-0.967751	-1.21379
91103635	rs2913442	6.73447e-08	-1.00761	-1.15096	4.66586e-07	-1.01047	-1.21421	3.24003e-06	-0.967751	-1.21341
91103781	rs2887093	6.82874e-08	-0.993711	-1.15096	4.73105e-07	-0.996597	-1.21421	3.28653e-06	-0.953499	-1.21341
91103919	rs72773358	1.27323e-07	-1.52167	-1.89792e-10	1.10421e-06	-1.36324	-1.89792e-10	6.6813e-06	-1.45743	-1.89792e-10
91103972	rs72773359	1.09701e-07	-1.67064	-1.89792e-10	9.06506e-07	-1.56053	-1.89792e-10	5.63698e-06	-1.6274	-1.89792e-10
91103999	rs2913440	6.72163e-08	-1.00761	-1.15287	4.66746e-07	-1.01047	-1.21387	3.24134e-06	-0.967751	-1.21301
91104088	rs2913439	7.34189e-08	-0.921387	-1.15083	4.9675e-07	-0.947426	-1.21462	3.59986e-06	-0.861952	-1.2139
91104104	rs2913438	7.32787e-08	-0.921387	-1.15274	4.96902e-07	-0.947426	-1.21431	3.60119e-06	-0.861952	-1.21353
91104130	rs2913437	7.32787e-08	-0.921387	-1.15274	4.96902e-07	-0.947426	-1.21431	3.60119e-06	-0.861952	-1.21353
91104299	rs72773360	1.11725e-07	-1.65236	-1.89792e-10	9.29912e-07	-1.53504	-1.89792e-10	5.75898e-06	-1.60598	-1.89792e-10
91104306	rs2913436	6.70899e-08	-1.00761	-1.15475	4.66919e-07	-1.01047	-1.2135	3.24274e-06	-0.967751	-1.21257
91104374	rs2913435	6.84922e-08	-0.988807	-1.15287	4.75608e-07	-0.991663	-1.21387	3.32391e-06	-0.942596	-1.21301
91104383	rs2913434	6.84922e-08	-0.988807	-1.15287	4.75608e-07	-0.991663	-1.21387	3.32391e-06	-0.942596	-1.21301
91104722	rs2913433	6.72223e-08	-1.00761	-1.15278	4.67047e-07	-1.01047	-1.21323	3.24371e-06	-0.967751	-1.21228
91104725	rs2913432	6.61779e-08	-1.02139	-1.15467	4.60862e-07	-1.02422	-1.21281	3.19975e-06	-0.981878	-1.2118
91104760	rs2973861	6.64294e-08	-1.02139	-1.15087	4.6049e-07	-1.02422	-1.21362	3.19677e-06	-0.981878	-1.21273
91104781	rs2913431	6.72223e-08	-1.00761	-1.15278	4.67047e-07	-1.01047	-1.21323	3.24371e-06	-0.967751	-1.21228
91104980	rs2913430	6.82874e-08	-0.993711	-1.15096	4.73105e-07	-0.996597	-1.21421	3.28653e-06	-0.953499	-1.21341
91105025	rs35569778	1.53256e-07	-0.331605	-1.00468	4.79053e-07	-1.04815	-1.15017	8.96221e-06	0.00707474	-1.1708
91105205	rs2913429	6.73447e-08	-1.00761	-1.15096	4.66586e-07	-1.01047	-1.21421	3.24003e-06	-0.967751	-1.21341
91105414	rs141342364	1.2684e-07	-1.52547	-1.89792e-10	1.0989e-06	-1.36807	-1.89792e-10	6.65298e-06	-1.46168	-1.89792e-10
91107040	rs2913428	6.81571e-08	-0.993711	-1.15287	4.73267e-07	-0.996597	-1.21387	3.28786e-06	-0.953499	-1.21301
91107194	rs2913427	6.73447e-08	-1.00761	-1.15096	4.66586e-07	-1.01047	-1.21421	3.24003e-06	-0.967751	-1.21341
91107408	rs2973859	7.68326e-08	-0.814271	-1.2125	6.39032e-07	-0.749527	-1.16065	3.95697e-06	-0.822772	-1.1585
91107523	rs142974570	1.51469e-07	-1.34802	-1.89792e-10	7.89011e-07	-1.69935	-1.89792e-10	6.04462e-06	-1.55758	-1.89792e-10
91107582	rs2913426	6.82874e-08	-0.993711	-1.15096	4.73105e-07	-0.996597	-1.21421	3.28653e-06	-0.953499	-1.21341
91107727	rs73141584	1.59131e-07	-0.276575	-1.0221	4.89944e-07	-1.01611	-1.15973	8.4197e-06	-0.0475082	-1.17866
91108026	rs2913425	6.84198e-08	-0.993711	-1.14902	4.72957e-07	-0.996597	-1.21453	3.2853e-06	-0.953499	-1.21379
91108313	rs72773362	1.11127e-07	-1.65772	-1.89792e-10	9.23031e-07	-1.54247	-1.89792e-10	5.72304e-06	-1.61225	-1.89792e-10
91108489	rs2913424	6.73447e-08	-1.00761	-1.15096	4.66586e-07	-1.01047	-1.21421	3.24003e-06	-0.967751	-1.21341
91108565	rs2367827	6.73447e-08	-1.00761	-1.15096	4.66586e-07	-1.01047	-1.21421	3.24003e-06	-0.967751	-1.21341
91108750	rs2367828	6.74754e-08	-1.00761	-1.14902	4.6644e-07	-1.01047	-1.21453	3.23881e-06	-0.967751	-1.21379
91108781	rs2367829	6.74754e-08	-1.00761	-1.14902	4.6644e-07	-1.01047	-1.21453	3.23881e-06	-0.967751	-1.21379
91108928	rs2887094	7.56671e-08	-0.83002	-1.21204	6.2762e-07	-0.765796	-1.1624	3.88847e-06	-0.838452	-1.16028
91108933	rs2913421	6.74754e-08	-1.00761	-1.14902	4.6644e-07	-1.01047	-1.21453	3.23881e-06	-0.967751	-1.21379
91108973	rs2913420	6.84198e-08	-0.993711	-1.14902	4.72957e-07	-0.996597	-1.21453	3.2853e-06	-0.953499	-1.21379
91109153	rs2973856	6.88413e-08	-0.993711	-1.14288	4.72691e-07	-0.996597	-1.21509	3.28305e-06	-0.953499	-1.21447
91109220	rs2913419	6.87021e-08	-0.993711	-1.14491	4.72811e-07	-0.996597	-1.21484	3.2841e-06	-0.953499	-1.21415
91109398	rs72773364	1.11127e-07	-1.65772	-1.89792e-10	9.23031e-07	-1.54247	-1.89792e-10	5.72304e-06	-1.61225	-1.89792e-10
91109475	rs2913418	6.87021e-08	-0.993711	-1.14491	4.72811e-07	-0.996597	-1.21484	3.2841e-06	-0.953499	-1.21415
91109745	rs2973855	6.87021e-08	-0.993711	-1.14491	4.72811e-07	-0.996597	-1.21484	3.2841e-06	-0.953499	-1.21415
91109791	rs2913417	6.87021e-08	-0.993711	-1.14491	4.72811e-07	-0.996597	-1.21484	3.2841e-06	-0.953499	-1.21415
91109988	rs2973854	6.88413e-08	-0.993711	-1.14288	4.72691e-07	-0.996597	-1.21509	3.28305e-06	-0.953499	-1.21447
91109997	rs2913416	6.88413e-08	-0.993711	-1.14288	4.72691e-07	-0.996597	-1.21509	3.28305e-06	-0.953499	-1.21447
91110276	rs2913415	6.96724e-08	-0.979685	-1.14491	4.79476e-07	-0.982598	-1.21484	3.33166e-06	-0.939122	-1.21415
91110553	rs2973853	7.11168e-08	-0.965535	-1.13854	4.85959e-07	-0.968473	-1.21553	3.3773e-06	-0.92462	-1.21505
91110688	rs2973852	7.01175e-08	-0.979685	-1.13854	4.79144e-07	-0.982598	-1.21553	3.32868e-06	-0.939122	-1.21505
91110755	rs2913414	7.01175e-08	-0.979685	-1.13854	4.79144e-07	-0.982598	-1.21553	3.32868e-06	-0.939122	-1.21505
91111046	rs2973851	7.12671e-08	-0.965535	-1.13643	4.85879e-07	-0.968473	-1.2157	3.37653e-06	-0.92462	-1.21528
91111215	rs2913413	7.01175e-08	-0.979685	-1.13854	4.79144e-07	-0.982598	-1.21553	3.32868e-06	-0.939122	-1.21505
91111259	rs2973850	6.97995e-08	-0.984231	-1.13854	4.89819e-07	-0.960561	-1.21553	3.32326e-06	-0.940752	-1.21505
91111286	rs2913412	7.07914e-08	-0.970121	-1.13854	4.96883e-07	-0.946244	-1.21553	3.37176e-06	-0.926264	-1.21505
91111303	rs66579298	1.73498e-07	-0.164931	-1.0473	5.23907e-07	-0.935906	-1.17291	9.39036e-06	0.0721821	-1.18924
91111549	rs2973849	7.01175e-08	-0.979685	-1.13854	4.79144e-07	-0.982598	-1.21553	3.32868e-06	-0.939122	-1.21505
91111913	rs2973848	7.01175e-08	-0.979685	-1.13854	4.79144e-07	-0.982598	-1.21553	3.32868e-06	-0.939122	-1.21505
91112088	rs2973847	7.09687e-08	-0.965535	-1.14062	4.86054e-07	-0.968473	-1.21534	3.37818e-06	-0.92462	-1.21479
91112153	rs1896596	8.1044e-08	-0.766861	-1.20655	7.08128e-07	-0.631992	-1.17551	4.56973e-06	-0.663697	-1.17359
91112257	rs149390823	2.81712e-06	-1.34031e-10	1.57507	1.72623e-05	-1.34031e-10	1.38615	0.000112452	-1.34031e-10	1.36578
91112333	rs1427951	7.03891e-08	-0.972642	-1.14172	4.69513e-07	-1.00302	-1.21542	3.3316e-06	-0.938385	-1.21491
91112374	rs1427950	7.12382e-08	-0.958984	-1.14338	4.9013e-07	-0.960691	-1.21477	3.42075e-06	-0.912839	-1.21405
91112605	rs1427949	6.99138e-08	-0.979685	-1.14145	4.79278e-07	-0.982598	-1.21525	3.32991e-06	-0.939122	-1.21468
91112779	rs1427948	7.1205e-08	-0.965535	-1.1373	4.8591e-07	-0.968473	-1.21563	3.37683e-06	-0.92462	-1.21519
91112905	rs1427947	6.99138e-08	-0.979685	-1.14145	4.79278e-07	-0.982598	-1.21525	3.32991e-06	-0.939122	-1.21468
91113069	rs142072269	3.67312e-07	-0.462187	-1.89792e-10	2.18048e-06	-0.68283	-1.89792e-10	2.67206e-05	-0.0713091	-1.89792e-10
91113384	rs72773366	1.11725e-07	-1.65236	-1.89792e-10	9.29912e-07	-1.53504	-1.89792e-10	5.75898e-06	-1.60598	-1.89792e-10
91113439	rs72773367	1.11424e-07	-1.65506	-1.89792e-10	9.26451e-07	-1.53877	-1.89792e-10	5.7409e-06	-1.60913	-1.89792e-10
91113482	rs2973846	7.09102e-08	-0.965535	-1.14145	4.86095e-07	-0.968473	-1.21525	3.37855e-06	-0.92462	-1.21468
91113587	rs2913410	7.06104e-08	-0.965535	-1.14569	4.86348e-07	-0.968473	-1.21473	3.38077e-06	-0.92462	-1.21402
91113824	rs3097162	4.39102e-08	-1.53839	-1.04786	3.1108e-07	-1.41408	-1.216	1.81548e-06	-1.54466	-1.21573
91113956	rs147588009	2.50855e-07	-1.34031e-10	-0.843522	1.47404e-06	-1.34031e-10	-1.07437	9.87004e-06	-1.34031e-10	-1.06724
91114345	rs2973845	7.07287e-08	-0.965535	-1.14401	4.86098e-07	-0.968473	-1.21525	3.37853e-06	-0.92462	-1.21468
91114584	rs1366133	6.97578e-08	-0.979685	-1.14368	4.79401e-07	-0.982598	-1.21499	3.331e-06	-0.939122	-1.21435
91114659	rs78711339	4.05553e-07	-1.34031e-10	-0.363145	1.69907e-06	-1.34031e-10	-0.932291	1.11116e-05	-1.34031e-10	-0.948758
91114799	rs71637354	6.69979e-07	0.138848	-1.89792e-10	2.08706e-06	-0.72662	-1.89792e-10	7.89358e-05	1.01189	-1.89792e-10
91116477	rs116069270	1.35423e-07	-1.45999	-1.89792e-10	7.32729e-07	-1.77335	-1.89792e-10	6.93289e-06	-1.42047	-1.89792e-10
91116574	rs78543743	2.56789e-06	1.48244	-1.89792e-10	5.26606e-06	0.198908	-1.89792e-10	9.21175e-05	1.16632	-1.89792e-10
91116709	rs35146088	3.58124e-07	0.728475	-1.21599	5.82638e-07	-0.801209	-1.20135	1.50569e-05	0.543846	-1.18875
91117614	rs3097161	5.81794e-07	-0.00228231	-1.89792e-10	1.92798e-06	-0.8059	-1.89792e-10	1.81625e-05	-0.457388	-1.89792e-10
91117763	rs147323218	1.88974e-07	-1.34031e-10	-1.12679	1.61813e-06	-1.34031e-10	-0.981103	1.06888e-05	-1.34031e-10	-0.987549
91118156	rs10474378	8.33228e-07	0.108694	0.248216	6.22245e-07	-1.25884	-0.677952	1.53002e-05	0.0732896	-0.702166
91119149	rs10473954	2.74782e-07	-0.726949	-0.0254711	4.23652e-07	-1.5367	-0.784517	5.54894e-06	-0.866608	-0.776531
91120282	rs72773370	2.72608e-07	-0.726949	-0.0334163	4.21633e-07	-1.5367	-0.789296	5.52225e-06	-0.866608	-0.781353
91121220	rs72773371	2.89216e-07	-0.667807	-0.0334163	4.34011e-07	-1.50776	-0.789296	5.83531e-06	-0.811465	-0.781353
91122038	rs76156833	1.72983e-07	-1.34031e-10	-1.2152	1.33079e-06	-1.34031e-10	-1.1766	8.90566e-06	-1.34031e-10	-1.17006
91122735	rs75761852	9.87397e-08	-1.77591	-1.89792e-10	7.35128e-07	-1.77008	-1.89792e-10	4.83873e-06	-1.78009	-1.89792e-10
91122755	rs142208232	9.89322e-08	-1.77396	-1.89792e-10	7.33366e-07	-1.77248	-1.89792e-10	4.84431e-06	-1.77894	-1.89792e-10
91123556	rs9293582	7.44453e-07	0.0495024	0.194749	5.82591e-07	-1.28976	-0.712887	1.39506e-05	0.0146597	-0.735881
91124807	rs79869220	2.5921e-07	-1.34031e-10	-0.810761	2.43443e-06	-1.34031e-10	-0.572659	1.6509e-05	-1.34031e-10	-0.552841
91125148	rs114695198	1.42419e-07	-1.40962	-1.89792e-10	1.05963e-06	-1.40446	-1.89792e-10	6.32812e-06	-1.51174	-1.89792e-10
91125545	rs55964699	2.60471e-07	-0.726949	-0.0789584	4.10327e-07	-1.5367	-0.816476	5.3728e-06	-0.866608	-0.808789
91125897	rs7723609	6.89913e-07	-0.00873031	0.176898	5.59411e-07	-1.31972	-0.723525	1.30327e-05	-0.0430119	-0.746272
91126261	rs10074805	3.95257e-08	-1.5881	-1.10335	2.43e-07	-1.73175	-1.14532	1.59397e-06	-1.74777	-1.14274
91127393	rs77255380	2.15544e-07	-1.34031e-10	-0.995233	1.85674e-06	-1.34031e-10	-0.843549	1.21456e-05	-1.34031e-10	-0.859779
91127981	rs142403306	2.34646e-07	-0.910322	-1.89792e-10	1.16199e-06	-1.31224	-1.89792e-10	9.91322e-06	-1.06288	-1.89792e-10
91128829	rs77560064	3.82034e-07	-1.34031e-10	-0.422888	2.22439e-06	-1.34031e-10	-0.662889	1.45744e-05	-1.34031e-10	-0.677479
91128837	rs141744208	2.39031e-07	-0.891807	-1.89792e-10	1.17793e-06	-1.29862	-1.89792e-10	1.00814e-05	-1.04605	-1.89792e-10
91129144	rs76428098	1.06058e-07	-1.70441	-1.89792e-10	8.5648e-07	-1.6173	-1.89792e-10	5.15338e-06	-1.71709	-1.89792e-10
91129299	rs7712134	6.55916e-07	-0.0483329	0.165967	5.44725e-07	-1.33983	-0.730016	1.24523e-05	-0.0822276	-0.752611
91129598	rs35205291	2.58688e-07	-0.696824	-0.115952	4.07395e-07	-1.52206	-0.838282	5.40544e-06	-0.838533	-0.830806
91129721	rs187398428	1.00464e-07	-1.7586	-1.89792e-10	7.44922e-07	-1.75685	-1.89792e-10	4.85425e-06	-1.77689	-1.89792e-10
91130058	rs7716876	2.60528e-07	-0.74185	-0.0638398	4.1015e-07	-1.54386	-0.809749	5.33509e-06	-0.880484	-0.801957
91130755	rs34665168	9.84655e-08	-0.666916	-1.11178	3.3515e-07	-1.37599	-1.17956	7.68519e-06	-0.123026	-1.19442
91130959	rs10051975	7.37065e-07	0.067915	0.166363	5.71279e-07	-1.29754	-0.724708	1.35273e-05	-0.00474562	-0.747289
91131395	rs115753746	2.52527e-07	-0.836881	-1.89792e-10	1.85157e-06	-0.846338	-1.89792e-10	5.65813e-05	0.678933	-1.89792e-10
91131445	rs12658380	5.10008e-07	-1.7429	1.60893	1.23663e-06	-1.67032	0.420333	7.61223e-06	-1.76775	0.440765
91132027	rs73143247	1.10573e-07	-0.565563	-1.09716	3.65345e-07	-1.29755	-1.17174	8.84697e-06	0.0113853	-1.18806
91132648	rs6452973	1.0332e-07	-0.634161	-1.09641	3.4507e-07	-1.35613	-1.17025	8.05657e-06	-0.0831251	-1.18713
91136011	rs12186835	5.74831e-07	-0.124658	0.110337	5.22359e-07	-1.35937	-0.752403	1.16164e-05	-0.12945	-0.774879
91136731	rs2367823	1.96835e-07	-0.96266	-0.123372	3.66437e-07	-1.63116	-0.83514	4.31554e-06	-1.06666	-0.827862
91137357	rs35841145	1.72239e-07	-0.148125	-1.07139	5.30436e-07	-0.943139	-1.15329	2.09355e-05	0.858326	-1.17362
91138068	rs12186928	1.84585e-07	-0.975764	-0.174522	3.53641e-07	-1.63676	-0.86509	4.13605e-06	-1.0789	-0.858103
91138453	rs17590025	1.6541e-07	-1.0672	-0.192768	3.36233e-07	-1.67668	-0.875649	3.73838e-06	-1.16933	-0.868767
91138656	rs7732303	1.59208e-07	-1.09155	-0.206636	3.305e-07	-1.68589	-0.883628	3.62576e-06	-1.19185	-0.876827
91138873	rs7736833	1.65133e-07	-1.04775	-0.213897	3.27845e-07	-1.6898	-0.887789	3.67129e-06	-1.17517	-0.88103
91139682	rs1863947	3.92627e-07	-1.77386	1.37832	9.7859e-07	-1.77361	0.289591	6.68815e-06	-1.75405	0.297646
91139886	rs1427945	1.31421e-07	-0.409498	-1.0805	4.01627e-07	-1.21536	-1.15924	1.06576e-05	0.188021	-1.17849
91139996	rs1863946	3.20119e-07	-1.77966	1.17996	8.63416e-07	-1.78001	0.170774	6.30316e-06	-1.70373	0.188035
91140504	rs10035780	1.28981e-07	-1.65244	0.143706	5.41809e-07	-1.70722	-0.367992	4.8445e-06	-1.4207	-0.358206
91140665	rs10038790	1.26263e-07	-1.65244	0.122407	5.32782e-07	-1.70722	-0.384795	4.76332e-06	-1.4207	-0.375106
91140887	rs10036433	1.25743e-07	-1.65656	0.122407	5.31119e-07	-1.71035	-0.384795	4.73052e-06	-1.4276	-0.375106
91141190	rs190204420	7.36952e-07	-1.15452	1.38864	4.01855e-06	-1.77662	1.70517	2.90299e-05	-1.70154	1.71312
91141324	rs78303907	1.25344e-07	-1.65244	0.115103	5.29725e-07	-1.70722	-0.390549	4.73583e-06	-1.4207	-0.380894
91141652	rs146883034	1.74713e-07	-1.34031e-10	-1.20525	1.2797e-06	-1.34031e-10	-1.21575	8.50577e-06	-1.34031e-10	-1.216
91141876	rs10037243	1.25344e-07	-1.65244	0.115103	5.29725e-07	-1.70722	-0.390549	4.73583e-06	-1.4207	-0.380894
91141953	rs7714682	2.66533e-07	-1.19635	0.413452	7.55852e-07	-1.49292	-0.249361	1.1072e-05	-0.656292	-0.296035
91142046	rs10064162	1.23624e-07	-1.65244	0.101283	5.23995e-07	-1.70722	-0.401425	4.6843e-06	-1.4207	-0.391833
91142377	rs112856619	9.94745e-08	-1.7685	-1.89792e-10	9.14826e-07	-1.55139	-1.89792e-10	5.80431e-06	-1.59815	-1.89792e-10
91142436	rs10064422	1.21434e-07	-1.65656	0.0875372	5.16748e-07	-1.71035	-0.412226	4.60178e-06	-1.4276	-0.402699
91142890	rs1427944	1.1998e-07	-1.64778	0.0667013	5.11776e-07	-1.70367	-0.42857	4.59361e-06	-1.41294	-0.419139
91143066	rs9293587	1.1698e-07	-1.65244	0.0460395	5.01782e-07	-1.70722	-0.444741	4.48457e-06	-1.4207	-0.435407
91143102	rs145924282	1.00501e-07	-1.75823	-1.89792e-10	7.47359e-07	-1.75358	-1.89792e-10	4.85663e-06	-1.7764	-1.89792e-10
91143298	rs78961103	1.15056e-07	-1.62298	-1.89792e-10	1.08333e-06	-1.38233	-1.89792e-10	1.14049e-05	-0.922707	-1.89792e-10
91143310	rs10041028	1.19422e-07	-1.65244	0.0667013	5.09962e-07	-1.70722	-0.42857	4.55812e-06	-1.4207	-0.419139
91143582	rs2973843	2.44711e-07	-0.86832	-1.89792e-10	1.24014e-06	-1.24715	-1.89792e-10	9.64623e-06	-1.09018	-1.89792e-10
91144205	rs17590226	1.18364e-07	-1.64778	0.0531446	5.06373e-07	-1.70367	-0.439184	4.54482e-06	-1.41294	-0.429817
91144362	rs13356872	1.18364e-07	-1.64778	0.0531446	5.06373e-07	-1.70367	-0.439184	4.54482e-06	-1.41294	-0.429817
91144476	rs10068803	1.17251e-07	-1.64303	0.038955	5.0261e-07	-1.70004	-0.450277	4.52976e-06	-1.4051	-0.440977
91144545	rs10068811	1.18042e-07	-1.65244	0.055079	5.05342e-07	-1.70722	-0.437671	4.51658e-06	-1.4207	-0.428294
91144564	rs16870132	1.6514e-07	-0.24412	-1.01748	4.66284e-07	-1.10742	-1.11791	1.33861e-05	0.385222	-1.14775
91144658	rs6887393	7.64591e-08	-0.820082	-1.21156	2.45199e-07	-1.73009	-1.13797	2.08889e-06	-1.47658	-1.14353
91145965	rs12521016	7.59111e-08	-0.830056	-1.20878	2.44431e-07	-1.72408	-1.14711	2.10661e-06	-1.4625	-1.14917
91146100	rs10079624	1.10599e-07	-1.66982	0.00733846	4.80543e-07	-1.72028	-0.47493	4.22414e-06	-1.45015	-0.46578
91146203	rs10072732	1.13855e-07	-1.64778	0.0142997	4.91247e-07	-1.70367	-0.46951	4.40826e-06	-1.41294	-0.460327
91146263	rs10064962	1.12361e-07	-1.64778	0.00109083	4.86222e-07	-1.70367	-0.479791	4.36289e-06	-1.41294	-0.470671
91147628	rs72773387	1.09929e-07	-1.63884	-0.0297306	4.77996e-07	-1.69681	-0.503719	4.32229e-06	-1.39821	-0.494748
91147640	rs72773388	1.10464e-07	-1.63398	-0.0297306	4.79794e-07	-1.69305	-0.503719	4.35667e-06	-1.39029	-0.494748
91147719	rs11738756	1.11884e-07	-1.63821	-0.0127335	4.84576e-07	-1.69632	-0.490534	4.38455e-06	-1.39718	-0.481481
91147751	rs78523163	9.93266e-08	-1.76998	-1.89792e-10	1.02219e-06	-1.44042	-1.89792e-10	5.0708e-06	-1.73325	-1.89792e-10
91147879	rs114107968	3.03644e-08	-1.73912	-1.21601	2.3178e-07	-1.71574	-1.2086	1.45761e-06	-1.7724	-1.20755
91148002	rs11741136	1.10539e-07	-1.6333	-0.0297306	4.80049e-07	-1.69252	-0.503719	4.36154e-06	-1.38917	-0.494748
91148121	rs74755346	5.76571e-07	-0.0112993	-1.89792e-10	2.48492e-06	-0.552133	-1.89792e-10	1.20897e-05	-0.86439	-1.89792e-10
91148475	rs6879955	2.33373e-07	-1.17562	0.259861	6.82005e-07	-1.4783	-0.366788	1.01617e-05	-0.627618	-0.4105
91148817	rs6880191	3.12228e-08	-1.76002	-1.16723	2.20773e-07	-1.76796	-1.20503	1.72731e-06	-1.60278	-1.2074
91148854	rs1560047	2.20144e-07	-1.22577	0.251649	6.54348e-07	-1.51348	-0.373014	9.42123e-06	-0.697217	-0.416563
91149353	rs11952128	9.7601e-08	-1.63618	-0.151331	3.19411e-07	-1.70258	-0.901066	3.89321e-06	-1.11292	-0.884595
91149788	rs11955693	1.03877e-07	-1.64361	-0.0815802	4.57547e-07	-1.70048	-0.543767	4.11913e-06	-1.40605	-0.535051
91150244	rs72773393	1.0509e-07	-1.65744	-0.0561421	4.61722e-07	-1.71101	-0.524152	4.10559e-06	-1.42909	-0.51531
91150499	rs72773394	9.4067e-08	-1.65744	-0.166948	4.24119e-07	-1.71101	-0.6091	3.76912e-06	-1.42909	-0.600817
91150500	rs72773395	9.4067e-08	-1.65744	-0.166948	4.24119e-07	-1.71101	-0.6091	3.76912e-06	-1.42909	-0.600817
91150580	rs73143267	8.29384e-08	-0.739086	-1.21121	2.52314e-07	-1.70008	-1.13938	2.23208e-06	-1.40892	-1.14489
91150728	rs185701218	1.40944e-07	-1.42003	-1.89792e-10	1.05034e-06	-1.41326	-1.89792e-10	6.33031e-06	-1.5114	-1.89792e-10
91150762	rs144311510	4.26733e-06	-1.34031e-10	1.99035	2.26857e-05	-1.34031e-10	1.65936	0.000146641	-1.34031e-10	1.63124
91151108	rs28742159	1.05652e-07	-1.62905	-0.0792065	4.63577e-07	-1.68922	-0.54194	4.22598e-06	-1.38228	-0.533212
91151464	rs10079218	1.04401e-07	-1.63073	-0.0894282	3.30732e-07	-1.69826	-0.870564	4.05588e-06	-1.10308	-0.853503
91151737	rs11954033	3.16668e-08	-1.76089	-1.15224	2.19408e-07	-1.76851	-1.21069	1.71862e-06	-1.60292	-1.2123
91151744	rs34151557	1.89652e-07	-0.0779251	-1.04528	5.66997e-07	-0.892629	-1.13715	2.31151e-05	0.947365	-1.16362
91151851	rs78977950	3.53492e-07	-1.34031e-10	-0.500537	1.82259e-06	-1.34031e-10	-0.862115	1.21856e-05	-1.34031e-10	-0.856491
91151972	rs73143273	7.86698e-08	-0.794177	-1.20896	2.46634e-07	-1.71498	-1.14724	2.14408e-06	-1.44157	-1.15246
91152085	rs28511872	1.07652e-07	-1.62575	-0.0637492	4.71629e-07	-1.69766	-0.516272	4.34673e-06	-1.38038	-0.506936
91152126	rs28574830	1.06939e-07	-1.62575	-0.0703919	4.69195e-07	-1.69766	-0.521446	4.32415e-06	-1.38038	-0.512145
91152188	rs28478279	1.07652e-07	-1.62575	-0.0637492	4.71629e-07	-1.69766	-0.516272	4.34673e-06	-1.38038	-0.506936
91152461	rs28522579	1.24204e-07	-1.62403	0.0775574	5.60881e-07	-1.6853	-0.35532	5.19572e-06	-1.3742	-0.334713
91152786	rs66493052	4.97079e-07	-0.805952	0.646303	9.59051e-07	-1.15135	-0.352834	1.83607e-05	-0.129391	-0.317142
91153558	rs115702537	9.91638e-08	-1.77163	-1.89792e-10	7.80475e-07	-1.71023	-1.89792e-10	9.93575e-06	-1.06061	-1.89792e-10
91154054	rs34540337	1.30707e-07	-0.344034	-1.15141	4.63345e-07	-1.08174	-1.14991	1.61687e-05	0.607587	-1.18125
91155218	rs1344690	5.57502e-08	-1.13142	-1.21609	5.58421e-07	-0.882023	-1.16299	1.45215e-05	0.47623	-1.15734
91155281	rs74945689	1.04195e-07	-1.72214	-1.89792e-10	7.27243e-07	-1.78087	-1.89792e-10	5.32617e-06	-1.68411	-1.89792e-10
91155533	rs4415110	1.61564e-07	-1.76034	0.476838	4.73538e-07	-1.7673	-0.442601	3.19587e-06	-1.75263	-0.442255
91155630	rs75295353	2.35616e-07	-1.34031e-10	-0.906196	1.3511e-06	-1.34031e-10	-1.16145	8.9319e-06	-1.34031e-10	-1.16712
91155920	rs4623182	9.00558e-08	-1.40591	-0.462056	3.04612e-07	-1.65944	-0.991649	1.9547e-06	-1.68116	-1.00535
91156283	rs2367824	1.6616e-07	-0.762201	-0.493245	3.96591e-07	-1.38559	-1.00163	3.69938e-06	-1.0512	-0.997378
91156324	rs1366135	8.59663e-08	-1.4262	-0.488244	2.969e-07	-1.6709	-1.00583	1.90814e-06	-1.69153	-1.01909
91156332	rs1366134	8.51939e-08	-1.45465	-0.468816	2.95379e-07	-1.68654	-0.995331	1.90074e-06	-1.70559	-1.00892
91157106	rs6889878	1.55259e-07	-0.824065	-0.499236	3.66948e-07	-1.46002	-1.00489	3.23739e-06	-1.18131	-1.00067
91157632	rs115888680	1.01088e-07	-1.75241	-1.89792e-10	7.5211e-07	-1.74725	-1.89792e-10	4.87119e-06	-1.77341	-1.89792e-10
91157847	rs116259754	1.35723e-07	-1.45778	-1.89792e-10	1.01107e-06	-1.45137	-1.89792e-10	6.12789e-06	-1.5439	-1.89792e-10
91158215	rs147358237	9.816e-08	-1.7818	-1.89792e-10	8.95133e-07	-1.57316	-1.89792e-10	4.85899e-06	-1.77591	-1.89792e-10
91158803	rs58154806	5.53428e-08	-1.13922	-1.21563	5.55791e-07	-0.893546	-1.15619	1.3909e-05	0.426146	-1.15035
91158893	rs114845688	1.89127e-07	-1.12598	-1.89792e-10	3.67401e-06	-0.161091	-1.89792e-10	1.05155e-05	-1.00389	-1.89792e-10
91159272	rs10054834	9.12975e-08	-1.36079	-0.493481	3.07462e-07	-1.63313	-1.00864	1.96946e-06	-1.65718	-1.02181
91159397	rs116011612	1.30583e-07	-1.49639	-1.89792e-10	8.13008e-07	-1.66939	-1.89792e-10	5.55977e-06	-1.64119	-1.89792e-10
91159789	rs149811398	1.82436e-07	-1.34031e-10	-1.162	1.47021e-06	-1.34031e-10	-1.07697	9.67873e-06	-1.34031e-10	-1.08682
91159979	rs725244	1.80561e-07	-0.366316	-0.806015	5.90138e-07	-1.1875	-0.802274	1.5004e-05	0.239689	-0.888118
91160274	rs725245	1.52086e-07	-1.75146	0.407513	4.48719e-07	-1.77322	-0.490508	3.07876e-06	-1.74243	-0.48979
91161156	rs58022129	1.65842e-07	-0.706631	-0.550732	3.82687e-07	-1.39051	-1.03241	3.45793e-06	-1.08761	-1.02846
91161313	rs7704835	9.01535e-08	-1.36079	-0.506091	3.054e-07	-1.63313	-1.01537	1.95668e-06	-1.65718	-1.02832
91161330	rs7722750	2.54104e-07	-0.318157	-0.512499	8.96842e-07	-1.06365	-0.5076	2.92593e-05	0.640913	-0.621461
91161356	rs7722500	2.51949e-07	-0.297165	-0.542008	8.83591e-07	-1.04892	-0.537213	2.92559e-05	0.667898	-0.648564
91161378	rs7722618	9.07959e-08	-1.35369	-0.506091	3.06695e-07	-1.6289	-1.01537	1.96428e-06	-1.6533	-1.02832
91162849	rs72773402	1.62114e-07	-0.909462	-0.370636	9.06368e-07	-1.07331	-0.48737	4.46523e-06	-1.35837	-0.502052
91163650	rs13362153	1.42142e-07	-1.75146	0.339893	4.28989e-07	-1.77322	-0.535474	2.94332e-06	-1.74243	-0.534779
91164046	rs10058325	8.38845e-08	-1.41972	-0.519242	2.93104e-07	-1.66727	-1.02234	1.8841e-06	-1.68825	-1.03505
91164591	rs189198202	1.98005e-07	-1.08011	-1.89792e-10	1.44982e-06	-1.09093	-1.89792e-10	9.21578e-06	-1.13583	-1.89792e-10
91164752	rs1366132	8.62003e-08	-1.36079	-0.550931	2.98307e-07	-1.63313	-1.03887	1.91275e-06	-1.65718	-1.05102
91164923	rs1366131	8.5136e-08	-1.39253	-0.531619	2.95758e-07	-1.65175	-1.02884	1.89883e-06	-1.67417	-1.04133
91165354	rs55650598	8.28853e-08	-0.9521	-0.99884	2.60514e-07	-1.59643	-1.21104	1.76882e-06	-1.57535	-1.21108
91165518	rs1946452	8.38356e-08	-1.38861	-0.550931	2.93471e-07	-1.64948	-1.03887	1.88441e-06	-1.67211	-1.05102
91166756	rs10942647	1.50699e-07	-0.754636	-0.598476	3.61863e-07	-1.41925	-1.05961	3.23706e-06	-1.12608	-1.056
91168184	rs62368361	1.41038e-07	-0.790218	-0.62915	3.48976e-07	-1.44027	-1.07485	3.09836e-06	-1.15445	-1.07143
91169255	rs7736802	7.78002e-08	-1.37892	-0.635338	2.82286e-07	-1.64383	-1.08338	1.81471e-06	-1.66695	-1.09386
91169384	rs7719384	7.87385e-08	-1.37892	-0.62335	2.83918e-07	-1.64383	-1.07762	1.82478e-06	-1.66695	-1.08833
91169725	rs979447	7.6436e-08	-1.4262	-0.605745	2.78714e-07	-1.6709	-1.06904	1.79522e-06	-1.69153	-1.08009
91169917	rs979446	1.3706e-07	-0.801565	-0.646413	3.43764e-07	-1.44692	-1.08326	3.04454e-06	-1.16347	-1.07993
91170372	rs1427953	1.41042e-07	-0.598573	-0.820765	5.02044e-07	-1.33435	-0.817091	1.11961e-05	-0.0398893	-0.901294
91170392	rs12516779	1.21689e-07	-1.56693	-1.89792e-10	1.03412e-06	-1.42882	-1.89792e-10	1.16283e-05	-0.903303	-1.89792e-10
91170671	rs1427954	7.62778e-08	-1.39253	-0.641487	2.79881e-07	-1.65175	-1.08401	1.80056e-06	-1.67417	-1.09447
91171334	rs61076051	1.64871e-07	-0.858183	-0.405054	9.4312e-07	-0.996118	-0.524818	4.58934e-06	-1.29363	-0.539383
91171477	rs6891046	1.45348e-07	-0.519427	-0.86984	5.01975e-07	-1.28518	-0.8664	1.17953e-05	0.0558652	-0.944911
91172704	rs7736013	7.28114e-08	-1.41615	-0.664379	2.73147e-07	-1.66525	-1.09487	1.76022e-06	-1.68643	-1.10488
91172863	rs140234439	2.17055e-07	-0.988247	-1.89792e-10	1.58822e-06	-0.999762	-1.89792e-10	1.00661e-05	-1.04757	-1.89792e-10
91174086	rs7707917	1.07626e-07	-0.986121	-0.703616	3.06691e-07	-1.53628	-1.10801	2.54606e-06	-1.31722	-1.10498
91174484	rs78590360	1.76609e-07	-1.34031e-10	-1.19446	1.48639e-06	-1.34031e-10	-1.06602	9.78133e-06	-1.34031e-10	-1.07627
91175115	rs35273547	1.40531e-07	-0.555412	-0.867561	5.33418e-07	-1.22671	-0.86411	1.55884e-05	0.332672	-0.942894
91175497	rs34995238	1.435e-07	-0.540866	-0.861198	5.42127e-07	-1.21691	-0.857716	1.59786e-05	0.351759	-0.937257
91175500	rs10042631	6.41296e-08	-1.48926	-0.718229	2.49587e-07	-1.736	-1.11432	1.72525e-06	-1.688	-1.12337
91175619	rs10039744	6.25792e-08	-1.44639	-0.785574	2.46918e-07	-1.71811	-1.14296	1.7211e-06	-1.66307	-1.15071
91175737	rs111577337	1.9098e-07	-0.545552	-0.570676	7.2348e-07	-1.22007	-0.565984	2.06459e-05	0.345614	-0.674842
91176831	rs76222897	3.31168e-07	-1.34031e-10	-0.565773	1.8992e-06	-1.34031e-10	-0.820941	1.2811e-05	-1.34031e-10	-0.806444
91176932	rs12513831	1.12113e-07	-0.433681	-1.21521	5.67252e-07	-0.816446	-1.21288	1.75899e-05	0.72294	-1.21236
91177169	rs35438038	1.30727e-07	-0.691967	-0.803317	4.82758e-07	-1.39105	-0.799563	1.01496e-05	-0.153613	-0.885704
91177222	rs36085805	1.54117e-07	-0.583622	-0.747065	4.92059e-07	-1.42847	-0.743064	1.26131e-05	0.0131759	-0.835188
91177569	rs10041328	5.36728e-08	-1.55981	-0.825682	2.36298e-07	-1.73866	-1.16637	1.53874e-06	-1.75115	-1.17463
91177579	rs71637358	1.4438e-07	-0.516773	-0.879176	5.41167e-07	-1.20062	-0.875784	1.62305e-05	0.383313	-0.953167
91178113	rs10072620	8.4279e-08	-1.08924	-0.845026	2.69046e-07	-1.60475	-1.1705	2.22418e-06	-1.38683	-1.17052
91178759	rs6880158	5.21672e-08	-1.56489	-0.849051	2.33868e-07	-1.74089	-1.17448	1.52457e-06	-1.75303	-1.18201
91178982	rs12516680	8.15898e-08	-1.10803	-0.858669	2.65269e-07	-1.61419	-1.1752	2.18263e-06	-1.40099	-1.17522
91179102	rs77354514	6.21046e-08	-1.64211	-0.597465	5.81015e-07	-1.3262	-0.679151	5.39111e-06	-0.980304	-0.691691
91180630	rs10942648	8.22824e-08	-1.09031	-0.867926	2.74138e-07	-1.57821	-1.17829	2.34983e-06	-1.32409	-1.17831
91180694	rs76303350	7.49298e-08	-1.77626	-0.275584	7.18131e-07	-1.65494	-0.138538	5.22015e-06	-1.5707	-0.13352
91180868	rs10942649	5.02644e-08	-1.57488	-0.876217	2.30828e-07	-1.74517	-1.18328	1.50715e-06	-1.7566	-1.18992
91180944	rs7716624	4.9021e-08	-1.62242	-0.85373	2.28298e-07	-1.76343	-1.17605	1.49493e-06	-1.77124	-1.18342
91180952	rs142138014	2.05141e-07	-1.0447	-1.89792e-10	4.88498e-06	0.123791	-1.89792e-10	1.30407e-05	-0.788668	-1.89792e-10
91181254	rs62368362	7.76145e-08	-1.12656	-0.890087	2.6019e-07	-1.62337	-1.18535	2.13077e-06	-1.41489	-1.18537
91181540	rs1560046	7.87167e-08	-1.10803	-0.894518	2.62236e-07	-1.61419	-1.1867	2.15768e-06	-1.40099	-1.18672
91181771	rs72775206	4.35779e-07	-0.291264	-1.89792e-10	2.4931e-06	-0.548849	-1.89792e-10	2.88768e-05	0.00629167	-1.89792e-10
91182505	rs34846998	1.42079e-07	-0.52623	-0.885782	5.34154e-07	-1.20702	-0.882423	1.59376e-05	0.370936	-0.958998
91182622	rs9293589	7.59696e-08	-1.12656	-0.911508	2.58549e-07	-1.62337	-1.19167	2.11734e-06	-1.41489	-1.19169
91182639	rs7703024	4.84495e-08	-1.58464	-0.903233	2.28062e-07	-1.74922	-1.19129	1.4915e-06	-1.75994	-1.19702
91182821	rs9293590	7.55324e-08	-1.13664	-0.907196	2.57592e-07	-1.62831	-1.19044	2.10403e-06	-1.42243	-1.19046
91183630	rs62368363	7.61172e-08	-1.12462	-0.911508	2.6465e-07	-1.60005	-1.19167	2.20606e-06	-1.37384	-1.19169
91183870	rs74691198	1.16996e-07	-1.60626	-1.89792e-10	7.68863e-07	-1.72522	-1.89792e-10	5.56909e-06	-1.63951	-1.89792e-10
91184723	rs9293591	7.13075e-08	-1.17266	-0.928737	2.519e-07	-1.64562	-1.19547	2.0383e-06	-1.44918	-1.19544
91185524	rs77654522	5.64752e-08	-1.6681	-0.666492	5.38783e-07	-1.34173	-0.739084	4.7528e-06	-1.04693	-0.751077
91186586	rs71637359	3.67012e-07	0.0319233	-0.494926	1.27884e-06	-0.726452	-0.489967	4.63369e-05	1.08449	-0.605297
91187059	rs77594893	4.62876e-07	-0.230939	-1.89792e-10	5.76104e-06	0.288744	-1.89792e-10	6.11395e-05	0.756412	-1.89792e-10
91187071	rs150409172	8.52517e-07	0.379795	-1.89792e-10	3.35705e-06	-0.251311	-1.89792e-10	1.94161e-05	-0.390645	-1.89792e-10
91189037	rs7711603	1.60846e-07	-1.02151	-0.266438	4.9051e-07	-1.27952	-0.895167	5.32232e-06	-0.785038	-0.899799
91190428	rs35755890	4.12216e-07	-0.346851	-1.89792e-10	5.00445e-06	0.147954	-1.89792e-10	4.88795e-05	0.532612	-1.89792e-10
91191068	rs10474379	9.06414e-08	-1.08484	-0.776646	2.82832e-07	-1.5871	-1.13818	2.29262e-06	-1.38865	-1.1384
91191162	rs116817495	1.2572e-07	-1.53434	-1.89792e-10	7.56037e-07	-1.74204	-1.89792e-10	4.83507e-06	-1.78085	-1.89792e-10
91191181	rs114741374	1.79606e-07	-1.17763	-1.89792e-10	1.23335e-06	-1.25264	-1.89792e-10	1.632e-05	-0.564353	-1.89792e-10
91191343	rs2059791	1.63869e-07	-1.02151	-0.247816	4.94052e-07	-1.27952	-0.887971	5.35935e-06	-0.785038	-0.892866
91191530	rs2059792	1.02429e-07	-0.937919	-0.801305	3.14564e-07	-1.47217	-1.14677	2.73171e-06	-1.20488	-1.14693
91191572	rs2059793	8.9751e-08	-1.08484	-0.786518	2.81188e-07	-1.5871	-1.14401	2.27942e-06	-1.38865	-1.14417
91191938	rs10075948	1.65191e-07	-1.01022	-0.25107	4.97668e-07	-1.27033	-0.889864	5.41885e-06	-0.772118	-0.894745
91193417	rs17577288	5.41589e-08	-1.16044	-1.21604	2.92093e-07	-1.47732	-1.21574	4.58285e-06	-0.618871	-1.21555
91193573	rs114685952	2.10006e-07	-1.02126	-1.89792e-10	1.42855e-06	-1.10572	-1.89792e-10	2.02992e-05	-0.346165	-1.89792e-10
91193777	rs10942650	2.12075e-07	-0.366152	-0.645307	6.22326e-07	-1.04289	-0.893772	2.55649e-05	0.758772	-0.874295
91193891	rs10037971	9.01868e-08	-1.08484	-0.781674	2.8271e-07	-1.5871	-1.13861	2.29174e-06	-1.38865	-1.13878
91196226	rs1427955	1.73326e-07	-0.927712	-0.285512	5.26442e-07	-1.20276	-0.901228	5.88591e-06	-0.678034	-0.906151
91196238	rs1427956	1.75395e-07	-0.915759	-0.285601	5.2711e-07	-1.19291	-0.909809	5.91656e-06	-0.664452	-0.914538
91198079	rs147145104	2.75174e-07	-0.750993	-1.89792e-10	1.13249e-06	-1.33796	-1.89792e-10	5.15446e-06	-1.71688	-1.89792e-10
91199436	rs1863951	9.09704e-08	-1.09181	-0.766056	2.83704e-07	-1.58944	-1.13276	2.30461e-06	-1.38898	-1.13286
91200818	rs10067360	1.61924e-07	-1.04495	-0.236319	4.88007e-07	-1.29854	-0.881264	5.25213e-06	-0.811902	-0.886209
91201013	rs13161869	2.70458e-07	-0.768281	-1.89792e-10	1.62296e-06	-0.978121	-1.89792e-10	3.66532e-05	0.244756	-1.89792e-10
91204301	rs77182233	1.25442e-06	-1.34031e-10	0.766031	8.55018e-06	-1.34031e-10	0.683578	5.56804e-05	-1.34031e-10	0.662883
91204374	rs953550	9.97043e-08	-1.01031	-0.75588	3.0712e-07	-1.51539	-1.1275	2.62374e-06	-1.26446	-1.12769
91205268	rs76734650	5.00192e-08	-1.68089	-0.775098	4.74923e-07	-1.36035	-0.846622	4.35325e-06	-1.02923	-0.856594
91207727	rs80325652	4.0618e-07	-0.361602	-1.89792e-10	5.01551e-06	0.150161	-1.89792e-10	4.22616e-05	0.387132	-1.89792e-10
91208512	rs13165445	8.67346e-08	-1.25275	-0.652792	3.18958e-07	-1.53	-1.07507	1.9961e-06	-1.58215	-1.0834
91208516	rs73773199	1.63142e-07	-1.27288	-0.0009	9.8213e-07	-1.49736	0.0169542	6.29672e-06	-1.5451	0.0283794
91209241	rs10037645	9.24436e-08	-1.09658	-0.745221	2.85447e-07	-1.59328	-1.12279	2.30784e-06	-1.39746	-1.12298
91209493	rs6897112	9.77053e-08	-1.01031	-0.776132	3.04441e-07	-1.51539	-1.13626	2.60088e-06	-1.26446	-1.13643
91210089	rs79191452	6.09863e-08	-1.77513	-0.482614	4.92756e-07	-1.57148	-0.598633	3.55739e-06	-1.47821	-0.609512
91210286	rs1030459	9.6539e-08	-1.00031	-0.798144	3.04074e-07	-1.5095	-1.14336	2.60449e-06	-1.25626	-1.14324
91210381	rs75641874	9.31475e-08	-1.71178	-0.122429	1.05767e-06	-1.20818	-0.198123	8.18365e-06	-1.07561	-0.178995
91210575	rs79222268	1.22887e-07	-1.55714	-1.89792e-10	7.76395e-07	-1.71547	-1.89792e-10	4.86753e-06	-1.77416	-1.89792e-10
91211300	rs80102352	1.15314e-07	-1.62074	-1.89792e-10	7.37473e-07	-1.7669	-1.89792e-10	4.94842e-06	-1.75768	-1.89792e-10
91211676	rs72775214	3.28624e-08	-1.74091	-1.13516	2.88743e-07	-1.50122	-1.20337	2.22552e-06	-1.35376	-1.203
91212304	rs6895098	4.14633e-08	-1.45386	-1.18973	2.19397e-07	-1.78179	-1.19746	1.65074e-06	-1.6597	-1.19582
91212964	rs115489516	4.93551e-08	-1.73059	-0.73877	4.858e-07	-1.37183	-0.8125	3.60905e-06	-1.25066	-0.822639
91212999	rs6879151	3.89265e-08	-1.51215	-1.19457	2.21648e-07	-1.77508	-1.19396	1.5697e-06	-1.71355	-1.19232
91213418	rs6879528	3.62542e-08	-1.771	-1.00685	2.24083e-07	-1.75633	-1.20178	1.44561e-06	-1.7803	-1.20791
91213420	rs117978043	2.76771e-07	-1.34031e-10	-0.745209	1.51422e-06	-1.34031e-10	-1.04748	9.97569e-06	-1.34031e-10	-1.05659
91214058	rs141775340	8.11425e-07	0.330394	-1.89792e-10	3.47726e-06	-0.21613	-1.89792e-10	1.5388e-05	-0.623157	-1.89792e-10
91214519	rs7724963	3.87269e-08	-1.51852	-1.19334	2.21839e-07	-1.77436	-1.19382	1.56869e-06	-1.71441	-1.19209
91215560	rs7730541	2.95241e-08	-1.77938	-1.20381	2.70935e-07	-1.59194	-1.17631	1.63874e-06	-1.69769	-1.16512
91215715	rs139714689	1.3912e-07	-0.217652	-1.21541	4.12255e-07	-1.13255	-1.21593	2.98043e-06	-1.04872	-1.21596
91216475	rs1019740	2.94932e-08	-1.77815	-1.20608	2.69613e-07	-1.60125	-1.17189	1.63681e-06	-1.70385	-1.16014
91216613	rs1019741	2.94963e-08	-1.77805	-1.20608	2.69423e-07	-1.60196	-1.17189	1.63606e-06	-1.70432	-1.16014
91217356	rs140833761	1.74492e-07	-1.34031e-10	-1.20652	1.41932e-06	-1.34031e-10	-1.1122	9.35675e-06	-1.34031e-10	-1.12065
91217875	rs71637362	7.67742e-07	0.275055	-1.89792e-10	2.51734e-06	-0.53917	-1.89792e-10	0.000114997	1.38816	-1.89792e-10
91217942	rs7716965	2.94505e-08	-1.77815	-1.20753	2.70482e-07	-1.60125	-1.16867	1.64274e-06	-1.70385	-1.15653
91218507	rs2195277	2.941e-08	-1.77885	-1.20821	2.72294e-07	-1.59623	-1.16702	1.65125e-06	-1.70054	-1.15468
91218527	rs140295510	4.4039e-07	-0.280738	-1.89792e-10	5.51054e-06	0.244288	-1.89792e-10	4.66907e-05	0.486798	-1.89792e-10
91219310	rs9293593	2.93724e-08	-1.77885	-1.20949	2.73217e-07	-1.59623	-1.16364	1.6575e-06	-1.70054	-1.1509
91219996	rs7710172	2.94072e-08	-1.77885	-1.20831	2.7181e-07	-1.59623	-1.1688	1.64785e-06	-1.70054	-1.15673
91220209	rs75212375	2.70105e-07	-1.34031e-10	-0.769587	1.38544e-06	-1.34031e-10	-1.13636	9.13766e-06	-1.34031e-10	-1.14434
91221647	rs10063941	2.93067e-08	-1.77885	-1.21173	2.74578e-07	-1.59623	-1.15867	1.66657e-06	-1.70054	-1.14544
91222672	rs79594453	4.21763e-08	-1.73041	-0.896132	4.0373e-07	-1.40494	-0.964446	2.97542e-06	-1.29468	-0.971684
91223147	rs77915074	1.76028e-07	-1.34031e-10	-1.19776	1.3356e-06	-1.34031e-10	-1.17299	8.85981e-06	-1.34031e-10	-1.17522
91224612	rs13359699	1.15943e-07	-1.6153	-1.89792e-10	7.28885e-07	-1.77861	-1.89792e-10	6.36597e-06	-1.50578	-1.89792e-10
91224766	rs57446729	2.71965e-07	-1.34031e-10	-0.762724	1.68607e-06	-1.34031e-10	-0.939972	1.10486e-05	-1.34031e-10	-0.954442
91224890	rs184469340	1.02637e-07	-1.7372	-1.89792e-10	1.18905e-06	-1.28922	-1.89792e-10	6.16198e-06	-1.53835	-1.89792e-10
91225258	rs6898459	4.23242e-08	-1.74145	-0.881589	3.58045e-07	-1.53794	-0.951531	2.59166e-06	-1.44549	-0.958954
91226958	rs7727186	4.31713e-08	-1.50775	-1.09547	2.22799e-07	-1.74832	-1.21554	1.94291e-06	-1.47667	-1.21589
91227813	rs35151547	7.23056e-07	0.215089	-1.89792e-10	2.40294e-06	-0.585682	-1.89792e-10	0.000106736	1.31361	-1.89792e-10
91227934	rs2114980	2.91758e-08	-1.78003	-1.21502	2.82805e-07	-1.58597	-1.13941	1.71434e-06	-1.6937	-1.12402
91228482	rs78934296	2.24165e-07	-1.34031e-10	-0.956014	1.81314e-06	-1.34031e-10	-0.867316	1.20384e-05	-1.34031e-10	-0.868641
91228599	rs7705780	9.46325e-08	-0.976539	-0.841858	8.22574e-07	-0.756455	-0.901236	1.47424e-05	0.199251	-0.865269
91228779	rs9791131	4.08992e-08	-1.78153	-0.875756	3.24757e-07	-1.637	-0.950052	2.34565e-06	-1.54659	-0.957598
91229900	rs7714899	4.27875e-08	-1.5194	-1.09275	2.21856e-07	-1.75264	-1.21546	1.91091e-06	-1.49333	-1.21584
91230141	rs1366127	4.27875e-08	-1.5194	-1.09275	2.21856e-07	-1.75264	-1.21546	1.91091e-06	-1.49333	-1.21584
91230193	rs10942653	2.9154e-08	-1.78162	-1.21419	2.88067e-07	-1.56192	-1.14502	1.73578e-06	-1.67498	-1.1303
91230525	rs78231444	2.93661e-07	-1.34031e-10	-0.685973	1.81172e-06	-1.34031e-10	-0.868095	1.22314e-05	-1.34031e-10	-0.85274
91231820	rs7721652	2.92044e-08	-1.7806	-1.21347	2.82317e-07	-1.57813	-1.14897	1.70899e-06	-1.6862	-1.13465
91234008	rs72775218	9.82305e-08	-1.78108	-1.89792e-10	7.28929e-07	-1.77855	-1.89792e-10	4.83424e-06	-1.78102	-1.89792e-10
91234198	rs62368395	1.32898e-06	0.823766	-1.89792e-10	4.97021e-06	0.141087	-1.89792e-10	5.74895e-05	0.694856	-1.89792e-10
91235362	rs825397	2.92721e-08	-1.77828	-1.21349	2.83015e-07	-1.57704	-1.14759	1.7192e-06	-1.6818	-1.13309
91235448	rs825398	2.92616e-08	-1.77828	-1.21385	2.8318e-07	-1.57704	-1.14701	1.72023e-06	-1.6818	-1.13249
91235955	rs825399	2.91531e-08	-1.78133	-1.2145	2.87005e-07	-1.56763	-1.143	1.73274e-06	-1.67896	-1.12809
91236486	rs139437258	2.98004e-07	-0.671291	-1.89792e-10	1.64566e-06	-0.964235	-1.89792e-10	1.29805e-05	-0.793296	-1.89792e-10
91237126	rs12655533	2.91251e-08	-1.78201	-1.21479	2.95734e-07	-1.53971	-1.14096	1.77103e-06	-1.65934	-1.12585
91237272	rs12653415	2.91486e-08	-1.7818	-1.21419	2.97986e-07	-1.52807	-1.14501	1.7779e-06	-1.65101	-1.1303
91237737	rs75995774	4.10479e-07	-0.351073	-1.89792e-10	2.35839e-06	-0.604394	-1.89792e-10	2.69445e-05	-0.0629678	-1.89792e-10
91237758	rs56263885	5.80086e-08	-1.61517	-0.692635	2.98832e-07	-1.72255	-0.947693	2.19076e-06	-1.64224	-0.930259
91238155	rs34384833	1.82843e-06	1.14281	-1.89792e-10	5.76761e-06	0.289883	-1.89792e-10	0.00056799	2.98536	-1.89792e-10
91238333	rs76444979	5.38057e-07	-1.34031e-10	-0.0804346	2.79131e-06	-1.34031e-10	-0.435864	1.92046e-05	-1.34031e-10	-0.401598
91238414	rs140441795	1.87859e-07	-1.34031e-10	-1.1327	1.31264e-06	-1.34031e-10	-1.19033	8.75051e-06	-1.34031e-10	-1.18763
91238896	rs1346447	4.15474e-08	-1.42758	-1.21399	2.29071e-07	-1.78113	-1.15497	1.84174e-06	-1.59183	-1.1542
91239268	rs116781080	1.2763e-07	-1.51926	-1.89792e-10	7.87766e-07	-1.70093	-1.89792e-10	6.24731e-06	-1.52459	-1.89792e-10
91239374	rs13188192	1.57737e-06	0.995114	-1.89792e-10	5.09494e-06	0.165874	-1.89792e-10	0.000470129	2.79626	-1.89792e-10
91240268	rs114746043	1.57722e-07	-1.30757	-1.89792e-10	8.37029e-07	-1.64027	-1.89792e-10	6.5887e-06	-1.47139	-1.89792e-10
91240537	rs144836685	3.27821e-07	-1.34031e-10	-0.57593	1.99288e-06	-1.34031e-10	-0.772793	1.34698e-05	-1.34031e-10	-0.756298
91241032	rs147385818	1.7866e-07	-1.34031e-10	-1.18291	1.37136e-06	-1.34031e-10	-1.14657	9.16988e-06	-1.34031e-10	-1.14082
91241210	rs825388	4.26112e-08	-1.49795	-1.11833	2.23383e-07	-1.74519	-1.21606	1.95408e-06	-1.47086	-1.21596
91243313	rs825389	2.90901e-08	-1.78194	-1.21606	3.02657e-07	-1.53392	-1.1236	1.81234e-06	-1.65521	-1.10691
91243574	rs825390	2.91224e-08	-1.78098	-1.21591	3.0856e-07	-1.5101	-1.12811	1.83475e-06	-1.63802	-1.11182
91244102	rs35092164	1.84264e-06	1.15055	-1.89792e-10	5.80531e-06	0.296399	-1.89792e-10	0.00057363	2.99524	-1.89792e-10
91244874	rs148362482	1.82389e-07	-1.34031e-10	-1.16226	1.59773e-06	-1.34031e-10	-0.993789	1.04922e-05	-1.34031e-10	-1.00611
91245140	rs825391	4.2768e-08	-1.39724	-1.21536	2.3056e-07	-1.77902	-1.1506	1.89146e-06	-1.56945	-1.14995
91245380	rs825392	2.91409e-08	-1.78176	-1.2145	2.87629e-07	-1.55999	-1.14847	1.72799e-06	-1.67559	-1.13419
91245518	rs13182761	1.55965e-06	0.983817	-1.89792e-10	5.04697e-06	0.156415	-1.89792e-10	0.000463357	2.78175	-1.89792e-10
91245656	rs13165063	1.57144e-06	0.991351	-1.89792e-10	5.07891e-06	0.162723	-1.89792e-10	0.000467863	2.79143	-1.89792e-10
91245707	rs13183106	2.03975e-06	1.25218	-1.89792e-10	6.32472e-06	0.382092	-1.89792e-10	0.000652922	3.12471	-1.89792e-10
91245843	rs78453930	3.99582e-08	-1.77336	-0.9072	3.40155e-07	-1.55886	-0.981871	2.33374e-06	-1.52033	-0.988946
91246468	rs825393	1.41411e-07	-1.41672	-1.89792e-10	8.45209e-07	-1.63054	-1.89792e-10	1.47846e-05	-0.663162	-1.89792e-10
91246544	rs62368396	1.51774e-06	0.95658	-1.89792e-10	5.25591e-06	0.19698	-1.89792e-10	6.54803e-05	0.825003	-1.89792e-10
91246720	rs825394	2.90876e-08	-1.78201	-1.21608	3.01086e-07	-1.53971	-1.12302	1.80582e-06	-1.65934	-1.1064
91247250	rs115067693	1.80852e-07	-1.17072	-1.89792e-10	1.63481e-06	-0.97085	-1.89792e-10	3.74181e-05	0.265409	-1.89792e-10
91249160	rs825395	4.46914e-08	-1.42164	-1.14698	2.30916e-07	-1.71481	-1.21327	2.12298e-06	-1.39121	-1.21272
91250146	rs143775695	1.80785e-07	-1.34031e-10	-1.17109	1.31364e-06	-1.34031e-10	-1.18957	8.72069e-06	-1.34031e-10	-1.19105
91251222	rs825396	2.98246e-08	-1.76066	-1.21241	2.84833e-07	-1.63347	-1.08475	1.79357e-06	-1.70717	-1.06537
91252894	rs191555270	1.54611e-07	-1.32748	-1.89792e-10	8.27511e-07	-1.65171	-1.89792e-10	6.41023e-06	-1.49885	-1.89792e-10
91252932	rs844082	1.16275e-07	-1.61244	-1.89792e-10	9.11452e-07	-1.55509	-1.89792e-10	2.56387e-05	-0.112644	-1.89792e-10
91253311	rs79768544	3.76174e-08	-1.76799	-0.972938	3.55797e-07	-1.63223	-0.863536	2.11826e-06	-1.75723	-0.848924
91253798	rs79545487	1.52714e-07	-1.33983	-1.89792e-10	1.60803e-06	-0.987367	-1.89792e-10	2.63573e-05	-0.0850012	-1.89792e-10
91253815	rs6866403	1.26187e-07	-1.53063	-1.89792e-10	1.04977e-06	-1.4138	-1.89792e-10	9.23559e-06	-1.13368	-1.89792e-10
91253842	rs144635491	9.82004e-08	-1.78139	-1.89792e-10	9.81059e-07	-1.4815	-1.89792e-10	5.26237e-06	-1.69616	-1.89792e-10
91255566	rs7717387	1.40504e-07	-1.42316	-1.89792e-10	1.20872e-06	-1.27282	-1.89792e-10	0.000315434	2.39721	-1.89792e-10
91257092	rs1423276	1.4567e-07	-1.38705	-1.89792e-10	1.21327e-06	-1.26906	-1.89792e-10	0.000299246	2.34452	-1.89792e-10
91257728	rs148183598	1.24054e-07	-1.54768	-1.89792e-10	8.64033e-07	-1.60852	-1.89792e-10	1.48646e-05	-0.657764	-1.89792e-10
91257855	rs1862554	1.43983e-07	-1.39871	-1.89792e-10	1.24435e-06	-1.24376	-1.89792e-10	0.000342554	2.47969	-1.89792e-10
91257927	rs1862555	1.4345e-07	-1.40241	-1.89792e-10	1.23889e-06	-1.24816	-1.89792e-10	0.000338338	2.4673	-1.89792e-10
91259459	rs148495584	1.02662e-07	-1.73696	-1.89792e-10	7.59011e-07	-1.73811	-1.89792e-10	9.63921e-06	-1.09091	-1.89792e-10
91260013	rs1423278	1.41774e-07	-1.41416	-1.89792e-10	1.22173e-06	-1.26211	-1.89792e-10	0.000325228	2.42778	-1.89792e-10
91260480	rs972681	3.46712e-07	0.602114	-1.12202	4.92431e-07	-0.958326	-1.21245	5.84527e-05	1.92487	-1.2134
91260508	rs79356998	1.72829e-07	-1.34031e-10	-1.21609	1.29404e-06	-1.34031e-10	-1.20461	8.614e-06	-1.34031e-10	-1.20336
91260856	rs1423279	1.44913e-07	-1.39227	-1.89792e-10	1.20608e-06	-1.275	-1.89792e-10	0.000294235	2.32763	-1.89792e-10
91260980	rs4916878	1.39098e-07	-1.43322	-1.89792e-10	1.1943e-06	-1.28481	-1.89792e-10	0.000304737	2.3627	-1.89792e-10
91261149	rs7720399	1.39098e-07	-1.43322	-1.89792e-10	1.1943e-06	-1.28481	-1.89792e-10	0.000304737	2.3627	-1.89792e-10
91261637	rs76655117	2.17893e-07	-1.34031e-10	-0.984396	1.51414e-06	-1.34031e-10	-1.04753	9.9936e-06	-1.34031e-10	-1.0548
91262137	rs1423280	1.42083e-07	-1.41199	-1.89792e-10	1.17921e-06	-1.29753	-1.89792e-10	0.000275823	2.26301	-1.89792e-10
91263329	rs144681829	1.86423e-07	-1.14038	-1.89792e-10	1.97224e-06	-0.783202	-1.89792e-10	1.54614e-05	-0.618401	-1.89792e-10
91263571	rs1423281	1.44386e-07	-1.39591	-1.89792e-10	1.24847e-06	-1.24045	-1.89792e-10	0.000345758	2.48899	-1.89792e-10
91264339	rs76002059	3.37554e-07	-0.119086	-0.427585	9.84435e-07	-0.815412	-0.662649	1.07317e-05	-0.333282	-0.650258
91264644	rs76943328	2.00777e-07	-1.34031e-10	-1.0662	1.37792e-06	-1.34031e-10	-1.1418	9.26431e-06	-1.34031e-10	-1.13058
91265067	rs115831282	1.18342e-07	-1.59482	-1.89792e-10	1.06566e-06	-1.39878	-1.89792e-10	1.17852e-05	-0.889905	-1.89792e-10
91265705	rs4143191	1.45532e-07	-1.388	-1.89792e-10	1.26022e-06	-1.23109	-1.89792e-10	0.000354943	2.51521	-1.89792e-10
91266610	rs4527641	2.53196e-07	0.226925	-1.06116	5.00181e-07	-0.995741	-1.15942	3.6488e-05	1.39196	-1.15172
91266690	rs62368422	5.56172e-07	-0.0473209	-1.89792e-10	3.32887e-06	-0.259741	-1.89792e-10	6.04034e-05	0.744301	-1.89792e-10
91266836	rs13163446	5.42555e-06	3.16636	-0.935881	5.5872e-06	1.23417	-0.976064	0.000620132	3.98515	-0.911968
91267661	rs1423282	1.46141e-07	-1.38382	-1.89792e-10	1.26645e-06	-1.22615	-1.89792e-10	0.000359862	2.52897	-1.89792e-10
91268050	rs118114758	4.2699e-07	-1.34031e-10	-0.311637	2.37048e-06	-1.34031e-10	-0.599283	1.60206e-05	-1.34031e-10	-0.582872
91268253	rs13164662	5.69733e-06	3.20589	-0.926531	5.81252e-06	1.26505	-0.967404	0.000653496	4.02782	-0.902231
91268897	rs435195	3.33092e-07	0.62205	-1.18203	4.98108e-07	-0.94659	-1.21272	6.00253e-05	1.94972	-1.2117
91269261	rs77311726	1.00053e-07	-1.7627	-1.89792e-10	7.9472e-07	-1.69214	-1.89792e-10	5.11838e-06	-1.72391	-1.89792e-10
91269274	rs184913200	1.0571e-07	-1.70769	-1.89792e-10	7.8129e-07	-1.70918	-1.89792e-10	1.06954e-05	-0.98693	-1.89792e-10
91269387	rs443521	1.49799e-07	-1.3591	-1.89792e-10	1.3039e-06	-1.19702	-1.89792e-10	0.000390022	2.60946	-1.89792e-10
91269449	rs1981985	3.56483e-06	0.103289	1.70718	3.73534e-05	1.25716	0.900892	0.00157706	3.08226	0.924314
91269834	rs76013593	2.32446e-07	-1.34031e-10	-0.91974	1.60963e-06	-1.34031e-10	-0.986368	1.07203e-05	-1.34031e-10	-0.984603
91269835	rs13189064	5.03542e-06	3.09833	-0.942479	5.26624e-06	1.18111	-0.982167	0.000572265	3.9117	-0.918844
91269846	rs435913	1.49084e-07	-1.36389	-1.89792e-10	1.24566e-06	-1.24271	-1.89792e-10	0.000322274	2.41866	-1.89792e-10
91269964	rs141872999	1.09696e-07	-1.67069	-1.89792e-10	7.75709e-07	-1.71635	-1.89792e-10	1.05979e-05	-0.996093	-1.89792e-10
91270086	rs406052	1.50388e-07	-1.35518	-1.89792e-10	1.30993e-06	-1.1924	-1.89792e-10	0.000394982	2.6221	-1.89792e-10
91270213	rs139832322	1.01178e-07	-1.75151	-1.89792e-10	1.27101e-06	-1.22256	-1.89792e-10	6.15682e-06	-1.53919	-1.89792e-10
91270389	rs78261412	1.22185e-07	-1.56286	-1.89792e-10	1.03973e-06	-1.42342	-1.89792e-10	2.2401e-05	-0.24764	-1.89792e-10
91271930	rs150996768	5.9184e-07	0.0148385	-1.89792e-10	3.66421e-06	-0.16376	-1.89792e-10	2.98428e-05	0.0391973	-1.89792e-10
91272040	rs440142	1.64204e-07	-1.26729	-1.89792e-10	1.45144e-06	-1.08982	-1.89792e-10	0.000519081	2.89532	-1.89792e-10
91273436	rs13171922	5.28e-08	-1.18923	-1.21265	2.3043e-07	-1.74588	-1.1843	1.68253e-06	-1.66686	-1.16959
91273879	rs10074517	5.32205e-08	-1.18012	-1.21383	2.31898e-07	-1.7436	-1.18023	1.69764e-06	-1.66282	-1.16469
91275313	rs421379	5.38794e-07	1.09051	-1.16957	1.90374e-06	0.358266	-1.17682	0.00907342	6.90019	-1.14384
91275431	rs16870311	6.11119e-08	-1.04222	-1.21347	2.76225e-07	-1.56733	-1.18159	1.98595e-06	-1.50433	-1.16632
91276435	rs77161145	4.00961e-07	-1.34031e-10	-0.374533	2.25094e-06	-1.34031e-10	-0.651026	1.52021e-05	-1.34031e-10	-0.635315
91276545	rs141445772	1.00708e-07	-1.75617	-1.89792e-10	7.31473e-07	-1.77507	-1.89792e-10	8.03654e-06	-1.27275	-1.89792e-10
91278655	rs1363872	5.19111e-08	-1.20321	-1.21566	2.35202e-07	-1.74328	-1.1664	1.73029e-06	-1.66	-1.14846
91279909	rs114421897	1.04935e-07	-1.71506	-1.89792e-10	8.0983e-07	-1.6733	-1.89792e-10	1.42707e-05	-0.698537	-1.89792e-10
91280843	rs62368423	2.504e-07	-1.33597	0.490633	1.67438e-06	-1.52375	0.57682	1.52926e-05	-1.19683	0.567461
91281016	rs34096083	3.18796e-06	1.69874	-1.89792e-10	6.44678e-06	0.401207	-1.89792e-10	0.000487916	2.8334	-1.89792e-10
91281209	rs117245501	2.17285e-07	-1.34031e-10	-0.98719	1.31923e-06	-1.34031e-10	-1.18533	8.73651e-06	-1.34031e-10	-1.18924
91281677	rs112566286	1.0871e-07	-1.67971	-1.89792e-10	9.92786e-07	-1.46961	-1.89792e-10	1.09608e-05	-0.962422	-1.89792e-10
91283132	rs13158510	4.48517e-08	-1.35144	-1.2136	2.40289e-07	-1.75789	-1.13039	1.68825e-06	-1.72588	-1.10717
91283183	rs74440599	1.05926e-07	-1.70566	-1.89792e-10	7.82864e-07	-1.70717	-1.89792e-10	1.07664e-05	-0.980314	-1.89792e-10
91283500	rs141036367	1.75581e-07	-1.34031e-10	-1.2003	1.3402e-06	-1.34031e-10	-1.16955	8.85964e-06	-1.34031e-10	-1.17524
91285173	rs10474381	1.76941e-07	-0.020181	-1.1724	3.16209e-07	-1.40031	-1.21342	3.38584e-06	-0.925156	-1.21199
91285710	rs149733092	1.02546e-07	-1.73809	-1.89792e-10	1.2766e-06	-1.21818	-1.89792e-10	6.07267e-06	-1.55295	-1.89792e-10
91286351	rs16870320	4.56798e-08	-1.33599	-1.21076	2.44961e-07	-1.75413	-1.1149	1.72798e-06	-1.72021	-1.08958
91286632	rs2216695	1.74853e-07	-0.0175491	-1.18691	3.28132e-07	-1.3687	-1.20801	3.44928e-06	-0.912946	-1.20563
91286856	rs16870321	6.8331e-06	3.30707	-0.845932	5.43704e-06	1.13327	-0.902413	0.000586501	3.84781	-0.830382
91287130	rs10474382	1.77074e-07	-0.00492264	-1.18691	3.21947e-07	-1.38773	-1.20801	3.45689e-06	-0.910741	-1.20563
91287413	rs6888394	1.68976e-07	-0.0544069	-1.18424	3.14174e-07	-1.41086	-1.20932	3.3345e-06	-0.945285	-1.20714
91287437	rs10942656	4.38771e-08	-1.37573	-1.21127	2.41859e-07	-1.76315	-1.11862	1.73706e-06	-1.7106	-1.09395
91288169	rs147112940	2.27117e-07	-1.34031e-10	-0.942931	1.81126e-06	-1.34031e-10	-0.868349	1.20492e-05	-1.34031e-10	-0.867751
91289343	rs16870324	5.19947e-08	-1.20644	-1.21082	2.8556e-07	-1.59908	-1.11659	1.9297e-06	-1.6077	-1.09168
91289877	rs13167363	4.20546e-08	-1.41765	-1.21178	2.3769e-07	-1.77606	-1.1231	1.64891e-06	-1.75771	-1.09892
91290485	rs34822593	4.67987e-08	-1.31229	-1.21025	2.46647e-07	-1.74798	-1.11419	1.74464e-06	-1.7112	-1.089
91291272	rs2042316	1.79069e-07	0.0100619	-1.19069	3.24945e-07	-1.38066	-1.20582	3.50205e-06	-0.900239	-1.20316
91293171	rs74941088	1.87187e-07	-1.34031e-10	-1.13629	1.50532e-06	-1.34031e-10	-1.05337	9.96311e-06	-1.34031e-10	-1.05786
91294315	rs7736791	1.75372e-07	-0.00492264	-1.19657	3.23472e-07	-1.38773	-1.20328	3.47528e-06	-0.910741	-1.20033
91294984	rs13354251	4.05807e-08	-1.76505	-0.900057	2.53893e-07	-1.70252	-1.1307	1.67571e-06	-1.69183	-1.14868
91295623	rs114519219	2.78205e-07	-1.34031e-10	-0.740041	1.69906e-06	-1.34031e-10	-0.932297	1.14352e-05	-1.34031e-10	-0.92005
91296544	rs10514351	3.53247e-08	-1.75742	-1.0464	2.72865e-07	-1.57225	-1.1889	1.96912e-06	-1.48068	-1.19848
91297698	rs17591779	2.11345e-07	-1.01491	-1.89792e-10	2.00975e-06	-0.764364	-1.89792e-10	1.22586e-05	-0.850515	-1.89792e-10
91298893	rs78779173	1.88885e-07	-1.34031e-10	-1.12726	1.5516e-06	-1.34031e-10	-1.02309	1.02546e-05	-1.34031e-10	-1.02902
91301229	rs145406275	1.13386e-07	-1.6376	-1.89792e-10	9.1815e-07	-1.54777	-1.89792e-10	5.03804e-06	-1.73973	-1.89792e-10
91301472	rs75383563	2.00729e-07	-1.34031e-10	-1.06644	1.50383e-06	-1.34031e-10	-1.05436	1.00277e-05	-1.34031e-10	-1.05139
91301914	rs190925878	1.14074e-07	-1.63155	-1.89792e-10	9.25237e-07	-1.54008	-1.89792e-10	5.05471e-06	-1.73643	-1.89792e-10
91303705	rs79185525	1.25604e-07	-1.53526	-1.89792e-10	1.01342e-06	-1.44905	-1.89792e-10	0.000534106	2.92385	-1.89792e-10
91303719	rs7356540	3.79098e-08	-1.75939	-0.973803	2.77153e-07	-1.58321	-1.16235	1.96727e-06	-1.50413	-1.17597
91304844	rs113133641	1.16984e-07	-1.60636	-1.89792e-10	1.19361e-06	-1.28539	-1.89792e-10	1.66465e-05	-0.544548	-1.89792e-10
91304870	rs9293594	3.77522e-08	-1.75952	-0.977838	2.78023e-07	-1.58124	-1.16118	1.96235e-06	-1.5077	-1.1749
91305439	rs117381261	2.36578e-07	-1.34031e-10	-0.90212	1.84674e-06	-1.34031e-10	-0.848954	1.23146e-05	-1.34031e-10	-0.845957
91306578	rs7735328	3.43552e-08	-1.7797	-1.05195	2.47051e-07	-1.66368	-1.19686	1.75419e-06	-1.58998	-1.20476
91306767	rs115633344	1.58631e-07	-1.30182	-1.89792e-10	7.53051e-07	-1.746	-1.89792e-10	7.85243e-06	-1.29592	-1.89792e-10
91308338	rs7728466	9.01804e-07	1.01222	-0.576225	9.47333e-06	1.32608	-0.539976	0.0282681	7.39234	-0.499595
91308441	rs140874438	1.04369e-07	-1.72046	-1.89792e-10	1.25817e-06	-1.23272	-1.89792e-10	4.98345e-06	-1.75062	-1.89792e-10
91308742	rs9293595	3.8536e-08	-1.76122	-0.955588	2.77705e-07	-1.58871	-1.15486	1.96737e-06	-1.51064	-1.16941
91308785	rs10473955	3.87699e-08	-1.76297	-0.947783	2.77617e-07	-1.59414	-1.14975	1.9634e-06	-1.51708	-1.16499
91309130	rs116417158	1.28862e-07	-1.50965	-1.89792e-10	1.04391e-06	-1.4194	-1.89792e-10	0.000596039	3.03356	-1.89792e-10
91309219	rs72775233	1.55231e-07	-1.32348	-1.89792e-10	1.43869e-06	-1.09864	-1.89792e-10	2.00457e-05	-0.358731	-1.89792e-10
91309342	rs62368425	4.35674e-07	-0.291504	-1.89792e-10	4.50389e-06	0.0425685	-1.89792e-10	0.000126084	1.4802	-1.89792e-10
91310736	rs186985131	9.95907e-08	-1.76733	-1.89792e-10	8.25118e-07	-1.6546	-1.89792e-10	4.85751e-06	-1.77622	-1.89792e-10
91310928	rs114219855	1.03799e-07	-1.72594	-1.89792e-10	7.6573e-07	-1.7293	-1.89792e-10	5.10004e-06	-1.7275	-1.89792e-10
91313509	rs1816089	5.14666e-08	-1.75939	-0.668079	3.23944e-07	-1.58321	-1.00635	2.26664e-06	-1.50413	-1.03432
91314004	rs1345786	5.10875e-08	-1.76122	-0.673641	3.21061e-07	-1.58871	-1.00979	2.24473e-06	-1.51064	-1.03752
91314234	rs76768273	2.22235e-07	-0.964663	-1.89792e-10	2.45506e-06	-0.564223	-1.89792e-10	1.67013e-05	-0.541257	-1.89792e-10
91316398	rs2042317	1.04209e-07	-0.675366	-1.04663	1.06349e-06	-0.375362	-1.02546	5.05084e-06	-0.768841	-0.96835
91317587	rs16870354	3.8996e-08	-1.76122	-0.94372	2.80192e-07	-1.58871	-1.14594	1.9828e-06	-1.51064	-1.1616
91318813	rs74575277	1.03058e-07	-1.73311	-1.89792e-10	7.71217e-07	-1.72216	-1.89792e-10	5.07868e-06	-1.73169	-1.89792e-10
91320093	rs112390068	1.68071e-07	-1.24401	-1.89792e-10	2.25184e-06	-0.650628	-1.89792e-10	1.30595e-05	-0.787227	-1.89792e-10
91321142	rs1946485	3.76228e-08	-1.76691	-0.973876	2.70384e-07	-1.60668	-1.1636	1.93585e-06	-1.5189	-1.1773
91322882	rs2112945	4.09041e-08	-1.76297	-0.894195	2.8606e-07	-1.59414	-1.11979	2.01651e-06	-1.51708	-1.1383
91324286	rs78829052	4.37514e-07	-0.28729	-1.89792e-10	4.17898e-06	-0.0323069	-1.89792e-10	6.77055e-05	0.858422	-1.89792e-10
91324511	rs72775237	1.37129e-07	-1.44748	-1.89792e-10	1.01124e-06	-1.45119	-1.89792e-10	6.81682e-06	-1.43735	-1.89792e-10
91324764	rs9293596	3.72875e-08	-1.76842	-0.981324	2.68055e-07	-1.6119	-1.16704	1.91785e-06	-1.5253	-1.18024
91325596	rs10462501	3.91889e-08	-1.76465	-0.935356	2.78376e-07	-1.59949	-1.14166	1.96499e-06	-1.52344	-1.15782
91326870	rs79532088	1.28226e-07	-1.51461	-1.89792e-10	9.00709e-07	-1.56695	-1.89792e-10	6.60529e-06	-1.46888	-1.89792e-10
91327624	rs16870368	2.46194e-06	0.946087	0.494219	0.00014178	3.63348	-0.14158	0.000470674	2.89503	-0.0976137
91329638	rs112837232	1.45835e-07	-1.38592	-1.89792e-10	1.67784e-06	-0.944864	-1.89792e-10	2.77757e-05	-0.0325841	-1.89792e-10
91330325	rs62368426	7.33479e-07	0.229401	-1.89792e-10	3.78609e-06	-0.131041	-1.89792e-10	7.41512e-05	0.94936	-1.89792e-10
91330979	rs16870370	9.94295e-08	-1.76895	-1.89792e-10	7.28753e-07	-1.77879	-1.89792e-10	5.13014e-06	-1.72161	-1.89792e-10
91332574	rs62368427	7.2828e-07	0.222287	-1.89792e-10	3.76177e-06	-0.137485	-1.89792e-10	7.3539e-05	0.94107	-1.89792e-10
91333174	rs137939146	1.61996e-07	-1.28082	-1.89792e-10	1.17833e-06	-1.29828	-1.89792e-10	0.000207034	1.97614	-1.89792e-10
91333412	rs1019804	9.97212e-08	-0.706868	-1.05915	1.0128e-06	-0.410908	-1.03875	4.82704e-06	-0.798974	-0.983538
91334235	rs111894501	4.18446e-07	-0.331851	-1.89792e-10	3.98217e-06	-0.0805469	-1.89792e-10	6.3805e-05	0.799085	-1.89792e-10
91334299	rs16870371	6.10388e-08	-1.45207	-0.804815	1.55168e-06	-0.384097	-0.638936	1.64988e-05	0.0643282	-0.617785
91334350	rs62368428	7.33479e-07	0.229401	-1.89792e-10	3.78609e-06	-0.131041	-1.89792e-10	7.41512e-05	0.94936	-1.89792e-10
91335381	rs62368429	7.47369e-07	0.248161	-1.89792e-10	3.851e-06	-0.114041	-1.89792e-10	7.57895e-05	0.971214	-1.89792e-10
91335603	rs59222744	9.33055e-07	0.934917	-0.464851	3.7279e-05	3.00968	-0.853627	0.000144233	2.44152	-0.826833
91335674	rs6883901	1.24578e-06	1.03126	-0.27214	4.86144e-05	3.12195	-0.700406	0.00017654	2.48457	-0.667764
91336618	rs6889469	9.95475e-07	0.978705	-0.443884	3.99761e-05	3.05249	-0.826582	0.000144363	2.4198	-0.804209
91337995	rs1319728	3.89486e-08	-1.75017	-0.955987	2.82627e-07	-1.57451	-1.15149	2.01295e-06	-1.48871	-1.16843
91338179	rs149186719	3.83979e-07	-1.34031e-10	-0.417811	2.87194e-06	-1.34031e-10	-0.407386	1.89432e-05	-1.34031e-10	-0.415301
91338732	rs147963509	2.11133e-07	-1.34031e-10	-1.01591	1.63691e-06	-1.34031e-10	-0.969562	1.09201e-05	-1.34031e-10	-0.966138
91338761	rs79812258	2.2218e-06	0.941043	0.39663	0.00011557	3.50417	-0.216671	0.000391683	2.79826	-0.184554
91339081	rs115188177	1.03068e-07	-1.73301	-1.89792e-10	1.27115e-06	-1.22245	-1.89792e-10	5.11768e-06	-1.72404	-1.89792e-10
91339105	rs953446	1.11487e-06	1.06053	-0.412443	4.06578e-05	3.04788	-0.805061	0.000150171	2.43721	-0.782181
91340592	rs1423275	3.55587e-08	-1.72693	-1.07028	3.62678e-07	-1.49833	-0.978289	2.01392e-06	-1.69178	-0.964888
91341160	rs13159183	4.71255e-08	-1.77016	-0.74542	3.28571e-07	-1.77635	-0.799026	2.23096e-06	-1.75887	-0.795441
91341328	rs12697821	3.68006e-08	-1.75667	-1.00621	2.71311e-07	-1.59169	-1.17517	1.93313e-06	-1.50921	-1.18839
91341783	rs12697822	3.67293e-08	-1.75862	-1.00621	2.69854e-07	-1.59708	-1.17517	1.92069e-06	-1.51567	-1.18839
91342392	rs115889738	3.14007e-07	-0.618983	-1.89792e-10	9.61241e-06	0.800681	-1.89792e-10	2.99164e-05	0.0416609	-1.89792e-10
91343183	rs141863415	1.66376e-07	-1.25415	-1.89792e-10	7.77963e-07	-1.71345	-1.89792e-10	8.33492e-06	-1.23629	-1.89792e-10
91343478	rs73131485	9.22734e-07	1.01646	-0.557522	3.50006e-05	3.00492	-0.911929	0.000137382	2.4588	-0.892776
91343993	rs186450716	1.6589e-07	-1.25707	-1.89792e-10	7.77146e-07	-1.7145	-1.89792e-10	8.31018e-06	-1.23926	-1.89792e-10
91344088	rs77127907	1.91768e-07	-1.34031e-10	-1.11211	1.52273e-06	-1.34031e-10	-1.04187	1.02481e-05	-1.34031e-10	-1.02966
91345470	rs114972127	1.25484e-07	-1.53622	-1.89792e-10	1.04933e-06	-1.41422	-1.89792e-10	0.000600484	3.04099	-1.89792e-10
91346538	rs72775240	1.37889e-07	-1.44195	-1.89792e-10	1.4775e-06	-1.07202	-1.89792e-10	1.85783e-05	-0.434754	-1.89792e-10
91349404	rs59024510	2.04479e-06	0.994223	0.260429	0.000111865	3.57817	-0.323252	0.000376538	2.86716	-0.292881
91352766	rs144016731	3.81662e-07	-0.423864	-1.89792e-10	1.60946e-06	-0.986476	-1.89792e-10	8.47786e-06	-1.21929	-1.89792e-10
91352859	rs28849408	3.51225e-08	-1.767	-1.04256	2.59385e-07	-1.62232	-1.1895	1.84173e-06	-1.54615	-1.19989
91353008	rs76007826	1.19851e-07	-1.19472	-0.387432	3.0478e-06	-0.201719	-0.146233	5.43223e-05	0.758222	-0.120033
91353196	rs75563725	3.71357e-07	-1.34031e-10	-0.451234	2.74318e-06	-1.34031e-10	-0.453256	1.80872e-05	-1.34031e-10	-0.461543
91353810	rs78948482	6.74462e-07	0.145517	-1.89792e-10	4.82378e-05	2.41377	-1.89792e-10	0.000179588	1.83392	-1.89792e-10
91354708	rs111318998	3.73693e-07	-1.34031e-10	-0.444964	2.76041e-06	-1.34031e-10	-0.446994	1.82002e-05	-1.34031e-10	-0.455315
91355066	rs77460138	9.8653e-08	-1.77679	-1.89792e-10	7.28965e-07	-1.7785	-1.89792e-10	6.29797e-06	-1.51652	-1.89792e-10
91356199	rs115048269	1.57206e-07	-1.31084	-1.89792e-10	1.1441e-06	-1.32775	-1.89792e-10	0.000190545	1.89314	-1.89792e-10
91357193	rs4621587	9.18675e-07	1.22394	-0.769408	3.96119e-05	3.26019	-1.04343	0.000143177	2.63579	-1.02846
91358772	rs73133103	7.59445e-07	1.07375	-0.809556	3.13966e-05	3.05236	-1.06804	0.000115817	2.44941	-1.05415
91359310	rs6867876	9.06421e-07	1.22394	-0.782836	3.9284e-05	3.26019	-1.05174	0.000141941	2.63579	-1.03713
91360369	rs7734101	8.8546e-07	1.20514	-0.787426	3.82304e-05	3.23582	-1.05457	0.000138333	2.61299	-1.04007
91361057	rs75600627	7.07402e-07	1.0708	-0.8776	3.0746e-05	3.07591	-1.11252	0.000119245	2.52563	-1.1012
91361097	rs75409831	1.77218e-07	-1.34031e-10	-1.19102	1.32488e-06	-1.34031e-10	-1.18105	8.82123e-06	-1.34031e-10	-1.17958
91361107	rs73133107	6.76739e-07	1.03452	-0.885629	2.91938e-05	3.02852	-1.11694	0.000113512	2.48101	-1.10585
91361259	rs6879054	6.86373e-07	1.05263	-0.889607	2.98279e-05	3.05218	-1.11911	0.000115803	2.50329	-1.10815
91361321	rs6879594	7.16214e-07	1.08721	-0.881627	3.13414e-05	3.09731	-1.11474	0.000121388	2.54578	-1.10354
91362252	rs117565084	2.05007e-07	-1.34031e-10	-1.04535	1.77928e-06	-1.34031e-10	-0.886163	1.19469e-05	-1.34031e-10	-0.876272
91363062	rs6871141	8.40358e-07	1.16663	-0.801202	3.97796e-05	3.27791	-1.05693	0.000133178	2.57767	-1.04273
91363716	rs185410767	2.22062e-07	-1.34031e-10	-0.965443	1.58069e-06	-1.34031e-10	-1.00451	1.04286e-05	-1.34031e-10	-1.0122
91363908	rs6895789	1.23382e-07	-1.26709	-0.286018	7.5786e-07	-1.44409	-0.295538	2.10887e-05	0.193921	-0.501928
91364183	rs143940885	1.2633e-07	-1.5295	-1.89792e-10	1.03452e-06	-1.42844	-1.89792e-10	1.62366e-05	-0.569479	-1.89792e-10
91364374	rs74529021	3.17831e-08	-1.73714	-1.17233	2.8939e-07	-1.55841	-1.14395	1.63152e-06	-1.72498	-1.14225
91365076	rs6861193	6.75966e-07	1.05263	-0.904885	2.9583e-05	3.05218	-1.12736	0.000114799	2.50329	-1.11685
91365312	rs145291846	1.37894e-07	-1.44191	-1.89792e-10	2.37496e-06	-0.597394	-1.89792e-10	6.22911e-06	-1.52751	-1.89792e-10
91365928	rs76926016	1.16633e-06	0.941043	-0.247825	7.09433e-05	3.50417	-0.704666	0.000238268	2.79826	-0.681609
91366115	rs73133115	6.09525e-07	0.964451	-0.920169	2.61477e-05	2.93682	-1.13543	0.000102111	2.39471	-1.1254
91366274	rs181508347	1.15454e-07	-1.61953	-1.89792e-10	8.52761e-07	-1.62165	-1.89792e-10	1.5518e-05	-0.614746	-1.89792e-10
91367222	rs4295421	9.61046e-08	-1.31954	-0.483419	2.21538e-06	-0.411249	-0.255702	3.72053e-05	0.490574	-0.23087
91367365	rs6894664	7.40769e-07	1.07864	-0.839351	3.14391e-05	3.07147	-1.08579	0.000114808	2.45926	-1.07274
91368345	rs114742674	1.45095e-07	-1.39101	-1.89792e-10	1.23639e-06	-1.25018	-1.89792e-10	5.91838e-06	-1.57868	-1.89792e-10
91368804	rs35006899	5.83332e-07	0.930646	-0.930287	2.48828e-05	2.89247	-1.14067	9.73957e-05	2.353	-1.13096
91369913	rs73133123	3.9906e-07	-1.34031e-10	-0.379286	2.94755e-06	-1.34031e-10	-0.381401	1.94272e-05	-1.34031e-10	-0.390071
91371320	rs6865642	6.5003e-07	1.00801	-0.899392	2.77069e-05	2.97934	-1.12003	0.000101609	2.37317	-1.10878
91371623	rs6866164	6.03899e-07	0.938292	-0.903284	2.52375e-05	2.88813	-1.12217	9.31012e-05	2.28798	-1.11104
91372864	rs146236603	5.20019e-07	0.844135	-0.958667	2.18932e-05	2.77869	-1.15489	8.61987e-05	2.24603	-1.14612
91374163	rs75869630	1.934e-07	-1.34031e-10	-1.10364	1.28964e-06	-1.34031e-10	-1.20801	8.54454e-06	-1.34031e-10	-1.21145
91375152	rs10039163	3.14094e-08	-1.75849	-1.1628	2.54273e-07	-1.61626	-1.21547	1.84382e-06	-1.53239	-1.21252
91377084	rs138019213	1.23156e-07	-1.55494	-1.89792e-10	1.22195e-06	-1.26193	-1.89792e-10	1.63115e-05	-0.564873	-1.89792e-10
91377731	rs141380694	9.99815e-08	-1.76341	-1.89792e-10	7.27733e-07	-1.78019	-1.89792e-10	1.15903e-05	-0.90658	-1.89792e-10
91377829	rs7721589	9.16127e-08	-1.37956	-0.471266	5.58147e-07	-1.52835	-0.517155	0.00185682	4.89217	-0.722292
91378081	rs7735396	1.72711e-07	-0.293376	-0.923404	3.53577e-06	0.861857	-1.0613	0.00344999	5.88097	-1.09159
91378899	rs78797773	9.81587e-08	-1.78181	-1.89792e-10	7.27615e-07	-1.78036	-1.89792e-10	1.10592e-05	-0.953485	-1.89792e-10
91379336	rs66968264	3.46857e-08	-1.76446	-1.05761	2.35361e-07	-1.77865	-1.13036	7.82799e-06	-0.221692	-1.07735
91379409	rs113803459	1.58129e-07	-1.30499	-1.89792e-10	1.35771e-06	-1.15657	-1.89792e-10	1.59496e-05	-0.587309	-1.89792e-10
91379430	rs67448050	3.46857e-08	-1.76446	-1.05761	2.35361e-07	-1.77865	-1.13036	7.82799e-06	-0.221692	-1.07735
91379509	rs13173857	1.06212e-07	-0.942012	-0.760946	5.0731e-07	-1.48584	-0.655172	0.000174352	2.52256	-0.718232
91379631	rs72775245	4.4558e-08	-1.4983	-1.07331	2.75495e-07	-1.58247	-1.16909	2.40759e-06	-1.31247	-1.16564
91379754	rs72775246	1.71275e-07	-1.22513	-1.89792e-10	1.46409e-06	-1.08114	-1.89792e-10	2.9729e-05	0.0353775	-1.89792e-10
91380100	rs4345346	1.67958e-07	-1.24468	-1.89792e-10	9.61937e-07	-1.50118	-1.89792e-10	0.00221148	4.34467	-1.89792e-10
91380289	rs34081113	8.18831e-08	-0.961332	-1.00177	4.47118e-07	-1.1439	-1.12341	0.0318384	8.22118	-1.2095
91380503	rs74770144	1.27098e-07	-0.398717	-1.12472	3.81068e-06	1.04546	-1.17002	1.4174e-05	0.457128	-1.16247
91380595	rs115437095	3.29601e-07	-0.570516	-1.89792e-10	3.45086e-06	-0.223749	-1.89792e-10	2.5279e-05	-0.126771	-1.89792e-10
91381212	rs6892336	7.63072e-08	-0.998699	-1.03493	4.23518e-07	-1.17679	-1.14474	0.027784	8.08964	-1.21417
91381219	rs77811279	7.6301e-08	-1.02639	-1.00733	4.20724e-07	-1.2011	-1.12705	0.0252609	7.99071	-1.21044
91381301	rs6452978	3.13063e-08	-1.76929	-1.15529	4.70968e-07	-1.06362	-1.15172	5.39513e-06	-0.503666	-1.16758
91381307	rs10039683	5.34055e-08	-1.30094	-1.08954	3.18275e-07	-1.42902	-1.1782	2.8835e-06	-1.12265	-1.17509
91381468	rs10039767	5.49409e-08	-1.2945	-1.06764	3.24024e-07	-1.4235	-1.16582	2.94287e-06	-1.11511	-1.16225
91381504	rs6893353	7.56176e-08	-0.998699	-1.04401	4.2113e-07	-1.17679	-1.15039	0.0277608	8.08964	-1.215
91381882	rs3884590	7.56581e-08	-0.979621	-1.06255	4.23464e-07	-1.16001	-1.16165	0.0296678	8.15707	-1.216
91382059	rs56295001	5.53063e-08	-1.28084	-1.07467	3.2652e-07	-1.41176	-1.16987	2.97769e-06	-1.09914	-1.16646
91382189	rs56191052	5.68971e-08	-1.27426	-1.05289	3.31962e-07	-1.40611	-1.159	3.03494e-06	-1.09147	-1.15508
91382271	rs4299759	7.40277e-08	-0.989691	-1.07427	4.16849e-07	-1.16887	-1.16853	0.0286303	8.12155	-1.21608
91382445	rs28416330	5.57911e-08	-1.27426	-1.07252	3.28777e-07	-1.40611	-1.16864	3.00446e-06	-1.09147	-1.16518
91382513	rs79561312	1.32266e-07	-0.357439	-1.12615	4.00747e-06	1.10015	-1.17436	1.55697e-05	0.555595	-1.16701
91382620	rs147931323	1.74887e-07	-1.20426	-1.89792e-10	1.2893e-06	-1.20827	-1.89792e-10	3.81246e-05	0.284115	-1.89792e-10
91382676	rs28657555	5.60933e-08	-1.26765	-1.07373	3.29863e-07	-1.40042	-1.17104	3.02054e-06	-1.08376	-1.16755
91382886	rs72775249	5.61614e-08	-1.26765	-1.07252	3.30654e-07	-1.40042	-1.16864	3.02772e-06	-1.08376	-1.16518
91383467	rs7704639	4.72204e-08	-1.45114	-1.06243	2.88512e-07	-1.54262	-1.16277	2.57364e-06	-1.25232	-1.1591
91383479	rs62368432	3.00579e-07	-0.662687	-1.89792e-10	1.38927e-06	-1.1336	-1.89792e-10	1.71331e-05	-0.515733	-1.89792e-10
91383780	rs7725401	4.75019e-08	-1.44519	-1.06243	2.89975e-07	-1.53756	-1.16277	2.59305e-06	-1.24481	-1.1591
91383848	rs7725438	4.63436e-08	-1.46059	-1.07172	2.96226e-07	-1.51083	-1.16818	2.52729e-06	-1.2649	-1.1647
91383985	rs6868855	3.03777e-08	-1.75388	-1.2008	3.8468e-07	-1.21075	-1.20697	4.99205e-06	-0.548481	-1.20042
91384450	rs9293597	4.90812e-08	-1.40827	-1.06665	2.98017e-07	-1.50596	-1.16701	2.70455e-06	-1.19843	-1.16338
91385676	rs79098398	3.35774e-07	-0.350401	-0.20156	8.88042e-07	-1.44013	-0.140976	7.64173e-06	-1.22034	-0.102787
91386062	rs75391564	1.27851e-07	-0.302374	-1.21516	1.84459e-06	0.354976	-1.20509	9.43969e-06	0.0971923	-1.20901
91386190	rs9293598	4.80004e-08	-1.43704	-1.06015	2.92393e-07	-1.53061	-1.16142	2.62351e-06	-1.23453	-1.1577
91386413	rs6861967	3.56448e-07	-0.340237	-0.151973	9.39196e-07	-1.43516	-0.0899468	8.1004e-06	-1.21396	-0.0508697
91386462	rs28571032	4.77794e-08	-1.4431	-1.05871	2.91135e-07	-1.53578	-1.16056	2.60586e-06	-1.24216	-1.15682
91386493	rs72775255	9.9285e-08	-1.7704	-1.89792e-10	7.48694e-07	-1.7518	-1.89792e-10	5.09882e-06	-1.72774	-1.89792e-10
91386645	rs11748079	4.84792e-08	-1.27146	-1.2158	3.22272e-07	-1.39856	-1.19618	0.0182033	7.53598	-1.08337
91386647	rs11741501	4.84821e-08	-1.27146	-1.21574	3.22123e-07	-1.39856	-1.19664	0.0181815	7.53598	-1.08456
91386889	rs11742179	5.62929e-08	-1.15249	-1.18534	3.50616e-07	-1.29462	-1.21582	0.0270939	8.02387	-1.17355
91387696	rs35621257	5.59569e-08	-1.15249	-1.19133	3.50516e-07	-1.29462	-1.2161	0.0273046	8.02387	-1.1658
91387738	rs10075741	3.77388e-08	-1.70699	-1.03072	2.60729e-07	-1.70966	-1.09698	6.97492e-05	1.91154	-1.02338
91387973	rs10066453	1.34561e-07	-1.46638	-1.89792e-10	8.6206e-07	-1.6108	-1.89792e-10	6.44183e-06	-1.49393	-1.89792e-10
91388431	rs7703221	5.62653e-08	-1.14442	-1.1939	3.53046e-07	-1.28752	-1.21601	0.028294	8.05563	-1.16197
91388536	rs28560165	4.93998e-08	-1.43149	-1.03696	2.98009e-07	-1.52587	-1.14714	2.68117e-06	-1.22754	-1.14295
91388823	rs7704105	4.91414e-08	-1.43704	-1.03666	2.95976e-07	-1.53061	-1.14924	2.65705e-06	-1.23453	-1.145
91388864	rs11738551	5.56746e-08	-1.15249	-1.19638	3.50631e-07	-1.29462	-1.21577	0.0275213	8.02387	-1.1579
91389193	rs144740879	9.83144e-08	-1.78023	-1.89792e-10	7.278e-07	-1.7801	-1.89792e-10	4.86979e-06	-1.77369	-1.89792e-10
91390004	rs4458612	4.95952e-08	-1.26055	-1.20396	3.00419e-07	-1.45118	-1.21377	0.0128406	7.24602	-1.1424
91390010	rs75389522	6.95227e-08	-1.55025	-0.576491	4.07833e-07	-1.77767	-0.581599	2.70844e-06	-1.76459	-0.595784
91390107	rs4147091	7.89062e-08	-0.945987	-1.05415	3.46859e-07	-1.55483	-0.966381	2.006e-05	0.604424	-0.962444
91390316	rs4454076	3.87912e-08	-1.70316	-1.00704	2.66764e-07	-1.70591	-1.07786	7.33754e-05	1.93809	-0.999246
91390398	rs56023932	4.82081e-08	-1.4431	-1.04977	2.92699e-07	-1.53578	-1.15521	2.62031e-06	-1.24216	-1.15129
91390561	rs6873740	5.51757e-08	-1.15249	-1.20539	3.75427e-07	-1.29462	-1.14744	0.0328573	8.02387	-0.980683
91390963	rs6878346	5.36295e-08	-1.17725	-1.20905	3.63746e-07	-1.31638	-1.15729	0.0292287	7.9254	-0.999242
91391082	rs56155246	4.83678e-08	-1.4431	-1.04647	2.92709e-07	-1.53578	-1.15517	2.62073e-06	-1.24216	-1.15113
91391124	rs6878823	3.87913e-08	-1.71435	-0.995848	2.6479e-07	-1.71689	-1.0743	6.80152e-05	1.85873	-0.995743
91391433	rs56938053	4.8432e-08	-1.4431	-1.04514	2.93524e-07	-1.53578	-1.15239	2.62793e-06	-1.24216	-1.14839
91391636	rs4485960	2.96922e-08	-1.7808	-1.19672	3.10234e-07	-1.43089	-1.20191	1.7578e-06	-1.59648	-1.1962
91391761	rs11741264	5.47197e-08	-1.16139	-1.20478	3.48728e-07	-1.30245	-1.21339	0.0270399	7.98864	-1.14032
91392134	rs10074853	4.83214e-08	-1.44856	-1.04197	2.92731e-07	-1.54043	-1.15045	2.6151e-06	-1.24906	-1.14638
91392455	rs72775258	4.84689e-08	-1.44856	-1.03892	2.93281e-07	-1.54043	-1.14857	2.62016e-06	-1.24906	-1.14445
91392668	rs12521942	3.11619e-08	-1.73279	-1.19641	4.22466e-07	-1.12051	-1.20351	5.67768e-06	-0.424228	-1.19598
91392849	rs147267277	3.31935e-07	-0.563458	-1.89792e-10	1.54578e-06	-1.02684	-1.89792e-10	1.82882e-05	-0.450488	-1.89792e-10
91393057	rs76329876	1.41832e-07	-0.351577	-1.06218	4.18299e-06	1.09133	-1.12268	1.47356e-05	0.445025	-1.11151
91393154	rs7711700	5.41321e-08	-1.17725	-1.19972	3.72312e-07	-1.31638	-1.13402	0.0305103	7.9254	-0.95633
91393184	rs143232690	1.33388e-06	-1.34031e-10	0.827447	6.70842e-06	-1.34031e-10	0.44099	4.35117e-05	-1.34031e-10	0.416284
91393374	rs13164660	5.38882e-08	-1.17725	-1.20423	3.68403e-07	-1.31638	-1.14457	0.0299343	7.9254	-0.975388
91393394	rs12522550	3.01425e-08	-1.7809	-1.18156	3.12933e-07	-1.43453	-1.18961	1.78957e-06	-1.59271	-1.18206
91393664	rs6891005	5.25452e-08	-1.21005	-1.19667	3.64186e-07	-1.34511	-1.12736	0.027032	7.79262	-0.944584
91393727	rs6872200	5.21725e-08	-1.21769	-1.19616	3.62163e-07	-1.35177	-1.12626	0.026249	7.76131	-0.94267
91393728	rs151154276	1.72891e-07	-1.34031e-10	-1.21574	1.28815e-06	-1.34031e-10	-1.20917	8.55461e-06	-1.34031e-10	-1.21028
91393746	rs6891471	2.991e-08	-1.78183	-1.18838	2.90672e-07	-1.5024	-1.19554	1.84473e-06	-1.55559	-1.18883
91393949	rs6895642	5.15574e-08	-1.22611	-1.1996	3.56831e-07	-1.35912	-1.13375	0.0250214	7.72659	-0.955846
91394143	rs67757615	3.01121e-08	-1.76296	-1.20051	3.63996e-07	-1.26713	-1.20585	4.78184e-06	-0.592892	-1.19903
91394224	rs76720386	7.31769e-08	-1.53518	-0.540343	4.05288e-07	-1.77947	-0.586065	2.71228e-06	-1.76028	-0.598672
91394256	rs13187840	5.11837e-08	-1.23363	-1.19935	3.54695e-07	-1.36568	-1.13319	0.0242767	7.69539	-0.954864
91395086	rs11738289	5.03786e-08	-1.24193	-1.20691	3.25396e-07	-1.3729	-1.21218	0.0195967	7.6608	-1.13443
91395186	rs11744812	5.06459e-08	-1.23363	-1.20991	3.2856e-07	-1.36568	-1.20973	0.0204931	7.69539	-1.12429
91395255	rs116604130	1.02046e-07	-1.74298	-1.89792e-10	9.7134e-07	-1.49145	-1.89792e-10	1.90248e-05	-0.411004	-1.89792e-10
91395597	rs80112167	7.38974e-08	-1.5258	-0.539916	4.05108e-07	-1.78032	-0.585653	2.72111e-06	-1.75744	-0.598264
91395686	rs11744945	5.01842e-08	-1.24193	-1.21077	3.26501e-07	-1.3729	-1.20879	0.0198651	7.6608	-1.12082
91395739	rs11738530	5.01774e-08	-1.24193	-1.21091	3.26553e-07	-1.3729	-1.20863	0.0198765	7.6608	-1.12025
91396065	rs10053302	5.05781e-08	-1.44675	-0.998131	3.00446e-07	-1.53987	-1.12499	2.668e-06	-1.25536	-1.12006
91396113	rs11742625	5.09553e-08	-1.22611	-1.21134	3.31266e-07	-1.35912	-1.20809	0.0212691	7.72659	-1.11832
91396342	rs34079683	5.17668e-08	-1.21005	-1.2116	3.36054e-07	-1.34511	-1.20775	0.0227474	7.79262	-1.11715
91396661	rs4273628	3.01524e-08	-1.78183	-1.18031	2.9315e-07	-1.5024	-1.18705	1.86288e-06	-1.55559	-1.17904
91396690	rs67571759	4.52514e-08	-1.34081	-1.21535	2.95614e-07	-1.48216	-1.19891	0.0134666	7.24181	-1.09058
91397165	rs10942657	3.40887e-08	-1.65739	-1.18205	2.25261e-07	-1.78149	-1.17138	2.02955e-06	-1.44937	-1.19956
91397290	rs10942658	7.01741e-08	-0.999003	-1.11842	3.11047e-07	-1.58205	-1.04814	1.68794e-05	0.514254	-1.0449
91397379	rs10942659	2.96461e-08	-1.77674	-1.20233	3.26868e-07	-1.37248	-1.20809	4.23004e-06	-0.712525	-1.20201
91397610	rs67025353	2.94051e-08	-1.78075	-1.20649	3.09686e-07	-1.4234	-1.21117	3.80274e-06	-0.814804	-1.20622
91397639	rs138267395	1.01057e-07	-1.75271	-1.89792e-10	8.12923e-07	-1.66949	-1.89792e-10	2.44919e-05	-0.158404	-1.89792e-10
91398996	rs36125691	4.25694e-08	-1.41172	-1.20554	2.81637e-07	-1.51652	-1.21299	0.00930469	6.91983	-1.1383
91399691	rs13169008	2.95465e-08	-1.78196	-1.20047	3.13128e-07	-1.41555	-1.20797	3.94272e-06	-0.78303	-1.20184
91400171	rs10058534	3.39489e-08	-1.6393	-1.20424	4.5858e-07	-1.0297	-1.2123	9.53188e-06	0.112758	-1.21486
91400362	rs10050678	4.88225e-08	-1.4581	-1.02211	2.93061e-07	-1.5495	-1.14025	2.58933e-06	-1.26961	-1.13574
91401077	rs62368434	3.28803e-07	-0.572939	-1.89792e-10	1.5343e-06	-1.0343	-1.89792e-10	1.81079e-05	-0.4604	-1.89792e-10
91401160	rs79863481	6.16815e-08	-1.72128	-0.525129	4.41906e-07	-1.70766	-0.571372	2.74587e-06	-1.76252	-0.584126
91401588	rs4352630	4.12344e-08	-1.7658	-0.883327	4.17363e-07	-1.42756	-0.908614	2.47189e-06	-1.565	-0.886759
91402872	rs10056713	3.42552e-08	-1.63485	-1.19971	4.76431e-07	-0.994238	-1.20957	9.53026e-06	0.110875	-1.21315
91403061	rs76894582	6.1297e-08	-1.72013	-0.532541	4.38197e-07	-1.70893	-0.578531	2.72471e-06	-1.76317	-0.591214
91404971	rs35469431	4.27892e-08	-1.39855	-1.21357	2.87257e-07	-1.50535	-1.20441	0.010236	6.98324	-1.10633
91404975	rs34917132	4.27892e-08	-1.39855	-1.21357	2.87257e-07	-1.50535	-1.20441	0.010236	6.98324	-1.10633
91404994	rs72775265	4.47588e-08	-1.4302	-1.13691	2.81601e-07	-1.52577	-1.20386	2.50578e-06	-1.23466	-1.20348
91405457	rs35741322	4.27698e-08	-1.39855	-1.21402	2.87557e-07	-1.50535	-1.20336	0.0102683	6.98324	-1.10317
91407716	rs4075070	4.07016e-08	-1.67848	-0.983648	3.00977e-07	-1.66097	-1.00212	2.79357e-06	-1.34565	-0.983776
91408304	rs13179392	4.09138e-08	-1.67328	-0.983648	2.99328e-07	-1.66647	-1.00212	2.82338e-06	-1.33504	-0.983776
91408341	rs145876311	1.05164e-07	-1.71287	-1.89792e-10	8.04062e-07	-1.68045	-1.89792e-10	5.00772e-06	-1.74577	-1.89792e-10
91408866	rs115561731	1.00514e-07	-1.7581	-1.89792e-10	7.72152e-07	-1.72095	-1.89792e-10	9.01428e-06	-1.15794	-1.89792e-10
91408926	rs10045213	4.20493e-08	-1.45482	-1.17473	2.72865e-07	-1.54672	-1.21443	2.40325e-06	-1.26549	-1.21443
91410556	rs13190505	4.04505e-08	-1.45249	-1.21583	2.77397e-07	-1.55086	-1.19382	0.00804418	6.71762	-1.08166
91410572	rs4639268	4.17175e-08	-1.46015	-1.17733	2.71503e-07	-1.55124	-1.21492	2.38604e-06	-1.27219	-1.21492
91410842	rs11738032	2.55699e-07	-0.824396	-1.89792e-10	2.86286e-06	-0.410554	-1.89792e-10	2.19373e-05	-0.268558	-1.89792e-10
91411194	rs7447149	3.00181e-08	-1.75133	-1.21527	3.16841e-07	-1.39572	-1.21601	5.53199e-06	-0.431461	-1.21474
91412030	rs185936552	1.01689e-07	-1.74648	-1.89792e-10	1.00909e-06	-1.45333	-1.89792e-10	1.83902e-05	-0.444927	-1.89792e-10
91412710	rs4448023	3.07549e-08	-1.7293	-1.21304	2.38355e-07	-1.68088	-1.21549	2.50238e-06	-1.22602	-1.21348
91414758	rs13356382	3.02888e-08	-1.74289	-1.21473	3.31957e-07	-1.34916	-1.21597	5.84148e-06	-0.375902	-1.21586
91414860	rs77021983	1.72836e-07	-1.34031e-10	-1.21606	1.28319e-06	-1.34031e-10	-1.21302	8.54564e-06	-1.34031e-10	-1.21132
91415624	rs7709343	3.15124e-08	-1.70997	-1.20805	2.33006e-07	-1.71216	-1.2069	2.41275e-06	-1.27376	-1.20222
91416714	rs77304409	6.20503e-08	-1.71277	-0.527681	4.36942e-07	-1.71649	-0.573837	2.72719e-06	-1.76691	-0.586566
91417118	rs115779818	9.83446e-08	-1.77992	-1.89792e-10	9.07168e-07	-1.5598	-1.89792e-10	1.47912e-05	-0.662711	-1.89792e-10
91417975	rs146820664	9.98664e-08	-1.76457	-1.89792e-10	1.18372e-06	-1.29371	-1.89792e-10	5.97133e-06	-1.56978	-1.89792e-10
91418964	rs10057773	3.57612e-08	-1.59007	-1.20147	2.43975e-07	-1.65869	-1.21438	2.01852e-06	-1.44001	-1.21437
91419371	rs75276261	5.9635e-08	-1.72333	-0.556825	4.29575e-07	-1.70536	-0.601976	2.66709e-06	-1.76133	-0.614422
91419674	rs10474385	3.01962e-08	-1.74598	-1.21471	3.28491e-07	-1.35958	-1.21604	5.73336e-06	-0.394729	-1.21572
91419939	rs79409982	5.9635e-08	-1.72333	-0.556825	4.29575e-07	-1.70536	-0.601976	2.66709e-06	-1.76133	-0.614422
91419982	rs7724466	4.02577e-08	-1.69025	-0.982849	3.11351e-07	-1.63779	-0.991419	2.7425e-06	-1.37499	-0.972882
91420598	rs7725434	5.6886e-08	-1.16999	-1.15736	2.68527e-07	-1.67581	-1.10137	1.05917e-05	0.102501	-1.09918
91420864	rs78516132	5.9635e-08	-1.72333	-0.556825	4.29575e-07	-1.70536	-0.601976	2.66709e-06	-1.76133	-0.614422
91420974	rs34248447	3.98201e-08	-1.47025	-1.21378	2.76195e-07	-1.56569	-1.18333	0.00752363	6.62641	-1.05736
91421138	rs9293600	5.71448e-08	-1.16999	-1.15282	2.71733e-07	-1.67581	-1.0895	1.07211e-05	0.102501	-1.08703
91422099	rs143009816	1.94164e-07	-1.09969	-1.89792e-10	1.33689e-06	-1.17203	-1.89792e-10	7.2046e-06	-1.38203	-1.89792e-10
91422168	rs76601694	5.75488e-08	-1.76976	-0.546008	5.74576e-07	-1.61014	-0.406361	3.30165e-06	-1.76867	-0.393652
91422544	rs78363298	6.48677e-08	-1.72602	-0.470024	4.68628e-07	-1.70221	-0.518107	2.90281e-06	-1.75969	-0.53138
91423016	rs4476754	3.16203e-08	-1.70595	-1.20865	2.28805e-07	-1.72892	-1.20834	2.43061e-06	-1.26458	-1.20403
91423022	rs4421139	3.15432e-08	-1.70843	-1.20861	2.31048e-07	-1.72056	-1.20695	2.4363e-06	-1.26394	-1.20232
91423743	rs13156652	3.88303e-08	-1.49356	-1.21564	2.68489e-07	-1.58503	-1.19229	0.00651773	6.50346	-1.07793
91425067	rs4544852	4.05039e-08	-1.68032	-0.986679	3.06523e-07	-1.64966	-0.995178	2.78872e-06	-1.35437	-0.976794
91425371	rs4538643	2.98671e-08	-1.75666	-1.21498	3.10681e-07	-1.41528	-1.21609	5.32785e-06	-0.468247	-1.21555
91425407	rs116948618	1.73016e-07	-1.34031e-10	-1.21501	1.39135e-06	-1.34031e-10	-1.1321	9.18886e-06	-1.34031e-10	-1.13875
91426863	rs77203552	5.71693e-08	-1.27703	-1.04535	1.01229e-06	-0.358518	-1.09164	4.67321e-06	-0.736821	-1.07808
91427534	rs4546418	5.00426e-08	-1.28754	-1.16798	2.60334e-07	-1.69679	-1.11138	8.83466e-06	-0.0689312	-1.10913
91427812	rs149186494	2.14741e-07	-1.34031e-10	-0.998963	1.37491e-06	-1.34031e-10	-1.14398	9.16983e-06	-1.34031e-10	-1.14083
91428618	rs140578029	2.27274e-07	-1.34031e-10	-0.942242	1.48809e-06	-1.34031e-10	-1.06488	9.7901e-06	-1.34031e-10	-1.07537
91428622	rs4538644	4.08272e-08	-1.69831	-0.960744	3.16196e-07	-1.64846	-0.965306	2.87767e-06	-1.35437	-0.9454
91430001	rs76650405	2.3302e-07	-1.34031e-10	-0.917272	1.44517e-06	-1.34031e-10	-1.09415	9.64744e-06	-1.34031e-10	-1.09005
91430693	rs4582317	4.07712e-08	-1.7107	-0.949722	3.25078e-07	-1.63168	-0.954382	2.82833e-06	-1.38301	-0.934055
91430945	rs13169634	3.0998e-08	-1.7215	-1.21298	3.31652e-07	-1.35096	-1.21508	5.26665e-06	-0.479275	-1.21608
91431257	rs10043188	1.54199e-07	-1.33015	-1.89792e-10	1.00584e-06	-1.45655	-1.89792e-10	7.56595e-06	-1.33309	-1.89792e-10
91431809	rs10035157	3.21429e-08	-1.68834	-1.20987	3.60932e-07	-1.2682	-1.21324	5.83649e-06	-0.377219	-1.2154
91431873	rs7446719	5.08602e-08	-1.28031	-1.15901	2.6407e-07	-1.69283	-1.10108	9.43187e-06	-0.0142129	-1.09844
91432156	rs75660789	5.96587e-08	-1.70645	-0.573306	4.15666e-07	-1.72237	-0.61788	2.60368e-06	-1.76966	-0.630162
91434132	rs13168251	5.60858e-08	-1.13048	-1.21104	3.75137e-07	-1.26833	-1.17451	0.00310396	5.72226	-1.03857
91435326	rs57288630	5.60877e-08	-1.31614	-1.02534	9.46128e-07	-0.44122	-1.07653	4.50671e-06	-0.789014	-1.06216
91435424	rs7442866	3.16234e-08	-1.70404	-1.21046	3.54187e-07	-1.28667	-1.21363	5.49456e-06	-0.437402	-1.21558
91436145	rs6452981	6.87816e-08	-1.54259	-0.594876	7.20842e-07	-1.31908	-0.470631	1.34347e-05	-0.257864	-0.501039
91436808	rs77599411	1.03149e-07	-1.73222	-1.89792e-10	7.93095e-07	-1.69419	-1.89792e-10	4.88271e-06	-1.77104	-1.89792e-10
91436963	rs7444634	3.1754e-08	-1.69936	-1.21102	3.58222e-07	-1.27498	-1.214	5.60028e-06	-0.418184	-1.21574
91437139	rs140980867	1.08291e-07	-1.68358	-1.89792e-10	1.02839e-06	-1.43438	-1.89792e-10	5.302e-06	-1.68866	-1.89792e-10
91437304	rs77062854	1.73236e-07	-1.34031e-10	-1.21374	1.30577e-06	-1.34031e-10	-1.19558	8.70009e-06	-1.34031e-10	-1.19341
91437722	rs76235289	9.06927e-08	-1.19021	-0.670707	5.29479e-07	-1.36649	-0.731743	3.58223e-06	-1.35938	-0.721385
91437925	rs72775276	1.14866e-07	-1.62463	-1.89792e-10	8.16669e-07	-1.6649	-1.89792e-10	6.19369e-06	-1.53322	-1.89792e-10
91438322	rs4260700	3.18594e-08	-1.69455	-1.21252	3.62151e-07	-1.26315	-1.21492	5.70802e-06	-0.398828	-1.21605
91438351	rs11739461	4.12124e-08	-1.43828	-1.21138	2.76015e-07	-1.57417	-1.1755	0.00447126	6.08931	-1.04063
91438468	rs4379233	3.18453e-08	-1.69455	-1.21296	3.62061e-07	-1.26315	-1.21516	5.70778e-06	-0.398828	-1.21609
91438553	rs150238980	9.82171e-08	-1.78122	-1.89792e-10	9.77028e-07	-1.48561	-1.89792e-10	5.30732e-06	-1.68766	-1.89792e-10
91439219	rs76412426	6.5742e-07	-1.34031e-10	0.119925	4.89717e-06	-1.34031e-10	0.126283	3.19417e-05	-1.34031e-10	0.107168
91439364	rs4074062	6.76748e-08	-1.54653	-0.607155	7.0655e-07	-1.32565	-0.484087	1.30126e-05	-0.276609	-0.514217
91440747	rs13190652	3.60203e-07	-0.481729	-1.89792e-10	1.96636e-06	-0.786192	-1.89792e-10	0.00159683	4.01903	-1.89792e-10
91440859	rs6452982	3.80666e-08	-1.7609	-0.96816	3.55302e-07	-1.52451	-0.972655	2.44003e-06	-1.5117	-0.953037
91440911	rs78638022	6.4013e-08	-1.70901	-0.500298	4.50257e-07	-1.72005	-0.540262	2.81388e-06	-1.76859	-0.55359
91441015	rs6452983	4.37674e-08	-1.40716	-1.18235	2.44753e-07	-1.73472	-1.13516	7.27544e-06	-0.239066	-1.13318
91441548	rs7447222	3.73532e-08	-1.68953	-1.05845	5.14828e-07	-1.04134	-1.08496	8.31118e-06	-0.133057	-1.10609
91441788	rs4916881	2.91179e-08	-1.78099	-1.21605	2.82699e-07	-1.51233	-1.21342	3.348e-06	-0.932935	-1.21545
91441814	rs55854704	4.03507e-08	-1.46067	-1.21012	2.73342e-07	-1.60083	-1.15858	2.08512e-06	-1.46338	-1.15854
91442118	rs115843826	6.41963e-08	-1.70119	-0.505258	4.41901e-07	-1.72687	-0.552172	2.77311e-06	-1.77166	-0.565115
91443389	rs10942660	3.27621e-08	-1.68288	-1.19625	3.78783e-07	-1.24982	-1.18335	6.36628e-06	-0.309876	-1.19585
91444004	rs11741475	4.70313e-08	-1.42187	-1.09571	3.66428e-07	-1.53344	-0.932891	0.00651473	6.13805	-0.712971
91444014	rs117757819	2.1641e-07	-1.34031e-10	-0.991222	1.75377e-06	-1.34031e-10	-0.900607	1.1672e-05	-1.34031e-10	-0.89955
91445351	rs7380389	3.29775e-08	-1.71475	-1.15783	3.68315e-07	-1.3064	-1.15479	5.49977e-06	-0.47948	-1.17256
91445604	rs10068985	4.07766e-08	-1.4553	-1.20499	2.78126e-07	-1.59679	-1.14526	2.12493e-06	-1.45804	-1.14497
91445843	rs4302621	5.39433e-08	-1.76922	-0.611248	5.50043e-07	-1.60064	-0.459494	3.1121e-06	-1.77491	-0.446541
91446322	rs74669027	7.02503e-08	-1.70385	-0.412487	4.73375e-07	-1.72464	-0.485601	2.97075e-06	-1.77068	-0.497252
91448316	rs11746898	4.23125e-08	-1.45276	-1.17056	3.03357e-07	-1.55898	-1.09624	0.00467013	5.99064	-0.898447
91448487	rs11746957	4.26594e-08	-1.44695	-1.1682	3.05975e-07	-1.5542	-1.09243	0.00483308	6.01876	-0.892263
91449132	rs13171558	4.83084e-08	-1.74607	-0.744718	6.01828e-07	-1.21479	-0.755366	8.66604e-06	-0.385	-0.812334
91449575	rs114700822	9.93781e-08	-1.76947	-1.89792e-10	7.4205e-07	-1.76071	-1.89792e-10	9.49332e-06	-1.10616	-1.89792e-10
91449593	rs6452984	5.82341e-08	-1.72477	-0.579157	5.01396e-07	-1.61722	-0.535515	4.18363e-06	-1.40674	-0.518828
91450213	rs13177516	4.28985e-08	-1.43925	-1.17031	2.47788e-07	-1.73288	-1.12468	7.51517e-06	-0.216886	-1.12294
91450251	rs76195568	6.65414e-08	-1.56186	-0.608712	9.96934e-07	-0.819545	-0.6459	5.27273e-06	-1.0625	-0.631693
91450467	rs12516837	4.89046e-08	-1.74299	-0.735537	6.16058e-07	-1.20273	-0.744062	8.92421e-06	-0.366102	-0.801876
91450734	rs6866971	4.85742e-08	-1.75457	-0.730739	5.90277e-07	-1.25023	-0.739306	8.31767e-06	-0.440944	-0.79742
91450912	rs6890210	3.28175e-08	-1.73671	-1.14073	3.46498e-07	-1.38603	-1.13623	5.0218e-06	-0.586003	-1.15695
91451146	rs4524541	4.71945e-08	-1.76433	-0.749791	5.52783e-07	-1.29683	-0.758331	7.5814e-06	-0.515578	-0.81547
91451371	rs4527642	4.71721e-08	-1.76433	-0.750265	5.52602e-07	-1.29683	-0.758657	7.58086e-06	-0.515578	-0.815541
91451570	rs71639229	2.88529e-07	-0.703603	-1.89792e-10	1.56796e-06	-1.0126	-1.89792e-10	4.96709e-05	0.548674	-1.89792e-10
91451893	rs4455590	4.30447e-08	-1.43925	-1.1669	2.48977e-07	-1.73288	-1.11989	7.55155e-06	-0.216886	-1.11811
91452232	rs4502864	8.8462e-08	-1.69496	-0.190863	9.65968e-07	-1.54386	0.0468664	1.42123e-05	-0.688749	-0.0138908
91452740	rs6452985	4.79767e-08	-1.76215	-0.735537	5.67026e-07	-1.28566	-0.744062	7.82482e-06	-0.497569	-0.801876
91453181	rs78068970	9.81505e-08	-1.7819	-1.89792e-10	7.26679e-07	-1.78164	-1.89792e-10	1.68006e-05	-0.53533	-1.89792e-10
91453271	rs10043979	4.76439e-08	-1.76433	-0.740313	5.58079e-07	-1.29683	-0.748795	7.65117e-06	-0.515578	-0.806309
91453588	rs80166126	6.95455e-08	-1.68551	-0.440904	4.58002e-07	-1.73855	-0.5047	2.89769e-06	-1.77633	-0.516503
91453826	rs4632829	4.75004e-08	-1.7574	-0.750265	5.71651e-07	-1.26294	-0.758657	8.00471e-06	-0.461174	-0.815541
91454260	rs77423788	7.55539e-08	-1.4634	-0.580156	1.22896e-06	-0.637988	-0.618221	6.19049e-06	-0.930055	-0.603676
91454459	rs142359906	9.81395e-08	-1.78201	-1.89792e-10	7.36296e-07	-1.7685	-1.89792e-10	4.94393e-06	-1.75858	-1.89792e-10
91454571	rs7444222	4.76349e-08	-1.75457	-0.750265	5.78964e-07	-1.25023	-0.758657	8.1683e-06	-0.440944	-0.815541
91454974	rs34504771	4.04774e-08	-1.50727	-1.16038	2.94911e-07	-1.60341	-1.08004	0.00364312	5.71626	-0.872407
91455126	rs6873078	3.30552e-08	-1.72173	-1.14849	3.58548e-07	-1.34385	-1.14422	5.36264e-06	-0.513488	-1.1638
91455444	rs6873593	4.81113e-08	-1.75457	-0.740313	5.84702e-07	-1.25023	-0.748795	8.24406e-06	-0.440944	-0.806309
91455710	rs9687618	4.79755e-08	-1.7574	-0.740313	5.77317e-07	-1.26294	-0.748795	8.07895e-06	-0.461174	-0.806309
91455729	rs6874098	4.83416e-08	-1.75457	-0.735537	5.87476e-07	-1.25023	-0.744062	8.28068e-06	-0.440944	-0.801876
91455753	rs9687629	4.81113e-08	-1.75457	-0.740313	5.84702e-07	-1.25023	-0.748795	8.24406e-06	-0.440944	-0.806309
91455963	rs7445919	4.24996e-08	-1.45041	-1.16849	2.47556e-07	-1.73637	-1.12212	7.65081e-06	-0.201576	-1.12036
91456133	rs4481377	4.02836e-08	-1.51822	-1.15423	2.95119e-07	-1.61222	-1.07053	0.00349108	5.6586	-0.857384
91456256	rs3885064	5.93361e-08	-1.72812	-0.557063	5.15968e-07	-1.6114	-0.512683	4.24456e-06	-1.41539	-0.495719
91456353	rs4349758	4.83416e-08	-1.75457	-0.735537	5.87476e-07	-1.25023	-0.744062	8.28068e-06	-0.440944	-0.801876
91456536	rs11957762	4.8437e-08	-1.7574	-0.730739	5.82822e-07	-1.26294	-0.739306	8.15109e-06	-0.461174	-0.79742
91457148	rs13176503	3.10005e-08	-1.77893	-1.15547	3.04036e-07	-1.54787	-1.10512	3.42748e-06	-0.996051	-1.12887
91457311	rs76340880	7.03567e-08	-1.69985	-0.414967	4.70688e-07	-1.72797	-0.487966	2.95949e-06	-1.77213	-0.499597
91457432	rs10075061	3.31181e-08	-1.72173	-1.14659	3.59251e-07	-1.34385	-1.14226	5.37162e-06	-0.513488	-1.16213
91457598	rs10075086	4.82051e-08	-1.7574	-0.735537	5.80056e-07	-1.26294	-0.744062	8.11485e-06	-0.461174	-0.801876
91457983	rs13153433	3.28542e-08	-1.72596	-1.15036	3.53756e-07	-1.35537	-1.14615	5.24958e-06	-0.53315	-1.16545
91459608	rs6452986	4.68382e-08	-1.7574	-0.764304	5.63754e-07	-1.26294	-0.772568	7.90124e-06	-0.461174	-0.828552
91459725	rs6452987	3.26928e-08	-1.72173	-1.15951	3.5449e-07	-1.34385	-1.1556	5.31121e-06	-0.513488	-1.17344
91459754	rs7707767	4.66217e-08	-1.7574	-0.768937	5.61173e-07	-1.26294	-0.777158	7.86742e-06	-0.461174	-0.832841
91460009	rs6452988	4.89125e-08	-1.7574	-0.720969	5.85744e-07	-1.26294	-0.734303	8.19002e-06	-0.461174	-0.792655
91460276	rs62368437	3.44381e-07	-0.52665	-1.89792e-10	1.96368e-06	-0.787553	-1.89792e-10	2.15863e-05	-0.284687	-1.89792e-10
91460312	rs113606115	2.06551e-07	-1.03785	-1.89792e-10	2.42742e-06	-0.575546	-1.89792e-10	1.73518e-05	-0.503048	-1.89792e-10
91460315	rs4479875	4.61738e-08	-1.7574	-0.778589	5.55832e-07	-1.26294	-0.786721	7.79746e-06	-0.461174	-0.841774
91460492	rs72775289	4.681e-08	-1.31503	-1.20727	3.27126e-07	-1.36865	-1.21114	3.07744e-06	-1.02138	-1.21126
91460771	rs11950053	3.25277e-08	-1.72173	-1.16457	3.52638e-07	-1.34385	-1.16084	5.28799e-06	-0.513488	-1.17782
91460810	rs11956693	4.59637e-08	-1.7574	-0.783149	5.53327e-07	-1.26294	-0.791239	7.76464e-06	-0.461174	-0.845991
91460973	rs11957353	4.57557e-08	-1.7574	-0.787686	5.50845e-07	-1.26294	-0.795732	7.73215e-06	-0.461174	-0.850185
91461081	rs7445639	4.09375e-08	-1.46692	-1.18943	2.38653e-07	-1.74236	-1.15276	7.1532e-06	-0.23788	-1.1513
91461253	rs7449348	4.12504e-08	-1.45872	-1.19002	2.39139e-07	-1.73942	-1.15367	7.27715e-06	-0.219782	-1.15222
91461282	rs4505986	4.643e-08	-1.75186	-0.778589	5.6956e-07	-1.23854	-0.786721	8.10556e-06	-0.422421	-0.841774
91461308	rs4291047	3.79119e-08	-1.70021	-1.03292	5.29388e-07	-1.06023	-1.03817	8.46608e-06	-0.14774	-1.07294
91461390	rs140564899	7.10538e-08	-1.69171	-0.413255	4.68515e-07	-1.73423	-0.486333	2.95668e-06	-1.7747	-0.497978
91463148	rs13180431	3.00465e-08	-1.78151	-1.18414	2.96924e-07	-1.52784	-1.14881	3.39115e-06	-0.968774	-1.1668
91463472	rs76112808	1.69529e-07	-1.23538	-1.89792e-10	2.99442e-06	-0.365624	-1.89792e-10	3.32367e-05	0.146909	-1.89792e-10
91464010	rs6452989	4.45294e-08	-1.7574	-0.814852	5.36223e-07	-1.26294	-0.822638	7.5407e-06	-0.461174	-0.875257
91464195	rs11743587	4.11417e-08	-1.52838	-1.12299	3.06577e-07	-1.62035	-1.02431	0.00354861	5.6042	-0.786636
91464234	rs35022094	1.67589e-07	-1.27808	0.031191	8.46956e-07	-1.76592	0.137436	6.208e-06	-1.69816	0.167256
91464290	rs74671441	2.15858e-07	-1.34031e-10	-0.993779	1.70549e-06	-1.34031e-10	-0.928523	1.15411e-05	-1.34031e-10	-0.910827
91464496	rs6452990	4.45294e-08	-1.7574	-0.814852	5.36223e-07	-1.26294	-0.822638	7.5407e-06	-0.461174	-0.875257
91464788	rs74786485	4.12909e-08	-1.52838	-1.11937	3.08169e-07	-1.62035	-1.01913	0.00357615	5.6042	-0.778904
91465217	rs6452991	4.44609e-08	-1.75457	-0.819222	5.40737e-07	-1.25023	-0.826965	7.66388e-06	-0.440944	-0.879284
91465524	rs13353972	3.32408e-08	-1.64951	-1.21511	2.38036e-07	-1.72138	-1.17633	1.7422e-06	-1.62533	-1.17627
91465638	rs13154453	3.03126e-07	-0.65425	-1.89792e-10	1.43438e-06	-1.10164	-1.89792e-10	4.39173e-05	0.425562	-1.89792e-10
91465676	rs7442837	4.4268e-08	-1.75457	-0.823568	5.38415e-07	-1.25023	-0.831269	7.63326e-06	-0.440944	-0.883287
91465724	rs74710515	7.52071e-08	-1.66939	-0.378761	4.77405e-07	-1.74833	-0.453429	3.04025e-06	-1.77947	-0.465335
91465912	rs114418935	9.96583e-08	-1.76665	-1.89792e-10	7.44745e-07	-1.75709	-1.89792e-10	9.31023e-06	-1.12563	-1.89792e-10
91465984	rs4432927	4.49737e-08	-1.75186	-0.810458	5.51862e-07	-1.23854	-0.818287	7.87047e-06	-0.422421	-0.871207
91466085	rs4358555	4.40771e-08	-1.75457	-0.827891	5.36115e-07	-1.25023	-0.835549	7.60294e-06	-0.440944	-0.887266
91466245	rs6452992	4.39526e-08	-1.7574	-0.827891	5.29344e-07	-1.26294	-0.835549	7.45068e-06	-0.461174	-0.887266
91466539	rs4484461	4.39526e-08	-1.7574	-0.827891	5.29344e-07	-1.26294	-0.835549	7.45068e-06	-0.461174	-0.887266
91467140	rs79491188	7.58486e-08	-1.66621	-0.373452	4.79012e-07	-1.75004	-0.448362	3.05419e-06	-1.77992	-0.460307
91467198	rs4272157	4.45813e-08	-1.75186	-0.819222	5.47094e-07	-1.23854	-0.826965	7.80716e-06	-0.422421	-0.879284
91467408	rs58666833	7.73871e-08	-1.65425	-0.365332	4.7993e-07	-1.75588	-0.440611	3.07385e-06	-1.7812	-0.452616
91467589	rs6452993	4.12679e-08	-1.53394	-1.11437	3.08996e-07	-1.62478	-1.01202	0.00350685	5.57407	-0.768341
91467823	rs11953522	4.35587e-08	-1.7574	-0.836893	5.24647e-07	-1.26294	-0.844461	7.38924e-06	-0.461174	-0.895547
91467937	rs6886256	4.35587e-08	-1.7574	-0.836893	5.24647e-07	-1.26294	-0.844461	7.38924e-06	-0.461174	-0.895547
91468592	rs7726926	4.3374e-08	-1.7574	-0.841143	5.22444e-07	-1.26294	-0.848668	7.36042e-06	-0.461174	-0.899454
91468654	rs7727361	4.3374e-08	-1.7574	-0.841143	5.22444e-07	-1.26294	-0.848668	7.36042e-06	-0.461174	-0.899454
91469020	rs113026736	3.27161e-08	-1.66639	-1.21414	2.37137e-07	-1.73262	-1.16887	1.72278e-06	-1.64373	-1.16907
91469203	rs7731676	4.28305e-08	-1.7574	-0.853752	5.15964e-07	-1.26294	-0.861149	7.27569e-06	-0.461174	-0.911032
91469767	rs140098553	4.44015e-07	-0.27254	-1.89792e-10	6.64593e-06	0.431631	-1.89792e-10	3.77453e-05	0.274115	-1.89792e-10
91469906	rs78321836	8.16152e-08	-1.59173	-0.374653	1.15947e-06	-0.895884	-0.418527	6.07784e-06	-1.15036	-0.401741
91469929	rs10474386	4.29907e-08	-1.7574	-0.850019	5.20843e-07	-1.26294	-0.851738	7.34069e-06	-0.461174	-0.902138
91470115	rs6452994	4.30099e-08	-1.7574	-0.849573	5.18103e-07	-1.26294	-0.857012	7.30366e-06	-0.461174	-0.907196
91470585	rs4615326	4.28305e-08	-1.7574	-0.853752	5.15964e-07	-1.26294	-0.861149	7.27569e-06	-0.461174	-0.911032
91470655	rs187120476	2.14434e-07	-1.34031e-10	-1.0004	1.70347e-06	-1.34031e-10	-0.929705	1.13214e-05	-1.34031e-10	-0.93005
91470882	rs4326176	4.28305e-08	-1.7574	-0.853752	5.15964e-07	-1.26294	-0.861149	7.27569e-06	-0.461174	-0.911032
91470930	rs79606023	7.70081e-08	-1.66476	-0.359729	4.84963e-07	-1.7508	-0.435261	3.09356e-06	-1.78011	-0.447308
91470957	rs4388238	4.26352e-08	-1.7574	-0.858322	5.13636e-07	-1.26294	-0.865672	7.24526e-06	-0.461174	-0.915224
91471017	rs4331934	4.26352e-08	-1.7574	-0.858322	5.13636e-07	-1.26294	-0.865672	7.24526e-06	-0.461174	-0.915224
91471373	rs76998662	2.24309e-07	-0.955372	-1.89792e-10	1.98735e-06	-0.775572	-1.89792e-10	2.19356e-05	-0.268633	-1.89792e-10
91471868	rs13359334	3.23354e-08	-1.68213	-1.21011	2.37822e-07	-1.7427	-1.1559	1.71587e-06	-1.661	-1.15583
91472155	rs10036489	4.22855e-08	-1.7574	-0.866559	5.09466e-07	-1.26294	-0.873823	7.19077e-06	-0.461174	-0.922773
91472385	rs10036601	4.22855e-08	-1.7574	-0.866559	5.09466e-07	-1.26294	-0.873823	7.19077e-06	-0.461174	-0.922773
91473726	rs10942662	8.45094e-08	-1.56991	-0.361627	9.84385e-07	-1.37873	-0.099386	1.68828e-05	-0.377849	-0.152604
91473841	rs7716281	4.21132e-08	-1.7574	-0.870641	5.07412e-07	-1.26294	-0.877863	7.16393e-06	-0.461174	-0.926512
91473995	rs7720578	5.17912e-08	-1.56247	-0.858708	8.81233e-07	-0.724805	-0.864002	1.47835e-05	0.250121	-0.913355
91474069	rs6452996	5.22898e-08	-1.56247	-0.849128	8.85782e-07	-0.724805	-0.858853	1.48491e-05	0.250121	-0.908929
91474482	rs4590205	5.25101e-08	-1.56247	-0.844923	8.89465e-07	-0.724805	-0.854704	1.49063e-05	0.250121	-0.90508
91474949	rs7725865	5.39953e-08	-1.54734	-0.832165	9.30867e-07	-0.691899	-0.842114	1.5784e-05	0.295644	-0.893392
91475541	rs10068845	5.14085e-08	-1.56247	-0.866125	8.71054e-07	-0.724805	-0.87562	1.46202e-05	0.250121	-0.924461
91475744	rs10061062	5.21924e-08	-1.54734	-0.866125	9.00193e-07	-0.691899	-0.87562	1.53012e-05	0.295644	-0.924461
91475746	rs11952503	8.95819e-08	-1.55696	-0.31629	1.00868e-06	-1.36094	-0.0927948	1.74942e-05	-0.344826	-0.150052
91475802	rs10942663	3.96332e-08	-1.48061	-1.20812	2.29959e-07	-1.74771	-1.18452	6.4655e-06	-0.306776	-1.18349
91475948	rs11959721	5.16202e-08	-1.56247	-0.862016	8.74591e-07	-0.724805	-0.871568	1.46752e-05	0.250121	-0.92071
91477046	rs10040401	5.14529e-08	-1.56985	-0.857883	8.63995e-07	-0.741071	-0.867491	1.44018e-05	0.227545	-0.916934
91477161	rs4509056	5.1834e-08	-1.56247	-0.857883	8.78164e-07	-0.724805	-0.867491	1.47307e-05	0.250121	-0.916934
91477187	rs4529237	5.33563e-08	-1.55497	-0.836441	9.11764e-07	-0.708414	-0.846334	1.53675e-05	0.272821	-0.897312
91478027	rs4601072	5.31386e-08	-1.55497	-0.840528	9.06314e-07	-0.708414	-0.852329	1.52839e-05	0.272821	-0.902765
91478062	rs4315955	5.21241e-08	-1.56985	-0.844923	8.75114e-07	-0.741071	-0.854704	1.45736e-05	0.227545	-0.90508
91478366	rs4460166	5.25549e-08	-1.56247	-0.844071	8.83403e-07	-0.724805	-0.861543	1.48094e-05	0.250121	-0.911604
91478371	rs4495215	5.17458e-08	-1.57782	-0.844235	8.55377e-07	-0.75882	-0.859767	1.41474e-05	0.202854	-0.910068
91478976	rs12657917	9.17753e-08	-1.56991	-0.279147	1.03676e-06	-1.37873	-0.0475496	1.76878e-05	-0.377849	-0.106024
91479328	rs7719245	5.09861e-08	-1.59192	-0.844923	8.3274e-07	-0.790704	-0.854704	1.35992e-05	0.158346	-0.90508
91480140	rs4916882	5.08519e-08	-1.59879	-0.840694	8.2315e-07	-0.80646	-0.850531	1.3354e-05	0.136279	-0.901208
91480288	rs77093889	8.37091e-08	-1.65487	-0.286178	5.17792e-07	-1.75559	-0.364961	3.31367e-06	-1.78115	-0.37754
91480349	rs73135128	8.55063e-08	-1.63946	-0.280351	5.17373e-07	-1.76198	-0.359385	3.3294e-06	-1.78195	-0.372006
91480776	rs13178345	4.58341e-08	-1.51306	-1.03031	8.23487e-07	-0.619369	-1.03721	1.45848e-05	0.39533	-1.07209
91483175	rs7702979	5.83101e-08	-1.59192	-0.7107	9.45916e-07	-0.790704	-0.727271	1.52991e-05	0.158346	-0.787296
91483257	rs7702753	3.92736e-08	-1.51686	-1.18099	5.28555e-07	-0.921375	-1.17861	9.3431e-06	0.0702218	-1.19233
91483799	rs4523031	5.79112e-08	-1.59879	-0.7107	9.3113e-07	-0.80646	-0.727271	1.49652e-05	0.136279	-0.787296
91483914	rs34300873	6.40292e-08	-1.17664	-1.03242	4.36428e-07	-1.39056	-0.900947	0.00173924	4.71406	-0.609603
91485415	rs55738460	5.73248e-08	-1.61927	-0.700399	8.96485e-07	-0.854508	-0.71714	1.41201e-05	0.0686573	-0.777804
91485511	rs7445086	1.40655e-07	-1.70876	0.286667	1.2244e-06	-1.68382	0.423901	7.69445e-06	-1.77304	0.456796
91485855	rs72775300	3.05329e-08	-1.73526	-1.21434	2.20868e-07	-1.77232	-1.20024	1.5466e-06	-1.72048	-1.20021
91486161	rs4916883	5.71721e-08	-1.63184	-0.690494	8.78189e-07	-0.884871	-0.707396	1.365e-05	0.0256637	-0.768669
91486183	rs4916884	5.7529e-08	-1.62562	-0.690494	8.91567e-07	-0.869752	-0.707396	1.39458e-05	0.0470984	-0.768669
91486524	rs7379858	5.71721e-08	-1.63184	-0.690494	8.78189e-07	-0.884871	-0.707396	1.365e-05	0.0256637	-0.768669
91486752	rs7379879	4.97261e-08	-1.37386	-1.08801	2.78772e-07	-1.71584	-1.0239	8.9692e-06	-0.140864	-1.02208
91486815	rs4244211	1.42512e-07	-1.7033	0.294325	1.20878e-06	-1.68993	0.417167	7.62869e-06	-1.77482	0.44999
91487014	rs76671945	9.8161e-08	-1.78179	-1.89792e-10	8.10514e-07	-1.67246	-1.89792e-10	1.03264e-05	-1.02204	-1.89792e-10
91487751	rs79912474	1.19255e-07	-1.66314	0.0760065	7.26813e-07	-1.75162	-0.0298367	4.61975e-06	-1.78031	-0.0460899
91488490	rs4443453	3.68711e-08	-1.58677	-1.1742	4.67274e-07	-1.05161	-1.1716	7.74252e-06	-0.123327	-1.18669
91488641	rs13154687	5.20096e-08	-1.77916	-0.637809	3.62045e-07	-1.77765	-0.700713	2.42301e-06	-1.78171	-0.690029
91488663	rs4524539	5.76945e-08	-1.64334	-0.6699	8.68021e-07	-0.91678	-0.687133	1.26267e-05	-0.0712815	-0.749653
91488668	rs4446502	5.76945e-08	-1.64334	-0.6699	8.68021e-07	-0.91678	-0.687133	1.26267e-05	-0.0712815	-0.749653
91488776	rs6452997	5.11474e-08	-1.36462	-1.06907	2.86345e-07	-1.71209	-1.00084	9.35057e-06	-0.122382	-0.998927
91488872	rs7378921	5.72565e-08	-1.65604	-0.664819	8.4763e-07	-0.945553	-0.682132	1.28183e-05	-0.0609189	-0.744956
91489217	rs13361289	5.72292e-08	-1.66162	-0.659714	8.39651e-07	-0.960035	-0.677108	1.26138e-05	-0.0817195	-0.740236
91489275	rs12697827	6.37487e-08	-1.63994	-0.573509	9.68455e-07	-0.904833	-0.589594	1.48252e-05	-0.00271847	-0.6577
91495145	rs12651727	3.12659e-08	-1.72827	-1.1976	3.86293e-07	-1.24365	-1.16988	5.01321e-06	-0.560099	-1.18457
91495278	rs6881171	4.19528e-08	-1.50106	-1.13079	2.47264e-07	-1.76823	-1.09145	5.8573e-06	-0.493041	-1.09602
91495732	rs73135147	1.33093e-07	-1.63729	0.159941	7.78983e-07	-1.76278	0.0506417	4.99583e-06	-1.78199	0.0338443
91495951	rs4549564	6.9637e-08	-1.78088	-0.344223	7.45014e-07	-1.43747	-0.319256	4.29194e-06	-1.59011	-0.309892
91495981	rs4256376	5.72044e-08	-1.67727	-0.644499	7.74165e-07	-1.05621	-0.662131	1.11947e-05	-0.215146	-0.726158
91496110	rs74438503	5.30031e-07	-1.34031e-10	-0.0954636	3.5555e-06	-1.34031e-10	-0.193879	2.32844e-05	-1.34031e-10	-0.208962
91496422	rs7378960	5.74993e-08	-1.67727	-0.639358	7.78093e-07	-1.05621	-0.65707	1.12481e-05	-0.215146	-0.721397
91496584	rs7706712	5.74993e-08	-1.67727	-0.639358	7.78093e-07	-1.05621	-0.65707	1.12481e-05	-0.215146	-0.721397
91496626	rs57298695	1.31815e-07	-1.64338	0.156379	7.7812e-07	-1.76047	0.0472244	4.97968e-06	-1.78183	0.0304497
91496742	rs7706919	3.53833e-08	-1.64028	-1.16187	4.05394e-07	-1.20782	-1.15745	6.19912e-06	-0.357252	-1.17509
91497111	rs7731331	5.8738e-08	-1.67727	-0.618044	7.94596e-07	-1.05621	-0.636083	1.14725e-05	-0.215146	-0.701643
91497122	rs73135157	1.42952e-07	-1.57297	0.167077	7.72346e-07	-1.77819	0.0574892	5.05529e-06	-1.77696	0.0406463
91497706	rs10039770	5.78269e-08	-1.67727	-0.633677	7.82458e-07	-1.05621	-0.651476	1.13075e-05	-0.215146	-0.716134
91497894	rs10038837	3.51561e-08	-1.64614	-1.16246	3.99784e-07	-1.21967	-1.15953	6.07419e-06	-0.375954	-1.17674
91497985	rs10044437	5.75335e-08	-1.68235	-0.633677	7.71971e-07	-1.06971	-0.651476	1.10852e-05	-0.234999	-0.716134
91498224	rs4441906	5.69308e-08	-1.68731	-0.639247	7.57555e-07	-1.08307	-0.65696	1.08127e-05	-0.254729	-0.721294
91498335	rs4560584	3.51561e-08	-1.64614	-1.16246	3.99784e-07	-1.21967	-1.15953	6.07419e-06	-0.375954	-1.17674
91498435	rs4576180	5.72139e-08	-1.68235	-0.639247	7.6775e-07	-1.06971	-0.65696	1.10282e-05	-0.234999	-0.721294
91498872	rs150508781	1.17274e-06	0.698702	-1.89792e-10	4.27541e-06	-0.00949378	-1.89792e-10	8.06205e-05	1.03301	-1.89792e-10
91499509	rs142656733	9.8265e-08	-1.78073	-1.89792e-10	9.62794e-07	-1.50029	-1.89792e-10	5.26138e-06	-1.69635	-1.89792e-10
91499656	rs79532700	9.16254e-08	-1.66731	-0.183377	5.95608e-07	-1.74946	-0.23109	3.87729e-06	-1.77977	-0.221835
91499760	rs56990370	7.88552e-08	-1.70062	-0.300167	5.1294e-07	-1.77652	-0.35345	4.81043e-06	-1.4414	-0.344563
91499761	rs76551277	7.62614e-08	-1.7056	-0.328628	4.99666e-07	-1.77513	-0.381064	4.63089e-06	-1.45168	-0.37232
91500544	rs77956584	1.82325e-07	-1.34031e-10	-1.16261	1.34864e-06	-1.34031e-10	-1.16327	9.01309e-06	-1.34031e-10	-1.15807
91500568	rs75166936	1.31331e-07	-0.274652	-1.21602	5.5324e-07	-0.838577	-1.21576	1.54833e-05	0.599069	-1.21606
91500643	rs116951159	1.79423e-07	-1.34031e-10	-1.17865	1.32732e-06	-1.34031e-10	-1.17921	8.86318e-06	-1.34031e-10	-1.17484
91501201	rs7378834	9.90059e-08	-1.77322	-1.89792e-10	7.36709e-07	-1.76794	-1.89792e-10	5.82684e-06	-1.59427	-1.89792e-10
91501447	rs73771699	1.82884e-07	-1.15955	-1.89792e-10	1.22121e-06	-1.26253	-1.89792e-10	4.97385e-06	-1.75255	-1.89792e-10
91502103	rs4585491	8.085e-07	-0.412653	0.739435	8.30155e-06	-0.290212	0.94428	6.01528e-05	-0.247003	0.987144
91502441	rs4565245	3.28996e-08	-1.76952	-1.10542	2.66877e-07	-1.71879	-1.06455	2.27983e-06	-1.54513	-0.987518
91502480	rs188761455	1.59398e-07	-1.29699	-1.89792e-10	1.42283e-06	-1.10972	-1.89792e-10	9.05515e-06	-1.15341	-1.89792e-10
91502627	rs77811454	1.74531e-07	-1.34031e-10	-1.2063	1.29395e-06	-1.34031e-10	-1.20468	8.62398e-06	-1.34031e-10	-1.2022
91503401	rs74808569	1.13057e-07	-0.464795	-1.17571	4.44822e-07	-1.09874	-1.17371	9.12029e-06	0.0302943	-1.17654
91503502	rs10473956	1.03164e-06	-0.189015	0.759526	1.10978e-05	-0.0258704	0.97024	8.12035e-05	0.0261265	1.01409
91504219	rs73771702	1.77527e-07	-1.18927	-1.89792e-10	1.18853e-06	-1.28966	-1.89792e-10	4.94319e-06	-1.75873	-1.89792e-10
91504374	rs12187247	1.82658e-07	-1.27129	0.110503	1.78973e-06	-1.13172	0.251406	3.7939e-05	0.0880571	0.191177
91505512	rs72777007	1.82916e-07	-1.27842	0.11905	1.84316e-06	-1.11129	0.260395	3.81853e-05	0.0857256	0.19998
91505767	rs4512154	2.31287e-07	-1.24238	0.317645	2.62922e-06	-1.02137	0.525683	2.25619e-05	-0.808654	0.56817
91505772	rs4358556	1.67461e-07	-1.33182	0.0841776	1.67019e-06	-1.17315	0.223711	3.31917e-05	-0.0185042	0.164059
91506020	rs7730927	3.33583e-08	-1.7477	-1.11339	2.75826e-07	-1.67645	-1.07391	2.10954e-06	-1.61123	-0.999042
91506253	rs4345347	1.62462e-07	-1.27796	-1.89792e-10	9.32103e-07	-1.53269	-1.89792e-10	5.31617e-06	-1.68599	-1.89792e-10
91506361	rs73135176	3.28643e-08	-1.77979	-1.09623	2.62871e-07	-1.74464	-1.05383	2.38538e-06	-1.513	-0.974386
91506474	rs112073560	1.57859e-07	-1.3067	-1.89792e-10	9.13564e-07	-1.55278	-1.89792e-10	5.25114e-06	-1.6983	-1.89792e-10
91506794	rs187103018	1.34628e-07	-1.46588	-1.89792e-10	9.19769e-07	-1.54601	-1.89792e-10	1.42643e-05	-0.698986	-1.89792e-10
```
