## Supplementary material for "Characterization of shared and ancestry-specific signals driving complex traits using multi-ancestry fine-mapping": susiex_nc3.cs80.summary

```
# chr5:89778217-91506918
CS_ID	CS_LENGTH	CS_PURITY	MAX_PIP_SNP	BP	REF_ALLELE	ALT_ALLELE	REF_FRQ	BETA	SE	-LOG10P	MAX_PIP	POST-HOC_PROB_POP1	POST-HOC_PROB_POP2
1	18	0.940365	rs331395	91006918	G,G	C,C	0.791252,0.640873	0.0284862,0.0182674	0.00486487,0.00891032	8.32277,1.39415	0.0681002	0.997018	0.690364
2	12	0.92826	rs12188094	90278217	T,NA	A,NA	0.715706,NA	-0.0247624,NA	0.00438317,NA	7.79323,NA	0.140428	0.984995	0.48866
3	36	0.259665	rs6873740	91390561	T,T	C,C	0.884692,0.989087	0.0299212,-0.0199646	0.00619033,0.0411453	5.8725,0.202373	0.0328573	0.947066	0.277001
```
