## Supplementary material for "Characterization of shared and ancestry-specific signals driving complex traits using multi-ancestry fine-mapping": susiex_nc1.cs80.cs

```
CS_ID	SNP	BP	REF_ALLELE	ALT_ALLELE	REF_FRQ	BETA	SE	-LOG10P	CS_PIP	OVRL_PIP
1	chr5:90894483:G:T	90894483	T,T	G,G	1,1	-inf,inf	inf,inf	5.55704,0.00850736	0.144965	0.144965
1	chr5:90893069:A:G	90893069	G,G	A,A	1,1	-inf,-inf	inf,inf	5.44969,0.266929	0.136885	0.136885
1	chr5:90889700:C:T	90889700	T,T	C,C	1,1	-inf,-inf	inf,inf	5.41029,0.252318	0.124075	0.124075
1	chr5:90894600:C:G	90894600	G,G	C,C	1,1	-inf,-inf	inf,inf	5.25982,0.225421	0.0879641	0.0879641
1	chr5:90890830:T:C	90890830	C,C	T,T	1,1	-inf,-inf	inf,inf	5.29029,0.0576489	0.083437	0.083437
1	chr5:90895439:A:G	90895439	G,G	A,A	1,1	-inf,-inf	inf,inf	5.21474,0.113034	0.0731265	0.0731265
1	chr5:90909376:T:G	90909376	G,G	T,T	1,1	-inf,-inf	inf,inf	4.38554,0.400443	0.0170718	0.0170718
1	chr5:90906182:C:T	90906182	T,T	C,C	1,1	-inf,-inf	inf,inf	4.41518,0.0847497	0.0134312	0.0134312
1	chr5:90916459:A:G	90916459	G,G	A,A	1,1	-inf,-inf	inf,inf	3.64006,0.897848	0.00755521	0.00755521
1	chr5:90917075:G:A	90917075	A,A	G,G	1,1	-inf,-inf	inf,inf	3.64114,0.779239	0.0062629	0.0062629
1	chr5:90911582:G:A	90911582	A,A	G,G	1,1	-inf,-inf	inf,inf	3.61401,0.769131	0.00582828	0.00582828
1	chr5:90576728:T:C	90576728	C,C	T,T	1,1	inf,-inf	inf,inf	3.79147,0.43059	0.00515149	0.00515149
1	chr5:90966377:T:A	90966377	A,A	T,T	1,1	-inf,-inf	inf,inf	3.68444,0.418835	0.00406531	0.00406531
1	chr5:90966658:T:C	90966658	C,C	T,T	1,1	-inf,inf	inf,inf	3.68654,0.0535603	0.00291107	0.00291107
1	chr5:90893382:A:G	90893382	G,G	A,A	1,1	-inf,inf	inf,inf	3.64133,0.110409	0.00272446	0.00272446
1	chr5:90707457:G:A	90707457	A,A	G,G	1,1	-inf,inf	inf,inf	3.11757,0.918991	0.00267003	0.00267003
1	chr5:90984011:T:C	90984011	C,C	T,T	1,1	inf,-inf	inf,inf	3.54294,0.304052	0.00264306	0.00264306
1	chr5:90721054:G:A	90721054	A,A	G,G	1,1	-inf,-inf	inf,inf	2.93427,1.09216	0.00245191	0.00245191
1	chr5:90893575:T:C	90893575	C,C	T,T	1,1	-inf,inf	inf,inf	3.58688,0.106315	0.0024286	0.0024286
1	chr5:90575697:T:C	90575697	C,C	T,T	1,1	inf,-inf	inf,inf	3.23822,0.702583	0.00242544	0.00242544
1	chr5:90892946:G:T	90892946	T,T	G,G	1,1	-inf,inf	inf,inf	3.54825,0.0367358	0.00217667	0.00217667
1	chr5:90889952:C:T	90889952	T,T	C,C	1,1	-inf,inf	inf,inf	3.53656,0.0497648	0.00213265	0.00213265
1	chr5:90974019:G:A	90974019	A,A	G,G	1,1	-inf,inf	inf,inf	3.32983,0.333827	0.00176296	0.00176296
1	chr5:90973559:G:A	90973559	A,A	G,G	1,1	-inf,inf	inf,inf	3.32192,0.341455	0.00175009	0.00175009
1	chr5:90973532:C:A	90973532	A,A	C,C	1,1	-inf,inf	inf,inf	3.32518,0.311922	0.0017029	0.0017029
1	chr5:90973349:T:A	90973349	A,A	T,T	1,1	-inf,inf	inf,inf	3.31697,0.31437	0.00167905	0.00167905
1	chr5:91165041:A:G	91165041	NA,G	NA,A	NA,1	NA,inf	NA,inf	NA,2.76443	0.00164143	0.00164143
1	chr5:90532441:T:A	90532441	A,A	T,T	1,1	inf,-inf	inf,inf	1.92863,1.97655	0.00160039	0.00160039
1	chr5:90903747:G:A	90903747	A,A	G,G	1,1	-inf,inf	inf,inf	3.32548,0.221497	0.00155081	0.00155081
1	chr5:90618870:A:G	90618870	G,G	A,A	1,1	inf,-inf	inf,inf	3.25037,0.357823	0.00154069	0.00154069
1	chr5:90725475:A:G	90725475	G,G	A,A	1,1	-inf,-inf	inf,inf	3.05933,0.621209	0.00148837	0.00148837
1	chr5:90721879:CTG:C	90721879	C,C	CTG,CTG	1,1	-inf,-inf	inf,inf	3.14616,0.485489	0.00146613	0.00146613
1	chr5:90969992:G:A	90969992	A,A	G,G	1,1	-inf,inf	inf,inf	3.21755,0.364116	0.00145139	0.00145139
1	chr5:90966795:T:C	90966795	C,C	T,T	1,1	-inf,inf	inf,inf	3.32569,0.042418	0.00137845	0.00137845
1	chr5:90975293:C:T	90975293	T,T	C,C	1,1	-inf,inf	inf,inf	3.28967,0.0879312	0.00130361	0.00130361
1	chr5:90979089:T:A	90979089	A,A	T,T	1,1	-inf,inf	inf,inf	3.27577,0.104008	0.00127808	0.00127808
1	chr5:90983476:C:T	90983476	T,T	C,C	1,1	-inf,inf	inf,inf	3.27158,0.110845	0.00127226	0.00127226
1	chr5:91197474:C:A	91197474	NA,A	NA,C	NA,1	NA,inf	NA,inf	NA,2.62848	0.00126472	0.00126472
1	chr5:90983597:C:T	90983597	T,T	C,C	1,1	-inf,inf	inf,inf	3.26619,0.103417	0.00125276	0.00125276
1	chr5:90586510:A:G	90586510	G,G	A,A	1,1	inf,-inf	inf,inf	2.91764,0.696704	0.00124868	0.00124868
1	chr5:90976393:A:G	90976393	G,G	A,A	1,1	-inf,inf	inf,inf	3.26116,0.114495	0.00124814	0.00124814
1	chr5:90974465:T:G	90974465	G,G	T,T	1,1	-inf,inf	inf,inf	3.2533,0.10075	0.00121822	0.00121822
1	chr5:90983329:G:A	90983329	A,A	G,G	1,1	-inf,inf	inf,inf	3.25084,0.0902593	0.00120521	0.00120521
1	chr5:90981220:A:G	90981220	G,G	A,A	1,1	-inf,inf	inf,inf	3.24751,0.0966308	0.00120109	0.00120109
1	chr5:90974943:C:T	90974943	T,T	C,C	1,1	-inf,inf	inf,inf	3.2495,0.0883163	0.0012007	0.0012007
1	chr5:90586036:A:G	90586036	G,G	A,A	1,1	inf,-inf	inf,inf	2.89817,0.692066	0.00119175	0.00119175
1	chr5:90967352:A:T	90967352	T,T	A,A	1,1	-inf,inf	inf,inf	3.23793,0.103539	0.00118229	0.00118229
1	chr5:90973695:T:C	90973695	C,C	T,T	1,1	-inf,inf	inf,inf	3.23788,0.0918695	0.00117458	0.00117458
1	chr5:90968431:T:C	90968431	C,C	T,T	1,1	-inf,inf	inf,inf	3.2354,0.100447	0.00117411	0.00117411
1	chr5:91200858:G:A	91200858	NA,A	NA,G	NA,1	NA,inf	NA,inf	NA,2.58352	0.00116055	0.00116055
1	chr5:90909590:G:GGAATACTAAAAACTTTGTGA	90909590	GGAATACTAAAAACTTTGTGA,GGAATACTAAAAACTTTGTGA	G,G	1,1	inf,-inf	inf,inf	3.20366,0.16731	0.00115188	0.00115188
1	chr5:90976806:C:A	90976806	A,A	C,C	1,1	-inf,inf	inf,inf	3.2245,0.0955492	0.00114503	0.00114503
1	chr5:90968046:C:T	90968046	T,T	C,C	1,1	-inf,inf	inf,inf	3.22789,0.0804291	0.00114417	0.00114417
1	chr5:90620444:A:G	90620444	G,G	A,A	1,1	-inf,inf	inf,inf	3.23023,0.0247093	0.00112861	0.00112861
1	chr5:90980481:A:G	90980481	G,G	A,A	1,1	-inf,inf	inf,inf	3.21527,0.100332	0.00112654	0.00112654
1	chr5:90592783:C:T	90592783	T,T	C,C	1,1	inf,-inf	inf,inf	2.9597,0.567028	0.00112267	0.00112267
1	chr5:90981858:C:A	90981858	A,A	C,C	1,1	-inf,inf	inf,inf	3.21464,0.0961207	0.00112248	0.00112248
1	chr5:90643250:G:A	90643250	A,A	G,G	1,1	-inf,inf	inf,inf	2.83802,0.730066	0.00111792	0.00111792
1	chr5:90979249:A:T	90979249	T,T	A,A	1,1	-inf,inf	inf,inf	3.20567,0.106199	0.00110834	0.00110834
1	chr5:90976981:T:G	90976981	G,G	T,T	1,1	-inf,inf	inf,inf	3.2025,0.0992703	0.00109679	0.00109679
1	chr5:90978714:A:G	90978714	G,G	A,A	1,1	-inf,inf	inf,inf	3.20294,0.0965225	0.00109612	0.00109612
1	chr5:90976939:T:C	90976939	C,C	T,T	1,1	-inf,inf	inf,inf	3.20067,0.0956439	0.00109051	0.00109051
1	chr5:91171885:A:G	91171885	NA,G	NA,A	NA,1	NA,inf	NA,inf	NA,2.54817	0.00108479	0.00108479
1	chr5:90887007:A:G	90887007	G,G	A,A	1,1	-inf,inf	inf,inf	3.20761,0.0484667	0.00108375	0.00108375
1	chr5:90706779:T:C	90706779	C,C	T,T	1,1	-inf,-inf	inf,inf	2.94677,0.559709	0.00108213	0.00108213
1	chr5:90980376:G:A	90980376	A,A	G,G	1,1	-inf,inf	inf,inf	3.19418,0.105186	0.0010819	0.0010819
1	chr5:90983625:G:A	90983625	A,A	G,G	1,1	-inf,inf	inf,inf	3.19173,0.109283	0.00107909	0.00107909
1	chr5:90981980:T:C	90981980	C,C	T,T	1,1	-inf,inf	inf,inf	3.19203,0.0994744	0.00107365	0.00107365
1	chr5:90978034:A:C	90978034	C,C	A,A	1,1	-inf,inf	inf,inf	3.18995,0.0979862	0.00106819	0.00106819
1	chr5:90969998:T:C	90969998	C,C	T,T	1,1	-inf,inf	inf,inf	3.18759,0.0916022	0.00105938	0.00105938
1	chr5:90884168:G:A	90884168	A,NA	G,NA	1,NA	-inf,NA	inf,NA	2.60751,NA	0.00104403	0.00104403
1	chr5:90970251:T:C	90970251	C,C	T,T	1,1	-inf,inf	inf,inf	3.17829,0.0907615	0.00103894	0.00103894
1	chr5:90978956:A:G	90978956	G,G	A,A	1,1	-inf,inf	inf,inf	3.17391,0.103034	0.00103661	0.00103661
1	chr5:90715854:G:A	90715854	A,A	G,G	1,1	-inf,-inf	inf,inf	3.0047,0.43883	0.00103194	0.00103194
1	chr5:91441000:TTCTTATA:T	91441000	T,NA	TTCTTATA,NA	1,NA	-inf,NA	inf,NA	2.59593,NA	0.00101995	0.00101995
1	chr5:90975097:G:A	90975097	A,A	G,G	1,1	-inf,inf	inf,inf	3.16742,0.0893901	0.00101535	0.00101535
1	chr5:90927727:T:C	90927727	C,C	T,T	1,1	-inf,-inf	inf,inf	2.63322,0.927472	0.00101189	0.00101189
```
