## Supplementary material for "Characterization of shared and ancestry-specific signals driving complex traits using multi-ancestry fine-mapping": susiex_nc1.cs80.snp

```
BP	SNP	PIP(CS1)	LogBF(CS1,Pop1)	LogBF(CS1,Pop2)
90470102	chr5:90470102:G:A	3.15957e-05	-1.11326e-10	-0.681995
90470452	chr5:90470452:A:G	2.31123e-05	-1.11326e-10	-0.994651
90471046	chr5:90471046:T:C	1.918e-05	-1.11326e-10	-1.18115
90471429	chr5:90471429:C:T	2.42337e-05	-0.732874	-0.214396
90471438	chr5:90471438:GT:G	2.44363e-05	-0.673873	-0.265074
90471525	chr5:90471525:G:A	1.94055e-05	-1.11326e-10	-1.16946
90472471	chr5:90472471:C:CTT	4.08142e-06	-1.55477	-1.1738
90472507	chr5:90472507:T:A	2.29357e-05	-1.11326e-10	-1.00232
90472576	chr5:90472576:G:C	3.11211e-05	-1.11326e-10	-0.69713
90472770	chr5:90472770:A:G	4.77007e-05	-1.11326e-10	-0.27007
90473377	chr5:90473377:G:T	4.0746e-06	-1.54806	-1.18218
90474017	chr5:90474017:G:A	2.04111e-05	-1.11326e-10	-1.11894
90474089	chr5:90474089:G:C	1.96144e-05	-1.11326e-10	-1.15875
90474182	chr5:90474182:G:A	5.85965e-06	-1.21867	-1.14825
90474305	chr5:90474305:T:C	3.10232e-05	-1.11326e-10	-0.700281
90474664	chr5:90474664:G:A	4.00801e-05	-1.11326e-10	-0.444136
90474741	chr5:90474741:C:A	2.38116e-05	-1.11326e-10	-0.964845
90474951	chr5:90474951:G:A	3.99387e-06	-1.55927	-1.19099
90475383	chr5:90475383:G:C	2.43492e-05	-1.11326e-10	-0.942517
90476137	chr5:90476137:A:T	1.62119e-05	-1.34927	-2.46166e-10
90476655	chr5:90476655:G:C	1.90804e-05	-1.11326e-10	-1.18635
90478270	chr5:90478270:A:G	3.18934e-05	0.470415	-1.14303
90479182	chr5:90479182:CAACA:C	1.95053e-05	-1.11326e-10	-1.16433
90479398	chr5:90479398:G:A	4.55028e-05	0.184007	-0.50125
90479405	chr5:90479405:G:A	4.38305e-05	-1.11326e-10	-0.354687
90479604	chr5:90479604:T:A	1.91737e-05	-1.11326e-10	-1.18148
90480226	chr5:90480226:A:G	2.95432e-05	0.441523	-1.19068
90480423	chr5:90480423:T:C	1.91214e-05	-1.11326e-10	-1.18421
90480424	chr5:90480424:G:T	1.90995e-05	-1.11326e-10	-1.18535
90480425	chr5:90480425:T:TCCTA	1.90995e-05	-1.11326e-10	-1.18535
90480555	chr5:90480555:TC:T	2.33421e-05	-1.11326e-10	-0.984756
90480623	chr5:90480623:C:T	2.02238e-05	-1.11326e-10	-1.12816
90480902	chr5:90480902:G:T	2.64384e-05	-1.11326e-10	-0.8602
90481097	chr5:90481097:G:A	1.31307e-05	-1.56007	-2.46166e-10
90481329	chr5:90481329:A:G	5.38564e-05	-0.148696	-2.46166e-10
90481401	chr5:90481401:A:G	1.92995e-05	-1.11326e-10	-1.17493
90482017	chr5:90482017:T:A	9.75841e-05	-1.11326e-10	0.445699
90482078	chr5:90482078:C:T	8.47863e-05	0.130993	0.174124
90482840	chr5:90482840:T:C	0.000180229	0.222733	0.836481
90483065	chr5:90483065:G:A	3.59065e-05	-1.11326e-10	-0.554099
90483364	chr5:90483364:GC:G	4.43252e-05	-1.11326e-10	-0.343462
90483457	chr5:90483457:G:T	5.16067e-05	-1.11326e-10	-0.191365
90483669	chr5:90483669:C:T	4.21801e-05	-0.393067	-2.46166e-10
90483730	chr5:90483730:G:A	4.31294e-05	0.127107	-0.497919
90483791	chr5:90483791:A:T	1.59671e-05	-1.36449	-2.46166e-10
90484397	chr5:90484397:C:CTG	6.26482e-05	-0.00701349	0.00953195
90485128	chr5:90485128:C:A	3.65235e-05	0.230941	-0.768002
90485146	chr5:90485146:A:G	5.55568e-06	-1.23754	-1.18265
90485154	chr5:90485154:C:T	2.97232e-05	0.0968505	-0.83994
90485345	chr5:90485345:A:G	1.31321e-05	-1.55996	-2.46166e-10
90485398	chr5:90485398:G:A	3.21765e-05	-0.204989	-0.458792
90485714	chr5:90485714:G:C	2.13184e-05	-1.11326e-10	-1.07545
90485777	chr5:90485777:C:T	4.7456e-05	0.624341	-0.899554
90485979	chr5:90485979:A:G	1.93986e-05	-1.11326e-10	-1.16982
90486122	chr5:90486122:T:C	1.69441e-05	-1.09789	-0.207202
90486864	chr5:90486864:A:G	1.93351e-05	-0.0707282	-1.10237
90486989	chr5:90486989:T:C	1.98278e-05	-1.11326e-10	-1.14793
90487775	chr5:90487775:A:G	4.55802e-05	-1.11326e-10	-0.315544
90488195	chr5:90488195:G:A	2.69266e-05	-1.11326e-10	-0.841903
90488221	chr5:90488221:A:G	1.90522e-05	-1.11326e-10	-1.18783
90488331	chr5:90488331:T:A	5.63259e-06	-1.21959	-1.18685
90488806	chr5:90488806:AT:A	6.35258e-06	-1.48216	-0.803997
90488945	chr5:90488945:T:C	4.85035e-05	-1.11326e-10	-0.253381
90489327	chr5:90489327:A:G	8.16066e-05	1.33387	-1.06697
90489429	chr5:90489429:C:T	2.10651e-05	-1.11326e-10	-1.0874
90489587	chr5:90489587:C:T	6.72912e-06	-1.08776	-1.14082
90489595	chr5:90489595:G:T	6.6879e-06	-1.10246	-1.13225
90490101	chr5:90490101:T:C	2.06537e-05	-1.11326e-10	-1.10712
90490226	chr5:90490226:G:T	7.19387e-06	-1.48828	-0.673508
90490307	chr5:90490307:G:A	8.65809e-05	0.810242	-0.484179
90490468	chr5:90490468:A:G	6.6542e-06	-1.05666	-1.18311
90490911	chr5:90490911:G:A	2.12115e-05	-1.11326e-10	-1.08047
90490949	chr5:90490949:T:C	4.72417e-05	0.421255	-0.700994
90491321	chr5:90491321:C:G	1.32934e-05	-1.54775	-2.46166e-10
90491379	chr5:90491379:G:C	4.31347e-05	-1.11326e-10	-0.370688
90491604	chr5:90491604:T:C	1.44214e-05	-1.4663	-2.46166e-10
90491751	chr5:90491751:A:G	1.89982e-05	-1.11326e-10	-1.19067
90492713	chr5:90492713:T:C	2.89111e-05	-1.11326e-10	-0.770792
90492891	chr5:90492891:A:G	4.32185e-05	-1.11326e-10	-0.368747
90493017	chr5:90493017:A:AAAAG	6.10273e-06	-1.14805	-1.17823
90493074	chr5:90493074:A:G	4.19025e-05	0.338655	-0.738324
90493078	chr5:90493078:C:T	1.32951e-05	-1.54762	-2.46166e-10
90493189	chr5:90493189:T:C	2.11611e-05	-1.11326e-10	-1.08285
90493280	chr5:90493280:T:C	4.58199e-05	-1.11326e-10	-0.310297
90493322	chr5:90493322:C:T	2.87854e-05	0.0386685	-0.813817
90493512	chr5:90493512:T:G	1.97326e-05	-1.11326e-10	-1.15274
90494716	chr5:90494716:C:G	1.90461e-05	-1.11326e-10	-1.18816
90495172	chr5:90495172:C:T	5.82862e-06	-1.39996	-0.972277
90495229	chr5:90495229:T:C	1.90496e-05	-1.11326e-10	-1.18797
90495441	chr5:90495441:A:G	6.53328e-06	-1.11503	-1.14308
90496011	chr5:90496011:G:A	4.52785e-05	-0.322184	-2.46166e-10
90496498	chr5:90496498:T:G	1.90797e-05	-1.11326e-10	-1.18639
90496691	chr5:90496691:A:G	3.18824e-05	-0.0831953	-0.589768
90496906	chr5:90496906:T:A	1.90205e-05	-0.16238	-1.02712
90497223	chr5:90497223:G:T	2.34993e-05	-0.793377	-0.184668
90497356	chr5:90497356:TAAG:T	2.02346e-05	-1.11326e-10	-1.12762
90497396	chr5:90497396:C:T	1.89651e-05	-0.163129	-1.02929
90498256	chr5:90498256:C:T	1.91076e-05	-1.11326e-10	-1.18493
90498466	chr5:90498466:A:G	1.90036e-05	-1.11326e-10	-1.19039
90499026	chr5:90499026:A:G	1.95887e-05	-1.11326e-10	-1.16006
90499123	chr5:90499123:A:T	9.09977e-06	-1.47271	-0.454054
90499790	chr5:90499790:G:A	3.90884e-05	-1.11326e-10	-0.46919
90501037	chr5:90501037:T:A	6.54225e-06	-1.11402	-1.14271
90501217	chr5:90501217:A:C	4.37415e-05	-1.11326e-10	-0.356719
90501327	chr5:90501327:TTCTG:T	1.91039e-05	-1.11326e-10	-1.18512
90501548	chr5:90501548:G:A	1.90081e-05	-1.11326e-10	-1.19015
90501611	chr5:90501611:A:C	1.98505e-05	-1.11326e-10	-1.14679
90501730	chr5:90501730:T:C	2.07296e-05	-1.11326e-10	-1.10345
90501752	chr5:90501752:T:C	8.69494e-05	-1.11326e-10	0.33031
90502255	chr5:90502255:G:A	4.23672e-05	-1.11326e-10	-0.388642
90502292	chr5:90502292:A:G	5.61222e-05	1.06941	-1.1769
90502412	chr5:90502412:G:A	1.91992e-05	-1.11326e-10	-1.18015
90503056	chr5:90503056:A:G	5.21749e-05	0.984462	-1.16488
90503131	chr5:90503131:T:C	2.29572e-05	-1.11326e-10	-1.00138
90503342	chr5:90503342:T:G	2.22453e-05	-1.11326e-10	-1.03289
90503419	chr5:90503419:G:A	2.74333e-05	-0.82326	-2.46166e-10
90504062	chr5:90504062:G:A	2.41095e-05	-1.11326e-10	-0.952409
90504067	chr5:90504067:G:A	2.43662e-05	-1.11326e-10	-0.941817
90504358	chr5:90504358:A:ACT	2.29678e-05	-1.11326e-10	-1.00092
90504554	chr5:90504554:TC:T	7.40566e-06	-1.02756	-1.10521
90504698	chr5:90504698:T:A	2.80526e-05	-1.11326e-10	-0.800935
90504770	chr5:90504770:T:A	9.37631e-05	-1.11326e-10	0.405755
90506161	chr5:90506161:G:A	1.79902e-05	-0.112721	-1.13247
90506179	chr5:90506179:A:T	2.99494e-05	-1.11326e-10	-0.735508
90506187	chr5:90506187:G:C	6.5651e-06	-1.06227	-1.19098
90506321	chr5:90506321:A:G	2.24609e-05	-1.11326e-10	-1.02324
90507101	chr5:90507101:A:C	1.90662e-05	-1.11326e-10	-1.1871
90507371	chr5:90507371:T:C	6.43047e-06	-1.08326	-1.19071
90507674	chr5:90507674:ATG:A	3.76512e-05	-1.11326e-10	-0.506652
90507677	chr5:90507677:T:A	3.73402e-05	-1.11326e-10	-0.514944
90507724	chr5:90507724:T:C	1.4267e-05	-1.47707	-2.46166e-10
90507770	chr5:90507770:T:C	8.88333e-05	1.13613	-0.784386
90508153	chr5:90508153:T:G	1.4923e-05	-1.43211	-2.46166e-10
90508528	chr5:90508528:C:T	1.97742e-05	-1.11326e-10	-1.15064
90508691	chr5:90508691:C:T	5.24231e-05	-1.11326e-10	-0.17567
90508791	chr5:90508791:G:A	0.000118011	0.598602	0.0371611
90508845	chr5:90508845:C:T	0.000129559	-1.11326e-10	0.729121
90509034	chr5:90509034:C:T	0.000185056	0.616888	0.468753
90510241	chr5:90510241:G:A	1.76435e-05	-0.107042	-1.15761
90510247	chr5:90510247:A:G	1.83643e-05	-0.0662871	-1.15832
90510250	chr5:90510250:C:T	1.73088e-05	-0.127576	-1.15622
90510251	chr5:90510251:G:A	1.90577e-05	-1.11326e-10	-1.18755
90510448	chr5:90510448:G:A	0.000258132	0.801234	0.617222
90510531	chr5:90510531:T:C	2.13017e-05	-1.11326e-10	-1.07623
90510533	chr5:90510533:T:A	1.9531e-05	-1.11326e-10	-1.16301
90510912	chr5:90510912:G:A	0.00027255	0.538922	0.933884
90510930	chr5:90510930:G:A	1.81561e-05	-1.07468	-0.161329
90511335	chr5:90511335:AGTTT:A	0.000221094	2.00837	-0.744794
90511578	chr5:90511578:T:C	0.000173931	2.06199	-1.03834
90511862	chr5:90511862:G:A	2.04762e-05	-1.11326e-10	-1.11576
90511894	chr5:90511894:G:A	0.000245286	2.46017	-1.09277
90511915	chr5:90511915:A:G	8.59888e-05	1.43065	-1.11145
90512714	chr5:90512714:C:G	1.93653e-05	-1.11326e-10	-1.17153
90513160	chr5:90513160:T:G	1.91841e-05	-1.11326e-10	-1.18093
90513162	chr5:90513162:T:C	2.83528e-05	0.39095	-1.18124
90513799	chr5:90513799:C:T	1.96461e-05	-1.11326e-10	-1.15714
90513862	chr5:90513862:C:T	6.78758e-06	-1.06945	-1.15047
90513965	chr5:90513965:A:G	9.73577e-05	1.46397	-1.0206
90514000	chr5:90514000:T:C	1.90018e-05	-1.11326e-10	-1.19048
90514024	chr5:90514024:T:G	2.00409e-05	-1.11326e-10	-1.13724
90514446	chr5:90514446:GTTTA:G	5.40176e-05	1.04364	-1.18934
90514470	chr5:90514470:T:G	1.24516e-05	-1.55078	-0.0623898
90514844	chr5:90514844:A:ACTT	7.60817e-05	1.38577	-1.18898
90515173	chr5:90515173:A:G	1.92951e-05	-1.11326e-10	-1.17517
90515445	chr5:90515445:T:C	2.06431e-05	-1.11326e-10	-1.10763
90515928	chr5:90515928:A:C	2.00358e-05	-1.11326e-10	-1.1375
90516006	chr5:90516006:C:T	1.89965e-05	-1.11326e-10	-1.19076
90516042	chr5:90516042:G:T	2.94639e-05	-1.11326e-10	-0.751852
90516669	chr5:90516669:A:T	2.92036e-05	-1.11326e-10	-0.760723
90516859	chr5:90516859:T:A	0.000187042	2.11325	-1.01693
90516908	chr5:90516908:CACTG:C	0.000128337	1.82457	-1.10493
90517529	chr5:90517529:TCTTA:T	2.00831e-05	-1.11326e-10	-1.13514
90517559	chr5:90517559:C:G	1.89931e-05	-1.11326e-10	-1.19094
90517616	chr5:90517616:T:G	1.3046e-05	-1.56653	-2.46166e-10
90517628	chr5:90517628:T:C	0.000125373	1.77515	-1.07887
90518183	chr5:90518183:T:G	1.90306e-05	-1.11326e-10	-1.18897
90518651	chr5:90518651:TCAA:T	2.03622e-05	-1.11326e-10	-1.12134
90519291	chr5:90519291:G:T	2.42321e-05	-0.947338	-2.46166e-10
90519944	chr5:90519944:T:C	7.45373e-06	-1.01179	-1.11452
90519946	chr5:90519946:T:C	1.89996e-05	-1.11326e-10	-1.1906
90520094	chr5:90520094:T:C	2.00589e-05	-1.11326e-10	-1.13634
90520134	chr5:90520134:T:C	2.0092e-05	-1.13469	-2.46166e-10
90520299	chr5:90520299:G:A	5.12216e-05	-0.198855	-2.46166e-10
90520482	chr5:90520482:C:A	9.67803e-06	-1.27003	-0.595124
90520492	chr5:90520492:A:AT	0.000141484	1.96187	-1.14469
90520531	chr5:90520531:A:G	0.000117946	-1.11326e-10	0.635214
90520566	chr5:90520566:G:A	0.000138077	1.9355	-1.14271
90520722	chr5:90520722:C:T	1.40133e-05	-1.49501	-2.46166e-10
90520813	chr5:90520813:G:A	3.3628e-05	-1.11326e-10	-0.619658
90520827	chr5:90520827:G:C	1.20994e-05	-0.899038	-0.742824
90521241	chr5:90521241:T:A	1.57529e-05	-1.37799	-2.46166e-10
90521535	chr5:90521535:GTAAAGA:G	1.97653e-05	-1.11326e-10	-1.15109
90521725	chr5:90521725:TAA:T	8.34493e-05	1.47825	-1.18903
90521846	chr5:90521846:T:G	3.01927e-05	-1.11326e-10	-0.727417
90522012	chr5:90522012:C:CA	8.49463e-06	-1.24723	-0.748348
90522081	chr5:90522081:G:A	1.89923e-05	-1.11326e-10	-1.19098
90522947	chr5:90522947:A:G	8.99708e-06	-1.30036	-0.637752
90523141	chr5:90523141:CAT:C	9.31792e-05	1.58801	-1.1885
90523208	chr5:90523208:T:G	8.88286e-06	-1.30651	-0.644387
90523743	chr5:90523743:A:C	0.000104627	1.62066	-1.10528
90523983	chr5:90523983:A:G	0.000176496	2.08305	-1.04477
90524105	chr5:90524105:C:T	0.000117711	-1.11326e-10	0.633216
90524427	chr5:90524427:A:T	2.05092e-05	-1.11326e-10	-1.11414
90524748	chr5:90524748:C:T	2.47036e-05	-1.11326e-10	-0.928067
90524836	chr5:90524836:C:T	5.53079e-05	-1.11326e-10	-0.1221
90525167	chr5:90525167:T:C	1.02593e-05	-1.29219	-0.514643
90525308	chr5:90525308:A:G	0.000278468	1.49429	-2.46166e-10
90526404	chr5:90526404:G:T	1.04301e-05	-1.28901	-0.501309
90526429	chr5:90526429:C:T	2.17305e-05	-1.11326e-10	-1.0563
90527175	chr5:90527175:C:A	9.70875e-06	-1.28081	-0.581181
90527702	chr5:90527702:T:TA	5.87015e-05	-1.11326e-10	-0.0625506
90527850	chr5:90527850:A:G	1.40822e-05	-1.4901	-2.46166e-10
90527867	chr5:90527867:T:C	2.00755e-05	-1.11326e-10	-1.13552
90527984	chr5:90527984:A:G	2.50476e-05	-1.11326e-10	-0.914238
90528251	chr5:90528251:G:A	1.9004e-05	-1.11326e-10	-1.19037
90528968	chr5:90528968:AC:A	0.000131338	-1.11326e-10	0.742758
90529159	chr5:90529159:C:T	9.84271e-06	-1.25044	-0.597843
90529166	chr5:90529166:G:A	1.89967e-05	-1.11326e-10	-1.19075
90529393	chr5:90529393:G:A	0.000317548	1.32425	0.301364
90529834	chr5:90529834:T:C	0.000161576	1.97985	-1.02989
90529899	chr5:90529899:A:G	2.10115e-05	-1.11326e-10	-1.08995
90530046	chr5:90530046:A:G	1.3793e-05	-1.51086	-2.46166e-10
90530114	chr5:90530114:T:G	1.38404e-05	-1.50742	-2.46166e-10
90530212	chr5:90530212:T:G	1.38767e-05	-1.5048	-2.46166e-10
90530533	chr5:90530533:C:T	6.10558e-05	-1.11326e-10	-0.0232281
90530546	chr5:90530546:T:C	2.69281e-05	-1.11326e-10	-0.841845
90530763	chr5:90530763:T:G	0.000170808	1.99723	-0.991713
90530909	chr5:90530909:A:G	0.000450956	1.46051	0.515841
90531563	chr5:90531563:A:C	2.49021e-05	-1.11326e-10	-0.920064
90531640	chr5:90531640:A:G	1.39595e-05	-1.49886	-2.46166e-10
90531660	chr5:90531660:A:C	2.22571e-05	-1.11326e-10	-1.03236
90531983	chr5:90531983:A:G	4.46132e-05	-1.11326e-10	-0.336988
90532199	chr5:90532199:T:TTTA	8.71534e-06	-1.32499	-0.644944
90532441	chr5:90532441:T:A	0.00160039	1.46664	1.77634
90532572	chr5:90532572:TTAAG:T	1.08889e-05	-1.28654	-0.460732
90533027	chr5:90533027:G:A	2.63168e-05	-1.11326e-10	-0.864809
90533110	chr5:90533110:A:T	5.25378e-06	-1.28552	-1.19055
90533683	chr5:90533683:T:C	1.19084e-05	-1.30454	-0.35323
90533723	chr5:90533723:C:T	2.67933e-05	-1.11326e-10	-0.846865
90534063	chr5:90534063:G:A	6.41624e-05	-1.11326e-10	0.0264014
90534158	chr5:90534158:T:C	0.000165198	2.13441	-1.16228
90534261	chr5:90534261:G:A	1.89985e-05	-1.11326e-10	-1.19066
90534639	chr5:90534639:A:T	1.14409e-05	-1.36103	-0.336791
90534669	chr5:90534669:A:G	0.000113454	-1.11326e-10	0.596378
90534712	chr5:90534712:T:G	0.000126462	1.86894	-1.16401
90536023	chr5:90536023:G:T	5.00551e-06	-1.33375	-1.19073
90537516	chr5:90537516:A:C	1.30435e-05	-1.56673	-2.46166e-10
90538333	chr5:90538333:G:C	2.7076e-05	-1.11326e-10	-0.836367
90538341	chr5:90538341:G:T	2.21467e-05	-1.11326e-10	-1.03733
90539222	chr5:90539222:A:C	1.104e-05	-1.30135	-0.432136
90539438	chr5:90539438:T:C	0.000507926	1.57836	0.516959
90539789	chr5:90539789:T:C	1.99405e-05	-1.11326e-10	-1.14226
90539999	chr5:90539999:AAAAAAAG:A	1.93687e-05	-1.11326e-10	-1.17136
90540103	chr5:90540103:G:A	2.16023e-05	-1.11326e-10	-1.06222
90540270	chr5:90540270:A:G	4.89775e-06	-1.51945	-1.02679
90540411	chr5:90540411:G:A	2.24461e-05	-1.11326e-10	-1.0239
90540741	chr5:90540741:A:T	1.21494e-05	-1.05915	-0.578585
90540983	chr5:90540983:T:C	1.86066e-05	-1.2115	-2.46166e-10
90541011	chr5:90541011:T:G	2.27578e-05	-1.11326e-10	-1.01011
90541381	chr5:90541381:A:G	4.61311e-05	-1.11326e-10	-0.303529
90541651	chr5:90541651:T:TG	5.46314e-05	-1.22268	1.08827
90541716	chr5:90541716:CAGT:C	1.49652e-05	-0.994142	-0.435148
90541765	chr5:90541765:G:A	2.25879e-05	-1.11326e-10	-1.0176
90541796	chr5:90541796:G:A	1.672e-05	-1.31841	-2.46166e-10
90542336	chr5:90542336:C:G	3.11812e-05	-1.11326e-10	-0.6952
90542388	chr5:90542388:C:T	0.000735926	1.15642	1.3097
90542422	chr5:90542422:C:T	1.91082e-05	-1.11326e-10	-1.1849
90542464	chr5:90542464:G:A	2.25199e-05	-1.11326e-10	-1.02062
90542591	chr5:90542591:TTG:T	2.00794e-05	-1.11326e-10	-1.13532
90543021	chr5:90543021:A:G	2.0372e-05	-1.11326e-10	-1.12085
90543090	chr5:90543090:G:A	2.01108e-05	-1.13376	-2.46166e-10
90543254	chr5:90543254:C:T	1.09951e-05	-1.07595	-0.661619
90543282	chr5:90543282:G:C	2.13346e-05	-1.11326e-10	-1.07468
90543638	chr5:90543638:A:C	2.17303e-05	-1.11326e-10	-1.05631
90543770	chr5:90543770:A:C	1.44846e-05	-1.46193	-2.46166e-10
90543905	chr5:90543905:T:C	2.31503e-05	-1.11326e-10	-0.993006
90544365	chr5:90544365:G:A	5.78175e-05	-0.077724	-2.46166e-10
90544627	chr5:90544627:A:C	2.00013e-05	-1.11326e-10	-1.13922
90544704	chr5:90544704:A:G	2.52276e-05	-1.11326e-10	-0.907076
90544919	chr5:90544919:C:T	2.11047e-05	-1.08552	-2.46166e-10
90545117	chr5:90545117:A:G	1.10619e-05	-0.592813	-1.1387
90545529	chr5:90545529:G:A	7.109e-05	1.31649	-1.18756
90546440	chr5:90546440:A:G	2.30242e-05	0.121617	-1.12009
90546746	chr5:90546746:A:T	2.18139e-05	-1.11326e-10	-1.05247
90546749	chr5:90546749:A:G	1.62682e-05	-1.3458	-2.46166e-10
90546893	chr5:90546893:T:G	1.91664e-05	-1.11326e-10	-1.18186
90547132	chr5:90547132:T:C	2.27884e-05	0.121682	-1.13045
90547252	chr5:90547252:C:T	1.90073e-05	-1.31877	0.128578
90547466	chr5:90547466:A:G	2.45021e-05	0.177263	-1.11352
90547631	chr5:90547631:G:T	8.1678e-06	-1.12203	-0.912789
90548309	chr5:90548309:C:T	2.15795e-05	-1.06327	-2.46166e-10
90548621	chr5:90548621:A:G	1.09394e-05	-1.32847	-0.414175
90548739	chr5:90548739:G:T	2.63977e-05	0.240701	-1.10244
90549082	chr5:90549082:GT:G	6.48256e-05	1.20275	-1.16607
90549610	chr5:90549610:A:G	3.66535e-05	-1.11326e-10	-0.533508
90549677	chr5:90549677:T:C	8.2911e-06	-1.19024	-0.829594
90549720	chr5:90549720:A:G	7.70555e-06	-1.46015	-0.632925
90550163	chr5:90550163:C:T	2.4309e-05	0.142305	-1.08648
90550290	chr5:90550290:G:A	1.61292e-05	-1.44842	0.0940375
90550550	chr5:90550550:C:T	3.64356e-05	-1.11326e-10	-0.539471
90550637	chr5:90550637:C:T	1.90241e-05	-1.11326e-10	-1.18931
90550839	chr5:90550839:T:C	2.50986e-05	0.186241	-1.09845
90551126	chr5:90551126:G:A	0.000242883	1.36101	-0.00345003
90551767	chr5:90551767:C:T	7.23951e-05	1.31034	-1.16322
90551877	chr5:90551877:C:T	9.20999e-05	1.44185	-1.054
90552937	chr5:90552937:C:A	2.03089e-05	-1.11326e-10	-1.12396
90553017	chr5:90553017:C:A	1.90543e-05	-1.11326e-10	-1.18772
90553390	chr5:90553390:C:A	2.18014e-05	-1.05304	-2.46166e-10
90555219	chr5:90555219:T:G	2.42326e-05	0.141871	-1.08919
90555502	chr5:90555502:T:C	2.287e-05	0.0958025	-1.10099
90555670	chr5:90555670:C:T	1.90775e-05	-1.11326e-10	-1.18651
90555793	chr5:90555793:A:G	2.6606e-05	0.239104	-1.09298
90556018	chr5:90556018:T:C	1.66084e-05	-1.32511	-2.46166e-10
90556109	chr5:90556109:C:T	1.31999e-05	-1.55481	-2.46166e-10
90556205	chr5:90556205:C:T	8.88511e-06	-0.781386	-1.16925
90556759	chr5:90556759:C:T	2.46261e-05	0.147604	-1.07881
90556832	chr5:90556832:C:T	2.03345e-05	-1.11326e-10	-1.1227
90557011	chr5:90557011:A:T	2.15918e-05	-1.11326e-10	-1.0627
90557252	chr5:90557252:C:T	7.31853e-06	-1.13555	-1.00905
90557525	chr5:90557525:G:C	3.72415e-05	0.564842	-1.08244
90557951	chr5:90557951:A:G	9.53064e-05	0.422081	-2.46166e-10
90558199	chr5:90558199:G:A	1.99019e-05	-1.11326e-10	-1.1442
90558295	chr5:90558295:A:C	2.00977e-05	-1.11326e-10	-1.13441
90558415	chr5:90558415:T:G	1.89936e-05	-1.11326e-10	-1.19092
90558610	chr5:90558610:C:T	3.85807e-05	-1.11326e-10	-0.482264
90558631	chr5:90558631:G:C	7.299e-06	-1.08697	-1.06031
90558666	chr5:90558666:G:A	4.01131e-05	-1.11326e-10	-0.443313
90558798	chr5:90558798:G:A	1.91563e-05	-1.11326e-10	-1.18239
90558973	chr5:90558973:C:T	2.27802e-05	0.0470086	-1.05614
90558979	chr5:90558979:A:G	2.5839e-05	-1.11326e-10	-0.883132
90559226	chr5:90559226:A:G	2.52486e-05	-1.11326e-10	-0.906246
90560142	chr5:90560142:A:G	3.36034e-05	-0.620387	-2.46166e-10
90560613	chr5:90560613:GA:G	1.94197e-05	-1.11326e-10	-1.16873
90561447	chr5:90561447:A:C	0.000183687	1.17366	-0.09545
90561757	chr5:90561757:A:G	5.74634e-05	1.077	-1.16087
90561808	chr5:90561808:G:A	1.68259e-05	-1.45171	0.139607
90562245	chr5:90562245:A:C	1.98842e-05	-1.11326e-10	-1.14509
90562295	chr5:90562295:C:T	2.07789e-05	-1.11326e-10	-1.10108
90562297	chr5:90562297:T:A	3.87802e-05	-1.11326e-10	-0.477106
90562603	chr5:90562603:G:A	1.83763e-05	-1.22396	-2.46166e-10
90562976	chr5:90562976:G:T	2.07677e-05	-0.157523	-0.944092
90563272	chr5:90563272:T:C	6.11247e-05	-0.0221001	-2.46166e-10
90563573	chr5:90563573:G:T	2.07799e-05	-1.11326e-10	-1.10103
90563731	chr5:90563731:A:T	2.09667e-05	-0.183913	-0.908169
90564053	chr5:90564053:G:A	1.42014e-05	-0.554399	-0.927279
90564280	chr5:90564280:T:C	2.02687e-05	-0.201905	-0.924032
90564998	chr5:90564998:G:A	1.90955e-05	-0.267923	-0.91764
90565021	chr5:90565021:G:C	2.01337e-05	-1.11326e-10	-1.13262
90565032	chr5:90565032:T:C	4.54203e-05	-1.11326e-10	-0.319057
90565155	chr5:90565155:T:C	2.03907e-05	-1.11326e-10	-1.11994
90565166	chr5:90565166:G:A	1.31251e-05	-1.56049	-2.46166e-10
90565188	chr5:90565188:A:G	1.9723e-05	-0.23056	-0.92267
90565495	chr5:90565495:T:C	0.000163768	1.17687	-0.21344
90565593	chr5:90565593:G:T	0.000158415	1.46046	-0.530264
90565621	chr5:90565621:A:G	2.01608e-05	-1.11326e-10	-1.13128
90565796	chr5:90565796:T:C	2.80643e-05	-0.247558	-0.552961
90565882	chr5:90565882:G:A	2.58918e-05	-0.32068	-0.560412
90566079	chr5:90566079:A:G	2.52265e-05	-0.907119	-2.46166e-10
90566326	chr5:90566326:G:A	2.46763e-05	-1.11326e-10	-0.929175
90566433	chr5:90566433:GC:G	2.33216e-05	-1.11326e-10	-0.985638
90566798	chr5:90566798:C:T	0.00016563	1.19578	-0.221041
90567083	chr5:90567083:A:G	2.51663e-05	-1.11326e-10	-0.909508
90567170	chr5:90567170:C:A	2.69213e-05	-0.260661	-0.581438
90567332	chr5:90567332:G:C	2.64021e-05	-0.861574	-2.46166e-10
90567462	chr5:90567462:T:C	0.000145273	1.37408	-0.530477
90568018	chr5:90568018:A:G	2.53807e-05	-0.3178	-0.583226
90568921	chr5:90568921:A:G	2.63926e-05	-0.273264	-0.588667
90569262	chr5:90569262:G:A	2.75241e-05	-0.232822	-0.587132
90569276	chr5:90569276:G:A	3.70513e-05	-1.11326e-10	-0.522713
90569306	chr5:90569306:T:C	1.6101e-05	-1.171	-0.185135
90569502	chr5:90569502:T:G	1.91808e-05	-1.11326e-10	-1.18111
90570037	chr5:90570037:A:G	0.000218849	0.400955	0.852411
90570731	chr5:90570731:A:G	4.55676e-05	-1.11326e-10	-0.31582
90570778	chr5:90570778:A:T	0.00015675	0.919639	-2.46166e-10
90571347	chr5:90571347:C:T	4.44843e-05	0.781645	-1.12153
90571556	chr5:90571556:A:G	1.83322e-05	-0.528085	-0.698274
90572006	chr5:90572006:T:G	2.78559e-05	-0.246434	-0.561536
90572011	chr5:90572011:A:G	2.65962e-05	-0.854248	-2.46166e-10
90572287	chr5:90572287:G:A	2.60747e-05	-1.11326e-10	-0.874052
90572495	chr5:90572495:A:G	4.4706e-05	-1.11326e-10	-0.334909
90572529	chr5:90572529:C:T	2.9199e-05	-0.355876	-0.405005
90572643	chr5:90572643:C:T	4.28127e-06	-1.50892	-1.17185
90572869	chr5:90572869:G:A	2.08028e-05	-1.11326e-10	-1.09993
90572881	chr5:90572881:A:T	2.37867e-05	-1.11326e-10	-0.965889
90572962	chr5:90572962:G:A	1.11536e-05	-1.43336	-0.289889
90573153	chr5:90573153:T:C	1.97332e-05	-1.11326e-10	-1.15271
90573648	chr5:90573648:C:T	1.09918e-05	-0.656956	-1.08091
90573689	chr5:90573689:G:A	1.44952e-05	-1.20618	-0.255014
90573874	chr5:90573874:A:G	4.55016e-05	-1.11326e-10	-0.31727
90573901	chr5:90573901:TAG:T	1.32417e-05	-1.55164	-2.46166e-10
90573902	chr5:90573902:A:G	2.35459e-05	-0.0959626	-0.8801
90574131	chr5:90574131:T:C	2.31842e-05	-1.11326e-10	-0.991546
90574547	chr5:90574547:T:C	3.74373e-05	-1.11326e-10	-0.512349
90574554	chr5:90574554:T:C	3.90856e-05	-1.11326e-10	-0.469262
90574586	chr5:90574586:G:A	2.50796e-05	-1.11326e-10	-0.912962
90575005	chr5:90575005:T:G	2.51602e-05	-0.130965	-0.778786
90575080	chr5:90575080:T:C	3.01364e-05	0.36927	-1.09855
90575223	chr5:90575223:A:G	2.90808e-05	-1.11326e-10	-0.764939
90575405	chr5:90575405:A:C	3.99367e-05	-0.262425	-0.185294
90575558	chr5:90575558:C:T	2.91963e-05	0.374684	-1.13566
90575591	chr5:90575591:C:T	2.7912e-05	-1.11326e-10	-0.805961
90575697	chr5:90575697:T:C	0.00242544	4.0989	-0.440151
90575702	chr5:90575702:C:T	2.73338e-05	0.0333024	-0.860193
90575779	chr5:90575779:G:A	2.35888e-05	-1.11326e-10	-0.974242
90576058	chr5:90576058:C:T	2.03296e-05	-1.11326e-10	-1.12294
90576211	chr5:90576211:C:G	0.000103334	-1.11326e-10	0.502948
90576567	chr5:90576567:C:T	1.54493e-05	-1.05928	-0.338167
90576583	chr5:90576583:T:A	2.90371e-05	-0.0193963	-0.747046
90576728	chr5:90576728:T:C	0.00515149	5.23987	-0.827847
90576746	chr5:90576746:C:T	2.24944e-05	-1.11326e-10	-1.02175
90576763	chr5:90576763:A:G	4.25725e-05	-1.11326e-10	-0.383807
90576803	chr5:90576803:C:T	2.79093e-05	-1.11326e-10	-0.806055
90576925	chr5:90576925:G:A	2.82637e-05	-0.793438	-2.46166e-10
90577340	chr5:90577340:G:T	2.05799e-05	-1.11326e-10	-1.1107
90577703	chr5:90577703:T:C	2.33357e-05	-0.11647	-0.868561
90578348	chr5:90578348:T:C	4.19995e-05	-1.11326e-10	-0.397359
90578530	chr5:90578530:ATT:A	2.55031e-05	-0.138555	-0.757663
90578536	chr5:90578536:G:A	2.46652e-05	-0.144418	-0.785206
90578571	chr5:90578571:C:A	2.08337e-05	-1.11326e-10	-1.09845
90578757	chr5:90578757:G:A	1.99614e-05	-1.11326e-10	-1.14121
90578987	chr5:90578987:TTC:T	2.00336e-05	-1.11326e-10	-1.13761
90579045	chr5:90579045:C:A	2.94749e-05	-1.11326e-10	-0.751476
90579709	chr5:90579709:T:TA	2.35616e-05	-1.11326e-10	-0.975399
90579735	chr5:90579735:G:C	2.38096e-05	-1.11326e-10	-0.964927
90579824	chr5:90579824:T:A	2.91354e-05	-1.11326e-10	-0.763062
90579866	chr5:90579866:T:G	1.88777e-05	-1.19704	-2.46166e-10
90580137	chr5:90580137:A:T	2.01983e-05	-1.11326e-10	-1.12942
90580195	chr5:90580195:T:C	0.000179238	-1.11326e-10	1.0537
90580233	chr5:90580233:A:T	2.50915e-05	-0.0580931	-0.854395
90580487	chr5:90580487:C:T	2.65436e-05	-0.0960326	-0.760193
90580489	chr5:90580489:C:T	4.05673e-06	-1.55923	-1.17541
90580687	chr5:90580687:A:G	1.93817e-05	-1.11326e-10	-1.17069
90580938	chr5:90580938:G:T	2.67344e-05	0.00533642	-0.854401
90581035	chr5:90581035:T:C	2.56621e-05	-0.140091	-0.749909
90581129	chr5:90581129:T:G	2.06187e-05	-1.11326e-10	-1.10882
90581215	chr5:90581215:G:A	5.07562e-05	0.278247	-0.48623
90581233	chr5:90581233:C:T	1.89943e-05	-1.11326e-10	-1.19088
90581314	chr5:90581314:A:G	2.06102e-05	-1.11326e-10	-1.10923
90581371	chr5:90581371:A:G	2.4304e-05	-0.0538824	-0.890492
90582345	chr5:90582345:A:G	2.79186e-05	-1.11326e-10	-0.805724
90582350	chr5:90582350:A:G	2.05879e-05	-1.11326e-10	-1.11031
90582682	chr5:90582682:A:T	2.06216e-05	-1.11326e-10	-1.10868
90582752	chr5:90582752:G:A	2.05082e-05	-1.11326e-10	-1.11419
90582875	chr5:90582875:T:G	2.46407e-05	-0.172156	-0.75846
90583126	chr5:90583126:C:T	2.05957e-05	-1.11326e-10	-1.10993
90583261	chr5:90583261:G:A	2.1756e-05	-1.11326e-10	-1.05513
90583442	chr5:90583442:T:C	5.15991e-05	0.281811	-0.473323
90583690	chr5:90583690:G:A	4.15276e-05	-1.11326e-10	-0.408657
90583740	chr5:90583740:A:G	2.83536e-05	-1.11326e-10	-0.790261
90583845	chr5:90583845:AAT:A	2.84251e-05	-0.249508	-0.538237
90584046	chr5:90584046:G:A	2.80023e-05	-1.11326e-10	-0.802728
90584139	chr5:90584139:T:C	2.54104e-05	-0.0386273	-0.861232
90584432	chr5:90584432:A:G	2.51588e-05	-0.0455736	-0.864234
90584915	chr5:90584915:A:T	2.05878e-05	-1.11326e-10	-1.11032
90584935	chr5:90584935:G:A	2.75175e-05	0.315937	-1.13613
90585527	chr5:90585527:T:C	2.52443e-05	0.228427	-1.13484
90586036	chr5:90586036:A:G	0.00119175	3.40435	-0.45619
90586198	chr5:90586198:C:G	6.35511e-05	-1.11326e-10	0.016828
90586251	chr5:90586251:A:G	2.61876e-05	0.26231	-1.13204
90586349	chr5:90586349:C:T	2.71054e-05	-1.11326e-10	-0.835284
90586397	chr5:90586397:A:C	2.84068e-05	-1.11326e-10	-0.788388
90586510	chr5:90586510:A:G	0.00124868	3.44395	-0.449124
90586568	chr5:90586568:C:A	2.26652e-05	-1.11326e-10	-1.01419
90586801	chr5:90586801:G:T	1.4596e-05	-0.291672	-1.16259
90587297	chr5:90587297:C:T	1.10324e-05	-1.14094	-0.593241
90587565	chr5:90587565:T:C	3.451e-05	0.565823	-1.15959
90587621	chr5:90587621:A:G	2.38595e-05	-1.11326e-10	-0.962835
90587704	chr5:90587704:C:T	3.7511e-05	0.639343	-1.14972
90587875	chr5:90587875:A:G	1.84418e-05	-0.126296	-1.0941
90587908	chr5:90587908:GT:G	2.37659e-05	-1.11326e-10	-0.966763
90588003	chr5:90588003:C:T	1.88418e-05	-0.114007	-1.08493
90588472	chr5:90588472:C:T	2.1685e-05	-1.0584	-2.46166e-10
90588564	chr5:90588564:C:T	1.38254e-05	-1.50851	-2.46166e-10
90588710	chr5:90588710:C:G	1.84124e-05	-0.129981	-1.09201
90588985	chr5:90588985:A:C	5.37668e-05	-1.11326e-10	-0.150359
90589646	chr5:90589646:G:A	2.69389e-05	-1.11326e-10	-0.841443
90589698	chr5:90589698:G:A	1.92943e-05	-1.11326e-10	-1.1752
90589858	chr5:90589858:G:A	1.3285e-05	-1.54838	-2.46166e-10
90590111	chr5:90590111:C:T	2.32819e-05	-1.11326e-10	-0.987339
90591040	chr5:90591040:A:G	2.07555e-05	-1.11326e-10	-1.10221
90591260	chr5:90591260:A:G	2.1067e-05	-1.11326e-10	-1.08731
90591404	chr5:90591404:T:A	2.91667e-05	-1.11326e-10	-0.761988
90591618	chr5:90591618:CTGACCACTAGGGAATTGTAAA:C	3.3994e-05	-1.11326e-10	-0.608832
90591866	chr5:90591866:T:C	6.00296e-06	-1.15232	-1.19045
90591982	chr5:90591982:T:A	2.11325e-05	0.00494565	-1.08915
90592154	chr5:90592154:T:A	2.08026e-05	-1.11326e-10	-1.09994
90592378	chr5:90592378:G:C	2.61842e-05	-1.11326e-10	-0.869858
90592393	chr5:90592393:T:C	1.97052e-05	-1.11326e-10	-1.15413
90592618	chr5:90592618:G:A	1.98499e-05	-1.11326e-10	-1.14682
90592678	chr5:90592678:A:G	1.51547e-05	-1.41671	-2.46166e-10
90592746	chr5:90592746:C:A	3.61663e-05	0.61552	-1.16241
90592783	chr5:90592783:C:T	0.00112267	3.52958	-0.641124
90592981	chr5:90592981:T:C	1.96786e-05	-1.11326e-10	-1.15548
90593249	chr5:90593249:C:T	2.30111e-05	-1.11326e-10	-0.99904
90593506	chr5:90593506:G:A	2.64236e-05	-1.11326e-10	-0.86076
90593575	chr5:90593575:T:C	1.74817e-05	-0.117558	-1.1563
90593576	chr5:90593576:G:A	4.93059e-06	-1.35194	-1.18762
90593802	chr5:90593802:G:GT	1.90792e-05	-1.11326e-10	-1.18642
90593833	chr5:90593833:T:C	1.67349e-05	-0.88779	-0.429729
90594104	chr5:90594104:G:T	1.9624e-05	-1.11326e-10	-1.15826
90594186	chr5:90594186:A:G	2.61302e-05	-1.11326e-10	-0.871924
90594304	chr5:90594304:CTTGTGAGTTG:C	2.333e-05	-1.11326e-10	-0.985275
90594314	chr5:90594314:G:C	1.08303e-05	-0.60785	-1.14482
90594383	chr5:90594383:T:G	2.08234e-05	-1.11326e-10	-1.09894
90594417	chr5:90594417:C:T	1.04353e-05	-1.2395	-0.550319
90594537	chr5:90594537:G:GATTTGGCA	8.73243e-06	-0.782365	-1.18561
90594668	chr5:90594668:T:C	7.87807e-05	1.41471	-1.18306
90595901	chr5:90595901:CTCCCTCCCGGATGGGGT:C	1.12736e-05	-1.18897	-0.523586
90596119	chr5:90596119:G:A	4.66874e-05	-1.11326e-10	-0.291541
90596158	chr5:90596158:C:T	2.18283e-05	-1.11326e-10	-1.05181
90596314	chr5:90596314:C:A	2.00006e-05	-1.11326e-10	-1.13925
90597519	chr5:90597519:C:T	4.97355e-05	-0.228298	-2.46166e-10
90597736	chr5:90597736:GAGAAGAGAAGAGAGGA:G	1.90248e-05	-1.11326e-10	-1.18927
90598067	chr5:90598067:G:A	2.1508e-05	-1.11326e-10	-1.06659
90598113	chr5:90598113:G:C	2.57641e-05	-1.11326e-10	-0.886034
90598384	chr5:90598384:C:T	1.05351e-05	-1.19774	-0.582567
90598496	chr5:90598496:T:C	2.11016e-05	-1.11326e-10	-1.08567
90599202	chr5:90599202:T:A	6.92989e-06	-1.01517	-1.184
90599486	chr5:90599486:C:T	1.60199e-05	-0.177132	-1.18405
90599615	chr5:90599615:T:C	2.40642e-05	-1.11326e-10	-0.954289
90599623	chr5:90599623:T:A	2.0776e-05	-1.11326e-10	-1.10122
90599969	chr5:90599969:T:C	9.82878e-05	1.61656	-1.16367
90600308	chr5:90600308:C:T	1.15033e-05	-1.17157	-0.520814
90600941	chr5:90600941:G:A	1.14185e-05	-1.19184	-0.50794
90600974	chr5:90600974:C:T	6.30682e-05	1.1298	-1.1206
90601095	chr5:90601095:G:A	4.20264e-05	-1.11326e-10	-0.396717
90601364	chr5:90601364:C:A	4.23086e-05	-1.11326e-10	-0.390026
90601412	chr5:90601412:A:G	6.29402e-05	1.11085	-1.10368
90601523	chr5:90601523:A:T	1.15989e-05	-1.1712	-0.512899
90602352	chr5:90602352:A:G	8.20453e-05	1.4485	-1.17624
90602419	chr5:90602419:T:A	1.95563e-05	-1.11326e-10	-1.16172
90603202	chr5:90603202:G:A	1.05732e-05	-1.20685	-0.569844
90603558	chr5:90603558:T:G	5.07503e-05	-1.11326e-10	-0.208098
90603663	chr5:90603663:G:A	5.33397e-05	-1.11326e-10	-0.158336
90603760	chr5:90603760:C:G	2.10461e-05	-1.11326e-10	-1.0883
90603821	chr5:90603821:G:A	4.31907e-05	-1.11326e-10	-0.369391
90604703	chr5:90604703:A:T	2.75725e-05	-1.11326e-10	-0.818199
90605058	chr5:90605058:T:C	6.4157e-05	-1.11326e-10	0.0263162
90605106	chr5:90605106:C:T	4.95858e-05	-1.11326e-10	-0.231311
90605201	chr5:90605201:G:A	2.4242e-05	-1.11326e-10	-0.94693
90605498	chr5:90605498:A:G	0.000622883	3.15743	-0.858085
90605558	chr5:90605558:G:A	4.84521e-05	-1.11326e-10	-0.254442
90605640	chr5:90605640:T:G	3.25554e-05	-1.11326e-10	-0.652073
90606031	chr5:90606031:C:T	1.03617e-05	-1.18909	-0.607813
90606127	chr5:90606127:A:G	7.81444e-05	1.41245	-1.18891
90606166	chr5:90606166:T:G	3.07876e-05	-1.11326e-10	-0.707905
90606224	chr5:90606224:C:T	3.14121e-05	-1.11326e-10	-0.687824
90606373	chr5:90606373:G:T	3.564e-05	-1.11326e-10	-0.561546
90606430	chr5:90606430:G:A	3.66021e-05	-1.11326e-10	-0.534911
90606804	chr5:90606804:C:T	2.66674e-05	-1.11326e-10	-0.851575
90607029	chr5:90607029:T:G	0.000882357	3.05187	-0.404286
90607135	chr5:90607135:G:A	3.1152e-05	0.294035	-0.990173
90607575	chr5:90607575:T:C	5.31433e-05	-1.11326e-10	-0.162024
90607676	chr5:90607676:G:A	3.22436e-05	-1.11326e-10	-0.661696
90607816	chr5:90607816:A:G	2.46225e-05	-1.11326e-10	-0.931354
90607986	chr5:90607986:C:T	2.81768e-05	-1.11326e-10	-0.796517
90608095	chr5:90608095:A:G	1.98705e-05	-1.11326e-10	-1.14578
90608147	chr5:90608147:A:G	3.21813e-05	-1.11326e-10	-0.663631
90608294	chr5:90608294:G:T	2.83433e-05	-1.11326e-10	-0.790626
90608295	chr5:90608295:T:A	2.9719e-05	-1.11326e-10	-0.743229
90609325	chr5:90609325:A:T	2.7186e-05	-0.832312	-2.46166e-10
90609568	chr5:90609568:G:T	2.30749e-05	-1.11326e-10	-0.996271
90609745	chr5:90609745:A:G	7.9284e-05	1.34419	-1.10617
90609800	chr5:90609800:A:G	2.82999e-05	-1.11326e-10	-0.792157
90610074	chr5:90610074:A:G	3.43524e-05	-1.11326e-10	-0.598346
90610294	chr5:90610294:TAGG:T	0.000126841	-1.11326e-10	0.707918
90610341	chr5:90610341:C:T	2.89523e-05	-1.11326e-10	-0.769368
90610428	chr5:90610428:A:G	2.79712e-05	-1.11326e-10	-0.803839
90610723	chr5:90610723:G:A	0.000105333	1.55933	-1.03722
90611656	chr5:90611656:C:T	2.68116e-05	-1.11326e-10	-0.846183
90612773	chr5:90612773:C:T	9.97831e-05	1.65521	-1.18722
90613088	chr5:90613088:C:T	8.14818e-06	-0.876085	-1.16114
90613455	chr5:90613455:A:G	0.000116646	1.81464	-1.19051
90613550	chr5:90613550:T:C	6.90534e-05	-1.11326e-10	0.0998632
90613676	chr5:90613676:C:A	1.02496e-05	-1.24409	-0.563691
90613720	chr5:90613720:T:G	2.87132e-05	-1.11326e-10	-0.777659
90613792	chr5:90613792:A:G	2.89298e-05	-1.11326e-10	-0.770142
90613798	chr5:90613798:G:A	1.94449e-05	-1.11326e-10	-1.16743
90613905	chr5:90613905:A:T	2.88871e-05	-1.11326e-10	-0.771621
90613962	chr5:90613962:A:C	3.14729e-05	0.29162	-0.97751
90614178	chr5:90614178:T:A	2.87265e-05	-1.11326e-10	-0.777195
90614432	chr5:90614432:T:A	9.6962e-06	-1.2644	-0.598882
90614433	chr5:90614433:T:A	9.7083e-06	-1.25901	-0.603024
90615552	chr5:90615552:A:G	1.97947e-05	-1.11326e-10	-1.1496
90615626	chr5:90615626:T:A	2.66869e-05	-1.11326e-10	-0.850845
90616007	chr5:90616007:C:T	2.88221e-05	0.289409	-1.06328
90616060	chr5:90616060:A:G	4.03785e-05	-0.436719	-2.46166e-10
90616211	chr5:90616211:T:A	1.65706e-05	-1.32739	-2.46166e-10
90616590	chr5:90616590:A:G	3.1662e-05	-0.679899	-2.46166e-10
90616832	chr5:90616832:C:T	1.02102e-05	-1.18408	-0.627546
90616836	chr5:90616836:T:C	3.81796e-05	-1.11326e-10	-0.492716
90617171	chr5:90617171:T:A	3.25925e-05	-1.11326e-10	-0.650933
90617249	chr5:90617249:T:C	2.53146e-05	-1.11326e-10	-0.903636
90617285	chr5:90617285:A:G	2.52258e-05	-1.11326e-10	-0.907148
90617466	chr5:90617466:C:T	2.9549e-05	-1.11326e-10	-0.748967
90617923	chr5:90617923:C:T	4.2354e-05	-1.11326e-10	-0.388952
90618317	chr5:90618317:C:T	2.86098e-05	-1.11326e-10	-0.781265
90618586	chr5:90618586:G:C	1.90309e-05	-1.11326e-10	-1.18895
90618797	chr5:90618797:C:T	9.69209e-05	1.62948	-1.1906
90618870	chr5:90618870:A:G	0.00154069	4.12383	-0.918859
90618937	chr5:90618937:A:G	2.683e-05	-1.11326e-10	-0.845494
90619108	chr5:90619108:T:G	1.35287e-05	-1.5302	-2.46166e-10
90619648	chr5:90619648:C:T	3.29785e-05	-1.11326e-10	-0.639161
90619920	chr5:90619920:A:G	2.61832e-05	-1.11326e-10	-0.869899
90620122	chr5:90620122:G:A	8.53499e-05	1.50138	-1.18964
90620154	chr5:90620154:T:C	2.06137e-05	-1.11326e-10	-1.10906
90620312	chr5:90620312:G:A	9.30289e-05	1.51943	-1.12154
90620444	chr5:90620444:A:G	0.00112861	4.08253	-1.1888
90620452	chr5:90620452:T:C	2.49171e-05	-0.020493	-0.898971
90620757	chr5:90620757:C:T	1.0037e-05	-1.24401	-0.584732
90620825	chr5:90620825:G:A	1.64549e-05	-1.3344	-2.46166e-10
90621891	chr5:90621891:A:G	2.72393e-05	-1.11326e-10	-0.830357
90622166	chr5:90622166:G:T	3.36615e-05	-1.11326e-10	-0.618662
90622190	chr5:90622190:G:C	2.00306e-05	-1.11326e-10	-1.13776
90622428	chr5:90622428:T:C	3.07855e-05	-1.11326e-10	-0.707973
90622516	chr5:90622516:C:T	2.07748e-05	-1.11326e-10	-1.10128
90622541	chr5:90622541:G:A	1.90808e-05	-1.11326e-10	-1.18633
90622815	chr5:90622815:A:C	8.39656e-06	-1.46896	-0.538237
90622817	chr5:90622817:T:G	8.42696e-06	-1.46534	-0.538237
90622819	chr5:90622819:CA:C	8.43728e-06	-1.46412	-0.538237
90622822	chr5:90622822:CCT:C	8.43944e-06	-1.46386	-0.538237
90622887	chr5:90622887:T:C	0.000956469	2.92442	-0.196183
90622908	chr5:90622908:T:G	1.46697e-05	-0.571844	-0.877385
90622987	chr5:90622987:C:T	2.10528e-05	-1.11326e-10	-1.08798
90623188	chr5:90623188:A:G	8.21547e-05	1.46147	-1.18788
90623587	chr5:90623587:G:A	0.000118111	1.82167	-1.18506
90624003	chr5:90624003:A:G	0.000114862	1.79453	-1.18581
90624009	chr5:90624009:A:G	0.000109425	1.74925	-1.18903
90624033	chr5:90624033:T:A	1.92405e-05	-1.11326e-10	-1.178
90624751	chr5:90624751:A:G	3.36448e-05	-1.11326e-10	-0.619159
90624772	chr5:90624772:T:G	2.16318e-05	-1.11326e-10	-1.06085
90625299	chr5:90625299:T:C	1.92108e-05	-1.11326e-10	-1.17954
90625610	chr5:90625610:G:T	2.52763e-05	-1.11326e-10	-0.905151
90625701	chr5:90625701:C:T	2.26488e-05	-1.11326e-10	-1.01491
90625702	chr5:90625702:G:A	8.58281e-05	1.50536	-1.18803
90625761	chr5:90625761:C:T	2.43848e-05	-1.11326e-10	-0.941058
90625843	chr5:90625843:A:G	0.00010256	1.56286	-1.06742
90626260	chr5:90626260:A:G	1.18237e-05	-1.14558	-0.519335
90626628	chr5:90626628:A:G	2.94535e-05	0.251386	-1.00359
90626946	chr5:90626946:G:A	9.63207e-05	1.61706	-1.18439
90627069	chr5:90627069:CA:C	1.90354e-05	-1.11326e-10	-1.18871
90627850	chr5:90627850:A:T	0.000106699	1.72446	-1.18946
90628427	chr5:90628427:ACAAAT:A	1.93767e-05	-1.11326e-10	-1.17095
90629169	chr5:90629169:G:A	0.000117813	-1.11326e-10	0.634086
90629352	chr5:90629352:T:C	1.90173e-05	-1.11326e-10	-1.18967
90629517	chr5:90629517:A:C	2.46634e-05	-1.11326e-10	-0.929694
90629571	chr5:90629571:G:A	2.16385e-05	-1.11326e-10	-1.06054
90629593	chr5:90629593:C:T	0.00011137	1.76543	-1.18759
90629761	chr5:90629761:A:G	0.000111443	1.76801	-1.18951
90630078	chr5:90630078:G:A	0.000636618	3.25787	-0.936713
90630192	chr5:90630192:T:C	0.000107523	1.7326	-1.18991
90631370	chr5:90631370:G:T	0.000422165	1.91038	-2.46166e-10
90631448	chr5:90631448:C:T	2.07358e-05	-1.11326e-10	-1.10316
90631523	chr5:90631523:A:G	2.05637e-05	-1.11326e-10	-1.11149
90631537	chr5:90631537:A:G	2.99151e-05	0.349149	-1.0858
90631550	chr5:90631550:T:C	1.93378e-05	-1.11326e-10	-1.17296
90632421	chr5:90632421:G:A	0.000101075	1.6681	-1.18726
90632558	chr5:90632558:T:C	0.000685888	3.32196	-0.926265
90633159	chr5:90633159:G:T	2.24465e-05	-1.11326e-10	-1.02388
90633174	chr5:90633174:A:G	6.63259e-06	-1.34226	-0.900756
90633499	chr5:90633499:C:T	2.69037e-05	-1.11326e-10	-0.842753
90633533	chr5:90633533:A:G	2.73153e-05	-1.11326e-10	-0.82757
90633535	chr5:90633535:A:G	0.000107601	1.73337	-1.18996
90634013	chr5:90634013:G:A	4.73844e-05	-1.11326e-10	-0.276723
90634018	chr5:90634018:A:C	2.81074e-05	-1.11326e-10	-0.798984
90634086	chr5:90634086:A:G	2.77054e-05	0.242854	-1.05624
90634332	chr5:90634332:A:G	2.05466e-05	-1.11326e-10	-1.11232
90635275	chr5:90635275:T:C	4.42297e-05	-1.11326e-10	-0.345621
90635463	chr5:90635463:A:G	2.29654e-05	-1.11326e-10	-1.00103
90635613	chr5:90635613:G:A	4.30119e-05	-1.11326e-10	-0.37354
90635734	chr5:90635734:G:A	2.84478e-05	-1.11326e-10	-0.786945
90636502	chr5:90636502:T:G	0.000103567	1.69519	-1.18998
90636537	chr5:90636537:G:A	0.00084044	3.35744	-0.758536
90636880	chr5:90636880:A:C	2.78336e-05	-1.11326e-10	-0.808771
90637083	chr5:90637083:C:A	1.9017e-05	-1.11326e-10	-1.18968
90637280	chr5:90637280:T:C	2.30316e-05	-1.11326e-10	-0.998147
90637317	chr5:90637317:C:T	0.000683374	3.30468	-0.912655
90637379	chr5:90637379:A:G	7.01995e-06	-1.30696	-0.879297
90637470	chr5:90637470:TAG:T	1.4279e-05	-0.390336	-1.08589
90637622	chr5:90637622:T:C	3.47782e-05	-1.11326e-10	-0.586024
90638172	chr5:90638172:G:A	4.75357e-05	-1.11326e-10	-0.273535
90638257	chr5:90638257:G:A	0.000114111	1.79257	-1.19042
90638499	chr5:90638499:G:C	4.30435e-05	-1.11326e-10	-0.372806
90638771	chr5:90638771:A:G	0.000118742	-1.11326e-10	0.641934
90638979	chr5:90638979:G:A	9.74615e-06	-1.23317	-0.624976
90639011	chr5:90639011:A:G	3.3879e-05	-1.11326e-10	-0.61222
90639026	chr5:90639026:A:C	0.000108778	1.74327	-1.18898
90639147	chr5:90639147:A:G	2.42232e-05	0.135542	-1.08325
90639341	chr5:90639341:T:C	0.000653437	3.28198	-0.934747
90639709	chr5:90639709:G:A	2.73757e-05	-1.11326e-10	-0.825361
90639769	chr5:90639769:T:C	0.000119474	1.83877	-1.19069
90639828	chr5:90639828:GAGTGAA:G	1.92116e-05	-1.11326e-10	-1.1795
90640258	chr5:90640258:A:G	9.71605e-05	1.6319	-1.19055
90640498	chr5:90640498:G:A	2.70279e-05	-0.838147	-2.46166e-10
90640984	chr5:90640984:G:A	1.97711e-05	-1.11326e-10	-1.1508
90641300	chr5:90641300:T:G	2.51043e-05	-1.11326e-10	-0.911978
90641495	chr5:90641495:A:G	0.000111419	1.76812	-1.18984
90641510	chr5:90641510:T:G	2.30559e-05	-0.226037	-0.771058
90641613	chr5:90641613:A:G	0.000106052	1.71881	-1.18989
90641877	chr5:90641877:T:C	9.16415e-05	1.57317	-1.1903
90641902	chr5:90641902:A:C	0.000101211	1.67259	-1.19039
90642330	chr5:90642330:T:C	1.31311e-05	-1.56004	-2.46166e-10
90642443	chr5:90642443:T:C	4.3779e-05	-1.11326e-10	-0.355861
90642487	chr5:90642487:T:A	2.75731e-05	-1.11326e-10	-0.818177
90642617	chr5:90642617:G:T	0.000104381	1.70341	-1.19038
90642770	chr5:90642770:C:T	0.000989885	3.16258	-0.400007
90643052	chr5:90643052:T:A	1.90191e-05	-1.11326e-10	-1.18957
90643250	chr5:90643250:G:A	0.00111792	3.28213	-0.397923
90643534	chr5:90643534:C:T	2.05652e-05	-1.11326e-10	-1.11141
90643663	chr5:90643663:G:A	0.000106521	1.72298	-1.18966
90644159	chr5:90644159:A:G	2.09112e-05	-1.11326e-10	-1.09473
90644672	chr5:90644672:C:G	0.000102226	1.68265	-1.19048
90644696	chr5:90644696:C:A	6.37753e-05	-1.11326e-10	0.0203497
90644954	chr5:90644954:A:G	0.000105762	1.71609	-1.18991
90645378	chr5:90645378:G:A	2.38287e-05	-1.11326e-10	-0.964125
90645423	chr5:90645423:A:T	1.10133e-05	-1.23757	-0.498343
90645706	chr5:90645706:T:C	2.69269e-05	-1.11326e-10	-0.84189
90646204	chr5:90646204:A:G	3.16119e-05	-1.11326e-10	-0.681483
90646588	chr5:90646588:C:T	0.000264116	2.38564	-0.944268
90646706	chr5:90646706:T:C	2.67062e-05	-1.11326e-10	-0.85012
90646770	chr5:90646770:TTC:T	0.000170532	2.07553	-1.07162
90646777	chr5:90646777:T:TC	0.000225844	2.3828	-1.09797
90646962	chr5:90646962:C:T	0.000110589	-1.11326e-10	0.570802
90646974	chr5:90646974:A:G	9.90737e-06	-0.663043	-1.17869
90647051	chr5:90647051:T:C	2.78011e-05	-1.11326e-10	-0.80994
90647754	chr5:90647754:G:T	0.00031952	2.60702	-0.975215
90647838	chr5:90647838:A:G	3.34747e-05	0.473397	-1.09762
90647853	chr5:90647853:T:C	1.90068e-05	-1.11326e-10	-1.19022
90647874	chr5:90647874:C:T	5.60046e-06	-1.3995	-1.01267
90647882	chr5:90647882:G:A	1.49533e-05	-0.507615	-0.922467
90648121	chr5:90648121:T:C	0.000221329	2.29585	-1.03122
90648236	chr5:90648236:T:C	0.000219354	2.30486	-1.04919
90648494	chr5:90648494:C:T	7.83562e-06	-0.906917	-1.16942
90648697	chr5:90648697:T:C	0.000405214	2.66989	-0.800486
90648844	chr5:90648844:A:G	2.83701e-05	-1.11326e-10	-0.789681
90649027	chr5:90649027:C:T	2.30188e-05	-1.11326e-10	-0.998707
90649271	chr5:90649271:G:T	1.20432e-05	-0.460717	-1.1858
90649566	chr5:90649566:G:A	2.4838e-05	-1.11326e-10	-0.92264
90649672	chr5:90649672:A:T	5.80806e-05	-1.11326e-10	-0.0731838
90650416	chr5:90650416:C:T	7.33873e-05	-1.11326e-10	0.160734
90651016	chr5:90651016:T:C	2.44329e-05	-1.11326e-10	-0.939087
90651203	chr5:90651203:G:T	0.000242101	2.34616	-0.991819
90651251	chr5:90651251:A:G	3.81468e-05	-1.11326e-10	-0.493573
90651430	chr5:90651430:C:T	1.55021e-05	-0.472635	-0.921407
90651878	chr5:90651878:G:A	5.76339e-06	-1.37353	-1.00996
90652041	chr5:90652041:C:T	2.65717e-05	-1.11326e-10	-0.855169
90652182	chr5:90652182:T:C	0.000224132	2.28225	-1.00503
90652411	chr5:90652411:C:G	2.28932e-05	-1.11326e-10	-1.00418
90652488	chr5:90652488:A:G	8.30223e-05	-1.11326e-10	0.284093
90653530	chr5:90653530:G:A	0.000128258	-1.11326e-10	0.719026
90653828	chr5:90653828:T:C	3.34838e-05	-1.11326e-10	-0.623956
90653834	chr5:90653834:A:G	1.94746e-05	-1.11326e-10	-1.16591
90654271	chr5:90654271:G:T	2.59733e-05	-1.11326e-10	-0.877947
90654303	chr5:90654303:G:A	8.31456e-05	-1.11326e-10	0.285577
90654455	chr5:90654455:A:G	2.65524e-05	-0.576262	-0.279635
90654486	chr5:90654486:G:T	3.72145e-05	-1.11326e-10	-0.518318
90654715	chr5:90654715:C:T	2.54428e-05	-1.11326e-10	-0.898584
90654753	chr5:90654753:A:G	4.99659e-06	-1.35066	-1.1756
90654926	chr5:90654926:T:C	4.40116e-05	-1.11326e-10	-0.350563
90654935	chr5:90654935:G:A	0.000188465	2.18843	-1.08453
90654970	chr5:90654970:G:A	0.000630902	3.50294	-1.19081
90655624	chr5:90655624:T:C	0.000124786	1.65391	-0.962332
90655932	chr5:90655932:C:T	0.000316606	2.80682	-1.18418
90655936	chr5:90655936:C:T	4.61038e-06	-1.4161	-1.1906
90656063	chr5:90656063:A:G	4.65711e-05	-1.11326e-10	-0.294036
90656185	chr5:90656185:G:A	4.66637e-06	-1.40374	-1.1909
90656769	chr5:90656769:A:G	3.2046e-05	-1.11326e-10	-0.667843
90656789	chr5:90656789:A:T	3.06462e-05	-1.11326e-10	-0.712506
90657162	chr5:90657162:G:A	1.61895e-05	-0.979719	-0.370936
90657238	chr5:90657238:A:G	2.4507e-05	-1.11326e-10	-0.936059
90657329	chr5:90657329:ATTTG:A	2.27048e-05	-1.11326e-10	-1.01244
90657358	chr5:90657358:C:T	0.000407144	2.70507	-0.830919
90657464	chr5:90657464:A:G	0.000370357	2.96609	-1.18664
90657733	chr5:90657733:T:A	6.55047e-06	-1.37807	-0.877414
90657750	chr5:90657750:AGAT:A	4.43624e-05	-1.11326e-10	-0.342624
90658032	chr5:90658032:C:T	5.33897e-06	-1.34504	-1.11494
90658297	chr5:90658297:G:T	1.90315e-05	-1.11326e-10	-1.18892
90658367	chr5:90658367:T:C	2.16148e-05	-0.941198	-0.120442
90658456	chr5:90658456:C:T	2.32694e-05	-1.11326e-10	-0.987877
90658622	chr5:90658622:T:C	2.48386e-05	-1.11326e-10	-0.922616
90658624	chr5:90658624:G:A	2.49977e-05	-1.11326e-10	-0.916233
90659292	chr5:90659292:A:G	1.92262e-05	-1.11326e-10	-1.17874
90659308	chr5:90659308:T:G	0.000325135	2.8396	-1.19038
90660966	chr5:90660966:A:T	0.000359631	2.45758	-0.707519
90661033	chr5:90661033:A:G	0.0006828	3.48481	-1.09362
90661034	chr5:90661034:A:G	1.324e-05	-1.01876	-0.533011
90661149	chr5:90661149:T:C	0.000292021	2.45094	-0.90913
90661174	chr5:90661174:A:G	1.92045e-05	-1.11326e-10	-1.17987
90661200	chr5:90661200:C:T	0.000499956	3.1884	-1.1089
90661273	chr5:90661273:G:T	0.000273693	2.40507	-0.92808
90661300	chr5:90661300:C:T	1.89929e-05	-1.11326e-10	-1.19095
90661942	chr5:90661942:T:C	2.48793e-05	-0.920978	-2.46166e-10
90662339	chr5:90662339:G:A	5.5722e-06	-1.54446	-0.872766
90662439	chr5:90662439:T:C	7.06651e-06	-1.56474	-0.614905
90662440	chr5:90662440:A:G	1.23579e-05	-1.56098	-0.0597375
90662468	chr5:90662468:C:T	0.000648241	3.05163	-0.712382
90662513	chr5:90662513:C:G	2.25344e-05	-1.11326e-10	-1.01997
90662651	chr5:90662651:A:T	0.000521655	3.23376	-1.11177
90662745	chr5:90662745:A:G	1.90686e-05	-1.11326e-10	-1.18697
90662781	chr5:90662781:T:G	4.58132e-05	-1.11326e-10	-0.310445
90664536	chr5:90664536:A:G	0.000789836	3.13043	-0.593622
90664920	chr5:90664920:T:G	0.000533105	2.99891	-0.855212
90664957	chr5:90664957:T:A	5.31244e-06	-1.39485	-1.07011
90665194	chr5:90665194:G:C	4.49963e-05	-1.11326e-10	-0.328435
90665399	chr5:90665399:G:A	0.000636562	3.11274	-0.791672
90665515	chr5:90665515:T:G	2.66794e-05	-1.11326e-10	-0.851123
90665729	chr5:90665729:C:T	4.62868e-06	-1.42327	-1.17947
90666515	chr5:90666515:C:T	2.49856e-05	-1.11326e-10	-0.916716
90666621	chr5:90666621:G:A	2.57753e-05	-1.11326e-10	-0.8856
90666941	chr5:90666941:C:T	4.0363e-05	-1.11326e-10	-0.437103
90667082	chr5:90667082:ATGTG:A	2.46223e-05	-1.11326e-10	-0.931365
90667124	chr5:90667124:G:A	2.2205e-05	-1.11326e-10	-1.0347
90667256	chr5:90667256:C:T	5.08901e-06	-1.32701	-1.18092
90667404	chr5:90667404:A:G	0.00031486	2.5284	-0.911291
90667850	chr5:90667850:G:T	3.56262e-05	-1.11326e-10	-0.561934
90667984	chr5:90667984:C:T	2.86036e-05	-1.11326e-10	-0.781483
90668171	chr5:90668171:A:C	1.4185e-05	-1.51085	0.0280185
90668272	chr5:90668272:T:C	4.38682e-06	-1.46573	-1.19068
90668481	chr5:90668481:C:T	1.46811e-05	-0.972098	-0.476355
90668736	chr5:90668736:G:T	0.000691837	3.14048	-0.736149
90668754	chr5:90668754:T:C	5.78605e-06	-1.45952	-0.920042
90668779	chr5:90668779:T:G	1.89993e-05	-1.11326e-10	-1.19061
90668935	chr5:90668935:C:T	2.34811e-05	-1.11326e-10	-0.978819
90669724	chr5:90669724:TTGTTTGAGGTATG:T	2.60089e-05	-1.11326e-10	-0.876576
90670348	chr5:90670348:C:G	3.1733e-05	-1.11326e-10	-0.67766
90670468	chr5:90670468:G:A	1.93738e-05	-1.2436	0.0725006
90670942	chr5:90670942:C:T	0.000321733	2.79715	-1.15845
90670978	chr5:90670978:G:A	1.91271e-05	-1.18391	-2.46166e-10
90671039	chr5:90671039:C:T	2.78194e-05	-1.11326e-10	-0.809283
90671079	chr5:90671079:A:C	4.21796e-06	-1.53163	-1.16404
90671212	chr5:90671212:C:A	7.47399e-06	-1.28423	-0.839357
90671341	chr5:90671341:A:G	0.000345599	2.11556	-0.405301
90671461	chr5:90671461:G:A	2.33052e-05	-1.11326e-10	-0.986339
90672058	chr5:90672058:A:C	7.55882e-05	0.190284	-2.46166e-10
90672254	chr5:90672254:C:T	3.21132e-05	-1.11326e-10	-0.66575
90672272	chr5:90672272:A:C	4.63585e-06	-1.41162	-1.18958
90672349	chr5:90672349:G:C	2.75025e-05	-1.11326e-10	-0.82074
90672657	chr5:90672657:T:C	2.51583e-05	-1.11326e-10	-0.909828
90672842	chr5:90672842:T:C	1.93944e-05	-1.11326e-10	-1.17003
90672956	chr5:90672956:G:A	0.000291858	2.47987	-0.938616
90673417	chr5:90673417:A:C	1.96452e-05	-1.11326e-10	-1.15719
90673507	chr5:90673507:A:C	2.94861e-05	-1.11326e-10	-0.751096
90674341	chr5:90674341:C:T	1.42336e-05	-1.47941	-2.46166e-10
90674414	chr5:90674414:T:C	1.93323e-05	-1.11326e-10	-1.17324
90674860	chr5:90674860:T:C	0.000742249	3.16142	-0.686752
90675436	chr5:90675436:G:A	2.42049e-05	-0.94846	-2.46166e-10
90675598	chr5:90675598:C:T	2.98116e-05	-1.11326e-10	-0.740119
90675779	chr5:90675779:C:T	2.34066e-05	-1.11326e-10	-0.981998
90676112	chr5:90676112:A:G	4.71658e-05	-1.11326e-10	-0.281348
90676555	chr5:90676555:G:C	2.9485e-05	-1.11326e-10	-0.751134
90676604	chr5:90676604:C:A	5.62547e-05	-1.11326e-10	-0.105126
90676726	chr5:90676726:G:T	1.43061e-05	-1.47433	-2.46166e-10
90676914	chr5:90676914:T:G	4.54777e-06	-1.51626	-1.10412
90676939	chr5:90676939:G:A	6.3378e-06	-1.56711	-0.721377
90676989	chr5:90676989:C:T	0.000149983	1.96171	-1.0862
90677027	chr5:90677027:G:T	1.94801e-05	-1.11326e-10	-1.16563
90677201	chr5:90677201:G:A	0.000207284	2.36203	-1.16295
90677602	chr5:90677602:T:C	3.02207e-05	-1.11326e-10	-0.726491
90677927	chr5:90677927:A:G	1.97659e-05	-1.11326e-10	-1.15106
90678265	chr5:90678265:G:A	0.000186821	2.25501	-1.15988
90679192	chr5:90679192:T:C	0.000514061	2.62648	-0.519151
90679195	chr5:90679195:A:G	0.000129119	1.80943	-1.08371
90679203	chr5:90679203:A:G	3.29665e-05	-1.11326e-10	-0.639525
90679261	chr5:90679261:TAAA:T	4.61668e-06	-1.41488	-1.19046
90679385	chr5:90679385:A:G	6.34593e-06	-1.56676	-0.720444
90679810	chr5:90679810:A:G	6.42383e-06	-1.56621	-0.708791
90679812	chr5:90679812:T:A	0.000586568	2.80652	-0.567251
90679963	chr5:90679963:T:C	4.40302e-06	-1.51393	-1.1388
90680001	chr5:90680001:G:A	8.1815e-06	-0.963611	-1.06953
90680310	chr5:90680310:G:A	1.91205e-05	-1.11326e-10	-1.18425
90680352	chr5:90680352:A:C	7.56596e-06	-0.925248	-1.18611
90680353	chr5:90680353:T:C	2.09673e-05	-1.11326e-10	-1.09205
90680480	chr5:90680480:A:G	7.787e-05	-1.11326e-10	0.220024
90680758	chr5:90680758:T:C	0.000629047	3.13489	-0.825703
90680938	chr5:90680938:T:C	5.14327e-05	-1.11326e-10	-0.194742
90680967	chr5:90680967:C:T	5.58526e-05	-1.11326e-10	-0.1123
90681012	chr5:90681012:T:C	2.9823e-05	-1.11326e-10	-0.739736
90681609	chr5:90681609:C:T	2.43062e-05	-1.11326e-10	-0.944285
90681781	chr5:90681781:G:A	4.32416e-05	0.27486	-0.643073
90682551	chr5:90682551:G:A	3.61289e-05	-0.547922	-2.46166e-10
90682713	chr5:90682713:G:A	1.65555e-05	-1.3283	-2.46166e-10
90683210	chr5:90683210:TTTTA:T	0.000194469	2.31568	-1.18043
90683563	chr5:90683563:T:C	1.14715e-05	-0.791825	-0.903323
90683668	chr5:90683668:C:T	3.05746e-05	-1.11326e-10	-0.714846
90683701	chr5:90683701:C:T	4.70985e-06	-1.56571	-1.01965
90683772	chr5:90683772:G:A	0.000638332	2.8883	-0.56446
90683881	chr5:90683881:C:T	8.12626e-06	-0.848948	-1.19097
90683933	chr5:90683933:G:T	0.000148789	1.93701	-1.0695
90684016	chr5:90684016:C:T	2.15989e-05	-1.11326e-10	-1.06237
90684530	chr5:90684530:G:A	3.05746e-05	-1.11326e-10	-0.714846
90684548	chr5:90684548:A:G	1.0899e-05	-0.820859	-0.925486
90684751	chr5:90684751:T:A	2.83893e-05	-1.11326e-10	-0.789003
90684813	chr5:90684813:C:T	6.22769e-06	-1.56709	-0.738915
90684970	chr5:90684970:A:T	4.54368e-06	-1.43173	-1.18955
90685092	chr5:90685092:T:G	3.32164e-05	-1.11326e-10	-0.631972
90685207	chr5:90685207:TGTTTA:T	0.000190133	2.28377	-1.17106
90685286	chr5:90685286:A:G	1.1122e-05	-1.39323	-0.33286
90685318	chr5:90685318:T:C	0.000582613	2.83817	-0.605662
90685568	chr5:90685568:T:C	7.45279e-06	-1.55705	-0.569375
90685888	chr5:90685888:G:A	2.13949e-05	-1.11326e-10	-1.07186
90686335	chr5:90686335:G:C	2.40149e-05	-1.11326e-10	-0.956343
90686362	chr5:90686362:C:T	5.59894e-06	-1.5666	-0.845841
90686478	chr5:90686478:T:C	1.59204e-05	-1.36742	-2.46166e-10
90686659	chr5:90686659:G:A	1.94465e-05	-1.11326e-10	-1.16735
90686698	chr5:90686698:T:A	4.58982e-05	0.705216	-1.0138
90686728	chr5:90686728:T:C	6.41373e-06	-1.56552	-0.711059
90686904	chr5:90686904:A:G	0.000319553	2.32529	-0.693386
90686907	chr5:90686907:C:A	8.00847e-05	1.24987	-1.0018
90687041	chr5:90687041:T:C	7.86339e-06	-0.882518	-1.19028
90687188	chr5:90687188:T:C	5.59795e-06	-1.56689	-0.845725
90687232	chr5:90687232:A:T	3.6091e-05	-1.11326e-10	-0.548973
90687239	chr5:90687239:G:T	5.93043e-06	-1.19179	-1.16313
90687532	chr5:90687532:T:G	4.60213e-06	-1.41751	-1.19099
90687631	chr5:90687631:A:C	3.1507e-05	-1.11326e-10	-0.684807
90687954	chr5:90687954:C:T	2.21281e-05	-1.11326e-10	-1.03817
90687963	chr5:90687963:G:A	7.34697e-06	-0.967217	-1.17351
90688052	chr5:90688052:G:T	1.48442e-05	-1.4374	-2.46166e-10
90688058	chr5:90688058:A:G	3.46296e-05	-1.11326e-10	-0.590308
90688082	chr5:90688082:C:T	3.18054e-05	-1.11326e-10	-0.675381
90688086	chr5:90688086:G:A	7.24539e-06	-0.98017	-1.17448
90688169	chr5:90688169:A:G	1.4192e-05	-1.48234	-2.46166e-10
90688178	chr5:90688178:G:A	4.05465e-05	-1.11326e-10	-0.432567
90688687	chr5:90688687:A:T	1.90746e-05	-1.18666	-2.46166e-10
90688786	chr5:90688786:T:TA	2.94959e-05	-1.11326e-10	-0.750763
90688842	chr5:90688842:C:T	5.99691e-06	-1.5669	-0.776867
90690065	chr5:90690065:A:G	7.92919e-06	-0.894539	-1.16993
90690294	chr5:90690294:C:T	1.9327e-05	-1.11326e-10	-1.17351
90690573	chr5:90690573:C:A	7.29681e-06	-1.55127	-0.596304
90691146	chr5:90691146:T:G	4.74553e-06	-1.41387	-1.16394
90691257	chr5:90691257:A:G	1.92092e-05	-1.11326e-10	-1.17963
90691260	chr5:90691260:C:CT	2.02117e-05	-1.11326e-10	-1.12875
90691577	chr5:90691577:GT:G	0.00010471	0.516178	-2.46166e-10
90692051	chr5:90692051:A:C	1.31442e-05	-1.55904	-2.46166e-10
90692269	chr5:90692269:A:T	0.000180925	2.11096	-1.0479
90692324	chr5:90692324:A:G	3.54305e-05	-1.11326e-10	-0.567442
90692349	chr5:90692349:T:C	1.90388e-05	-1.11326e-10	-1.18854
90692462	chr5:90692462:G:A	6.06536e-05	-1.11326e-10	-0.029838
90692687	chr5:90692687:A:G	9.64547e-06	-0.947425	-0.921102
90692732	chr5:90692732:G:A	2.82414e-05	-1.11326e-10	-0.794227
90693341	chr5:90693341:T:C	0.00069329	2.9526	-0.546169
90693360	chr5:90693360:C:A	1.92354e-05	-1.11326e-10	-1.17826
90693391	chr5:90693391:A:G	8.84318e-06	-0.978141	-0.977229
90693449	chr5:90693449:T:A	2.80354e-05	-1.11326e-10	-0.801547
90693480	chr5:90693480:T:C	1.65619e-05	-1.32791	-2.46166e-10
90693678	chr5:90693678:A:G	3.88914e-05	-1.11326e-10	-0.474243
90693962	chr5:90693962:G:A	9.73759e-06	-0.928524	-0.930498
90693985	chr5:90693985:A:G	2.4983e-05	-1.11326e-10	-0.91682
90694507	chr5:90694507:A:G	0.00041011	2.7697	-0.888293
90694569	chr5:90694569:T:G	2.14403e-05	-1.11326e-10	-1.06975
90694707	chr5:90694707:C:T	1.91775e-05	-1.11326e-10	-1.18128
90695441	chr5:90695441:T:C	2.14492e-05	-1.11326e-10	-1.06933
90695488	chr5:90695488:CAT:C	5.50302e-06	-1.56692	-0.862803
90696387	chr5:90696387:C:T	0.000140532	2.00107	-1.19065
90696522	chr5:90696522:T:C	9.56041e-06	-0.952357	-0.925028
90697124	chr5:90697124:C:T	2.1583e-05	-1.11326e-10	-1.06311
90697457	chr5:90697457:TGAGGATTAAATGAGCTAATAAAGGTAAAGTGCTTAGCATAGTTCCTGGCAAGTATAG:T	2.26421e-05	-1.11326e-10	-1.01521
90697515	chr5:90697515:C:T	0.000647091	3.07125	-0.733776
90697526	chr5:90697526:G:C	1.90218e-05	-1.11326e-10	-1.18943
90697601	chr5:90697601:T:A	8.933e-05	0.357321	-2.46166e-10
90697700	chr5:90697700:ATTCT:A	6.36476e-06	-1.56677	-0.717464
90697749	chr5:90697749:T:C	2.20549e-05	-1.11326e-10	-1.04148
90697798	chr5:90697798:CT:C	7.65766e-05	-1.11326e-10	0.203276
90697925	chr5:90697925:T:C	0.000423339	2.73204	-0.818886
90698114	chr5:90698114:C:T	8.87527e-05	0.350838	-2.46166e-10
90698993	chr5:90698993:T:C	2.19922e-05	-1.04433	-2.46166e-10
90699166	chr5:90699166:A:G	3.08584e-05	-1.11326e-10	-0.705608
90699679	chr5:90699679:G:A	1.89924e-05	-1.11326e-10	-1.19098
90699766	chr5:90699766:C:T	2.03948e-05	-1.11326e-10	-1.11974
90699790	chr5:90699790:C:T	1.30488e-05	-1.56632	-2.46166e-10
90699835	chr5:90699835:C:G	3.30346e-05	-1.11326e-10	-0.637462
90699839	chr5:90699839:A:T	9.17796e-06	-0.945388	-0.972824
90700243	chr5:90700243:A:G	2.12268e-05	-1.07975	-2.46166e-10
90700512	chr5:90700512:G:A	0.000209302	2.39741	-1.18865
90700628	chr5:90700628:T:C	2.21441e-05	-1.11326e-10	-1.03745
90700673	chr5:90700673:A:G	2.45113e-05	-1.11326e-10	-0.935884
90700808	chr5:90700808:C:A	0.000270585	2.65376	-1.18819
90700867	chr5:90700867:G:A	4.45249e-06	-1.45964	-1.18191
90700987	chr5:90700987:T:C	3.00264e-05	-1.11326e-10	-0.73294
90701149	chr5:90701149:T:A	4.45465e-06	-1.46009	-1.18098
90701167	chr5:90701167:C:T	6.64263e-06	-1.56629	-0.67522
90701311	chr5:90701311:A:G	1.94978e-05	-1.16471	-2.46166e-10
90701323	chr5:90701323:CTGTT:C	2.45391e-05	-1.11326e-10	-0.934748
90701447	chr5:90701447:C:T	4.41801e-05	-1.11326e-10	-0.346741
90701541	chr5:90701541:T:C	0.000689283	2.77808	-0.377448
90701689	chr5:90701689:G:T	0.000203794	2.23359	-1.0515
90701721	chr5:90701721:T:G	0.000676125	2.75341	-0.372052
90701817	chr5:90701817:C:T	6.50812e-05	0.915191	-0.874571
90702131	chr5:90702131:TC:T	1.92838e-05	-1.11326e-10	-1.17575
90702569	chr5:90702569:A:T	6.56764e-06	-1.39587	-0.856996
90702637	chr5:90702637:G:T	0.000262622	2.36798	-0.932282
90702726	chr5:90702726:C:T	4.55263e-05	-1.11326e-10	-0.316725
90702957	chr5:90702957:T:C	3.21225e-05	-1.11326e-10	-0.665459
90703140	chr5:90703140:C:A	1.58095e-05	-0.185393	-1.18901
90703613	chr5:90703613:G:GTGAAGTTTAT	2.16068e-05	-1.11326e-10	-1.06201
90703918	chr5:90703918:G:A	0.000894311	3.40892	-0.747881
90704113	chr5:90704113:T:C	2.42753e-05	-1.11326e-10	-0.945558
90704137	chr5:90704137:T:C	0.000481752	2.98723	-0.944821
90704151	chr5:90704151:A:G	0.0010081	3.1409	-0.360093
90704872	chr5:90704872:G:A	4.37145e-05	-1.11326e-10	-0.357336
90705051	chr5:90705051:G:A	2.18606e-05	-1.11326e-10	-1.05033
90705182	chr5:90705182:C:A	2.30467e-05	-1.11326e-10	-0.997495
90705551	chr5:90705551:T:G	0.000285077	2.70138	-1.18364
90705669	chr5:90705669:C:T	2.21187e-05	-1.11326e-10	-1.03859
90705942	chr5:90705942:G:C	4.11431e-06	-1.5632	-1.15735
90706171	chr5:90706171:G:T	0.000496027	2.93292	-0.861305
90706476	chr5:90706476:A:G	5.21041e-06	-1.52453	-0.959826
90706702	chr5:90706702:T:A	2.75784e-05	-0.817985	-2.46166e-10
90706779	chr5:90706779:T:C	0.00108213	3.50325	-0.651583
90706810	chr5:90706810:C:T	2.226e-05	-1.11326e-10	-1.03222
90706940	chr5:90706940:G:A	5.73985e-05	-1.11326e-10	-0.084998
90707068	chr5:90707068:G:A	1.18109e-05	-0.915473	-0.750519
90707099	chr5:90707099:C:T	8.37458e-05	-1.11326e-10	0.29277
90707236	chr5:90707236:T:A	2.23083e-05	-0.690251	-0.339807
90707314	chr5:90707314:A:G	5.4997e-06	-1.51182	-0.918503
90707375	chr5:90707375:G:A	0.000118226	-1.11326e-10	0.637579
90707457	chr5:90707457:G:A	0.00267003	3.85181	-0.0969858
90707777	chr5:90707777:T:G	0.000700454	2.97626	-0.559546
90708150	chr5:90708150:C:CT	4.60839e-06	-1.56444	-1.0427
90708170	chr5:90708170:T:A	4.97148e-05	-1.11326e-10	-0.228713
90708363	chr5:90708363:T:C	5.12611e-06	-1.5586	-0.942069
90708658	chr5:90708658:G:A	2.47084e-05	-1.11326e-10	-0.927875
90708959	chr5:90708959:A:C	1.33055e-05	-1.54684	-2.46166e-10
90709160	chr5:90709160:C:T	0.000177805	2.23662	-1.19095
90709250	chr5:90709250:A:G	4.99908e-05	-1.11326e-10	-0.223178
90709397	chr5:90709397:G:A	0.000509348	3.25947	-1.16136
90709513	chr5:90709513:T:A	2.92697e-05	-1.11326e-10	-0.758464
90709717	chr5:90709717:A:T	0.000698913	2.91637	-0.501858
90709886	chr5:90709886:C:T	1.94623e-05	-1.16654	-2.46166e-10
90710008	chr5:90710008:G:A	0.000725122	2.91303	-0.461702
90710141	chr5:90710141:A:G	2.86028e-05	-1.11326e-10	-0.781513
90711379	chr5:90711379:C:T	0.0006596	3.51819	-1.16157
90711471	chr5:90711471:T:A	0.000758275	2.96588	-0.469854
90712230	chr5:90712230:A:G	2.03255e-05	-1.11326e-10	-1.12314
90712930	chr5:90712930:T:G	2.03591e-05	-1.11326e-10	-1.12149
90713304	chr5:90713304:G:A	4.46055e-06	-1.45128	-1.18846
90713387	chr5:90713387:G:GTA	2.90278e-05	-1.11326e-10	-0.766764
90713431	chr5:90713431:G:T	7.96941e-06	-1.40686	-0.65255
90713762	chr5:90713762:T:A	2.04413e-05	-1.11326e-10	-1.11746
90713881	chr5:90713881:T:C	4.69146e-05	-1.11326e-10	-0.286688
90714124	chr5:90714124:C:T	8.66599e-06	-1.30679	-0.66882
90714324	chr5:90714324:T:C	2.82043e-05	-0.795541	-2.46166e-10
90714386	chr5:90714386:C:T	2.96725e-05	-1.11326e-10	-0.744797
90714669	chr5:90714669:C:T	0.000702686	3.0528	-0.632906
90714867	chr5:90714867:T:C	5.01856e-05	-1.11326e-10	-0.219289
90715358	chr5:90715358:T:A	7.21973e-06	-1.31605	-0.842153
90715854	chr5:90715854:G:A	0.00103194	3.6213	-0.81712
90715879	chr5:90715879:G:T	9.06797e-06	-1.28836	-0.641905
90716009	chr5:90716009:A:G	4.08262e-05	-1.11326e-10	-0.425691
90716132	chr5:90716132:A:G	0.000638977	2.90405	-0.579202
90716171	chr5:90716171:G:T	1.90133e-05	-1.11326e-10	-1.18988
90716562	chr5:90716562:G:A	4.70047e-06	-1.3983	-1.18905
90716792	chr5:90716792:C:G	3.18553e-05	-1.11326e-10	-0.673812
90716797	chr5:90716797:A:T	0.000625908	3.4307	-1.12651
90716886	chr5:90716886:G:A	0.000672602	2.94593	-0.569796
90716961	chr5:90716961:A:G	6.4071e-06	-1.36042	-0.917193
90717155	chr5:90717155:C:G	3.13162e-05	-1.11326e-10	-0.69088
90717161	chr5:90717161:G:T	7.39949e-05	-1.11326e-10	0.16898
90717616	chr5:90717616:C:T	2.01625e-05	-1.11326e-10	-1.13119
90717707	chr5:90717707:G:A	2.78748e-05	-1.11326e-10	-0.807293
90717714	chr5:90717714:C:A	3.85844e-05	-1.11326e-10	-0.482168
90718016	chr5:90718016:C:T	9.69587e-06	-1.32035	-0.542963
90718031	chr5:90718031:G:A	1.90047e-05	-1.11326e-10	-1.19033
90718039	chr5:90718039:G:A	4.11017e-06	-1.55878	-1.16277
90718132	chr5:90718132:G:A	6.74987e-06	-1.35415	-0.87134
90718382	chr5:90718382:T:A	4.03468e-05	-1.11326e-10	-0.437504
90718410	chr5:90718410:C:T	2.8442e-05	-1.11326e-10	-0.787148
90718482	chr5:90718482:A:G	6.94115e-06	-1.32882	-0.868733
90718709	chr5:90718709:A:C	5.7603e-06	-1.4143	-0.969724
90718985	chr5:90718985:G:A	1.92824e-05	-1.11326e-10	-1.17582
90719007	chr5:90719007:A:G	2.00054e-05	-1.11326e-10	-1.13901
90719019	chr5:90719019:A:G	1.90123e-05	-1.11326e-10	-1.18993
90719100	chr5:90719100:C:T	4.94206e-05	-1.11326e-10	-0.234649
90719119	chr5:90719119:C:T	8.69314e-06	-0.945707	-1.02678
90719358	chr5:90719358:T:C	9.48663e-06	-1.31487	-0.570268
90719725	chr5:90719725:A:G	4.63047e-05	-1.11326e-10	-0.299772
90719756	chr5:90719756:A:G	3.1242e-05	-1.11326e-10	-0.693252
90719975	chr5:90719975:C:T	0.000581808	2.92194	-0.690813
90720207	chr5:90720207:T:A	2.92409e-05	-1.11326e-10	-0.759446
90720312	chr5:90720312:A:G	0.000689263	2.94542	-0.544817
90720607	chr5:90720607:A:G	4.51692e-05	-1.11326e-10	-0.3246
90720844	chr5:90720844:G:A	1.89931e-05	-1.11326e-10	-1.19094
90720854	chr5:90720854:TA:T	3.04371e-05	-1.11326e-10	-0.719355
90721054	chr5:90721054:G:A	0.00245191	3.47779	0.191813
90721243	chr5:90721243:G:A	4.70332e-06	-1.41191	-1.17483
90721320	chr5:90721320:T:C	0.000624463	2.84769	-0.545815
90721361	chr5:90721361:G:A	7.97282e-06	-0.96438	-1.0946
90721599	chr5:90721599:T:G	2.15217e-05	-1.11326e-10	-1.06595
90721675	chr5:90721675:G:A	1.93637e-05	-1.11326e-10	-1.17162
90721776	chr5:90721776:T:C	4.62397e-06	-1.41756	-1.1862
90721879	chr5:90721879:CTG:C	0.00146613	3.91032	-0.754947
90722296	chr5:90722296:C:T	1.8346e-05	-1.43877	0.213163
90722318	chr5:90722318:A:T	6.3358e-06	-1.46511	-0.823687
90722380	chr5:90722380:G:A	1.96029e-05	-1.11326e-10	-1.15934
90722597	chr5:90722597:C:A	0.000665684	2.92437	-0.558573
90722901	chr5:90722901:A:C	2.83933e-05	-1.11326e-10	-0.788862
90723139	chr5:90723139:A:C	4.91201e-05	-1.11326e-10	-0.240748
90723263	chr5:90723263:C:A	0.000719425	2.98546	-0.54202
90723516	chr5:90723516:G:A	2.86756e-05	-1.11326e-10	-0.77897
90723895	chr5:90723895:C:T	3.12306e-05	-1.11326e-10	-0.693617
90723965	chr5:90723965:G:A	4.84781e-05	-1.11326e-10	-0.253905
90724037	chr5:90724037:A:G	4.13336e-06	-1.56372	-1.15221
90724265	chr5:90724265:T:C	1.56946e-05	-1.3817	-2.46166e-10
90724283	chr5:90724283:G:T	4.54964e-06	-1.43323	-1.18674
90724375	chr5:90724375:G:A	0.000138675	1.98479	-1.18767
90724466	chr5:90724466:T:A	0.000498115	2.94962	-0.873809
90724509	chr5:90724509:G:A	4.97215e-06	-1.4458	-1.08537
90724518	chr5:90724518:C:T	1.9014e-05	-1.11326e-10	-1.18984
90724642	chr5:90724642:A:G	1.74189e-05	-1.27746	-2.46166e-10
90724710	chr5:90724710:G:A	4.87394e-05	-1.11326e-10	-0.248528
90724854	chr5:90724854:C:T	4.89694e-05	-1.11326e-10	-0.243821
90725051	chr5:90725051:A:C	0.000505568	2.67787	-0.587205
90725106	chr5:90725106:T:G	8.48264e-06	-0.934402	-1.06259
90725218	chr5:90725218:T:C	3.9502e-05	-1.11326e-10	-0.458666
90725475	chr5:90725475:A:G	0.00148837	3.73279	-0.562373
90725516	chr5:90725516:C:T	1.90093e-05	-1.11326e-10	-1.19009
90725874	chr5:90725874:C:T	0.000454727	2.96934	-0.984659
90726088	chr5:90726088:A:G	4.97361e-06	-1.3691	-1.16177
90726152	chr5:90726152:T:C	2.55868e-05	-1.11326e-10	-0.89294
90726524	chr5:90726524:T:C	3.55169e-05	-0.565008	-2.46166e-10
90726590	chr5:90726590:T:C	4.45129e-05	-1.43051	1.09127
90726895	chr5:90726895:A:G	4.74701e-05	-0.485543	0.210627
90726963	chr5:90726963:A:G	8.05879e-05	-0.743213	0.997545
90726989	chr5:90726989:A:G	8.66511e-06	-1.11116	-0.864554
90727518	chr5:90727518:T:A	6.50851e-05	1.1114	-1.07072
90727519	chr5:90727519:T:A	4.77547e-05	0.758658	-1.0276
90727631	chr5:90727631:A:G	2.04958e-05	-1.11326e-10	-1.1148
90727827	chr5:90727827:C:T	3.93671e-05	-1.11326e-10	-0.462085
90727939	chr5:90727939:T:C	2.05893e-05	-1.11326e-10	-1.11024
90727993	chr5:90727993:A:G	2.10544e-05	-1.11326e-10	-1.08791
90728059	chr5:90728059:A:G	2.09627e-05	-1.11326e-10	-1.09227
90728188	chr5:90728188:T:G	1.30615e-05	-1.56535	-2.46166e-10
90728467	chr5:90728467:A:T	4.10826e-05	-1.11326e-10	-0.419432
90728577	chr5:90728577:A:T	2.10633e-05	-1.11326e-10	-1.08748
90728918	chr5:90728918:G:A	7.99983e-05	0.519834	-0.272845
90728985	chr5:90728985:C:G	2.21833e-05	-1.11326e-10	-1.03568
90729326	chr5:90729326:G:C	1.30507e-05	-1.56617	-2.46166e-10
90729336	chr5:90729336:T:G	3.01978e-05	-1.11326e-10	-0.727248
90729354	chr5:90729354:T:C	4.15091e-06	-1.52545	-1.18624
90729556	chr5:90729556:ATTT:A	3.76227e-05	-1.11326e-10	-0.507409
90729596	chr5:90729596:T:C	4.01659e-05	-1.11326e-10	-0.441997
90729947	chr5:90729947:A:C	2.3893e-05	-1.11326e-10	-0.96143
90730014	chr5:90730014:C:T	2.95245e-05	-1.11326e-10	-0.749797
90730070	chr5:90730070:G:A	4.0842e-06	-1.53902	-1.18887
90730146	chr5:90730146:C:A	2.4335e-05	-1.11326e-10	-0.9431
90730256	chr5:90730256:C:CT	2.43635e-05	-1.11326e-10	-0.941929
90730325	chr5:90730325:A:C	2.95896e-05	-1.11326e-10	-0.747594
90730444	chr5:90730444:A:G	4.83194e-05	0.70679	-0.963973
90730654	chr5:90730654:G:C	2.94966e-05	-1.11326e-10	-0.750742
90730823	chr5:90730823:G:T	3.04573e-05	-1.11326e-10	-0.718691
90731463	chr5:90731463:T:A	1.11371e-05	-1.48667	-0.238058
90731496	chr5:90731496:G:C	3.02295e-05	-1.11326e-10	-0.726199
90731660	chr5:90731660:G:T	1.67577e-05	-1.31616	-2.46166e-10
90731818	chr5:90731818:G:T	5.23072e-05	0.622895	-0.800776
90732209	chr5:90732209:G:T	2.10356e-05	-1.11326e-10	-1.0888
90732342	chr5:90732342:T:C	4.30568e-05	-0.31099	-0.0615073
90732588	chr5:90732588:G:C	6.47084e-05	0.399485	-0.36461
90732789	chr5:90732789:T:A	1.98559e-05	-1.11326e-10	-1.14652
90733175	chr5:90733175:G:A	1.32926e-05	-1.54781	-2.46166e-10
90733181	chr5:90733181:A:G	3.95685e-05	-1.11326e-10	-0.456982
90733344	chr5:90733344:T:C	4.51126e-05	-1.11326e-10	-0.325855
90733429	chr5:90733429:G:A	0.000113817	1.1909	-0.591317
90733684	chr5:90733684:T:G	1.90224e-05	-1.11326e-10	-1.1894
90734040	chr5:90734040:T:C	2.3068e-05	-1.11326e-10	-0.996569
90734219	chr5:90734219:T:C	2.09819e-05	-1.11326e-10	-1.09135
90734625	chr5:90734625:G:A	2.05572e-05	-1.1118	-2.46166e-10
90734775	chr5:90734775:G:A	1.93169e-05	-1.11326e-10	-1.17404
90735721	chr5:90735721:C:T	2.77164e-05	-1.11326e-10	-0.812993
90736368	chr5:90736368:A:G	2.00659e-05	-1.11326e-10	-1.13599
90737027	chr5:90737027:C:T	1.89414e-05	-0.0657867	-1.12788
90737347	chr5:90737347:T:C	2.4446e-05	-1.11326e-10	-0.938552
90737396	chr5:90737396:G:A	2.12486e-05	-1.40212	0.323394
90737555	chr5:90737555:C:T	8.89936e-06	-0.758059	-1.19098
90737624	chr5:90737624:G:A	2.45348e-05	0.0966565	-1.03158
90737769	chr5:90737769:T:A	3.18577e-05	-1.11326e-10	-0.673738
90737880	chr5:90737880:A:C	7.15009e-06	-1.21247	-0.955425
90737945	chr5:90737945:ACT:A	1.34639e-05	-1.535	-2.46166e-10
90737948	chr5:90737948:T:G	1.36187e-05	-1.52357	-2.46166e-10
90738013	chr5:90738013:G:C	2.90526e-05	-1.28749	0.52158
90738062	chr5:90738062:T:G	4.15844e-05	0.516795	-0.924086
90738139	chr5:90738139:C:T	2.82875e-05	-1.11326e-10	-0.792598
90738508	chr5:90738508:A:G	1.64937e-05	-1.33204	-2.46166e-10
90738545	chr5:90738545:C:T	2.95546e-05	-1.11326e-10	-0.748776
90738967	chr5:90738967:A:G	7.11321e-06	-1.22829	-0.944771
90739806	chr5:90739806:A:G	4.59496e-05	-1.11326e-10	-0.307472
90739981	chr5:90739981:G:A	3.13389e-05	-1.11326e-10	-0.690155
90740012	chr5:90740012:T:C	2.9941e-05	-1.11326e-10	-0.735787
90740013	chr5:90740013:C:T	2.83603e-05	-1.11326e-10	-0.790025
90740016	chr5:90740016:T:C	2.39904e-05	-1.11326e-10	-0.95736
90740070	chr5:90740070:C:G	0.000104046	1.48062	-0.970802
90740081	chr5:90740081:C:T	4.01699e-05	-1.11326e-10	-0.441898
90740167	chr5:90740167:C:T	2.26015e-05	-1.11326e-10	-1.017
90740272	chr5:90740272:A:G	4.6734e-05	0.623274	-0.913819
90740571	chr5:90740571:T:C	2.25057e-05	-1.11326e-10	-1.02125
90741159	chr5:90741159:G:A	2.0697e-05	-1.11326e-10	-1.10503
90741163	chr5:90741163:A:G	6.76097e-06	-1.19112	-1.03273
90742712	chr5:90742712:C:T	4.55429e-05	-0.363541	0.0471802
90742732	chr5:90742732:A:C	4.68972e-06	-1.48794	-1.10171
90742987	chr5:90742987:A:G	1.93709e-05	-1.11326e-10	-1.17124
90743015	chr5:90743015:A:C	2.77903e-05	-1.11326e-10	-0.810328
90743035	chr5:90743035:G:A	2.79798e-05	-1.11326e-10	-0.803533
90743175	chr5:90743175:A:G	1.30919e-05	-1.56302	-2.46166e-10
90743230	chr5:90743230:A:G	1.90173e-05	-1.11326e-10	-1.18967
90743254	chr5:90743254:G:T	3.87354e-05	-1.11326e-10	-0.478261
90743325	chr5:90743325:A:G	2.75284e-05	-1.11326e-10	-0.819799
90743374	chr5:90743374:G:A	2.08135e-05	-1.11326e-10	-1.09941
90743573	chr5:90743573:G:A	3.82432e-05	-1.11326e-10	-0.491051
90743692	chr5:90743692:C:T	1.33277e-05	-1.54517	-2.46166e-10
90743703	chr5:90743703:C:T	2.07713e-05	-1.11326e-10	-1.10144
90743767	chr5:90743767:G:A	2.07417e-05	-1.11326e-10	-1.10287
90744195	chr5:90744195:G:A	2.82364e-05	-1.11326e-10	-0.794406
90744942	chr5:90744942:G:A	2.02997e-05	-1.11326e-10	-1.12441
90745073	chr5:90745073:T:C	0.000130832	0.738899	-2.46166e-10
90745336	chr5:90745336:C:A	4.0303e-06	-1.55126	-1.18991
90745344	chr5:90745344:G:A	2.10929e-05	-1.29295	0.206868
90745408	chr5:90745408:G:A	7.5712e-06	-1.13551	-0.975152
90745471	chr5:90745471:G:A	2.91555e-05	-1.11326e-10	-0.762374
90745480	chr5:90745480:T:C	3.40085e-05	-1.11326e-10	-0.608407
90745567	chr5:90745567:T:C	2.82402e-05	-1.11326e-10	-0.794269
90745617	chr5:90745617:G:C	3.40085e-05	-1.11326e-10	-0.608407
90745693	chr5:90745693:A:G	1.58927e-05	-1.36915	-2.46166e-10
90746086	chr5:90746086:T:C	2.7617e-05	-1.11326e-10	-0.816586
90746160	chr5:90746160:T:A	1.56569e-05	-1.3841	-2.46166e-10
90746685	chr5:90746685:C:T	7.283e-06	-1.17724	-0.972232
90747115	chr5:90747115:C:T	1.90133e-05	-1.11326e-10	-1.18988
90747230	chr5:90747230:C:T	4.04951e-06	-1.5467	-1.18973
90747295	chr5:90747295:T:A	3.42897e-05	-1.11326e-10	-0.600171
90747381	chr5:90747381:A:G	2.25897e-05	-1.29025	0.27273
90747390	chr5:90747390:G:A	2.22649e-05	-1.11326e-10	-1.03201
90747799	chr5:90747799:C:A	8.12533e-06	-1.06	-0.980026
90748081	chr5:90748081:A:G	4.02431e-06	-1.55566	-1.18701
90748377	chr5:90748377:A:C	2.24299e-05	-1.11326e-10	-1.02462
90748466	chr5:90748466:ATCTTG:A	7.9322e-06	-1.05843	-1.00566
90748505	chr5:90748505:G:A	9.87522e-05	0.457597	-2.46166e-10
90748556	chr5:90748556:T:G	7.56801e-06	-1.14881	-0.96228
90748865	chr5:90748865:A:G	2.2673e-05	-1.11326e-10	-1.01384
90749451	chr5:90749451:A:G	4.02878e-05	-1.11326e-10	-0.438967
90749768	chr5:90749768:C:T	2.13245e-05	-1.11326e-10	-1.07516
90750229	chr5:90750229:T:C	2.2037e-05	-1.11326e-10	-1.04229
90750439	chr5:90750439:C:A	3.39241e-05	-1.11326e-10	-0.61089
90750479	chr5:90750479:C:T	1.39727e-05	-1.49791	-2.46166e-10
90750607	chr5:90750607:C:T	1.89958e-05	-1.11326e-10	-1.1908
90750719	chr5:90750719:A:G	4.19056e-05	-1.11326e-10	-0.399598
90750927	chr5:90750927:T:C	3.21775e-05	-1.11326e-10	-0.66375
90751076	chr5:90751076:C:T	5.95133e-06	-1.24809	-1.10331
90751191	chr5:90751191:G:A	4.42007e-06	-1.47239	-1.17647
90751196	chr5:90751196:G:A	4.21742e-05	-1.11326e-10	-0.393207
90751288	chr5:90751288:G:A	4.11168e-05	-1.11326e-10	-0.418598
90751540	chr5:90751540:C:G	3.5109e-05	-0.57656	-2.46166e-10
90751578	chr5:90751578:TAAC:T	1.16313e-05	-0.523242	-1.15807
90751666	chr5:90751666:G:A	4.10028e-05	-1.11326e-10	-0.421377
90751674	chr5:90751674:G:T	1.86962e-05	-1.3714	0.164708
90751944	chr5:90751944:T:C	1.90085e-05	-1.11326e-10	-1.19013
90751949	chr5:90751949:A:G	2.1409e-05	-1.11326e-10	-1.0712
90752046	chr5:90752046:G:GT	2.14399e-05	-1.11326e-10	-1.06976
90752048	chr5:90752048:A:T	2.14325e-05	-1.11326e-10	-1.07011
90752051	chr5:90752051:G:T	2.14563e-05	-1.11326e-10	-1.069
90752133	chr5:90752133:A:G	1.36439e-05	-1.52172	-2.46166e-10
90752294	chr5:90752294:T:G	2.90461e-05	-1.11326e-10	-0.76613
90752309	chr5:90752309:T:C	1.30678e-05	-1.56486	-2.46166e-10
90752732	chr5:90752732:A:G	2.45133e-05	-1.11326e-10	-0.935801
90753078	chr5:90753078:G:A	1.90571e-05	-1.11326e-10	-1.18758
90753144	chr5:90753144:T:C	2.8351e-05	-1.11326e-10	-0.790356
90753240	chr5:90753240:T:C	7.39552e-06	-1.35709	-0.777047
90753271	chr5:90753271:C:A	2.31123e-05	-1.11326e-10	-0.99465
90753421	chr5:90753421:A:G	0.000118008	0.785685	-0.149948
90754003	chr5:90754003:C:T	3.17752e-05	-1.11326e-10	-0.676329
90754540	chr5:90754540:C:T	1.44463e-05	-1.46458	-2.46166e-10
90754825	chr5:90754825:G:A	1.34315e-05	-1.53741	-2.46166e-10
90755086	chr5:90755086:T:C	2.76978e-05	-1.11326e-10	-0.813664
90755515	chr5:90755515:G:A	7.2171e-06	-1.3571	-0.80146
90755554	chr5:90755554:T:C	2.6768e-05	-1.11326e-10	-0.847809
90756146	chr5:90756146:A:G	1.34465e-05	-1.5363	-2.46166e-10
90756446	chr5:90756446:T:TC	5.79695e-06	-1.19881	-1.17888
90756472	chr5:90756472:G:A	6.20167e-06	-1.36649	-0.94371
90756555	chr5:90756555:C:T	7.71834e-06	-1.31105	-0.780368
90756660	chr5:90756660:A:G	3.12968e-05	-1.11326e-10	-0.691501
90757239	chr5:90757239:A:G	5.64031e-06	-1.23359	-1.17148
90757463	chr5:90757463:T:C	5.64949e-06	-1.23536	-1.16809
90757996	chr5:90757996:A:G	2.42462e-05	-1.11326e-10	-0.946754
90758078	chr5:90758078:A:G	3.39069e-05	-1.11326e-10	-0.611398
90758292	chr5:90758292:C:T	6.20862e-06	-1.15306	-1.15602
90758674	chr5:90758674:T:A	3.71756e-05	-1.11326e-10	-0.519362
90758814	chr5:90758814:A:C	2.50251e-05	-1.11326e-10	-0.915136
90759061	chr5:90759061:T:A	3.42551e-05	0.400413	-1.00159
90759066	chr5:90759066:A:T	4.68659e-05	-1.11326e-10	-0.287726
90759264	chr5:90759264:A:G	3.94678e-05	-1.11326e-10	-0.459532
90759815	chr5:90759815:A:G	2.76914e-05	-1.11326e-10	-0.813895
90760134	chr5:90760134:G:C	1.92253e-05	-1.11326e-10	-1.17879
90760357	chr5:90760357:A:G	2.93878e-05	0.0801591	-0.834595
90760484	chr5:90760484:T:C	3.76953e-05	-1.11326e-10	-0.505481
90760583	chr5:90760583:G:A	4.61397e-06	-1.42687	-1.17906
90760610	chr5:90760610:C:G	2.20614e-05	-1.11326e-10	-1.04118
90760771	chr5:90760771:CAAAG:C	6.59599e-05	-1.11326e-10	0.0540315
90761454	chr5:90761454:T:C	1.91348e-05	-1.11326e-10	-1.18351
90761746	chr5:90761746:A:G	4.99513e-06	-1.47301	-1.05354
90762052	chr5:90762052:A:G	5.05138e-06	-1.32441	-1.19094
90762160	chr5:90762160:A:G	6.2412e-06	-1.27369	-1.03015
90762224	chr5:90762224:C:T	4.09362e-06	-1.53461	-1.19098
90762292	chr5:90762292:G:A	6.28827e-06	-1.11267	-1.18366
90762373	chr5:90762373:A:T	5.2356e-06	-1.45424	-1.02529
90762634	chr5:90762634:T:C	6.04164e-06	-1.29818	-1.03816
90762994	chr5:90762994:G:A	3.07853e-05	-1.11326e-10	-0.70798
90763078	chr5:90763078:A:G	5.2074e-05	-1.11326e-10	-0.18235
90763165	chr5:90763165:T:G	2.50964e-05	-0.00391959	-0.908374
90763184	chr5:90763184:T:A	6.55814e-06	-1.08007	-1.17424
90763619	chr5:90763619:T:A	5.09702e-06	-1.45863	-1.04773
90763659	chr5:90763659:C:T	3.06894e-05	-1.11326e-10	-0.7111
90763686	chr5:90763686:G:A	2.63615e-05	-1.11326e-10	-0.863112
90764061	chr5:90764061:T:A	3.34832e-05	-1.11326e-10	-0.623973
90764151	chr5:90764151:G:A	4.72907e-06	-1.41653	-1.16476
90764265	chr5:90764265:A:G	5.68594e-06	-1.5642	-0.832824
90764290	chr5:90764290:A:G	3.79556e-05	-1.11326e-10	-0.4986
90764780	chr5:90764780:A:T	3.70929e-05	0.37214	-0.893729
90764924	chr5:90764924:T:C	1.94005e-05	-1.11326e-10	-1.16972
90764965	chr5:90764965:A:G	3.83368e-05	0.406254	-0.89486
90765215	chr5:90765215:C:G	6.00524e-06	-1.30421	-1.03817
90765274	chr5:90765274:G:T	1.99725e-05	-1.11326e-10	-1.14066
90765578	chr5:90765578:A:G	1.93602e-05	-1.11326e-10	-1.1718
90765941	chr5:90765941:G:T	1.98611e-05	-1.11326e-10	-1.14625
90765995	chr5:90765995:C:T	0.000341172	2.27963	-0.582257
90766015	chr5:90766015:T:C	1.38607e-05	-1.50596	-2.46166e-10
90766019	chr5:90766019:C:T	1.89984e-05	-1.11326e-10	-1.19066
90766023	chr5:90766023:C:T	2.98644e-05	-1.11326e-10	-0.738348
90766250	chr5:90766250:C:T	2.74387e-05	-1.11326e-10	-0.823063
90766279	chr5:90766279:C:T	3.62168e-05	-1.11326e-10	-0.545493
90766754	chr5:90766754:G:A	2.62541e-05	-1.11326e-10	-0.867194
90766784	chr5:90766784:T:G	1.24273e-05	-0.424786	-1.19034
90767126	chr5:90767126:A:G	2.28668e-05	-1.11326e-10	-1.00533
90767366	chr5:90767366:A:G	1.82303e-05	-0.500221	-0.731713
90767942	chr5:90767942:A:G	2.06256e-05	-1.11326e-10	-1.10848
90768045	chr5:90768045:T:G	8.59998e-06	-1.34766	-0.635595
90768140	chr5:90768140:A:C	1.32162e-05	-1.55357	-2.46166e-10
90768354	chr5:90768354:C:T	1.34397e-05	-1.5368	-2.46166e-10
90768450	chr5:90768450:C:T	2.21957e-05	-1.11326e-10	-1.03512
90768744	chr5:90768744:G:A	1.72958e-05	-1.28455	-2.46166e-10
90768967	chr5:90768967:G:A	1.37578e-05	-1.37119	-0.142226
90769753	chr5:90769753:A:C	1.04285e-05	-0.689079	-1.10139
90770077	chr5:90770077:A:C	2.20572e-05	-1.11326e-10	-1.04138
90770429	chr5:90770429:T:C	1.63021e-05	-0.197627	-1.14609
90771226	chr5:90771226:TA:T	4.29111e-05	0.48005	-0.855937
90771265	chr5:90771265:G:A	2.33468e-05	-1.11326e-10	-0.984556
90771475	chr5:90771475:T:C	2.04637e-05	-1.11326e-10	-1.11636
90772289	chr5:90772289:T:C	2.03891e-05	-1.11326e-10	-1.12002
90772526	chr5:90772526:G:A	1.46888e-05	-0.279729	-1.1682
90773490	chr5:90773490:A:C	1.5056e-05	-1.42324	-2.46166e-10
90773586	chr5:90773586:G:A	2.21308e-05	-1.11326e-10	-1.03805
90773616	chr5:90773616:A:T	2.22488e-05	-1.11326e-10	-1.03273
90773622	chr5:90773622:G:A	2.19344e-05	-1.11326e-10	-1.04696
90773746	chr5:90773746:A:G	1.09714e-05	-0.651074	-1.08865
90773936	chr5:90773936:G:A	1.58792e-05	-1.37001	-2.46166e-10
90774077	chr5:90774077:G:C	3.17038e-05	-1.11326e-10	-0.678579
90774491	chr5:90774491:A:G	2.2031e-05	-1.11326e-10	-1.04257
90774859	chr5:90774859:A:G	1.30009e-05	-0.414266	-1.15573
90775161	chr5:90775161:T:C	2.20465e-05	-1.11326e-10	-1.04186
90775162	chr5:90775162:A:G	3.82212e-05	0.387216	-0.878842
90776086	chr5:90776086:T:C	3.09682e-05	-1.11326e-10	-0.702054
90776285	chr5:90776285:A:G	2.58832e-05	-1.11326e-10	-0.881422
90776394	chr5:90776394:C:T	2.35548e-05	-1.11326e-10	-0.975685
90776705	chr5:90776705:A:T	2.08176e-05	-1.11326e-10	-1.09922
90777460	chr5:90777460:A:G	3.72181e-05	0.593653	-1.11187
90777503	chr5:90777503:T:A	1.54213e-05	-1.39927	-2.46166e-10
90777573	chr5:90777573:A:G	1.20313e-05	-0.468019	-1.17949
90778280	chr5:90778280:G:T	1.54524e-05	-0.261622	-1.13563
90778829	chr5:90778829:A:T	1.99806e-05	0.042072	-1.18233
90778834	chr5:90778834:C:T	1.45395e-05	-1.45814	-2.46166e-10
90778942	chr5:90778942:G:A	1.18417e-05	-0.511879	-1.15151
90779052	chr5:90779052:C:T	1.95501e-05	-1.11326e-10	-1.16204
90779223	chr5:90779223:T:G	2.48547e-05	-1.11326e-10	-0.921968
90779230	chr5:90779230:A:G	1.95462e-05	-1.11326e-10	-1.16223
90779243	chr5:90779243:C:G	1.79824e-05	-0.235867	-1.00976
90779953	chr5:90779953:A:G	6.57101e-05	1.18527	-1.13503
90779997	chr5:90779997:C:G	2.54015e-05	-1.11326e-10	-0.900207
90780107	chr5:90780107:A:G	1.49372e-05	-1.43116	-2.46166e-10
90780115	chr5:90780115:C:T	3.69812e-05	-0.524606	-2.46166e-10
90780716	chr5:90780716:T:C	2.31134e-05	-1.11326e-10	-0.994605
90781136	chr5:90781136:C:T	2.45812e-05	-1.11326e-10	-0.933034
90781362	chr5:90781362:G:A	3.17955e-05	-1.11326e-10	-0.675692
90781734	chr5:90781734:C:T	6.25819e-05	-1.11326e-10	0.00146008
90782855	chr5:90782855:C:CAG	1.1365e-05	-0.599629	-1.10485
90783117	chr5:90783117:A:G	2.38883e-05	-1.11326e-10	-0.961629
90784003	chr5:90784003:A:G	5.542e-05	0.879396	-0.999472
90784117	chr5:90784117:T:C	2.05033e-05	-1.11326e-10	-1.11443
90784155	chr5:90784155:C:T	1.76133e-05	-0.0763428	-1.19002
90784758	chr5:90784758:T:C	1.15734e-05	-0.584866	-1.10144
90784879	chr5:90784879:A:C	2.4249e-05	-1.11326e-10	-0.94664
90784980	chr5:90784980:T:G	8.02614e-06	-0.983515	-1.0688
90785098	chr5:90785098:G:A	2.73973e-05	-1.11326e-10	-0.824572
90785130	chr5:90785130:A:G	1.47474e-05	-1.44395	-2.46166e-10
90785292	chr5:90785292:C:G	1.86102e-05	-1.21131	-2.46166e-10
90785294	chr5:90785294:TAAAAACCC:T	2.39853e-05	-1.11326e-10	-0.957576
90785303	chr5:90785303:TAGGA:T	2.39468e-05	-1.11326e-10	-0.959182
90785432	chr5:90785432:G:A	2.14143e-05	-1.11326e-10	-1.07096
90785843	chr5:90785843:C:T	1.30927e-05	-1.56296	-2.46166e-10
90785965	chr5:90785965:G:A	2.41799e-05	-1.11326e-10	-0.949494
90785978	chr5:90785978:G:A	1.33696e-05	-1.54203	-2.46166e-10
90786052	chr5:90786052:C:T	1.37219e-05	-0.45398	-1.06204
90786251	chr5:90786251:G:C	1.4393e-05	-1.46827	-2.46166e-10
90786579	chr5:90786579:T:C	1.04585e-05	-0.756911	-1.03069
90786777	chr5:90786777:C:T	5.24517e-05	0.852626	-1.02775
90786860	chr5:90786860:G:T	2.81737e-05	-1.11326e-10	-0.796626
90787556	chr5:90787556:A:G	2.07435e-05	-1.11326e-10	-1.10278
90787684	chr5:90787684:C:T	2.62632e-05	-1.11326e-10	-0.866847
90787832	chr5:90787832:C:T	2.47327e-05	-1.11326e-10	-0.92689
90788019	chr5:90788019:G:A	1.9164e-05	-1.11326e-10	-1.18198
90788687	chr5:90788687:G:GA	2.34467e-05	-1.11326e-10	-0.980287
90789837	chr5:90789837:T:C	2.60597e-05	-1.11326e-10	-0.874626
90789926	chr5:90789926:A:G	1.9098e-05	-1.11326e-10	-1.18543
90790399	chr5:90790399:G:A	5.8232e-06	-1.22563	-1.14754
90791364	chr5:90791364:A:G	2.17768e-05	-1.11326e-10	-1.05417
90791621	chr5:90791621:A:G	5.73435e-06	-1.25559	-1.13295
90792136	chr5:90792136:G:T	1.31649e-05	-1.55746	-2.46166e-10
90792643	chr5:90792643:G:T	1.64902e-05	-0.21424	-1.11801
90792907	chr5:90792907:T:C	2.56931e-05	-1.11326e-10	-0.888794
90793497	chr5:90793497:A:G	0.000537893	2.65575	-0.503107
90793540	chr5:90793540:A:G	1.91966e-05	-1.11326e-10	-1.18028
90793558	chr5:90793558:A:G	1.92324e-05	-1.11326e-10	-1.17842
90793620	chr5:90793620:T:G	2.3645e-05	-1.11326e-10	-0.971866
90793749	chr5:90793749:A:C	5.85336e-06	-1.21829	-1.14971
90793795	chr5:90793795:G:A	2.38825e-05	-1.11326e-10	-0.961869
90793834	chr5:90793834:G:C	5.84038e-06	-1.21754	-1.15268
90794020	chr5:90794020:T:C	5.91466e-06	-1.21911	-1.13847
90794163	chr5:90794163:C:T	1.91314e-05	-1.11326e-10	-1.18369
90794582	chr5:90794582:A:G	4.57305e-05	-1.11326e-10	-0.31225
90794854	chr5:90794854:C:T	6.13361e-06	-1.1832	-1.13803
90794974	chr5:90794974:A:G	5.74472e-06	-1.33937	-1.04736
90795092	chr5:90795092:T:G	1.97999e-05	-1.11326e-10	-1.14934
90795690	chr5:90795690:G:A	9.99624e-06	-0.730959	-1.10185
90795768	chr5:90795768:G:A	1.06362e-05	-0.777595	-0.993161
90795783	chr5:90795783:G:A	1.13183e-05	-0.67297	-1.03563
90795999	chr5:90795999:G:A	3.18232e-05	0.494853	-1.16967
90796252	chr5:90796252:A:G	3.32143e-05	-1.11326e-10	-0.632035
90796311	chr5:90796311:A:C	3.20741e-05	-1.11326e-10	-0.666966
90796793	chr5:90796793:C:A	3.16496e-05	-1.11326e-10	-0.68029
90796827	chr5:90796827:TAAAG:T	1.91074e-05	-1.11326e-10	-1.18494
90797054	chr5:90797054:C:A	1.97476e-05	-1.11326e-10	-1.15198
90797093	chr5:90797093:GA:G	2.03603e-05	-1.11326e-10	-1.12143
90797589	chr5:90797589:G:A	9.56286e-06	-0.686417	-1.19071
90797624	chr5:90797624:G:A	1.97536e-05	-1.11326e-10	-1.15168
90797643	chr5:90797643:G:A	3.71882e-05	-1.11326e-10	-0.519025
90798032	chr5:90798032:A:G	2.1091e-05	-1.11326e-10	-1.08617
90798157	chr5:90798157:A:G	1.92958e-05	-1.11326e-10	-1.17513
90798309	chr5:90798309:A:G	2.19109e-05	-1.11326e-10	-1.04803
90798468	chr5:90798468:C:T	2.44902e-05	-1.11326e-10	-0.936745
90798477	chr5:90798477:C:T	2.01495e-05	-1.11326e-10	-1.13184
90798738	chr5:90798738:C:T	2.02995e-05	-1.11326e-10	-1.12442
90798943	chr5:90798943:A:G	1.97552e-05	-1.11326e-10	-1.1516
90799038	chr5:90799038:G:A	3.35448e-05	0.551427	-1.17356
90799176	chr5:90799176:C:T	1.46542e-05	-1.45029	-2.46166e-10
90799198	chr5:90799198:A:C	2.13245e-05	-1.11326e-10	-1.07516
90799324	chr5:90799324:C:A	1.90464e-05	-1.11326e-10	-1.18814
90799757	chr5:90799757:G:C	0.000355119	2.88077	-1.14333
90800582	chr5:90800582:C:T	3.16416e-05	-1.11326e-10	-0.680542
90800879	chr5:90800879:T:A	1.27045e-05	-0.427001	-1.16606
90800975	chr5:90800975:C:T	4.59199e-05	0.448886	-0.757003
90800997	chr5:90800997:C:T	1.55199e-05	-1.3929	-2.46166e-10
90801104	chr5:90801104:T:C	6.38634e-05	0.828243	-0.806513
90801984	chr5:90801984:A:T	2.04306e-05	-1.11326e-10	-1.11798
90802166	chr5:90802166:CAT:C	2.43508e-05	-1.11326e-10	-0.942453
90802239	chr5:90802239:C:T	2.11736e-05	-1.11326e-10	-1.08226
90802366	chr5:90802366:C:T	3.37848e-05	-1.11326e-10	-0.615004
90802875	chr5:90802875:A:G	2.46613e-05	-1.11326e-10	-0.929781
90802940	chr5:90802940:A:G	2.23319e-05	-1.11326e-10	-1.029
90803294	chr5:90803294:C:T	9.03864e-05	1.28449	-0.915411
90803482	chr5:90803482:A:G	4.60461e-05	-1.11326e-10	-0.305372
90804106	chr5:90804106:G:A	3.32368e-05	-1.11326e-10	-0.63136
90804186	chr5:90804186:T:G	2.67674e-05	-1.11326e-10	-0.847831
90804357	chr5:90804357:G:A	1.37624e-05	-1.51308	-2.46166e-10
90804536	chr5:90804536:G:A	2.09089e-05	-1.11326e-10	-1.09484
90804591	chr5:90804591:G:A	1.1577e-05	-0.778491	-0.907505
90805035	chr5:90805035:T:C	2.50708e-05	-1.11326e-10	-0.913314
90805712	chr5:90805712:A:G	1.97744e-05	-1.11326e-10	-1.15063
90806941	chr5:90806941:C:T	4.14087e-05	-1.11326e-10	-0.411524
90807008	chr5:90807008:A:T	1.21252e-05	-0.735328	-0.904403
90807194	chr5:90807194:A:G	2.40001e-05	-1.11326e-10	-0.95696
90807861	chr5:90807861:A:G	1.5272e-05	-1.409	-2.46166e-10
90807953	chr5:90807953:A:G	2.85972e-05	-1.11326e-10	-0.781707
90808435	chr5:90808435:G:A	1.13706e-05	-0.796118	-0.90787
90808988	chr5:90808988:C:A	1.97458e-05	-1.11326e-10	-1.15207
90809048	chr5:90809048:G:A	3.07321e-05	-1.11326e-10	-0.709708
90809056	chr5:90809056:C:T	1.30646e-05	-1.56511	-2.46166e-10
90809078	chr5:90809078:C:G	1.94408e-05	-1.11326e-10	-1.16764
90809079	chr5:90809079:T:C	3.24601e-05	-1.11326e-10	-0.655003
90809136	chr5:90809136:T:C	2.08885e-05	-1.11326e-10	-1.09582
90809463	chr5:90809463:T:A	1.63755e-05	-1.33923	-2.46166e-10
90809560	chr5:90809560:G:C	1.91115e-05	-1.11326e-10	-1.18473
90809654	chr5:90809654:C:T	0.00010517	-1.11326e-10	0.52056
90809789	chr5:90809789:T:C	2.1306e-05	-1.11326e-10	-1.07603
90810123	chr5:90810123:A:C	3.47054e-05	-1.11326e-10	-0.58812
90811291	chr5:90811291:A:G	3.76457e-05	0.325979	-0.832777
90811773	chr5:90811773:T:A	1.92596e-05	-1.11326e-10	-1.177
90811953	chr5:90811953:G:C	2.01173e-05	-1.11326e-10	-1.13344
90812021	chr5:90812021:C:T	1.10052e-05	-0.762825	-0.97382
90812222	chr5:90812222:G:A	1.111e-05	-0.763453	-0.963722
90812497	chr5:90812497:T:C	2.01556e-05	-1.11326e-10	-1.13153
90812500	chr5:90812500:C:T	2.01936e-05	-1.11326e-10	-1.12965
90812885	chr5:90812885:A:G	1.03527e-05	-0.767926	-1.02984
90812960	chr5:90812960:T:C	1.29441e-05	-0.495528	-1.07885
90813089	chr5:90813089:C:T	2.27865e-05	-1.00885	-2.46166e-10
90813401	chr5:90813401:A:G	2.80021e-05	-1.11326e-10	-0.802736
90813413	chr5:90813413:T:C	5.75154e-05	0.751092	-0.834054
90813469	chr5:90813469:G:T	2.3104e-05	-1.11326e-10	-0.995012
90814407	chr5:90814407:A:G	2.8758e-05	0.409502	-1.1856
90815233	chr5:90815233:G:A	1.9256e-05	-1.11326e-10	-1.17719
90815459	chr5:90815459:T:C	4.42828e-05	-1.11326e-10	-0.344419
90815538	chr5:90815538:T:A	2.85288e-05	-1.11326e-10	-0.784101
90815553	chr5:90815553:A:G	3.22945e-05	-1.11326e-10	-0.660118
90815704	chr5:90815704:A:G	2.8545e-05	-0.783535	-2.46166e-10
90815776	chr5:90815776:T:C	1.35947e-05	-1.52534	-2.46166e-10
90815883	chr5:90815883:T:C	2.45708e-05	-1.11326e-10	-0.933458
90815925	chr5:90815925:C:T	3.31685e-05	-1.11326e-10	-0.633417
90816052	chr5:90816052:T:C	8.1699e-06	-0.944692	-1.08987
90816115	chr5:90816115:C:T	2.72797e-05	-1.11326e-10	-0.828873
90816264	chr5:90816264:T:C	1.97578e-05	-1.11326e-10	-1.15147
90816410	chr5:90816410:T:A	3.05039e-05	-1.11326e-10	-0.71716
90816415	chr5:90816415:TTTA:T	3.41185e-05	-1.11326e-10	-0.605177
90816443	chr5:90816443:G:A	1.38001e-05	-1.51034	-2.46166e-10
90816720	chr5:90816720:G:C	2.50226e-05	-1.11326e-10	-0.915238
90817025	chr5:90817025:C:A	1.10736e-05	-0.540679	-1.18977
90817081	chr5:90817081:C:T	1.94101e-05	-1.11326e-10	-1.16922
90817490	chr5:90817490:T:C	1.73404e-05	-0.0914016	-1.19057
90817637	chr5:90817637:G:A	1.96053e-05	-1.15922	-2.46166e-10
90817792	chr5:90817792:TA:T	8.46703e-06	-0.900067	-1.09877
90818584	chr5:90818584:A:G	2.00108e-05	-1.11326e-10	-1.13874
90818918	chr5:90818918:T:C	0.000340633	2.50974	-0.813951
90819072	chr5:90819072:G:A	3.64388e-05	-0.539381	-2.46166e-10
90819113	chr5:90819113:G:T	1.93461e-05	-1.11326e-10	-1.17253
90819128	chr5:90819128:T:C	3.31787e-05	-1.11326e-10	-0.633108
90819185	chr5:90819185:A:T	3.20629e-05	-1.11326e-10	-0.667316
90819445	chr5:90819445:T:A	2.27818e-05	-1.11326e-10	-1.00906
90819700	chr5:90819700:T:C	0.000336899	2.55266	-0.867892
90819753	chr5:90819753:C:T	5.3244e-06	-1.27174	-1.19098
90820094	chr5:90820094:G:T	0.000307904	2.48169	-0.886915
90820350	chr5:90820350:T:C	2.03979e-05	-1.11326e-10	-1.11958
90820545	chr5:90820545:G:A	1.12808e-05	-0.542718	-1.1692
90820747	chr5:90820747:A:C	2.26654e-05	-1.11326e-10	-1.01418
90820888	chr5:90820888:T:C	1.96158e-05	-1.11326e-10	-1.15868
90821420	chr5:90821420:A:G	2.06249e-05	-1.11326e-10	-1.10852
90821600	chr5:90821600:G:A	1.99069e-05	-1.11326e-10	-1.14395
90821790	chr5:90821790:C:T	8.08405e-06	-0.999097	-1.04603
90821998	chr5:90821998:G:A	2.58356e-05	-1.11326e-10	-0.883261
90822024	chr5:90822024:G:A	3.48783e-05	-0.583151	-2.46166e-10
90822033	chr5:90822033:G:T	1.93466e-05	-1.11326e-10	-1.1725
90822184	chr5:90822184:T:C	2.77766e-05	-1.11326e-10	-0.810823
90822304	chr5:90822304:C:T	2.05223e-05	-1.11326e-10	-1.11351
90822512	chr5:90822512:T:C	3.31685e-05	-1.11326e-10	-0.633417
90822676	chr5:90822676:G:T	2.00575e-05	-1.11326e-10	-1.13642
90822967	chr5:90822967:G:A	2.83172e-05	-1.11326e-10	-0.791548
90822991	chr5:90822991:C:G	1.90421e-05	-1.11326e-10	-1.18836
90823060	chr5:90823060:T:C	2.0157e-05	-1.11326e-10	-1.13146
90823063	chr5:90823063:T:C	1.63224e-05	-1.34248	-2.46166e-10
90823084	chr5:90823084:A:G	1.76345e-05	-1.26516	-2.46166e-10
90823168	chr5:90823168:A:G	1.56557e-05	-1.1762	-0.207986
90823306	chr5:90823306:G:GA	2.7821e-05	-0.809223	-2.46166e-10
90823507	chr5:90823507:G:A	2.60265e-05	-1.11326e-10	-0.8759
90824105	chr5:90824105:T:A	2.70514e-05	-1.11326e-10	-0.837279
90824225	chr5:90824225:A:C	1.61294e-05	-0.164919	-1.18945
90824356	chr5:90824356:A:G	3.31728e-05	-1.11326e-10	-0.633285
90824739	chr5:90824739:A:G	2.11002e-05	-1.11326e-10	-1.08573
90824893	chr5:90824893:C:T	9.22676e-06	-0.898561	-1.01435
90825080	chr5:90825080:G:A	1.64015e-05	-0.147868	-1.18977
90825118	chr5:90825118:G:A	6.46414e-05	0.0338384	-2.46166e-10
90825207	chr5:90825207:G:T	1.93918e-05	-1.11326e-10	-1.17017
90825651	chr5:90825651:A:G	1.93752e-05	-1.11326e-10	-1.17102
90825690	chr5:90825690:G:T	9.95083e-06	-0.661994	-1.17537
90825895	chr5:90825895:C:T	2.05476e-05	-1.11326e-10	-1.11227
90826100	chr5:90826100:CA:C	3.22628e-05	-1.11326e-10	-0.661101
90826249	chr5:90826249:C:T	1.80717e-05	-0.0556236	-1.18505
90826347	chr5:90826347:T:C	1.92953e-05	-1.11326e-10	-1.17516
90826516	chr5:90826516:C:T	2.41466e-05	-1.11326e-10	-0.950871
90826924	chr5:90826924:T:C	1.90522e-05	-1.11326e-10	-1.18784
90826986	chr5:90826986:A:G	2.11143e-05	-1.11326e-10	-1.08506
90827172	chr5:90827172:G:A	2.10568e-05	-1.11326e-10	-1.08779
90827511	chr5:90827511:G:A	0.000412608	2.5336	-0.646115
90827774	chr5:90827774:G:A	2.10245e-05	-1.11326e-10	-1.08933
90827884	chr5:90827884:A:G	2.46189e-05	-0.931503	-2.46166e-10
90828146	chr5:90828146:T:C	2.11485e-05	-1.11326e-10	-1.08345
90828265	chr5:90828265:T:C	1.94963e-05	-1.11326e-10	-1.16479
90828368	chr5:90828368:C:G	1.55337e-05	-1.392	-2.46166e-10
90828443	chr5:90828443:A:G	2.75626e-05	-1.11326e-10	-0.818558
90828591	chr5:90828591:T:TA	2.40981e-05	-1.11326e-10	-0.952884
90828676	chr5:90828676:C:T	3.26377e-05	-1.11326e-10	-0.649548
90829212	chr5:90829212:A:G	2.20305e-05	-1.11326e-10	-1.04259
90829465	chr5:90829465:A:G	3.44564e-05	-1.11326e-10	-0.595322
90829479	chr5:90829479:T:C	1.72091e-05	-1.28958	-2.46166e-10
90829872	chr5:90829872:A:G	2.3746e-05	-1.11326e-10	-0.967603
90829982	chr5:90829982:CA:C	2.28969e-05	-1.11326e-10	-1.00401
90830952	chr5:90830952:C:T	2.89981e-05	-1.11326e-10	-0.767786
90830953	chr5:90830953:T:G	2.07943e-05	-1.11326e-10	-1.10034
90831145	chr5:90831145:A:G	2.13061e-05	-1.11326e-10	-1.07602
90831612	chr5:90831612:T:C	2.07507e-05	-1.11326e-10	-1.10243
90831728	chr5:90831728:A:G	2.22574e-05	-1.11326e-10	-1.03234
90832033	chr5:90832033:A:G	1.95394e-05	-1.11326e-10	-1.16258
90832142	chr5:90832142:A:G	0.000273483	2.32044	-0.844212
90832386	chr5:90832386:C:T	1.96236e-05	-1.11326e-10	-1.15828
90832689	chr5:90832689:C:T	2.66379e-05	-1.11326e-10	-0.852679
90833380	chr5:90833380:G:A	1.88891e-05	-0.00547847	-1.19095
90833467	chr5:90833467:C:T	2.33699e-05	-1.11326e-10	-0.983569
90833692	chr5:90833692:A:G	1.32547e-05	-1.55067	-2.46166e-10
90833721	chr5:90833721:C:T	1.90854e-05	-1.11326e-10	-1.18609
90834622	chr5:90834622:G:A	3.17124e-05	-1.11326e-10	-0.678309
90834743	chr5:90834743:C:G	1.0771e-05	-0.595434	-1.16272
90834870	chr5:90834870:T:G	1.95604e-05	-1.11326e-10	-1.16151
90835009	chr5:90835009:G:A	2.12602e-05	-1.11326e-10	-1.07818
90835554	chr5:90835554:A:G	1.32016e-05	-0.701672	-0.853007
90835698	chr5:90835698:C:T	2.67376e-05	-1.11326e-10	-0.848945
90835831	chr5:90835831:G:C	2.10722e-05	-1.11326e-10	-1.08706
90835882	chr5:90835882:G:A	3.38176e-05	-1.11326e-10	-0.614036
90835994	chr5:90835994:T:A	1.98583e-05	-1.11326e-10	-1.14639
90836079	chr5:90836079:A:G	4.68843e-06	-1.41222	-1.1777
90836666	chr5:90836666:A:G	3.3064e-05	-1.11326e-10	-0.636572
90837322	chr5:90837322:C:T	3.27074e-05	-1.11326e-10	-0.647414
90837485	chr5:90837485:C:T	0.000122149	-1.11326e-10	0.670227
90837562	chr5:90837562:A:G	1.47869e-05	-1.44127	-2.46166e-10
90838144	chr5:90838144:A:C	1.52235e-05	-0.225735	-1.18644
90838912	chr5:90838912:T:C	2.1572e-05	-1.11326e-10	-1.06362
90839089	chr5:90839089:A:T	2.35236e-05	-1.11326e-10	-0.977013
90839305	chr5:90839305:C:T	2.12627e-05	-1.11326e-10	-1.07806
90839389	chr5:90839389:T:C	3.18912e-05	-1.11326e-10	-0.672687
90839404	chr5:90839404:TG:T	1.90832e-05	-1.11326e-10	-1.18621
90839717	chr5:90839717:C:T	3.2937e-05	-1.11326e-10	-0.640421
90840513	chr5:90840513:G:C	2.2979e-05	-1.00044	-2.46166e-10
90841291	chr5:90841291:A:G	1.49127e-05	-1.4328	-2.46166e-10
90841427	chr5:90841427:C:G	1.98058e-05	-0.107884	-1.04116
90841435	chr5:90841435:C:T	1.25495e-05	-0.52981	-1.07553
90841907	chr5:90841907:G:A	4.54777e-05	-1.11326e-10	-0.317793
90842501	chr5:90842501:T:G	3.29706e-05	-1.11326e-10	-0.639399
90842544	chr5:90842544:CCT:C	3.5321e-05	-0.570539	-2.46166e-10
90842732	chr5:90842732:T:A	2.7111e-05	-1.11326e-10	-0.835077
90842917	chr5:90842917:G:A	2.16228e-05	-1.11326e-10	-1.06127
90843406	chr5:90843406:A:G	1.90058e-05	-1.11326e-10	-1.19027
90843439	chr5:90843439:G:GA	2.36931e-05	-1.11326e-10	-0.969833
90843569	chr5:90843569:A:T	1.98781e-05	-1.11326e-10	-1.1454
90843686	chr5:90843686:T:C	2.72115e-05	-1.11326e-10	-0.831375
90844167	chr5:90844167:A:T	2.0171e-05	-1.11326e-10	-1.13077
90844362	chr5:90844362:A:T	2.18909e-05	-1.11326e-10	-1.04895
90844369	chr5:90844369:C:T	6.299e-06	-1.14073	-1.15389
90844589	chr5:90844589:T:C	3.21899e-05	-1.11326e-10	-0.663362
90844629	chr5:90844629:C:T	3.25313e-05	-1.11326e-10	-0.652814
90845355	chr5:90845355:CTGAG:C	2.4606e-05	-1.11326e-10	-0.932025
90845465	chr5:90845465:T:G	3.62851e-05	-1.11326e-10	-0.543608
90845467	chr5:90845467:A:G	1.91398e-05	-1.11326e-10	-1.18324
90845579	chr5:90845579:T:C	5.366e-05	-1.11326e-10	-0.152348
90845772	chr5:90845772:A:G	1.9029e-05	-1.11326e-10	-1.18905
90845777	chr5:90845777:G:C	4.89193e-05	0.945755	-1.1906
90845964	chr5:90845964:C:T	3.27962e-05	-1.11326e-10	-0.644705
90846394	chr5:90846394:T:C	1.93796e-05	-1.11326e-10	-1.1708
90846409	chr5:90846409:G:C	1.66139e-05	-1.32478	-2.46166e-10
90846541	chr5:90846541:G:A	1.6359e-05	-1.34024	-2.46166e-10
90846908	chr5:90846908:A:G	3.35871e-05	0.501115	-1.12199
90847507	chr5:90847507:T:C	1.93603e-05	-1.11326e-10	-1.17179
90847656	chr5:90847656:T:C	2.9584e-05	0.354052	-1.10183
90847683	chr5:90847683:G:A	1.90614e-05	-1.11326e-10	-1.18735
90847734	chr5:90847734:G:T	2.14507e-05	-1.11326e-10	-1.06926
90847766	chr5:90847766:A:G	5.58887e-05	1.0788	-1.19045
90847777	chr5:90847777:A:G	1.93638e-05	-1.11326e-10	-1.17161
90847870	chr5:90847870:C:T	2.94162e-05	-1.11326e-10	-0.753471
90848296	chr5:90848296:A:G	3.25236e-05	0.474032	-1.12708
90849219	chr5:90849219:A:G	2.13606e-05	-1.07347	-2.46166e-10
90849459	chr5:90849459:G:A	2.68409e-05	-1.11326e-10	-0.845088
90849475	chr5:90849475:C:T	1.93498e-05	-1.11326e-10	-1.17233
90849597	chr5:90849597:T:C	2.32116e-05	-0.990363	-2.46166e-10
90850037	chr5:90850037:A:T	2.31582e-05	-1.11326e-10	-0.992666
90850412	chr5:90850412:A:G	2.40357e-05	-1.11326e-10	-0.955475
90850422	chr5:90850422:G:C	4.22903e-05	-1.11326e-10	-0.390459
90850517	chr5:90850517:A:C	1.36619e-05	-1.52041	-2.46166e-10
90850563	chr5:90850563:C:T	1.8059e-05	-0.264501	-0.976872
90850840	chr5:90850840:T:C	1.94297e-05	-1.11326e-10	-1.16822
90851630	chr5:90851630:G:C	2.30555e-05	0.0987534	-1.09586
90851659	chr5:90851659:G:GT	6.60481e-05	-1.11326e-10	0.0553677
90851993	chr5:90851993:C:A	1.8994e-05	-1.11326e-10	-1.19089
90852022	chr5:90852022:T:A	2.07633e-05	-1.11326e-10	-1.10183
90852023	chr5:90852023:G:A	1.34777e-05	-1.53398	-2.46166e-10
90852119	chr5:90852119:A:G	5.63404e-05	1.02502	-1.12863
90852193	chr5:90852193:G:A	0.000133913	1.4429	-0.680724
90852236	chr5:90852236:C:T	5.94523e-05	-1.11326e-10	-0.0498423
90852310	chr5:90852310:G:A	5.39556e-05	-1.11326e-10	-0.146855
90852347	chr5:90852347:C:T	1.91591e-05	-1.11326e-10	-1.18224
90853074	chr5:90853074:G:A	2.40426e-05	-1.11326e-10	-0.95519
90853177	chr5:90853177:T:C	2.24167e-05	-1.11326e-10	-1.02521
90853586	chr5:90853586:G:C	2.51665e-05	-1.11326e-10	-0.909503
90853688	chr5:90853688:A:G	2.34973e-05	-1.11326e-10	-0.978132
90854274	chr5:90854274:G:A	3.18567e-05	-1.11326e-10	-0.673768
90854391	chr5:90854391:A:C	4.71795e-05	-1.11326e-10	-0.281056
90854627	chr5:90854627:A:G	3.09633e-05	-1.11326e-10	-0.702212
90854680	chr5:90854680:T:A	0.000347051	2.7588	-1.04434
90855116	chr5:90855116:T:C	2.16602e-05	0.00785875	-1.0674
90855239	chr5:90855239:A:T	0.000121737	-1.11326e-10	0.666844
90855357	chr5:90855357:A:C	4.90004e-06	-1.46762	-1.07815
90855772	chr5:90855772:G:A	1.48347e-05	-0.31575	-1.12229
90856794	chr5:90856794:A:G	3.27251e-05	-1.11326e-10	-0.646873
90856802	chr5:90856802:T:G	4.48804e-05	-1.11326e-10	-0.331014
90857084	chr5:90857084:C:G	2.3191e-05	-1.11326e-10	-0.991253
90857810	chr5:90857810:T:C	3.01361e-05	-1.11326e-10	-0.729292
90857941	chr5:90857941:A:T	1.85258e-05	-0.0325486	-1.1833
90858034	chr5:90858034:G:A	2.19389e-05	-1.11326e-10	-1.04676
90858098	chr5:90858098:G:A	1.40187e-05	-0.331413	-1.16321
90858375	chr5:90858375:C:T	2.14011e-05	-1.11326e-10	-1.07157
90858635	chr5:90858635:A:G	1.91486e-05	-1.11326e-10	-1.18279
90858746	chr5:90858746:T:C	4.10335e-05	-1.11326e-10	-0.420626
90859202	chr5:90859202:T:A	3.84649e-05	-1.11326e-10	-0.485269
90859597	chr5:90859597:A:G	1.55181e-05	-0.303474	-1.08954
90859736	chr5:90859736:A:C	1.12745e-05	-0.608678	-1.10379
90859742	chr5:90859742:C:T	3.99366e-05	-1.11326e-10	-0.447723
90859774	chr5:90859774:T:A	3.93527e-05	-1.11326e-10	-0.462451
90859896	chr5:90859896:A:T	0.000228999	1.99737	-0.698668
90860157	chr5:90860157:A:G	1.9039e-05	-1.11326e-10	-1.18853
90860363	chr5:90860363:C:T	1.08197e-05	-0.976986	-0.776659
90860628	chr5:90860628:A:G	2.33364e-05	-1.11326e-10	-0.985004
90860871	chr5:90860871:G:A	1.61394e-05	-1.35375	-2.46166e-10
90861315	chr5:90861315:G:T	2.46513e-05	-1.11326e-10	-0.930187
90861331	chr5:90861331:G:A	4.65002e-05	-1.11326e-10	-0.295559
90861679	chr5:90861679:T:C	1.90379e-05	-1.11326e-10	-1.18859
90861697	chr5:90861697:A:G	1.90176e-05	-1.11326e-10	-1.18965
90862057	chr5:90862057:C:T	1.95732e-05	-1.11326e-10	-1.16085
90862130	chr5:90862130:A:G	1.90747e-05	-1.11326e-10	-1.18665
90862243	chr5:90862243:C:T	3.05118e-05	-1.11326e-10	-0.716903
90862512	chr5:90862512:G:A	1.92143e-05	-1.11326e-10	-1.17936
90862828	chr5:90862828:C:CAT	4.26034e-06	-1.55833	-1.12734
90863116	chr5:90863116:A:G	3.20924e-05	-1.11326e-10	-0.666397
90864072	chr5:90864072:C:T	2.33233e-05	-1.11326e-10	-0.985564
90864438	chr5:90864438:C:T	1.7397e-05	-1.27872	-2.46166e-10
90864553	chr5:90864553:C:A	1.30517e-05	-1.5661	-2.46166e-10
90864985	chr5:90864985:G:A	1.12073e-05	-0.533916	-1.18453
90865218	chr5:90865218:T:C	1.43227e-05	-1.47317	-2.46166e-10
90865788	chr5:90865788:T:C	1.05935e-05	-0.587896	-1.18688
90866027	chr5:90866027:A:C	1.49423e-05	-1.43082	-2.46166e-10
90866139	chr5:90866139:C:T	1.06902e-05	-0.596972	-1.16872
90866307	chr5:90866307:A:G	2.01983e-05	-1.11326e-10	-1.12942
90866519	chr5:90866519:CTCTT:C	5.47294e-05	-1.11326e-10	-0.132616
90866719	chr5:90866719:T:A	2.23762e-05	-1.11326e-10	-1.02702
90866768	chr5:90866768:C:T	5.76164e-06	-1.55018	-0.833616
90866849	chr5:90866849:G:C	3.70412e-05	-1.11326e-10	-0.522984
90867373	chr5:90867373:C:T	2.69873e-05	-1.11326e-10	-0.83965
90867689	chr5:90867689:C:T	6.1097e-05	0.997992	-1.02055
90867962	chr5:90867962:T:C	3.17778e-05	-1.11326e-10	-0.676248
90868264	chr5:90868264:A:G	1.94978e-05	-1.11326e-10	-1.16471
90868771	chr5:90868771:G:T	1.7679e-05	-1.26264	-2.46166e-10
90869008	chr5:90869008:C:T	5.46888e-05	0.893539	-1.0269
90869149	chr5:90869149:A:G	2.30537e-05	-1.11326e-10	-0.997188
90869460	chr5:90869460:G:A	1.90749e-05	-1.11326e-10	-1.18665
90870415	chr5:90870415:C:A	2.79795e-05	-1.11326e-10	-0.803544
90870467	chr5:90870467:T:C	0.00022853	1.29665	-2.46166e-10
90871142	chr5:90871142:T:C	1.98583e-05	-1.11326e-10	-1.1464
90871174	chr5:90871174:T:G	6.96413e-06	-1.49151	-0.702734
90871296	chr5:90871296:TTTTA:T	3.70412e-05	-1.11326e-10	-0.522984
90871407	chr5:90871407:T:C	1.57393e-05	-1.37886	-2.46166e-10
90871620	chr5:90871620:T:C	2.28411e-05	-1.11326e-10	-1.00645
90871830	chr5:90871830:A:G	2.75577e-05	-1.11326e-10	-0.818734
90872194	chr5:90872194:C:A	1.31321e-05	-0.427501	-1.13245
90873253	chr5:90873253:T:C	1.82399e-05	-0.784695	-0.446708
90873269	chr5:90873269:C:T	2.02146e-05	-1.11326e-10	-1.12861
90873331	chr5:90873331:T:G	2.16541e-05	-1.11326e-10	-1.05982
90873346	chr5:90873346:A:C	5.43071e-05	0.797021	-0.937383
90873488	chr5:90873488:T:C	1.89975e-05	-1.11326e-10	-1.19071
90873716	chr5:90873716:G:A	2.26179e-05	-1.11326e-10	-1.01627
90873718	chr5:90873718:C:T	2.30557e-05	-1.11326e-10	-0.997101
90873879	chr5:90873879:A:G	2.28754e-05	-1.11326e-10	-1.00495
90874120	chr5:90874120:A:C	7.97808e-05	1.0021	-0.75783
90874165	chr5:90874165:G:A	3.11643e-05	-1.11326e-10	-0.695744
90874584	chr5:90874584:G:A	2.63665e-05	-1.11326e-10	-0.86292
90874878	chr5:90874878:A:C	0.000135319	-1.11326e-10	0.772618
90875243	chr5:90875243:G:A	2.28366e-05	-1.11326e-10	-1.00665
90875255	chr5:90875255:A:G	3.0273e-05	-1.11326e-10	-0.724761
90875798	chr5:90875798:C:T	0.00020701	2.38874	-1.19098
90875910	chr5:90875910:G:A	2.69699e-05	-1.11326e-10	-0.840296
90875948	chr5:90875948:T:C	6.31308e-05	1.11609	-1.10589
90876506	chr5:90876506:G:A	2.07197e-05	-1.11326e-10	-1.10393
90876514	chr5:90876514:C:T	6.07689e-05	0.378732	-0.406669
90876834	chr5:90876834:C:A	2.28179e-05	-1.11326e-10	-1.00747
90877253	chr5:90877253:A:T	1.92272e-05	-1.11326e-10	-1.17869
90877279	chr5:90877279:TG:T	1.91779e-05	-1.18126	-2.46166e-10
90877340	chr5:90877340:C:T	2.07526e-05	-1.11326e-10	-1.10234
90877710	chr5:90877710:G:A	3.61791e-05	0.195727	-0.742262
90878082	chr5:90878082:G:A	2.25208e-05	-1.11326e-10	-1.02058
90878186	chr5:90878186:G:A	1.93234e-05	-1.11326e-10	-1.1737
90879138	chr5:90879138:G:C	3.46406e-05	0.574614	-1.1646
90879314	chr5:90879314:C:T	3.2221e-05	-1.11326e-10	-0.662398
90879629	chr5:90879629:G:A	3.87533e-05	0.69833	-1.17613
90879957	chr5:90879957:A:G	1.91201e-05	-1.11326e-10	-1.18427
90880054	chr5:90880054:A:G	1.91205e-05	-1.11326e-10	-1.18425
90880596	chr5:90880596:G:A	4.77734e-05	-1.43591	1.16736
90880765	chr5:90880765:C:G	2.63179e-05	-1.11326e-10	-0.864768
90880829	chr5:90880829:A:G	4.30173e-05	-1.45161	1.0782
90881596	chr5:90881596:T:C	3.00944e-05	-1.11326e-10	-0.730678
90881615	chr5:90881615:G:T	1.90888e-05	-1.11326e-10	-1.18592
90881699	chr5:90881699:G:A	1.91338e-05	-1.11326e-10	-1.18356
90881766	chr5:90881766:T:G	0.000101497	1.67447	-1.18946
90882129	chr5:90882129:C:T	3.64223e-05	-1.11326e-10	-0.539835
90882778	chr5:90882778:T:A	2.32727e-05	-1.11326e-10	-0.987736
90883110	chr5:90883110:C:T	2.0622e-05	-1.11326e-10	-1.10866
90883215	chr5:90883215:A:G	4.72169e-05	-1.11326e-10	-0.280264
90883227	chr5:90883227:A:G	3.80051e-05	-1.11326e-10	-0.497295
90883280	chr5:90883280:C:T	1.76708e-05	-1.2631	-2.46166e-10
90883408	chr5:90883408:A:C	2.52529e-05	-1.11326e-10	-0.906075
90883907	chr5:90883907:T:C	1.52955e-05	-0.346725	-1.06073
90884110	chr5:90884110:G:C	4.72208e-05	-1.11326e-10	-0.280182
90884167	chr5:90884167:T:A	3.87664e-05	-0.477463	-2.46166e-10
90884168	chr5:90884168:G:A	0.00104403	2.81582	-2.46166e-10
90884303	chr5:90884303:A:G	3.39038e-05	0.52404	-1.13553
90884319	chr5:90884319:T:A	3.05139e-05	-0.165183	-0.551651
90884835	chr5:90884835:A:C	2.18338e-05	-1.11326e-10	-1.05155
90885503	chr5:90885503:A:T	0.00039072	2.96983	-1.13686
90885644	chr5:90885644:T:G	3.66326e-05	-1.11326e-10	-0.534077
90885900	chr5:90885900:G:A	3.67897e-05	-1.11326e-10	-0.529799
90886527	chr5:90886527:C:T	1.94721e-05	-1.11326e-10	-1.16604
90886610	chr5:90886610:C:T	1.30533e-05	-1.56598	-2.46166e-10
90887007	chr5:90887007:A:G	0.00108375	4.03616	-1.18299
90887065	chr5:90887065:A:G	2.21688e-05	-1.11326e-10	-1.03633
90887140	chr5:90887140:C:T	1.9004e-05	-1.11326e-10	-1.19037
90887150	chr5:90887150:G:A	0.000163776	2.08776	-1.12428
90887189	chr5:90887189:T:C	2.24159e-05	-1.11326e-10	-1.02525
90887327	chr5:90887327:C:T	2.19092e-05	-1.11326e-10	-1.04811
90887342	chr5:90887342:G:C	1.90007e-05	-1.11326e-10	-1.19054
90887953	chr5:90887953:G:T	1.93723e-05	-1.11326e-10	-1.17117
90888341	chr5:90888341:T:C	2.12593e-05	-0.0939859	-0.984237
90888498	chr5:90888498:C:A	1.93523e-05	-1.11326e-10	-1.17221
90889001	chr5:90889001:A:G	4.76309e-05	0.910399	-1.18193
90889158	chr5:90889158:A:AC	4.00218e-05	-0.445591	-2.46166e-10
90889661	chr5:90889661:A:G	2.76257e-05	-1.11326e-10	-0.816271
90889700	chr5:90889700:C:T	0.124075	8.62994	-1.03631
90889952	chr5:90889952:C:T	0.00213265	4.71268	-1.18258
90889979	chr5:90889979:C:T	2.7855e-05	-1.11326e-10	-0.808004
90890167	chr5:90890167:G:A	4.31254e-05	-1.11326e-10	-0.370904
90890640	chr5:90890640:C:A	1.82972e-05	-1.22827	-2.46166e-10
90890707	chr5:90890707:C:A	1.30794e-05	-1.56398	-2.46166e-10
90890830	chr5:90890830:T:C	0.083437	8.37671	-1.17988
90890953	chr5:90890953:T:C	1.94663e-05	-1.11326e-10	-1.16633
90891237	chr5:90891237:CAT:C	3.47273e-05	-1.11326e-10	-0.587489
90891530	chr5:90891530:GC:G	2.67141e-05	-1.11326e-10	-0.849826
90891589	chr5:90891589:T:C	3.36643e-05	-1.11326e-10	-0.618579
90892271	chr5:90892271:T:A	4.77999e-05	0.911392	-1.17939
90892304	chr5:90892304:A:G	1.91416e-05	-1.11326e-10	-1.18315
90892929	chr5:90892929:A:G	0.000100275	1.64763	-1.17472
90892946	chr5:90892946:G:T	0.00217667	4.73681	-1.18628
90893069	chr5:90893069:A:G	0.136885	8.71315	-1.02127
90893311	chr5:90893311:A:G	1.97215e-05	-1.11326e-10	-1.1533
90893382	chr5:90893382:A:G	0.00272446	4.92909	-1.15408
90893500	chr5:90893500:C:T	2.57853e-05	-1.11326e-10	-0.885213
90893575	chr5:90893575:T:C	0.0024286	4.81657	-1.15652
90894483	chr5:90894483:G:T	0.144965	8.93995	-1.19072
90894600	chr5:90894600:C:G	0.0879641	8.31247	-1.0628
90894790	chr5:90894790:AT:A	2.37872e-05	-1.11326e-10	-0.965869
90894984	chr5:90894984:A:G	2.19722e-05	-1.11326e-10	-1.04524
90895439	chr5:90895439:A:G	0.0731265	8.21741	-1.15249
90895567	chr5:90895567:G:A	2.23882e-05	-1.02648	-2.46166e-10
90895651	chr5:90895651:G:A	2.30438e-05	-0.581493	-0.416125
90896195	chr5:90896195:G:A	2.09959e-05	0.0786554	-1.16934
90896472	chr5:90896472:G:T	2.00409e-05	-1.11326e-10	-1.13724
90896837	chr5:90896837:A:T	4.55138e-05	0.87041	-1.18741
90897651	chr5:90897651:T:C	1.84962e-05	-0.673128	-0.544325
90897853	chr5:90897853:G:A	2.76052e-05	-1.11326e-10	-0.817011
90897972	chr5:90897972:A:G	1.66894e-05	-0.615109	-0.705134
90898134	chr5:90898134:A:G	3.63296e-05	-1.11326e-10	-0.542384
90898852	chr5:90898852:C:T	1.95846e-05	-1.11326e-10	-1.16027
90898853	chr5:90898853:G:A	1.8231e-05	-1.23189	-2.46166e-10
90899024	chr5:90899024:C:G	3.26105e-05	0.537845	-1.18823
90899210	chr5:90899210:C:T	2.80049e-05	-1.11326e-10	-0.802638
90899475	chr5:90899475:A:T	2.50976e-05	-1.11326e-10	-0.912244
90899750	chr5:90899750:A:ATC	1.85394e-05	-0.663854	-0.551263
90899933	chr5:90899933:A:G	3.02528e-05	-1.11326e-10	-0.725428
90899972	chr5:90899972:C:T	2.53249e-05	-1.11326e-10	-0.903228
90900284	chr5:90900284:G:A	4.4933e-06	-1.44945	-1.18298
90900566	chr5:90900566:A:G	3.86118e-05	0.670323	-1.15178
90900709	chr5:90900709:C:T	0.000213798	2.33846	-1.10844
90900856	chr5:90900856:A:G	2.1182e-05	-1.11326e-10	-1.08186
90901174	chr5:90901174:G:A	1.37964e-05	-1.51061	-2.46166e-10
90901770	chr5:90901770:C:T	3.21799e-05	-1.11326e-10	-0.663676
90901915	chr5:90901915:A:G	2.22245e-05	-1.11326e-10	-1.03382
90901935	chr5:90901935:G:T	4.76449e-06	-1.48798	-1.08584
90902006	chr5:90902006:T:C	2.32826e-05	-1.11326e-10	-0.987311
90902019	chr5:90902019:G:C	1.98838e-05	-1.11326e-10	-1.14511
90902137	chr5:90902137:T:G	1.9981e-05	-1.11326e-10	-1.14023
90902580	chr5:90902580:T:C	2.01248e-05	-1.11326e-10	-1.13306
90902867	chr5:90902867:G:A	2.90691e-05	-1.11326e-10	-0.76534
90902884	chr5:90902884:A:G	4.18155e-06	-1.53152	-1.17282
90903131	chr5:90903131:G:A	2.03823e-05	-1.11326e-10	-1.12035
90903283	chr5:90903283:C:A	2.01248e-05	-1.11326e-10	-1.13306
90903419	chr5:90903419:A:G	2.00467e-05	-1.11326e-10	-1.13695
90903483	chr5:90903483:A:G	2.96961e-05	-1.11326e-10	-0.743999
90903747	chr5:90903747:G:A	0.00155081	4.27804	-1.06652
90904205	chr5:90904205:T:C	2.41448e-05	0.209257	-1.16021
90904855	chr5:90904855:C:T	2.45881e-05	-1.11326e-10	-0.932752
90905369	chr5:90905369:A:G	0.00071552	3.62819	-1.19019
90905592	chr5:90905592:A:G	3.81169e-05	-1.11326e-10	-0.494358
90905705	chr5:90905705:G:A	3.03624e-05	0.447359	-1.16917
90905781	chr5:90905781:G:A	2.1904e-05	-1.11326e-10	-1.04835
90906070	chr5:90906070:G:A	3.30679e-05	-1.11326e-10	-0.636454
90906174	chr5:90906174:T:C	2.32224e-05	-1.11326e-10	-0.9899
90906182	chr5:90906182:C:T	0.0134312	6.53853	-1.1682
90906490	chr5:90906490:T:C	1.94496e-05	-1.11326e-10	-1.16719
90906673	chr5:90906673:G:A	2.65364e-05	0.31294	-1.16944
90906891	chr5:90906891:C:T	1.96438e-05	-1.11326e-10	-1.15725
90907146	chr5:90907146:T:C	2.5938e-05	0.282305	-1.16161
90907432	chr5:90907432:A:G	2.42322e-05	0.107963	-1.0553
90907455	chr5:90907455:T:C	3.81362e-05	0.253851	-0.747704
90907575	chr5:90907575:C:T	1.90918e-05	-1.11326e-10	-1.18576
90907651	chr5:90907651:A:G	9.55416e-06	-0.994717	-0.883323
90907671	chr5:90907671:G:T	4.73746e-05	0.86481	-1.14174
90907919	chr5:90907919:C:T	4.27646e-05	0.766292	-1.1456
90908734	chr5:90908734:T:C	2.79956e-05	-1.11326e-10	-0.802969
90909365	chr5:90909365:C:T	2.04943e-05	-1.11326e-10	-1.11487
90909376	chr5:90909376:T:G	0.0170718	6.47656	-0.866395
90909590	chr5:90909590:G:GGAATACTAAAAACTTTGTGA	0.00115188	4.02806	-1.11393
90909693	chr5:90909693:G:A	7.91372e-05	-1.11326e-10	0.236166
90909713	chr5:90909713:T:C	1.90767e-05	-1.11326e-10	-1.18655
90909720	chr5:90909720:G:C	0.000162661	1.78882	-0.832168
90909760	chr5:90909760:A:C	0.00010306	0.500297	-2.46166e-10
90909883	chr5:90909883:C:A	0.000168728	1.79248	-0.799213
90909970	chr5:90909970:A:T	2.69437e-05	-0.841266	-2.46166e-10
90910140	chr5:90910140:T:G	1.90118e-05	-1.11326e-10	-1.18996
90910297	chr5:90910297:T:A	0.000126397	1.87477	-1.17036
90910368	chr5:90910368:C:A	6.6099e-06	-1.18899	-1.05746
90910465	chr5:90910465:G:A	0.000123046	1.53089	-0.853346
90910649	chr5:90910649:A:G	0.00011879	0.955293	-0.312954
90910784	chr5:90910784:A:G	7.71239e-05	-1.11326e-10	0.210396
90911582	chr5:90911582:G:A	0.00582828	4.87262	-0.337155
90911592	chr5:90911592:A:G	0.000119374	1.45038	-0.803138
90911904	chr5:90911904:T:C	2.58248e-05	-0.883681	-2.46166e-10
90912135	chr5:90912135:A:G	3.78976e-05	-1.11326e-10	-0.500129
90912437	chr5:90912437:G:T	2.27256e-05	-1.11326e-10	-1.01153
90912625	chr5:90912625:G:A	7.29068e-05	-1.11326e-10	0.154166
90912664	chr5:90912664:G:A	6.57373e-05	1.21781	-1.16716
90912880	chr5:90912880:T:C	1.89979e-05	-1.11326e-10	-1.19069
90913155	chr5:90913155:A:G	0.000124999	1.47061	-0.777325
90913161	chr5:90913161:T:C	0.000122799	1.454	-0.77847
90913246	chr5:90913246:T:C	8.79888e-05	1.13059	-0.788402
90913387	chr5:90913387:A:G	2.22475e-05	-1.11326e-10	-1.03279
90913642	chr5:90913642:TC:T	7.08528e-05	-1.11326e-10	0.125589
90913758	chr5:90913758:A:G	3.07723e-05	-1.11326e-10	-0.708401
90913823	chr5:90913823:G:T	2.21868e-05	-1.11326e-10	-1.03552
90914007	chr5:90914007:C:T	0.000414607	3.02882	-1.1365
90914031	chr5:90914031:T:C	3.98577e-06	-1.56591	-1.18638
90914368	chr5:90914368:C:T	3.29754e-05	-1.11326e-10	-0.639254
90914615	chr5:90914615:A:G	6.43692e-06	-1.21244	-1.06053
90914701	chr5:90914701:G:C	8.53341e-05	1.13552	-0.823959
90915456	chr5:90915456:T:C	6.1185e-06	-1.24275	-1.08095
90915566	chr5:90915566:AAATT:A	1.91677e-05	-1.11326e-10	-1.18179
90915688	chr5:90915688:C:T	8.26654e-05	1.10005	-0.820263
90915831	chr5:90915831:C:G	5.87001e-05	1.10101	-1.16358
90916191	chr5:90916191:C:T	1.35199e-05	-1.53085	-2.46166e-10
90916459	chr5:90916459:A:G	0.00755521	4.92646	-0.131479
90916733	chr5:90916733:C:T	3.30392e-05	-1.11326e-10	-0.637323
90916875	chr5:90916875:G:A	6.23335e-06	-1.22277	-1.08234
90917024	chr5:90917024:A:G	3.04723e-05	-1.11326e-10	-0.718198
90917075	chr5:90917075:G:A	0.0062629	4.92868	-0.321297
90917202	chr5:90917202:T:G	3.33506e-05	-0.627941	-2.46166e-10
90917263	chr5:90917263:A:G	1.8996e-05	-1.11326e-10	-1.19079
90917270	chr5:90917270:C:T	8.12597e-05	-1.11326e-10	0.262635
90917458	chr5:90917458:T:C	2.27843e-05	-1.11326e-10	-1.00894
90917703	chr5:90917703:G:T	6.92318e-05	-1.11326e-10	0.102444
90917759	chr5:90917759:A:G	2.11694e-05	-1.11326e-10	-1.08246
90918461	chr5:90918461:T:A	0.000247264	1.37544	-2.46166e-10
90918922	chr5:90918922:A:G	2.53884e-05	-1.11326e-10	-0.900724
90919711	chr5:90919711:T:C	6.49144e-06	-1.54383	-0.720705
90919770	chr5:90919770:G:A	6.96506e-06	-1.17045	-1.02366
90920009	chr5:90920009:A:G	3.08973e-05	-1.11326e-10	-0.704349
90920385	chr5:90920385:G:A	4.17393e-05	-1.11326e-10	-0.403574
90920408	chr5:90920408:A:C	1.37272e-05	-1.51564	-2.46166e-10
90920730	chr5:90920730:C:T	3.13454e-05	-1.11326e-10	-0.689949
90920989	chr5:90920989:G:A	0.000404352	3.00736	-1.14009
90921939	chr5:90921939:G:A	2.0437e-05	-1.11326e-10	-1.11767
90921967	chr5:90921967:C:T	2.55655e-05	-1.11326e-10	-0.893771
90922028	chr5:90922028:G:T	2.80647e-05	-0.800502	-2.46166e-10
90922030	chr5:90922030:A:C	0.00058231	2.77581	-0.543828
90922072	chr5:90922072:T:C	0.000114818	0.871436	-0.2631
90922110	chr5:90922110:C:A	0.000125552	0.874086	-0.176378
90922401	chr5:90922401:C:A	1.90531e-05	-1.11326e-10	-1.18779
90922539	chr5:90922539:G:A	1.56674e-05	-1.38344	-2.46166e-10
90922594	chr5:90922594:C:T	1.90119e-05	-1.11326e-10	-1.18995
90922727	chr5:90922727:A:G	4.38878e-06	-1.55544	-1.10053
90922755	chr5:90922755:A:C	2.01449e-05	-1.11326e-10	-1.13206
90922795	chr5:90922795:A:G	0.000737368	2.84773	-0.379661
90922879	chr5:90922879:T:C	5.03981e-06	-1.40648	-1.11117
90922907	chr5:90922907:G:T	1.31428e-05	-1.55914	-2.46166e-10
90923029	chr5:90923029:A:ACT	6.76484e-06	-1.15438	-1.06889
90923101	chr5:90923101:A:G	1.89968e-05	-1.11326e-10	-1.19075
90923156	chr5:90923156:G:T	2.46581e-05	-1.11326e-10	-0.929911
90923722	chr5:90923722:T:G	3.03043e-05	-1.11326e-10	-0.723728
90923731	chr5:90923731:T:C	1.9389e-05	-1.11326e-10	-1.17031
90924029	chr5:90924029:A:G	2.16435e-05	-1.11326e-10	-1.06031
90924220	chr5:90924220:T:G	3.087e-05	-1.11326e-10	-0.705231
90924439	chr5:90924439:G:A	8.55133e-05	1.15715	-0.843489
90924443	chr5:90924443:C:G	2.24429e-05	-1.11326e-10	-1.02404
90924482	chr5:90924482:T:G	1.98323e-05	-1.11326e-10	-1.1477
90924522	chr5:90924522:C:T	0.000437608	2.96631	-1.02
90924660	chr5:90924660:T:G	1.34312e-05	-1.53744	-2.46166e-10
90924768	chr5:90924768:C:T	1.90507e-05	-1.11326e-10	-1.18791
90924780	chr5:90924780:TC:T	1.90438e-05	-1.11326e-10	-1.18828
90924908	chr5:90924908:G:A	1.99696e-05	-1.11326e-10	-1.1408
90924949	chr5:90924949:T:C	0.000662683	2.6704	-0.309116
90924953	chr5:90924953:G:A	0.000512077	2.91061	-0.807155
90925010	chr5:90925010:T:C	0.000116895	1.06256	-0.436304
90925041	chr5:90925041:G:A	7.80987e-05	1.04435	-0.821389
90925076	chr5:90925076:G:C	4.30335e-06	-1.5507	-1.12492
90925106	chr5:90925106:C:T	6.50788e-06	-1.43443	-0.827577
90925112	chr5:90925112:G:A	2.25803e-05	-1.11326e-10	-1.01794
90925220	chr5:90925220:G:A	2.55615e-05	-0.893931	-2.46166e-10
90925337	chr5:90925337:G:C	1.56632e-05	-1.3837	-2.46166e-10
90925534	chr5:90925534:G:T	4.83189e-06	-1.45418	-1.1056
90925907	chr5:90925907:G:T	6.72816e-05	-1.11326e-10	0.073871
90926576	chr5:90926576:A:G	2.44493e-05	-1.11326e-10	-0.938415
90926646	chr5:90926646:T:C	8.42574e-05	-1.11326e-10	0.298861
90927424	chr5:90927424:A:G	7.35937e-05	1.06358	-0.900032
90927574	chr5:90927574:C:T	0.000604336	2.64373	-0.374615
90927602	chr5:90927602:C:T	0.000645941	2.71301	-0.377319
90927727	chr5:90927727:T:C	0.00101189	2.86766	-0.0830966
90927793	chr5:90927793:C:T	7.10552e-05	1.07333	-0.944888
90927963	chr5:90927963:A:C	2.68678e-05	-1.11326e-10	-0.844087
90928037	chr5:90928037:C:T	6.27339e-05	0.944194	-0.940308
90928327	chr5:90928327:G:A	4.99717e-06	-1.4166	-1.10955
90928502	chr5:90928502:C:T	0.000678475	2.74466	-0.359829
90928526	chr5:90928526:C:T	2.04361e-05	-1.11326e-10	-1.11771
90928628	chr5:90928628:A:G	3.03279e-05	-0.722948	-2.46166e-10
90928655	chr5:90928655:C:A	9.73961e-06	-0.733937	-1.12488
90928798	chr5:90928798:A:G	2.20387e-05	-1.11326e-10	-1.04222
90928881	chr5:90928881:A:G	6.12903e-06	-1.17668	-1.1453
90928962	chr5:90928962:A:T	1.40435e-05	-1.49286	-2.46166e-10
90929387	chr5:90929387:C:T	4.0532e-05	-1.11326e-10	-0.432925
90929636	chr5:90929636:T:G	5.02948e-06	-1.35201	-1.16769
90929644	chr5:90929644:A:C	5.09483e-06	-1.34107	-1.16572
90929669	chr5:90929669:G:A	7.3243e-05	1.08929	-0.930527
90929707	chr5:90929707:T:G	2.58777e-05	-1.11326e-10	-0.881633
90929872	chr5:90929872:A:G	2.6363e-05	-1.11326e-10	-0.863054
90929979	chr5:90929979:A:G	4.25633e-06	-1.55303	-1.13358
90930244	chr5:90930244:G:A	7.21028e-06	-1.06125	-1.09826
90930309	chr5:90930309:G:T	5.09247e-06	-1.38117	-1.12609
90930465	chr5:90930465:C:T	0.00056025	2.95571	-0.762344
90930613	chr5:90930613:AATTTTT:A	2.06151e-05	-1.11326e-10	-1.10899
90930616	chr5:90930616:T:C	4.39097e-05	-1.11326e-10	-0.352882
90930725	chr5:90930725:G:C	7.69121e-06	-0.982867	-1.11207
90930777	chr5:90930777:C:T	1.63373e-05	-1.34156	-2.46166e-10
90931162	chr5:90931162:G:A	1.03559e-05	-0.673313	-1.12415
90931389	chr5:90931389:A:G	2.2774e-05	-1.11326e-10	-1.0094
90931719	chr5:90931719:G:T	1.69654e-05	-0.412744	-0.891097
90931933	chr5:90931933:A:G	1.31471e-05	-1.55882	-2.46166e-10
90932242	chr5:90932242:C:T	2.15774e-05	-0.0121997	-1.05117
90932251	chr5:90932251:G:C	2.16996e-05	-1.11326e-10	-1.05772
90932278	chr5:90932278:A:C	6.67957e-06	-1.55169	-0.684276
90932583	chr5:90932583:A:G	0.000362639	2.93492	-1.17653
90932611	chr5:90932611:A:C	2.59098e-05	-1.11326e-10	-0.880396
90932614	chr5:90932614:A:T	2.3721e-05	-0.329989	-0.638665
90932723	chr5:90932723:GACAA:G	7.23157e-06	-0.982883	-1.17368
90932838	chr5:90932838:C:T	3.31791e-05	-1.11326e-10	-0.633097
90932843	chr5:90932843:A:T	2.09335e-05	-1.11326e-10	-1.09367
90932957	chr5:90932957:C:T	2.03856e-05	-1.11326e-10	-1.12019
90932976	chr5:90932976:C:T	0.000310236	2.78593	-1.18362
90933609	chr5:90933609:T:G	1.87695e-05	-0.582938	-0.619842
90933713	chr5:90933713:C:A	2.4795e-05	-0.326784	-0.597591
90933725	chr5:90933725:A:G	1.78535e-05	-0.146958	-1.10586
90933990	chr5:90933990:G:A	9.4086e-06	-0.704634	-1.18876
90934955	chr5:90934955:A:G	2.34943e-05	-0.388822	-0.589438
90935284	chr5:90935284:CT:C	2.08581e-05	-1.11326e-10	-1.09728
90935421	chr5:90935421:T:C	1.88399e-05	-0.227259	-0.971781
90935508	chr5:90935508:A:G	2.16628e-05	-1.11326e-10	-1.05942
90935585	chr5:90935585:A:C	2.04747e-05	-1.11326e-10	-1.11583
90936487	chr5:90936487:A:G	2.77403e-05	-1.11326e-10	-0.81213
90937110	chr5:90937110:A:C	2.23646e-05	-1.11326e-10	-1.02754
90937128	chr5:90937128:C:G	5.3537e-05	-1.11326e-10	-0.154643
90937395	chr5:90937395:C:A	4.63232e-05	-1.11326e-10	-0.299373
90937482	chr5:90937482:G:A	2.4026e-05	-1.11326e-10	-0.95588
90937603	chr5:90937603:A:G	7.77921e-06	-0.894248	-1.18931
90937773	chr5:90937773:T:TC	2.74479e-05	-1.11326e-10	-0.822727
90937850	chr5:90937850:G:C	1.46056e-05	-0.266683	-1.18693
90937910	chr5:90937910:A:C	2.77677e-05	-1.11326e-10	-0.811143
90938116	chr5:90938116:T:C	3.46123e-05	0.281743	-0.872551
90938190	chr5:90938190:A:G	1.85988e-05	-0.214893	-0.997026
90938195	chr5:90938195:G:C	5.66251e-05	-1.11326e-10	-0.0985632
90938215	chr5:90938215:T:A	2.76679e-05	-1.11326e-10	-0.814742
90938588	chr5:90938588:C:A	1.96012e-05	-1.11326e-10	-1.15943
90938720	chr5:90938720:T:C	2.77677e-05	-1.11326e-10	-0.811143
90939414	chr5:90939414:A:G	2.01572e-05	-1.11326e-10	-1.13146
90939480	chr5:90939480:C:T	2.38936e-05	-0.405007	-0.5564
90939550	chr5:90939550:A:G	5.53997e-06	-1.29289	-1.13014
90940217	chr5:90940217:T:A	4.4733e-05	-1.11326e-10	-0.334304
90940232	chr5:90940232:A:G	0.000580767	3.20149	-0.972154
90940439	chr5:90940439:T:C	2.17795e-05	-1.11326e-10	-1.05405
90940549	chr5:90940549:G:C	1.76139e-05	-0.264243	-1.00208
90940605	chr5:90940605:T:A	0.000149694	2.03227	-1.1587
90940761	chr5:90940761:CAG:C	1.925e-05	-1.11326e-10	-1.17751
90940830	chr5:90940830:AC:A	2.62069e-05	-0.416262	-0.452731
90940985	chr5:90940985:C:T	1.37229e-05	-1.51595	-2.46166e-10
90942198	chr5:90942198:G:A	1.92427e-05	-1.11326e-10	-1.17788
90942241	chr5:90942241:T:C	1.60437e-05	-0.363176	-0.996523
90942478	chr5:90942478:G:C	0.000345114	2.88828	-1.17942
90942780	chr5:90942780:C:A	1.96041e-05	-1.11326e-10	-1.15928
90943114	chr5:90943114:G:A	4.20144e-05	-1.11326e-10	-0.397003
90943318	chr5:90943318:A:G	3.6342e-05	-0.136331	-0.405711
90943645	chr5:90943645:C:T	2.34688e-05	-1.11326e-10	-0.979346
90945532	chr5:90945532:A:G	1.90773e-05	-1.11326e-10	-1.18652
90945621	chr5:90945621:C:T	8.67553e-05	-1.11326e-10	0.328075
90945987	chr5:90945987:AAAG:A	2.23076e-05	-0.425289	-0.604799
90946193	chr5:90946193:T:C	3.58831e-05	0.0102427	-0.564992
90946486	chr5:90946486:T:C	1.90102e-05	-1.11326e-10	-1.19004
90946515	chr5:90946515:G:A	1.90465e-05	-1.11326e-10	-1.18813
90946573	chr5:90946573:C:G	0.000337755	2.27058	-0.583272
90946929	chr5:90946929:G:A	4.70618e-05	-1.11326e-10	-0.283555
90947730	chr5:90947730:T:C	4.10727e-05	-0.419673	-2.46166e-10
90948082	chr5:90948082:T:C	5.10814e-06	-1.4484	-1.05579
90948287	chr5:90948287:G:A	1.8567e-05	-0.21569	-0.997942
90948408	chr5:90948408:A:G	0.000151444	0.885198	-2.46166e-10
90948738	chr5:90948738:T:C	2.95367e-05	-1.11326e-10	-0.749383
90948837	chr5:90948837:C:G	0.000773114	2.51541	-2.46166e-10
90948916	chr5:90948916:C:T	1.93804e-05	-1.11326e-10	-1.17075
90948922	chr5:90948922:C:T	3.30272e-05	-1.11326e-10	-0.637685
90948932	chr5:90948932:T:TA	2.40465e-05	-1.11326e-10	-0.955028
90949081	chr5:90949081:G:A	6.78806e-05	-1.11326e-10	0.0827345
90949095	chr5:90949095:C:A	1.84003e-05	-0.223416	-0.99923
90949303	chr5:90949303:G:A	2.56936e-05	-1.11326e-10	-0.888774
90949482	chr5:90949482:T:A	2.51841e-05	-1.11326e-10	-0.908805
90949774	chr5:90949774:A:T	1.91603e-05	-1.11326e-10	-1.18217
90949863	chr5:90949863:CTT:C	1.29185e-05	-0.445725	-1.13063
90949896	chr5:90949896:C:T	1.78657e-05	-0.24802	-1.00411
90950031	chr5:90950031:T:C	1.90109e-05	-1.11326e-10	-1.19
90950112	chr5:90950112:C:T	5.37469e-06	-1.4213	-1.03202
90950228	chr5:90950228:T:A	1.91085e-05	-1.11326e-10	-1.18488
90950250	chr5:90950250:A:G	4.2756e-06	-1.51495	-1.16714
90950500	chr5:90950500:T:G	2.5019e-05	-1.11326e-10	-0.915379
90950577	chr5:90950577:C:T	1.91833e-05	-1.11326e-10	-1.18098
90951025	chr5:90951025:T:G	1.73755e-05	-0.271931	-1.00802
90951116	chr5:90951116:A:G	3.75281e-05	-1.11326e-10	-0.509926
90951160	chr5:90951160:TGTC:T	3.7371e-05	-1.11326e-10	-0.514122
90952129	chr5:90952129:T:C	1.89927e-05	-1.11326e-10	-1.19096
90952184	chr5:90952184:T:A	2.94122e-05	0.0606454	-0.814253
90952356	chr5:90952356:C:G	1.35595e-05	-1.52793	-2.46166e-10
90952625	chr5:90952625:A:G	2.1331e-05	-0.388676	-0.686179
90952862	chr5:90952862:A:G	1.64766e-05	-1.33307	-2.46166e-10
90952930	chr5:90952930:C:T	1.43633e-05	-0.381593	-1.08875
90953006	chr5:90953006:C:T	1.90461e-05	-1.11326e-10	-1.18815
90953218	chr5:90953218:T:A	7.12632e-06	-0.990055	-1.18117
90953288	chr5:90953288:A:G	5.96231e-06	-1.42973	-0.919833
90953337	chr5:90953337:A:G	0.000171391	2.09938	-1.09044
90953718	chr5:90953718:T:G	4.43605e-05	-1.11326e-10	-0.342667
90954007	chr5:90954007:T:TA	1.91243e-05	-1.11326e-10	-1.18406
90954083	chr5:90954083:G:A	7.23433e-06	-1.50493	-0.651245
90954214	chr5:90954214:C:T	3.93239e-05	-1.11326e-10	-0.463183
90954281	chr5:90954281:A:G	1.90775e-05	-1.11326e-10	-1.1865
90954330	chr5:90954330:A:G	1.90057e-05	-1.11326e-10	-1.19028
90954717	chr5:90954717:C:T	0.000140459	0.809898	-2.46166e-10
90954814	chr5:90954814:A:T	1.06865e-05	-0.597791	-1.16825
90954986	chr5:90954986:T:G	1.91894e-05	-1.11326e-10	-1.18066
90955016	chr5:90955016:T:G	4.17543e-06	-1.52147	-1.18433
90955135	chr5:90955135:A:G	4.14687e-06	-1.52846	-1.1842
90955276	chr5:90955276:T:C	0.000315339	2.74237	-1.12374
90955388	chr5:90955388:G:T	0.000180189	1.68631	-0.627325
90955535	chr5:90955535:G:C	2.59571e-05	-1.11326e-10	-0.878571
90955597	chr5:90955597:A:G	1.93946e-05	-1.11326e-10	-1.17002
90955682	chr5:90955682:C:G	1.932e-05	-1.11326e-10	-1.17387
90956040	chr5:90956040:T:A	5.81344e-05	-1.11326e-10	-0.0722585
90956260	chr5:90956260:T:C	7.08497e-06	-1.35776	-0.819282
90956415	chr5:90956415:C:A	0.000188454	2.25328	-1.14945
90956474	chr5:90956474:T:C	1.07148e-05	-1.55445	-0.208936
90956612	chr5:90956612:A:G	0.000124618	1.83082	-1.14058
90956669	chr5:90956669:A:G	2.87721e-05	-1.11326e-10	-0.775608
90956759	chr5:90956759:G:A	0.000118377	-1.11326e-10	0.638857
90956871	chr5:90956871:A:T	1.80634e-05	-1.56352	0.322385
90957076	chr5:90957076:G:A	0.000161593	2.07279	-1.12273
90957429	chr5:90957429:C:T	1.90103e-05	-1.11326e-10	-1.19004
90957719	chr5:90957719:T:G	4.14211e-05	-1.11326e-10	-0.411225
90958053	chr5:90958053:A:T	4.2931e-05	-1.11326e-10	-0.375423
90958075	chr5:90958075:A:G	0.000198546	2.32136	-1.16536
90958149	chr5:90958149:G:GGT	1.93354e-05	-1.11326e-10	-1.17308
90958226	chr5:90958226:A:G	1.70067e-05	-1.30141	-2.46166e-10
90958345	chr5:90958345:G:T	0.000243769	2.5444	-1.18319
90958419	chr5:90958419:T:A	2.67669e-05	-1.11326e-10	-0.847852
90958512	chr5:90958512:G:A	0.000187582	2.26927	-1.17007
90958538	chr5:90958538:TAAC:T	0.000191748	2.29575	-1.17458
90959181	chr5:90959181:T:G	0.000112578	1.5781	-0.989467
90959336	chr5:90959336:G:A	3.85182e-05	-1.11326e-10	-0.483885
90959364	chr5:90959364:G:A	9.47131e-06	-0.709991	-1.17676
90959564	chr5:90959564:G:A	2.62556e-05	0.269018	-1.13616
90959574	chr5:90959574:C:T	0.000298825	-1.11326e-10	1.56484
90959918	chr5:90959918:T:C	1.39815e-05	-1.56416	0.0668721
90960183	chr5:90960183:G:T	4.61854e-05	0.649203	-0.951556
90960279	chr5:90960279:T:C	3.26819e-05	0.46669	-1.11489
90960667	chr5:90960667:G:A	2.4591e-05	-1.11326e-10	-0.932638
90961002	chr5:90961002:G:A	1.18338e-05	-1.56243	-0.101625
90961080	chr5:90961080:G:T	2.65711e-05	-1.11326e-10	-0.855191
90961100	chr5:90961100:A:G	2.55555e-05	-1.11326e-10	-0.894165
90961155	chr5:90961155:T:A	5.05739e-05	0.785994	-0.997574
90961165	chr5:90961165:G:C	2.52233e-05	-1.11326e-10	-0.907246
90961427	chr5:90961427:A:G	8.7768e-06	-0.965963	-0.996942
90961549	chr5:90961549:GGAGT:G	0.000248673	2.5691	-1.18797
90961575	chr5:90961575:A:G	0.000503154	3.20576	-1.11988
90961787	chr5:90961787:A:G	2.72062e-05	-1.11326e-10	-0.831571
90962767	chr5:90962767:A:G	2.43376e-05	0.209227	-1.15222
90962955	chr5:90962955:A:G	0.000102681	0.496606	-2.46166e-10
90963515	chr5:90963515:A:C	9.38098e-05	1.2078	-0.801547
90963522	chr5:90963522:G:A	5.84325e-05	-1.11326e-10	-0.0671434
90964596	chr5:90964596:C:G	0.000120058	1.80049	-1.14753
90964669	chr5:90964669:A:G	2.59297e-05	-1.11326e-10	-0.879628
90965281	chr5:90965281:G:C	4.2882e-05	-1.11326e-10	-0.376565
90965604	chr5:90965604:A:G	2.31894e-05	-0.991321	-2.46166e-10
90965643	chr5:90965643:C:G	2.04519e-05	-1.11326e-10	-1.11694
90965677	chr5:90965677:A:G	0.000206443	-1.11326e-10	1.19501
90965827	chr5:90965827:G:A	1.98837e-05	-1.11326e-10	-1.14512
90966377	chr5:90966377:T:A	0.00406531	5.01824	-0.843011
90966392	chr5:90966392:C:T	4.8724e-05	-1.11326e-10	-0.248845
90966658	chr5:90966658:T:C	0.00291107	5.02258	-1.18132
90966675	chr5:90966675:C:G	2.6384e-05	0.240144	-1.1024
90966795	chr5:90966795:T:C	0.00137845	4.27848	-1.18479
90967115	chr5:90967115:G:A	2.91682e-05	-1.11326e-10	-0.761938
90967241	chr5:90967241:ACT:A	4.16215e-06	-1.52477	-1.18421
90967352	chr5:90967352:A:T	0.00118229	4.09833	-1.15813
90967565	chr5:90967565:A:G	3.40512e-05	-1.11326e-10	-0.607151
90967700	chr5:90967700:T:TGC	1.08808e-05	-0.571899	-1.17612
90967766	chr5:90967766:A:G	2.09664e-05	-1.11326e-10	-1.0921
90967990	chr5:90967990:T:C	2.21725e-05	-1.11326e-10	-1.03616
90968046	chr5:90968046:C:T	0.00114417	4.07772	-1.1703
90968099	chr5:90968099:A:G	6.23916e-06	-1.31579	-0.988384
90968300	chr5:90968300:A:G	8.44977e-06	-0.853878	-1.147
90968431	chr5:90968431:T:C	0.00117411	4.09314	-1.15989
90969102	chr5:90969102:G:A	2.67099e-05	-1.11326e-10	-0.849983
90969257	chr5:90969257:G:A	3.13352e-05	-1.11326e-10	-0.690274
90969580	chr5:90969580:C:T	1.30432e-05	-1.56675	-2.46166e-10
90969841	chr5:90969841:T:C	0.000978019	3.90679	-1.15628
90969880	chr5:90969880:G:A	0.000197808	-1.11326e-10	1.15228
90969915	chr5:90969915:G:A	0.000221751	-1.11326e-10	1.26654
90969992	chr5:90969992:G:A	0.00145139	4.05653	-0.911273
90969998	chr5:90969998:T:C	0.00105938	3.99513	-1.16471
90970037	chr5:90970037:T:C	2.75399e-05	-1.11326e-10	-0.819381
90970251	chr5:90970251:T:C	0.00103894	3.97609	-1.16515
90970652	chr5:90970652:T:A	1.95393e-05	-0.0487439	-1.11385
90970706	chr5:90970706:C:T	3.91555e-05	-1.11326e-10	-0.467475
90970847	chr5:90970847:T:C	1.8023e-05	-0.612188	-0.631182
90971005	chr5:90971005:C:T	2.05256e-05	-1.11326e-10	-1.11334
90971076	chr5:90971076:G:A	1.31084e-05	-1.56176	-2.46166e-10
90971275	chr5:90971275:T:C	0.000459618	2.89837	-0.902992
90971375	chr5:90971375:A:G	3.3554e-05	-1.11326e-10	-0.621861
90971379	chr5:90971379:A:T	8.88703e-05	0.352162	-2.46166e-10
90971506	chr5:90971506:G:A	1.90383e-05	-1.11326e-10	-1.18856
90971551	chr5:90971551:A:T	5.86825e-05	-0.0628739	-2.46166e-10
90971557	chr5:90971557:A:C	1.39365e-05	-1.5005	-2.46166e-10
90971775	chr5:90971775:A:G	4.49981e-06	-1.53114	-1.09984
90972011	chr5:90972011:A:G	3.53915e-05	-1.11326e-10	-0.568545
90972173	chr5:90972173:C:T	1.06423e-05	-0.926404	-0.843773
90972351	chr5:90972351:T:C	6.1403e-06	-1.38999	-0.930149
90972833	chr5:90972833:A:G	2.53302e-05	-1.11326e-10	-0.903021
90972835	chr5:90972835:A:T	2.52168e-05	-1.11326e-10	-0.907506
90972848	chr5:90972848:G:A	3.59597e-05	-1.11326e-10	-0.552618
90973250	chr5:90973250:C:T	1.89994e-05	-1.11326e-10	-1.19061
90973346	chr5:90973346:A:G	0.000825764	3.03018	-0.448891
90973349	chr5:90973349:T:A	0.00167905	4.26055	-0.969584
90973532	chr5:90973532:C:A	0.0017029	4.27742	-0.972351
90973559	chr5:90973559:G:A	0.00175009	4.27072	-0.938316
90973695	chr5:90973695:T:C	0.00117458	4.09822	-1.16457
90973809	chr5:90973809:T:A	1.99145e-05	-1.11326e-10	-1.14357
90974019	chr5:90974019:G:A	0.00176296	4.28698	-0.947241
90974325	chr5:90974325:T:C	2.01472e-05	-1.11326e-10	-1.13195
90974451	chr5:90974451:A:G	3.01392e-05	-1.11326e-10	-0.729188
90974465	chr5:90974465:T:G	0.00121822	4.12985	-1.15972
90974496	chr5:90974496:A:G	4.27276e-06	-1.49461	-1.18815
90974497	chr5:90974497:C:G	1.90869e-05	-1.11326e-10	-1.18602
90974530	chr5:90974530:C:T	2.0528e-05	-1.11326e-10	-1.11323
90974595	chr5:90974595:A:G	2.87092e-05	-1.11326e-10	-0.777799
90974783	chr5:90974783:A:G	0.000457029	2.89084	-0.901106
90974943	chr5:90974943:C:T	0.0012007	4.12206	-1.16641
90975008	chr5:90975008:AAAAC:A	8.13887e-06	-0.894787	-1.14358
90975037	chr5:90975037:G:A	0.000215327	-1.11326e-10	1.23714
90975097	chr5:90975097:G:A	0.00101535	3.95383	-1.16586
90975118	chr5:90975118:T:C	6.14282e-06	-1.3179	-1.00183
90975249	chr5:90975249:G:C	1.60384e-05	-1.36003	-2.46166e-10
90975263	chr5:90975263:T:C	1.70064e-05	-1.30142	-2.46166e-10
90975293	chr5:90975293:C:T	0.00130361	4.20448	-1.16661
90975929	chr5:90975929:T:C	2.68918e-05	-1.11326e-10	-0.843194
90976380	chr5:90976380:A:G	0.000492541	2.79103	-0.726467
90976393	chr5:90976393:A:G	0.00124814	4.14598	-1.15158
90976806	chr5:90976806:C:A	0.00114503	4.07077	-1.1626
90976939	chr5:90976939:T:C	0.00109051	4.02193	-1.16255
90976981	chr5:90976981:T:G	0.00109679	4.02568	-1.16055
90977042	chr5:90977042:A:C	2.02711e-05	-1.11326e-10	-1.12582
90977058	chr5:90977058:G:C	2.70796e-05	-1.11326e-10	-0.836235
90977646	chr5:90977646:A:G	6.19316e-06	-1.32446	-0.987111
90977901	chr5:90977901:G:A	1.9096e-05	-1.11326e-10	-1.18554
90977984	chr5:90977984:G:A	9.87802e-06	-0.963858	-0.880847
90978034	chr5:90978034:A:C	0.00106819	3.99997	-1.16127
90978227	chr5:90978227:G:A	0.000557516	2.95928	-0.770801
90978443	chr5:90978443:A:C	0.000222157	-1.11326e-10	1.26837
90978714	chr5:90978714:A:G	0.00109612	4.02658	-1.16207
90978956	chr5:90978956:A:G	0.00103661	3.96712	-1.15842
90979062	chr5:90979062:A:G	3.50014e-05	-1.11326e-10	-0.579628
90979089	chr5:90979089:T:A	0.00127808	4.17596	-1.15786
90979217	chr5:90979217:G:A	0.000719652	3.60914	-1.16539
90979249	chr5:90979249:A:T	0.00110834	4.03219	-1.15659
90979379	chr5:90979379:A:G	5.95052e-05	-0.0489521	-2.46166e-10
90979479	chr5:90979479:C:T	1.94204e-05	-1.11326e-10	-1.16869
90979590	chr5:90979590:T:C	2.4029e-05	-0.955753	-2.46166e-10
90979965	chr5:90979965:G:A	3.65447e-05	-1.11326e-10	-0.53648
90980008	chr5:90980008:T:G	9.24292e-05	1.52833	-1.1369
90980084	chr5:90980084:G:A	6.09781e-06	-1.365	-0.962086
90980376	chr5:90980376:G:A	0.0010819	4.00863	-1.15718
90980481	chr5:90980481:A:G	0.00112654	4.05185	-1.15996
90980568	chr5:90980568:A:G	0.000407595	2.78347	-0.908209
90980884	chr5:90980884:A:G	1.93135e-05	-1.11326e-10	-1.17421
90980928	chr5:90980928:A:G	0.000522233	2.91185	-0.788751
90981220	chr5:90981220:A:G	0.00120109	4.11798	-1.16201
90981307	chr5:90981307:G:A	3.71706e-05	-0.519498	-2.46166e-10
90981858	chr5:90981858:C:A	0.00112248	4.05057	-1.16229
90981980	chr5:90981980:T:C	0.00107365	4.00424	-1.16044
90982284	chr5:90982284:C:T	1.90013e-05	-1.11326e-10	-1.19051
90982400	chr5:90982400:A:T	0.000316946	2.71049	-1.08677
90983329	chr5:90983329:G:A	0.00120521	4.1248	-1.16541
90983476	chr5:90983476:C:T	0.00127226	4.16735	-1.15382
90983597	chr5:90983597:C:T	0.00125276	4.15629	-1.1582
90983625	chr5:90983625:G:A	0.00107909	4.00361	-1.15476
90984011	chr5:90984011:T:C	0.00264306	4.72585	-0.981175
90984052	chr5:90984052:T:C	2.22761e-05	-1.0315	-2.46166e-10
90984062	chr5:90984062:A:G	1.96479e-05	-1.11326e-10	-1.15705
90984086	chr5:90984086:C:T	5.86055e-05	0.829487	-0.893674
90984809	chr5:90984809:C:T	1.91001e-05	-1.11326e-10	-1.18532
90984959	chr5:90984959:G:A	4.21776e-05	-1.11326e-10	-0.393127
90985163	chr5:90985163:C:G	1.90927e-05	-1.11326e-10	-1.18571
90985228	chr5:90985228:A:G	0.000323618	1.64455	-2.46166e-10
90985813	chr5:90985813:G:A	1.91393e-05	-1.11326e-10	-1.18327
90986193	chr5:90986193:A:G	2.07429e-05	-1.11326e-10	-1.10281
90986400	chr5:90986400:G:A	2.0686e-05	-1.11326e-10	-1.10556
90986870	chr5:90986870:C:T	1.90813e-05	-1.11326e-10	-1.18631
90988211	chr5:90988211:A:G	2.01425e-05	-1.13219	-2.46166e-10
90988251	chr5:90988251:A:C	1.97179e-05	-1.11326e-10	-1.15349
90988395	chr5:90988395:T:C	3.49885e-05	-1.11326e-10	-0.579995
90988481	chr5:90988481:T:A	2.95065e-05	-1.11326e-10	-0.750404
90988634	chr5:90988634:C:G	1.97348e-05	-1.11326e-10	-1.15263
90988937	chr5:90988937:AGCTTCATC:A	2.32255e-05	0.19998	-1.18975
90989258	chr5:90989258:C:T	1.93327e-05	0.0144035	-1.18762
90990082	chr5:90990082:C:T	0.000121606	0.895147	-0.229378
90990281	chr5:90990281:C:T	2.02959e-05	-1.11326e-10	-1.1246
90990791	chr5:90990791:T:C	2.08629e-05	-1.09704	-2.46166e-10
90991398	chr5:90991398:G:A	2.65641e-05	-1.11326e-10	-0.855457
90991837	chr5:90991837:A:G	2.02969e-05	-1.11326e-10	-1.12455
90992025	chr5:90992025:G:A	1.97123e-05	-1.11326e-10	-1.15377
90992121	chr5:90992121:C:T	1.61185e-05	-1.35505	-2.46166e-10
90993189	chr5:90993189:T:C	2.19283e-05	-1.11326e-10	-1.04724
90993530	chr5:90993530:G:C	1.90815e-05	-1.50596	0.319666
90993800	chr5:90993800:G:T	1.91139e-05	0.000636183	-1.18524
90993960	chr5:90993960:CT:C	1.60154e-05	-1.36147	-2.46166e-10
90994097	chr5:90994097:A:G	6.70501e-06	-1.50053	-0.731635
90994119	chr5:90994119:A:G	3.61583e-05	-1.11326e-10	-0.547108
90994180	chr5:90994180:C:T	4.20994e-06	-1.54056	-1.15701
90994188	chr5:90994188:A:C	2.09419e-05	0.0862765	-1.17954
90994216	chr5:90994216:T:C	1.57253e-05	-1.56676	0.187013
90994395	chr5:90994395:A:G	2.95859e-05	-1.11326e-10	-0.747719
90994714	chr5:90994714:A:G	3.56772e-05	-1.11326e-10	-0.560505
90994763	chr5:90994763:G:A	2.03396e-05	-1.11326e-10	-1.12245
90996164	chr5:90996164:T:TG	0.000525304	0.741205	1.38776
90996245	chr5:90996245:A:G	4.78417e-05	-1.11326e-10	-0.267118
90996816	chr5:90996816:G:A	2.37097e-05	-1.11326e-10	-0.969134
90997697	chr5:90997697:A:G	1.96848e-05	-1.15517	-2.46166e-10
90998210	chr5:90998210:C:T	2.00603e-05	-1.11326e-10	-1.13627
90998269	chr5:90998269:C:T	2.68009e-05	-1.11326e-10	-0.846581
90998728	chr5:90998728:C:T	0.000335452	0.967325	0.713136
90998890	chr5:90998890:G:A	4.30223e-06	-1.49825	-1.17763
90999071	chr5:90999071:A:G	3.30562e-05	-1.11326e-10	-0.636806
90999139	chr5:90999139:G:A	1.96562e-05	-1.11326e-10	-1.15662
90999158	chr5:90999158:G:A	4.73749e-05	-0.276923	-2.46166e-10
90999212	chr5:90999212:A:G	5.00695e-05	-1.11326e-10	-0.221605
91000365	chr5:91000365:G:A	1.93399e-05	0.0144724	-1.18732
91001521	chr5:91001521:T:G	6.08163e-05	-1.11326e-10	-0.027158
91001699	chr5:91001699:A:G	4.38942e-06	-1.47359	-1.18223
91001757	chr5:91001757:A:G	4.71596e-06	-1.3995	-1.18457
91002094	chr5:91002094:A:G	0.000570195	0.883839	1.32712
91002622	chr5:91002622:CAAAA:C	0.00020833	1.20411	-2.46166e-10
91002945	chr5:91002945:A:T	2.11537e-05	0.102254	-1.18546
91003105	chr5:91003105:T:C	3.46502e-05	-1.11326e-10	-0.589712
91003252	chr5:91003252:T:A	4.59731e-06	-1.41994	-1.18961
91003406	chr5:91003406:G:C	4.7257e-06	-1.39315	-1.18885
91003636	chr5:91003636:A:G	4.62487e-06	-1.41368	-1.18989
91003725	chr5:91003725:A:G	2.01759e-05	-1.11326e-10	-1.13053
91003851	chr5:91003851:G:A	2.17588e-05	-1.11326e-10	-1.055
91004450	chr5:91004450:G:A	2.56946e-05	-1.11326e-10	-0.888737
91004577	chr5:91004577:A:G	1.42626e-05	-1.47737	-2.46166e-10
91004602	chr5:91004602:A:ACT	6.41224e-06	-1.51131	-0.765499
91004651	chr5:91004651:T:C	4.8325e-06	-1.36957	-1.19008
91004677	chr5:91004677:A:C	5.75831e-05	-1.11326e-10	-0.0817875
91004717	chr5:91004717:C:G	2.67113e-05	-1.11326e-10	-0.84993
91004989	chr5:91004989:A:G	3.32315e-05	-1.11326e-10	-0.631518
91005366	chr5:91005366:A:G	6.27283e-05	-1.11326e-10	0.00379615
91005669	chr5:91005669:C:T	3.45539e-05	-1.11326e-10	-0.592496
91005782	chr5:91005782:A:G	4.64299e-06	-1.41618	-1.18348
91005815	chr5:91005815:A:C	4.80807e-05	-1.11326e-10	-0.262136
91005875	chr5:91005875:T:A	4.65692e-06	-1.4155	-1.18117
91005947	chr5:91005947:G:A	4.66487e-06	-1.41313	-1.18183
91006006	chr5:91006006:G:C	4.65473e-05	-1.11326e-10	-0.294546
91006041	chr5:91006041:G:A	2.07007e-05	-1.10485	-2.46166e-10
91006045	chr5:91006045:G:A	4.96847e-06	-1.3504	-1.1815
91006220	chr5:91006220:C:T	4.77764e-06	-1.3917	-1.17937
91006224	chr5:91006224:T:C	4.72061e-06	-1.4009	-1.18218
91006277	chr5:91006277:G:A	2.01438e-05	-1.11326e-10	-1.13212
91006300	chr5:91006300:A:G	4.65073e-06	-1.41471	-1.18328
91006316	chr5:91006316:A:C	1.97161e-05	-1.11326e-10	-1.15358
91006719	chr5:91006719:A:G	3.3194e-05	-1.11326e-10	-0.632648
91006773	chr5:91006773:T:TA	4.61837e-06	-1.41584	-1.18913
91007522	chr5:91007522:C:T	0.000534694	0.89105	1.25563
91007713	chr5:91007713:G:A	4.57308e-06	-1.43016	-1.18466
91007801	chr5:91007801:T:A	2.13065e-05	0.109555	-1.18556
91007947	chr5:91007947:T:C	4.57491e-06	-1.42534	-1.18909
91008714	chr5:91008714:G:A	2.62299e-05	0.032044	-0.900162
91008760	chr5:91008760:G:T	9.93575e-06	-1.56399	-0.274891
91009421	chr5:91009421:T:C	1.30711e-05	-1.56461	-2.46166e-10
91009657	chr5:91009657:A:AT	0.000110613	0.810682	-0.239659
91009662	chr5:91009662:A:T	0.000111068	0.812261	-0.237135
91009767	chr5:91009767:A:C	1.4023e-05	-1.49432	-2.46166e-10
91010157	chr5:91010157:G:A	6.14198e-05	-1.11326e-10	-0.0172831
91010162	chr5:91010162:A:G	4.67912e-06	-1.40641	-1.18549
91010613	chr5:91010613:C:T	1.51049e-05	-1.41999	-2.46166e-10
91010626	chr5:91010626:G:T	2.06195e-05	0.0785772	-1.18736
91010789	chr5:91010789:AATTT:A	8.00251e-06	-1.52445	-0.530816
91011122	chr5:91011122:A:G	0.000907432	3.45022	-0.774616
91011335	chr5:91011335:C:T	1.23125e-05	-1.52245	-0.10195
91011344	chr5:91011344:A:G	0.000538138	3.23684	-1.08374
91011417	chr5:91011417:C:T	3.26159e-05	-1.11326e-10	-0.650217
91011644	chr5:91011644:T:C	2.12479e-05	-1.11326e-10	-1.07876
91012125	chr5:91012125:G:A	1.9874e-05	-1.11326e-10	-1.1456
91012323	chr5:91012323:C:T	6.04427e-05	-1.11326e-10	-0.0333207
91012463	chr5:91012463:A:G	2.75613e-05	-0.818604	-2.46166e-10
91012571	chr5:91012571:C:T	4.31602e-06	-1.56349	-1.10919
91012651	chr5:91012651:C:T	2.05111e-05	-1.11326e-10	-1.11405
91012809	chr5:91012809:A:G	3.03077e-05	-1.11326e-10	-0.723615
91013209	chr5:91013209:A:G	1.78203e-05	-0.336218	-0.918462
91013362	chr5:91013362:C:G	3.17862e-05	-1.11326e-10	-0.675985
91013768	chr5:91013768:A:G	6.51711e-05	-1.11326e-10	0.0420005
91013790	chr5:91013790:G:A	2.76381e-05	-1.11326e-10	-0.81582
91013918	chr5:91013918:G:A	1.63406e-05	-0.385518	-0.955845
91013970	chr5:91013970:C:T	4.85903e-06	-1.37319	-1.18099
91014626	chr5:91014626:GTA:G	1.59405e-05	-0.449843	-0.916308
91014903	chr5:91014903:G:A	1.34143e-05	-0.452703	-1.08599
91015282	chr5:91015282:T:G	1.27275e-05	-0.435383	-1.15587
91015665	chr5:91015665:T:G	1.10577e-05	-0.567662	-1.16422
91015766	chr5:91015766:A:G	2.38625e-05	-1.11326e-10	-0.962706
91015941	chr5:91015941:C:T	1.30023e-05	-0.59651	-0.973383
91016378	chr5:91016378:C:T	1.96671e-05	-1.11326e-10	-1.15607
91016727	chr5:91016727:A:G	2.88766e-05	-1.11326e-10	-0.771986
91017228	chr5:91017228:C:T	1.64124e-05	-0.381508	-0.955468
91017854	chr5:91017854:T:C	0.000177783	2.23168	-1.18613
91017943	chr5:91017943:T:G	2.31771e-05	-1.11326e-10	-0.991853
91018590	chr5:91018590:C:G	0.000218765	2.44377	-1.19078
91018661	chr5:91018661:A:G	3.235e-05	-1.11326e-10	-0.658403
91018680	chr5:91018680:C:T	3.09913e-05	-1.11326e-10	-0.701309
91018764	chr5:91018764:C:T	3.03302e-05	-1.11326e-10	-0.722873
91018836	chr5:91018836:G:A	1.84696e-05	-0.247947	-0.970945
91018963	chr5:91018963:C:A	1.69974e-05	-0.380941	-0.921013
91019048	chr5:91019048:C:T	4.94159e-06	-1.35568	-1.18165
91019088	chr5:91019088:C:T	4.8575e-06	-1.37458	-1.17991
91019219	chr5:91019219:A:G	1.479e-05	-0.41493	-1.02614
91019997	chr5:91019997:A:G	3.20666e-05	-1.11326e-10	-0.667202
91020522	chr5:91020522:A:G	2.31271e-05	-1.11326e-10	-0.994009
91020589	chr5:91020589:T:C	1.90739e-05	-1.11326e-10	-1.18669
91020859	chr5:91020859:G:A	4.39113e-05	-0.352845	-2.46166e-10
91020953	chr5:91020953:G:GT	3.04423e-05	-1.11326e-10	-0.719184
91020965	chr5:91020965:G:A	1.52935e-05	-0.41163	-0.995959
91021123	chr5:91021123:G:A	4.93089e-05	-1.11326e-10	-0.236912
91021714	chr5:91021714:A:T	2.11527e-05	-1.11326e-10	-1.08325
91022203	chr5:91022203:G:A	2.00592e-05	-1.11326e-10	-1.13633
91022256	chr5:91022256:C:T	4.53347e-05	-1.11326e-10	-0.320944
91022574	chr5:91022574:C:A	9.07985e-05	1.31163	-0.938002
91022932	chr5:91022932:A:T	2.10525e-05	-1.11326e-10	-1.088
91023285	chr5:91023285:TAAG:T	6.45713e-06	-1.07914	-1.1907
91023325	chr5:91023325:G:T	2.65411e-05	-1.11326e-10	-0.856321
91023819	chr5:91023819:G:A	4.3389e-05	-1.11326e-10	-0.36481
91024077	chr5:91024077:G:A	0.000183646	2.24187	-1.16388
91024147	chr5:91024147:T:G	1.98961e-05	-1.11326e-10	-1.14449
91024335	chr5:91024335:A:G	8.30342e-05	-1.11326e-10	0.284237
91024472	chr5:91024472:G:C	2.08705e-05	-1.11326e-10	-1.09668
91024702	chr5:91024702:A:C	2.18337e-05	-1.11326e-10	-1.05156
91024714	chr5:91024714:A:G	2.1041e-05	-1.11326e-10	-1.08854
91025042	chr5:91025042:T:C	5.96882e-06	-1.16205	-1.18641
91025471	chr5:91025471:A:G	4.82648e-06	-1.38761	-1.17329
91025827	chr5:91025827:A:G	2.5557e-05	-1.11326e-10	-0.894104
91025965	chr5:91025965:C:T	2.16571e-05	-1.11326e-10	-1.05968
91026211	chr5:91026211:G:T	5.08532e-06	-1.33211	-1.17655
91026316	chr5:91026316:T:C	2.15758e-05	-1.11326e-10	-1.06345
91026691	chr5:91026691:G:A	2.19391e-05	-1.11326e-10	-1.04674
91027036	chr5:91027036:G:A	2.10229e-05	-1.11326e-10	-1.0894
91027682	chr5:91027682:C:T	2.19554e-05	-1.11326e-10	-1.04601
91028046	chr5:91028046:T:G	3.42269e-05	-1.11326e-10	-0.602005
91029020	chr5:91029020:G:A	8.37491e-05	-1.11326e-10	0.29281
91030109	chr5:91030109:T:A	8.48544e-05	-1.11326e-10	0.305921
91030110	chr5:91030110:C:T	8.54084e-05	-1.11326e-10	0.312428
91030372	chr5:91030372:T:C	2.05822e-05	-1.11326e-10	-1.11059
91030517	chr5:91030517:T:C	1.97037e-05	-1.11326e-10	-1.15421
91030765	chr5:91030765:T:C	5.17387e-06	-1.3014	-1.19
91031184	chr5:91031184:A:G	5.17607e-05	-1.11326e-10	-0.188385
91031256	chr5:91031256:T:C	3.71039e-05	-1.11326e-10	-0.521295
91031613	chr5:91031613:G:C	1.35469e-05	-0.44559	-1.08327
91031839	chr5:91031839:G:A	2.77151e-05	-1.11326e-10	-0.81304
91031943	chr5:91031943:C:T	3.77593e-05	-1.11326e-10	-0.503785
91032014	chr5:91032014:TG:T	2.87524e-05	-1.11326e-10	-0.776295
91032476	chr5:91032476:T:C	2.13589e-05	-1.11326e-10	-1.07355
91032508	chr5:91032508:T:TA	1.96685e-05	-1.11326e-10	-1.156
91032720	chr5:91032720:A:G	1.82995e-05	-0.284326	-0.943819
91032942	chr5:91032942:C:A	2.12917e-05	-1.11326e-10	-1.0767
91032947	chr5:91032947:G:A	8.45587e-05	-1.11326e-10	0.302429
91032989	chr5:91032989:G:A	1.32184e-05	-1.5534	-2.46166e-10
91033084	chr5:91033084:A:G	2.22493e-05	-1.11326e-10	-1.0327
91033110	chr5:91033110:G:A	2.07797e-05	-0.133185	-0.967856
91033413	chr5:91033413:A:G	7.51765e-05	-1.11326e-10	0.184823
91033641	chr5:91033641:T:C	1.13759e-05	-0.690466	-1.01306
91033697	chr5:91033697:A:G	1.44248e-05	-1.46606	-2.46166e-10
91034897	chr5:91034897:C:T	4.21184e-05	-1.11326e-10	-0.394532
91035117	chr5:91035117:G:A	3.11096e-05	-1.11326e-10	-0.697499
91035420	chr5:91035420:T:C	3.87466e-05	-1.11326e-10	-0.477973
91035687	chr5:91035687:A:G	1.51825e-05	-1.41487	-2.46166e-10
91035810	chr5:91035810:T:C	7.36189e-06	-1.07412	-1.06458
91036031	chr5:91036031:T:C	2.23921e-05	-1.11326e-10	-1.02631
91036082	chr5:91036082:A:G	2.13288e-05	-1.11326e-10	-1.07496
91036104	chr5:91036104:AT:A	9.75622e-06	-0.672897	-1.18421
91036198	chr5:91036198:A:C	2.17623e-05	-1.11326e-10	-1.05484
91036762	chr5:91036762:A:G	1.91041e-05	-1.11326e-10	-1.18511
91036980	chr5:91036980:A:G	2.9334e-05	-1.11326e-10	-0.75627
91037324	chr5:91037324:G:A	7.47754e-06	-1.19926	-0.923851
91037467	chr5:91037467:TATC:T	0.000122491	1.63202	-0.959005
91037587	chr5:91037587:C:T	2.45417e-05	-0.934643	-2.46166e-10
91037638	chr5:91037638:A:G	1.99537e-05	-1.11326e-10	-1.1416
91037819	chr5:91037819:T:C	7.52367e-06	-1.0163	-1.10066
91038139	chr5:91038139:G:A	0.000117523	1.76856	-1.13694
91038483	chr5:91038483:T:A	2.13288e-05	-1.11326e-10	-1.07496
91038509	chr5:91038509:C:CA	2.19775e-05	-1.11326e-10	-1.045
91038664	chr5:91038664:A:G	2.29897e-05	-1.11326e-10	-0.999968
91038839	chr5:91038839:T:C	3.89142e-05	-1.11326e-10	-0.473658
91039492	chr5:91039492:G:T	3.14433e-05	-1.11326e-10	-0.686831
91039719	chr5:91039719:G:A	0.000138827	1.85721	-1.059
91039818	chr5:91039818:G:A	0.000122328	1.85398	-1.1823
91040540	chr5:91040540:C:A	1.90475e-05	-1.11326e-10	-1.18808
91040663	chr5:91040663:T:C	2.19589e-05	-1.11326e-10	-1.04584
91040714	chr5:91040714:T:C	1.38976e-05	-0.366364	-1.13694
91040909	chr5:91040909:G:T	3.80035e-05	-1.11326e-10	-0.497338
91041536	chr5:91041536:G:C	9.94845e-05	1.60253	-1.13755
91041542	chr5:91041542:G:A	1.90839e-05	-1.11326e-10	-1.18617
91041596	chr5:91041596:C:T	1.29172e-05	-0.438267	-1.13819
91042431	chr5:91042431:C:G	1.90991e-05	-1.11326e-10	-1.18537
91042754	chr5:91042754:G:A	2.07669e-05	-1.11326e-10	-1.10165
91042846	chr5:91042846:G:A	6.38011e-05	-1.11326e-10	0.0207548
91043047	chr5:91043047:C:T	2.08279e-05	-1.11326e-10	-1.09872
91043294	chr5:91043294:A:G	7.1402e-05	-1.11326e-10	0.13331
91043497	chr5:91043497:C:T	1.58222e-05	-0.399473	-0.974129
91043637	chr5:91043637:G:C	2.13315e-05	-1.11326e-10	-1.07483
91043963	chr5:91043963:G:A	0.000118327	1.81862	-1.18019
91044205	chr5:91044205:C:T	1.91475e-05	-1.11326e-10	-1.18285
91044251	chr5:91044251:G:A	1.77817e-05	-0.277228	-0.979619
91044814	chr5:91044814:C:T	6.82409e-06	-1.1234	-1.09116
91044886	chr5:91044886:C:G	2.13301e-05	-1.11326e-10	-1.0749
91045104	chr5:91045104:C:T	1.52149e-05	-1.41274	-2.46166e-10
91045357	chr5:91045357:A:C	2.13315e-05	-1.11326e-10	-1.07483
91045784	chr5:91045784:C:T	2.14471e-05	-1.11326e-10	-1.06943
91045900	chr5:91045900:T:C	2.15787e-05	-1.11326e-10	-1.06331
91046057	chr5:91046057:G:A	2.11939e-05	-1.11326e-10	-1.0813
91046242	chr5:91046242:G:A	3.79131e-05	-1.11326e-10	-0.49972
91047028	chr5:91047028:G:A	0.000114375	1.65693	-1.05246
91047238	chr5:91047238:T:C	1.90475e-05	-1.11326e-10	-1.18808
91047761	chr5:91047761:A:G	5.45929e-06	-1.50073	-0.936971
91048023	chr5:91048023:A:C	1.73077e-05	-1.28386	-2.46166e-10
91048201	chr5:91048201:A:G	0.000172197	2.19561	-1.18198
91048292	chr5:91048292:G:A	7.02058e-05	-1.11326e-10	0.116415
91048332	chr5:91048332:T:C	0.000154316	2.0671	-1.16312
91048572	chr5:91048572:C:T	7.00754e-05	-1.11326e-10	0.114555
91048791	chr5:91048791:A:G	2.22083e-05	-1.11326e-10	-1.03455
91049076	chr5:91049076:AT:A	5.22447e-05	-1.11326e-10	-0.179078
91049106	chr5:91049106:G:A	1.33369e-05	-1.54448	-2.46166e-10
91049191	chr5:91049191:C:T	9.33864e-05	-1.11326e-10	0.40173
91049808	chr5:91049808:T:C	2.12105e-05	-1.11326e-10	-1.08052
91049816	chr5:91049816:T:C	2.25192e-05	-1.11326e-10	-1.02065
91050522	chr5:91050522:T:G	0.000174326	2.13797	-1.11206
91050545	chr5:91050545:GAC:G	0.000112585	-1.11326e-10	0.588695
91050563	chr5:91050563:A:T	0.000172832	2.13103	-1.11373
91050978	chr5:91050978:C:G	1.53674e-05	-1.40277	-2.46166e-10
91051472	chr5:91051472:A:C	0.000178628	2.17535	-1.12506
91051807	chr5:91051807:A:G	6.1064e-05	-1.11326e-10	-0.0230931
91051817	chr5:91051817:G:A	2.13544e-05	-1.11326e-10	-1.07376
91052180	chr5:91052180:G:A	1.57694e-05	-1.37694	-2.46166e-10
91052865	chr5:91052865:A:C	2.10452e-05	-1.11326e-10	-1.08835
91052970	chr5:91052970:G:A	7.26582e-06	-1.21205	-0.939784
91053196	chr5:91053196:C:T	4.32047e-06	-1.4843	-1.18735
91053446	chr5:91053446:A:G	0.00013232	1.86403	-1.11382
91054110	chr5:91054110:A:T	4.87515e-05	-0.24828	-2.46166e-10
91054164	chr5:91054164:G:T	2.08814e-05	-1.11326e-10	-1.09616
91054232	chr5:91054232:C:G	1.89928e-05	-1.11326e-10	-1.19096
91054387	chr5:91054387:T:G	5.69483e-05	-1.11326e-10	-0.0928727
91054685	chr5:91054685:T:G	0.000236612	2.43352	-1.10212
91055142	chr5:91055142:A:G	1.02039e-05	-1.18861	-0.623634
91055181	chr5:91055181:T:C	5.85811e-05	0.738874	-0.803477
91055278	chr5:91055278:C:G	1.39079e-05	-1.50256	-2.46166e-10
91055333	chr5:91055333:T:A	1.19622e-05	-1.24314	-0.410126
91055337	chr5:91055337:T:G	1.938e-05	-1.11326e-10	-1.17077
91055396	chr5:91055396:TTAATGA:T	1.31566e-05	-1.23708	-0.321013
91055570	chr5:91055570:T:C	5.41294e-05	-1.11326e-10	-0.14364
91055615	chr5:91055615:G:A	2.32248e-05	-1.11326e-10	-0.989794
91055646	chr5:91055646:T:A	1.34911e-05	-1.23087	-0.302108
91055882	chr5:91055882:A:G	8.49602e-06	-1.2902	-0.705223
91056159	chr5:91056159:A:G	7.5459e-06	-1.11993	-0.994078
91056317	chr5:91056317:C:G	2.14191e-05	-1.11326e-10	-1.07073
91056403	chr5:91056403:C:T	1.40573e-05	-1.16054	-0.331335
91056492	chr5:91056492:T:C	1.32463e-05	-1.25558	-0.295724
91056511	chr5:91056511:T:C	4.07754e-05	-1.11326e-10	-0.426936
91056521	chr5:91056521:G:T	1.91207e-05	-1.18425	-2.46166e-10
91056614	chr5:91056614:G:A	3.30886e-05	-1.11326e-10	-0.635828
91056707	chr5:91056707:C:A	2.09859e-05	-1.11326e-10	-1.09117
91056765	chr5:91056765:C:T	1.91104e-05	-1.11326e-10	-1.18478
91056877	chr5:91056877:A:G	1.08921e-05	-1.25351	-0.493473
91057024	chr5:91057024:C:G	2.13935e-05	-1.11326e-10	-1.07193
91057073	chr5:91057073:C:T	0.000481163	-1.11326e-10	2.04119
91058158	chr5:91058158:AAC:A	0.000114366	-1.11326e-10	0.604386
91058282	chr5:91058282:T:C	6.47168e-05	0.722332	-0.687327
91058448	chr5:91058448:G:A	1.23433e-05	-1.21386	-0.408044
91059470	chr5:91059470:C:T	2.34113e-05	-1.11326e-10	-0.981796
91059812	chr5:91059812:C:T	1.93899e-05	-1.11326e-10	-1.17027
91059937	chr5:91059937:G:A	2.18301e-05	-1.11326e-10	-1.05172
91060042	chr5:91060042:C:G	2.25168e-05	-1.11326e-10	-1.02075
91060747	chr5:91060747:G:A	9.43594e-06	-1.4816	-0.408892
91060811	chr5:91060811:A:ATGT	1.76312e-05	-1.26535	-2.46166e-10
91060873	chr5:91060873:A:G	1.16981e-05	-1.14307	-0.532523
91060906	chr5:91060906:A:G	2.39243e-05	-1.11326e-10	-0.960121
91061135	chr5:91061135:C:G	9.64453e-06	-1.48939	-0.37924
91061484	chr5:91061484:A:G	1.44813e-05	-1.14582	-0.316338
91061909	chr5:91061909:T:C	2.28986e-05	-1.11326e-10	-1.00394
91062185	chr5:91062185:CT:C	2.11577e-05	-1.11326e-10	-1.08301
91062187	chr5:91062187:T:C	2.11571e-05	-1.11326e-10	-1.08304
91062483	chr5:91062483:A:G	7.65896e-06	-1.32069	-0.778446
91062520	chr5:91062520:G:C	2.61758e-05	-1.11326e-10	-0.870182
91062762	chr5:91062762:C:T	0.000114088	-1.11326e-10	0.60195
91062980	chr5:91062980:G:A	1.92414e-05	-1.11326e-10	-1.17795
91063036	chr5:91063036:G:A	2.09652e-05	-1.11326e-10	-1.09215
91063460	chr5:91063460:A:G	2.07718e-05	-1.11326e-10	-1.10142
91063879	chr5:91063879:G:A	4.35675e-05	-1.11326e-10	-0.360706
91063891	chr5:91063891:A:G	2.12043e-05	-1.11326e-10	-1.08081
91064115	chr5:91064115:T:C	5.85605e-06	-1.3749	-0.992642
91064372	chr5:91064372:A:G	1.95603e-05	-1.11326e-10	-1.16152
91064532	chr5:91064532:C:G	0.000144329	-1.11326e-10	0.837081
91064668	chr5:91064668:A:C	2.39939e-05	-1.11326e-10	-0.957216
91064775	chr5:91064775:C:T	2.08834e-05	-1.11326e-10	-1.09606
91065860	chr5:91065860:A:G	2.94577e-05	-0.752061	-2.46166e-10
91066104	chr5:91066104:C:T	1.89927e-05	-1.11326e-10	-1.19096
91066193	chr5:91066193:G:A	9.95426e-06	-1.23652	-0.600491
91066557	chr5:91066557:G:A	9.7638e-06	-1.23135	-0.624985
91067968	chr5:91067968:G:A	1.75219e-05	-1.27156	-2.46166e-10
91068401	chr5:91068401:G:A	2.59049e-05	-1.11326e-10	-0.880584
91068808	chr5:91068808:A:C	7.71623e-06	-1.27323	-0.818458
91068863	chr5:91068863:G:A	3.41713e-05	-1.11326e-10	-0.60363
91068959	chr5:91068959:A:G	6.28255e-05	0.0053446	-2.46166e-10
91069520	chr5:91069520:A:G	0.000135265	0.526248	0.245972
91069886	chr5:91069886:A:G	1.48832e-05	-1.43478	-2.46166e-10
91069915	chr5:91069915:T:C	0.00014962	0.87308	-2.46166e-10
91070068	chr5:91070068:G:T	1.93689e-05	-1.11326e-10	-1.17135
91070188	chr5:91070188:T:A	1.21816e-05	-1.38971	-0.24538
91070357	chr5:91070357:G:T	2.54756e-05	-1.11326e-10	-0.897295
91070399	chr5:91070399:T:C	5.85464e-06	-1.51632	-0.851465
91070455	chr5:91070455:G:A	7.58936e-06	-1.10018	-1.00809
91070553	chr5:91070553:T:C	2.31904e-05	-1.11326e-10	-0.991277
91070584	chr5:91070584:C:T	5.46967e-05	-1.11326e-10	-0.133212
91070657	chr5:91070657:A:G	3.99384e-05	-1.11326e-10	-0.447677
91070675	chr5:91070675:A:G	3.29874e-05	-1.11326e-10	-0.63889
91071174	chr5:91071174:G:A	9.10454e-06	-0.749083	-1.17716
91072321	chr5:91072321:C:G	1.91546e-05	-1.11326e-10	-1.18247
91072779	chr5:91072779:C:T	7.77575e-06	-1.19219	-0.891821
91072966	chr5:91072966:T:C	1.28685e-05	-1.25266	-0.327569
91073315	chr5:91073315:A:G	2.1581e-05	-1.11326e-10	-1.0632
91073788	chr5:91073788:A:G	7.67965e-05	0.477177	-0.271034
91073959	chr5:91073959:A:G	1.81499e-05	-1.23635	-2.46166e-10
91074070	chr5:91074070:C:A	9.14632e-06	-0.743233	-1.17843
91074163	chr5:91074163:CTTCT:C	1.45313e-05	-1.45871	-2.46166e-10
91074325	chr5:91074325:C:G	9.04176e-06	-0.758109	-1.17505
91075514	chr5:91075514:G:A	3.32377e-05	-1.11326e-10	-0.631332
91075534	chr5:91075534:G:A	2.80109e-05	-1.11326e-10	-0.802421
91075711	chr5:91075711:T:G	1.90262e-05	-1.11326e-10	-1.1892
91075813	chr5:91075813:A:C	2.07146e-05	-1.11326e-10	-1.10418
91075959	chr5:91075959:T:C	3.34807e-05	-1.08414	0.46009
91075980	chr5:91075980:T:A	1.31183e-05	-1.56101	-2.46166e-10
91076590	chr5:91076590:A:C	2.65343e-05	-1.11326e-10	-0.856578
91076787	chr5:91076787:A:G	4.4524e-05	-1.11326e-10	-0.338988
91076928	chr5:91076928:G:A	2.87787e-05	-1.11326e-10	-0.77538
91077361	chr5:91077361:TGTGCCTGACAACA:T	1.95339e-05	-1.11326e-10	-1.16286
91078874	chr5:91078874:C:T	0.000136326	-1.11326e-10	0.780033
91078896	chr5:91078896:T:C	0.000106108	0.513119	0.0163205
91079259	chr5:91079259:G:A	4.44633e-05	0.807741	-1.14809
91079691	chr5:91079691:G:A	3.00271e-05	-1.11326e-10	-0.732916
91079889	chr5:91079889:A:T	2.02321e-05	-1.11326e-10	-1.12774
91080049	chr5:91080049:A:G	4.01725e-05	-1.11326e-10	-0.441834
91080933	chr5:91080933:C:T	2.29466e-05	-1.11326e-10	-1.00185
91081710	chr5:91081710:C:T	2.16202e-05	-1.11326e-10	-1.06139
91081735	chr5:91081735:A:C	1.9075e-05	-1.11326e-10	-1.18664
91082172	chr5:91082172:A:G	1.42822e-05	-1.06659	-0.409415
91082383	chr5:91082383:G:A	1.91454e-05	-1.11326e-10	-1.18295
91082503	chr5:91082503:T:A	2.29408e-05	-1.11326e-10	-1.0021
91082661	chr5:91082661:A:G	2.30571e-05	-1.11326e-10	-0.997043
91082782	chr5:91082782:A:G	2.42886e-05	-1.11326e-10	-0.945007
91082863	chr5:91082863:T:A	0.000102593	-1.11326e-10	0.495758
91083023	chr5:91083023:T:C	1.90031e-05	-1.11326e-10	-1.19042
91083061	chr5:91083061:A:G	2.18129e-05	-1.11326e-10	-1.05251
91083142	chr5:91083142:C:A	2.13607e-05	-1.11326e-10	-1.07346
91083336	chr5:91083336:A:G	0.000146766	0.614118	0.239708
91083590	chr5:91083590:C:T	1.94739e-05	-1.11326e-10	-1.16594
91083994	chr5:91083994:C:T	1.38946e-05	-1.53032	0.0268045
91084061	chr5:91084061:A:G	8.27621e-06	-0.97006	-1.05157
91084426	chr5:91084426:A:G	1.92965e-05	-1.11326e-10	-1.17509
91085028	chr5:91085028:A:G	7.64848e-06	-1.07763	-1.02288
91085194	chr5:91085194:G:A	1.41819e-05	-1.48305	-2.46166e-10
91085683	chr5:91085683:G:A	2.17397e-05	-1.11326e-10	-1.05588
91086121	chr5:91086121:C:G	4.24254e-05	-1.11326e-10	-0.387268
91086825	chr5:91086825:G:A	2.00305e-05	-1.11326e-10	-1.13776
91087140	chr5:91087140:C:A	2.00323e-05	-1.11326e-10	-1.13767
91087390	chr5:91087390:G:A	2.38613e-05	-1.11326e-10	-0.962759
91087399	chr5:91087399:C:T	6.13747e-06	-1.12995	-1.19065
91087440	chr5:91087440:G:A	1.49083e-05	-1.4331	-2.46166e-10
91087644	chr5:91087644:A:G	7.9298e-06	-0.988296	-1.07609
91087727	chr5:91087727:A:G	1.91521e-05	-1.11326e-10	-1.18261
91088508	chr5:91088508:A:G	1.95901e-05	-1.11326e-10	-1.15999
91089550	chr5:91089550:T:C	1.95374e-05	-1.11326e-10	-1.16269
91089642	chr5:91089642:G:A	1.9122e-05	-1.11326e-10	-1.18418
91089781	chr5:91089781:T:C	6.16374e-06	-1.19325	-1.12308
91090351	chr5:91090351:C:G	6.25878e-06	-1.16804	-1.13299
91090697	chr5:91090697:G:T	6.51272e-06	-1.52659	-0.734673
91091257	chr5:91091257:A:T	6.46653e-05	-1.11326e-10	0.034209
91091476	chr5:91091476:A:G	1.37403e-05	-1.51468	-2.46166e-10
91091740	chr5:91091740:T:C	0.000119941	-1.11326e-10	0.651985
91091802	chr5:91091802:G:A	5.16891e-06	-1.31452	-1.17784
91091895	chr5:91091895:G:A	3.04314e-05	-1.11326e-10	-0.719541
91091935	chr5:91091935:C:T	2.13088e-05	-1.11326e-10	-1.0759
91092157	chr5:91092157:A:G	1.91732e-05	-1.11326e-10	-1.1815
91092423	chr5:91092423:A:G	1.38606e-05	-0.326314	-1.17965
91092621	chr5:91092621:A:T	2.02604e-05	-1.11326e-10	-1.12635
91092800	chr5:91092800:GAAC:G	1.94284e-05	-1.11326e-10	-1.16828
91092878	chr5:91092878:A:G	2.66925e-05	-1.11326e-10	-0.850633
91092910	chr5:91092910:C:T	2.1271e-05	-1.11326e-10	-1.07767
91093023	chr5:91093023:C:G	1.43448e-05	-0.300291	-1.17134
91093633	chr5:91093633:A:C	6.30266e-06	-1.12077	-1.17327
91094066	chr5:91094066:A:G	5.5158e-06	-1.23654	-1.19086
91094320	chr5:91094320:G:A	1.9909e-05	-1.11326e-10	-1.14385
91094556	chr5:91094556:T:C	1.91066e-05	-1.11326e-10	-1.18498
91094763	chr5:91094763:G:A	4.8319e-06	-1.4669	-1.09288
91094842	chr5:91094842:A:G	1.99556e-05	-1.11326e-10	-1.14151
91094959	chr5:91094959:A:G	1.97684e-05	-1.11326e-10	-1.15093
91095114	chr5:91095114:G:C	2.23328e-05	-1.11326e-10	-1.02896
91095118	chr5:91095118:T:C	4.84412e-06	-1.36921	-1.18804
91095242	chr5:91095242:C:T	1.96247e-05	-1.11326e-10	-1.15823
91095486	chr5:91095486:A:T	3.73817e-05	-1.11326e-10	-0.513834
91095966	chr5:91095966:A:ATGAACCCTTTGCTCTAAGCACTTAGATGAACATGCAGGCCAAACTTTGAAAATTGGTTCCTAGTTGTTCATACAAAATGTTCATATTT	2.06467e-05	-1.11326e-10	-1.10746
91096103	chr5:91096103:T:C	6.69087e-06	-1.56587	-0.6684
91096104	chr5:91096104:A:C	6.69316e-06	-1.56553	-0.6684
91096355	chr5:91096355:G:A	2.10442e-05	-1.11326e-10	-1.08839
91096804	chr5:91096804:A:G	6.63769e-06	-1.24488	-0.997376
91096964	chr5:91096964:A:G	1.90254e-05	-1.11326e-10	-1.18924
91097060	chr5:91097060:C:G	2.01755e-05	-1.11326e-10	-1.13054
91098808	chr5:91098808:A:G	6.63874e-06	-1.29899	-0.943101
91099019	chr5:91099019:G:C	2.5286e-05	-1.11326e-10	-0.904765
91099389	chr5:91099389:G:T	6.65772e-06	-1.14441	-1.09483
91099543	chr5:91099543:G:T	1.90492e-05	-1.11326e-10	-1.18799
91099773	chr5:91099773:A:G	1.92399e-05	-1.11326e-10	-1.17803
91099993	chr5:91099993:G:A	1.94941e-05	-1.11326e-10	-1.1649
91100044	chr5:91100044:G:A	5.19303e-06	-1.53767	-0.950033
91100101	chr5:91100101:T:C	6.04018e-06	-1.36094	-0.97564
91100126	chr5:91100126:T:TAA	3.53523e-05	-0.569652	-2.46166e-10
91100335	chr5:91100335:G:A	6.21294e-06	-1.31807	-0.99031
91100459	chr5:91100459:G:A	2.08386e-05	-1.11326e-10	-1.09821
91100509	chr5:91100509:G:T	4.10313e-05	-1.11326e-10	-0.420681
91101024	chr5:91101024:ATC:A	5.74345e-06	-1.32441	-1.06254
91101249	chr5:91101249:G:A	2.07297e-05	-1.11326e-10	-1.10345
91101253	chr5:91101253:G:A	3.43211e-05	-1.11326e-10	-0.599256
91101516	chr5:91101516:G:A	6.2202e-06	-1.30542	-1.00179
91102100	chr5:91102100:C:T	4.90302e-06	-1.43309	-1.11208
91102197	chr5:91102197:A:G	5.06196e-06	-1.41141	-1.10185
91102802	chr5:91102802:C:A	2.70576e-05	-1.11326e-10	-0.83705
91103195	chr5:91103195:A:T	9.80672e-06	-0.917852	-0.934096
91103521	chr5:91103521:A:G	9.88176e-06	-0.939417	-0.904909
91103525	chr5:91103525:C:T	1.91381e-05	-1.18333	-2.46166e-10
91103989	chr5:91103989:G:A	1.89927e-05	-1.11326e-10	-1.19096
91104005	chr5:91104005:T:C	9.81294e-06	-0.929324	-0.92199
91104666	chr5:91104666:A:G	4.69193e-06	-1.54935	-1.03982
91104942	chr5:91104942:C:T	1.99474e-05	-1.11326e-10	-1.14192
91105292	chr5:91105292:C:CA	4.73073e-05	0.824666	-1.10302
91105490	chr5:91105490:A:G	1.93827e-05	-1.11326e-10	-1.17063
91105581	chr5:91105581:G:C	4.25241e-06	-1.56415	-1.12337
91105607	chr5:91105607:T:C	3.29523e-05	-1.11326e-10	-0.639956
91106796	chr5:91106796:G:A	1.97957e-05	-1.11326e-10	-1.14955
91107192	chr5:91107192:A:AG	8.97372e-06	-0.943717	-0.996998
91108189	chr5:91108189:T:C	6.11707e-06	-1.37601	-0.947923
91108208	chr5:91108208:G:A	2.8505e-05	-1.11326e-10	-0.784937
91108315	chr5:91108315:G:A	8.25358e-05	-1.11326e-10	0.278216
91108468	chr5:91108468:T:TG	6.83618e-06	-1.26397	-0.948818
91108656	chr5:91108656:G:A	3.71241e-05	-1.11326e-10	-0.520751
91108665	chr5:91108665:G:A	1.89936e-05	-1.11326e-10	-1.19092
91108722	chr5:91108722:G:A	4.55094e-05	0.751715	-1.06881
91108798	chr5:91108798:T:A	1.03448e-05	-0.929574	-0.86896
91108989	chr5:91108989:C:G	2.94051e-05	-1.11326e-10	-0.753849
91109586	chr5:91109586:A:C	0.000151775	-1.11326e-10	0.887382
91109804	chr5:91109804:A:G	5.26512e-06	-1.38221	-1.0917
91109874	chr5:91109874:T:C	1.54374e-05	-1.39822	-2.46166e-10
91110018	chr5:91110018:A:G	1.00983e-05	-0.939524	-0.883126
91110072	chr5:91110072:A:G	1.9381e-05	-1.11326e-10	-1.17072
91110328	chr5:91110328:T:C	1.93421e-05	-1.11326e-10	-1.17273
91110421	chr5:91110421:G:A	2.15219e-05	-1.11326e-10	-1.06594
91110758	chr5:91110758:A:C	3.14696e-05	-0.685995	-2.46166e-10
91110886	chr5:91110886:T:TG	9.93815e-06	-0.963365	-0.875271
91110898	chr5:91110898:A:G	2.08259e-05	-1.11326e-10	-1.09882
91111181	chr5:91111181:A:G	9.77633e-06	-1.00808	-0.846971
91111205	chr5:91111205:A:G	4.59529e-06	-1.54455	-1.06543
91111482	chr5:91111482:A:G	5.31172e-06	-1.43743	-1.02767
91111628	chr5:91111628:T:A	1.89941e-05	-1.11326e-10	-1.19089
91111926	chr5:91111926:T:C	9.93051e-06	-0.97851	-0.860895
91112322	chr5:91112322:A:C	9.11841e-06	-0.953131	-0.97159
91112654	chr5:91112654:A:G	4.82382e-06	-1.41985	-1.1416
91113193	chr5:91113193:T:C	0.000173863	-1.11326e-10	1.02325
91113214	chr5:91113214:C:A	6.45517e-06	-1.34259	-0.927541
91113264	chr5:91113264:C:A	6.29167e-06	-1.34831	-0.94748
91113401	chr5:91113401:G:A	4.86295e-05	-1.11326e-10	-0.250786
91113785	chr5:91113785:G:A	3.56588e-05	-1.11326e-10	-0.561021
91114278	chr5:91114278:G:A	2.22949e-05	-1.11326e-10	-1.03066
91114478	chr5:91114478:G:A	7.44192e-06	-1.09893	-1.02896
91114607	chr5:91114607:T:C	4.20396e-06	-1.51393	-1.18506
91114750	chr5:91114750:T:A	1.95312e-05	-1.11326e-10	-1.163
91114875	chr5:91114875:G:A	1.30373e-05	-1.48059	-0.0866083
91115743	chr5:91115743:T:C	2.54594e-05	-1.11326e-10	-0.897931
91115990	chr5:91115990:G:A	1.97305e-05	-1.11326e-10	-1.15285
91116145	chr5:91116145:T:C	2.14547e-05	-1.11326e-10	-1.06907
91116364	chr5:91116364:A:T	1.98301e-05	-1.11326e-10	-1.14782
91116554	chr5:91116554:C:G	1.39114e-05	-1.4662	-0.0361074
91116864	chr5:91116864:G:A	5.16184e-06	-1.38396	-1.10976
91116892	chr5:91116892:A:G	5.33751e-05	-1.11326e-10	-0.157671
91117183	chr5:91117183:T:C	2.1473e-05	-1.11326e-10	-1.06822
91117364	chr5:91117364:A:G	1.32197e-05	-1.55331	-2.46166e-10
91117534	chr5:91117534:A:G	1.36612e-05	-1.46895	-0.0515036
91117536	chr5:91117536:G:A	1.45014e-05	-1.46077	-2.46166e-10
91117557	chr5:91117557:C:A	6.10665e-06	-1.33087	-0.994772
91118859	chr5:91118859:G:A	4.02327e-05	-1.11326e-10	-0.440335
91118922	chr5:91118922:A:G	2.1141e-05	-1.11326e-10	-1.0838
91119133	chr5:91119133:C:T	3.13963e-05	-1.11326e-10	-0.688325
91119172	chr5:91119172:G:GA	3.19563e-05	-1.11326e-10	-0.670645
91119564	chr5:91119564:C:T	1.89941e-05	-1.11326e-10	-1.19089
91119712	chr5:91119712:A:G	4.74457e-05	-1.11326e-10	-0.275431
91119768	chr5:91119768:G:A	7.72356e-06	-1.16594	-0.9248
91119923	chr5:91119923:G:T	1.90158e-05	-1.11326e-10	-1.18975
91119932	chr5:91119932:G:A	2.83562e-05	-1.11326e-10	-0.790171
91120161	chr5:91120161:C:T	7.67213e-06	-1.56303	-0.534394
91120575	chr5:91120575:C:T	7.81849e-06	-1.55987	-0.518655
91120733	chr5:91120733:T:C	2.00188e-05	-1.11326e-10	-1.13835
91120734	chr5:91120734:C:T	2.00034e-05	-1.11326e-10	-1.13911
91120903	chr5:91120903:A:G	4.61434e-06	-1.48612	-1.11973
91120949	chr5:91120949:G:A	4.61448e-06	-1.43773	-1.16809
91121057	chr5:91121057:C:T	7.41692e-05	-1.11326e-10	0.171332
91121095	chr5:91121095:A:G	2.58078e-05	-1.11326e-10	-0.884341
91121641	chr5:91121641:C:T	3.01717e-05	-0.728112	-2.46166e-10
91121735	chr5:91121735:C:T	1.90369e-05	-1.11326e-10	-1.18864
91121776	chr5:91121776:T:C	5.66368e-06	-1.50789	-0.893051
91121855	chr5:91121855:A:G	2.09731e-05	-1.09177	-2.46166e-10
91121858	chr5:91121858:C:T	3.58125e-05	-1.11326e-10	-0.556719
91122215	chr5:91122215:G:A	5.48516e-06	-1.27319	-1.15978
91122602	chr5:91122602:G:A	9.7541e-06	-0.972334	-0.884994
91122661	chr5:91122661:G:T	1.92991e-05	-1.11326e-10	-1.17496
91122854	chr5:91122854:T:G	2.07365e-05	-1.10312	-2.46166e-10
91122916	chr5:91122916:A:G	4.77767e-06	-1.38046	-1.1906
91123209	chr5:91123209:AAG:A	4.63288e-06	-1.54722	-1.05462
91123266	chr5:91123266:G:A	4.22551e-06	-1.50675	-1.18713
91123372	chr5:91123372:A:G	1.95238e-05	-1.11326e-10	-1.16338
91123445	chr5:91123445:G:A	1.99113e-05	-1.11326e-10	-1.14373
91123879	chr5:91123879:G:T	5.29999e-05	-1.11326e-10	-0.164726
91124084	chr5:91124084:G:A	3.87342e-05	-1.11326e-10	-0.478293
91124091	chr5:91124091:A:G	2.53162e-05	-0.90357	-2.46166e-10
91124354	chr5:91124354:T:C	2.60243e-05	-1.11326e-10	-0.875984
91124575	chr5:91124575:C:T	3.91611e-05	-1.11326e-10	-0.467333
91124742	chr5:91124742:C:T	3.84119e-05	-1.11326e-10	-0.486649
91124767	chr5:91124767:T:C	9.81622e-05	0.451605	-2.46166e-10
91125273	chr5:91125273:T:C	0.000100808	-1.11326e-10	0.4782
91125473	chr5:91125473:C:T	5.25834e-05	-1.11326e-10	-0.172616
91125681	chr5:91125681:T:C	4.63838e-06	-1.5512	-1.04946
91125810	chr5:91125810:G:A	8.0662e-05	-1.04842	1.30367
91125857	chr5:91125857:A:T	3.65051e-05	-1.11326e-10	-0.537563
91126003	chr5:91126003:C:T	2.42182e-05	-1.11326e-10	-0.947912
91126083	chr5:91126083:A:G	2.95305e-05	-1.11326e-10	-0.749593
91126399	chr5:91126399:T:C	4.27547e-06	-1.55842	-1.12371
91126518	chr5:91126518:T:C	1.9406e-05	-1.11326e-10	-1.16943
91126837	chr5:91126837:A:G	0.000187618	-1.11326e-10	1.09939
91127102	chr5:91127102:C:T	2.91904e-05	-1.11326e-10	-0.761176
91127309	chr5:91127309:G:A	2.47744e-05	-1.11326e-10	-0.925207
91127345	chr5:91127345:A:G	6.31697e-06	-1.53182	-0.759953
91127484	chr5:91127484:G:T	4.46643e-06	-1.46529	-1.17313
91127947	chr5:91127947:T:G	4.84201e-06	-1.4931	-1.06458
91127975	chr5:91127975:T:C	1.93067e-05	-1.11326e-10	-1.17456
91128035	chr5:91128035:A:C	3.19158e-05	-1.11326e-10	-0.671916
91128155	chr5:91128155:A:G	7.69239e-05	-1.11326e-10	0.207801
91128462	chr5:91128462:C:T	4.62864e-06	-1.41274	-1.19002
91128463	chr5:91128463:G:A	2.00789e-05	-1.11326e-10	-1.13535
91129082	chr5:91129082:A:C	2.10233e-05	-1.11326e-10	-1.08939
91129225	chr5:91129225:T:C	4.10783e-06	-1.53337	-1.18875
91129263	chr5:91129263:T:G	2.08686e-05	-1.11326e-10	-1.09677
91129264	chr5:91129264:TA:T	7.16516e-06	-1.10585	-1.05993
91129408	chr5:91129408:A:G	6.19174e-05	-1.11326e-10	-0.00921569
91129592	chr5:91129592:A:G	4.60076e-06	-1.46134	-1.14746
91129628	chr5:91129628:A:G	6.54781e-05	-1.11326e-10	0.0467
91129952	chr5:91129952:T:A	6.59244e-05	-1.11326e-10	0.0534921
91130157	chr5:91130157:T:C	1.90375e-05	-1.11326e-10	-1.18861
91130412	chr5:91130412:C:T	7.23835e-05	-1.11326e-10	0.146962
91130816	chr5:91130816:A:G	6.8188e-06	-1.5223	-0.693031
91131231	chr5:91131231:C:T	1.1181e-05	-1.13975	-0.581048
91131424	chr5:91131424:T:G	1.90513e-05	-1.11326e-10	-1.18788
91131612	chr5:91131612:G:A	3.50405e-05	-1.11326e-10	-0.578512
91132012	chr5:91132012:A:G	4.93823e-05	-1.11326e-10	-0.235424
91132318	chr5:91132318:G:T	2.59177e-05	-1.11326e-10	-0.88009
91132621	chr5:91132621:G:A	1.91828e-05	-1.11326e-10	-1.181
91132989	chr5:91132989:T:C	1.92755e-05	-1.11326e-10	-1.17618
91133253	chr5:91133253:T:C	4.19666e-05	-1.11326e-10	-0.398141
91133357	chr5:91133357:C:G	3.99212e-05	-1.11326e-10	-0.44811
91134174	chr5:91134174:G:T	3.01688e-05	-1.11326e-10	-0.728206
91134315	chr5:91134315:G:A	4.02584e-06	-1.56583	-1.17645
91134486	chr5:91134486:G:A	2.19692e-05	-1.11326e-10	-1.04538
91134662	chr5:91134662:T:A	2.25846e-05	-1.11326e-10	-1.01775
91135009	chr5:91135009:C:T	2.04249e-05	-1.11326e-10	-1.11826
91135673	chr5:91135673:A:G	1.92701e-05	-1.11326e-10	-1.17646
91135708	chr5:91135708:C:T	1.97822e-05	-1.11326e-10	-1.15023
91135782	chr5:91135782:G:A	3.29868e-05	-1.11326e-10	-0.638909
91135962	chr5:91135962:C:T	1.64388e-05	-1.15398	-0.181388
91136055	chr5:91136055:A:C	1.63171e-05	-1.11217	-0.230635
91136157	chr5:91136157:A:G	4.01559e-06	-1.55998	-1.18486
91136165	chr5:91136165:A:G	1.67864e-05	-1.09227	-0.222177
91136631	chr5:91136631:A:G	1.98264e-05	-1.11326e-10	-1.148
91136654	chr5:91136654:G:T	7.24551e-05	-1.11326e-10	0.14795
91137189	chr5:91137189:G:A	4.41923e-05	-1.11326e-10	-0.346466
91137980	chr5:91137980:T:C	6.56732e-05	-1.11326e-10	0.0496746
91138035	chr5:91138035:G:A	2.33938e-05	-1.11326e-10	-0.982545
91138514	chr5:91138514:T:C	6.77708e-05	-1.11326e-10	0.0811152
91138840	chr5:91138840:C:T	2.08293e-05	-1.11326e-10	-1.09866
91138855	chr5:91138855:T:C	1.89924e-05	-1.11326e-10	-1.19098
91139915	chr5:91139915:G:T	8.07706e-05	-1.11326e-10	0.256596
91140507	chr5:91140507:T:A	2.04091e-05	-1.11326e-10	-1.11903
91140555	chr5:91140555:T:G	4.49909e-06	-1.55306	-1.07808
91141523	chr5:91141523:A:G	3.81664e-05	-1.11326e-10	-0.493061
91141669	chr5:91141669:G:A	6.44159e-05	-1.11326e-10	0.0303446
91142275	chr5:91142275:C:CA	2.33033e-05	-1.11326e-10	-0.986419
91142656	chr5:91142656:C:T	5.19962e-06	-1.29787	-1.18856
91143735	chr5:91143735:A:G	1.91587e-05	-1.11326e-10	-1.18226
91144064	chr5:91144064:G:C	1.92015e-05	-1.11326e-10	-1.18003
91144285	chr5:91144285:A:T	0.000192332	1.12421	-2.46166e-10
91144379	chr5:91144379:C:T	2.84656e-05	-1.11326e-10	-0.786319
91144791	chr5:91144791:G:A	3.20772e-05	-1.11326e-10	-0.666869
91145104	chr5:91145104:T:A	1.30424e-05	-1.56681	-2.46166e-10
91145168	chr5:91145168:A:G	2.6328e-05	-1.11326e-10	-0.864385
91145329	chr5:91145329:G:A	4.3042e-06	-1.49772	-1.1777
91145356	chr5:91145356:C:T	6.16141e-05	-1.11326e-10	-0.0141253
91145885	chr5:91145885:C:T	4.52378e-06	-1.45008	-1.17558
91146688	chr5:91146688:G:A	7.12115e-06	-1.14704	-1.02491
91147061	chr5:91147061:G:A	3.54162e-05	-1.11326e-10	-0.567847
91147589	chr5:91147589:G:A	2.69861e-05	-0.839695	-2.46166e-10
91147776	chr5:91147776:G:A	4.0462e-06	-1.54908	-1.18816
91148087	chr5:91148087:G:A	3.09438e-05	-1.11326e-10	-0.702842
91148136	chr5:91148136:C:T	2.09959e-05	-1.11326e-10	-1.09069
91148269	chr5:91148269:A:G	2.05916e-05	-1.11326e-10	-1.11013
91148390	chr5:91148390:G:C	4.56363e-06	-1.43391	-1.18299
91148753	chr5:91148753:T:G	2.02439e-05	-1.11326e-10	-1.12716
91148847	chr5:91148847:G:A	4.06575e-06	-1.55533	-1.17709
91148849	chr5:91148849:G:A	2.17559e-05	-1.11326e-10	-1.05513
91148918	chr5:91148918:T:C	2.22808e-05	-1.11326e-10	-1.03129
91149399	chr5:91149399:G:A	3.76718e-05	-1.11326e-10	-0.506106
91149630	chr5:91149630:G:A	6.30918e-05	-1.11326e-10	0.00957433
91149662	chr5:91149662:G:A	1.93225e-05	-1.11326e-10	-1.17375
91150072	chr5:91150072:A:G	1.95402e-05	-1.11326e-10	-1.16254
91150432	chr5:91150432:G:A	1.94584e-05	-1.11326e-10	-1.16674
91150466	chr5:91150466:C:T	1.9109e-05	-1.11326e-10	-1.18486
91151066	chr5:91151066:T:C	1.95082e-05	-1.11326e-10	-1.16418
91151315	chr5:91151315:T:A	3.97458e-06	-1.56475	-1.19035
91151399	chr5:91151399:G:A	5.7774e-06	-1.29144	-1.08962
91151449	chr5:91151449:T:C	3.30884e-05	-1.11326e-10	-0.635833
91151821	chr5:91151821:G:A	2.26518e-05	-1.11326e-10	-1.01478
91151827	chr5:91151827:G:C	2.10972e-05	-1.11326e-10	-1.08587
91151954	chr5:91151954:G:A	2.0931e-05	-1.11326e-10	-1.09379
91152297	chr5:91152297:T:C	4.19837e-06	-1.56143	-1.13888
91152443	chr5:91152443:T:C	1.30513e-05	-1.56613	-2.46166e-10
91152873	chr5:91152873:T:TA	0.000107494	-1.11326e-10	0.542419
91152967	chr5:91152967:C:T	2.20027e-05	-1.11326e-10	-1.04385
91153136	chr5:91153136:A:C	2.03698e-05	-1.11326e-10	-1.12096
91153214	chr5:91153214:T:C	4.98914e-06	-1.56711	-0.960646
91153337	chr5:91153337:G:A	6.90512e-06	-1.39381	-0.808948
91153833	chr5:91153833:A:G	0.000136829	-1.11326e-10	0.783719
91154115	chr5:91154115:T:C	4.8164e-06	-1.50311	-1.05988
91154296	chr5:91154296:T:C	8.96069e-06	-1.27998	-0.662186
91154333	chr5:91154333:T:C	1.90358e-05	-1.11326e-10	-1.1887
91154494	chr5:91154494:G:A	2.55364e-05	-1.11326e-10	-0.89491
91154555	chr5:91154555:C:T	2.029e-05	-1.11326e-10	-1.12489
91154623	chr5:91154623:A:G	2.00313e-05	-1.11326e-10	-1.13772
91155222	chr5:91155222:A:G	5.56416e-06	-1.56696	-0.851705
91156356	chr5:91156356:T:A	1.92307e-05	-1.11326e-10	-1.17851
91156598	chr5:91156598:T:G	2.27377e-05	-1.11326e-10	-1.01099
91156920	chr5:91156920:T:C	5.49721e-05	-1.11326e-10	-0.12819
91156941	chr5:91156941:C:T	4.99344e-06	-1.54562	-0.98127
91157148	chr5:91157148:C:T	2.50374e-05	-1.11326e-10	-0.914647
91157275	chr5:91157275:A:G	2.22524e-05	-1.11326e-10	-1.03257
91157366	chr5:91157366:T:C	3.0882e-05	-1.11326e-10	-0.704843
91157374	chr5:91157374:G:C	4.51814e-06	-1.5565	-1.07042
91157425	chr5:91157425:T:C	5.2928e-06	-1.34447	-1.1242
91157749	chr5:91157749:T:A	2.77711e-05	-1.11326e-10	-0.81102
91157769	chr5:91157769:C:T	1.32615e-05	-1.55015	-2.46166e-10
91158164	chr5:91158164:A:G	1.9197e-05	-1.11326e-10	-1.18026
91159001	chr5:91159001:G:A	2.27798e-05	-1.11326e-10	-1.00914
91159635	chr5:91159635:A:G	2.91849e-05	-1.11326e-10	-0.761366
91159704	chr5:91159704:T:A	1.5099e-05	-1.42039	-2.46166e-10
91159839	chr5:91159839:A:G	3.14321e-05	-1.11326e-10	-0.687186
91159927	chr5:91159927:T:A	3.92311e-05	-1.11326e-10	-0.465547
91160106	chr5:91160106:A:C	4.19109e-06	-1.56197	-1.14008
91160986	chr5:91160986:C:G	3.29796e-05	-1.11326e-10	-0.639127
91161225	chr5:91161225:C:T	4.05742e-05	-1.11326e-10	-0.431884
91161283	chr5:91161283:G:A	2.26942e-05	-1.11326e-10	-1.01291
91161459	chr5:91161459:G:A	2.29793e-05	-1.11326e-10	-1.00042
91162309	chr5:91162309:C:A	4.16662e-06	-1.52086	-1.18706
91162544	chr5:91162544:C:T	4.23625e-05	-1.11326e-10	-0.388753
91163274	chr5:91163274:A:G	4.3132e-06	-1.54123	-1.1321
91163960	chr5:91163960:A:G	3.10669e-05	-1.11326e-10	-0.698874
91163976	chr5:91163976:C:T	2.26711e-05	-1.11326e-10	-1.01393
91164284	chr5:91164284:A:G	1.37243e-05	-1.51585	-2.46166e-10
91165041	chr5:91165041:A:G	0.00164143	-1.11326e-10	3.26831
91165219	chr5:91165219:G:A	5.19122e-06	-1.56411	-0.923933
91165559	chr5:91165559:A:T	2.26497e-05	-1.11326e-10	-1.01487
91166364	chr5:91166364:G:A	1.92267e-05	-1.11326e-10	-1.17872
91166484	chr5:91166484:A:G	2.08368e-05	-1.09829	-2.46166e-10
91166662	chr5:91166662:C:A	2.26876e-05	-1.11326e-10	-1.0132
91166798	chr5:91166798:G:A	2.33822e-05	-1.11326e-10	-0.983042
91166923	chr5:91166923:C:T	4.10295e-05	-1.11326e-10	-0.420725
91167072	chr5:91167072:A:G	3.88512e-05	-0.475277	-2.46166e-10
91167454	chr5:91167454:G:A	5.0162e-06	-1.53254	-0.989807
91167703	chr5:91167703:G:A	1.90721e-05	-1.11326e-10	-1.18679
91168418	chr5:91168418:T:C	4.12054e-06	-1.54413	-1.1749
91168572	chr5:91168572:A:G	4.59735e-06	-1.54451	-1.06503
91168766	chr5:91168766:A:T	3.83693e-05	-1.11326e-10	-0.487758
91169010	chr5:91169010:T:C	4.47015e-06	-1.48512	-1.15248
91169120	chr5:91169120:T:C	4.15834e-06	-1.5361	-1.1738
91169295	chr5:91169295:T:C	5.09306e-05	-1.11326e-10	-0.204552
91169965	chr5:91169965:T:G	2.1273e-05	-1.11326e-10	-1.07758
91170163	chr5:91170163:C:T	6.00812e-05	-1.11326e-10	-0.0393199
91170479	chr5:91170479:C:T	7.07317e-06	-1.52711	-0.651595
91170924	chr5:91170924:A:G	2.56959e-05	-1.11326e-10	-0.888685
91171407	chr5:91171407:A:G	4.23565e-06	-1.55723	-1.13425
91171621	chr5:91171621:T:G	5.28814e-05	-1.11326e-10	-0.166965
91171636	chr5:91171636:C:T	4.78377e-05	-1.11326e-10	-0.267201
91171885	chr5:91171885:A:G	0.00108479	-1.11326e-10	2.85413
91172735	chr5:91172735:C:G	6.92443e-06	-1.059	-1.14096
91172811	chr5:91172811:T:C	1.90755e-05	-1.11326e-10	-1.18661
91173167	chr5:91173167:T:A	2.1991e-05	-1.04438	-2.46166e-10
91173349	chr5:91173349:G:C	3.36222e-05	-1.11326e-10	-0.619831
91173903	chr5:91173903:A:T	6.11022e-06	-1.51108	-0.813976
91174663	chr5:91174663:A:G	1.30779e-05	-1.56409	-2.46166e-10
91174868	chr5:91174868:A:G	3.94797e-05	-1.11326e-10	-0.45923
91174957	chr5:91174957:C:G	4.79549e-05	-1.11326e-10	-0.264755
91175154	chr5:91175154:C:T	1.35476e-05	-1.52881	-2.46166e-10
91175159	chr5:91175159:T:TTCTC	5.07641e-05	-1.11326e-10	-0.207827
91175260	chr5:91175260:T:G	4.49204e-05	-0.330123	-2.46166e-10
91175268	chr5:91175268:T:A	5.00365e-05	-1.11326e-10	-0.222263
91175634	chr5:91175634:G:A	5.09974e-06	-1.42448	-1.08134
91175635	chr5:91175635:T:C	2.9551e-05	-1.11326e-10	-0.748899
91175771	chr5:91175771:A:G	1.32606e-05	-1.55022	-2.46166e-10
91175776	chr5:91175776:C:T	3.19134e-05	-1.00227	0.330279
91175779	chr5:91175779:G:C	3.76221e-05	-1.11326e-10	-0.507424
91175793	chr5:91175793:G:A	6.19763e-06	-1.44813	-0.862717
91175971	chr5:91175971:A:G	1.90105e-05	-1.11326e-10	-1.19003
91176365	chr5:91176365:T:C	2.06591e-05	-1.11326e-10	-1.10686
91176393	chr5:91176393:G:A	1.31911e-05	-1.55573	0.000257064
91176675	chr5:91176675:A:G	5.49536e-06	-1.5231	-0.908009
91176677	chr5:91176677:T:G	3.51825e-05	-1.11326e-10	-0.574467
91176863	chr5:91176863:C:T	5.63638e-06	-1.33116	-1.07462
91177160	chr5:91177160:C:T	1.92884e-05	-1.11326e-10	-1.17551
91177263	chr5:91177263:G:A	5.29173e-05	-1.11326e-10	-0.166286
91177389	chr5:91177389:T:C	2.57032e-05	-1.11326e-10	-0.888399
91177510	chr5:91177510:T:TA	1.92109e-05	-1.11326e-10	-1.17954
91177511	chr5:91177511:T:A	1.35053e-05	-1.53193	-2.46166e-10
91177569	chr5:91177569:C:T	2.37546e-05	-1.11326e-10	-0.967242
91177722	chr5:91177722:T:G	2.65356e-05	-1.11326e-10	-0.856529
91177816	chr5:91177816:G:T	2.68681e-05	-1.11326e-10	-0.844077
91177901	chr5:91177901:A:T	2.13379e-05	-1.11326e-10	-1.07453
91177918	chr5:91177918:A:G	2.33993e-05	-1.11326e-10	-0.98231
91178089	chr5:91178089:G:A	2.10004e-05	-1.11326e-10	-1.09047
91178284	chr5:91178284:C:T	1.95007e-05	-1.11326e-10	-1.16457
91178515	chr5:91178515:C:T	2.01017e-05	-1.11326e-10	-1.13421
91178680	chr5:91178680:C:T	1.31651e-05	-1.55745	-2.46166e-10
91178756	chr5:91178756:T:C	2.70741e-05	-1.11326e-10	-0.836439
91179005	chr5:91179005:G:T	2.56041e-05	-1.11326e-10	-0.892264
91179016	chr5:91179016:T:C	2.01603e-05	-1.11326e-10	-1.1313
91179561	chr5:91179561:T:G	2.08892e-05	-1.11326e-10	-1.09579
91179652	chr5:91179652:G:T	2.15469e-05	-1.11326e-10	-1.06478
91179693	chr5:91179693:C:A	9.29829e-06	-1.56079	-0.344398
91179737	chr5:91179737:G:A	2.03908e-05	-1.11326e-10	-1.11993
91179838	chr5:91179838:G:A	1.4133e-05	-1.48651	-2.46166e-10
91180048	chr5:91180048:C:G	2.5835e-05	-1.11326e-10	-0.883285
91180091	chr5:91180091:C:G	2.72884e-05	-1.11326e-10	-0.828555
91180108	chr5:91180108:C:T	5.90423e-06	-1.50635	-0.852995
91180519	chr5:91180519:T:A	2.0873e-05	-1.11326e-10	-1.09656
91181193	chr5:91181193:G:A	2.6135e-05	-1.11326e-10	-0.87174
91181567	chr5:91181567:A:G	2.80901e-05	-1.11326e-10	-0.799598
91182043	chr5:91182043:A:C	3.45765e-05	-1.11326e-10	-0.591842
91182166	chr5:91182166:C:T	5.89788e-05	-1.11326e-10	-0.057839
91182296	chr5:91182296:G:T	1.43925e-05	-1.46831	-2.46166e-10
91182436	chr5:91182436:A:G	2.28799e-05	-1.11326e-10	-1.00476
91182472	chr5:91182472:C:T	6.50184e-06	-1.21871	-1.04422
91182970	chr5:91182970:A:G	0.000396902	-1.11326e-10	1.84867
91182988	chr5:91182988:C:T	5.62313e-06	-1.22352	-1.18461
91183145	chr5:91183145:C:A	2.18101e-05	-1.11326e-10	-1.05264
91183288	chr5:91183288:A:G	5.87845e-06	-1.1865	-1.17722
91183392	chr5:91183392:CTCAGCCTCCCAAAGTGCT:C	4.03886e-06	-1.5606	-1.17846
91183664	chr5:91183664:T:C	1.77332e-05	-1.25957	-2.46166e-10
91184165	chr5:91184165:A:G	0.000517592	-1.11326e-10	2.11417
91184214	chr5:91184214:A:T	2.41673e-05	-1.11326e-10	-0.950017
91184603	chr5:91184603:C:A	1.47643e-05	-1.4428	-2.46166e-10
91184654	chr5:91184654:C:A	2.8719e-05	-1.11326e-10	-0.777459
91184735	chr5:91184735:G:T	2.42552e-05	-1.11326e-10	-0.946383
91185156	chr5:91185156:AT:A	4.9539e-06	-1.51556	-1.01928
91185278	chr5:91185278:C:T	2.43818e-05	-1.11326e-10	-0.94118
91185347	chr5:91185347:A:C	2.89794e-05	-1.11326e-10	-0.76843
91185708	chr5:91185708:C:G	3.99573e-05	-1.11326e-10	-0.447205
91186023	chr5:91186023:G:T	1.30386e-05	-1.5671	-2.46166e-10
91186187	chr5:91186187:A:T	1.94475e-05	-1.11326e-10	-1.1673
91186880	chr5:91186880:A:C	1.9834e-05	-1.11326e-10	-1.14762
91187037	chr5:91187037:T:G	7.37056e-06	-1.38988	-0.747644
91187131	chr5:91187131:G:C	5.89553e-05	-1.11326e-10	-0.0582372
91187187	chr5:91187187:A:G	8.10174e-05	-1.11326e-10	0.259647
91187194	chr5:91187194:C:T	2.25755e-05	-1.11326e-10	-1.01815
91187523	chr5:91187523:T:C	1.88534e-05	-1.19832	-2.46166e-10
91187929	chr5:91187929:A:G	2.37426e-05	-1.11326e-10	-0.967745
91187941	chr5:91187941:A:C	2.18409e-05	-1.11326e-10	-1.05123
91188216	chr5:91188216:A:G	1.3221e-05	-1.39129	-0.161925
91188219	chr5:91188219:C:T	5.4188e-06	-1.26459	-1.18055
91188225	chr5:91188225:G:A	6.58883e-06	-1.42179	-0.82785
91188243	chr5:91188243:T:A	3.46222e-05	-1.11326e-10	-0.59052
91188309	chr5:91188309:T:C	1.38399e-05	-1.50746	-2.46166e-10
91188314	chr5:91188314:T:C	6.08888e-06	-1.43887	-0.889683
91188559	chr5:91188559:C:T	2.74603e-05	-1.11326e-10	-0.822274
91188883	chr5:91188883:A:T	2.18737e-05	-1.51233	0.462604
91188903	chr5:91188903:A:G	1.90816e-05	-1.11326e-10	-1.18629
91189056	chr5:91189056:T:C	4.03165e-06	-1.5667	-1.17414
91189165	chr5:91189165:T:G	1.59997e-05	-1.52255	0.160103
91189315	chr5:91189315:C:T	2.85536e-05	-1.11326e-10	-0.783235
91189897	chr5:91189897:C:T	9.27698e-06	-1.41004	-0.497443
91190076	chr5:91190076:G:T	3.08148e-05	-1.11326e-10	-0.707021
91190593	chr5:91190593:G:GA	4.32464e-05	-1.11326e-10	-0.368103
91190749	chr5:91190749:G:A	5.73236e-06	-1.36379	-1.0251
91190840	chr5:91190840:C:T	6.55574e-06	-1.54563	-0.709044
91192039	chr5:91192039:T:C	6.69278e-06	-1.06647	-1.16752
91192170	chr5:91192170:T:C	4.28317e-05	-1.11326e-10	-0.377739
91192281	chr5:91192281:C:G	6.6546e-06	-1.14458	-1.09513
91192470	chr5:91192470:T:C	2.29871e-05	-1.11326e-10	-1.00008
91192850	chr5:91192850:A:G	2.58609e-05	-1.5607	0.678415
91193192	chr5:91193192:C:T	2.67629e-05	-1.11326e-10	-0.847998
91193516	chr5:91193516:A:G	2.63829e-05	-1.56671	0.704411
91193517	chr5:91193517:T:C	2.63759e-05	-1.56698	0.704411
91193546	chr5:91193546:G:A	6.83686e-06	-1.23523	-0.977455
91193709	chr5:91193709:A:G	1.38792e-05	-1.50463	-2.46166e-10
91194253	chr5:91194253:T:C	4.80596e-06	-1.51892	-1.04624
91194432	chr5:91194432:C:T	1.40179e-05	-1.53471	0.0400302
91194663	chr5:91194663:A:G	1.92113e-05	-1.11326e-10	-1.17952
91194820	chr5:91194820:G:T	2.26237e-05	-1.11326e-10	-1.01602
91194826	chr5:91194826:C:G	7.11608e-06	-1.4418	-0.730861
91194960	chr5:91194960:C:G	4.80542e-05	-1.11326e-10	-0.262686
91195461	chr5:91195461:T:C	0.000458627	-1.11326e-10	1.99322
91195480	chr5:91195480:A:T	3.5965e-05	-1.11326e-10	-0.552469
91195605	chr5:91195605:T:C	0.000553472	-1.11326e-10	2.1812
91195665	chr5:91195665:C:T	0.000584195	-1.11326e-10	2.23522
91195817	chr5:91195817:G:A	0.000540984	-1.11326e-10	2.15837
91196207	chr5:91196207:T:C	1.38722e-05	-1.50513	-2.46166e-10
91196267	chr5:91196267:C:T	1.97183e-05	-1.11326e-10	-1.15347
91196276	chr5:91196276:C:T	2.41264e-05	0.2363	-1.18801
91196451	chr5:91196451:A:G	8.52358e-05	-1.11326e-10	0.310406
91196509	chr5:91196509:T:C	0.000532271	-1.11326e-10	2.14214
91196522	chr5:91196522:C:T	2.20764e-05	-1.11326e-10	-1.04051
91196583	chr5:91196583:G:C	1.93076e-05	-1.11326e-10	-1.17452
91197112	chr5:91197112:T:C	0.000213099	-1.11326e-10	1.22674
91197474	chr5:91197474:C:A	0.00126472	-1.11326e-10	3.00759
91197628	chr5:91197628:G:A	2.3334e-05	-1.11326e-10	-0.985103
91197836	chr5:91197836:C:T	5.12315e-06	-1.33145	-1.1698
91198258	chr5:91198258:T:G	2.2911e-05	-0.382574	-0.620827
91198297	chr5:91198297:C:T	7.92472e-06	-1.03844	-1.02659
91198335	chr5:91198335:T:G	1.90974e-05	-1.11326e-10	-1.18546
91198496	chr5:91198496:C:T	2.25253e-05	-1.11326e-10	-1.02038
91198813	chr5:91198813:T:C	4.97329e-05	-1.11326e-10	-0.22835
91198958	chr5:91198958:A:G	1.51528e-05	-1.41683	-2.46166e-10
91198964	chr5:91198964:A:G	6.5003e-06	-1.08088	-1.18229
91199049	chr5:91199049:T:C	1.03386e-05	-0.733531	-1.0656
91199170	chr5:91199170:G:A	1.29131e-05	-0.391901	-1.18487
91199431	chr5:91199431:A:G	4.72865e-05	-1.11326e-10	-0.278792
91199508	chr5:91199508:G:A	2.20134e-05	-1.04336	-2.46166e-10
91199591	chr5:91199591:C:G	5.07332e-05	-1.11326e-10	-0.208436
91199621	chr5:91199621:A:G	5.00969e-05	-1.11326e-10	-0.221057
91199672	chr5:91199672:AC:A	5.10113e-05	-1.11326e-10	-0.202969
91199678	chr5:91199678:G:A	2.27185e-05	-1.11326e-10	-1.01184
91199816	chr5:91199816:G:T	2.83371e-05	-1.11326e-10	-0.790845
91200062	chr5:91200062:A:G	6.61577e-06	-1.49739	-0.74817
91200092	chr5:91200092:T:C	5.11135e-05	-1.11326e-10	-0.200968
91200105	chr5:91200105:C:T	5.13309e-05	-1.11326e-10	-0.196723
91200180	chr5:91200180:G:A	6.56078e-06	-1.49556	-0.758348
91200183	chr5:91200183:G:A	5.07793e-05	-1.11326e-10	-0.207526
91200367	chr5:91200367:G:A	1.35761e-05	-1.5267	-2.46166e-10
91200542	chr5:91200542:A:C	5.01952e-05	-1.11326e-10	-0.219098
91200809	chr5:91200809:TTAA:T	6.52174e-06	-1.25713	-1.00274
91200858	chr5:91200858:G:A	0.00116055	-1.11326e-10	2.92163
91200874	chr5:91200874:T:A	5.26509e-05	-1.11326e-10	-0.171333
91201062	chr5:91201062:A:T	1.4894e-05	-1.43406	-2.46166e-10
91201146	chr5:91201146:C:G	5.13419e-05	-1.11326e-10	-0.196509
91201251	chr5:91201251:C:G	0.000105767	-1.11326e-10	0.526219
91201357	chr5:91201357:C:A	2.96004e-05	-1.11326e-10	-0.747227
91201434	chr5:91201434:C:T	7.38572e-06	-1.04137	-1.0941
91201574	chr5:91201574:T:A	3.06153e-05	-1.11326e-10	-0.713516
91201618	chr5:91201618:T:C	6.15816e-06	-1.23184	-1.0854
91201647	chr5:91201647:A:C	3.45384e-05	-1.11326e-10	-0.592943
91201785	chr5:91201785:C:T	1.93897e-05	-1.11326e-10	-1.17028
91201941	chr5:91201941:G:A	4.05579e-05	-1.11326e-10	-0.432285
91201970	chr5:91201970:T:G	3.06167e-05	-1.11326e-10	-0.713471
91202065	chr5:91202065:GT:G	2.98529e-05	-1.11326e-10	-0.738733
91202199	chr5:91202199:T:C	5.28084e-05	-1.11326e-10	-0.168346
91202757	chr5:91202757:T:C	3.04488e-05	-1.11326e-10	-0.718971
91202995	chr5:91202995:C:A	3.37237e-05	-1.11326e-10	-0.616816
91203080	chr5:91203080:G:A	6.29693e-06	-1.2239	-1.07105
91203217	chr5:91203217:C:A	2.87428e-05	-1.11326e-10	-0.77663
91203220	chr5:91203220:A:G	2.09459e-05	-1.11326e-10	-1.09307
91203249	chr5:91203249:G:A	6.29027e-06	-1.23947	-1.05655
91203758	chr5:91203758:C:T	2.30124e-05	-1.11326e-10	-0.998983
91203809	chr5:91203809:T:C	2.88233e-05	-1.11326e-10	-0.773833
91206410	chr5:91206410:A:G	2.48295e-05	-1.11326e-10	-0.922984
91206441	chr5:91206441:T:C	3.00493e-05	-1.11326e-10	-0.732178
91206586	chr5:91206586:A:G	3.04409e-05	-1.11326e-10	-0.719229
91206717	chr5:91206717:C:T	9.84834e-05	-1.11326e-10	0.454872
91206718	chr5:91206718:G:A	3.03783e-05	-1.11326e-10	-0.721286
91207079	chr5:91207079:G:A	3.00383e-05	-1.11326e-10	-0.732541
91207204	chr5:91207204:A:T	2.98661e-05	-1.11326e-10	-0.738294
91207705	chr5:91207705:G:A	1.92623e-05	-1.11326e-10	-1.17687
91207821	chr5:91207821:T:C	1.92587e-05	-1.11326e-10	-1.17705
91207999	chr5:91207999:G:A	3.27782e-05	-1.11326e-10	-0.645252
91208429	chr5:91208429:G:T	4.38206e-05	-1.11326e-10	-0.354911
91208470	chr5:91208470:C:T	6.13934e-05	-1.11326e-10	-0.0177134
91208654	chr5:91208654:AG:A	5.29353e-06	-1.34803	-1.1205
91209025	chr5:91209025:C:T	6.55943e-06	-1.47698	-0.777136
91209271	chr5:91209271:G:A	6.43105e-06	-1.49852	-0.775362
91209815	chr5:91209815:T:C	5.32385e-05	-1.11326e-10	-0.160234
91209865	chr5:91209865:C:T	2.37032e-05	-1.11326e-10	-0.969408
91210327	chr5:91210327:T:G	2.36354e-05	-1.11326e-10	-0.972269
91210629	chr5:91210629:A:G	5.9465e-05	-1.11326e-10	-0.0496286
91210891	chr5:91210891:G:A	2.52652e-05	-1.11326e-10	-0.90559
91210987	chr5:91210987:C:T	9.04527e-06	-1.08341	-0.849363
91211132	chr5:91211132:A:C	1.304e-05	-1.56699	-2.46166e-10
91211136	chr5:91211136:A:C	8.84901e-05	-1.11326e-10	0.347875
91211279	chr5:91211279:A:G	8.43692e-06	-1.31345	-0.688945
91211791	chr5:91211791:T:A	6.49324e-05	-1.11326e-10	0.0383308
91211806	chr5:91211806:T:C	3.97687e-06	-1.56385	-1.19068
91211911	chr5:91211911:T:C	5.88048e-06	-1.55316	-0.810214
91212814	chr5:91212814:T:C	0.000132788	-1.11326e-10	0.753737
91213042	chr5:91213042:C:T	7.08824e-05	-1.11326e-10	0.126006
91213216	chr5:91213216:G:A	1.32839e-05	-1.54846	-2.46166e-10
91213419	chr5:91213419:G:A	4.17455e-06	-1.54976	-1.15625
91213546	chr5:91213546:G:A	1.15105e-05	-0.687392	-1.00436
91213612	chr5:91213612:C:CT	2.04944e-05	-1.11326e-10	-1.11487
91213844	chr5:91213844:T:C	1.61884e-05	-1.35072	-2.46166e-10
91214164	chr5:91214164:C:G	1.97234e-05	-1.15321	-2.46166e-10
91214456	chr5:91214456:C:T	8.85262e-05	-1.11326e-10	0.348282
91214846	chr5:91214846:C:T	1.39635e-05	-1.49857	-2.46166e-10
91214950	chr5:91214950:G:A	0.000127015	-1.11326e-10	0.709285
91214992	chr5:91214992:A:G	2.00061e-05	-1.41996	0.280982
91215262	chr5:91215262:A:G	7.20204e-05	-1.11326e-10	0.141934
91215267	chr5:91215267:C:T	1.97489e-05	-1.11326e-10	-1.15192
91215801	chr5:91215801:C:T	7.9231e-05	-1.11326e-10	0.237352
91215857	chr5:91215857:C:T	7.29908e-06	-1.18263	-0.964639
91216477	chr5:91216477:G:C	2.4844e-05	-1.25279	0.330396
91216482	chr5:91216482:A:T	8.14307e-06	-1.53267	-0.505175
91216483	chr5:91216483:A:C	8.51884e-06	-1.53469	-0.458045
91216816	chr5:91216816:G:A	2.82184e-05	-1.11326e-10	-0.795041
91216909	chr5:91216909:AT:A	2.26188e-05	-1.01623	-2.46166e-10
91217122	chr5:91217122:A:G	6.05378e-05	-1.55774	1.52599
91217178	chr5:91217178:T:A	1.9005e-05	-1.11326e-10	-1.19032
91217492	chr5:91217492:G:A	3.69663e-05	-1.11326e-10	-0.525009
91217584	chr5:91217584:A:C	4.85572e-05	-1.11326e-10	-0.252274
91217645	chr5:91217645:G:A	0.000509581	-1.11326e-10	2.09857
91217852	chr5:91217852:C:T	1.71603e-05	-1.29242	-2.46166e-10
91217963	chr5:91217963:A:G	6.99838e-06	-1.11553	-1.0738
91218201	chr5:91218201:T:G	1.32961e-05	-1.54755	-2.46166e-10
91219429	chr5:91219429:A:G	3.29977e-05	-1.11326e-10	-0.638577
91219567	chr5:91219567:A:G	4.36136e-05	-1.11326e-10	-0.359648
91219593	chr5:91219593:C:A	1.35006e-05	-1.53228	-2.46166e-10
91219707	chr5:91219707:C:G	9.72366e-05	-1.32377	1.7659
91220134	chr5:91220134:G:C	8.77214e-06	-1.29691	-0.666522
91220450	chr5:91220450:T:C	3.31623e-05	-1.11326e-10	-0.633601
91220469	chr5:91220469:C:A	2.54424e-05	-1.11326e-10	-0.898598
91220554	chr5:91220554:G:A	3.1616e-05	-1.11326e-10	-0.681352
91220569	chr5:91220569:G:A	2.57111e-05	-1.11326e-10	-0.888094
91220757	chr5:91220757:C:T	2.01244e-05	-1.11326e-10	-1.13308
91220893	chr5:91220893:C:T	2.23999e-05	-1.02596	-2.46166e-10
91220930	chr5:91220930:A:T	1.55551e-05	-1.24478	-0.145852
91220966	chr5:91220966:G:C	3.17285e-05	-1.11326e-10	-0.677801
91221059	chr5:91221059:C:T	7.24531e-05	-1.11326e-10	0.147924
91221143	chr5:91221143:A:G	3.2566e-05	-1.11326e-10	-0.651746
91221276	chr5:91221276:C:T	1.12331e-05	-1.2911	-0.425045
91221295	chr5:91221295:A:C	1.35287e-05	-1.5302	-2.46166e-10
91221329	chr5:91221329:C:A	2.08484e-05	-0.08528	-1.01246
91221354	chr5:91221354:T:G	2.19383e-05	-1.11326e-10	-1.04678
91221651	chr5:91221651:G:A	2.37542e-05	-1.11326e-10	-0.967257
91221818	chr5:91221818:G:C	7.95016e-05	-1.11326e-10	0.240761
91221861	chr5:91221861:G:A	2.57545e-05	-1.11326e-10	-0.886407
91221871	chr5:91221871:A:C	3.12589e-05	-1.11326e-10	-0.692713
91222062	chr5:91222062:C:A	3.13751e-05	-1.11326e-10	-0.689003
91222076	chr5:91222076:C:T	3.03186e-05	-1.11326e-10	-0.723255
91222159	chr5:91222159:T:A	6.00223e-06	-1.54496	-0.797922
91222283	chr5:91222283:A:G	3.15601e-05	-1.11326e-10	-0.683123
91222367	chr5:91222367:G:A	2.50233e-05	-1.11326e-10	-0.91521
91222405	chr5:91222405:A:G	4.16464e-06	-1.52065	-1.18774
91222497	chr5:91222497:A:G	3.97117e-06	-1.56499	-1.19096
91222863	chr5:91222863:T:C	1.48998e-05	-0.79967	-0.633998
91222990	chr5:91222990:C:T	2.55321e-05	-1.11326e-10	-0.895081
91223424	chr5:91223424:G:A	1.94186e-05	-1.11326e-10	-1.16878
91223492	chr5:91223492:C:T	2.52002e-05	-1.11326e-10	-0.908163
91223679	chr5:91223679:G:A	9.44468e-06	-0.714047	-1.17552
91224577	chr5:91224577:G:A	1.89928e-05	-1.11326e-10	-1.19096
91224693	chr5:91224693:T:C	9.42245e-06	-0.715574	-1.17635
91224820	chr5:91224820:TGATA:T	3.15653e-05	-1.11326e-10	-0.682958
91225258	chr5:91225258:C:T	2.7896e-05	-1.11326e-10	-0.806534
91225300	chr5:91225300:G:A	6.06421e-06	-1.29901	-1.03361
91225350	chr5:91225350:G:A	2.25498e-05	-1.11326e-10	-1.01929
91225575	chr5:91225575:A:G	3.12136e-05	-1.11326e-10	-0.694163
91225925	chr5:91225925:T:C	3.06538e-05	-1.11326e-10	-0.712258
91225948	chr5:91225948:G:GTTTA	1.45629e-05	-0.840787	-0.615754
91225955	chr5:91225955:T:A	1.43829e-05	-0.845471	-0.623502
91226417	chr5:91226417:G:A	2.47342e-05	-1.11326e-10	-0.926827
91226525	chr5:91226525:C:T	2.06231e-05	-1.11326e-10	-1.1086
91226622	chr5:91226622:C:T	6.43821e-06	-1.08183	-1.19094
91226647	chr5:91226647:C:A	1.52521e-05	-0.220127	-1.19018
91227340	chr5:91227340:T:C	7.15471e-06	-1.02171	-1.14554
91227506	chr5:91227506:A:G	4.46555e-06	-1.44766	-1.19096
91227813	chr5:91227813:C:T	1.21704e-05	-1.42107	-0.214939
91227852	chr5:91227852:T:C	6.98056e-06	-1.05596	-1.13593
91227954	chr5:91227954:A:C	1.89171e-05	-0.240119	-0.95483
91228288	chr5:91228288:C:T	6.82202e-06	-1.03552	-1.17934
91228389	chr5:91228389:C:T	8.63782e-05	-1.11326e-10	0.323719
91228458	chr5:91228458:C:CT	1.32153e-05	-0.362751	-1.19089
91228567	chr5:91228567:C:T	2.96163e-05	-1.11326e-10	-0.746691
91228983	chr5:91228983:C:T	1.91046e-05	-1.11326e-10	-1.18509
91229241	chr5:91229241:T:G	1.93522e-05	-1.11326e-10	-1.17221
91229716	chr5:91229716:A:G	4.74521e-05	-1.11326e-10	-0.275296
91229918	chr5:91229918:C:G	2.80411e-05	0.160427	-0.961771
91230201	chr5:91230201:G:A	5.95714e-06	-1.19094	-1.15948
91230563	chr5:91230563:C:T	2.07153e-05	-1.11326e-10	-1.10414
91231173	chr5:91231173:T:C	5.98094e-05	-1.11326e-10	-0.0438527
91231186	chr5:91231186:T:C	1.93432e-05	-1.11326e-10	-1.17268
91231526	chr5:91231526:C:T	1.27663e-05	-1.47452	-0.113688
91231574	chr5:91231574:G:A	5.77246e-05	-1.11326e-10	-0.0793319
91231826	chr5:91231826:C:T	2.02373e-05	-1.11326e-10	-1.12749
91231880	chr5:91231880:T:C	2.68378e-05	-1.11326e-10	-0.845205
91231917	chr5:91231917:T:C	3.35928e-05	-1.11326e-10	-0.620704
91232055	chr5:91232055:T:G	1.94179e-05	-1.11326e-10	-1.16882
91232508	chr5:91232508:T:A	2.01496e-05	-1.11326e-10	-1.13183
91232852	chr5:91232852:T:C	2.49756e-05	-1.11326e-10	-0.917117
91232932	chr5:91232932:C:T	6.96529e-05	-0.281436	0.389944
91233299	chr5:91233299:AAATCAC:A	2.03078e-05	-1.11326e-10	-1.12401
91233905	chr5:91233905:A:T	6.77141e-05	0.0802785	-2.46166e-10
91234495	chr5:91234495:T:C	5.37476e-05	-1.11326e-10	-0.150716
91234850	chr5:91234850:A:T	1.50931e-05	-1.42078	-2.46166e-10
91235019	chr5:91235019:GC:G	2.10428e-05	-1.11326e-10	-1.08846
91235387	chr5:91235387:C:A	4.49692e-05	-1.11326e-10	-0.329039
91235561	chr5:91235561:T:G	6.50709e-06	-1.47244	-0.789685
91235583	chr5:91235583:C:T	8.41206e-06	-0.984193	-1.02116
91235707	chr5:91235707:A:G	1.93369e-05	-1.11326e-10	-1.173
91235714	chr5:91235714:A:G	4.82935e-06	-1.42894	-1.13137
91236356	chr5:91236356:T:C	9.99622e-06	-1.52021	-0.312601
91236537	chr5:91236537:A:G	2.70116e-05	-1.11326e-10	-0.838748
91236599	chr5:91236599:G:A	2.68729e-05	-1.11326e-10	-0.843898
91236635	chr5:91236635:G:T	1.31911e-05	-1.55547	-2.46166e-10
91236662	chr5:91236662:C:T	1.93576e-05	-1.11326e-10	-1.17193
91236684	chr5:91236684:G:A	1.83426e-05	-1.22579	-2.46166e-10
91236864	chr5:91236864:G:C	1.62433e-05	-1.34734	-2.46166e-10
91237196	chr5:91237196:C:T	5.03637e-06	-1.33077	-1.18756
91237461	chr5:91237461:C:T	1.90828e-05	-1.11326e-10	-1.18623
91237530	chr5:91237530:T:C	8.39707e-06	-1.03082	-0.976308
91237735	chr5:91237735:A:G	4.06977e-05	-0.568685	0.139841
91237936	chr5:91237936:T:C	3.44781e-05	-1.21232	0.617626
91238002	chr5:91238002:G:A	2.5609e-05	-1.11326e-10	-0.89207
91238136	chr5:91238136:A:G	2.19168e-05	-1.11326e-10	-1.04776
91238286	chr5:91238286:T:G	8.44136e-05	-0.28785	0.588563
91238470	chr5:91238470:C:T	3.90854e-05	-0.592828	0.123561
91238747	chr5:91238747:A:G	7.07182e-05	-0.581127	0.704814
91238792	chr5:91238792:A:G	2.96049e-05	-1.11326e-10	-0.747077
91238860	chr5:91238860:CTTAG:C	1.08412e-05	-1.44954	-0.302122
91238926	chr5:91238926:A:C	1.90832e-05	-1.11326e-10	-1.18621
91239026	chr5:91239026:A:G	7.02258e-06	-1.12015	-1.06574
91239363	chr5:91239363:A:T	6.15535e-05	-1.11326e-10	-0.0151101
91239621	chr5:91239621:A:G	8.72016e-06	-1.53662	-0.432756
91239893	chr5:91239893:C:T	3.97752e-05	-0.451772	-2.46166e-10
91239918	chr5:91239918:C:T	5.69776e-06	-1.49519	-0.89975
91240483	chr5:91240483:C:T	4.12532e-05	-0.55388	0.138593
91240504	chr5:91240504:T:C	9.55213e-06	-0.915889	-0.962363
91240756	chr5:91240756:T:C	5.85825e-06	-1.25526	-1.11191
91240771	chr5:91240771:G:A	2.64959e-05	-1.11326e-10	-0.858025
91240848	chr5:91240848:T:A	0.000218896	1.25358	-2.46166e-10
91240863	chr5:91240863:A:G	4.40338e-05	0.444985	-0.795043
91240918	chr5:91240918:G:A	2.82236e-05	-1.11326e-10	-0.794856
91241334	chr5:91241334:G:A	2.22632e-05	-1.11326e-10	-1.03208
91241915	chr5:91241915:TC:T	2.05407e-05	-1.11326e-10	-1.11261
91242413	chr5:91242413:G:A	9.1315e-06	-1.50437	-0.418915
91242595	chr5:91242595:A:G	9.89589e-06	-0.89133	-0.951567
91242650	chr5:91242650:C:T	5.90722e-06	-1.49833	-0.860513
91242847	chr5:91242847:A:G	3.02203e-05	-1.11326e-10	-0.726501
91242905	chr5:91242905:T:C	4.12139e-05	-0.543711	0.12747
91243255	chr5:91243255:C:T	6.00039e-06	-1.22922	-1.11397
91243386	chr5:91243386:C:T	4.52459e-05	-0.553444	0.230539
91243498	chr5:91243498:T:G	3.86027e-05	0.355671	-0.837365
91243609	chr5:91243609:T:C	2.88734e-05	-0.130048	-0.642049
91244034	chr5:91244034:A:T	2.00213e-05	-1.11326e-10	-1.13822
91244288	chr5:91244288:C:T	2.47935e-05	-1.11326e-10	-0.924435
91244315	chr5:91244315:C:T	1.90803e-05	-1.11326e-10	-1.18636
91244705	chr5:91244705:T:G	4.4105e-05	-0.44875	0.100308
91244794	chr5:91244794:G:A	2.09871e-05	-1.11326e-10	-1.09111
91244849	chr5:91244849:T:C	2.84821e-05	-1.11326e-10	-0.785741
91245042	chr5:91245042:A:AAAAAC	1.67324e-05	-0.471626	-0.846046
91245390	chr5:91245390:G:A	2.25906e-05	-1.11326e-10	-1.01748
91246043	chr5:91246043:A:T	1.93454e-05	-1.11326e-10	-1.17256
91246172	chr5:91246172:A:G	1.98069e-05	-1.11326e-10	-1.14899
91246230	chr5:91246230:G:A	1.90044e-05	-1.11326e-10	-1.19034
91246288	chr5:91246288:T:C	3.92226e-05	-1.11326e-10	-0.465763
91246465	chr5:91246465:A:G	2.93847e-05	-1.11326e-10	-0.754542
91246540	chr5:91246540:C:T	2.33911e-05	-1.11326e-10	-0.98266
91246658	chr5:91246658:G:A	8.84718e-06	-1.54541	-0.409509
91246675	chr5:91246675:A:G	5.61972e-05	-1.15838	1.05223
91246739	chr5:91246739:C:T	5.17429e-05	0.647685	-0.836414
91246808	chr5:91246808:C:T	6.1468e-06	-1.25432	-1.06476
91247079	chr5:91247079:C:T	0.000226352	-1.11326e-10	1.28707
91247335	chr5:91247335:C:T	2.2455e-05	-1.11326e-10	-1.0235
91247560	chr5:91247560:A:T	1.95813e-05	-1.11326e-10	-1.16044
91247722	chr5:91247722:A:G	1.99138e-05	-1.11326e-10	-1.1436
91248080	chr5:91248080:C:T	2.68876e-05	-1.11326e-10	-0.843351
91248460	chr5:91248460:G:A	3.17648e-05	-1.11326e-10	-0.676656
91248987	chr5:91248987:G:C	2.93526e-05	-1.11326e-10	-0.755634
91249079	chr5:91249079:T:C	2.8923e-05	-1.11326e-10	-0.770379
91249431	chr5:91249431:G:A	8.08746e-05	-0.463389	0.721272
91249680	chr5:91249680:A:G	2.95992e-05	-1.11326e-10	-0.747268
91249775	chr5:91249775:G:A	5.00118e-06	-1.48534	-1.04
91250267	chr5:91250267:G:A	1.90016e-05	-1.11326e-10	-1.19049
91250451	chr5:91250451:G:A	1.95241e-05	-1.11326e-10	-1.16337
91250512	chr5:91250512:T:C	3.74669e-05	-1.11326e-10	-0.511557
91250854	chr5:91250854:C:T	0.000115763	-0.368951	0.985477
91251550	chr5:91251550:C:T	5.61309e-05	-0.856052	0.748722
91251964	chr5:91251964:T:C	3.97924e-05	-1.11326e-10	-0.451341
91252205	chr5:91252205:C:T	2.00687e-05	-1.11326e-10	-1.13585
91252885	chr5:91252885:G:A	3.01247e-05	-1.11326e-10	-0.72967
91252890	chr5:91252890:A:G	1.43625e-05	-0.290897	-1.1795
91253244	chr5:91253244:C:T	2.00607e-05	-1.11326e-10	-1.13625
91253276	chr5:91253276:C:T	3.6604e-05	-1.11326e-10	-0.534858
91253324	chr5:91253324:T:C	1.04043e-05	-1.03993	-0.752864
91253497	chr5:91253497:T:C	1.89926e-05	-1.11326e-10	-1.19097
91253739	chr5:91253739:C:A	5.17461e-06	-1.30252	-1.18873
91254275	chr5:91254275:G:A	2.4383e-05	-1.11326e-10	-0.941132
91254380	chr5:91254380:T:A	2.67856e-05	-0.847152	-2.46166e-10
91254381	chr5:91254381:T:A	4.59756e-05	-0.827138	0.520232
91254562	chr5:91254562:G:A	4.54713e-05	-0.842911	0.524977
91256227	chr5:91256227:G:A	5.76136e-06	-1.19287	-1.19097
91257485	chr5:91257485:G:A	2.8925e-05	-1.11326e-10	-0.770311
91257577	chr5:91257577:T:C	2.66109e-05	-0.853695	-2.46166e-10
91257905	chr5:91257905:C:T	5.76419e-05	-0.715305	0.63454
91258540	chr5:91258540:G:A	7.13784e-05	-1.11326e-10	0.132979
91258999	chr5:91258999:A:T	1.89975e-05	-1.11326e-10	-1.19071
91259094	chr5:91259094:G:C	3.85691e-05	-1.11326e-10	-0.482565
91259107	chr5:91259107:C:G	5.52056e-06	-1.23924	-1.1873
91259312	chr5:91259312:C:T	5.63592e-05	-0.712222	0.608951
91259329	chr5:91259329:G:A	2.00104e-05	-1.11326e-10	-1.13876
91259781	chr5:91259781:C:T	1.91278e-05	-1.11326e-10	-1.18388
91260741	chr5:91260741:C:T	4.76818e-05	0.422887	-0.693354
91260834	chr5:91260834:G:A	7.96793e-06	-1.48864	-0.570948
91260880	chr5:91260880:A:T	2.91918e-05	-1.11326e-10	-0.761127
91260968	chr5:91260968:A:G	1.21398e-05	-0.807356	-0.831175
91261216	chr5:91261216:G:C	2.6028e-05	-0.875845	-2.46166e-10
91261411	chr5:91261411:A:G	8.00387e-05	0.247494	-2.46166e-10
91261518	chr5:91261518:A:C	1.93444e-05	-1.11326e-10	-1.17261
91261717	chr5:91261717:C:T	2.97146e-05	-1.11326e-10	-0.743377
91261810	chr5:91261810:A:G	6.96742e-05	-1.11326e-10	0.108814
91261869	chr5:91261869:T:C	2.88849e-05	-1.11326e-10	-0.771699
91262125	chr5:91262125:C:T	8.69341e-06	-1.00625	-0.966205
91262354	chr5:91262354:T:A	3.02633e-05	-1.11326e-10	-0.725079
91262874	chr5:91262874:T:C	8.67775e-06	-1.02783	-0.94642
91262978	chr5:91262978:A:G	8.74569e-06	-1.47357	-0.492883
91263835	chr5:91263835:A:G	1.90129e-05	-1.11326e-10	-1.1899
91265337	chr5:91265337:T:G	2.22048e-05	-1.11326e-10	-1.03471
91265755	chr5:91265755:G:A	2.54639e-05	-1.11326e-10	-0.897754
91265780	chr5:91265780:G:A	6.41111e-05	-1.11326e-10	0.025601
91266362	chr5:91266362:C:T	8.14934e-06	-1.19778	-0.839299
91266701	chr5:91266701:C:T	7.47162e-06	-1.35344	-0.770467
91266905	chr5:91266905:T:A	2.89458e-05	-1.11326e-10	-0.76959
91267341	chr5:91267341:G:A	2.29221e-05	-1.11326e-10	-1.00291
91267577	chr5:91267577:C:T	1.89923e-05	-1.11326e-10	-1.19098
91268232	chr5:91268232:C:T	6.70964e-06	-1.42514	-0.806327
91268268	chr5:91268268:T:A	1.89988e-05	-1.11326e-10	-1.19064
91268274	chr5:91268274:T:C	6.48878e-06	-1.41	-0.854938
91268322	chr5:91268322:C:T	3.52892e-05	-0.0492292	-0.522209
91268468	chr5:91268468:T:C	2.02413e-05	-1.11326e-10	-1.12729
91268746	chr5:91268746:C:A	1.70446e-05	-1.43759	0.138405
91268754	chr5:91268754:G:A	3.29431e-05	-0.549887	-0.0903491
91268915	chr5:91268915:A:G	2.46155e-05	-1.11326e-10	-0.93164
91269107	chr5:91269107:A:C	1.94046e-05	-1.16951	-2.46166e-10
91269162	chr5:91269162:T:C	1.90156e-05	-1.11326e-10	-1.18976
91269247	chr5:91269247:G:A	1.89958e-05	-1.11326e-10	-1.1908
91269363	chr5:91269363:A:C	2.65203e-05	-0.857105	-2.46166e-10
91269491	chr5:91269491:T:C	2.5165e-05	-0.909564	-2.46166e-10
91269979	chr5:91269979:C:T	1.74813e-05	-0.614893	-0.658994
91269998	chr5:91269998:TG:T	3.32682e-05	-0.630413	-2.46166e-10
91270681	chr5:91270681:A:G	3.6368e-05	0.0166903	-0.558018
91271103	chr5:91271103:C:T	4.62218e-06	-1.56012	-1.04403
91271117	chr5:91271117:T:A	2.15901e-05	-1.11326e-10	-1.06278
91271214	chr5:91271214:C:G	1.66833e-05	-0.762304	-0.558303
91271396	chr5:91271396:T:C	1.91396e-05	-1.18326	-2.46166e-10
91271515	chr5:91271515:C:T	2.16182e-05	-1.11326e-10	-1.06148
91271611	chr5:91271611:C:T	5.945e-06	-1.35524	-0.997229
91271816	chr5:91271816:T:C	1.40085e-05	-1.49535	-2.46166e-10
91271838	chr5:91271838:C:T	9.87216e-06	-0.915652	-0.929645
91271974	chr5:91271974:G:A	2.52887e-05	-1.11326e-10	-0.90466
91272191	chr5:91272191:C:T	9.73426e-05	-1.11326e-10	0.443221
91272608	chr5:91272608:ATAATT:A	6.87884e-05	-1.11326e-10	0.0960188
91272768	chr5:91272768:G:A	1.90145e-05	-1.11326e-10	-1.18981
91273357	chr5:91273357:T:C	5.74628e-05	-1.11326e-10	-0.0838784
91273456	chr5:91273456:G:C	8.96164e-06	-1.53042	-0.411638
91273857	chr5:91273857:T:G	4.44035e-06	-1.45576	-1.18853
91274876	chr5:91274876:G:A	1.88225e-05	-0.0105325	-1.18943
91274999	chr5:91274999:A:G	6.94154e-06	-1.01365	-1.18384
91275034	chr5:91275034:T:C	2.64149e-05	-1.11326e-10	-0.861088
91275035	chr5:91275035:A:G	1.98682e-05	-1.11326e-10	-1.1459
91275072	chr5:91275072:T:C	6.42912e-06	-1.08451	-1.18967
91275407	chr5:91275407:G:A	7.02904e-06	-1.00226	-1.18271
91275474	chr5:91275474:A:C	6.96445e-06	-1.01444	-1.17976
91275616	chr5:91275616:A:G	1.07283e-05	-0.571229	-1.19091
91275695	chr5:91275695:G:A	1.35898e-05	-0.336384	-1.18931
91275824	chr5:91275824:A:G	1.48173e-05	-0.254558	-1.18466
91275825	chr5:91275825:C:T	2.27619e-05	-1.11326e-10	-1.00993
91275918	chr5:91275918:C:T	2.47158e-05	-1.11326e-10	-0.927575
91276057	chr5:91276057:C:A	5.62141e-05	-1.11326e-10	-0.105849
91276212	chr5:91276212:A:G	2.07933e-05	-1.11326e-10	-1.10039
91276274	chr5:91276274:G:C	5.1762e-05	-1.11326e-10	-0.188361
91276611	chr5:91276611:C:T	1.94872e-05	-1.11326e-10	-1.16526
91276688	chr5:91276688:G:A	1.95344e-05	-1.11326e-10	-1.16284
91276695	chr5:91276695:T:C	4.31061e-05	-1.11326e-10	-0.371351
91276734	chr5:91276734:G:A	4.28035e-06	-1.52132	-1.15966
91276745	chr5:91276745:T:A	3.66646e-05	-0.0364792	-0.496724
91276951	chr5:91276951:C:T	8.44868e-06	-1.14744	-0.853567
91277104	chr5:91277104:G:A	1.12246e-05	-0.544577	-1.17233
91277138	chr5:91277138:G:C	1.98614e-05	-1.11326e-10	-1.14624
91277617	chr5:91277617:CT:C	1.92267e-05	-1.11326e-10	-1.17872
91277894	chr5:91277894:T:C	1.90633e-05	-1.11326e-10	-1.18725
91279393	chr5:91279393:C:T	1.89926e-05	-1.11326e-10	-1.19096
91280462	chr5:91280462:G:A	2.91316e-05	-0.112536	-0.650658
91280735	chr5:91280735:G:A	6.43063e-05	-1.11326e-10	0.0286417
91280763	chr5:91280763:C:T	1.47398e-05	-0.274545	-1.16992
91280899	chr5:91280899:C:T	3.6904e-05	-1.11326e-10	-0.526696
91281076	chr5:91281076:AG:A	2.20804e-05	-1.11326e-10	-1.04032
91281141	chr5:91281141:G:A	9.21146e-05	1.5339	-1.14588
91281359	chr5:91281359:G:A	0.000205366	-1.11326e-10	1.18978
91281619	chr5:91281619:G:A	6.43525e-05	0.766454	-0.737094
91282063	chr5:91282063:A:G	2.20238e-05	0.0314486	-1.07434
91282131	chr5:91282131:A:G	2.28909e-05	-1.11326e-10	-1.00428
91282475	chr5:91282475:G:T	2.13387e-05	-0.0195319	-1.05496
91282484	chr5:91282484:C:A	0.000119043	1.75073	-1.10626
91282581	chr5:91282581:C:G	2.83475e-05	-1.11326e-10	-0.790476
91283471	chr5:91283471:C:T	1.01503e-05	-0.806918	-1.01059
91283816	chr5:91283816:A:G	1.20072e-05	-0.749872	-0.89964
91284440	chr5:91284440:TG:T	2.19042e-05	-1.11326e-10	-1.04834
91284532	chr5:91284532:A:G	2.28536e-05	-1.11326e-10	-1.00591
91284553	chr5:91284553:C:A	2.17842e-05	0.0510213	-1.10485
91284791	chr5:91284791:A:G	4.77281e-05	0.436917	-0.706414
91284963	chr5:91284963:T:A	2.34309e-05	-1.11326e-10	-0.980961
91285111	chr5:91285111:T:C	1.98521e-05	-1.11326e-10	-1.14671
91285603	chr5:91285603:A:G	2.76088e-05	-1.11326e-10	-0.816882
91285821	chr5:91285821:T:A	3.68965e-05	-1.11326e-10	-0.526899
91286189	chr5:91286189:A:G	2.15604e-05	-1.11326e-10	-1.06416
91286278	chr5:91286278:T:C	2.01094e-05	-1.11326e-10	-1.13383
91286482	chr5:91286482:G:A	2.00788e-05	-1.11326e-10	-1.13535
91286569	chr5:91286569:C:T	2.72446e-05	-1.11326e-10	-0.830161
91287097	chr5:91287097:G:C	0.000111394	1.638	-1.05995
91287626	chr5:91287626:G:T	2.03265e-05	-1.11326e-10	-1.12309
91287757	chr5:91287757:T:C	1.31102e-05	-1.56163	-2.46166e-10
91287846	chr5:91287846:G:C	1.97811e-05	-1.11326e-10	-1.15029
91287936	chr5:91287936:T:G	2.63068e-05	-1.11326e-10	-0.86519
91288259	chr5:91288259:ACTCTGGGATTTTCTACAG:A	1.99077e-05	-1.11326e-10	-1.14391
91288372	chr5:91288372:A:G	7.91638e-05	-1.11326e-10	0.236504
91288819	chr5:91288819:C:T	2.04775e-05	-1.11326e-10	-1.11569
91289113	chr5:91289113:C:T	2.29482e-05	-1.11326e-10	-1.00178
91289271	chr5:91289271:G:A	2.1682e-05	-1.11326e-10	-1.05853
91289506	chr5:91289506:C:T	1.91093e-05	-1.11326e-10	-1.18484
91289511	chr5:91289511:C:T	2.89328e-05	-1.11326e-10	-0.77004
91289537	chr5:91289537:ATGTC:A	3.79272e-05	-1.11326e-10	-0.499348
91289638	chr5:91289638:T:C	7.29329e-05	1.07524	-0.920714
91289746	chr5:91289746:G:A	2.18989e-05	-1.11326e-10	-1.04858
91290342	chr5:91290342:C:A	1.04672e-05	-0.995246	-0.791527
91290503	chr5:91290503:T:C	4.34998e-05	-1.11326e-10	-0.362259
91290671	chr5:91290671:A:T	2.17599e-05	-1.11326e-10	-1.05495
91291231	chr5:91291231:C:T	2.10769e-05	-1.11326e-10	-1.08684
91291405	chr5:91291405:T:C	2.13986e-05	-1.11326e-10	-1.07169
91291509	chr5:91291509:C:T	1.96386e-05	-1.11326e-10	-1.15752
91291614	chr5:91291614:C:T	4.57643e-05	-1.11326e-10	-0.311512
91291719	chr5:91291719:A:G	2.2758e-05	-1.11326e-10	-1.0101
91291778	chr5:91291778:CT:C	2.16613e-05	-1.11326e-10	-1.05949
91292027	chr5:91292027:G:A	2.02111e-05	-1.11326e-10	-1.12878
91292041	chr5:91292041:C:T	2.21216e-05	-1.11326e-10	-1.03846
91292206	chr5:91292206:G:A	2.20925e-05	-1.11326e-10	-1.03978
91292501	chr5:91292501:A:G	6.13162e-06	-1.13621	-1.18535
91292664	chr5:91292664:C:T	1.12746e-05	-0.523542	-1.18892
91292934	chr5:91292934:G:A	1.007e-05	-1.1046	-0.720858
91293535	chr5:91293535:C:T	1.36235e-05	-1.52322	-2.46166e-10
91293621	chr5:91293621:C:T	2.29813e-05	-1.11326e-10	-1.00033
91293838	chr5:91293838:C:T	2.24161e-05	-1.11326e-10	-1.02524
91294104	chr5:91294104:C:T	2.13445e-05	-1.11326e-10	-1.07422
91294364	chr5:91294364:C:T	6.11195e-05	-1.11326e-10	-0.0221851
91294427	chr5:91294427:C:T	2.9428e-05	-1.11326e-10	-0.753068
91294651	chr5:91294651:T:A	4.00251e-05	-1.11326e-10	-0.445511
91294656	chr5:91294656:C:A	7.46639e-06	-1.21898	-0.905625
91294912	chr5:91294912:T:A	0.000524131	2.12673	-2.46166e-10
91294923	chr5:91294923:A:G	1.05073e-05	-1.18839	-0.594555
91295452	chr5:91295452:T:TTA	1.34215e-05	-1.53816	-2.46166e-10
91296322	chr5:91296322:A:C	2.31649e-05	0.0503119	-1.04269
91296947	chr5:91296947:CA:C	4.06862e-05	-1.11326e-10	-0.429128
91297507	chr5:91297507:T:C	1.07632e-05	-1.1414	-0.617482
91297766	chr5:91297766:T:C	1.77754e-05	-0.244361	-1.01284
91297794	chr5:91297794:G:A	2.11106e-05	-1.11326e-10	-1.08524
91298157	chr5:91298157:C:T	5.67232e-06	-1.24262	-1.1568
91298447	chr5:91298447:C:T	6.8987e-06	-1.09153	-1.11215
91298591	chr5:91298591:A:G	1.97384e-05	-1.11326e-10	-1.15245
91298742	chr5:91298742:T:C	2.61574e-05	-1.11326e-10	-0.870885
91299017	chr5:91299017:T:C	6.09715e-06	-1.14399	-1.1832
91299481	chr5:91299481:G:A	2.02749e-05	-1.11326e-10	-1.12563
91299669	chr5:91299669:C:T	1.97205e-05	-1.11326e-10	-1.15336
91299942	chr5:91299942:C:T	4.13869e-05	-1.11326e-10	-0.412051
91299965	chr5:91299965:A:G	5.19347e-05	-1.11326e-10	-0.18503
91300138	chr5:91300138:A:G	2.44943e-05	-1.11326e-10	-0.936575
91300586	chr5:91300586:G:A	4.01972e-05	0.46655	-0.907768
91300786	chr5:91300786:C:T	3.23207e-05	-1.11326e-10	-0.659309
91300848	chr5:91300848:C:T	4.01059e-05	-1.11326e-10	-0.443494
91301221	chr5:91301221:C:T	4.44858e-05	-1.11326e-10	-0.339847
91301288	chr5:91301288:C:T	1.30724e-05	-1.56451	-2.46166e-10
91301741	chr5:91301741:G:A	2.00178e-05	-1.11326e-10	-1.1384
91301920	chr5:91301920:G:A	7.71759e-06	-1.24078	-0.850732
91302356	chr5:91302356:G:C	7.5645e-06	-0.934168	-1.17738
91302391	chr5:91302391:C:T	2.01038e-05	-1.11326e-10	-1.13411
91302430	chr5:91302430:G:A	2.04366e-05	-1.11326e-10	-1.11769
91302441	chr5:91302441:G:T	2.05437e-05	-1.11326e-10	-1.11246
91302545	chr5:91302545:T:C	1.36659e-05	-1.52011	-2.46166e-10
91302604	chr5:91302604:A:G	1.92699e-05	-1.11326e-10	-1.17647
91302788	chr5:91302788:T:C	3.1599e-05	-1.11326e-10	-0.68189
91303192	chr5:91303192:T:G	2.00156e-05	-1.11326e-10	-1.13851
91303540	chr5:91303540:G:T	2.21927e-05	-1.11326e-10	-1.03525
91303694	chr5:91303694:T:A	2.19243e-05	-1.11326e-10	-1.04742
91303696	chr5:91303696:G:C	2.20455e-05	-1.11326e-10	-1.04191
91303701	chr5:91303701:C:A	2.10506e-05	-1.11326e-10	-1.08809
91304127	chr5:91304127:G:A	6.77236e-06	-1.04697	-1.17519
91304131	chr5:91304131:C:T	1.37672e-05	-1.51272	-2.46166e-10
91304214	chr5:91304214:A:G	5.91663e-06	-1.18276	-1.17449
91304393	chr5:91304393:T:C	1.55864e-05	-0.346092	-1.04253
91304724	chr5:91304724:G:T	1.33507e-05	-1.54345	-2.46166e-10
91304895	chr5:91304895:C:T	8.02271e-06	-1.03108	-1.02166
91305049	chr5:91305049:C:G	5.46609e-05	0.637446	-0.771313
91305106	chr5:91305106:T:G	1.95652e-05	-1.11326e-10	-1.16126
91305128	chr5:91305128:T:C	2.14343e-05	-1.11326e-10	-1.07002
91305272	chr5:91305272:T:C	1.40016e-05	-0.412654	-1.08319
91305473	chr5:91305473:C:T	5.69693e-06	-1.33433	-1.06076
91305548	chr5:91305548:C:T	8.64296e-06	-1.31934	-0.658936
91305576	chr5:91305576:G:T	1.93617e-05	-1.11326e-10	-1.17172
91305703	chr5:91305703:T:G	1.99653e-05	-1.11326e-10	-1.14102
91306392	chr5:91306392:T:C	1.30512e-05	-1.56613	-2.46166e-10
91306487	chr5:91306487:C:T	7.70798e-05	0.209824	-2.46166e-10
91306858	chr5:91306858:C:T	2.05669e-05	-1.11326e-10	-1.11133
91306987	chr5:91306987:T:G	2.32002e-05	-1.11326e-10	-0.990854
91307414	chr5:91307414:T:C	7.15e-05	-1.11326e-10	0.134682
91307575	chr5:91307575:T:G	1.31855e-05	-1.00156	-0.554335
91307660	chr5:91307660:T:C	1.94899e-05	-1.11326e-10	-1.16512
91308083	chr5:91308083:C:T	2.12983e-05	-1.11326e-10	-1.07639
91308157	chr5:91308157:T:C	1.9022e-05	-1.11326e-10	-1.18942
91308459	chr5:91308459:G:A	1.30445e-05	-1.56665	-2.46166e-10
91308516	chr5:91308516:C:T	2.5343e-05	-1.11326e-10	-0.902514
91308614	chr5:91308614:A:C	2.09774e-05	-1.11326e-10	-1.09157
91308619	chr5:91308619:A:G	2.0631e-05	-1.11326e-10	-1.10822
91308620	chr5:91308620:T:C	6.05586e-05	-1.11326e-10	-0.0314045
91308947	chr5:91308947:T:C	2.32208e-05	-1.11326e-10	-0.989968
91309006	chr5:91309006:T:C	1.51426e-05	-0.369639	-1.04786
91309124	chr5:91309124:C:G	2.2815e-05	-1.11326e-10	-1.0076
91309213	chr5:91309213:T:C	6.04267e-05	-1.11326e-10	-0.0335846
91309464	chr5:91309464:C:A	1.90749e-05	-1.11326e-10	-1.18664
91309572	chr5:91309572:T:C	1.99477e-05	0.0480303	-1.18993
91309654	chr5:91309654:C:T	9.45285e-05	-1.11326e-10	0.413885
91309886	chr5:91309886:C:T	2.24166e-05	-1.11326e-10	-1.02521
91310024	chr5:91310024:A:G	3.14025e-05	-1.11326e-10	-0.68813
91310185	chr5:91310185:A:G	2.04931e-05	-1.11326e-10	-1.11493
91310197	chr5:91310197:A:C	2.25093e-05	-1.11326e-10	-1.02109
91310303	chr5:91310303:C:T	2.24147e-05	-1.11326e-10	-1.0253
91310326	chr5:91310326:GACCCTGTCTCAAAAAA:G	7.59423e-05	-1.11326e-10	0.194958
91310580	chr5:91310580:C:T	2.20587e-05	-1.11326e-10	-1.04131
91310664	chr5:91310664:C:T	3.02719e-05	-1.11326e-10	-0.724796
91310757	chr5:91310757:G:T	1.01793e-05	-0.845431	-0.969231
91310770	chr5:91310770:C:T	1.07592e-05	-0.62314	-1.13612
91310844	chr5:91310844:C:T	2.48076e-05	-1.11326e-10	-0.923866
91310871	chr5:91310871:C:T	2.01497e-05	-1.11326e-10	-1.13183
91311125	chr5:91311125:CAT:C	1.49815e-05	-1.0043	-0.423903
91311246	chr5:91311246:G:A	8.62888e-06	-1.06387	-0.916033
91311438	chr5:91311438:C:T	3.07418e-05	-1.11326e-10	-0.709393
91312108	chr5:91312108:G:A	1.23766e-05	-0.800276	-0.818929
91312418	chr5:91312418:G:A	2.0386e-05	-1.11326e-10	-1.12017
91312972	chr5:91312972:A:T	1.58624e-05	-1.55729	0.186231
91313560	chr5:91313560:A:G	2.31818e-05	-1.11326e-10	-0.991647
91313736	chr5:91313736:TCG:T	2.31697e-05	-1.11326e-10	-0.99217
91313770	chr5:91313770:G:C	4.67857e-06	-1.40269	-1.18933
91313774	chr5:91313774:A:G	4.96869e-06	-1.37193	-1.15993
91313919	chr5:91313919:A:G	6.28048e-06	-1.13756	-1.16001
91313927	chr5:91313927:A:G	6.66566e-05	-1.11326e-10	0.0645382
91314419	chr5:91314419:C:T	2.53375e-05	-1.11326e-10	-0.902732
91314487	chr5:91314487:G:A	4.48441e-05	-1.11326e-10	-0.331825
91314576	chr5:91314576:G:A	5.27355e-06	-1.46031	-1.01201
91315152	chr5:91315152:A:T	6.20428e-06	-1.46989	-0.839884
91316142	chr5:91316142:T:C	4.80077e-06	-1.38059	-1.18564
91316148	chr5:91316148:G:A	1.31339e-05	-1.55982	-2.46166e-10
91316446	chr5:91316446:A:G	5.56431e-05	-1.11326e-10	-0.116059
91316611	chr5:91316611:G:A	4.1334e-06	-1.52868	-1.18724
91316735	chr5:91316735:G:A	2.13282e-05	-1.11326e-10	-1.07499
91316743	chr5:91316743:G:GACCT	6.05796e-05	-1.11326e-10	-0.0310581
91317579	chr5:91317579:G:A	1.30702e-05	-1.56468	-2.46166e-10
91317583	chr5:91317583:T:C	2.11581e-05	-1.11326e-10	-1.083
91318281	chr5:91318281:G:A	4.37973e-06	-1.46854	-1.18949
91318385	chr5:91318385:T:C	3.51553e-05	-1.11326e-10	-0.575241
91318460	chr5:91318460:C:T	2.11111e-05	-1.08522	-2.46166e-10
91318532	chr5:91318532:C:T	1.13265e-05	-0.620583	-1.08729
91318677	chr5:91318677:G:A	6.41915e-05	-1.11326e-10	0.026854
91318854	chr5:91318854:A:T	2.49392e-05	-1.11326e-10	-0.918577
91318950	chr5:91318950:C:T	2.49782e-05	-1.11326e-10	-0.917013
91318981	chr5:91318981:G:A	2.04138e-05	-1.11326e-10	-1.1188
91319709	chr5:91319709:A:T	2.36223e-05	-1.11326e-10	-0.972826
91319933	chr5:91319933:T:C	5.14379e-06	-1.56583	-0.931399
91320147	chr5:91320147:C:G	1.90161e-05	-1.11326e-10	-1.18973
91320430	chr5:91320430:T:C	4.48388e-06	-1.44976	-1.18477
91320453	chr5:91320453:T:C	3.81504e-05	-1.11326e-10	-0.49348
91320479	chr5:91320479:G:A	3.11613e-05	-1.11326e-10	-0.695839
91320686	chr5:91320686:A:G	4.38706e-06	-1.47036	-1.186
91321115	chr5:91321115:A:C	2.97594e-05	-1.11326e-10	-0.741871
91321250	chr5:91321250:C:T	1.98418e-05	-1.11326e-10	-1.14723
91321468	chr5:91321468:G:A	2.65165e-05	-1.11326e-10	-0.857247
91321587	chr5:91321587:T:C	4.63235e-05	-1.11326e-10	-0.299367
91321718	chr5:91321718:T:A	2.01411e-05	-1.11326e-10	-1.13225
91321875	chr5:91321875:C:T	7.8177e-06	-0.891038	-1.18759
91322024	chr5:91322024:A:C	2.1109e-05	-1.11326e-10	-1.08532
91322148	chr5:91322148:G:A	1.55654e-05	-0.598465	-0.791502
91322174	chr5:91322174:A:G	2.11589e-05	-1.11326e-10	-1.08295
91322515	chr5:91322515:C:A	2.04334e-05	-1.11326e-10	-1.11784
91322577	chr5:91322577:C:T	2.79615e-05	-1.11326e-10	-0.804186
91322623	chr5:91322623:T:G	2.73334e-05	-1.11326e-10	-0.826907
91323184	chr5:91323184:C:T	1.90329e-05	-1.11326e-10	-1.18885
91323196	chr5:91323196:C:T	2.59852e-05	-1.11326e-10	-0.877488
91323255	chr5:91323255:G:A	2.51723e-05	-1.11326e-10	-0.909272
91323444	chr5:91323444:G:A	1.96973e-05	-1.11326e-10	-1.15454
91323469	chr5:91323469:A:G	2.5617e-05	-1.11326e-10	-0.891759
91323535	chr5:91323535:C:G	1.38558e-05	-1.50631	-2.46166e-10
91323735	chr5:91323735:T:A	1.35183e-05	-1.53097	-2.46166e-10
91323779	chr5:91323779:C:CT	3.00112e-05	-1.11326e-10	-0.733447
91324051	chr5:91324051:T:C	5.0009e-06	-1.33444	-1.19096
91324098	chr5:91324098:A:T	5.45475e-06	-1.3994	-1.03913
91324137	chr5:91324137:A:G	1.90003e-05	-1.11326e-10	-1.19056
91324306	chr5:91324306:A:G	1.3045e-05	-1.56661	-2.46166e-10
91324492	chr5:91324492:A:G	2.09935e-05	-1.11326e-10	-1.0908
91324853	chr5:91324853:G:A	2.04831e-05	-1.11326e-10	-1.11542
91325037	chr5:91325037:G:C	1.4476e-05	-1.46252	-2.46166e-10
91325092	chr5:91325092:A:T	1.33669e-05	-1.54224	-2.46166e-10
91325566	chr5:91325566:A:T	5.71982e-05	-1.11326e-10	-0.0884934
91325592	chr5:91325592:G:T	4.57365e-05	-1.11326e-10	-0.31212
91326507	chr5:91326507:C:G	3.47607e-05	-1.11326e-10	-0.58653
91326699	chr5:91326699:G:A	1.23915e-05	-0.708058	-0.909948
91326709	chr5:91326709:C:T	2.37474e-05	-1.11326e-10	-0.967545
91327044	chr5:91327044:CAG:C	6.40688e-05	-1.11326e-10	0.0249418
91327497	chr5:91327497:A:C	2.44598e-05	-1.11326e-10	-0.937984
91327656	chr5:91327656:GA:G	2.03872e-05	-1.11326e-10	-1.12011
91327769	chr5:91327769:A:C	1.56075e-05	-0.482393	-0.904871
91327877	chr5:91327877:A:G	1.90821e-05	-1.11326e-10	-1.18627
91327973	chr5:91327973:C:A	3.44814e-05	-1.11326e-10	-0.594597
91328308	chr5:91328308:A:G	3.95723e-05	-1.11326e-10	-0.456888
91328329	chr5:91328329:C:T	4.93024e-05	-1.11326e-10	-0.237044
91328447	chr5:91328447:CAT:C	2.92781e-05	-1.11326e-10	-0.758178
91328544	chr5:91328544:A:C	1.90674e-05	-1.11326e-10	-1.18704
91329119	chr5:91329119:C:T	2.0669e-05	-1.11326e-10	-1.10638
91329965	chr5:91329965:C:T	1.89923e-05	-1.11326e-10	-1.19098
91330527	chr5:91330527:T:G	5.043e-05	-1.11326e-10	-0.214431
91330953	chr5:91330953:G:C	2.07161e-05	-1.11326e-10	-1.1041
91331903	chr5:91331903:C:T	0.000106529	-1.11326e-10	0.533397
91332483	chr5:91332483:A:C	8.71589e-06	-0.938311	-1.03156
91332535	chr5:91332535:T:C	1.91146e-05	-1.11326e-10	-1.18456
91332540	chr5:91332540:C:T	1.92729e-05	-1.11326e-10	-1.17632
91332660	chr5:91332660:G:A	1.93019e-05	-1.11326e-10	-1.17481
91333089	chr5:91333089:G:A	1.90631e-05	-1.11326e-10	-1.18726
91333383	chr5:91333383:G:A	1.97567e-05	-1.11326e-10	-1.15152
91333504	chr5:91333504:G:A	2.93392e-05	-1.11326e-10	-0.756093
91333807	chr5:91333807:T:C	4.62653e-05	-1.11326e-10	-0.300624
91333976	chr5:91333976:C:T	1.93848e-05	-1.11326e-10	-1.17053
91334091	chr5:91334091:A:AC	1.0369e-05	-0.908526	-0.887671
91334305	chr5:91334305:G:A	1.97609e-05	-1.11326e-10	-1.15131
91334655	chr5:91334655:G:A	3.97318e-05	-1.11326e-10	-0.452864
91334666	chr5:91334666:C:T	1.3285e-05	-1.54838	-2.46166e-10
91334867	chr5:91334867:A:C	1.91039e-05	-1.11326e-10	-1.18512
91335280	chr5:91335280:T:C	1.37218e-05	-1.51603	-2.46166e-10
91335367	chr5:91335367:A:G	3.95038e-05	-1.11326e-10	-0.458621
91335567	chr5:91335567:C:T	9.69311e-06	-0.952241	-0.91136
91336129	chr5:91336129:C:T	1.90973e-05	-1.11326e-10	-1.18547
91336155	chr5:91336155:T:G	8.92756e-06	-0.998109	-0.947764
91336174	chr5:91336174:G:A	5.15228e-06	-1.34651	-1.14907
91336533	chr5:91336533:C:T	5.2361e-05	-1.11326e-10	-0.176854
91336782	chr5:91336782:A:G	2.04381e-05	-1.11326e-10	-1.11761
91336924	chr5:91336924:A:G	3.99496e-06	-1.56693	-1.18305
91336950	chr5:91336950:AC:A	6.21039e-06	-1.2532	-1.05559
91337129	chr5:91337129:G:A	5.94168e-06	-1.30021	-1.05282
91337255	chr5:91337255:A:G	9.89659e-06	-0.979057	-0.863769
91337774	chr5:91337774:C:A	1.91212e-05	-1.11326e-10	-1.18422
91338119	chr5:91338119:C:G	4.02506e-06	-1.55912	-1.18336
91338495	chr5:91338495:T:A	2.03785e-05	-1.11326e-10	-1.12054
91338725	chr5:91338725:T:C	5.36908e-05	-1.11326e-10	-0.151774
91338896	chr5:91338896:T:G	0.000197749	-1.11326e-10	1.15198
91339079	chr5:91339079:A:G	1.89927e-05	-1.11326e-10	-1.19096
91340138	chr5:91340138:T:G	1.53511e-05	-0.716264	-0.687566
91340183	chr5:91340183:G:A	1.91029e-05	-1.11326e-10	-1.18518
91340345	chr5:91340345:A:T	1.89935e-05	-1.11326e-10	-1.19092
91340476	chr5:91340476:A:G	1.35062e-05	-1.53187	-2.46166e-10
91340686	chr5:91340686:G:A	2.73342e-05	-1.11326e-10	-0.826878
91340955	chr5:91340955:C:T	1.91567e-05	-1.11326e-10	-1.18236
91341924	chr5:91341924:C:T	2.02602e-05	-1.11326e-10	-1.12636
91341999	chr5:91341999:A:T	2.6748e-05	-1.11326e-10	-0.848557
91342117	chr5:91342117:G:A	1.74358e-05	-0.140126	-1.13637
91342441	chr5:91342441:G:A	5.40558e-06	-1.44914	-0.998443
91342570	chr5:91342570:G:A	1.32067e-05	-1.55429	-2.46166e-10
91342689	chr5:91342689:A:G	2.22953e-05	0.143394	-1.17403
91342874	chr5:91342874:G:A	5.35744e-06	-1.43272	-1.02381
91343278	chr5:91343278:T:C	4.16789e-06	-1.51679	-1.19082
91343348	chr5:91343348:G:C	2.14659e-05	-1.11326e-10	-1.06855
91343447	chr5:91343447:C:G	1.9021e-05	-1.11326e-10	-1.18947
91343504	chr5:91343504:AT:A	2.04369e-05	-1.11326e-10	-1.11768
91343510	chr5:91343510:G:T	4.09407e-06	-1.53679	-1.18869
91343511	chr5:91343511:C:T	4.10978e-06	-1.53294	-1.18871
91343541	chr5:91343541:G:A	3.60976e-05	-1.11326e-10	-0.54879
91344717	chr5:91344717:A:G	4.24723e-06	-1.51457	-1.17418
91345299	chr5:91345299:C:T	5.20589e-06	-1.44967	-1.03555
91345478	chr5:91345478:A:G	1.43189e-05	-1.47344	-2.46166e-10
91345859	chr5:91345859:C:T	4.72818e-06	-1.52179	-1.05968
91345874	chr5:91345874:A:G	1.935e-05	-1.11326e-10	-1.17232
91346299	chr5:91346299:A:T	2.21555e-05	-1.03693	-2.46166e-10
91346352	chr5:91346352:T:A	6.21204e-05	-1.11326e-10	-0.00594108
91346413	chr5:91346413:T:G	5.31e-06	-1.41559	-1.04983
91346473	chr5:91346473:C:T	1.82987e-05	-0.0389824	-1.1892
91346502	chr5:91346502:T:C	2.7939e-05	0.37078	-1.17577
91346534	chr5:91346534:A:C	6.50761e-05	-1.43642	1.47696
91346651	chr5:91346651:C:T	5.29076e-05	-1.11326e-10	-0.16647
91346658	chr5:91346658:T:A	1.93301e-05	-1.11326e-10	-1.17335
91346816	chr5:91346816:C:T	2.03679e-05	-1.11326e-10	-1.12106
91346828	chr5:91346828:C:T	1.11146e-05	-0.856432	-0.870327
91347043	chr5:91347043:C:T	2.6557e-05	-0.855723	-2.46166e-10
91347186	chr5:91347186:T:C	5.06044e-06	-1.43786	-1.07571
91347228	chr5:91347228:T:A	0.000897858	2.665	-2.46166e-10
91347381	chr5:91347381:TGGCCAAAGCAAAGG:T	6.38224e-05	-1.11326e-10	0.0210874
91347404	chr5:91347404:G:A	1.91017e-05	-1.11326e-10	-1.18524
91347883	chr5:91347883:C:A	1.90351e-05	-1.11326e-10	-1.18873
91347983	chr5:91347983:A:G	3.76406e-05	0.446251	-0.953183
91348443	chr5:91348443:C:T	2.12625e-05	-1.11326e-10	-1.07807
91348811	chr5:91348811:C:T	5.94557e-06	-1.18108	-1.17129
91348864	chr5:91348864:G:GT	5.54778e-06	-1.55846	-0.863158
91349120	chr5:91349120:C:T	2.38533e-05	-1.11326e-10	-0.963096
91349320	chr5:91349320:A:G	4.12598e-05	0.118068	-0.533196
91349523	chr5:91349523:G:A	3.27572e-05	-1.11326e-10	-0.645893
91349784	chr5:91349784:A:C	6.41869e-06	-1.10504	-1.17076
91349947	chr5:91349947:C:T	5.96602e-05	-1.11326e-10	-0.0463517
91349975	chr5:91349975:T:G	4.12719e-06	-1.53907	-1.17835
91350234	chr5:91350234:GA:G	4.63595e-05	-1.11326e-10	-0.298591
91350378	chr5:91350378:A:G	4.68339e-05	0.179852	-0.46826
91350446	chr5:91350446:C:T	6.21526e-06	-1.16473	-1.14328
91350542	chr5:91350542:G:C	2.31489e-05	-1.11326e-10	-0.99307
91350984	chr5:91350984:G:A	4.75374e-05	-1.11326e-10	-0.2735
91350997	chr5:91350997:G:C	2.3935e-05	-1.11326e-10	-0.959676
91351021	chr5:91351021:A:G	6.46885e-05	-1.11326e-10	0.0345679
91351305	chr5:91351305:A:G	0.000163512	1.05708	-0.0952057
91351530	chr5:91351530:C:T	0.000543083	2.16225	-2.46166e-10
91351828	chr5:91351828:C:T	3.98614e-06	-1.56182	-1.19037
91351953	chr5:91351953:T:C	5.35299e-05	0.14862	-0.303395
91351958	chr5:91351958:C:T	7.8217e-06	-1.28001	-0.798102
91352291	chr5:91352291:G:A	3.42728e-05	0.459667	-1.06033
91352560	chr5:91352560:C:A	1.90662e-05	-1.11326e-10	-1.1871
91353337	chr5:91353337:C:A	3.32506e-05	-1.11326e-10	-0.630944
91353481	chr5:91353481:C:T	8.73198e-06	-0.902871	-1.06515
91353782	chr5:91353782:G:A	3.98948e-05	-1.11326e-10	-0.448771
91353867	chr5:91353867:C:T	2.45301e-05	-0.935116	-2.46166e-10
91354228	chr5:91354228:C:G	3.1188e-05	-1.11326e-10	-0.694982
91354424	chr5:91354424:T:C	2.07401e-05	-1.11326e-10	-1.10295
91354873	chr5:91354873:G:A	1.37743e-05	-1.51221	-2.46166e-10
91355065	chr5:91355065:T:C	1.54827e-05	-1.39529	-2.46166e-10
91355881	chr5:91355881:G:C	3.70797e-05	-1.11326e-10	-0.521946
91356229	chr5:91356229:G:A	1.45181e-05	-1.45962	-2.46166e-10
91356346	chr5:91356346:A:C	2.61284e-05	-1.11326e-10	-0.871993
91356419	chr5:91356419:G:A	6.54358e-05	-1.11326e-10	0.0460528
91356613	chr5:91356613:G:A	4.32746e-05	-1.11326e-10	-0.36745
91357092	chr5:91357092:A:G	9.09786e-06	-1.34351	-0.583465
91357130	chr5:91357130:C:T	8.27677e-06	-1.35945	-0.662112
91357295	chr5:91357295:C:G	4.98574e-06	-1.45177	-1.07667
91357611	chr5:91357611:G:C	2.11669e-05	-1.11326e-10	-1.08258
91357780	chr5:91357780:A:G	3.32166e-05	-1.11326e-10	-0.631965
91358087	chr5:91358087:A:C	0.000133	0.755335	-2.46166e-10
91358570	chr5:91358570:T:G	2.59026e-05	-1.11326e-10	-0.880671
91359077	chr5:91359077:C:G	3.159e-05	-0.682175	-2.46166e-10
91359126	chr5:91359126:T:C	7.66898e-06	-1.0915	-1.00633
91359128	chr5:91359128:G:A	2.23079e-05	-1.11326e-10	-1.03008
91359136	chr5:91359136:A:G	9.07545e-06	-1.42342	-0.506027
91359251	chr5:91359251:C:T	2.75037e-05	-1.11326e-10	-0.820695
91359274	chr5:91359274:C:T	2.95181e-05	-1.11326e-10	-0.750012
91359535	chr5:91359535:A:G	1.97066e-05	-1.11326e-10	-1.15406
91359652	chr5:91359652:T:C	2.87589e-05	-1.11326e-10	-0.776069
91360098	chr5:91360098:G:A	2.81086e-05	-1.11326e-10	-0.79894
91360210	chr5:91360210:C:A	1.74684e-05	-1.27463	-2.46166e-10
91360414	chr5:91360414:A:G	2.98732e-05	-1.11326e-10	-0.738055
91360423	chr5:91360423:TA:T	5.01118e-06	-1.33875	-1.18459
91360440	chr5:91360440:T:A	5.07309e-05	-1.11326e-10	-0.208482
91360806	chr5:91360806:T:C	3.05954e-05	-1.11326e-10	-0.714165
91361109	chr5:91361109:C:T	8.2686e-06	-1.29271	-0.729842
91361236	chr5:91361236:G:C	4.72326e-06	-1.52083	-1.06168
91361417	chr5:91361417:C:T	0.000109802	-1.11326e-10	0.563661
91361442	chr5:91361442:T:C	9.10177e-06	-0.92533	-1.00122
91361625	chr5:91361625:G:A	3.74034e-05	-1.11326e-10	-0.513256
91362575	chr5:91362575:A:T	4.12462e-06	-1.56639	-1.15165
91363255	chr5:91363255:C:T	1.63365e-05	-1.34161	-2.46166e-10
91363358	chr5:91363358:A:T	2.51139e-05	-1.11326e-10	-0.911593
91363451	chr5:91363451:C:A	3.63934e-05	-1.11326e-10	-0.54063
91363512	chr5:91363512:A:T	3.98297e-06	-1.56529	-1.1877
91364147	chr5:91364147:A:G	2.65186e-05	-1.11326e-10	-0.857171
91364630	chr5:91364630:T:C	4.01939e-06	-1.56191	-1.18198
91364631	chr5:91364631:G:A	2.02737e-05	-1.11326e-10	-1.12569
91364745	chr5:91364745:A:G	6.23648e-05	-1.11326e-10	-0.00201569
91365403	chr5:91365403:C:A	6.55899e-06	-1.51304	-0.741143
91365655	chr5:91365655:G:A	2.02597e-05	-1.11326e-10	-1.12638
91365752	chr5:91365752:A:G	1.97245e-05	-1.11326e-10	-1.15316
91365782	chr5:91365782:G:A	8.19683e-06	-1.04856	-0.982705
91366014	chr5:91366014:G:A	7.66945e-06	-1.52828	-0.569488
91366090	chr5:91366090:G:C	1.90304e-05	-1.11326e-10	-1.18898
91366916	chr5:91366916:C:T	3.50889e-05	0.569954	-1.14709
91367031	chr5:91367031:C:G	2.57803e-05	-1.11326e-10	-0.885406
91367149	chr5:91367149:C:A	1.91052e-05	-1.11326e-10	-1.18506
91367589	chr5:91367589:C:T	4.94085e-05	-0.234895	-2.46166e-10
91367612	chr5:91367612:A:C	2.03436e-05	-1.11326e-10	-1.12225
91368190	chr5:91368190:T:C	2.27079e-05	-1.11326e-10	-1.0123
91368543	chr5:91368543:C:T	3.77513e-05	-1.11326e-10	-0.503997
91368624	chr5:91368624:C:T	6.46908e-05	-1.11326e-10	0.034603
91368998	chr5:91368998:C:G	3.09343e-05	-1.11326e-10	-0.703151
91369040	chr5:91369040:T:A	1.97883e-05	-1.11326e-10	-1.14992
91369656	chr5:91369656:T:C	1.34012e-05	-1.53967	-2.46166e-10
91369967	chr5:91369967:T:C	1.90112e-05	-1.11326e-10	-1.18999
91370021	chr5:91370021:C:T	3.77242e-05	-1.11326e-10	-0.504715
91371427	chr5:91371427:A:T	2.23675e-05	-1.11326e-10	-1.02741
91372084	chr5:91372084:C:T	1.34705e-05	-1.53451	-2.46166e-10
91372241	chr5:91372241:A:G	0.000126352	0.704056	-2.46166e-10
91372566	chr5:91372566:A:G	2.0222e-05	-1.11326e-10	-1.12824
91373433	chr5:91373433:A:G	4.3249e-05	-1.11326e-10	-0.368041
91373535	chr5:91373535:A:C	4.45305e-06	-1.53583	-1.1056
91373954	chr5:91373954:A:G	7.08421e-06	-1.34815	-0.828999
91374306	chr5:91374306:G:T	2.66932e-05	-1.11326e-10	-0.850609
91374456	chr5:91374456:T:G	1.90044e-05	-1.11326e-10	-1.19035
91374737	chr5:91374737:A:G	1.9578e-05	-1.11326e-10	-1.16061
91375457	chr5:91375457:A:T	4.23367e-06	-1.56339	-1.12856
91375807	chr5:91375807:C:T	4.02121e-06	-1.56	-1.18343
91376120	chr5:91376120:T:G	4.0112e-05	0.69946	-1.1428
91376678	chr5:91376678:T:C	0.000107656	-1.11326e-10	0.543922
91376870	chr5:91376870:C:T	1.90442e-05	-1.11326e-10	-1.18826
91376894	chr5:91376894:T:G	0.000127859	1.79129	-1.07537
91377069	chr5:91377069:A:T	2.1684e-05	-1.11326e-10	-1.05844
91377645	chr5:91377645:C:T	2.36937e-05	-0.969806	-2.46166e-10
91378274	chr5:91378274:C:T	1.98351e-05	-1.11326e-10	-1.14756
91378426	chr5:91378426:C:A	1.90342e-05	-1.11326e-10	-1.18878
91378902	chr5:91378902:G:A	1.94917e-05	-1.16503	-2.46166e-10
91379352	chr5:91379352:AATT:A	1.89924e-05	-1.11326e-10	-1.19098
91379446	chr5:91379446:A:G	2.65979e-05	-1.11326e-10	-0.854185
91382077	chr5:91382077:GA:G	2.08425e-05	-1.11326e-10	-1.09802
91383434	chr5:91383434:G:C	2.15457e-05	-1.11326e-10	-1.06484
91383702	chr5:91383702:C:T	4.0872e-06	-1.53665	-1.19051
91384052	chr5:91384052:C:T	2.21805e-05	-1.11326e-10	-1.0358
91385132	chr5:91385132:G:A	5.59851e-06	-1.32795	-1.08457
91385615	chr5:91385615:A:T	2.08421e-05	-1.11326e-10	-1.09804
91386163	chr5:91386163:A:G	2.7754e-05	-1.11326e-10	-0.811638
91386179	chr5:91386179:C:T	2.29574e-05	-1.00138	-2.46166e-10
91386334	chr5:91386334:C:T	5.66711e-06	-1.31553	-1.08481
91386453	chr5:91386453:A:G	6.92413e-05	-1.11326e-10	0.102581
91386650	chr5:91386650:AT:A	1.91e-05	-1.11326e-10	-1.18533
91387031	chr5:91387031:C:T	2.12382e-05	-1.11326e-10	-1.07922
91387675	chr5:91387675:G:A	4.06471e-05	-1.11326e-10	-0.43009
91387757	chr5:91387757:T:A	3.23098e-05	-1.11326e-10	-0.659646
91387906	chr5:91387906:G:A	2.79385e-05	-1.11326e-10	-0.805011
91387907	chr5:91387907:C:A	2.7911e-05	-1.11326e-10	-0.805997
91387987	chr5:91387987:G:A	2.67632e-05	-1.11326e-10	-0.847988
91388219	chr5:91388219:T:C	7.86479e-05	-1.11326e-10	0.229965
91388815	chr5:91388815:A:G	6.57971e-05	-1.11326e-10	0.0515589
91388997	chr5:91388997:A:G	1.90003e-05	-1.11326e-10	-1.19056
91390198	chr5:91390198:G:A	1.92048e-05	-1.11326e-10	-1.17986
91390243	chr5:91390243:C:T	2.10992e-05	-1.11326e-10	-1.08578
91391164	chr5:91391164:G:T	5.09382e-06	-1.47342	-1.03357
91391251	chr5:91391251:A:G	2.12576e-05	-1.11326e-10	-1.0783
91391570	chr5:91391570:C:T	8.723e-05	-1.11326e-10	0.333532
91391978	chr5:91391978:C:A	2.08574e-05	-1.11326e-10	-1.09731
91392010	chr5:91392010:C:T	2.55802e-05	-1.11326e-10	-0.893198
91392420	chr5:91392420:T:C	1.95795e-05	-1.11326e-10	-1.16053
91392923	chr5:91392923:A:G	5.65481e-06	-1.32531	-1.0772
91393235	chr5:91393235:A:G	5.48577e-06	-1.35108	-1.08178
91393615	chr5:91393615:C:T	2.20088e-05	-1.11326e-10	-1.04358
91394992	chr5:91394992:T:G	4.09111e-05	-1.11326e-10	-0.423615
91395155	chr5:91395155:T:C	2.59845e-05	-1.11326e-10	-0.877515
91395157	chr5:91395157:T:C	2.48643e-05	-1.11326e-10	-0.921584
91395160	chr5:91395160:T:C	2.59923e-05	-1.11326e-10	-0.877215
91395342	chr5:91395342:A:G	1.93209e-05	-1.17383	-2.46166e-10
91395524	chr5:91395524:G:T	6.51588e-05	-1.11326e-10	0.0418113
91395689	chr5:91395689:C:T	2.1549e-05	-1.11326e-10	-1.06469
91395799	chr5:91395799:C:T	2.76679e-05	-1.11326e-10	-0.814743
91395899	chr5:91395899:G:A	1.94711e-05	-1.11326e-10	-1.16609
91396430	chr5:91396430:C:T	2.17378e-05	-1.11326e-10	-1.05596
91396841	chr5:91396841:C:G	6.5637e-05	-1.11326e-10	0.0491231
91397058	chr5:91397058:C:G	7.66709e-05	-1.11326e-10	0.204506
91397108	chr5:91397108:T:C	3.63631e-05	-1.11326e-10	-0.541461
91397201	chr5:91397201:C:T	3.71072e-05	-1.11326e-10	-0.521206
91397559	chr5:91397559:C:T	2.20013e-05	-1.11326e-10	-1.04391
91397663	chr5:91397663:T:G	2.16976e-05	-1.11326e-10	-1.05781
91398480	chr5:91398480:T:C	1.93776e-05	-1.11326e-10	-1.1709
91398809	chr5:91398809:C:T	2.71503e-05	-1.11326e-10	-0.833627
91398980	chr5:91398980:G:A	5.53789e-06	-1.33799	-1.08541
91399058	chr5:91399058:G:A	5.1748e-05	-1.11326e-10	-0.18863
91399426	chr5:91399426:C:G	4.09445e-05	-1.11326e-10	-0.422799
91399465	chr5:91399465:T:G	3.39911e-05	0.316243	-0.925161
91399868	chr5:91399868:C:T	2.19611e-05	-1.11326e-10	-1.04574
91400378	chr5:91400378:C:T	2.4892e-05	-1.11326e-10	-0.920468
91400753	chr5:91400753:G:A	1.97173e-05	-1.11326e-10	-1.15352
91401034	chr5:91401034:C:G	2.60846e-05	-1.11326e-10	-0.87367
91401038	chr5:91401038:T:C	6.48153e-05	-1.11326e-10	0.0365255
91401275	chr5:91401275:A:G	2.25359e-05	-1.11326e-10	-1.0199
91401453	chr5:91401453:T:C	9.43655e-06	-0.744715	-1.14571
91402234	chr5:91402234:T:C	1.32814e-05	-1.54865	-2.46166e-10
91402874	chr5:91402874:A:G	2.19667e-05	-1.11326e-10	-1.04549
91403130	chr5:91403130:C:G	1.74937e-05	-1.27317	-2.46166e-10
91403144	chr5:91403144:G:A	2.27093e-05	-1.01224	-2.46166e-10
91403325	chr5:91403325:G:A	2.43993e-05	-0.94046	-2.46166e-10
91403761	chr5:91403761:CTG:C	5.71993e-06	-1.53887	-0.852187
91404564	chr5:91404564:A:T	8.67885e-05	1.47389	-1.14543
91405109	chr5:91405109:T:C	2.78215e-05	-1.11326e-10	-0.809207
91405530	chr5:91405530:G:GGAA	3.53626e-05	0.311674	-0.881037
91406965	chr5:91406965:G:A	5.21878e-06	-1.44257	-1.04018
91406998	chr5:91406998:A:AC	9.97076e-05	-1.11326e-10	0.467225
91407079	chr5:91407079:C:T	8.6226e-05	-1.11326e-10	0.321955
91407900	chr5:91407900:A:G	1.90279e-05	-1.11326e-10	-1.18911
91408023	chr5:91408023:A:G	5.56552e-06	-1.3365	-1.08193
91408337	chr5:91408337:A:G	1.91374e-05	-1.11326e-10	-1.18337
91409809	chr5:91409809:C:T	1.99633e-05	-1.11326e-10	-1.14112
91409817	chr5:91409817:T:C	3.79945e-05	-1.11326e-10	-0.497574
91411115	chr5:91411115:C:T	0.000957362	-1.11326e-10	2.72917
91411298	chr5:91411298:A:G	7.01344e-05	-1.11326e-10	0.115397
91411887	chr5:91411887:G:A	4.06772e-05	-1.11326e-10	-0.429348
91411899	chr5:91411899:T:C	9.72752e-05	1.59073	-1.14821
91411956	chr5:91411956:G:A	5.53178e-06	-1.33229	-1.09222
91412006	chr5:91412006:G:A	6.31115e-06	-1.24139	-1.05131
91413172	chr5:91413172:G:A	2.9538e-05	-1.11326e-10	-0.749339
91413233	chr5:91413233:A:G	2.51382e-05	-1.11326e-10	-0.910629
91414021	chr5:91414021:A:G	6.91876e-05	-1.11326e-10	0.101805
91414270	chr5:91414270:A:G	6.87699e-05	-1.11326e-10	0.09575
91414640	chr5:91414640:G:A	5.1675e-05	-1.11326e-10	-0.190042
91415350	chr5:91415350:T:C	2.85333e-05	-1.11326e-10	-0.783944
91415643	chr5:91415643:G:T	2.5005e-05	-1.11326e-10	-0.91594
91416211	chr5:91416211:TTTC:T	4.91945e-06	-1.49489	-1.04693
91416306	chr5:91416306:A:G	3.99671e-06	-1.56711	-1.18244
91416319	chr5:91416319:C:T	2.7264e-05	-1.11326e-10	-0.82945
91416796	chr5:91416796:T:C	2.91632e-05	-1.11326e-10	-0.76211
91416886	chr5:91416886:C:A	1.93823e-05	-1.11326e-10	-1.17066
91417002	chr5:91417002:C:G	6.82934e-05	-1.11326e-10	0.0887965
91417178	chr5:91417178:T:C	1.9594e-05	-1.11326e-10	-1.1598
91417807	chr5:91417807:C:T	2.89134e-05	-1.11326e-10	-0.77071
91418778	chr5:91418778:G:A	5.42032e-06	-1.36499	-1.07987
91418993	chr5:91418993:G:T	7.73195e-06	-1.35987	-0.729784
91419021	chr5:91419021:TA:T	9.31605e-05	-1.11326e-10	0.399308
91419464	chr5:91419464:T:C	6.56772e-05	-1.11326e-10	0.0497353
91419934	chr5:91419934:C:G	4.33606e-05	-1.11326e-10	-0.365464
91419977	chr5:91419977:G:A	1.90781e-05	-1.11326e-10	-1.18647
91420108	chr5:91420108:C:A	0.000124359	-1.11326e-10	0.688158
91421289	chr5:91421289:A:G	2.5005e-05	-1.11326e-10	-0.91594
91421353	chr5:91421353:C:T	1.90772e-05	-1.11326e-10	-1.18652
91421512	chr5:91421512:A:G	3.14228e-05	0.23023	-0.917714
91422192	chr5:91422192:T:A	5.43131e-06	-1.35145	-1.09139
91422381	chr5:91422381:C:T	5.01569e-06	-1.34562	-1.17682
91422657	chr5:91422657:A:G	4.10022e-06	-1.56678	-1.15719
91422700	chr5:91422700:T:C	5.2617e-06	-1.37174	-1.10282
91422866	chr5:91422866:C:T	4.23045e-05	-1.11326e-10	-0.390122
91422912	chr5:91422912:C:T	1.90984e-05	-1.11326e-10	-1.18541
91423225	chr5:91423225:G:A	9.27278e-05	-1.11326e-10	0.394652
91423226	chr5:91423226:T:TA	9.25598e-05	-1.11326e-10	0.392839
91423585	chr5:91423585:C:T	2.81935e-05	-0.795925	-2.46166e-10
91423755	chr5:91423755:C:T	3.05408e-05	-1.11326e-10	-0.715953
91423847	chr5:91423847:A:C	0.0002977	-1.11326e-10	1.56107
91423993	chr5:91423993:T:C	2.88917e-05	-1.11326e-10	-0.771461
91424399	chr5:91424399:G:A	1.90191e-05	-1.11326e-10	-1.18957
91424592	chr5:91424592:A:G	7.81079e-06	-1.34735	-0.732157
91424632	chr5:91424632:T:C	2.70765e-05	-1.11326e-10	-0.836349
91424993	chr5:91424993:G:A	1.91803e-05	-1.11326e-10	-1.18113
91425891	chr5:91425891:A:G	2.22271e-05	-1.11326e-10	-1.0337
91425952	chr5:91425952:C:G	2.60883e-05	-1.11326e-10	-0.873531
91426385	chr5:91426385:T:TA	3.19845e-05	-0.669764	-2.46166e-10
91426583	chr5:91426583:A:T	0.000245987	-1.11326e-10	1.37026
91427217	chr5:91427217:T:G	4.00888e-06	-1.56396	-1.18255
91428146	chr5:91428146:A:G	1.90275e-05	-1.11326e-10	-1.18913
91428239	chr5:91428239:A:G	1.92587e-05	-1.11326e-10	-1.17705
91428649	chr5:91428649:T:G	5.8746e-05	-0.0617939	-2.46166e-10
91428781	chr5:91428781:T:C	4.11218e-06	-1.53047	-1.19059
91429486	chr5:91429486:A:T	1.92958e-05	-1.11326e-10	-1.17513
91429580	chr5:91429580:G:A	1.90684e-05	-1.11326e-10	-1.18698
91429728	chr5:91429728:G:A	5.97584e-05	-1.11326e-10	-0.0447069
91430070	chr5:91430070:C:T	4.91055e-06	-1.49755	-1.04608
91430388	chr5:91430388:C:T	5.29299e-06	-1.38555	-1.08309
91430668	chr5:91430668:A:G	1.62633e-05	-1.34611	-2.46166e-10
91431228	chr5:91431228:G:C	2.70765e-05	-1.11326e-10	-0.836349
91431260	chr5:91431260:C:T	1.92622e-05	-1.11326e-10	-1.17687
91431539	chr5:91431539:G:A	2.63071e-05	-1.11326e-10	-0.865177
91431595	chr5:91431595:G:A	4.02132e-06	-1.56092	-1.18249
91431741	chr5:91431741:C:T	4.1741e-05	-1.11326e-10	-0.403532
91432426	chr5:91432426:T:C	1.91458e-05	-1.11326e-10	-1.18293
91432482	chr5:91432482:T:G	0.000175491	-1.11326e-10	1.03257
91432557	chr5:91432557:A:T	5.92749e-05	1.09966	-1.15249
91433086	chr5:91433086:G:A	2.28134e-05	-1.11326e-10	-1.00767
91434089	chr5:91434089:C:T	4.11421e-06	-1.53317	-1.1874
91435249	chr5:91435249:C:G	4.95839e-06	-1.49525	-1.03868
91435751	chr5:91435751:A:G	1.92935e-05	-1.11326e-10	-1.17525
91436248	chr5:91436248:T:A	4.04199e-06	-1.56431	-1.17397
91436349	chr5:91436349:C:G	2.64173e-05	-1.11326e-10	-0.860996
91436408	chr5:91436408:C:T	5.12044e-06	-1.40164	-1.10014
91436468	chr5:91436468:A:C	4.17701e-06	-1.5182	-1.18722
91436871	chr5:91436871:A:C	1.90289e-05	-1.11326e-10	-1.18906
91437134	chr5:91437134:A:G	6.54436e-05	-1.11326e-10	0.046173
91437273	chr5:91437273:T:C	1.93088e-05	-1.11326e-10	-1.17446
91437281	chr5:91437281:T:C	1.93358e-05	-1.11326e-10	-1.17306
91437707	chr5:91437707:C:T	3.3728e-05	0.482502	-1.09919
91438211	chr5:91438211:T:C	2.49993e-05	-1.11326e-10	-0.91617
91438215	chr5:91438215:T:TG	1.92555e-05	-1.11326e-10	-1.17722
91439232	chr5:91439232:T:G	1.9259e-05	-1.11326e-10	-1.17704
91439624	chr5:91439624:A:G	0.000374815	-1.11326e-10	1.79142
91439875	chr5:91439875:G:A	3.96487e-06	-1.56662	-1.19092
91439946	chr5:91439946:C:A	1.31868e-05	-1.5558	-2.46166e-10
91440578	chr5:91440578:A:T	2.02983e-05	-1.12448	-2.46166e-10
91440641	chr5:91440641:T:C	2.87784e-05	-1.11326e-10	-0.775391
91440680	chr5:91440680:A:G	2.68133e-05	-1.11326e-10	-0.846116
91440720	chr5:91440720:T:C	4.08332e-06	-1.53761	-1.1905
91441000	chr5:91441000:TTCTTATA:T	0.00101995	2.79249	-2.46166e-10
91441531	chr5:91441531:G:A	1.90296e-05	-1.11326e-10	-1.18902
91441684	chr5:91441684:G:A	1.89927e-05	-1.11326e-10	-1.19096
91441721	chr5:91441721:A:G	6.92789e-05	-1.11326e-10	0.103124
91441990	chr5:91441990:T:G	1.90274e-05	-1.11326e-10	-1.18913
91442028	chr5:91442028:C:T	5.73152e-06	-1.35736	-1.03167
91442807	chr5:91442807:A:C	5.40021e-06	-1.47488	-0.973697
91443332	chr5:91443332:G:A	2.40787e-05	-1.11326e-10	-0.953689
91443442	chr5:91443442:C:T	2.19113e-05	-1.11326e-10	-1.04802
91443969	chr5:91443969:G:A	1.89944e-05	-1.11326e-10	-1.19087
91444589	chr5:91444589:C:T	5.58504e-06	-1.38672	-1.02821
91444600	chr5:91444600:C:T	5.57611e-06	-1.38561	-1.03091
91444708	chr5:91444708:A:G	5.28549e-06	-1.42444	-1.04561
91444714	chr5:91444714:A:T	4.18279e-06	-1.522	-1.18204
91445040	chr5:91445040:A:G	3.63733e-05	-0.54118	-2.46166e-10
91445404	chr5:91445404:A:C	4.81377e-05	-1.11326e-10	-0.26095
91445806	chr5:91445806:G:A	4.18866e-05	-1.11326e-10	-0.400051
91446094	chr5:91446094:T:C	3.80205e-05	-0.49689	-2.46166e-10
91446190	chr5:91446190:A:G	2.62656e-05	0.322577	-1.18933
91446371	chr5:91446371:A:G	4.0825e-06	-1.53733	-1.19098
91446589	chr5:91446589:C:T	4.01121e-05	-0.443339	-2.46166e-10
91446627	chr5:91446627:C:T	4.0411e-06	-1.54753	-1.19097
91446784	chr5:91446784:C:T	5.14503e-06	-1.50194	-0.995043
91447077	chr5:91447077:C:T	1.99928e-05	-1.11326e-10	-1.13964
91447108	chr5:91447108:C:T	7.06377e-05	-1.11326e-10	0.122548
91447130	chr5:91447130:T:C	3.05429e-05	-1.11326e-10	-0.715885
91447331	chr5:91447331:A:C	1.91014e-05	-1.11326e-10	-1.18526
91447478	chr5:91447478:G:C	1.90499e-05	-1.11326e-10	-1.18796
91447480	chr5:91447480:G:A	1.90279e-05	-1.11326e-10	-1.18911
91447809	chr5:91447809:A:C	1.89923e-05	-1.11326e-10	-1.19098
91448289	chr5:91448289:A:G	3.97495e-06	-1.56707	-1.18793
91448411	chr5:91448411:A:G	5.54859e-06	-1.39551	-1.02597
91448692	chr5:91448692:A:G	5.52782e-06	-1.3973	-1.02792
91449054	chr5:91449054:C:T	5.26358e-05	-1.11326e-10	-0.17162
91449288	chr5:91449288:T:C	5.50468e-06	-1.39638	-1.03304
91449519	chr5:91449519:G:A	1.91548e-05	-1.11326e-10	-1.18246
91449570	chr5:91449570:G:A	1.37738e-05	-1.51225	-2.46166e-10
91450049	chr5:91450049:A:G	2.51795e-05	-1.11326e-10	-0.908987
91450126	chr5:91450126:C:A	7.22612e-06	-1.34776	-0.809556
91450186	chr5:91450186:T:C	1.97928e-05	-1.11326e-10	-1.1497
91450347	chr5:91450347:A:C	5.0683e-05	-1.11326e-10	-0.209425
91450630	chr5:91450630:C:T	6.52819e-06	-1.29325	-0.965632
91450776	chr5:91450776:C:T	6.17366e-06	-1.32566	-0.989062
91450883	chr5:91450883:C:T	6.88289e-05	-1.11326e-10	0.0966082
91451001	chr5:91451001:A:G	2.27129e-05	-1.11326e-10	-1.01208
91451478	chr5:91451478:T:A	6.33206e-05	-1.11326e-10	0.0131944
91451681	chr5:91451681:T:C	4.59212e-06	-1.44225	-1.16842
91452656	chr5:91452656:C:T	1.381e-05	-1.50963	-2.46166e-10
91452787	chr5:91452787:A:G	1.9186e-05	-1.11326e-10	-1.18083
91452815	chr5:91452815:A:C	3.99806e-05	-1.11326e-10	-0.446622
91453172	chr5:91453172:G:A	1.94713e-05	-1.11326e-10	-1.16608
91453561	chr5:91453561:A:C	1.87605e-05	-1.20326	-2.46166e-10
91453682	chr5:91453682:A:G	1.98067e-05	-1.11326e-10	-1.149
91453684	chr5:91453684:G:A	2.7184e-05	-1.11326e-10	-0.832389
91454239	chr5:91454239:T:C	4.44793e-06	-1.53609	-1.10648
91454249	chr5:91454249:C:G	2.90979e-05	-1.11326e-10	-0.764351
91454610	chr5:91454610:G:A	1.94596e-05	-1.11326e-10	-1.16667
91454785	chr5:91454785:G:T	7.50395e-06	-1.31643	-0.803152
91455247	chr5:91455247:C:T	2.42077e-05	-1.11326e-10	-0.948345
91455526	chr5:91455526:C:T	5.59482e-06	-1.39909	-1.01408
91455564	chr5:91455564:A:C	2.18914e-05	-0.178964	-0.869957
91455740	chr5:91455740:A:G	1.97464e-05	-1.11326e-10	-1.15205
91456016	chr5:91456016:A:C	2.23267e-05	-1.11326e-10	-1.02923
91457700	chr5:91457700:T:G	4.44445e-06	-1.46059	-1.18277
91457981	chr5:91457981:C:T	1.95493e-05	-1.11326e-10	-1.16207
91458059	chr5:91458059:G:A	1.52145e-05	-1.51046	0.0976973
91458089	chr5:91458089:A:G	1.288e-05	-1.43524	-0.144103
91458324	chr5:91458324:A:G	4.82472e-06	-1.52352	-1.03774
91458627	chr5:91458627:G:A	2.78204e-05	-1.11326e-10	-0.809246
91459106	chr5:91459106:A:C	2.88318e-05	-1.11326e-10	-0.773536
91459225	chr5:91459225:C:T	7.96355e-05	-1.11326e-10	0.242444
91459918	chr5:91459918:G:T	0.000123228	1.49624	-0.817219
91459993	chr5:91459993:T:C	1.92026e-05	-1.11326e-10	-1.17997
91460000	chr5:91460000:AC:A	2.00798e-05	-1.11326e-10	-1.1353
91460618	chr5:91460618:C:G	3.72896e-05	-1.11326e-10	-0.516302
91460642	chr5:91460642:CG:C	1.78009e-05	-1.25577	-2.46166e-10
91460644	chr5:91460644:TAC:T	1.77991e-05	-1.25587	-2.46166e-10
91460649	chr5:91460649:G:GAGCA	1.77704e-05	-1.25748	-2.46166e-10
91460650	chr5:91460650:T:A	1.82448e-05	-1.23113	-2.46166e-10
91460770	chr5:91460770:A:G	1.80013e-05	-1.43874	0.194162
91461387	chr5:91461387:C:T	3.02605e-05	-1.11326e-10	-0.725173
91461743	chr5:91461743:A:G	5.25802e-06	-1.38339	-1.09187
91461765	chr5:91461765:C:T	1.9821e-05	-1.11326e-10	-1.14828
91461782	chr5:91461782:A:G	9.2272e-06	-1.2616	-0.651265
91461811	chr5:91461811:G:A	6.56253e-06	-1.20431	-1.04933
91462267	chr5:91462267:C:T	3.78861e-05	-1.11326e-10	-0.500431
91462281	chr5:91462281:A:G	4.3851e-06	-1.51269	-1.14411
91462487	chr5:91462487:T:A	1.24397e-05	-1.4299	-0.184224
91462605	chr5:91462605:C:T	2.841e-05	-1.11326e-10	-0.788277
91462606	chr5:91462606:C:T	2.84814e-05	-1.11326e-10	-0.785765
91462736	chr5:91462736:T:C	4.42439e-05	0.618486	-0.963784
91463075	chr5:91463075:G:T	4.49287e-05	-1.11326e-10	-0.32994
91463474	chr5:91463474:A:G	2.78183e-05	-1.11326e-10	-0.809324
91464113	chr5:91464113:T:A	3.99173e-06	-1.56153	-1.18926
91464173	chr5:91464173:C:T	5.40443e-06	-1.3826	-1.0652
91464253	chr5:91464253:A:C	4.3286e-05	-1.11326e-10	-0.367186
91464321	chr5:91464321:G:A	2.78822e-05	-1.11326e-10	-0.807027
91464369	chr5:91464369:C:T	7.96319e-05	-1.11326e-10	0.242398
91464588	chr5:91464588:C:T	2.02703e-05	-1.40842	0.282564
91465032	chr5:91465032:T:C	1.42839e-05	-1.47589	-2.46166e-10
91465165	chr5:91465165:C:T	3.6715e-05	-1.11326e-10	-0.53183
91465418	chr5:91465418:T:C	1.35276e-05	-1.50283	-0.0274559
91465426	chr5:91465426:C:T	9.77505e-05	-1.11326e-10	0.447402
91466008	chr5:91466008:G:C	1.98025e-05	-1.11326e-10	-1.14921
91466393	chr5:91466393:T:A	4.80784e-06	-1.38017	-1.1846
91466931	chr5:91466931:G:A	4.02839e-06	-1.55848	-1.18317
91467738	chr5:91467738:T:C	2.23813e-05	-1.11326e-10	-1.02679
91467819	chr5:91467819:C:T	6.86488e-05	-1.11326e-10	0.0939876
91468637	chr5:91468637:T:C	1.90189e-05	-1.11326e-10	-1.18958
91469052	chr5:91469052:T:C	8.28918e-05	-1.11326e-10	0.28252
```
