## Supplementary material for "Characterization of shared and ancestry-specific signals driving complex traits using multi-ancestry fine-mapping": susiex_nc1.cs80.summary

```
# chr5:90469078-91469078
CS_ID	CS_LENGTH	CS_PURITY	MAX_PIP_SNP	BP	REF_ALLELE	ALT_ALLELE	REF_FRQ	BETA	SE	-LOG10P	MAX_PIP	POST-HOC_PROB_POP1	POST-HOC_PROB_POP2
1	77	0	chr5:90894483:G:T	90894483	T,T	G,G	1,1	-inf,inf	inf,inf	5.55704,0.00850736	0.144965	0.898492	0.279338
```
