## Supplementary material for "Characterization of shared and ancestry-specific signals driving complex traits using multi-ancestry fine-mapping": susiex_nc2.cs80.cs

```
CS_ID	SNP	BP	REF_ALLELE	ALT_ALLELE	REF_FRQ	BETA	SE	-LOG10P	CS_PIP	OVRL_PIP
1	chr5:90894483:G:T	90894483	T,T	G,G	1,1	-inf,inf	inf,inf	5.55704,0.00850736	0.144066	0.144066
1	chr5:90893069:A:G	90893069	G,G	A,A	1,1	-inf,-inf	inf,inf	5.44969,0.266929	0.138822	0.138822
1	chr5:90889700:C:T	90889700	T,T	C,C	1,1	-inf,-inf	inf,inf	5.41029,0.252318	0.125799	0.125799
1	chr5:90894600:C:G	90894600	G,G	C,C	1,1	-inf,-inf	inf,inf	5.25982,0.225421	0.0894848	0.0894848
1	chr5:90890830:T:C	90890830	C,C	T,T	1,1	-inf,-inf	inf,inf	5.29029,0.0576489	0.0838057	0.0838057
1	chr5:90895439:A:G	90895439	G,G	A,A	1,1	-inf,-inf	inf,inf	5.21474,0.113034	0.0740004	0.0740004
1	chr5:90909376:T:G	90909376	G,G	T,T	1,1	-inf,-inf	inf,inf	4.38554,0.400443	0.018414	0.018414
1	chr5:90906182:C:T	90906182	T,T	C,C	1,1	-inf,-inf	inf,inf	4.41518,0.0847497	0.0138726	0.0138726
1	chr5:90916459:A:G	90916459	G,G	A,A	1,1	-inf,-inf	inf,inf	3.64006,0.897848	0.00822717	0.00822717
1	chr5:90917075:G:A	90917075	A,A	G,G	1,1	-inf,-inf	inf,inf	3.64114,0.779239	0.00683626	0.00683626
1	chr5:90911582:G:A	90911582	A,A	G,G	1,1	-inf,-inf	inf,inf	3.61401,0.769131	0.00636737	0.00636737
1	chr5:90966377:T:A	90966377	A,A	T,T	1,1	-inf,-inf	inf,inf	3.68444,0.418835	0.00453735	0.00453735
1	chr5:90966658:T:C	90966658	C,C	T,T	1,1	-inf,inf	inf,inf	3.68654,0.0535603	0.00319597	0.00319597
1	chr5:90893382:A:G	90893382	G,G	A,A	1,1	-inf,inf	inf,inf	3.64133,0.110409	0.00300662	0.00300662
1	chr5:90576728:T:C	90576728	C,C	T,T	1,1	inf,-inf	inf,inf	3.79147,0.43059	0.0027773	0.0027773
1	chr5:90893575:T:C	90893575	C,C	T,T	1,1	-inf,inf	inf,inf	3.58688,0.106315	0.00269158	0.00269158
1	chr5:90892946:G:T	90892946	T,T	G,G	1,1	-inf,inf	inf,inf	3.54825,0.0367358	0.00242343	0.00242343
1	chr5:90889952:C:T	90889952	T,T	C,C	1,1	-inf,inf	inf,inf	3.53656,0.0497648	0.00237204	0.00237204
1	chr5:90984011:T:C	90984011	C,C	T,T	1,1	inf,-inf	inf,inf	3.54294,0.304052	0.00224182	0.00224182
1	chr5:90721054:G:A	90721054	A,A	G,G	1,1	-inf,-inf	inf,inf	2.93427,1.09216	0.00210486	0.00210486
1	chr5:90974019:G:A	90974019	A,A	G,G	1,1	-inf,inf	inf,inf	3.32983,0.333827	0.0018918	0.0018918
1	chr5:90973559:G:A	90973559	A,A	G,G	1,1	-inf,inf	inf,inf	3.32192,0.341455	0.00187684	0.00187684
1	chr5:90973532:C:A	90973532	A,A	C,C	1,1	-inf,inf	inf,inf	3.32518,0.311922	0.00183038	0.00183038
1	chr5:90973349:T:A	90973349	A,A	T,T	1,1	-inf,inf	inf,inf	3.31697,0.31437	0.00180458	0.00180458
1	chr5:90903747:G:A	90903747	A,A	G,G	1,1	-inf,inf	inf,inf	3.32548,0.221497	0.00170435	0.00170435
1	chr5:90969992:G:A	90969992	A,A	G,G	1,1	-inf,inf	inf,inf	3.21755,0.364116	0.0015555	0.0015555
1	chr5:90966795:T:C	90966795	C,C	T,T	1,1	-inf,inf	inf,inf	3.32569,0.042418	0.00152355	0.00152355
1	chr5:90975293:C:T	90975293	T,T	C,C	1,1	-inf,inf	inf,inf	3.28967,0.0879312	0.00143228	0.00143228
1	chr5:90707457:G:A	90707457	A,A	G,G	1,1	-inf,inf	inf,inf	3.11757,0.918991	0.00142951	0.00142951
1	chr5:90979089:T:A	90979089	A,A	T,T	1,1	-inf,inf	inf,inf	3.27577,0.104008	0.00140267	0.00140267
1	chr5:90983476:C:T	90983476	T,T	C,C	1,1	-inf,inf	inf,inf	3.27158,0.110845	0.00139603	0.00139603
1	chr5:90983597:C:T	90983597	T,T	C,C	1,1	-inf,inf	inf,inf	3.26619,0.103417	0.00137582	0.00137582
1	chr5:90976393:A:G	90976393	G,G	A,A	1,1	-inf,inf	inf,inf	3.26116,0.114495	0.00137032	0.00137032
1	chr5:90974465:T:G	90974465	G,G	T,T	1,1	-inf,inf	inf,inf	3.2533,0.10075	0.00133741	0.00133741
1	chr5:90983329:G:A	90983329	A,A	G,G	1,1	-inf,inf	inf,inf	3.25084,0.0902593	0.00132473	0.00132473
1	chr5:90974943:C:T	90974943	T,T	C,C	1,1	-inf,inf	inf,inf	3.2495,0.0883163	0.00131982	0.00131982
1	chr5:91165041:A:G	91165041	NA,G	NA,A	NA,1	NA,inf	NA,inf	NA,2.76443	0.00131978	0.00131978
1	chr5:90981220:A:G	90981220	G,G	A,A	1,1	-inf,inf	inf,inf	3.24751,0.0966308	0.00131956	0.00131956
1	chr5:90967352:A:T	90967352	T,T	A,A	1,1	-inf,inf	inf,inf	3.23793,0.103539	0.00129665	0.00129665
1	chr5:90725475:A:G	90725475	G,G	A,A	1,1	-inf,-inf	inf,inf	3.05933,0.621209	0.00129601	0.00129601
1	chr5:90973695:T:C	90973695	C,C	T,T	1,1	-inf,inf	inf,inf	3.23788,0.0918695	0.0012908	0.0012908
1	chr5:90968431:T:C	90968431	C,C	T,T	1,1	-inf,inf	inf,inf	3.2354,0.100447	0.00128937	0.00128937
1	chr5:90575697:T:C	90575697	C,C	T,T	1,1	inf,-inf	inf,inf	3.23822,0.702583	0.00127962	0.00127962
1	chr5:90968046:C:T	90968046	T,T	C,C	1,1	-inf,inf	inf,inf	3.22789,0.0804291	0.00125891	0.00125891
1	chr5:90976806:C:A	90976806	A,A	C,C	1,1	-inf,inf	inf,inf	3.2245,0.0955492	0.00125808	0.00125808
1	chr5:90980481:A:G	90980481	G,G	A,A	1,1	-inf,inf	inf,inf	3.21527,0.100332	0.00123768	0.00123768
1	chr5:90981858:C:A	90981858	A,A	C,C	1,1	-inf,inf	inf,inf	3.21464,0.0961207	0.00123374	0.00123374
1	chr5:90979249:A:T	90979249	T,T	A,A	1,1	-inf,inf	inf,inf	3.20567,0.106199	0.00121707	0.00121707
1	chr5:90976981:T:G	90976981	G,G	T,T	1,1	-inf,inf	inf,inf	3.2025,0.0992703	0.00120492	0.00120492
1	chr5:90978714:A:G	90978714	G,G	A,A	1,1	-inf,inf	inf,inf	3.20294,0.0965225	0.00120486	0.00120486
1	chr5:90887007:A:G	90887007	G,G	A,A	1,1	-inf,inf	inf,inf	3.20761,0.0484667	0.0012025	0.0012025
1	chr5:90976939:T:C	90976939	C,C	T,T	1,1	-inf,inf	inf,inf	3.20067,0.0956439	0.00119849	0.00119849
1	chr5:90980376:G:A	90980376	A,A	G,G	1,1	-inf,inf	inf,inf	3.19418,0.105186	0.00118838	0.00118838
1	chr5:90983625:G:A	90983625	A,A	G,G	1,1	-inf,inf	inf,inf	3.19173,0.109283	0.00118507	0.00118507
1	chr5:90981980:T:C	90981980	C,C	T,T	1,1	-inf,inf	inf,inf	3.19203,0.0994744	0.00118003	0.00118003
1	chr5:90978034:A:C	90978034	C,C	A,A	1,1	-inf,inf	inf,inf	3.18995,0.0979862	0.00117393	0.00117393
1	chr5:90969998:T:C	90969998	C,C	T,T	1,1	-inf,inf	inf,inf	3.18759,0.0916022	0.00116492	0.00116492
1	chr5:90970251:T:C	90970251	C,C	T,T	1,1	-inf,inf	inf,inf	3.17829,0.0907615	0.00114274	0.00114274
1	chr5:90978956:A:G	90978956	G,G	A,A	1,1	-inf,inf	inf,inf	3.17391,0.103034	0.00113881	0.00113881
1	chr5:91197474:C:A	91197474	NA,A	NA,C	NA,1	NA,inf	NA,inf	NA,2.62848	0.00111775	0.00111775
1	chr5:90975097:G:A	90975097	A,A	G,G	1,1	-inf,inf	inf,inf	3.16742,0.0893901	0.00111714	0.00111714
1	chr5:90969841:T:C	90969841	C,C	T,T	1,1	-inf,inf	inf,inf	3.14444,0.10672	0.00107443	0.00107443
1	chr5:90884168:G:A	90884168	A,NA	G,NA	1,NA	-inf,NA	inf,NA	2.60751,NA	0.00106853	0.00106853
1	chr5:91347228:T:A	91347228	A,NA	T,NA	1,NA	inf,NA	inf,NA	2.53258,NA	0.00105607	0.00105607
1	chr5:91441000:TTCTTATA:T	91441000	T,NA	TTCTTATA,NA	1,NA	-inf,NA	inf,NA	2.59593,NA	0.00104411	0.00104411
1	chr5:91200858:G:A	91200858	NA,A	NA,G	NA,1	NA,inf	NA,inf	NA,2.58352	0.00102827	0.00102827
1	chr5:90909590:G:GGAATACTAAAAACTTTGTGA	90909590	GGAATACTAAAAACTTTGTGA,GGAATACTAAAAACTTTGTGA	G,G	1,1	inf,-inf	inf,inf	3.20366,0.16731	0.00102362	0.00102362
1	chr5:91411115:C:T	91411115	NA,T	NA,C	NA,1	NA,inf	NA,inf	NA,2.48261	0.00102195	0.00102195
1	chr5:90532441:T:A	90532441	A,A	T,T	1,1	inf,-inf	inf,inf	1.92863,1.97655	0.000958487	0.000958487
1	chr5:91011122:A:G	91011122	G,G	A,A	1,1	-inf,-inf	inf,inf	2.92072,0.470916	0.000942674	0.000942674
1	chr5:90706779:T:C	90706779	C,C	T,T	1,1	-inf,-inf	inf,inf	2.94677,0.559709	0.000942588	0.000942588
```
