## Supplementary material for "Characterization of shared and ancestry-specific signals driving complex traits using multi-ancestry fine-mapping": susiex_nc2.cs80.snp

```
BP	SNP	PIP(CS1)	LogBF(CS1,Pop1)	LogBF(CS1,Pop2)
90470102	chr5:90470102:G:A	3.73208e-05	-1.11326e-10	-0.682124
90470452	chr5:90470452:A:G	2.62951e-05	-1.11326e-10	-1.03229
90471046	chr5:90471046:T:C	2.2668e-05	-1.11326e-10	-1.18072
90471429	chr5:90471429:C:T	2.84952e-05	-0.73741	-0.214528
90471438	chr5:90471438:GT:G	2.87281e-05	-0.678563	-0.265237
90471525	chr5:90471525:G:A	2.29387e-05	-1.11326e-10	-1.16885
90472471	chr5:90472471:C:CTT	4.75793e-06	-1.5625	-1.17936
90472507	chr5:90472507:T:A	2.6882e-05	-1.11326e-10	-1.01022
90472576	chr5:90472576:G:C	3.5829e-05	-1.11326e-10	-0.722917
90472770	chr5:90472770:A:G	5.69917e-05	-1.11326e-10	-0.258769
90473377	chr5:90473377:G:T	4.7384e-06	-1.55835	-1.18763
90474017	chr5:90474017:G:A	2.35836e-05	-1.11326e-10	-1.14112
90474089	chr5:90474089:G:C	2.31801e-05	-1.11326e-10	-1.15838
90474182	chr5:90474182:G:A	6.87129e-06	-1.22758	-1.14674
90474305	chr5:90474305:T:C	3.64424e-05	-1.11326e-10	-0.705941
90474664	chr5:90474664:G:A	4.68506e-05	-1.11326e-10	-0.45471
90474741	chr5:90474741:C:A	2.72015e-05	-1.11326e-10	-0.998402
90474951	chr5:90474951:G:A	4.69346e-06	-1.56504	-1.19046
90475383	chr5:90475383:G:C	2.77692e-05	-1.11326e-10	-0.977747
90476137	chr5:90476137:A:T	1.94181e-05	-1.33547	-2.46166e-10
90476655	chr5:90476655:G:C	2.25464e-05	-1.11326e-10	-1.1861
90478270	chr5:90478270:A:G	3.45047e-05	0.389599	-1.15018
90479182	chr5:90479182:CAACA:C	2.34884e-05	-1.11326e-10	-1.14517
90479398	chr5:90479398:G:A	4.81557e-05	0.112409	-0.539644
90479405	chr5:90479405:G:A	5.03895e-05	-1.11326e-10	-0.381891
90479604	chr5:90479604:T:A	2.26407e-05	-1.11326e-10	-1.18193
90480226	chr5:90480226:A:G	3.21766e-05	0.36055	-1.19099
90480423	chr5:90480423:T:C	2.2581e-05	-1.11326e-10	-1.18456
90480424	chr5:90480424:G:T	2.2556e-05	-1.11326e-10	-1.18567
90480425	chr5:90480425:T:TCCTA	2.2556e-05	-1.11326e-10	-1.18567
90480555	chr5:90480555:TC:T	2.73841e-05	-1.11326e-10	-0.991713
90480623	chr5:90480623:C:T	2.38638e-05	-1.11326e-10	-1.12931
90480902	chr5:90480902:G:T	3.06413e-05	-1.11326e-10	-0.879326
90481097	chr5:90481097:G:A	1.55769e-05	-1.55589	-2.46166e-10
90481329	chr5:90481329:A:G	5.96455e-05	-0.213257	-2.46166e-10
90481401	chr5:90481401:A:G	2.31568e-05	-1.11326e-10	-1.15938
90482017	chr5:90482017:T:A	0.000114095	-1.11326e-10	0.43536
90482078	chr5:90482078:C:T	9.28135e-05	0.0599485	0.168969
90482840	chr5:90482840:T:C	0.000193945	0.149582	0.816315
90483065	chr5:90483065:G:A	4.14445e-05	-1.11326e-10	-0.577319
90483364	chr5:90483364:GC:G	5.21648e-05	-1.11326e-10	-0.347267
90483457	chr5:90483457:G:T	6.11557e-05	-1.11326e-10	-0.188251
90483669	chr5:90483669:C:T	4.98946e-05	-0.391763	-2.46166e-10
90483730	chr5:90483730:G:A	4.5539e-05	0.0571309	-0.540237
90483791	chr5:90483791:A:T	1.9115e-05	-1.3512	-2.46166e-10
90484397	chr5:90484397:C:CTG	6.53145e-05	-0.0743604	-0.0481005
90485128	chr5:90485128:C:A	3.89194e-05	0.159341	-0.799524
90485146	chr5:90485146:A:G	6.39852e-06	-1.26519	-1.18042
90485154	chr5:90485154:C:T	3.18433e-05	0.0282141	-0.869063
90485345	chr5:90485345:A:G	1.54267e-05	-1.56557	-2.46166e-10
90485398	chr5:90485398:G:A	3.42184e-05	-0.267021	-0.501891
90485714	chr5:90485714:G:C	2.50329e-05	-1.11326e-10	-1.08148
90485777	chr5:90485777:C:T	4.93656e-05	0.505886	-0.908308
90485979	chr5:90485979:A:G	2.28243e-05	-1.11326e-10	-1.17385
90486122	chr5:90486122:T:C	1.76323e-05	-1.21803	-0.213912
90486864	chr5:90486864:A:G	2.03323e-05	-0.173099	-1.11636
90486989	chr5:90486989:T:C	2.32827e-05	-1.11326e-10	-1.15397
90487775	chr5:90487775:A:G	5.24108e-05	-1.11326e-10	-0.342562
90488195	chr5:90488195:G:A	3.16276e-05	-1.11326e-10	-0.847645
90488221	chr5:90488221:A:G	2.27149e-05	-1.11326e-10	-1.17865
90488331	chr5:90488331:T:A	6.01352e-06	-1.32077	-1.18689
90488806	chr5:90488806:AT:A	7.59859e-06	-1.47498	-0.798728
90488945	chr5:90488945:T:C	5.57144e-05	-1.11326e-10	-0.281437
90489327	chr5:90489327:A:G	6.38535e-05	0.925206	-1.07029
90489429	chr5:90489429:C:T	2.49029e-05	-1.11326e-10	-1.08669
90489587	chr5:90489587:C:T	7.03243e-06	-1.20826	-1.14289
90489595	chr5:90489595:G:T	7.00215e-06	-1.22096	-1.1345
90490101	chr5:90490101:T:C	2.43688e-05	-1.11326e-10	-1.10837
90490226	chr5:90490226:G:T	8.60949e-06	-1.48159	-0.667225
90490307	chr5:90490307:G:A	6.48315e-05	0.408232	-0.538115
90490468	chr5:90490468:A:G	6.94028e-06	-1.18117	-1.18316
90490911	chr5:90490911:G:A	2.50855e-05	-1.11326e-10	-1.07939
90490949	chr5:90490949:T:C	4.96913e-05	0.294526	-0.690372
90491321	chr5:90491321:C:G	1.58084e-05	-1.54114	-2.46166e-10
90491379	chr5:90491379:G:C	5.07696e-05	-1.11326e-10	-0.374377
90491604	chr5:90491604:T:C	1.71966e-05	-1.45696	-2.46166e-10
90491751	chr5:90491751:A:G	2.24367e-05	-1.11326e-10	-1.19098
90492713	chr5:90492713:T:C	3.40076e-05	-1.11326e-10	-0.77509
90492891	chr5:90492891:A:G	5.0868e-05	-1.11326e-10	-0.37244
90493017	chr5:90493017:A:AAAAG	6.44482e-06	-1.2601	-1.1783
90493074	chr5:90493074:A:G	4.41851e-05	0.214865	-0.728153
90493078	chr5:90493078:C:T	1.56014e-05	-1.55431	-2.46166e-10
90493189	chr5:90493189:T:C	2.50295e-05	-1.11326e-10	-1.08162
90493280	chr5:90493280:T:C	5.26777e-05	-1.11326e-10	-0.337482
90493322	chr5:90493322:C:T	3.0876e-05	-0.0676697	-0.804026
90493512	chr5:90493512:T:G	2.3134e-05	-1.11326e-10	-1.16037
90494716	chr5:90494716:C:G	2.25034e-05	-1.11326e-10	-1.18801
90495172	chr5:90495172:C:T	6.5806e-06	-1.43627	-0.981275
90495229	chr5:90495229:T:C	2.27096e-05	-1.11326e-10	-1.17889
90495441	chr5:90495441:A:G	6.85336e-06	-1.23186	-1.14508
90496011	chr5:90496011:G:A	5.16506e-05	-0.357173	-2.46166e-10
90496498	chr5:90496498:T:G	2.27797e-05	-1.11326e-10	-1.17581
90496691	chr5:90496691:A:G	3.41616e-05	-0.192472	-0.578101
90496906	chr5:90496906:T:A	1.98286e-05	-0.2644	-1.05015
90497223	chr5:90497223:G:T	2.43852e-05	-0.872249	-0.235451
90497356	chr5:90497356:TAAG:T	2.37983e-05	-1.11326e-10	-1.13206
90497396	chr5:90497396:C:T	1.97741e-05	-0.265178	-1.05213
90498256	chr5:90498256:C:T	2.25529e-05	-1.11326e-10	-1.18581
90498466	chr5:90498466:A:G	2.24569e-05	-1.11326e-10	-1.19008
90499026	chr5:90499026:A:G	2.30281e-05	-1.11326e-10	-1.16496
90499123	chr5:90499123:A:T	1.09261e-05	-1.46475	-0.445772
90499790	chr5:90499790:G:A	4.61147e-05	-1.11326e-10	-0.470544
90501037	chr5:90501037:T:A	6.86276e-06	-1.23094	-1.14463
90501217	chr5:90501217:A:C	5.1445e-05	-1.11326e-10	-0.361161
90501327	chr5:90501327:TTCTG:T	2.28272e-05	-1.11326e-10	-1.17372
90501548	chr5:90501548:G:A	2.2438e-05	-1.11326e-10	-1.19092
90501611	chr5:90501611:A:C	2.34524e-05	-1.11326e-10	-1.1467
90501730	chr5:90501730:T:C	2.42892e-05	-1.11326e-10	-1.11164
90501752	chr5:90501752:T:C	0.000102098	-1.11326e-10	0.324263
90502255	chr5:90502255:G:A	4.98364e-05	-1.11326e-10	-0.39293
90502292	chr5:90502292:A:G	4.46664e-05	0.680599	-1.18305
90502412	chr5:90502412:G:A	2.27999e-05	-1.11326e-10	-1.17492
90503056	chr5:90503056:A:G	4.16983e-05	0.602351	-1.17357
90503131	chr5:90503131:T:C	2.83626e-05	-1.11326e-10	-0.956604
90503342	chr5:90503342:T:G	2.62417e-05	-1.11326e-10	-1.03432
90503419	chr5:90503419:G:A	3.0658e-05	-0.878782	-2.46166e-10
90504062	chr5:90504062:G:A	2.8231e-05	-1.11326e-10	-0.961254
90504067	chr5:90504067:G:A	2.82431e-05	-1.11326e-10	-0.960825
90504358	chr5:90504358:A:ACT	2.75852e-05	-1.11326e-10	-0.984397
90504554	chr5:90504554:TC:T	7.6708e-06	-1.15639	-1.10786
90504698	chr5:90504698:T:A	3.29996e-05	-1.11326e-10	-0.805179
90504770	chr5:90504770:T:A	0.000103705	-1.11326e-10	0.339875
90506161	chr5:90506161:G:A	1.89155e-05	-0.216089	-1.1456
90506179	chr5:90506179:A:T	3.49933e-05	-1.11326e-10	-0.746517
90506187	chr5:90506187:G:C	6.84901e-06	-1.18659	-1.19098
90506321	chr5:90506321:A:G	2.69494e-05	-1.11326e-10	-1.00771
90507101	chr5:90507101:A:C	2.25994e-05	-1.11326e-10	-1.18375
90507371	chr5:90507371:T:C	6.7275e-06	-1.20477	-1.1907
90507674	chr5:90507674:ATG:A	4.40204e-05	-1.11326e-10	-0.517022
90507677	chr5:90507677:T:A	4.36597e-05	-1.11326e-10	-0.525249
90507724	chr5:90507724:T:C	1.66778e-05	-1.4876	-2.46166e-10
90507770	chr5:90507770:T:C	6.72451e-05	0.729644	-0.822975
90508153	chr5:90508153:T:G	1.75785e-05	-1.435	-2.46166e-10
90508528	chr5:90508528:C:T	2.34138e-05	-1.11326e-10	-1.14835
90508691	chr5:90508691:C:T	6.15023e-05	-1.11326e-10	-0.1826
90508791	chr5:90508791:G:A	8.84867e-05	0.213797	-0.0326204
90508845	chr5:90508845:C:T	0.000142268	-1.11326e-10	0.656037
90509034	chr5:90509034:C:T	0.00013703	0.229229	0.389294
90510241	chr5:90510241:G:A	1.8594e-05	-0.21528	-1.16356
90510247	chr5:90510247:A:G	1.93254e-05	-0.176071	-1.16419
90510250	chr5:90510250:C:T	1.82539e-05	-0.234998	-1.1623
90510251	chr5:90510251:G:A	2.2437e-05	-1.11326e-10	-1.19097
90510448	chr5:90510448:G:A	0.000187195	0.396096	0.53438
90510531	chr5:90510531:T:C	2.51342e-05	-1.11326e-10	-1.07745
90510533	chr5:90510533:T:A	2.30454e-05	-1.11326e-10	-1.16421
90510912	chr5:90510912:G:A	0.000187631	0.160548	0.772256
90510930	chr5:90510930:G:A	1.87196e-05	-1.20224	-0.16987
90511335	chr5:90511335:AGTTT:A	0.000148932	1.47142	-0.76961
90511578	chr5:90511578:T:C	0.000116901	1.51791	-1.05825
90511862	chr5:90511862:G:A	2.42732e-05	-1.11326e-10	-1.1123
90511894	chr5:90511894:G:A	0.000161836	1.88925	-1.10435
90511915	chr5:90511915:A:G	9.20945e-05	1.33063	-1.10949
90512714	chr5:90512714:C:G	2.2849e-05	-1.11326e-10	-1.17277
90513160	chr5:90513160:T:G	2.26377e-05	-1.11326e-10	-1.18206
90513162	chr5:90513162:T:C	2.80797e-05	0.219099	-1.18573
90513799	chr5:90513799:C:T	2.32133e-05	-1.11326e-10	-1.15695
90513862	chr5:90513862:C:T	7.53243e-06	-1.13525	-1.1472
90513965	chr5:90513965:A:G	9.30838e-05	1.26597	-1.03415
90514000	chr5:90514000:T:C	2.25523e-05	-1.11326e-10	-1.18584
90514024	chr5:90514024:T:G	2.36581e-05	-1.11326e-10	-1.13797
90514446	chr5:90514446:GTTTA:G	5.30245e-05	0.859374	-1.19029
90514470	chr5:90514470:T:G	1.46728e-05	-1.54925	-0.0664371
90514844	chr5:90514844:A:ACTT	7.39691e-05	1.18949	-1.18752
90515173	chr5:90515173:A:G	2.276e-05	-1.11326e-10	-1.17667
90515445	chr5:90515445:T:C	2.3699e-05	-1.11326e-10	-1.13624
90515928	chr5:90515928:A:C	2.36522e-05	-1.11326e-10	-1.13822
90516006	chr5:90516006:C:T	2.2439e-05	-1.11326e-10	-1.19087
90516042	chr5:90516042:G:T	3.46437e-05	-1.11326e-10	-0.75656
90516669	chr5:90516669:A:T	3.4601e-05	-1.11326e-10	-0.757792
90516859	chr5:90516859:T:A	0.000124869	1.56405	-1.03847
90516908	chr5:90516908:CACTG:C	0.00012211	1.61322	-1.10997
90517529	chr5:90517529:TCTTA:T	2.37076e-05	-1.11326e-10	-1.13588
90517559	chr5:90517559:C:G	2.25071e-05	-1.11326e-10	-1.18784
90517616	chr5:90517616:T:G	1.54178e-05	-1.56615	-2.46166e-10
90517628	chr5:90517628:T:C	0.000119397	1.56542	-1.08464
90518183	chr5:90518183:T:G	2.24824e-05	-1.11326e-10	-1.18894
90518651	chr5:90518651:TCAA:T	2.38683e-05	-1.11326e-10	-1.12912
90519291	chr5:90519291:G:T	2.93141e-05	-0.923607	-2.46166e-10
90519944	chr5:90519944:T:C	7.60262e-06	-1.15575	-1.11743
90519946	chr5:90519946:T:C	2.24459e-05	-1.11326e-10	-1.19057
90520094	chr5:90520094:T:C	2.36792e-05	-1.11326e-10	-1.13708
90520134	chr5:90520134:T:C	2.25954e-05	-1.18393	-2.46166e-10
90520299	chr5:90520299:G:A	5.7833e-05	-0.244116	-2.46166e-10
90520482	chr5:90520482:C:A	9.78845e-06	-1.37257	-0.647901
90520492	chr5:90520492:A:AT	9.70684e-05	1.42588	-1.15214
90520531	chr5:90520531:A:G	0.000129204	-1.11326e-10	0.55972
90520566	chr5:90520566:G:A	9.4914e-05	1.40162	-1.15032
90520722	chr5:90520722:C:T	1.67763e-05	-1.4817	-2.46166e-10
90520813	chr5:90520813:G:A	3.94841e-05	-1.11326e-10	-0.625776
90520827	chr5:90520827:G:C	1.30753e-05	-0.976501	-0.754447
90521241	chr5:90521241:T:A	1.83702e-05	-1.39094	-2.46166e-10
90521535	chr5:90521535:GTAAAGA:G	2.33542e-05	-1.11326e-10	-1.1509
90521725	chr5:90521725:TAA:T	8.05914e-05	1.2772	-1.18949
90521846	chr5:90521846:T:G	3.4916e-05	-1.11326e-10	-0.74873
90522012	chr5:90522012:C:CA	8.62057e-06	-1.35408	-0.793442
90522081	chr5:90522081:G:A	2.24955e-05	-1.11326e-10	-1.18836
90522947	chr5:90522947:A:G	9.56706e-06	-1.39706	-0.646289
90523141	chr5:90523141:CAT:C	8.96639e-05	1.38341	-1.18902
90523208	chr5:90523208:T:G	9.45792e-06	-1.40195	-0.65287
90523743	chr5:90523743:A:C	7.35256e-05	1.11569	-1.11973
90523983	chr5:90523983:A:G	0.00011833	1.53621	-1.06441
90524105	chr5:90524105:C:T	0.000128951	-1.11326e-10	0.55776
90524427	chr5:90524427:A:T	2.40312e-05	-1.11326e-10	-1.12232
90524748	chr5:90524748:C:T	2.90937e-05	-1.11326e-10	-0.931154
90524836	chr5:90524836:C:T	6.32633e-05	-1.11326e-10	-0.15437
90525167	chr5:90525167:T:C	1.08777e-05	-1.39048	-0.524475
90525308	chr5:90525308:A:G	0.00030352	1.41377	-2.46166e-10
90526404	chr5:90526404:G:T	1.10501e-05	-1.38794	-0.511295
90526429	chr5:90526429:C:T	2.55231e-05	-1.11326e-10	-1.06209
90527175	chr5:90527175:C:A	9.83374e-06	-1.38126	-0.634592
90527702	chr5:90527702:T:TA	6.87473e-05	-1.11326e-10	-0.0712368
90527850	chr5:90527850:A:G	1.69355e-05	-1.47226	-2.46166e-10
90527867	chr5:90527867:T:C	2.36991e-05	-1.11326e-10	-1.13624
90527984	chr5:90527984:A:G	2.892e-05	-1.11326e-10	-0.937141
90528251	chr5:90528251:G:A	2.24499e-05	-1.11326e-10	-1.19039
90528968	chr5:90528968:AC:A	0.000143555	-1.11326e-10	0.665047
90529159	chr5:90529159:C:T	9.91858e-06	-1.35668	-0.650589
90529166	chr5:90529166:G:A	2.25303e-05	-1.11326e-10	-1.18681
90529393	chr5:90529393:G:A	0.000202619	0.847092	0.162559
90529834	chr5:90529834:T:C	0.000109081	1.44096	-1.05054
90529899	chr5:90529899:A:G	2.45399e-05	-1.11326e-10	-1.10137
90530046	chr5:90530046:A:G	1.64255e-05	-1.50284	-2.46166e-10
90530114	chr5:90530114:T:G	1.67823e-05	-1.48135	-2.46166e-10
90530212	chr5:90530212:T:G	1.62223e-05	-1.51529	-2.46166e-10
90530533	chr5:90530533:C:T	6.9786e-05	-1.11326e-10	-0.0562411
90530546	chr5:90530546:T:C	3.10418e-05	-1.11326e-10	-0.86634
90530763	chr5:90530763:T:G	0.000114857	1.45686	-1.01485
90530909	chr5:90530909:A:G	0.000280665	0.970999	0.364489
90531563	chr5:90531563:A:C	2.94332e-05	-1.11326e-10	-0.91955
90531640	chr5:90531640:A:G	1.63536e-05	-1.50723	-2.46166e-10
90531660	chr5:90531660:A:C	2.62238e-05	-1.11326e-10	-1.03501
90531983	chr5:90531983:A:G	5.11895e-05	-1.11326e-10	-0.36614
90532199	chr5:90532199:T:TTTA	8.98227e-06	-1.41688	-0.689542
90532441	chr5:90532441:T:A	0.000958487	0.974987	1.58869
90532572	chr5:90532572:TTAAG:T	1.09849e-05	-1.38606	-0.519091
90533027	chr5:90533027:G:A	3.05896e-05	-1.11326e-10	-0.881014
90533110	chr5:90533110:A:T	6.21192e-06	-1.28474	-1.19046
90533683	chr5:90533683:T:C	1.26388e-05	-1.40048	-0.364422
90533723	chr5:90533723:C:T	3.1129e-05	-1.11326e-10	-0.863534
90534063	chr5:90534063:G:A	7.27954e-05	-1.11326e-10	-0.0140228
90534158	chr5:90534158:T:C	0.000155343	1.9099	-1.16593
90534261	chr5:90534261:G:A	2.24585e-05	-1.11326e-10	-1.19001
90534639	chr5:90534639:A:T	1.23299e-05	-1.44165	-0.347994
90534669	chr5:90534669:A:G	0.00012434	-1.11326e-10	0.521344
90534712	chr5:90534712:T:G	0.000119903	1.65256	-1.16755
90536023	chr5:90536023:G:T	5.91685e-06	-1.33309	-1.19078
90537516	chr5:90537516:A:C	1.54041e-05	-1.56704	-2.46166e-10
90538333	chr5:90538333:G:C	3.14487e-05	-1.11326e-10	-0.853318
90538341	chr5:90538341:G:T	2.60943e-05	-1.11326e-10	-1.03996
90539222	chr5:90539222:A:C	1.17063e-05	-1.39815	-0.4434
90539438	chr5:90539438:T:C	0.000312509	1.07791	0.365054
90539789	chr5:90539789:T:C	2.35429e-05	-1.11326e-10	-1.14285
90539999	chr5:90539999:AAAAAAAG:A	2.27724e-05	-1.11326e-10	-1.17613
90540103	chr5:90540103:G:A	2.47105e-05	-1.11326e-10	-1.09445
90540270	chr5:90540270:A:G	5.82077e-06	-1.51759	-1.02265
90540411	chr5:90540411:G:A	2.65973e-05	-1.11326e-10	-1.02087
90540741	chr5:90540741:A:T	1.23694e-05	-1.19866	-0.587784
90540983	chr5:90540983:T:C	2.20393e-05	-1.20885	-2.46166e-10
90541011	chr5:90541011:T:G	2.68371e-05	-1.11326e-10	-1.01189
90541381	chr5:90541381:A:G	5.29158e-05	-1.11326e-10	-0.332973
90541651	chr5:90541651:T:TG	5.05562e-05	-1.33403	0.955437
90541716	chr5:90541716:CAGT:C	1.61732e-05	-1.06814	-0.450183
90541765	chr5:90541765:G:A	2.67674e-05	-1.11326e-10	-1.01449
90541796	chr5:90541796:G:A	1.93305e-05	-1.33999	-2.46166e-10
90542336	chr5:90542336:C:G	3.69714e-05	-1.11326e-10	-0.691531
90542388	chr5:90542388:C:T	0.000457919	0.686606	1.13841
90542422	chr5:90542422:C:T	2.25224e-05	-1.11326e-10	-1.18717
90542464	chr5:90542464:G:A	2.66863e-05	-1.11326e-10	-1.01752
90542591	chr5:90542591:TTG:T	2.3899e-05	-1.11326e-10	-1.12784
90543021	chr5:90543021:A:G	2.40772e-05	-1.11326e-10	-1.12041
90543090	chr5:90543090:G:A	2.37988e-05	-1.13204	-2.46166e-10
90543254	chr5:90543254:C:T	1.12288e-05	-1.21305	-0.670149
90543282	chr5:90543282:G:C	2.52729e-05	-1.11326e-10	-1.07194
90543638	chr5:90543638:A:C	2.57463e-05	-1.11326e-10	-1.05338
90543770	chr5:90543770:A:C	1.6915e-05	-1.47347	-2.46166e-10
90543905	chr5:90543905:T:C	2.72954e-05	-1.11326e-10	-0.994958
90544365	chr5:90544365:G:A	6.90981e-05	-0.0661471	-2.46166e-10
90544627	chr5:90544627:A:C	2.36228e-05	-1.11326e-10	-1.13946
90544704	chr5:90544704:A:G	3.02389e-05	-1.11326e-10	-0.892544
90544919	chr5:90544919:C:T	2.37973e-05	-1.1321	-2.46166e-10
90545117	chr5:90545117:A:G	1.08409e-05	-0.783072	-1.13528
90545529	chr5:90545529:G:A	6.88057e-05	1.11565	-1.18604
90546440	chr5:90546440:A:G	2.56855e-05	0.0794131	-1.13516
90546746	chr5:90546746:A:T	2.59059e-05	-1.11326e-10	-1.04721
90546749	chr5:90546749:A:G	1.85552e-05	-1.38093	-2.46166e-10
90546893	chr5:90546893:T:G	2.24845e-05	-1.11326e-10	-1.18885
90547132	chr5:90547132:T:C	2.54518e-05	0.0794415	-1.14433
90547252	chr5:90547252:C:T	2.11483e-05	-1.38609	0.135977
90547466	chr5:90547466:A:G	2.7295e-05	0.134375	-1.12935
90547631	chr5:90547631:G:T	8.20345e-06	-1.25169	-0.945426
90548309	chr5:90548309:C:T	2.44096e-05	-1.1067	-2.46166e-10
90548621	chr5:90548621:A:G	1.06966e-05	-1.41844	-0.513309
90548739	chr5:90548739:G:T	2.93461e-05	0.196942	-1.11946
90549082	chr5:90549082:GT:G	6.25713e-05	1.00672	-1.17209
90549610	chr5:90549610:A:G	4.13637e-05	-1.11326e-10	-0.57927
90549677	chr5:90549677:T:C	8.63985e-06	-1.30885	-0.836435
90549720	chr5:90549720:A:G	8.24435e-06	-1.51681	-0.67534
90550163	chr5:90550163:C:T	2.70131e-05	0.0996912	-1.10504
90550290	chr5:90550290:G:A	1.90146e-05	-1.44547	0.0889997
90550550	chr5:90550550:C:T	4.11244e-05	-1.11326e-10	-0.585072
90550637	chr5:90550637:C:T	2.2438e-05	-1.11326e-10	-1.19092
90550839	chr5:90550839:T:C	2.79113e-05	0.143185	-1.11583
90551126	chr5:90551126:G:A	0.000155877	0.87266	-0.125264
90551767	chr5:90551767:C:T	6.95936e-05	1.11059	-1.16959
90551877	chr5:90551877:C:T	8.40494e-05	1.20404	-1.07431
90552937	chr5:90552937:C:A	2.39316e-05	-1.11326e-10	-1.12648
90553017	chr5:90553017:C:A	2.24379e-05	-1.11326e-10	-1.19092
90553390	chr5:90553390:C:A	2.62713e-05	-1.0332	-2.46166e-10
90555219	chr5:90555219:T:G	2.69371e-05	0.0992828	-1.10745
90555502	chr5:90555502:T:C	2.54667e-05	0.0537985	-1.1181
90555670	chr5:90555670:C:T	2.24435e-05	-1.11326e-10	-1.19067
90555793	chr5:90555793:A:G	2.95501e-05	0.195305	-1.11089
90556018	chr5:90556018:T:C	2.09176e-05	-1.26108	-2.46166e-10
90556109	chr5:90556109:C:T	1.55744e-05	-1.55605	-2.46166e-10
90556205	chr5:90556205:C:T	9.59778e-06	-0.868612	-1.17153
90556759	chr5:90556759:C:T	2.73448e-05	0.104909	-1.09806
90556832	chr5:90556832:C:T	2.39273e-05	-1.11326e-10	-1.12666
90557011	chr5:90557011:A:T	2.54705e-05	-1.11326e-10	-1.06415
90557252	chr5:90557252:C:T	7.41545e-06	-1.26301	-1.0351
90557525	chr5:90557525:G:C	4.04315e-05	0.478128	-1.08019
90557951	chr5:90557951:A:G	0.000102583	0.328993	-2.46166e-10
90558199	chr5:90558199:G:A	2.3457e-05	-1.11326e-10	-1.14651
90558295	chr5:90558295:A:C	2.36823e-05	-1.11326e-10	-1.13695
90558415	chr5:90558415:T:G	2.25112e-05	-1.11326e-10	-1.18766
90558610	chr5:90558610:C:T	4.52846e-05	-1.11326e-10	-0.488708
90558631	chr5:90558631:G:C	7.36867e-06	-1.2222	-1.08224
90558666	chr5:90558666:G:A	4.5123e-05	-1.11326e-10	-0.492283
90558798	chr5:90558798:G:A	2.25588e-05	-1.11326e-10	-1.18555
90558973	chr5:90558973:C:T	2.52792e-05	0.00560797	-1.0773
90558979	chr5:90558979:A:G	2.98253e-05	-1.11326e-10	-0.906317
90559226	chr5:90559226:A:G	2.98485e-05	-1.11326e-10	-0.905541
90560142	chr5:90560142:A:G	3.96495e-05	-0.621596	-2.46166e-10
90560613	chr5:90560613:GA:G	2.30482e-05	-1.11326e-10	-1.16409
90561447	chr5:90561447:A:C	0.000120805	0.710187	-0.217688
90561757	chr5:90561757:A:G	5.56805e-05	0.885515	-1.16756
90561808	chr5:90561808:G:A	1.98342e-05	-1.44873	0.134468
90562245	chr5:90562245:A:C	2.34371e-05	-1.11326e-10	-1.14735
90562295	chr5:90562295:C:T	2.49127e-05	-1.11326e-10	-1.0863
90562297	chr5:90562297:T:A	4.36728e-05	-1.11326e-10	-0.524949
90562603	chr5:90562603:G:A	2.08562e-05	-1.26402	-2.46166e-10
90562976	chr5:90562976:G:T	2.26345e-05	-0.196373	-0.985826
90563272	chr5:90563272:T:C	7.30737e-05	-0.0102065	-2.46166e-10
90563573	chr5:90563573:G:T	2.44636e-05	-1.11326e-10	-1.10449
90563731	chr5:90563731:A:T	2.27886e-05	-0.22235	-0.953064
90564053	chr5:90564053:G:A	1.55565e-05	-0.586687	-0.970509
90564280	chr5:90564280:T:C	2.2065e-05	-0.240114	-0.967569
90564998	chr5:90564998:G:A	2.07979e-05	-0.305132	-0.961693
90565021	chr5:90565021:G:C	2.35722e-05	-1.11326e-10	-1.14161
90565032	chr5:90565032:T:C	5.089e-05	-1.11326e-10	-0.372009
90565155	chr5:90565155:T:C	2.40629e-05	-1.11326e-10	-1.121
90565166	chr5:90565166:G:A	1.54537e-05	-1.56383	-2.46166e-10
90565188	chr5:90565188:A:G	2.14787e-05	-0.268333	-0.966282
90565495	chr5:90565495:T:C	0.000107485	0.70424	-0.328567
90565593	chr5:90565593:G:T	0.000104076	0.962218	-0.618771
90565621	chr5:90565621:A:G	2.36016e-05	-1.11326e-10	-1.14036
90565796	chr5:90565796:T:C	2.92214e-05	-0.285197	-0.641578
90565882	chr5:90565882:G:A	2.70027e-05	-0.35724	-0.648499
90566079	chr5:90566079:A:G	2.80084e-05	-0.96917	-2.46166e-10
90566326	chr5:90566326:G:A	2.90525e-05	-1.11326e-10	-0.93257
90566433	chr5:90566433:GC:G	2.75666e-05	-1.11326e-10	-0.98507
90566798	chr5:90566798:C:T	0.000108634	0.721396	-0.335083
90567083	chr5:90567083:A:G	2.82289e-05	-1.11326e-10	-0.961327
90567170	chr5:90567170:C:A	2.80966e-05	-0.298101	-0.667926
90567332	chr5:90567332:G:C	2.92498e-05	-0.925803	-2.46166e-10
90567462	chr5:90567462:T:C	9.61684e-05	0.883282	-0.618856
90568018	chr5:90568018:A:G	2.65147e-05	-0.354406	-0.669568
90568921	chr5:90568921:A:G	2.75638e-05	-0.310527	-0.674643
90569262	chr5:90569262:G:A	2.87282e-05	-0.270486	-0.673311
90569276	chr5:90569276:G:A	4.00326e-05	-1.11326e-10	-0.61198
90569306	chr5:90569306:T:C	1.51267e-05	-1.29018	-0.295034
90569502	chr5:90569502:T:G	2.25806e-05	-1.11326e-10	-1.18458
90570037	chr5:90570037:A:G	0.000177733	0.079385	0.799221
90570731	chr5:90570731:A:G	5.10487e-05	-1.11326e-10	-0.368895
90570778	chr5:90570778:A:T	0.000172043	0.846071	-2.46166e-10
90571347	chr5:90571347:C:T	4.35441e-05	0.604091	-1.13199
90571556	chr5:90571556:A:G	1.90383e-05	-0.646008	-0.709215
90572006	chr5:90572006:T:G	2.90235e-05	-0.284089	-0.64948
90572011	chr5:90572011:A:G	3.15478e-05	-0.850173	-2.46166e-10
90572287	chr5:90572287:G:A	2.91501e-05	-1.11326e-10	-0.929217
90572495	chr5:90572495:A:G	5.09117e-05	-1.11326e-10	-0.371581
90572529	chr5:90572529:C:T	3.01259e-05	-0.391551	-0.504739
90572643	chr5:90572643:C:T	5.03334e-06	-1.51584	-1.16975
90572869	chr5:90572869:G:A	2.45418e-05	-1.11326e-10	-1.1013
90572881	chr5:90572881:A:T	2.81409e-05	-1.11326e-10	-0.964449
90572962	chr5:90572962:G:A	1.18684e-05	-1.44098	-0.38681
90573153	chr5:90573153:T:C	2.32686e-05	-1.11326e-10	-1.15457
90573648	chr5:90573648:C:T	1.17361e-05	-0.751957	-1.08705
90573689	chr5:90573689:G:A	1.71002e-05	-1.20169	-0.260894
90573874	chr5:90573874:A:G	4.88597e-05	-1.11326e-10	-0.412723
90573901	chr5:90573901:TAG:T	1.5878e-05	-1.53674	-2.46166e-10
90573902	chr5:90573902:A:G	2.51358e-05	-0.141109	-0.936275
90574131	chr5:90574131:T:C	2.72791e-05	-1.11326e-10	-0.995554
90574547	chr5:90574547:T:C	4.02195e-05	-1.11326e-10	-0.607324
90574554	chr5:90574554:T:C	4.44469e-05	-1.11326e-10	-0.507379
90574586	chr5:90574586:G:A	2.96182e-05	-1.11326e-10	-0.913286
90575005	chr5:90575005:T:G	2.67407e-05	-0.169835	-0.845653
90575080	chr5:90575080:T:C	2.67795e-05	0.085646	-1.09969
90575223	chr5:90575223:A:G	3.22118e-05	-1.11326e-10	-0.829343
90575405	chr5:90575405:A:C	4.04991e-05	-0.298692	-0.301702
90575558	chr5:90575558:C:T	2.95901e-05	0.226955	-1.14119
90575591	chr5:90575591:C:T	3.2749e-05	-1.11326e-10	-0.812803
90575697	chr5:90575697:T:C	0.00127962	3.38574	-0.533103
90575702	chr5:90575702:C:T	2.91996e-05	-0.00788422	-0.919636
90575779	chr5:90575779:G:A	2.78591e-05	-1.11326e-10	-0.974517
90576058	chr5:90576058:C:T	2.39886e-05	-1.11326e-10	-1.12409
90576211	chr5:90576211:C:G	0.000113134	-1.11326e-10	0.426894
90576567	chr5:90576567:C:T	1.66717e-05	-1.15923	-0.328733
90576583	chr5:90576583:T:A	3.07343e-05	-0.0597675	-0.816527
90576728	chr5:90576728:T:C	0.0027773	4.44474	-0.817185
90576746	chr5:90576746:C:T	2.63488e-05	-1.11326e-10	-1.03025
90576763	chr5:90576763:A:G	4.85377e-05	-1.11326e-10	-0.419334
90576803	chr5:90576803:C:T	3.27459e-05	-1.11326e-10	-0.812898
90576925	chr5:90576925:G:A	3.21014e-05	-0.832775	-2.46166e-10
90577340	chr5:90577340:G:T	2.42446e-05	-1.11326e-10	-1.11348
90577703	chr5:90577703:T:C	2.50089e-05	-0.155238	-0.927206
90578348	chr5:90578348:T:C	4.95805e-05	-1.11326e-10	-0.398078
90578530	chr5:90578530:ATT:A	2.70604e-05	-0.177322	-0.826283
90578536	chr5:90578536:G:A	2.6234e-05	-0.183102	-0.851516
90578571	chr5:90578571:C:A	2.44631e-05	-1.11326e-10	-1.10451
90578757	chr5:90578757:G:A	2.35608e-05	-1.11326e-10	-1.14209
90578987	chr5:90578987:TTC:T	2.36116e-05	-1.11326e-10	-1.13994
90579045	chr5:90579045:C:A	3.26144e-05	-1.11326e-10	-0.816921
90579709	chr5:90579709:T:TA	2.78269e-05	-1.11326e-10	-0.975672
90579735	chr5:90579735:G:C	2.81156e-05	-1.11326e-10	-0.965352
90579824	chr5:90579824:T:A	3.22674e-05	-1.11326e-10	-0.827618
90579866	chr5:90579866:T:G	2.17419e-05	-1.22243	-2.46166e-10
90580137	chr5:90580137:A:T	2.38018e-05	-1.11326e-10	-1.13191
90580195	chr5:90580195:T:C	0.000193664	-1.11326e-10	0.964452
90580233	chr5:90580233:A:T	2.68233e-05	-0.0980277	-0.914375
90580487	chr5:90580487:C:T	2.8162e-05	-0.135486	-0.828214
90580489	chr5:90580489:C:T	4.77833e-06	-1.56097	-1.17662
90580687	chr5:90580687:A:G	2.29365e-05	-1.11326e-10	-1.16895
90580938	chr5:90580938:G:T	2.85549e-05	-0.0354451	-0.914402
90581035	chr5:90581035:T:C	2.72125e-05	-0.178837	-0.819163
90581129	chr5:90581129:T:G	2.42895e-05	-1.11326e-10	-1.11163
90581215	chr5:90581215:G:A	4.53866e-05	0.00166249	-0.48812
90581233	chr5:90581233:C:T	2.24379e-05	-1.11326e-10	-1.19092
90581314	chr5:90581314:A:G	2.42795e-05	-1.11326e-10	-1.11204
90581371	chr5:90581371:A:G	2.60703e-05	-0.0938715	-0.947008
90582345	chr5:90582345:A:G	3.27566e-05	-1.11326e-10	-0.81257
90582350	chr5:90582350:A:G	2.43976e-05	-1.11326e-10	-1.10719
90582682	chr5:90582682:A:T	2.42929e-05	-1.11326e-10	-1.11149
90582752	chr5:90582752:G:A	2.4189e-05	-1.11326e-10	-1.11578
90582875	chr5:90582875:T:G	2.61595e-05	-0.210456	-0.827008
90583126	chr5:90583126:C:T	2.4407e-05	-1.11326e-10	-1.1068
90583261	chr5:90583261:G:A	2.56961e-05	-1.11326e-10	-1.05534
90583442	chr5:90583442:T:C	4.61255e-05	0.00494101	-0.47525
90583690	chr5:90583690:G:A	4.66052e-05	-1.11326e-10	-0.459963
90583740	chr5:90583740:A:G	3.32626e-05	-1.11326e-10	-0.797242
90583845	chr5:90583845:AAT:A	2.45855e-05	-0.47395	-0.625567
90584046	chr5:90584046:G:A	3.26081e-05	-1.11326e-10	-0.817115
90584139	chr5:90584139:T:C	2.71742e-05	-0.078819	-0.920587
90584432	chr5:90584432:A:G	2.69158e-05	-0.0856749	-0.923287
90584915	chr5:90584915:A:T	2.42537e-05	-1.11326e-10	-1.11311
90584935	chr5:90584935:G:A	2.78755e-05	0.171567	-1.14549
90585527	chr5:90585527:T:C	2.56619e-05	0.0876674	-1.14433
90586036	chr5:90586036:A:G	0.000655796	2.73808	-0.553909
90586198	chr5:90586198:C:G	6.57072e-05	-1.11326e-10	-0.116467
90586251	chr5:90586251:A:G	2.65742e-05	0.120045	-1.14178
90586349	chr5:90586349:C:T	3.18284e-05	-1.11326e-10	-0.841316
90586397	chr5:90586397:A:C	3.31313e-05	-1.11326e-10	-0.801197
90586510	chr5:90586510:A:G	0.000684954	2.775	-0.547326
90586568	chr5:90586568:C:A	2.66738e-05	-1.11326e-10	-1.01799
90586801	chr5:90586801:G:T	1.53158e-05	-0.403318	-1.16947
90587297	chr5:90587297:C:T	1.30236e-05	-1.13458	-0.600331
90587565	chr5:90587565:T:C	3.47324e-05	0.40974	-1.16374
90587621	chr5:90587621:A:G	2.69634e-05	-1.11326e-10	-1.00719
90587704	chr5:90587704:C:T	3.76225e-05	0.480428	-1.1545
90587875	chr5:90587875:A:G	1.97423e-05	-0.246071	-1.07284
90587908	chr5:90587908:GT:G	2.78179e-05	-1.11326e-10	-0.975996
90588003	chr5:90588003:C:T	2.01788e-05	-0.234306	-1.06274
90588472	chr5:90588472:C:T	2.55805e-05	-1.05984	-2.46166e-10
90588564	chr5:90588564:C:T	1.61251e-05	-1.5213	-2.46166e-10
90588710	chr5:90588710:C:G	1.97191e-05	-0.249547	-1.07054
90588985	chr5:90588985:A:C	6.22438e-05	-1.11326e-10	-0.170617
90589646	chr5:90589646:G:A	3.00231e-05	-1.11326e-10	-0.899709
90589698	chr5:90589698:G:A	2.276e-05	-1.11326e-10	-1.17667
90589858	chr5:90589858:G:A	1.56317e-05	-1.55237	-2.46166e-10
90590111	chr5:90590111:C:T	2.63807e-05	-1.11326e-10	-1.02904
90591040	chr5:90591040:A:G	2.45678e-05	-1.11326e-10	-1.10024
90591260	chr5:90591260:A:G	2.48337e-05	-1.11326e-10	-1.08947
90591404	chr5:90591404:T:A	3.43764e-05	-1.11326e-10	-0.764305
90591618	chr5:90591618:CTGACCACTAGGGAATTGTAAA:C	3.89605e-05	-1.11326e-10	-0.639128
90591866	chr5:90591866:T:C	6.69461e-06	-1.20943	-1.19095
90591982	chr5:90591982:T:A	2.2514e-05	-0.120268	-1.06727
90592154	chr5:90592154:T:A	2.45487e-05	-1.11326e-10	-1.10102
90592378	chr5:90592378:G:C	3.14402e-05	-1.11326e-10	-0.853586
90592393	chr5:90592393:T:C	2.32803e-05	-1.11326e-10	-1.15407
90592618	chr5:90592618:G:A	2.39797e-05	-1.11326e-10	-1.12447
90592678	chr5:90592678:A:G	1.77392e-05	-1.4259	-2.46166e-10
90592746	chr5:90592746:C:A	3.63367e-05	0.457534	-1.16638
90592783	chr5:90592783:C:T	0.000623124	2.85276	-0.719694
90592981	chr5:90592981:T:C	2.37232e-05	-1.11326e-10	-1.13522
90593249	chr5:90593249:C:T	2.67309e-05	-1.11326e-10	-1.01586
90593506	chr5:90593506:G:A	3.13732e-05	-1.11326e-10	-0.85572
90593575	chr5:90593575:T:C	1.61601e-05	-0.366226	-1.15291
90593576	chr5:90593576:G:A	5.85034e-06	-1.34731	-1.18786
90593802	chr5:90593802:G:GT	2.25224e-05	-1.11326e-10	-1.18716
90593833	chr5:90593833:T:C	1.77269e-05	-0.982626	-0.443965
90594104	chr5:90594104:G:T	2.32904e-05	-1.11326e-10	-1.15363
90594186	chr5:90594186:A:G	3.07193e-05	-1.11326e-10	-0.876783
90594304	chr5:90594304:CTTGTGAGTTG:C	2.72993e-05	-1.11326e-10	-0.994815
90594314	chr5:90594314:G:C	1.04725e-05	-0.809798	-1.14312
90594383	chr5:90594383:T:G	2.46191e-05	-1.11326e-10	-1.09815
90594417	chr5:90594417:C:T	1.23006e-05	-1.23404	-0.557992
90594537	chr5:90594537:G:GATTTGGCA	1.04516e-05	-0.769722	-1.18519
90594668	chr5:90594668:T:C	7.72326e-05	1.23018	-1.18503
90595901	chr5:90595901:CTCCCTCCCGGATGGGGT:C	1.32925e-05	-1.18311	-0.531369
90596119	chr5:90596119:G:A	5.5947e-05	-1.11326e-10	-0.27727
90596158	chr5:90596158:C:T	2.58771e-05	-1.11326e-10	-1.04832
90596314	chr5:90596314:C:A	2.41702e-05	-1.11326e-10	-1.11656
90597519	chr5:90597519:C:T	5.89355e-05	-0.225231	-2.46166e-10
90597736	chr5:90597736:GAGAAGAGAAGAGAGGA:G	2.24986e-05	-1.11326e-10	-1.18822
90598067	chr5:90598067:G:A	2.46531e-05	-1.11326e-10	-1.09677
90598113	chr5:90598113:G:C	3.0108e-05	-1.11326e-10	-0.896884
90598384	chr5:90598384:C:T	1.24267e-05	-1.1918	-0.590027
90598496	chr5:90598496:T:C	2.57243e-05	-1.11326e-10	-1.05424
90599202	chr5:90599202:T:A	7.06744e-06	-1.15751	-1.18867
90599486	chr5:90599486:C:T	1.5016e-05	-0.403771	-1.18879
90599615	chr5:90599615:T:C	2.81417e-05	-1.11326e-10	-0.964423
90599623	chr5:90599623:T:A	2.39296e-05	-1.11326e-10	-1.12656
90599969	chr5:90599969:T:C	9.5637e-05	1.42603	-1.16715
90600308	chr5:90600308:C:T	1.35659e-05	-1.16541	-0.528712
90600941	chr5:90600941:G:A	1.34628e-05	-1.18584	-0.515909
90600974	chr5:90600974:C:T	6.29776e-05	0.959609	-1.11851
90601095	chr5:90601095:G:A	4.93432e-05	-1.11326e-10	-0.402876
90601364	chr5:90601364:C:A	4.96737e-05	-1.11326e-10	-0.396199
90601412	chr5:90601412:A:G	6.29003e-05	0.941231	-1.10135
90601523	chr5:90601523:A:T	1.3678e-05	-1.16504	-0.520843
90602352	chr5:90602352:A:G	8.0264e-05	1.26268	-1.17904
90602419	chr5:90602419:T:A	2.28038e-05	-1.11326e-10	-1.17475
90603202	chr5:90603202:G:A	1.247e-05	-1.20096	-0.57739
90603558	chr5:90603558:T:G	5.96293e-05	-1.11326e-10	-0.213527
90603663	chr5:90603663:G:A	6.26634e-05	-1.11326e-10	-0.163897
90603760	chr5:90603760:C:G	2.41941e-05	-1.11326e-10	-1.11557
90603821	chr5:90603821:G:A	5.07614e-05	-1.11326e-10	-0.374539
90604703	chr5:90604703:A:T	3.23084e-05	-1.11326e-10	-0.826347
90605058	chr5:90605058:T:C	7.10408e-05	-1.11326e-10	-0.0384199
90605106	chr5:90605106:C:T	5.82628e-05	-1.11326e-10	-0.236711
90605201	chr5:90605201:G:A	2.8341e-05	-1.11326e-10	-0.957365
90605498	chr5:90605498:A:G	0.000361428	2.50698	-0.918587
90605558	chr5:90605558:G:A	5.69348e-05	-1.11326e-10	-0.259768
90605640	chr5:90605640:T:G	3.88692e-05	-1.11326e-10	-0.641472
90606031	chr5:90606031:C:T	1.22254e-05	-1.18305	-0.615106
90606127	chr5:90606127:A:G	7.6717e-05	1.22832	-1.18987
90606166	chr5:90606166:T:G	3.58261e-05	-1.11326e-10	-0.722999
90606224	chr5:90606224:C:T	3.65399e-05	-1.11326e-10	-0.703271
90606373	chr5:90606373:G:T	4.25881e-05	-1.11326e-10	-0.550101
90606430	chr5:90606430:G:A	4.32216e-05	-1.11326e-10	-0.535334
90606804	chr5:90606804:C:T	3.11159e-05	-1.11326e-10	-0.863957
90607029	chr5:90607029:T:G	0.000495312	2.40879	-0.505277
90607135	chr5:90607135:G:A	2.80754e-05	0.021952	-0.988734
90607575	chr5:90607575:T:C	5.60677e-05	-1.11326e-10	-0.275115
90607676	chr5:90607676:G:A	3.8364e-05	-1.11326e-10	-0.654556
90607816	chr5:90607816:A:G	2.88005e-05	-1.11326e-10	-0.941284
90607986	chr5:90607986:C:T	3.28385e-05	-1.11326e-10	-0.810073
90608095	chr5:90608095:A:G	2.35016e-05	-1.11326e-10	-1.14461
90608147	chr5:90608147:A:G	3.8286e-05	-1.11326e-10	-0.656589
90608294	chr5:90608294:G:T	3.3203e-05	-1.11326e-10	-0.799033
90608295	chr5:90608295:T:A	3.46054e-05	-1.11326e-10	-0.757666
90609325	chr5:90609325:A:T	3.11632e-05	-0.862438	-2.46166e-10
90609568	chr5:90609568:G:T	2.71035e-05	-1.11326e-10	-1.00201
90609745	chr5:90609745:A:G	7.87128e-05	1.16791	-1.10378
90609800	chr5:90609800:A:G	3.30108e-05	-1.11326e-10	-0.804839
90610074	chr5:90610074:A:G	4.10327e-05	-1.11326e-10	-0.587305
90610294	chr5:90610294:TAGG:T	0.000143146	-1.11326e-10	0.66219
90610341	chr5:90610341:C:T	3.37611e-05	-1.11326e-10	-0.782364
90610428	chr5:90610428:A:G	3.26353e-05	-1.11326e-10	-0.816279
90610723	chr5:90610723:G:A	0.00010309	1.37498	-1.04105
90611656	chr5:90611656:C:T	3.12823e-05	-1.11326e-10	-0.858623
90612773	chr5:90612773:C:T	9.71991e-05	1.46367	-1.18858
90613088	chr5:90613088:C:T	8.71455e-06	-0.96732	-1.16936
90613455	chr5:90613455:A:G	0.000113238	1.61871	-1.1909
90613550	chr5:90613550:T:C	7.97589e-05	-1.11326e-10	0.0773334
90613676	chr5:90613676:C:A	1.20839e-05	-1.23854	-0.571261
90613720	chr5:90613720:T:G	3.34869e-05	-1.11326e-10	-0.790522
90613792	chr5:90613792:A:G	3.37355e-05	-1.11326e-10	-0.783124
90613798	chr5:90613798:G:A	2.28444e-05	-1.11326e-10	-1.17297
90613905	chr5:90613905:A:T	3.36865e-05	-1.11326e-10	-0.784579
90613962	chr5:90613962:A:C	2.83719e-05	0.019745	-0.976022
90614178	chr5:90614178:T:A	3.35036e-05	-1.11326e-10	-0.790022
90614432	chr5:90614432:T:A	1.14316e-05	-1.25903	-0.606261
90614433	chr5:90614433:T:A	1.14468e-05	-1.25359	-0.610375
90615552	chr5:90615552:A:G	2.33995e-05	-1.11326e-10	-1.14896
90615626	chr5:90615626:T:A	3.11582e-05	-1.11326e-10	-0.862597
90616007	chr5:90616007:C:T	2.59804e-05	0.0178097	-1.06214
90616060	chr5:90616060:A:G	4.44974e-05	-0.506245	-2.46166e-10
90616211	chr5:90616211:T:A	1.91622e-05	-1.34874	-2.46166e-10
90616590	chr5:90616590:A:G	3.75732e-05	-0.675384	-2.46166e-10
90616832	chr5:90616832:C:T	1.20484e-05	-1.17801	-0.634732
90616836	chr5:90616836:T:C	4.29836e-05	-1.11326e-10	-0.540856
90617171	chr5:90617171:T:A	3.87818e-05	-1.11326e-10	-0.643724
90617249	chr5:90617249:T:C	2.92975e-05	-1.11326e-10	-0.924174
90617285	chr5:90617285:A:G	2.91986e-05	-1.11326e-10	-0.927555
90617466	chr5:90617466:C:T	3.44462e-05	-1.11326e-10	-0.762276
90617923	chr5:90617923:C:T	5.04358e-05	-1.11326e-10	-0.380974
90618317	chr5:90618317:C:T	3.33683e-05	-1.11326e-10	-0.794067
90618586	chr5:90618586:G:C	2.25169e-05	-1.11326e-10	-1.18741
90618797	chr5:90618797:C:T	9.46441e-05	1.43936	-1.19092
90618870	chr5:90618870:A:G	0.000892179	3.40108	-0.909091
90618937	chr5:90618937:A:G	3.13258e-05	-1.11326e-10	-0.857234
90619108	chr5:90619108:T:G	1.63355e-05	-1.50833	-2.46166e-10
90619648	chr5:90619648:C:T	3.92426e-05	-1.11326e-10	-0.631911
90619920	chr5:90619920:A:G	3.07146e-05	-1.11326e-10	-0.876937
90620122	chr5:90620122:G:A	8.35893e-05	1.31463	-1.19039
90620154	chr5:90620154:T:C	2.44255e-05	-1.11326e-10	-1.10605
90620312	chr5:90620312:G:A	9.02718e-05	1.33321	-1.13206
90620444	chr5:90620444:A:G	0.00064901	3.36185	-1.18808
90620452	chr5:90620452:T:C	2.27236e-05	-0.279701	-0.898569
90620757	chr5:90620757:C:T	1.18346e-05	-1.23847	-0.592173
90620825	chr5:90620825:G:A	1.90348e-05	-1.35541	-2.46166e-10
90621891	chr5:90621891:A:G	3.17723e-05	-1.11326e-10	-0.84308
90622166	chr5:90622166:G:T	4.01983e-05	-1.11326e-10	-0.60785
90622190	chr5:90622190:G:C	2.36407e-05	-1.11326e-10	-1.1387
90622428	chr5:90622428:T:C	3.67348e-05	-1.11326e-10	-0.697951
90622516	chr5:90622516:C:T	2.46225e-05	-1.11326e-10	-1.09801
90622541	chr5:90622541:G:A	2.25089e-05	-1.11326e-10	-1.18776
90622815	chr5:90622815:A:C	9.09618e-06	-1.50932	-0.584503
90622817	chr5:90622817:T:G	9.12152e-06	-1.50654	-0.584503
90622819	chr5:90622819:CA:C	9.13015e-06	-1.50559	-0.584503
90622822	chr5:90622822:CCT:C	9.13195e-06	-1.50539	-0.584503
90622887	chr5:90622887:T:C	0.000535998	2.29088	-0.308427
90622908	chr5:90622908:T:G	1.41868e-05	-0.772111	-0.877255
90622987	chr5:90622987:C:T	2.49e-05	-1.11326e-10	-1.08681
90623188	chr5:90623188:A:G	8.05267e-05	1.27602	-1.1891
90623587	chr5:90623587:G:A	0.000114366	1.62454	-1.18681
90624003	chr5:90624003:A:G	0.000111337	1.59832	-1.18743
90624009	chr5:90624009:A:G	0.000106323	1.55477	-1.18996
90624033	chr5:90624033:T:A	2.30051e-05	-1.11326e-10	-1.16596
90624751	chr5:90624751:A:G	4.01807e-05	-1.11326e-10	-0.608289
90624772	chr5:90624772:T:G	2.47742e-05	-1.11326e-10	-1.09187
90625299	chr5:90625299:T:C	2.29556e-05	-1.11326e-10	-1.16811
90625610	chr5:90625610:G:T	2.97249e-05	-1.11326e-10	-0.909691
90625701	chr5:90625701:C:T	2.63157e-05	-1.11326e-10	-1.03151
90625702	chr5:90625702:G:A	8.39554e-05	1.31781	-1.1892
90625761	chr5:90625761:C:T	2.91391e-05	-1.11326e-10	-0.929595
90625843	chr5:90625843:A:G	9.92706e-05	1.37482	-1.07864
90626260	chr5:90626260:A:G	1.39453e-05	-1.13947	-0.527061
90626628	chr5:90626628:A:G	2.66679e-05	-0.0160086	-1.00221
90626946	chr5:90626946:G:A	9.38428e-05	1.42617	-1.18622
90627069	chr5:90627069:CA:C	2.2491e-05	-1.11326e-10	-1.18856
90627850	chr5:90627850:A:T	0.000103901	1.53013	-1.18837
90628427	chr5:90628427:ACAAAT:A	2.29292e-05	-1.11326e-10	-1.16926
90629169	chr5:90629169:G:A	0.000128476	-1.11326e-10	0.554069
90629352	chr5:90629352:T:C	2.2443e-05	-1.11326e-10	-1.1907
90629517	chr5:90629517:A:C	2.89324e-05	-1.11326e-10	-0.936713
90629571	chr5:90629571:G:A	2.47811e-05	-1.11326e-10	-1.09159
90629593	chr5:90629593:C:T	0.00010807	1.56997	-1.18887
90629761	chr5:90629761:A:G	0.000108183	1.57245	-1.19031
90630078	chr5:90630078:G:A	0.00036996	2.59981	-0.988092
90630192	chr5:90630192:T:C	0.000104504	1.53812	-1.19057
90631370	chr5:90631370:G:T	0.000436328	1.77672	-2.46166e-10
90631448	chr5:90631448:C:T	2.43696e-05	-1.11326e-10	-1.10834
90631523	chr5:90631523:A:G	2.40276e-05	-1.11326e-10	-1.12247
90631537	chr5:90631537:A:G	2.6828e-05	0.0729216	-1.08515
90631550	chr5:90631550:T:C	2.27358e-05	-1.11326e-10	-1.17774
90632421	chr5:90632421:G:A	9.83739e-05	1.47571	-1.1886
90632558	chr5:90632558:T:C	0.000396812	2.65954	-0.977756
90633159	chr5:90633159:G:T	2.55951e-05	-1.11326e-10	-1.05927
90633174	chr5:90633174:A:G	7.83217e-06	-1.33793	-0.905505
90633499	chr5:90633499:C:T	2.99767e-05	-1.11326e-10	-0.901255
90633533	chr5:90633533:A:G	3.18592e-05	-1.11326e-10	-0.840347
90633535	chr5:90633535:A:G	0.00010459	1.53897	-1.1906
90634013	chr5:90634013:G:A	5.57977e-05	-1.11326e-10	-0.279942
90634018	chr5:90634018:A:C	3.27666e-05	-1.11326e-10	-0.812265
90634086	chr5:90634086:A:G	2.50457e-05	-0.0255022	-1.05547
90634332	chr5:90634332:A:G	2.40091e-05	-1.11326e-10	-1.12324
90635275	chr5:90635275:T:C	4.95668e-05	-1.11326e-10	-0.398354
90635463	chr5:90635463:A:G	2.68516e-05	-1.11326e-10	-1.01135
90635613	chr5:90635613:G:A	4.82433e-05	-1.11326e-10	-0.425418
90635734	chr5:90635734:G:A	3.31567e-05	-1.11326e-10	-0.800429
90636502	chr5:90636502:T:G	0.00010079	1.50197	-1.19061
90636537	chr5:90636537:G:A	0.000478315	2.69198	-0.823387
90636880	chr5:90636880:A:C	3.09227e-05	-1.11326e-10	-0.870184
90637083	chr5:90637083:C:A	2.2466e-05	-1.11326e-10	-1.18967
90637280	chr5:90637280:T:C	2.69268e-05	-1.11326e-10	-1.00855
90637317	chr5:90637317:C:T	0.000394806	2.64328	-0.966561
90637379	chr5:90637379:A:G	8.291e-06	-1.30228	-0.884225
90637470	chr5:90637470:TAG:T	1.35656e-05	-0.613752	-1.08039
90637622	chr5:90637622:T:C	3.96963e-05	-1.11326e-10	-0.620417
90638172	chr5:90638172:G:A	5.56824e-05	-1.11326e-10	-0.28201
90638257	chr5:90638257:G:A	0.000110734	1.59631	-1.19085
90638499	chr5:90638499:G:C	4.82769e-05	-1.11326e-10	-0.424722
90638771	chr5:90638771:A:G	0.000129465	-1.11326e-10	0.561737
90638979	chr5:90638979:G:A	1.14908e-05	-1.22785	-0.632272
90639011	chr5:90639011:A:G	3.99669e-05	-1.11326e-10	-0.613624
90639026	chr5:90639026:A:C	0.000105644	1.54832	-1.18993
90639147	chr5:90639147:A:G	2.20827e-05	-0.124332	-1.08255
90639341	chr5:90639341:T:C	0.000378973	2.62214	-0.986352
90639709	chr5:90639709:G:A	3.21643e-05	-1.11326e-10	-0.830819
90639769	chr5:90639769:T:C	0.000115791	1.64107	-1.19096
90639828	chr5:90639828:GAGTGAA:G	2.26674e-05	-1.11326e-10	-1.18075
90640258	chr5:90640258:A:G	9.476e-05	1.44059	-1.19091
90640498	chr5:90640498:G:A	2.98231e-05	-0.906391	-2.46166e-10
90640984	chr5:90640984:G:A	2.32869e-05	-1.11326e-10	-1.15378
90641300	chr5:90641300:T:G	2.94426e-05	-1.11326e-10	-0.919232
90641495	chr5:90641495:A:G	0.00010819	1.57273	-1.19052
90641510	chr5:90641510:T:G	2.07182e-05	-0.45127	-0.819393
90641613	chr5:90641613:A:G	0.000103131	1.52488	-1.19055
90641877	chr5:90641877:T:C	8.9524e-05	1.38362	-1.19079
90641902	chr5:90641902:A:C	9.85801e-05	1.48004	-1.19084
90642330	chr5:90642330:T:C	1.55099e-05	-1.56019	-2.46166e-10
90642443	chr5:90642443:T:C	5.17408e-05	-1.11326e-10	-0.355429
90642487	chr5:90642487:T:A	3.06571e-05	-1.11326e-10	-0.878811
90642617	chr5:90642617:G:T	0.000101575	1.50996	-1.19083
90642770	chr5:90642770:C:T	0.000551145	2.51158	-0.501255
90643052	chr5:90643052:T:A	2.24686e-05	-1.11326e-10	-1.18956
90643250	chr5:90643250:G:A	0.000617151	2.62267	-0.499229
90643534	chr5:90643534:C:T	2.40287e-05	-1.11326e-10	-1.12243
90643663	chr5:90643663:G:A	0.000103564	1.52891	-1.1904
90644159	chr5:90644159:A:G	2.4652e-05	-1.11326e-10	-1.09682
90644672	chr5:90644672:C:G	9.95471e-05	1.48984	-1.19088
90644696	chr5:90644696:C:A	7.06785e-05	-1.11326e-10	-0.0435331
90644954	chr5:90644954:A:G	0.00010286	1.52226	-1.19057
90645378	chr5:90645378:G:A	2.79633e-05	-1.11326e-10	-0.970781
90645423	chr5:90645423:A:T	1.29606e-05	-1.23271	-0.507048
90645706	chr5:90645706:T:C	3.16074e-05	-1.11326e-10	-0.848284
90646204	chr5:90646204:A:G	3.69207e-05	-1.11326e-10	-0.692902
90646588	chr5:90646588:C:T	0.000240207	2.13571	-0.955882
90646706	chr5:90646706:T:C	2.99944e-05	-1.11326e-10	-0.900664
90646770	chr5:90646770:TTC:T	0.000157358	1.83643	-1.07958
90646777	chr5:90646777:T:TC	0.000205962	2.13108	-1.10506
90646962	chr5:90646962:C:T	0.000120946	-1.11326e-10	0.493667
90646974	chr5:90646974:A:G	9.64146e-06	-0.858933	-1.17667
90647051	chr5:90647051:T:C	3.24175e-05	-1.11326e-10	-0.822978
90647754	chr5:90647754:G:T	0.000193994	1.99244	-1.02628
90647838	chr5:90647838:A:G	3.40531e-05	0.328169	-1.10192
90647853	chr5:90647853:T:C	2.24573e-05	-1.11326e-10	-1.19006
90647874	chr5:90647874:C:T	6.61508e-06	-1.39647	-1.01585
90647882	chr5:90647882:G:A	1.42786e-05	-0.710567	-0.932347
90648121	chr5:90648121:T:C	0.000202522	2.04958	-1.04041
90648236	chr5:90648236:T:C	0.000200713	2.05805	-1.05785
90648494	chr5:90648494:C:T	9.25736e-06	-0.906647	-1.16961
90648697	chr5:90648697:T:C	0.000240903	2.04996	-0.867242
90648844	chr5:90648844:A:G	3.26791e-05	-1.11326e-10	-0.814938
90649027	chr5:90649027:C:T	2.74769e-05	-1.11326e-10	-0.988329
90649271	chr5:90649271:G:T	1.14881e-05	-0.675848	-1.18452
90649566	chr5:90649566:G:A	2.91276e-05	-1.11326e-10	-0.929988
90649672	chr5:90649672:A:T	6.62882e-05	-1.11326e-10	-0.107664
90650416	chr5:90650416:C:T	8.10176e-05	-1.11326e-10	0.0929921
90651016	chr5:90651016:T:C	2.86141e-05	-1.11326e-10	-0.947774
90651203	chr5:90651203:G:T	0.000220909	2.09826	-1.00218
90651251	chr5:90651251:A:G	4.5032e-05	-1.11326e-10	-0.494302
90651430	chr5:90651430:C:T	1.4753e-05	-0.679025	-0.931203
90651878	chr5:90651878:G:A	6.8084e-06	-1.37027	-1.01325
90652041	chr5:90652041:C:T	3.11679e-05	-1.11326e-10	-0.862287
90652182	chr5:90652182:T:C	0.000205009	2.03643	-1.01505
90652411	chr5:90652411:C:G	2.71234e-05	-1.11326e-10	-1.00128
90652488	chr5:90652488:A:G	9.57006e-05	-1.11326e-10	0.25955
90653530	chr5:90653530:G:A	0.000143957	-1.11326e-10	0.667842
90653828	chr5:90653828:T:C	3.91657e-05	-1.11326e-10	-0.633874
90653834	chr5:90653834:A:G	2.29922e-05	-1.11326e-10	-1.16652
90654271	chr5:90654271:G:T	3.03215e-05	-1.11326e-10	-0.889818
90654303	chr5:90654303:G:A	9.58546e-05	-1.11326e-10	0.261158
90654455	chr5:90654455:A:G	2.36904e-05	-0.768913	-0.367691
90654486	chr5:90654486:G:T	4.36175e-05	-1.11326e-10	-0.526218
90654715	chr5:90654715:C:T	2.98258e-05	-1.11326e-10	-0.9063
90654753	chr5:90654753:A:G	5.92722e-06	-1.34722	-1.1749
90654926	chr5:90654926:T:C	5.1028e-05	-1.11326e-10	-0.369301
90654935	chr5:90654935:G:A	0.000173789	1.9459	-1.08974
90654970	chr5:90654970:G:A	0.00038777	2.84951	-1.19078
90655624	chr5:90655624:T:C	0.000116082	1.42617	-0.97355
90655932	chr5:90655932:C:T	0.000204253	2.20246	-1.18477
90655936	chr5:90655936:C:T	5.46155e-06	-1.41318	-1.19076
90656063	chr5:90656063:A:G	5.4321e-05	-1.11326e-10	-0.306764
90656185	chr5:90656185:G:A	5.52898e-06	-1.40071	-1.19096
90656769	chr5:90656769:A:G	3.73205e-05	-1.11326e-10	-0.682133
90656789	chr5:90656789:A:T	3.57759e-05	-1.11326e-10	-0.724399
90657162	chr5:90657162:G:A	1.51444e-05	-1.1314	-0.452639
90657238	chr5:90657238:A:G	2.86444e-05	-1.11326e-10	-0.946718
90657329	chr5:90657329:ATTTG:A	2.6553e-05	-1.11326e-10	-1.02253
90657358	chr5:90657358:C:T	0.000240606	2.08236	-0.900879
90657464	chr5:90657464:A:G	0.000236008	2.34931	-1.18712
90657733	chr5:90657733:T:A	7.71687e-06	-1.37484	-0.883429
90657750	chr5:90657750:AGAT:A	4.96854e-05	-1.11326e-10	-0.395964
90658032	chr5:90658032:C:T	6.36409e-06	-1.3383	-1.1127
90658297	chr5:90658297:G:T	2.24685e-05	-1.11326e-10	-1.18956
90658367	chr5:90658367:T:C	1.97538e-05	-1.09851	-0.219818
90658456	chr5:90658456:C:T	2.79386e-05	-1.11326e-10	-0.971667
90658622	chr5:90658622:T:C	2.89581e-05	-1.11326e-10	-0.935824
90658624	chr5:90658624:G:A	2.91392e-05	-1.11326e-10	-0.929592
90659292	chr5:90659292:A:G	2.26137e-05	-1.11326e-10	-1.18312
90659308	chr5:90659308:T:G	0.00020911	2.23174	-1.19055
90660966	chr5:90660966:A:T	0.000328322	2.21636	-0.724038
90661033	chr5:90661033:A:G	0.000414174	2.83397	-1.10936
90661034	chr5:90661034:A:G	1.27135e-05	-1.16766	-0.591351
90661149	chr5:90661149:T:C	0.000178441	1.85051	-0.967933
90661174	chr5:90661174:A:G	2.25974e-05	-1.11326e-10	-1.18384
90661200	chr5:90661200:C:T	0.000309998	2.55817	-1.12327
90661273	chr5:90661273:G:T	0.000168198	1.80819	-0.984727
90661300	chr5:90661300:C:T	2.24464e-05	-1.11326e-10	-1.19054
90661942	chr5:90661942:T:C	2.94606e-05	-0.918622	-2.46166e-10
90662339	chr5:90662339:G:A	6.51281e-06	-1.54201	-0.885897
90662439	chr5:90662439:T:C	7.73335e-06	-1.56431	-0.691822
90662440	chr5:90662440:A:G	1.31153e-05	-1.56034	-0.167555
90662468	chr5:90662468:C:T	0.000573208	2.77932	-0.729742
90662513	chr5:90662513:C:G	2.61644e-05	-1.11326e-10	-1.03728
90662651	chr5:90662651:A:T	0.000322568	2.60049	-1.12585
90662745	chr5:90662745:A:G	2.25406e-05	-1.11326e-10	-1.18636
90662781	chr5:90662781:T:G	5.12487e-05	-1.11326e-10	-0.364985
90664536	chr5:90664536:A:G	0.000695062	2.85537	-0.613044
90664920	chr5:90664920:T:G	0.000326238	2.38746	-0.901506
90664957	chr5:90664957:T:A	6.33161e-06	-1.38877	-1.06736
90665194	chr5:90665194:G:C	5.03684e-05	-1.11326e-10	-0.38231
90665399	chr5:90665399:G:A	0.000562901	2.83894	-0.807508
90665515	chr5:90665515:T:G	3.06825e-05	-1.11326e-10	-0.877981
90665729	chr5:90665729:C:T	5.48503e-06	-1.42115	-1.17851
90666515	chr5:90666515:C:T	2.83111e-05	-1.11326e-10	-0.958419
90666621	chr5:90666621:G:A	2.91317e-05	-1.11326e-10	-0.929848
90666941	chr5:90666941:C:T	4.71311e-05	-1.11326e-10	-0.448742
90667082	chr5:90667082:ATGTG:A	2.87717e-05	-1.11326e-10	-0.942282
90667124	chr5:90667124:G:A	2.60055e-05	-1.11326e-10	-1.04337
90667256	chr5:90667256:C:T	6.03601e-06	-1.32391	-1.18002
90667404	chr5:90667404:A:G	0.000200166	1.95091	-0.953436
90667850	chr5:90667850:G:T	4.23339e-05	-1.11326e-10	-0.556087
90667984	chr5:90667984:C:T	3.32948e-05	-1.11326e-10	-0.796273
90668171	chr5:90668171:A:C	1.45573e-05	-1.54594	-0.0776448
90668272	chr5:90668272:T:C	5.19253e-06	-1.46394	-1.19051
90668481	chr5:90668481:C:T	1.39804e-05	-1.12715	-0.536868
90668736	chr5:90668736:G:T	0.000610352	2.86546	-0.753097
90668754	chr5:90668754:T:C	6.81115e-06	-1.4577	-0.925419
90668779	chr5:90668779:T:G	2.24366e-05	-1.11326e-10	-1.19098
90668935	chr5:90668935:C:T	2.75226e-05	-1.11326e-10	-0.986667
90669724	chr5:90669724:TTGTTTGAGGTATG:T	3.038e-05	-1.11326e-10	-0.88789
90670348	chr5:90670348:C:G	3.74749e-05	-1.11326e-10	-0.678005
90670468	chr5:90670468:G:A	1.83821e-05	-1.35335	-0.0369519
90670942	chr5:90670942:C:T	0.000207059	2.20153	-1.1702
90670978	chr5:90670978:G:A	2.25316e-05	-1.18676	-2.46166e-10
90671039	chr5:90671039:C:T	3.25472e-05	-1.11326e-10	-0.818983
90671079	chr5:90671079:A:C	4.98386e-06	-1.52871	-1.16677
90671212	chr5:90671212:C:A	8.75881e-06	-1.28323	-0.848384
90671341	chr5:90671341:A:G	0.000326612	1.9276	-0.440502
90671461	chr5:90671461:G:A	2.72662e-05	-1.11326e-10	-0.996026
90672058	chr5:90672058:A:C	9.22955e-05	0.22332	-2.46166e-10
90672254	chr5:90672254:C:T	3.79073e-05	-1.11326e-10	-0.666531
90672272	chr5:90672272:A:C	5.4906e-06	-1.40941	-1.18922
90672349	chr5:90672349:G:C	3.15904e-05	-1.11326e-10	-0.848823
90672657	chr5:90672657:T:C	2.97273e-05	-1.11326e-10	-0.909608
90672842	chr5:90672842:T:C	2.27768e-05	-1.11326e-10	-1.17593
90672956	chr5:90672956:G:A	0.000178576	1.87736	-0.994018
90673417	chr5:90673417:A:C	2.32554e-05	-1.11326e-10	-1.15514
90673507	chr5:90673507:A:C	3.44715e-05	-1.11326e-10	-0.761543
90674341	chr5:90674341:C:T	1.648e-05	-1.49953	-2.46166e-10
90674414	chr5:90674414:T:C	2.26938e-05	-1.11326e-10	-1.17958
90674860	chr5:90674860:T:C	0.000653907	2.88586	-0.704573
90675436	chr5:90675436:G:A	2.92914e-05	-0.92438	-2.46166e-10
90675598	chr5:90675598:C:T	3.49756e-05	-1.11326e-10	-0.747026
90675779	chr5:90675779:C:T	2.73821e-05	-1.11326e-10	-0.991785
90676112	chr5:90676112:A:G	5.2904e-05	-1.11326e-10	-0.333196
90676555	chr5:90676555:G:C	3.44716e-05	-1.11326e-10	-0.761538
90676604	chr5:90676604:C:A	6.52829e-05	-1.11326e-10	-0.122945
90676726	chr5:90676726:G:T	1.66812e-05	-1.48739	-2.46166e-10
90676914	chr5:90676914:T:G	5.4289e-06	-1.51287	-1.09707
90676939	chr5:90676939:G:A	6.98714e-06	-1.56703	-0.790572
90676989	chr5:90676989:C:T	0.000138512	1.7377	-1.10842
90677027	chr5:90677027:G:T	2.29706e-05	-1.11326e-10	-1.16746
90677201	chr5:90677201:G:A	0.000192797	2.12068	-1.16072
90677602	chr5:90677602:T:C	3.52961e-05	-1.11326e-10	-0.737903
90677927	chr5:90677927:A:G	2.33019e-05	-1.11326e-10	-1.15314
90678265	chr5:90678265:G:A	0.000174369	2.01703	-1.15753
90679192	chr5:90679192:T:C	0.000300366	2.01236	-0.609031
90679195	chr5:90679195:A:G	0.000119817	1.5905	-1.10621
90679203	chr5:90679203:A:G	3.84262e-05	-1.11326e-10	-0.652934
90679261	chr5:90679261:TAAA:T	5.46715e-06	-1.41267	-1.19024
90679385	chr5:90679385:A:G	6.99669e-06	-1.56655	-0.789691
90679810	chr5:90679810:A:G	7.07671e-06	-1.56591	-0.77895
90679812	chr5:90679812:T:A	0.00033914	2.17845	-0.653708
90679963	chr5:90679963:T:C	5.24863e-06	-1.51047	-1.13324
90680001	chr5:90680001:G:A	8.24295e-06	-1.1199	-1.07242
90680310	chr5:90680310:G:A	2.25174e-05	-1.11326e-10	-1.18739
90680352	chr5:90680352:A:C	7.60254e-06	-1.08591	-1.18728
90680353	chr5:90680353:T:C	2.46655e-05	-1.11326e-10	-1.09627
90680480	chr5:90680480:A:G	8.63103e-05	-1.11326e-10	0.156274
90680758	chr5:90680758:T:C	0.000558754	2.86037	-0.836336
90680938	chr5:90680938:T:C	5.83899e-05	-1.11326e-10	-0.234532
90680967	chr5:90680967:C:T	5.86305e-05	-1.11326e-10	-0.230419
90681012	chr5:90681012:T:C	3.48666e-05	-1.11326e-10	-0.750146
90681609	chr5:90681609:C:T	2.84131e-05	-1.11326e-10	-0.954824
90681781	chr5:90681781:G:A	4.31751e-05	0.118284	-0.654693
90682551	chr5:90682551:G:A	3.93696e-05	-0.628682	-2.46166e-10
90682713	chr5:90682713:G:A	1.8769e-05	-1.36947	-2.46166e-10
90683210	chr5:90683210:TTTTA:T	0.000181014	2.07584	-1.17894
90683563	chr5:90683563:T:C	1.12833e-05	-0.9704	-0.907953
90683668	chr5:90683668:C:T	3.57082e-05	-1.11326e-10	-0.726294
90683701	chr5:90683701:C:T	5.50474e-06	-1.56503	-1.03104
90683772	chr5:90683772:G:A	0.000366807	2.25422	-0.651058
90683881	chr5:90683881:C:T	8.09139e-06	-1.0199	-1.19097
90683933	chr5:90683933:G:T	0.000137238	1.71382	-1.09378
90684016	chr5:90684016:C:T	2.56243e-05	-1.11326e-10	-1.05813
90684530	chr5:90684530:G:A	3.57082e-05	-1.11326e-10	-0.726294
90684548	chr5:90684548:A:G	1.07609e-05	-0.995829	-0.929922
90684751	chr5:90684751:T:A	3.32101e-05	-1.11326e-10	-0.798821
90684813	chr5:90684813:C:T	6.87508e-06	-1.56699	-0.806779
90684970	chr5:90684970:A:T	5.38066e-06	-1.42967	-1.18919
90685092	chr5:90685092:T:G	3.87134e-05	-1.11326e-10	-0.645489
90685207	chr5:90685207:TGTTTA:T	0.000177248	2.04492	-1.16904
90685286	chr5:90685286:A:G	1.18e-05	-1.44838	-0.385196
90685318	chr5:90685318:T:C	0.000337033	2.20777	-0.689261
90685568	chr5:90685568:T:C	8.16539e-06	-1.55632	-0.645446
90685888	chr5:90685888:G:A	2.52915e-05	-1.11326e-10	-1.07121
90686335	chr5:90686335:G:C	2.77813e-05	-1.11326e-10	-0.97731
90686362	chr5:90686362:C:T	6.23553e-06	-1.56669	-0.904725
90686478	chr5:90686478:T:C	1.90727e-05	-1.35341	-2.46166e-10
90686659	chr5:90686659:G:A	2.28288e-05	-1.11326e-10	-1.17365
90686698	chr5:90686698:T:A	4.87304e-05	0.602821	-1.01819
90686728	chr5:90686728:T:C	7.09245e-06	-1.56519	-0.777455
90686904	chr5:90686904:A:G	0.000195114	1.742	-0.770091
90686907	chr5:90686907:C:A	8.49367e-05	1.14419	-1.00396
90687041	chr5:90687041:T:C	7.87085e-06	-1.0488	-1.18971
90687188	chr5:90687188:T:C	6.23607e-06	-1.56671	-0.904619
90687232	chr5:90687232:A:T	4.254e-05	-1.11326e-10	-0.551229
90687239	chr5:90687239:G:T	6.96527e-06	-1.19277	-1.16797
90687532	chr5:90687532:T:G	5.44866e-06	-1.41534	-1.19096
90687631	chr5:90687631:A:C	3.6877e-05	-1.11326e-10	-0.694086
90687954	chr5:90687954:C:T	2.61524e-05	-1.11326e-10	-1.03773
90687963	chr5:90687963:G:A	7.42919e-06	-1.12263	-1.17363
90688052	chr5:90688052:G:T	1.76083e-05	-1.4333	-2.46166e-10
90688058	chr5:90688058:A:G	4.03401e-05	-1.11326e-10	-0.604328
90688082	chr5:90688082:C:T	3.71483e-05	-1.11326e-10	-0.686758
90688086	chr5:90688086:G:A	7.34052e-06	-1.13369	-1.17457
90688169	chr5:90688169:A:G	1.66582e-05	-1.48877	-2.46166e-10
90688178	chr5:90688178:G:A	4.71867e-05	-1.11326e-10	-0.447564
90688687	chr5:90688687:A:T	2.24694e-05	-1.18952	-2.46166e-10
90688786	chr5:90688786:T:TA	3.44928e-05	-1.11326e-10	-0.760925
90688842	chr5:90688842:C:T	6.6407e-06	-1.56672	-0.841734
90690065	chr5:90690065:A:G	7.96597e-06	-1.05931	-1.16719
90690294	chr5:90690294:C:T	2.28246e-05	-1.11326e-10	-1.17384
90690573	chr5:90690573:C:A	8.00983e-06	-1.55038	-0.670627
90691146	chr5:90691146:T:G	5.6102e-06	-1.41173	-1.16536
90691257	chr5:90691257:A:G	2.25963e-05	-1.11326e-10	-1.18389
90691260	chr5:90691260:C:CT	2.37837e-05	-1.11326e-10	-1.13267
90691577	chr5:90691577:GT:G	0.000112449	0.420822	-2.46166e-10
90692051	chr5:90692051:A:C	1.54955e-05	-1.56113	-2.46166e-10
90692269	chr5:90692269:A:T	0.000119175	1.54829	-1.06937
90692324	chr5:90692324:A:G	4.17827e-05	-1.11326e-10	-0.569192
90692349	chr5:90692349:T:C	2.24533e-05	-1.11326e-10	-1.19024
90692462	chr5:90692462:G:A	6.72995e-05	-1.11326e-10	-0.0925216
90692687	chr5:90692687:A:G	9.68009e-06	-1.10595	-0.925649
90692732	chr5:90692732:G:A	3.30413e-05	-1.11326e-10	-0.803917
90693341	chr5:90693341:T:C	0.000396005	2.31385	-0.634097
90693360	chr5:90693360:C:A	2.26578e-05	-1.11326e-10	-1.18117
90693391	chr5:90693391:A:G	8.91706e-06	-1.13243	-0.981281
90693449	chr5:90693449:T:A	3.335e-05	-1.11326e-10	-0.794616
90693480	chr5:90693480:T:C	1.90982e-05	-1.35208	-2.46166e-10
90693678	chr5:90693678:A:G	4.60502e-05	-1.11326e-10	-0.471943
90693962	chr5:90693962:G:A	9.74696e-06	-1.08974	-0.934977
90693985	chr5:90693985:A:G	2.86944e-05	-1.11326e-10	-0.944971
90694507	chr5:90694507:A:G	0.000244013	2.14487	-0.949328
90694569	chr5:90694569:T:G	2.52125e-05	-1.11326e-10	-1.07434
90694707	chr5:90694707:C:T	2.26313e-05	-1.11326e-10	-1.18234
90695441	chr5:90695441:T:C	2.52227e-05	-1.11326e-10	-1.07393
90695488	chr5:90695488:CAT:C	6.13789e-06	-1.56694	-0.920255
90696387	chr5:90696387:C:T	0.000132055	1.77191	-1.19037
90696522	chr5:90696522:T:C	9.6014e-06	-1.11015	-0.929618
90697124	chr5:90697124:C:T	2.56181e-05	-1.11326e-10	-1.05838
90697457	chr5:90697457:TGAGGATTAAATGAGCTAATAAAGGTAAAGTGCTTAGCATAGTTCCTGGCAAGTATAG:T	2.66065e-05	-1.11326e-10	-1.02052
90697515	chr5:90697515:C:T	0.000392668	2.45622	-0.784931
90697526	chr5:90697526:G:C	2.24434e-05	-1.11326e-10	-1.19068
90697601	chr5:90697601:T:A	9.82538e-05	0.285879	-2.46166e-10
90697700	chr5:90697700:ATTCT:A	7.01417e-06	-1.56683	-0.786911
90697749	chr5:90697749:T:C	2.59234e-05	-1.11326e-10	-1.04653
90697798	chr5:90697798:CT:C	8.46049e-05	-1.11326e-10	0.136318
90697925	chr5:90697925:T:C	0.000378646	2.46966	-0.834729
90698114	chr5:90698114:C:T	0.000108537	0.385417	-2.46166e-10
90698993	chr5:90698993:T:C	2.58845e-05	-1.04803	-2.46166e-10
90699166	chr5:90699166:A:G	3.67326e-05	-1.11326e-10	-0.69801
90699679	chr5:90699679:G:A	2.24506e-05	-1.11326e-10	-1.19036
90699766	chr5:90699766:C:T	2.40139e-05	-1.11326e-10	-1.12304
90699790	chr5:90699790:C:T	1.54232e-05	-1.5658	-2.46166e-10
90699835	chr5:90699835:C:G	3.84549e-05	-1.11326e-10	-0.652187
90699839	chr5:90699839:A:T	9.21301e-06	-1.10408	-0.976974
90700243	chr5:90700243:A:G	2.44063e-05	-1.10683	-2.46166e-10
90700512	chr5:90700512:G:A	0.000194376	2.15612	-1.188
90700628	chr5:90700628:T:C	2.58032e-05	-1.11326e-10	-1.05118
90700673	chr5:90700673:A:G	2.86479e-05	-1.11326e-10	-0.946593
90700808	chr5:90700808:C:A	0.000249326	2.40457	-1.18749
90700867	chr5:90700867:G:A	5.27482e-06	-1.45776	-1.18097
90700987	chr5:90700987:T:C	3.52442e-05	-1.11326e-10	-0.739373
90701149	chr5:90701149:T:A	5.27751e-06	-1.45823	-1.17999
90701167	chr5:90701167:C:T	7.30073e-06	-1.566	-0.747697
90701311	chr5:90701311:A:G	2.24277e-05	-1.19138	-2.46166e-10
90701323	chr5:90701323:CTGTT:C	2.87446e-05	-1.11326e-10	-0.943223
90701447	chr5:90701447:C:T	4.95094e-05	-1.11326e-10	-0.399511
90701541	chr5:90701541:T:C	0.000395115	2.1525	-0.474997
90701689	chr5:90701689:G:T	0.000185997	2.00142	-1.07736
90701721	chr5:90701721:T:G	0.000388127	2.12971	-0.470048
90701817	chr5:90701817:C:T	6.48206e-05	0.752936	-0.882987
90702131	chr5:90702131:TC:T	2.27365e-05	-1.11326e-10	-1.1777
90702569	chr5:90702569:A:T	7.58392e-06	-1.39521	-0.880435
90702637	chr5:90702637:G:T	0.000166878	1.7845	-0.968912
90702726	chr5:90702726:C:T	5.09705e-05	-1.11326e-10	-0.370428
90702957	chr5:90702957:T:C	3.74077e-05	-1.11326e-10	-0.679797
90703140	chr5:90703140:C:A	1.68687e-05	-0.28649	-1.18972
90703613	chr5:90703613:G:GTGAAGTTTAT	2.51464e-05	-1.11326e-10	-1.07696
90703918	chr5:90703918:G:A	0.000783193	3.12677	-0.765062
90704113	chr5:90704113:T:C	2.83392e-05	-1.11326e-10	-0.957429
90704137	chr5:90704137:T:C	0.000295034	2.35812	-0.972705
90704151	chr5:90704151:A:G	0.000562273	2.48907	-0.458753
90704872	chr5:90704872:G:A	4.89931e-05	-1.11326e-10	-0.409995
90705051	chr5:90705051:G:A	2.57041e-05	-1.11326e-10	-1.05502
90705182	chr5:90705182:C:A	2.69746e-05	-1.11326e-10	-1.00678
90705551	chr5:90705551:T:G	0.000262341	2.45051	-1.18254
90705669	chr5:90705669:C:T	2.55945e-05	-1.11326e-10	-1.0593
90705942	chr5:90705942:G:C	4.83654e-06	-1.56397	-1.1615
90706171	chr5:90706171:G:T	0.000303059	2.30705	-0.894797
90706476	chr5:90706476:A:G	6.24069e-06	-1.52157	-0.949016
90706702	chr5:90706702:T:A	3.04032e-05	-0.887126	-2.46166e-10
90706779	chr5:90706779:T:C	0.000942588	3.21761	-0.670661
90706810	chr5:90706810:C:T	2.6433e-05	-1.11326e-10	-1.02706
90706940	chr5:90706940:G:A	6.04541e-05	-1.11326e-10	-0.199791
90707068	chr5:90707068:G:A	1.1407e-05	-1.06734	-0.800106
90707099	chr5:90707099:C:T	9.23314e-05	-1.11326e-10	0.22371
90707236	chr5:90707236:T:A	2.04059e-05	-0.880495	-0.405357
90707314	chr5:90707314:A:G	6.37445e-06	-1.51342	-0.935955
90707375	chr5:90707375:G:A	0.000134961	-1.11326e-10	0.603311
90707457	chr5:90707457:G:A	0.00142951	3.16852	-0.205104
90707777	chr5:90707777:T:G	0.000399073	2.3369	-0.649432
90708150	chr5:90708150:C:CT	5.40149e-06	-1.56358	-1.05142
90708170	chr5:90708170:T:A	5.27671e-05	-1.11326e-10	-0.335787
90708363	chr5:90708363:T:C	5.98457e-06	-1.55935	-0.95314
90708658	chr5:90708658:G:A	2.9099e-05	-1.11326e-10	-0.93097
90708959	chr5:90708959:A:C	1.5622e-05	-1.553	-2.46166e-10
90709160	chr5:90709160:C:T	0.00017667	2.06346	-1.19085
90709250	chr5:90709250:A:G	5.30469e-05	-1.11326e-10	-0.330499
90709397	chr5:90709397:G:A	0.000313825	2.60563	-1.15847
90709513	chr5:90709513:T:A	3.42331e-05	-1.11326e-10	-0.768481
90709717	chr5:90709717:A:T	0.000399984	2.28108	-0.591329
90709886	chr5:90709886:C:T	2.23889e-05	-1.19311	-2.46166e-10
90710008	chr5:90710008:G:A	0.000414	2.27802	-0.553829
90710141	chr5:90710141:A:G	3.27708e-05	-1.11326e-10	-0.812136
90711379	chr5:90711379:C:T	0.000395084	2.8431	-1.16568
90711471	chr5:90711471:T:A	0.000431489	2.32701	-0.561446
90712230	chr5:90712230:A:G	2.37765e-05	-1.11326e-10	-1.13298
90712930	chr5:90712930:T:G	2.39851e-05	-1.11326e-10	-1.12424
90713304	chr5:90713304:G:A	5.2829e-06	-1.44926	-1.18794
90713387	chr5:90713387:G:GTA	3.3855e-05	-1.11326e-10	-0.77959
90713431	chr5:90713431:G:T	8.66476e-06	-1.41042	-0.731989
90713762	chr5:90713762:T:A	2.40799e-05	-1.11326e-10	-1.1203
90713881	chr5:90713881:T:C	4.99491e-05	-1.11326e-10	-0.39067
90714124	chr5:90714124:C:T	9.6551e-06	-1.31086	-0.723324
90714324	chr5:90714324:T:C	3.33631e-05	-0.794225	-2.46166e-10
90714386	chr5:90714386:C:T	3.4656e-05	-1.11326e-10	-0.756204
90714669	chr5:90714669:C:T	0.000411675	2.40674	-0.688186
90714867	chr5:90714867:T:C	5.3221e-05	-1.11326e-10	-0.327222
90715358	chr5:90715358:T:A	8.52443e-06	-1.31178	-0.846961
90715854	chr5:90715854:G:A	0.00089965	3.3332	-0.832869
90715879	chr5:90715879:G:T	1.0088e-05	-1.29259	-0.697733
90716009	chr5:90716009:A:G	4.5863e-05	-1.11326e-10	-0.476016
90716132	chr5:90716132:A:G	0.000377435	2.26889	-0.637164
90716171	chr5:90716171:G:T	2.24546e-05	-1.11326e-10	-1.19018
90716562	chr5:90716562:G:A	5.56844e-06	-1.39594	-1.18862
90716792	chr5:90716792:C:G	3.71711e-05	-1.11326e-10	-0.686143
90716797	chr5:90716797:A:T	0.000376492	2.76189	-1.13267
90716886	chr5:90716886:G:A	0.000395907	2.30769	-0.628183
90716961	chr5:90716961:A:G	7.56602e-06	-1.35654	-0.921469
90717155	chr5:90717155:C:G	3.65496e-05	-1.11326e-10	-0.703006
90717161	chr5:90717161:G:T	8.64372e-05	-1.11326e-10	0.157743
90717616	chr5:90717616:C:T	2.37317e-05	-1.11326e-10	-1.13486
90717707	chr5:90717707:G:A	3.26946e-05	-1.11326e-10	-0.814465
90717714	chr5:90717714:C:A	4.52047e-05	-1.11326e-10	-0.490475
90718016	chr5:90718016:C:T	1.07339e-05	-1.32432	-0.603949
90718031	chr5:90718031:G:A	2.2451e-05	-1.11326e-10	-1.19034
90718039	chr5:90718039:G:A	4.88195e-06	-1.55736	-1.15877
90718132	chr5:90718132:G:A	7.96858e-06	-1.35022	-0.87595
90718382	chr5:90718382:T:A	4.53424e-05	-1.11326e-10	-0.487432
90718410	chr5:90718410:C:T	3.31901e-05	-1.11326e-10	-0.799422
90718482	chr5:90718482:A:G	8.19612e-06	-1.32465	-0.873362
90718709	chr5:90718709:A:C	6.56818e-06	-1.41489	-1.00454
90718985	chr5:90718985:G:A	2.26685e-05	-1.11326e-10	-1.1807
90719007	chr5:90719007:A:G	2.35526e-05	-1.11326e-10	-1.14244
90719019	chr5:90719019:A:G	2.24535e-05	-1.11326e-10	-1.19023
90719100	chr5:90719100:C:T	5.24631e-05	-1.11326e-10	-0.341565
90719119	chr5:90719119:C:T	8.73692e-06	-1.10395	-1.03017
90719358	chr5:90719358:T:C	1.05214e-05	-1.31864	-0.629618
90719725	chr5:90719725:A:G	4.93422e-05	-1.11326e-10	-0.402896
90719756	chr5:90719756:A:G	3.64641e-05	-1.11326e-10	-0.705347
90719975	chr5:90719975:C:T	0.000345209	2.28597	-0.743492
90720207	chr5:90720207:T:A	3.43733e-05	-1.11326e-10	-0.764395
90720312	chr5:90720312:A:G	0.000405231	2.30721	-0.604423
90720607	chr5:90720607:A:G	4.82072e-05	-1.11326e-10	-0.426166
90720844	chr5:90720844:G:A	2.24365e-05	-1.11326e-10	-1.19098
90720854	chr5:90720854:TA:T	3.59845e-05	-1.11326e-10	-0.718588
90721054	chr5:90721054:G:A	0.00210486	3.19379	0.156537
90721243	chr5:90721243:G:A	5.58169e-06	-1.40795	-1.17424
90721320	chr5:90721320:T:C	0.000369868	2.21677	-0.605296
90721361	chr5:90721361:G:A	8.0417e-06	-1.12002	-1.09701
90721599	chr5:90721599:T:G	2.61286e-05	-1.11326e-10	-1.03865
90721675	chr5:90721675:G:A	2.27482e-05	-1.11326e-10	-1.17719
90721776	chr5:90721776:T:C	5.47849e-06	-1.41534	-1.1855
90721879	chr5:90721879:CTG:C	0.00086747	3.24037	-0.776468
90722296	chr5:90722296:C:T	1.9746e-05	-1.44104	0.122315
90722318	chr5:90722318:A:T	7.48226e-06	-1.46141	-0.827735
90722380	chr5:90722380:G:A	2.3169e-05	-1.11326e-10	-1.15886
90722597	chr5:90722597:C:A	0.00039223	2.28776	-0.617587
90722901	chr5:90722901:A:C	3.33407e-05	-1.11326e-10	-0.794897
90723139	chr5:90723139:A:C	5.21624e-05	-1.11326e-10	-0.347314
90723263	chr5:90723263:C:A	0.000421701	2.34438	-0.601758
90723516	chr5:90723516:G:A	3.34665e-05	-1.11326e-10	-0.79113
90723895	chr5:90723895:C:T	3.6451e-05	-1.11326e-10	-0.705707
90723965	chr5:90723965:G:A	5.15201e-05	-1.11326e-10	-0.359703
90724037	chr5:90724037:A:G	4.90225e-06	-1.56443	-1.14755
90724265	chr5:90724265:T:C	1.86013e-05	-1.37844	-2.46166e-10
90724283	chr5:90724283:G:T	5.38963e-06	-1.43112	-1.18608
90724375	chr5:90724375:G:A	0.000138496	1.81744	-1.18827
90724466	chr5:90724466:T:A	0.000309137	2.32543	-0.893322
90724509	chr5:90724509:G:A	5.88504e-06	-1.44194	-1.08732
90724518	chr5:90724518:C:T	2.24552e-05	-1.11326e-10	-1.19015
90724642	chr5:90724642:A:G	2.05981e-05	-1.27647	-2.46166e-10
90724710	chr5:90724710:G:A	5.17813e-05	-1.11326e-10	-0.354645
90724854	chr5:90724854:C:T	5.20114e-05	-1.11326e-10	-0.350213
90725051	chr5:90725051:A:C	0.000303871	2.05973	-0.644805
90725106	chr5:90725106:T:G	8.51589e-06	-1.09417	-1.06557
90725218	chr5:90725218:T:C	4.44705e-05	-1.11326e-10	-0.506849
90725475	chr5:90725475:A:G	0.00129601	3.44174	-0.576367
90725516	chr5:90725516:C:T	2.24505e-05	-1.11326e-10	-1.19036
90725874	chr5:90725874:C:T	0.000276937	2.32997	-1.00785
90726088	chr5:90726088:A:G	5.42221e-06	-1.45094	-1.16023
90726152	chr5:90726152:T:C	2.93971e-05	-1.11326e-10	-0.92078
90726524	chr5:90726524:T:C	4.199e-05	-0.564244	-2.46166e-10
90726590	chr5:90726590:T:C	4.33503e-05	-1.49305	0.960688
90726895	chr5:90726895:A:G	5.16992e-05	-0.516117	0.159884
90726963	chr5:90726963:A:G	8.7935e-05	-0.770351	0.945274
90726989	chr5:90726989:A:G	9.1341e-06	-1.1949	-0.894764
90727518	chr5:90727518:T:A	5.22128e-05	0.740065	-1.08641
90727519	chr5:90727519:T:A	3.91582e-05	0.411495	-1.04556
90727631	chr5:90727631:A:G	2.42794e-05	-1.11326e-10	-1.11204
90727827	chr5:90727827:C:T	4.24154e-05	-1.11326e-10	-0.554163
90727939	chr5:90727939:T:C	2.43922e-05	-1.11326e-10	-1.10741
90727993	chr5:90727993:A:G	2.49523e-05	-1.11326e-10	-1.08471
90728059	chr5:90728059:A:G	2.4842e-05	-1.11326e-10	-1.08914
90728188	chr5:90728188:T:G	1.54111e-05	-1.56659	-2.46166e-10
90728467	chr5:90728467:A:T	4.41424e-05	-1.11326e-10	-0.514254
90728577	chr5:90728577:A:T	2.4963e-05	-1.11326e-10	-1.08428
90728918	chr5:90728918:G:A	6.41678e-05	0.18826	-0.328433
90728985	chr5:90728985:C:G	2.62048e-05	-1.11326e-10	-1.03573
90729326	chr5:90729326:G:C	1.54329e-05	-1.56517	-2.46166e-10
90729336	chr5:90729336:T:G	3.51796e-05	-1.11326e-10	-0.741209
90729354	chr5:90729354:T:C	4.89372e-06	-1.52807	-1.18566
90729556	chr5:90729556:ATTT:A	4.0655e-05	-1.11326e-10	-0.596554
90729596	chr5:90729596:T:C	4.7001e-05	-1.11326e-10	-0.451507
90729947	chr5:90729947:A:C	2.81521e-05	-1.11326e-10	-0.964053
90730014	chr5:90730014:C:T	3.44847e-05	-1.11326e-10	-0.761158
90730070	chr5:90730070:G:A	4.81652e-06	-1.54115	-1.18848
90730146	chr5:90730146:C:A	2.867e-05	-1.11326e-10	-0.945824
90730256	chr5:90730256:C:CT	2.87033e-05	-1.11326e-10	-0.944663
90730325	chr5:90730325:A:C	3.52983e-05	-1.11326e-10	-0.73784
90730444	chr5:90730444:A:G	3.9644e-05	0.36349	-0.985225
90730654	chr5:90730654:G:C	3.44526e-05	-1.11326e-10	-0.76209
90730823	chr5:90730823:G:T	3.54737e-05	-1.11326e-10	-0.732882
90731463	chr5:90731463:T:A	1.21927e-05	-1.48898	-0.311858
90731496	chr5:90731496:G:C	3.46297e-05	-1.11326e-10	-0.756962
90731660	chr5:90731660:G:T	2.01379e-05	-1.29907	-2.46166e-10
90731818	chr5:90731818:G:T	4.28603e-05	0.282621	-0.826348
90732209	chr5:90732209:G:T	2.49297e-05	-1.11326e-10	-1.08561
90732342	chr5:90732342:T:C	4.69946e-05	-0.344012	-0.10763
90732588	chr5:90732588:G:C	5.25377e-05	0.0771588	-0.417303
90732789	chr5:90732789:T:A	2.35083e-05	-1.11326e-10	-1.14432
90733175	chr5:90733175:G:A	1.55979e-05	-1.55454	-2.46166e-10
90733181	chr5:90733181:A:G	4.26217e-05	-1.11326e-10	-0.549312
90733344	chr5:90733344:T:C	4.88838e-05	-1.11326e-10	-0.41223
90733429	chr5:90733429:G:A	0.000116415	1.03182	-0.57634
90733684	chr5:90733684:T:G	2.25174e-05	-1.11326e-10	-1.18739
90734040	chr5:90734040:T:C	2.6931e-05	-1.11326e-10	-1.0084
90734219	chr5:90734219:T:C	2.4962e-05	-1.11326e-10	-1.08432
90734625	chr5:90734625:G:A	2.13617e-05	-1.24008	-2.46166e-10
90734775	chr5:90734775:G:A	2.28164e-05	-1.11326e-10	-1.17419
90735721	chr5:90735721:C:T	3.28046e-05	-1.11326e-10	-0.811107
90736368	chr5:90736368:A:G	2.36359e-05	-1.11326e-10	-1.13891
90737027	chr5:90737027:C:T	1.95857e-05	-0.211432	-1.11544
90737347	chr5:90737347:T:C	2.87999e-05	-1.11326e-10	-0.941304
90737396	chr5:90737396:G:A	2.16021e-05	-1.47198	0.243096
90737555	chr5:90737555:C:T	9.80235e-06	-0.828541	-1.19051
90737624	chr5:90737624:G:A	2.20707e-05	-0.164585	-1.04284
90737769	chr5:90737769:T:A	3.70617e-05	-1.11326e-10	-0.689092
90737880	chr5:90737880:A:C	7.64028e-06	-1.32178	-0.946458
90737945	chr5:90737945:ACT:A	1.59264e-05	-1.53369	-2.46166e-10
90737948	chr5:90737948:T:G	1.61127e-05	-1.52207	-2.46166e-10
90738013	chr5:90738013:G:C	2.87781e-05	-1.38106	0.439
90738062	chr5:90738062:T:G	3.45132e-05	0.185001	-0.945334
90738139	chr5:90738139:C:T	3.30768e-05	-1.11326e-10	-0.802842
90738508	chr5:90738508:A:G	1.98416e-05	-1.3139	-2.46166e-10
90738545	chr5:90738545:C:T	3.45195e-05	-1.11326e-10	-0.76015
90738967	chr5:90738967:A:G	7.62267e-06	-1.3349	-0.935652
90739806	chr5:90739806:A:G	5.41925e-05	-1.11326e-10	-0.309132
90739981	chr5:90739981:G:A	3.59101e-05	-1.11326e-10	-0.720655
90740012	chr5:90740012:T:C	3.43105e-05	-1.11326e-10	-0.766225
90740013	chr5:90740013:C:T	3.30297e-05	-1.11326e-10	-0.804267
90740016	chr5:90740016:T:C	2.80326e-05	-1.11326e-10	-0.968307
90740070	chr5:90740070:C:G	0.000102818	1.30981	-0.978521
90740081	chr5:90740081:C:T	4.70057e-05	-1.11326e-10	-0.451405
90740167	chr5:90740167:C:T	2.64016e-05	-1.11326e-10	-1.02825
90740272	chr5:90740272:A:G	3.87051e-05	0.28672	-0.932425
90740571	chr5:90740571:T:C	2.62939e-05	-1.11326e-10	-1.03234
90741159	chr5:90741159:G:A	2.4522e-05	-1.11326e-10	-1.1021
90741163	chr5:90741163:A:G	7.18741e-06	-1.30406	-1.02528
90742712	chr5:90742712:C:T	4.96143e-05	-0.396582	-0.0008147
90742732	chr5:90742732:A:C	5.54507e-06	-1.4861	-1.10267
90742987	chr5:90742987:A:G	2.28917e-05	-1.11326e-10	-1.1709
90743015	chr5:90743015:A:C	3.19351e-05	-1.11326e-10	-0.837968
90743035	chr5:90743035:G:A	3.21448e-05	-1.11326e-10	-0.831424
90743175	chr5:90743175:A:G	1.54376e-05	-1.56487	-2.46166e-10
90743230	chr5:90743230:A:G	2.24413e-05	-1.11326e-10	-1.19077
90743254	chr5:90743254:G:T	4.17695e-05	-1.11326e-10	-0.569508
90743325	chr5:90743325:A:G	3.05974e-05	-1.11326e-10	-0.880758
90743374	chr5:90743374:G:A	2.4663e-05	-1.11326e-10	-1.09637
90743573	chr5:90743573:G:A	4.43507e-05	-1.11326e-10	-0.509546
90743692	chr5:90743692:C:T	1.5778e-05	-1.54306	-2.46166e-10
90743703	chr5:90743703:C:T	2.46121e-05	-1.11326e-10	-1.09844
90743767	chr5:90743767:G:A	2.45764e-05	-1.11326e-10	-1.09989
90744195	chr5:90744195:G:A	3.24296e-05	-1.11326e-10	-0.822602
90744942	chr5:90744942:G:A	2.40434e-05	-1.11326e-10	-1.12181
90745073	chr5:90745073:T:C	0.000140232	0.641624	-2.46166e-10
90745336	chr5:90745336:C:A	4.76075e-06	-1.5517	-1.18957
90745344	chr5:90745344:G:A	2.1104e-05	-1.38601	0.133799
90745408	chr5:90745408:G:A	7.98895e-06	-1.25698	-0.966632
90745471	chr5:90745471:G:A	3.40067e-05	-1.11326e-10	-0.775116
90745480	chr5:90745480:T:C	3.96834e-05	-1.11326e-10	-0.620742
90745567	chr5:90745567:T:C	3.28895e-05	-1.11326e-10	-0.808521
90745617	chr5:90745617:G:C	3.96834e-05	-1.11326e-10	-0.620742
90745693	chr5:90745693:A:G	1.82127e-05	-1.39955	-2.46166e-10
90746086	chr5:90746086:T:C	3.20757e-05	-1.11326e-10	-0.833577
90746160	chr5:90746160:T:A	1.7959e-05	-1.41358	-2.46166e-10
90746685	chr5:90746685:C:T	7.73556e-06	-1.29218	-0.963668
90747115	chr5:90747115:C:T	2.24395e-05	-1.11326e-10	-1.19085
90747230	chr5:90747230:C:T	4.78322e-06	-1.54721	-1.18936
90747295	chr5:90747295:T:A	3.81019e-05	-1.11326e-10	-0.661411
90747381	chr5:90747381:A:G	2.25499e-05	-1.38385	0.197903
90747390	chr5:90747390:G:A	2.60219e-05	-1.11326e-10	-1.04274
90747799	chr5:90747799:C:A	8.47159e-06	-1.19267	-0.972286
90748081	chr5:90748081:A:G	4.75034e-06	-1.55699	-1.18647
90748377	chr5:90748377:A:C	2.64412e-05	-1.11326e-10	-1.02675
90748466	chr5:90748466:ATCTTG:A	8.26456e-06	-1.19131	-0.998389
90748505	chr5:90748505:G:A	0.000116329	0.454747	-2.46166e-10
90748556	chr5:90748556:T:G	8.00337e-06	-1.26825	-0.953565
90748865	chr5:90748865:A:G	2.64649e-05	-1.11326e-10	-1.02585
90749451	chr5:90749451:A:G	4.32918e-05	-1.11326e-10	-0.533711
90749768	chr5:90749768:C:T	2.50677e-05	-1.11326e-10	-1.0801
90750229	chr5:90750229:T:C	2.61279e-05	-1.11326e-10	-1.03867
90750439	chr5:90750439:C:A	3.95807e-05	-1.11326e-10	-0.623332
90750479	chr5:90750479:C:T	1.63103e-05	-1.50988	-2.46166e-10
90750607	chr5:90750607:C:T	2.24365e-05	-1.11326e-10	-1.19098
90750719	chr5:90750719:A:G	4.86684e-05	-1.11326e-10	-0.416646
90750927	chr5:90750927:T:C	3.52969e-05	-1.11326e-10	-0.737879
90751076	chr5:90751076:C:T	6.38554e-06	-1.35006	-1.09758
90751191	chr5:90751191:G:A	5.20708e-06	-1.47612	-1.17553
90751196	chr5:90751196:G:A	4.51919e-05	-1.11326e-10	-0.490757
90751288	chr5:90751288:G:A	4.78002e-05	-1.11326e-10	-0.434646
90751540	chr5:90751540:C:G	3.87297e-05	-0.645068	-2.46166e-10
90751578	chr5:90751578:TAAC:T	1.36368e-05	-0.527861	-1.16105
90751666	chr5:90751666:G:A	4.76337e-05	-1.11326e-10	-0.438135
90751674	chr5:90751674:G:T	1.93586e-05	-1.44794	0.109396
90751944	chr5:90751944:T:C	2.24371e-05	-1.11326e-10	-1.19096
90751949	chr5:90751949:A:G	2.53739e-05	-1.11326e-10	-1.06795
90752046	chr5:90752046:G:GT	2.49401e-05	-1.11326e-10	-1.0852
90752048	chr5:90752048:A:T	2.49321e-05	-1.11326e-10	-1.08552
90752051	chr5:90752051:G:T	2.49579e-05	-1.11326e-10	-1.08448
90752133	chr5:90752133:A:G	1.61432e-05	-1.52018	-2.46166e-10
90752294	chr5:90752294:T:G	3.21285e-05	-1.11326e-10	-0.831933
90752309	chr5:90752309:T:C	1.54449e-05	-1.5644	-2.46166e-10
90752732	chr5:90752732:A:G	2.86706e-05	-1.11326e-10	-0.945804
90753078	chr5:90753078:G:A	2.24652e-05	-1.11326e-10	-1.18971
90753144	chr5:90753144:T:C	3.21473e-05	-1.11326e-10	-0.831347
90753240	chr5:90753240:T:C	7.86e-06	-1.43695	-0.80294
90753271	chr5:90753271:C:A	2.71051e-05	-1.11326e-10	-1.00195
90753421	chr5:90753421:A:G	9.25728e-05	0.434274	-0.207953
90754003	chr5:90754003:C:T	3.49039e-05	-1.11326e-10	-0.749075
90754540	chr5:90754540:C:T	1.70762e-05	-1.46399	-2.46166e-10
90754825	chr5:90754825:G:A	1.57532e-05	-1.54463	-2.46166e-10
90755086	chr5:90755086:T:C	3.27102e-05	-1.11326e-10	-0.813988
90755515	chr5:90755515:G:A	7.67753e-06	-1.43692	-0.826458
90755554	chr5:90755554:T:C	3.04458e-05	-1.11326e-10	-0.885726
90756146	chr5:90756146:A:G	1.59055e-05	-1.53501	-2.46166e-10
90756446	chr5:90756446:T:TC	6.14894e-06	-1.30876	-1.17663
90756472	chr5:90756472:G:A	6.83928e-06	-1.44601	-0.932985
90756555	chr5:90756555:C:T	8.12852e-06	-1.40009	-0.806203
90756660	chr5:90756660:A:G	3.44189e-05	-1.11326e-10	-0.763068
90757239	chr5:90757239:A:G	6.01832e-06	-1.33812	-1.16875
90757463	chr5:90757463:T:C	6.0313e-06	-1.33958	-1.16513
90757996	chr5:90757996:A:G	2.83653e-05	-1.11326e-10	-0.956508
90758078	chr5:90758078:A:G	3.73002e-05	-1.11326e-10	-0.682677
90758292	chr5:90758292:C:T	6.54249e-06	-1.2707	-1.15265
90758674	chr5:90758674:T:A	4.32652e-05	-1.11326e-10	-0.534326
90758814	chr5:90758814:A:C	2.91808e-05	-1.11326e-10	-0.928163
90759061	chr5:90759061:T:A	3.86898e-05	0.36318	-1.00928
90759066	chr5:90759066:A:T	4.98969e-05	-1.11326e-10	-0.391716
90759264	chr5:90759264:A:G	4.58742e-05	-1.11326e-10	-0.475773
90759815	chr5:90759815:A:G	3.22243e-05	-1.11326e-10	-0.828954
90760134	chr5:90760134:G:C	2.26787e-05	-1.11326e-10	-1.18025
90760357	chr5:90760357:A:G	3.09725e-05	-0.00645096	-0.862123
90760484	chr5:90760484:T:C	4.36765e-05	-1.11326e-10	-0.524865
90760583	chr5:90760583:G:A	5.43149e-06	-1.43118	-1.17828
90760610	chr5:90760610:C:G	2.56452e-05	-1.11326e-10	-1.05732
90760771	chr5:90760771:CAAAG:C	7.63655e-05	-1.11326e-10	0.0338555
90761454	chr5:90761454:T:C	2.25794e-05	-1.11326e-10	-1.18464
90761746	chr5:90761746:A:G	5.68045e-06	-1.52103	-1.04362
90762052	chr5:90762052:A:G	5.91307e-06	-1.33361	-1.1909
90762160	chr5:90762160:A:G	7.39289e-06	-1.2841	-1.01705
90762224	chr5:90762224:C:T	4.82446e-06	-1.53711	-1.19086
90762292	chr5:90762292:G:A	6.52541e-06	-1.24277	-1.1832
90762373	chr5:90762373:A:T	5.92743e-06	-1.50766	-1.01442
90762634	chr5:90762634:T:C	7.14144e-06	-1.29032	-1.04544
90762994	chr5:90762994:G:A	3.52213e-05	-1.11326e-10	-0.740025
90763078	chr5:90763078:A:G	6.16498e-05	-1.11326e-10	-0.180205
90763165	chr5:90763165:T:G	2.75152e-05	-0.0801281	-0.906807
90763184	chr5:90763184:T:A	6.7754e-06	-1.21485	-1.17352
90763619	chr5:90763619:T:A	5.77339e-06	-1.51083	-1.03758
90763659	chr5:90763659:C:T	3.54356e-05	-1.11326e-10	-0.733957
90763686	chr5:90763686:G:A	3.08062e-05	-1.11326e-10	-0.873959
90764061	chr5:90764061:T:A	3.93656e-05	-1.11326e-10	-0.628784
90764151	chr5:90764151:G:A	5.56909e-06	-1.42085	-1.16359
90764265	chr5:90764265:A:G	6.63717e-06	-1.56598	-0.843009
90764290	chr5:90764290:A:G	4.39642e-05	-1.11326e-10	-0.5183
90764780	chr5:90764780:A:T	3.89066e-05	0.278197	-0.918708
90764924	chr5:90764924:T:C	2.29447e-05	-1.11326e-10	-1.16859
90764965	chr5:90764965:A:G	4.01767e-05	0.311411	-0.919799
90765215	chr5:90765215:C:G	7.09781e-06	-1.29644	-1.04545
90765274	chr5:90765274:G:T	2.3675e-05	-1.11326e-10	-1.13725
90765578	chr5:90765578:A:G	2.28288e-05	-1.11326e-10	-1.17365
90765941	chr5:90765941:G:T	2.34357e-05	-1.11326e-10	-1.14742
90765995	chr5:90765995:C:T	0.000281127	1.95258	-0.615447
90766015	chr5:90766015:T:C	1.61961e-05	-1.5169	-2.46166e-10
90766019	chr5:90766019:C:T	2.24379e-05	-1.11326e-10	-1.19092
90766023	chr5:90766023:C:T	3.56899e-05	-1.11326e-10	-0.726808
90766250	chr5:90766250:C:T	3.20207e-05	-1.11326e-10	-0.835292
90766279	chr5:90766279:C:T	4.15992e-05	-1.11326e-10	-0.573595
90766754	chr5:90766754:G:A	3.06962e-05	-1.11326e-10	-0.877535
90766784	chr5:90766784:T:G	1.46348e-05	-0.427954	-1.19032
90767126	chr5:90767126:A:G	2.67842e-05	-1.11326e-10	-1.01386
90767366	chr5:90767366:A:G	2.12452e-05	-0.5142	-0.731347
90767942	chr5:90767942:A:G	2.4443e-05	-1.11326e-10	-1.10533
90768045	chr5:90768045:T:G	1.00927e-05	-1.34071	-0.649146
90768140	chr5:90768140:A:C	1.5563e-05	-1.55678	-2.46166e-10
90768354	chr5:90768354:C:T	1.58289e-05	-1.53984	-2.46166e-10
90768450	chr5:90768450:C:T	2.60527e-05	-1.11326e-10	-1.04155
90768744	chr5:90768744:G:A	2.0556e-05	-1.27852	-2.46166e-10
90768967	chr5:90768967:G:A	1.76867e-05	-1.3074	-0.121464
90769753	chr5:90769753:A:C	1.06554e-05	-0.825959	-1.10965
90770077	chr5:90770077:A:C	2.55992e-05	-1.11326e-10	-1.05911
90770429	chr5:90770429:T:C	1.64051e-05	-0.362992	-1.14109
90771226	chr5:90771226:TA:T	4.16318e-05	0.260414	-0.833223
90771265	chr5:90771265:G:A	2.75208e-05	-1.11326e-10	-0.986732
90771475	chr5:90771475:T:C	2.41431e-05	-1.11326e-10	-1.11768
90772289	chr5:90772289:T:C	2.40813e-05	-1.11326e-10	-1.12024
90772526	chr5:90772526:G:A	1.73028e-05	-0.28378	-1.16703
90773490	chr5:90773490:A:C	1.76697e-05	-1.42983	-2.46166e-10
90773586	chr5:90773586:G:A	2.56793e-05	-1.11326e-10	-1.05599
90773616	chr5:90773616:A:T	2.58081e-05	-1.11326e-10	-1.05099
90773622	chr5:90773622:G:A	2.54654e-05	-1.11326e-10	-1.06435
90773746	chr5:90773746:A:G	1.11684e-05	-0.791022	-1.09757
90773936	chr5:90773936:G:A	1.86154e-05	-1.37768	-2.46166e-10
90774077	chr5:90774077:G:C	3.76637e-05	-1.11326e-10	-0.672978
90774491	chr5:90774491:A:G	2.55706e-05	-1.11326e-10	-1.06023
90774859	chr5:90774859:A:G	1.53127e-05	-0.417427	-1.15557
90775161	chr5:90775161:T:C	2.55875e-05	-1.11326e-10	-1.05957
90775162	chr5:90775162:A:G	3.72777e-05	0.173019	-0.8563
90776086	chr5:90776086:T:C	3.67285e-05	-1.11326e-10	-0.698121
90776285	chr5:90776285:A:G	3.05152e-05	-1.11326e-10	-0.88345
90776394	chr5:90776394:C:T	2.75693e-05	-1.11326e-10	-0.984973
90776705	chr5:90776705:A:T	2.45571e-05	-1.11326e-10	-1.10067
90777460	chr5:90777460:A:G	3.54752e-05	0.367876	-1.10072
90777503	chr5:90777503:T:A	1.80887e-05	-1.40639	-2.46166e-10
90777573	chr5:90777573:A:G	1.21814e-05	-0.621402	-1.18036
90778280	chr5:90778280:G:T	1.79028e-05	-0.288816	-1.1279
90778829	chr5:90778829:A:T	2.1902e-05	-0.0317777	-1.18332
90778834	chr5:90778834:C:T	1.72943e-05	-1.4513	-2.46166e-10
90778942	chr5:90778942:G:A	1.39489e-05	-0.514972	-1.1513
90779052	chr5:90779052:C:T	2.30642e-05	-1.11326e-10	-1.16339
90779223	chr5:90779223:T:G	2.94995e-05	-1.11326e-10	-0.917303
90779230	chr5:90779230:A:G	2.30794e-05	-1.11326e-10	-1.16273
90779243	chr5:90779243:C:G	2.09205e-05	-0.258874	-1.00207
90779953	chr5:90779953:A:G	6.7694e-05	1.05123	-1.1379
90779997	chr5:90779997:C:G	2.96733e-05	-1.11326e-10	-0.911426
90780107	chr5:90780107:A:G	1.75336e-05	-1.43756	-2.46166e-10
90780115	chr5:90780115:C:T	4.12538e-05	-0.581931	-2.46166e-10
90780716	chr5:90780716:T:C	2.70645e-05	-1.11326e-10	-1.00345
90781136	chr5:90781136:C:T	2.89806e-05	-1.11326e-10	-0.935049
90781362	chr5:90781362:G:A	3.75791e-05	-1.11326e-10	-0.675226
90781734	chr5:90781734:C:T	7.11734e-05	-1.11326e-10	-0.0365554
90782855	chr5:90782855:C:CAG	1.33285e-05	-0.612708	-1.09907
90783117	chr5:90783117:A:G	2.83444e-05	-1.11326e-10	-0.957247
90784003	chr5:90784003:A:G	6.4405e-05	0.877947	-1.01443
90784117	chr5:90784117:T:C	2.41894e-05	-1.11326e-10	-1.11576
90784155	chr5:90784155:C:T	2.02251e-05	-0.105089	-1.18966
90784758	chr5:90784758:T:C	1.35729e-05	-0.598066	-1.09553
90784879	chr5:90784879:A:C	2.87195e-05	-1.11326e-10	-0.944098
90784980	chr5:90784980:T:G	8.59448e-06	-1.08962	-1.06093
90785098	chr5:90785098:G:A	3.21828e-05	-1.11326e-10	-0.830243
90785130	chr5:90785130:A:G	1.73159e-05	-1.45005	-2.46166e-10
90785292	chr5:90785292:C:G	2.23056e-05	-1.19684	-2.46166e-10
90785294	chr5:90785294:TAAAAACCC:T	2.80629e-05	-1.11326e-10	-0.967226
90785303	chr5:90785303:TAGGA:T	2.80188e-05	-1.11326e-10	-0.9688
90785432	chr5:90785432:G:A	2.52254e-05	-1.11326e-10	-1.07382
90785843	chr5:90785843:C:T	1.54726e-05	-1.56261	-2.46166e-10
90785965	chr5:90785965:G:A	2.86933e-05	-1.11326e-10	-0.94501
90785978	chr5:90785978:G:A	1.56226e-05	-1.55296	-2.46166e-10
90786052	chr5:90786052:C:T	1.61195e-05	-0.46672	-1.05492
90786251	chr5:90786251:G:C	1.69958e-05	-1.46871	-2.46166e-10
90786579	chr5:90786579:T:C	1.22982e-05	-0.768932	-1.02329
90786777	chr5:90786777:C:T	6.103e-05	0.851203	-1.04151
90786860	chr5:90786860:G:T	3.31989e-05	-1.11326e-10	-0.799159
90787556	chr5:90787556:A:G	2.42784e-05	-1.11326e-10	-1.11209
90787684	chr5:90787684:C:T	3.09492e-05	-1.11326e-10	-0.869329
90787832	chr5:90787832:C:T	2.8796e-05	-1.11326e-10	-0.941439
90788019	chr5:90788019:G:A	2.26182e-05	-1.11326e-10	-1.18292
90788687	chr5:90788687:G:GA	2.78162e-05	-1.11326e-10	-0.976057
90789837	chr5:90789837:T:C	3.0427e-05	-1.11326e-10	-0.886345
90789926	chr5:90789926:A:G	2.25576e-05	-1.11326e-10	-1.1856
90790399	chr5:90790399:G:A	6.77131e-06	-1.2381	-1.15088
90791364	chr5:90791364:A:G	2.52586e-05	-1.11326e-10	-1.07251
90791621	chr5:90791621:A:G	6.66881e-06	-1.26741	-1.13682
90792136	chr5:90792136:G:T	1.55968e-05	-1.55461	-2.46166e-10
90792643	chr5:90792643:G:T	1.94042e-05	-0.218899	-1.11729
90792907	chr5:90792907:T:C	3.0195e-05	-1.11326e-10	-0.894
90793497	chr5:90793497:A:G	0.000421918	2.28473	-0.541597
90793540	chr5:90793540:A:G	2.26596e-05	-1.11326e-10	-1.18109
90793558	chr5:90793558:A:G	2.27004e-05	-1.11326e-10	-1.17929
90793620	chr5:90793620:T:G	2.76739e-05	-1.11326e-10	-0.981186
90793749	chr5:90793749:A:C	6.80606e-06	-1.23089	-1.15298
90793795	chr5:90793795:G:A	2.83701e-05	-1.11326e-10	-0.956338
90793834	chr5:90793834:G:C	6.79179e-06	-1.23014	-1.15582
90794020	chr5:90794020:T:C	6.87457e-06	-1.23169	-1.14215
90794163	chr5:90794163:C:T	2.27076e-05	-1.11326e-10	-1.17897
90794582	chr5:90794582:A:G	5.49491e-05	-1.11326e-10	-0.295268
90794854	chr5:90794854:C:T	7.12349e-06	-1.19655	-1.14173
90794974	chr5:90794974:A:G	6.58253e-06	-1.34665	-1.0706
90795092	chr5:90795092:T:G	2.33539e-05	-1.11326e-10	-1.15091
90795690	chr5:90795690:G:A	1.178e-05	-0.733451	-1.10182
90795768	chr5:90795768:G:A	1.25371e-05	-0.780605	-0.992375
90795783	chr5:90795783:G:A	1.222e-05	-0.781522	-1.01708
90795999	chr5:90795999:G:A	3.02084e-05	0.270132	-1.16369
90796252	chr5:90796252:A:G	3.85958e-05	-1.11326e-10	-0.648532
90796311	chr5:90796311:A:C	3.72906e-05	-1.11326e-10	-0.682932
90796793	chr5:90796793:C:A	3.72759e-05	-1.11326e-10	-0.683327
90796827	chr5:90796827:TAAAG:T	2.25449e-05	-1.11326e-10	-1.18616
90797054	chr5:90797054:C:A	2.32825e-05	-1.11326e-10	-1.15397
90797093	chr5:90797093:GA:G	2.39361e-05	-1.11326e-10	-1.12629
90797589	chr5:90797589:G:A	1.10021e-05	-0.713062	-1.19052
90797624	chr5:90797624:G:A	2.32898e-05	-1.11326e-10	-1.15366
90797643	chr5:90797643:G:A	4.24108e-05	-1.11326e-10	-0.554271
90798032	chr5:90798032:A:G	2.47425e-05	-1.11326e-10	-1.09315
90798157	chr5:90798157:A:G	2.27893e-05	-1.11326e-10	-1.17538
90798309	chr5:90798309:A:G	2.53997e-05	-1.11326e-10	-1.06694
90798468	chr5:90798468:C:T	2.86283e-05	-1.11326e-10	-0.947281
90798477	chr5:90798477:C:T	2.37426e-05	-1.11326e-10	-1.13441
90798738	chr5:90798738:C:T	2.4026e-05	-1.11326e-10	-1.12254
90798943	chr5:90798943:A:G	2.32916e-05	-1.11326e-10	-1.15358
90799038	chr5:90799038:G:A	3.17288e-05	0.323681	-1.16813
90799176	chr5:90799176:C:T	1.75432e-05	-1.43701	-2.46166e-10
90799198	chr5:90799198:A:C	2.50071e-05	-1.11326e-10	-1.08251
90799324	chr5:90799324:C:A	2.24898e-05	-1.11326e-10	-1.18861
90799757	chr5:90799757:G:C	0.000274502	2.47292	-1.15964
90800582	chr5:90800582:C:T	3.72666e-05	-1.11326e-10	-0.683577
90800879	chr5:90800879:T:A	1.46525e-05	-0.455609	-1.16145
90800975	chr5:90800975:C:T	5.39407e-05	0.443022	-0.756811
90800997	chr5:90800997:C:T	1.82008e-05	-1.40021	-2.46166e-10
90801104	chr5:90801104:T:C	7.48312e-05	0.82093	-0.80737
90801984	chr5:90801984:A:T	2.40156e-05	-1.11326e-10	-1.12297
90802166	chr5:90802166:CAT:C	2.84476e-05	-1.11326e-10	-0.953611
90802239	chr5:90802239:C:T	2.49717e-05	-1.11326e-10	-1.08393
90802366	chr5:90802366:C:T	3.93833e-05	-1.11326e-10	-0.628334
90802875	chr5:90802875:A:G	2.85944e-05	-1.11326e-10	-0.948466
90802940	chr5:90802940:A:G	2.63306e-05	-1.11326e-10	-1.03094
90803294	chr5:90803294:C:T	9.27377e-05	1.14873	-0.920631
90803482	chr5:90803482:A:G	5.39448e-05	-1.11326e-10	-0.313713
90804106	chr5:90804106:G:A	3.91399e-05	-1.11326e-10	-0.634534
90804186	chr5:90804186:T:G	3.15744e-05	-1.11326e-10	-0.849327
90804357	chr5:90804357:G:A	1.59767e-05	-1.53055	-2.46166e-10
90804536	chr5:90804536:G:A	2.45361e-05	-1.11326e-10	-1.10153
90804591	chr5:90804591:G:A	1.39002e-05	-0.752744	-0.91703
90805035	chr5:90805035:T:C	2.92921e-05	-1.11326e-10	-0.924355
90805712	chr5:90805712:A:G	2.3363e-05	-1.11326e-10	-1.15052
90806941	chr5:90806941:C:T	4.74873e-05	-1.11326e-10	-0.441213
90807008	chr5:90807008:A:T	1.45678e-05	-0.708883	-0.913981
90807194	chr5:90807194:A:G	2.82562e-05	-1.11326e-10	-0.960364
90807861	chr5:90807861:A:G	1.79157e-05	-1.416	-2.46166e-10
90807953	chr5:90807953:A:G	3.33982e-05	-1.11326e-10	-0.793173
90808435	chr5:90808435:G:A	1.36485e-05	-0.770651	-0.917391
90808988	chr5:90808988:C:A	2.32784e-05	-1.11326e-10	-1.15415
90809048	chr5:90809048:G:A	3.52413e-05	-1.11326e-10	-0.739456
90809056	chr5:90809056:C:T	1.54286e-05	-1.56545	-2.46166e-10
90809078	chr5:90809078:C:G	2.29763e-05	-1.11326e-10	-1.16721
90809079	chr5:90809079:T:C	3.77323e-05	-1.11326e-10	-0.671159
90809136	chr5:90809136:T:C	2.45131e-05	-1.11326e-10	-1.10247
90809463	chr5:90809463:T:A	1.91818e-05	-1.34771	-2.46166e-10
90809560	chr5:90809560:G:C	2.25493e-05	-1.11326e-10	-1.18597
90809654	chr5:90809654:C:T	0.000102087	-1.11326e-10	0.32415
90809789	chr5:90809789:T:C	2.51267e-05	-1.11326e-10	-1.07774
90810123	chr5:90810123:A:C	4.08618e-05	-1.11326e-10	-0.59148
90811291	chr5:90811291:A:G	4.42266e-05	0.320287	-0.832635
90811773	chr5:90811773:T:A	2.27863e-05	-1.11326e-10	-1.17551
90811953	chr5:90811953:G:C	2.38094e-05	-1.11326e-10	-1.13159
90812021	chr5:90812021:C:T	1.32354e-05	-0.736883	-0.9819
90812222	chr5:90812222:G:A	1.33602e-05	-0.737487	-0.971909
90812497	chr5:90812497:T:C	2.37496e-05	-1.11326e-10	-1.13411
90812500	chr5:90812500:C:T	2.37934e-05	-1.11326e-10	-1.13227
90812885	chr5:90812885:A:G	1.2464e-05	-0.742026	-1.0368
90812960	chr5:90812960:T:C	1.52467e-05	-0.498726	-1.07859
90813089	chr5:90813089:C:T	2.6368e-05	-1.02952	-2.46166e-10
90813401	chr5:90813401:A:G	3.28858e-05	-1.11326e-10	-0.808634
90813413	chr5:90813413:T:C	6.74039e-05	0.74389	-0.834862
90813469	chr5:90813469:G:T	2.69535e-05	-1.11326e-10	-1.00756
90814407	chr5:90814407:A:G	2.73512e-05	0.189497	-1.18241
90815233	chr5:90815233:G:A	2.27073e-05	-1.11326e-10	-1.17899
90815459	chr5:90815459:T:C	5.02635e-05	-1.11326e-10	-0.384397
90815538	chr5:90815538:T:A	3.33163e-05	-1.11326e-10	-0.79563
90815553	chr5:90815553:A:G	3.75429e-05	-1.11326e-10	-0.676192
90815704	chr5:90815704:A:G	3.4457e-05	-0.761964	-2.46166e-10
90815776	chr5:90815776:T:C	1.59119e-05	-1.53461	-2.46166e-10
90815883	chr5:90815883:T:C	2.90079e-05	-1.11326e-10	-0.934108
90815925	chr5:90815925:C:T	3.90636e-05	-1.11326e-10	-0.636483
90816052	chr5:90816052:T:C	9.78565e-06	-0.925521	-1.09524
90816115	chr5:90816115:C:T	3.21505e-05	-1.11326e-10	-0.831246
90816264	chr5:90816264:T:C	2.32921e-05	-1.11326e-10	-1.15356
90816410	chr5:90816410:T:A	3.49911e-05	-1.11326e-10	-0.746582
90816415	chr5:90816415:TTTA:T	3.96265e-05	-1.11326e-10	-0.622177
90816443	chr5:90816443:G:A	1.6205e-05	-1.51636	-2.46166e-10
90816720	chr5:90816720:G:C	2.94841e-05	-1.11326e-10	-0.917825
90817025	chr5:90817025:C:A	1.27332e-05	-0.567409	-1.19005
90817081	chr5:90817081:C:T	2.29723e-05	-1.11326e-10	-1.16739
90817490	chr5:90817490:T:C	1.70588e-05	-0.275595	-1.18941
90817637	chr5:90817637:G:A	2.35033e-05	-1.14453	-2.46166e-10
90817792	chr5:90817792:TA:T	1.01507e-05	-0.880234	-1.10389
90818584	chr5:90818584:A:G	2.36199e-05	-1.11326e-10	-1.13959
90818918	chr5:90818918:T:C	0.000350365	2.42354	-0.866235
90819072	chr5:90819072:G:A	4.41066e-05	-0.515066	-2.46166e-10
90819113	chr5:90819113:G:T	2.28238e-05	-1.11326e-10	-1.17387
90819128	chr5:90819128:T:C	3.91928e-05	-1.11326e-10	-0.633183
90819185	chr5:90819185:A:T	3.75389e-05	-1.11326e-10	-0.676297
90819445	chr5:90819445:T:A	2.66688e-05	-1.11326e-10	-1.01818
90819700	chr5:90819700:T:C	0.000347732	2.46592	-0.916159
90819753	chr5:90819753:C:T	6.37428e-06	-1.25856	-1.19084
90820094	chr5:90820094:G:T	0.000318533	2.39571	-0.933661
90820350	chr5:90820350:T:C	2.40323e-05	-1.11326e-10	-1.12228
90820545	chr5:90820545:G:A	1.17375e-05	-0.662141	-1.17675
90820747	chr5:90820747:A:C	2.64612e-05	-1.11326e-10	-1.02599
90820888	chr5:90820888:T:C	2.32247e-05	-1.11326e-10	-1.15646
90821420	chr5:90821420:A:G	2.42915e-05	-1.11326e-10	-1.11155
90821600	chr5:90821600:G:A	2.34239e-05	-1.11326e-10	-1.14792
90821790	chr5:90821790:C:T	9.66453e-06	-0.980749	-1.05246
90821998	chr5:90821998:G:A	3.01713e-05	-1.11326e-10	-0.894783
90822024	chr5:90822024:G:A	4.21838e-05	-0.559639	-2.46166e-10
90822033	chr5:90822033:G:T	2.28818e-05	-1.11326e-10	-1.17133
90822184	chr5:90822184:T:C	3.24517e-05	-1.11326e-10	-0.821921
90822304	chr5:90822304:C:T	2.41046e-05	-1.11326e-10	-1.11927
90822512	chr5:90822512:T:C	3.90636e-05	-1.11326e-10	-0.636483
90822676	chr5:90822676:G:T	2.35029e-05	-1.11326e-10	-1.14455
90822967	chr5:90822967:G:A	3.30747e-05	-1.11326e-10	-0.802906
90822991	chr5:90822991:C:G	2.25642e-05	-1.11326e-10	-1.18531
90823060	chr5:90823060:T:C	2.37063e-05	-1.11326e-10	-1.13594
90823063	chr5:90823063:T:C	1.91205e-05	-1.35091	-2.46166e-10
90823084	chr5:90823084:A:G	2.00606e-05	-1.30292	-2.46166e-10
90823168	chr5:90823168:A:G	2.06349e-05	-1.08669	-0.188006
90823306	chr5:90823306:G:GA	3.3568e-05	-0.788102	-2.46166e-10
90823507	chr5:90823507:G:A	3.07153e-05	-1.11326e-10	-0.876913
90824105	chr5:90824105:T:A	3.19092e-05	-1.11326e-10	-0.838779
90824225	chr5:90824225:A:C	1.9028e-05	-0.166267	-1.1895
90824356	chr5:90824356:A:G	3.90687e-05	-1.11326e-10	-0.636352
90824739	chr5:90824739:A:G	2.47537e-05	-1.11326e-10	-1.0927
90824893	chr5:90824893:C:T	1.10548e-05	-0.878558	-1.02025
90825080	chr5:90825080:G:A	1.62009e-05	-0.328556	-1.18805
90825118	chr5:90825118:G:A	6.99118e-05	-0.0544406	-2.46166e-10
90825207	chr5:90825207:G:T	2.28752e-05	-1.11326e-10	-1.17162
90825651	chr5:90825651:A:G	2.28584e-05	-1.11326e-10	-1.17236
90825690	chr5:90825690:G:T	1.1502e-05	-0.687405	-1.17175
90825895	chr5:90825895:C:T	2.43165e-05	-1.11326e-10	-1.11052
90826100	chr5:90826100:CA:C	3.75065e-05	-1.11326e-10	-0.67716
90826249	chr5:90826249:C:T	2.12486e-05	-0.0600284	-1.18535
90826347	chr5:90826347:T:C	2.28147e-05	-1.11326e-10	-1.17427
90826516	chr5:90826516:C:T	2.84269e-05	-1.11326e-10	-0.954338
90826924	chr5:90826924:T:C	2.25256e-05	-1.11326e-10	-1.18702
90826986	chr5:90826986:A:G	2.477e-05	-1.11326e-10	-1.09204
90827172	chr5:90827172:G:A	2.47047e-05	-1.11326e-10	-1.09468
90827511	chr5:90827511:G:A	0.000329407	2.17475	-0.679132
90827774	chr5:90827774:G:A	2.4668e-05	-1.11326e-10	-1.09617
90827884	chr5:90827884:A:G	2.91009e-05	-0.930906	-2.46166e-10
90828146	chr5:90828146:T:C	2.48085e-05	-1.11326e-10	-1.09049
90828265	chr5:90828265:T:C	2.2995e-05	-1.11326e-10	-1.1664
90828368	chr5:90828368:C:G	1.8215e-05	-1.39943	-2.46166e-10
90828443	chr5:90828443:A:G	3.19293e-05	-1.11326e-10	-0.838151
90828591	chr5:90828591:T:TA	2.85421e-05	-1.11326e-10	-0.950296
90828676	chr5:90828676:C:T	3.84393e-05	-1.11326e-10	-0.652594
90829212	chr5:90829212:A:G	2.59766e-05	-1.11326e-10	-1.04448
90829465	chr5:90829465:A:G	4.05773e-05	-1.11326e-10	-0.598466
90829479	chr5:90829479:T:C	1.95069e-05	-1.33091	-2.46166e-10
90829872	chr5:90829872:A:G	2.76348e-05	-1.11326e-10	-0.982599
90829982	chr5:90829982:CA:C	2.69915e-05	-1.11326e-10	-1.00615
90830952	chr5:90830952:C:T	3.40244e-05	-1.11326e-10	-0.774598
90830953	chr5:90830953:T:G	2.44308e-05	-1.11326e-10	-1.10583
90831145	chr5:90831145:A:G	2.49885e-05	-1.11326e-10	-1.08326
90831612	chr5:90831612:T:C	2.43813e-05	-1.11326e-10	-1.10786
90831728	chr5:90831728:A:G	2.60709e-05	-1.11326e-10	-1.04086
90832033	chr5:90832033:A:G	2.31311e-05	-1.11326e-10	-1.1605
90832142	chr5:90832142:A:G	0.000282353	2.23587	-0.894387
90832386	chr5:90832386:C:T	2.31422e-05	-1.11326e-10	-1.16002
90832689	chr5:90832689:C:T	3.10923e-05	-1.11326e-10	-0.864715
90833380	chr5:90833380:G:A	2.22169e-05	-0.00989947	-1.19092
90833467	chr5:90833467:C:T	2.76156e-05	-1.11326e-10	-0.983296
90833692	chr5:90833692:A:G	1.55209e-05	-1.55949	-2.46166e-10
90833721	chr5:90833721:C:T	2.25443e-05	-1.11326e-10	-1.18619
90834622	chr5:90834622:G:A	3.69819e-05	-1.11326e-10	-0.691245
90834743	chr5:90834743:C:G	1.24208e-05	-0.621201	-1.1611
90834870	chr5:90834870:T:G	2.31568e-05	-1.11326e-10	-1.15939
90835009	chr5:90835009:G:A	2.49357e-05	-1.11326e-10	-1.08538
90835554	chr5:90835554:A:G	1.58085e-05	-0.679327	-0.861801
90835698	chr5:90835698:C:T	3.1183e-05	-1.11326e-10	-0.861801
90835831	chr5:90835831:G:C	2.47287e-05	-1.11326e-10	-1.09371
90835882	chr5:90835882:G:A	3.98257e-05	-1.11326e-10	-0.617163
90835994	chr5:90835994:T:A	2.34076e-05	-1.11326e-10	-1.14861
90836079	chr5:90836079:A:G	5.51354e-06	-1.41845	-1.17601
90836666	chr5:90836666:A:G	3.90541e-05	-1.11326e-10	-0.636727
90837322	chr5:90837322:C:T	3.85219e-05	-1.11326e-10	-0.650449
90837485	chr5:90837485:C:T	0.000117412	-1.11326e-10	0.464015
90837562	chr5:90837562:A:G	1.73592e-05	-1.44755	-2.46166e-10
90838144	chr5:90838144:A:C	1.79629e-05	-0.226849	-1.18652
90838912	chr5:90838912:T:C	2.529e-05	-1.11326e-10	-1.07127
90839089	chr5:90839089:A:T	2.77961e-05	-1.11326e-10	-0.976779
90839305	chr5:90839305:C:T	2.50776e-05	-1.11326e-10	-1.0797
90839389	chr5:90839389:T:C	3.71872e-05	-1.11326e-10	-0.685709
90839404	chr5:90839404:TG:T	2.25518e-05	-1.11326e-10	-1.18586
90839717	chr5:90839717:C:T	3.87957e-05	-1.11326e-10	-0.643366
90840513	chr5:90840513:G:C	2.70311e-05	-1.00469	-2.46166e-10
90841291	chr5:90841291:A:G	1.75033e-05	-1.43929	-2.46166e-10
90841427	chr5:90841427:C:G	1.981e-05	-0.290071	-1.02541
90841435	chr5:90841435:C:T	1.51263e-05	-0.505396	-1.07985
90841907	chr5:90841907:G:A	5.27991e-05	-1.11326e-10	-0.335181
90842501	chr5:90842501:T:G	3.88352e-05	-1.11326e-10	-0.642348
90842544	chr5:90842544:CCT:C	4.27359e-05	-0.546635	-2.46166e-10
90842732	chr5:90842732:T:A	3.16339e-05	-1.11326e-10	-0.847445
90842917	chr5:90842917:G:A	2.55813e-05	-1.11326e-10	-1.05981
90843406	chr5:90843406:A:G	2.24519e-05	-1.11326e-10	-1.1903
90843439	chr5:90843439:G:GA	2.79964e-05	-1.11326e-10	-0.969598
90843569	chr5:90843569:A:T	2.34303e-05	-1.11326e-10	-1.14764
90843686	chr5:90843686:T:C	3.17488e-05	-1.11326e-10	-0.843821
90844167	chr5:90844167:A:T	2.37678e-05	-1.11326e-10	-1.13334
90844362	chr5:90844362:A:T	2.53762e-05	-1.11326e-10	-1.06786
90844369	chr5:90844369:C:T	6.84522e-06	-1.22895	-1.14918
90844589	chr5:90844589:T:C	3.74231e-05	-1.11326e-10	-0.679386
90844629	chr5:90844629:C:T	3.83188e-05	-1.11326e-10	-0.655735
90845355	chr5:90845355:CTGAG:C	2.88652e-05	-1.11326e-10	-0.939036
90845465	chr5:90845465:T:G	4.2239e-05	-1.11326e-10	-0.558332
90845467	chr5:90845467:A:G	2.26107e-05	-1.11326e-10	-1.18325
90845579	chr5:90845579:T:C	6.21849e-05	-1.11326e-10	-0.171562
90845772	chr5:90845772:A:G	2.24651e-05	-1.11326e-10	-1.18971
90845777	chr5:90845777:G:C	5.60453e-05	0.915383	-1.1909
90845964	chr5:90845964:C:T	3.86303e-05	-1.11326e-10	-0.647639
90846394	chr5:90846394:T:C	2.2892e-05	-1.11326e-10	-1.17089
90846409	chr5:90846409:G:C	1.99922e-05	-1.30633	-2.46166e-10
90846541	chr5:90846541:G:A	1.96279e-05	-1.32472	-2.46166e-10
90846908	chr5:90846908:A:G	3.88933e-05	0.487196	-1.12805
90847507	chr5:90847507:T:C	2.28693e-05	-1.11326e-10	-1.17188
90847656	chr5:90847656:T:C	3.42476e-05	0.340939	-1.109
90847683	chr5:90847683:G:A	2.25181e-05	-1.11326e-10	-1.18736
90847734	chr5:90847734:G:T	2.51759e-05	-1.11326e-10	-1.07579
90847766	chr5:90847766:A:G	6.39692e-05	1.04755	-1.19082
90847777	chr5:90847777:A:G	2.28734e-05	-1.11326e-10	-1.1717
90847870	chr5:90847870:C:T	3.42458e-05	-1.11326e-10	-0.768111
90848296	chr5:90848296:A:G	3.76736e-05	0.460201	-1.13292
90849219	chr5:90849219:A:G	2.49201e-05	-1.086	-2.46166e-10
90849459	chr5:90849459:G:A	3.11104e-05	-1.11326e-10	-0.864133
90849475	chr5:90849475:C:T	2.28596e-05	-1.11326e-10	-1.17231
90849597	chr5:90849597:T:C	2.70518e-05	-1.00392	-2.46166e-10
90850037	chr5:90850037:A:T	2.69996e-05	-1.11326e-10	-1.00585
90850412	chr5:90850412:A:G	2.84698e-05	-1.11326e-10	-0.95283
90850422	chr5:90850422:G:C	5.08699e-05	-1.11326e-10	-0.372403
90850517	chr5:90850517:A:C	1.59146e-05	-1.53444	-2.46166e-10
90850563	chr5:90850563:C:T	2.10284e-05	-0.262005	-0.993796
90850840	chr5:90850840:T:C	2.29725e-05	-1.11326e-10	-1.16738
90851630	chr5:90851630:G:C	2.2714e-05	-0.0954848	-1.08321
90851659	chr5:90851659:G:GT	7.65141e-05	-1.11326e-10	0.0358001
90851993	chr5:90851993:C:A	2.24401e-05	-1.11326e-10	-1.19082
90852022	chr5:90852022:T:A	2.48603e-05	-1.11326e-10	-1.0884
90852023	chr5:90852023:G:A	1.58495e-05	-1.53854	-2.46166e-10
90852119	chr5:90852119:A:G	6.8644e-05	1.06736	-1.1401
90852193	chr5:90852193:G:A	0.000139876	1.37804	-0.738963
90852236	chr5:90852236:C:T	6.711e-05	-1.11326e-10	-0.0953414
90852310	chr5:90852310:G:A	6.13795e-05	-1.11326e-10	-0.184599
90852347	chr5:90852347:C:T	2.26247e-05	-1.11326e-10	-1.18263
90853074	chr5:90853074:G:A	2.79385e-05	-1.11326e-10	-0.97167
90853177	chr5:90853177:T:C	2.6152e-05	-1.11326e-10	-1.03775
90853586	chr5:90853586:G:C	2.96641e-05	-1.11326e-10	-0.911737
90853688	chr5:90853688:A:G	2.73277e-05	-1.11326e-10	-0.993776
90854274	chr5:90854274:G:A	3.74216e-05	-1.11326e-10	-0.679428
90854391	chr5:90854391:A:C	5.55636e-05	-1.11326e-10	-0.284147
90854627	chr5:90854627:A:G	3.63777e-05	-1.11326e-10	-0.707718
90854680	chr5:90854680:T:A	0.000300047	2.45692	-1.05465
90855116	chr5:90855116:T:C	2.50092e-05	-0.00413467	-1.0783
90855239	chr5:90855239:A:T	0.000141361	-1.11326e-10	0.649643
90855357	chr5:90855357:A:C	5.81463e-06	-1.45797	-1.08333
90855772	chr5:90855772:G:A	1.54655e-05	-0.453226	-1.10984
90856794	chr5:90856794:A:G	3.86966e-05	-1.11326e-10	-0.645924
90856802	chr5:90856802:T:G	5.21837e-05	-1.11326e-10	-0.346904
90857084	chr5:90857084:C:G	2.71356e-05	-1.11326e-10	-1.00083
90857810	chr5:90857810:T:C	3.49043e-05	-1.11326e-10	-0.749065
90857941	chr5:90857941:A:T	1.89722e-05	-0.172917	-1.18579
90858034	chr5:90858034:G:A	2.58565e-05	-1.11326e-10	-1.04911
90858098	chr5:90858098:G:A	1.45541e-05	-0.468654	-1.15515
90858375	chr5:90858375:C:T	2.48475e-05	-1.11326e-10	-1.08892
90858635	chr5:90858635:A:G	2.26246e-05	-1.11326e-10	-1.18264
90858746	chr5:90858746:T:C	4.75989e-05	-1.11326e-10	-0.438865
90859202	chr5:90859202:T:A	4.41061e-05	-1.11326e-10	-0.515078
90859597	chr5:90859597:A:G	1.60044e-05	-0.430565	-1.09824
90859736	chr5:90859736:A:C	1.18629e-05	-0.717333	-1.11093
90859742	chr5:90859742:C:T	4.57548e-05	-1.11326e-10	-0.478378
90859774	chr5:90859774:T:A	4.51019e-05	-1.11326e-10	-0.49275
90859896	chr5:90859896:A:T	0.000237069	1.92601	-0.759329
90860157	chr5:90860157:A:G	2.24864e-05	-1.11326e-10	-1.18877
90860363	chr5:90860363:C:T	1.35872e-05	-0.939518	-0.753032
90860628	chr5:90860628:A:G	2.73645e-05	-1.11326e-10	-0.992427
90860871	chr5:90860871:G:A	1.89152e-05	-1.36171	-2.46166e-10
90861315	chr5:90861315:G:T	2.83687e-05	-1.11326e-10	-0.956389
90861331	chr5:90861331:G:A	5.27918e-05	-1.11326e-10	-0.33532
90861679	chr5:90861679:T:C	2.24766e-05	-1.11326e-10	-1.1892
90861697	chr5:90861697:A:G	2.24606e-05	-1.11326e-10	-1.18991
90862057	chr5:90862057:C:T	2.30133e-05	-1.11326e-10	-1.1656
90862130	chr5:90862130:A:G	2.25382e-05	-1.11326e-10	-1.18646
90862243	chr5:90862243:C:T	3.54682e-05	-1.11326e-10	-0.733039
90862512	chr5:90862512:G:A	2.2681e-05	-1.11326e-10	-1.18015
90862828	chr5:90862828:C:CAT	5.03478e-06	-1.56611	-1.11919
90863116	chr5:90863116:A:G	3.72738e-05	-1.11326e-10	-0.683383
90864072	chr5:90864072:C:T	2.76326e-05	-1.11326e-10	-0.982677
90864438	chr5:90864438:C:T	1.98354e-05	-1.31421	-2.46166e-10
90864553	chr5:90864553:C:A	1.54067e-05	-1.56687	-2.46166e-10
90864985	chr5:90864985:G:A	1.18305e-05	-0.645819	-1.18517
90865218	chr5:90865218:T:C	1.65414e-05	-1.49581	-2.46166e-10
90865788	chr5:90865788:T:C	1.12178e-05	-0.696788	-1.18739
90866027	chr5:90866027:A:C	1.76219e-05	-1.43253	-2.46166e-10
90866139	chr5:90866139:C:T	1.12933e-05	-0.705269	-1.1722
90866307	chr5:90866307:A:G	2.3923e-05	-1.11326e-10	-1.12684
90866519	chr5:90866519:CTCTT:C	6.4425e-05	-1.11326e-10	-0.136173
90866719	chr5:90866719:T:A	2.63484e-05	-1.11326e-10	-1.03027
90866768	chr5:90866768:C:T	6.66704e-06	-1.55204	-0.852463
90866849	chr5:90866849:G:C	4.34477e-05	-1.11326e-10	-0.530118
90867373	chr5:90867373:C:T	3.15649e-05	-1.11326e-10	-0.849628
90867689	chr5:90867689:C:T	7.076e-05	0.979579	-1.02196
90867962	chr5:90867962:T:C	3.73058e-05	-1.11326e-10	-0.682526
90868264	chr5:90868264:A:G	2.29182e-05	-1.11326e-10	-1.16974
90868771	chr5:90868771:G:T	2.12167e-05	-1.24688	-2.46166e-10
90869008	chr5:90869008:C:T	6.33463e-05	0.87525	-1.02831
90869149	chr5:90869149:A:G	2.68325e-05	-1.11326e-10	-1.01206
90869460	chr5:90869460:G:A	2.2537e-05	-1.11326e-10	-1.18652
90870415	chr5:90870415:C:A	3.20125e-05	-1.11326e-10	-0.835548
90870467	chr5:90870467:T:C	0.000244535	1.19768	-2.46166e-10
90871142	chr5:90871142:T:C	2.34104e-05	-1.11326e-10	-1.14849
90871174	chr5:90871174:T:G	8.10489e-06	-1.49906	-0.710143
90871296	chr5:90871296:TTTTA:T	4.34477e-05	-1.11326e-10	-0.530118
90871407	chr5:90871407:T:C	1.83032e-05	-1.3946	-2.46166e-10
90871620	chr5:90871620:T:C	2.65974e-05	-1.11326e-10	-1.02086
90871830	chr5:90871830:A:G	3.25964e-05	-1.11326e-10	-0.817472
90872194	chr5:90872194:C:A	1.36818e-05	-0.54556	-1.14005
90873253	chr5:90873253:T:C	2.43212e-05	-0.695423	-0.414902
90873269	chr5:90873269:C:T	2.38989e-05	-1.11326e-10	-1.12784
90873331	chr5:90873331:T:G	2.54683e-05	-1.11326e-10	-1.06424
90873346	chr5:90873346:A:C	5.95889e-05	0.742588	-0.956795
90873488	chr5:90873488:T:C	2.24509e-05	-1.11326e-10	-1.19035
90873716	chr5:90873716:G:A	2.64157e-05	-1.11326e-10	-1.02772
90873718	chr5:90873718:C:T	2.69103e-05	-1.11326e-10	-1.00917
90873879	chr5:90873879:A:G	2.66356e-05	-1.11326e-10	-1.01943
90874120	chr5:90874120:A:C	8.3988e-05	0.944269	-0.815269
90874165	chr5:90874165:G:A	3.61757e-05	-1.11326e-10	-0.713287
90874584	chr5:90874584:G:A	3.02489e-05	-1.11326e-10	-0.892216
90874878	chr5:90874878:A:C	0.000157298	-1.11326e-10	0.756469
90875243	chr5:90875243:G:A	2.65923e-05	-1.11326e-10	-1.02105
90875255	chr5:90875255:A:G	3.56027e-05	-1.11326e-10	-0.729254
90875798	chr5:90875798:C:T	0.000215451	2.26202	-1.19096
90875910	chr5:90875910:G:A	3.09055e-05	-1.11326e-10	-0.870742
90875948	chr5:90875948:T:C	7.07883e-05	1.06269	-1.10467
90876506	chr5:90876506:G:A	2.44605e-05	-1.11326e-10	-1.10461
90876514	chr5:90876514:C:T	6.88796e-05	0.338786	-0.408101
90876834	chr5:90876834:C:A	2.65714e-05	-1.11326e-10	-1.02184
90877253	chr5:90877253:A:T	2.27224e-05	-1.11326e-10	-1.17832
90877279	chr5:90877279:TG:T	2.30583e-05	-1.16365	-2.46166e-10
90877340	chr5:90877340:C:T	2.4445e-05	-1.11326e-10	-1.10525
90877710	chr5:90877710:G:A	4.11861e-05	0.158223	-0.741797
90878082	chr5:90878082:G:A	2.62387e-05	-1.11326e-10	-1.03444
90878186	chr5:90878186:G:A	2.27353e-05	-1.11326e-10	-1.17776
90879138	chr5:90879138:G:C	3.7617e-05	0.489351	-1.16357
90879314	chr5:90879314:C:T	3.76017e-05	-1.11326e-10	-0.674627
90879629	chr5:90879629:G:A	4.19786e-05	0.61085	-1.17536
90879957	chr5:90879957:A:G	2.25938e-05	-1.11326e-10	-1.184
90880054	chr5:90880054:A:G	2.25943e-05	-1.11326e-10	-1.18398
90880596	chr5:90880596:G:A	5.57721e-05	-1.42504	1.14464
90880765	chr5:90880765:C:G	3.01902e-05	-1.11326e-10	-0.894159
90880829	chr5:90880829:A:G	5.02231e-05	-1.44143	1.05623
90881596	chr5:90881596:T:C	3.60006e-05	-1.11326e-10	-0.718139
90881615	chr5:90881615:G:T	2.25427e-05	-1.11326e-10	-1.18626
90881699	chr5:90881699:G:A	2.26092e-05	-1.11326e-10	-1.18332
90881766	chr5:90881766:T:G	0.000106819	1.55926	-1.1898
90882129	chr5:90882129:C:T	4.21385e-05	-1.11326e-10	-0.560714
90882778	chr5:90882778:T:A	2.7391e-05	-1.11326e-10	-0.99146
90883110	chr5:90883110:C:T	2.43133e-05	-1.11326e-10	-1.11065
90883215	chr5:90883215:A:G	5.52476e-05	-1.11326e-10	-0.289851
90883227	chr5:90883227:A:G	4.39297e-05	-1.11326e-10	-0.519085
90883280	chr5:90883280:C:T	2.05192e-05	-1.28031	-2.46166e-10
90883408	chr5:90883408:A:C	2.93003e-05	-1.11326e-10	-0.924076
90883907	chr5:90883907:T:C	1.7391e-05	-0.393105	-1.05262
90884110	chr5:90884110:G:C	5.56768e-05	-1.11326e-10	-0.282111
90884167	chr5:90884167:T:A	4.56386e-05	-0.480922	-2.46166e-10
90884168	chr5:90884168:G:A	0.00106853	2.67237	-2.46166e-10
90884303	chr5:90884303:A:G	3.73913e-05	0.455802	-1.13604
90884319	chr5:90884319:T:A	3.40689e-05	-0.216908	-0.556381
90884835	chr5:90884835:A:C	2.59677e-05	-1.11326e-10	-1.04482
90885503	chr5:90885503:A:T	0.00033843	2.66333	-1.14069
90885644	chr5:90885644:T:G	4.29603e-05	-1.11326e-10	-0.541398
90885900	chr5:90885900:G:A	4.31436e-05	-1.11326e-10	-0.537141
90886527	chr5:90886527:C:T	2.28751e-05	-1.11326e-10	-1.17162
90886610	chr5:90886610:C:T	1.5409e-05	-1.56673	-2.46166e-10
90887007	chr5:90887007:A:G	0.0012025	3.97486	-1.18438
90887065	chr5:90887065:A:G	2.60625e-05	-1.11326e-10	-1.04118
90887140	chr5:90887140:C:T	2.24365e-05	-1.11326e-10	-1.19099
90887150	chr5:90887150:G:A	0.000170724	1.96476	-1.12638
90887189	chr5:90887189:T:C	2.66778e-05	-1.11326e-10	-1.01784
90887327	chr5:90887327:C:T	2.58939e-05	-1.11326e-10	-1.04767
90887342	chr5:90887342:G:C	2.24507e-05	-1.11326e-10	-1.19035
90887953	chr5:90887953:G:T	2.28966e-05	-1.11326e-10	-1.17069
90888341	chr5:90888341:T:C	2.40433e-05	-0.1446	-0.977218
90888498	chr5:90888498:C:A	2.28065e-05	-1.11326e-10	-1.17463
90889001	chr5:90889001:A:G	5.17211e-05	0.826683	-1.18249
90889158	chr5:90889158:A:AC	4.85705e-05	-0.418658	-2.46166e-10
90889661	chr5:90889661:A:G	3.2654e-05	-1.11326e-10	-0.815707
90889700	chr5:90889700:C:T	0.125799	8.45981	-1.01904
90889952	chr5:90889952:C:T	0.00237204	4.6564	-1.18657
90889979	chr5:90889979:C:T	3.29253e-05	-1.11326e-10	-0.807434
90890167	chr5:90890167:G:A	5.08014e-05	-1.11326e-10	-0.373751
90890640	chr5:90890640:C:A	2.1521e-05	-1.23265	-2.46166e-10
90890707	chr5:90890707:C:A	1.54337e-05	-1.56512	-2.46166e-10
90890830	chr5:90890830:T:C	0.0838057	8.20881	-1.17422
90890953	chr5:90890953:T:C	2.30314e-05	-1.11326e-10	-1.16482
90891237	chr5:90891237:CAT:C	4.0478e-05	-1.11326e-10	-0.600915
90891530	chr5:90891530:GC:G	3.09164e-05	-1.11326e-10	-0.870388
90891589	chr5:90891589:T:C	3.92535e-05	-1.11326e-10	-0.631634
90892271	chr5:90892271:T:A	5.20527e-05	0.830057	-1.17948
90892304	chr5:90892304:A:G	2.259e-05	-1.11326e-10	-1.18417
90892929	chr5:90892929:A:G	0.000105486	1.53199	-1.17508
90892946	chr5:90892946:G:T	0.00242343	4.68037	-1.18911
90893069	chr5:90893069:A:G	0.138822	8.54222	-1.00295
90893311	chr5:90893311:A:G	2.32022e-05	-1.11326e-10	-1.15743
90893382	chr5:90893382:A:G	0.00300662	4.87067	-1.16377
90893500	chr5:90893500:C:T	3.03564e-05	-1.11326e-10	-0.888667
90893575	chr5:90893575:T:C	0.00269158	4.7621	-1.16589
90894483	chr5:90894483:G:T	0.144066	8.76731	-1.19096
90894600	chr5:90894600:C:G	0.0894848	8.14717	-1.04702
90894790	chr5:90894790:AT:A	2.8048e-05	-1.11326e-10	-0.967759
90894984	chr5:90894984:A:G	2.61339e-05	-1.11326e-10	-1.03844
90895439	chr5:90895439:A:G	0.0740004	8.05316	-1.14301
90895567	chr5:90895567:G:A	2.58604e-05	-1.04896	-2.46166e-10
90895651	chr5:90895651:G:A	3.08257e-05	-0.491067	-0.382259
90896195	chr5:90896195:G:A	2.32456e-05	0.0137338	-1.16929
90896472	chr5:90896472:G:T	2.36836e-05	-1.11326e-10	-1.13689
90896837	chr5:90896837:A:T	4.96248e-05	0.790188	-1.18737
90897651	chr5:90897651:T:C	2.45554e-05	-0.586883	-0.51386
90897853	chr5:90897853:G:A	3.19267e-05	-1.11326e-10	-0.838233
90897972	chr5:90897972:A:G	2.09206e-05	-0.580767	-0.680174
90898134	chr5:90898134:A:G	4.10674e-05	-1.11326e-10	-0.586461
90898852	chr5:90898852:C:T	2.31418e-05	-1.11326e-10	-1.16003
90898853	chr5:90898853:G:A	2.14692e-05	-1.23505	-2.46166e-10
90899024	chr5:90899024:C:G	3.57741e-05	0.463764	-1.18821
90899210	chr5:90899210:C:T	3.23756e-05	-1.11326e-10	-0.82427
90899475	chr5:90899475:A:T	2.95587e-05	-1.11326e-10	-0.915298
90899750	chr5:90899750:A:ATC	2.46178e-05	-0.577218	-0.520988
90899933	chr5:90899933:A:G	3.48774e-05	-1.11326e-10	-0.749837
90899972	chr5:90899972:C:T	2.97224e-05	-1.11326e-10	-0.909775
90900284	chr5:90900284:G:A	5.30275e-06	-1.45162	-1.18182
90900566	chr5:90900566:A:G	4.21546e-05	0.592857	-1.15319
90900709	chr5:90900709:C:T	0.000225522	2.22963	-1.11288
90900856	chr5:90900856:A:G	2.48519e-05	-1.11326e-10	-1.08874
90901174	chr5:90901174:G:A	1.60232e-05	-1.52764	-2.46166e-10
90901770	chr5:90901770:C:T	3.65752e-05	-1.11326e-10	-0.702305
90901915	chr5:90901915:A:G	2.64362e-05	-1.11326e-10	-1.02694
90901935	chr5:90901935:G:T	5.59187e-06	-1.48999	-1.09037
90902006	chr5:90902006:T:C	2.74869e-05	-1.11326e-10	-0.987967
90902019	chr5:90902019:G:C	2.3427e-05	-1.11326e-10	-1.14779
90902137	chr5:90902137:T:G	2.34893e-05	-1.11326e-10	-1.14513
90902580	chr5:90902580:T:C	2.3703e-05	-1.11326e-10	-1.13607
90902867	chr5:90902867:G:A	3.44335e-05	-1.11326e-10	-0.762646
90902884	chr5:90902884:A:G	4.94316e-06	-1.53278	-1.17089
90903131	chr5:90903131:G:A	2.37263e-05	-1.11326e-10	-1.13509
90903283	chr5:90903283:C:A	2.3703e-05	-1.11326e-10	-1.13607
90903419	chr5:90903419:A:G	2.35811e-05	-1.11326e-10	-1.14123
90903483	chr5:90903483:A:G	3.42776e-05	-1.11326e-10	-0.767182
90903747	chr5:90903747:G:A	0.00170435	4.22634	-1.08708
90904205	chr5:90904205:T:C	2.67096e-05	0.143278	-1.15993
90904855	chr5:90904855:C:T	2.89643e-05	-1.11326e-10	-0.93561
90905369	chr5:90905369:A:G	0.000609512	3.30158	-1.19059
90905592	chr5:90905592:A:G	4.45021e-05	-1.11326e-10	-0.506139
90905705	chr5:90905705:G:A	3.34584e-05	0.37754	-1.16891
90905781	chr5:90905781:G:A	2.58204e-05	-1.11326e-10	-1.05051
90906070	chr5:90906070:G:A	3.75299e-05	-1.11326e-10	-0.676538
90906174	chr5:90906174:T:C	2.71983e-05	-1.11326e-10	-0.99852
90906182	chr5:90906182:C:T	0.0138726	6.39648	-1.16048
90906490	chr5:90906490:T:C	2.29836e-05	-1.11326e-10	-1.16689
90906673	chr5:90906673:G:A	2.93048e-05	0.245256	-1.16918
90906891	chr5:90906891:C:T	2.32144e-05	-1.11326e-10	-1.1569
90907146	chr5:90907146:T:C	2.86603e-05	0.215133	-1.1613
90907432	chr5:90907432:A:G	2.69293e-05	0.0444152	-1.05287
90907455	chr5:90907455:T:C	4.29606e-05	0.221048	-0.762439
90907575	chr5:90907575:C:T	2.25217e-05	-1.11326e-10	-1.1872
90907651	chr5:90907651:A:G	1.1331e-05	-0.983359	-0.890774
90907671	chr5:90907671:G:T	5.15312e-05	0.782989	-1.14248
90907919	chr5:90907919:C:T	4.65978e-05	0.686177	-1.1463
90908734	chr5:90908734:T:C	3.27277e-05	-1.11326e-10	-0.813452
90909365	chr5:90909365:C:T	2.40594e-05	-1.11326e-10	-1.12115
90909376	chr5:90909376:T:G	0.018414	6.39854	-0.879348
90909590	chr5:90909590:G:GGAATACTAAAAACTTTGTGA	0.00102362	3.74622	-1.1168
90909693	chr5:90909693:G:A	7.94819e-05	-1.11326e-10	0.0738538
90909713	chr5:90909713:T:C	2.25687e-05	-1.11326e-10	-1.18511
90909720	chr5:90909720:G:C	0.000193394	1.80809	-0.845036
90909760	chr5:90909760:A:C	0.000118421	0.472574	-2.46166e-10
90909883	chr5:90909883:C:A	0.000177516	1.68411	-0.806727
90909970	chr5:90909970:A:T	3.10189e-05	-0.867078	-2.46166e-10
90910140	chr5:90910140:T:G	2.24601e-05	-1.11326e-10	-1.18994
90910297	chr5:90910297:T:A	0.000152185	1.89487	-1.17144
90910368	chr5:90910368:C:A	8.36967e-06	-1.13289	-1.04417
90910465	chr5:90910465:G:A	0.000130123	1.42702	-0.860216
90910649	chr5:90910649:A:G	0.000125824	0.863087	-0.329875
90910784	chr5:90910784:A:G	7.75354e-05	-1.11326e-10	0.0490595
90911582	chr5:90911582:G:A	0.00636737	4.81416	-0.356897
90911592	chr5:90911592:A:G	0.000126332	1.34789	-0.810645
90911904	chr5:90911904:T:C	3.05275e-05	-0.883046	-2.46166e-10
90912135	chr5:90912135:A:G	4.41804e-05	-1.11326e-10	-0.513394
90912437	chr5:90912437:G:T	2.66919e-05	-1.11326e-10	-1.01731
90912625	chr5:90912625:G:A	7.35457e-05	-1.11326e-10	-0.00376779
90912664	chr5:90912664:G:A	7.96693e-05	1.24442	-1.16821
90912880	chr5:90912880:T:C	2.24716e-05	-1.11326e-10	-1.18942
90913155	chr5:90913155:A:G	0.000132216	1.36775	-0.784994
90913161	chr5:90913161:T:C	0.000129923	1.3514	-0.786137
90913246	chr5:90913246:T:C	0.000105207	1.15629	-0.802033
90913387	chr5:90913387:A:G	2.6141e-05	-1.11326e-10	-1.03817
90913642	chr5:90913642:TC:T	7.15987e-05	-1.11326e-10	-0.0305977
90913758	chr5:90913758:A:G	3.59685e-05	-1.11326e-10	-0.719032
90913823	chr5:90913823:G:T	2.60702e-05	-1.11326e-10	-1.04088
90914007	chr5:90914007:C:T	0.000385161	2.78872	-1.13673
90914031	chr5:90914031:T:C	4.71218e-06	-1.56623	-1.18529
90914368	chr5:90914368:C:T	3.79434e-05	-1.11326e-10	-0.66558
90914615	chr5:90914615:A:G	8.11288e-06	-1.1584	-1.04982
90914701	chr5:90914701:G:C	0.000102107	1.16126	-0.836917
90915456	chr5:90915456:T:C	7.68741e-06	-1.191	-1.07109
90915566	chr5:90915566:AAATT:A	2.26897e-05	-1.11326e-10	-1.17977
90915688	chr5:90915688:C:T	9.89136e-05	1.12578	-0.833204
90915831	chr5:90915831:C:G	7.02676e-05	1.1166	-1.16596
90916191	chr5:90916191:C:T	1.59599e-05	-1.5316	-2.46166e-10
90916459	chr5:90916459:A:G	0.00822717	4.86713	-0.153605
90916733	chr5:90916733:C:T	3.82791e-05	-1.11326e-10	-0.65677
90916875	chr5:90916875:G:A	7.8428e-06	-1.16947	-1.0726
90917024	chr5:90917024:A:G	3.53824e-05	-1.11326e-10	-0.735459
90917075	chr5:90917075:G:A	0.00683626	4.86956	-0.341241
90917202	chr5:90917202:T:G	3.69111e-05	-0.693164	-2.46166e-10
90917263	chr5:90917263:A:G	2.24399e-05	-1.11326e-10	-1.19083
90917270	chr5:90917270:C:T	8.1447e-05	-1.11326e-10	0.098278
90917458	chr5:90917458:T:C	2.69382e-05	-1.11326e-10	-1.00813
90917703	chr5:90917703:G:T	7.00616e-05	-1.11326e-10	-0.0523002
90917759	chr5:90917759:A:G	2.48476e-05	-1.11326e-10	-1.08891
90918461	chr5:90918461:T:A	0.000313821	1.44715	-2.46166e-10
90918922	chr5:90918922:A:G	2.91016e-05	-1.11326e-10	-0.930882
90919711	chr5:90919711:T:C	7.61787e-06	-1.5375	-0.733675
90919770	chr5:90919770:G:A	8.84461e-06	-1.11322	-1.00865
90920009	chr5:90920009:A:G	3.61546e-05	-1.11326e-10	-0.71387
90920385	chr5:90920385:G:A	4.78581e-05	-1.11326e-10	-0.433435
90920408	chr5:90920408:A:C	1.63492e-05	-1.5075	-2.46166e-10
90920730	chr5:90920730:C:T	3.66711e-05	-1.11326e-10	-0.699686
90920989	chr5:90920989:G:A	0.000375027	2.76787	-1.14255
90921939	chr5:90921939:G:A	2.40842e-05	-1.11326e-10	-1.12012
90921967	chr5:90921967:C:T	2.9295e-05	-1.11326e-10	-0.924256
90922028	chr5:90922028:G:T	3.12655e-05	-0.859161	-2.46166e-10
90922030	chr5:90922030:A:C	0.000514839	2.54228	-0.600101
90922072	chr5:90922072:T:C	0.000134431	0.896195	-0.296818
90922110	chr5:90922110:C:A	0.000146777	0.898877	-0.21164
90922401	chr5:90922401:C:A	2.2506e-05	-1.11326e-10	-1.18789
90922539	chr5:90922539:G:A	1.80286e-05	-1.40971	-2.46166e-10
90922594	chr5:90922594:C:T	2.24551e-05	-1.11326e-10	-1.19016
90922727	chr5:90922727:A:G	5.17949e-06	-1.55654	-1.10043
90922755	chr5:90922755:A:C	2.37755e-05	-1.11326e-10	-1.13302
90922795	chr5:90922795:A:G	0.000650149	2.61154	-0.436008
90922879	chr5:90922879:T:C	5.66907e-06	-1.44992	-1.11673
90922907	chr5:90922907:G:T	1.5494e-05	-1.56122	-2.46166e-10
90923029	chr5:90923029:A:ACT	8.57998e-06	-1.09627	-1.05597
90923101	chr5:90923101:A:G	2.24445e-05	-1.11326e-10	-1.19063
90923156	chr5:90923156:G:T	2.89274e-05	-1.11326e-10	-0.936886
90923722	chr5:90923722:T:G	3.54661e-05	-1.11326e-10	-0.733098
90923731	chr5:90923731:T:C	2.29312e-05	-1.11326e-10	-1.16918
90924029	chr5:90924029:A:G	2.55873e-05	-1.11326e-10	-1.05958
90924220	chr5:90924220:T:G	3.56216e-05	-1.11326e-10	-0.728722
90924439	chr5:90924439:G:A	0.000102316	1.18257	-0.856183
90924443	chr5:90924443:C:G	2.62851e-05	-1.11326e-10	-1.03267
90924482	chr5:90924482:T:G	2.34673e-05	-1.11326e-10	-1.14607
90924522	chr5:90924522:C:T	0.000445289	2.81568	-1.01863
90924660	chr5:90924660:T:G	1.57492e-05	-1.54489	-2.46166e-10
90924768	chr5:90924768:C:T	2.25328e-05	-1.11326e-10	-1.1867
90924780	chr5:90924780:TC:T	2.24951e-05	-1.11326e-10	-1.18838
90924908	chr5:90924908:G:A	2.35361e-05	-1.11326e-10	-1.14314
90924949	chr5:90924949:T:C	0.000585816	2.43911	-0.367781
90924953	chr5:90924953:G:A	0.000465972	2.67258	-0.830131
90925010	chr5:90925010:T:C	0.000137232	1.08725	-0.467246
90925041	chr5:90925041:G:A	9.33875e-05	1.06924	-0.834156
90925076	chr5:90925076:G:C	5.07758e-06	-1.55202	-1.12482
90925106	chr5:90925106:C:T	7.54152e-06	-1.45872	-0.822535
90925112	chr5:90925112:G:A	2.66988e-05	-1.11326e-10	-1.01706
90925220	chr5:90925220:G:A	2.94576e-05	-0.918721	-2.46166e-10
90925337	chr5:90925337:G:C	1.84354e-05	-1.3874	-2.46166e-10
90925534	chr5:90925534:G:T	5.47537e-06	-1.49006	-1.11136
90925907	chr5:90925907:G:T	7.99853e-05	-1.11326e-10	0.0801677
90926576	chr5:90926576:A:G	2.80835e-05	-1.11326e-10	-0.966493
90926646	chr5:90926646:T:C	8.43821e-05	-1.11326e-10	0.13368
90927424	chr5:90927424:A:G	8.81306e-05	1.08853	-0.911385
90927574	chr5:90927574:C:T	0.000535744	2.41314	-0.431161
90927602	chr5:90927602:C:T	0.00057159	2.48049	-0.433746
90927727	chr5:90927727:T:C	0.000877721	2.63191	-0.156258
90927793	chr5:90927793:C:T	8.51743e-05	1.09832	-0.955296
90927963	chr5:90927963:A:C	3.09572e-05	-1.11326e-10	-0.869069
90928037	chr5:90928037:C:T	7.51505e-05	0.968574	-0.950756
90928327	chr5:90928327:G:A	5.62913e-06	-1.45855	-1.11517
90928502	chr5:90928502:C:T	0.000603154	2.51114	-0.410645
90928526	chr5:90928526:C:T	2.37935e-05	-1.11326e-10	-1.13226
90928628	chr5:90928628:A:G	3.34524e-05	-0.791551	-2.46166e-10
90928655	chr5:90928655:C:A	1.18067e-05	-0.705482	-1.12752
90928798	chr5:90928798:A:G	2.55009e-05	-1.11326e-10	-1.06296
90928881	chr5:90928881:A:G	7.36392e-06	-1.15227	-1.15281
90928962	chr5:90928962:A:T	1.64358e-05	-1.50221	-2.46166e-10
90929387	chr5:90929387:C:T	4.63989e-05	-1.11326e-10	-0.464399
90929636	chr5:90929636:T:G	5.63124e-06	-1.4028	-1.17055
90929644	chr5:90929644:A:C	5.69578e-06	-1.39321	-1.16874
90929669	chr5:90929669:G:A	8.80584e-05	1.11756	-0.941233
90929707	chr5:90929707:T:G	2.987e-05	-1.11326e-10	-0.90482
90929872	chr5:90929872:A:G	3.117e-05	-1.11326e-10	-0.862219
90929979	chr5:90929979:A:G	5.02258e-06	-1.55424	-1.13349
90930244	chr5:90930244:G:A	9.155e-06	-0.998288	-1.08909
90930309	chr5:90930309:G:T	5.71052e-06	-1.42821	-1.13116
90930465	chr5:90930465:C:T	0.000569753	2.80323	-0.759702
90930613	chr5:90930613:AATTTTT:A	2.4326e-05	-1.11326e-10	-1.11013
90930616	chr5:90930616:T:C	5.12034e-05	-1.11326e-10	-0.365868
90930725	chr5:90930725:G:C	8.31412e-06	-1.06549	-1.11823
90930777	chr5:90930777:C:T	1.90311e-05	-1.3556	-2.46166e-10
90931162	chr5:90931162:G:A	1.25457e-05	-0.641727	-1.13057
90931389	chr5:90931389:A:G	2.69259e-05	-1.11326e-10	-1.00859
90931719	chr5:90931719:G:T	1.74071e-05	-0.542382	-0.902416
90931933	chr5:90931933:A:G	1.55411e-05	-1.55819	-2.46166e-10
90932242	chr5:90932242:C:T	2.17532e-05	-0.16372	-1.05819
90932251	chr5:90932251:G:C	2.54527e-05	-1.11326e-10	-1.06485
90932278	chr5:90932278:A:C	7.82701e-06	-1.54644	-0.697655
90932583	chr5:90932583:A:G	0.000340071	2.70525	-1.17777
90932611	chr5:90932611:A:C	2.96751e-05	-1.11326e-10	-0.911365
90932614	chr5:90932614:A:T	2.37125e-05	-0.463746	-0.671927
90932723	chr5:90932723:GACAA:G	9.17484e-06	-0.91599	-1.16922
90932838	chr5:90932838:C:T	3.87931e-05	-1.11326e-10	-0.643431
90932843	chr5:90932843:A:T	2.47344e-05	-1.11326e-10	-1.09348
90932957	chr5:90932957:C:T	2.40582e-05	-1.11326e-10	-1.1212
90932976	chr5:90932976:C:T	0.00029287	2.56069	-1.18264
90933609	chr5:90933609:T:G	1.91251e-05	-0.695941	-0.654732
90933713	chr5:90933713:C:A	2.47768e-05	-0.459174	-0.632591
90933725	chr5:90933725:A:G	1.84106e-05	-0.288164	-1.10058
90933990	chr5:90933990:G:A	1.14672e-05	-0.673933	-1.18825
90934955	chr5:90934955:A:G	2.35463e-05	-0.517815	-0.62489
90935284	chr5:90935284:CT:C	2.45492e-05	-1.11326e-10	-1.10099
90935421	chr5:90935421:T:C	1.91951e-05	-0.36529	-0.98173
90935508	chr5:90935508:A:G	2.54129e-05	-1.11326e-10	-1.06642
90935585	chr5:90935585:A:C	2.405e-05	-1.11326e-10	-1.12154
90936487	chr5:90936487:A:G	3.16625e-05	-1.11326e-10	-0.846541
90937110	chr5:90937110:A:C	2.63104e-05	-1.11326e-10	-1.03171
90937128	chr5:90937128:C:G	5.5656e-05	-1.11326e-10	-0.282486
90937395	chr5:90937395:C:A	5.33002e-05	-1.11326e-10	-0.325735
90937482	chr5:90937482:G:A	2.82428e-05	-1.11326e-10	-0.960838
90937603	chr5:90937603:A:G	9.0593e-06	-0.910226	-1.18766
90937773	chr5:90937773:T:TC	3.13453e-05	-1.11326e-10	-0.85661
90937850	chr5:90937850:G:C	1.69961e-05	-0.279432	-1.18926
90937910	chr5:90937910:A:C	3.16934e-05	-1.11326e-10	-0.845568
90938116	chr5:90938116:T:C	3.76485e-05	0.200804	-0.874186
90938190	chr5:90938190:A:G	2.163e-05	-0.231083	-0.996513
90938195	chr5:90938195:G:C	5.86644e-05	-1.11326e-10	-0.229841
90938215	chr5:90938215:T:A	3.15848e-05	-1.11326e-10	-0.849
90938588	chr5:90938588:C:A	2.30719e-05	-1.11326e-10	-1.16306
90938720	chr5:90938720:T:C	3.16934e-05	-1.11326e-10	-0.845568
90939414	chr5:90939414:A:G	2.37428e-05	-1.11326e-10	-1.13439
90939480	chr5:90939480:C:T	2.39423e-05	-0.531892	-0.594134
90939550	chr5:90939550:A:G	6.16182e-06	-1.3487	-1.1346
90940217	chr5:90940217:T:A	5.11062e-05	-1.11326e-10	-0.367768
90940232	chr5:90940232:A:G	0.00047224	2.85916	-1.00335
90940439	chr5:90940439:T:C	2.55453e-05	-1.11326e-10	-1.06122
90940549	chr5:90940549:G:C	2.049e-05	-0.280116	-1.00162
90940605	chr5:90940605:T:A	0.000136989	1.78635	-1.16812
90940761	chr5:90940761:CAG:C	2.27621e-05	-1.11326e-10	-1.17658
90940830	chr5:90940830:AC:A	2.62068e-05	-0.542537	-0.493121
90940985	chr5:90940985:C:T	1.59988e-05	-1.52916	-2.46166e-10
90942198	chr5:90942198:G:A	2.27308e-05	-1.11326e-10	-1.17795
90942241	chr5:90942241:T:C	1.86726e-05	-0.378536	-0.996082
90942478	chr5:90942478:G:C	0.000324175	2.66013	-1.18052
90942780	chr5:90942780:C:A	2.30751e-05	-1.11326e-10	-1.16292
90943114	chr5:90943114:G:A	4.80665e-05	-1.11326e-10	-0.429089
90943318	chr5:90943318:A:G	4.17314e-05	-0.153318	-0.417103
90943645	chr5:90943645:C:T	2.70173e-05	-1.11326e-10	-1.0052
90945532	chr5:90945532:A:G	2.25365e-05	-1.11326e-10	-1.18654
90945621	chr5:90945621:C:T	8.38617e-05	-1.11326e-10	0.127494
90945987	chr5:90945987:AAAG:A	2.23468e-05	-0.549481	-0.645509
90946193	chr5:90946193:T:C	3.84837e-05	-0.063395	-0.588046
90946486	chr5:90946486:T:C	2.24745e-05	-1.11326e-10	-1.1893
90946515	chr5:90946515:G:A	2.25e-05	-1.11326e-10	-1.18816
90946573	chr5:90946573:C:G	0.000348794	2.13685	-0.584045
90946929	chr5:90946929:G:A	5.2836e-05	-1.11326e-10	-0.334483
90947730	chr5:90947730:T:C	4.94197e-05	-0.401325	-2.46166e-10
90948082	chr5:90948082:T:C	6.30427e-06	-1.41881	-1.04164
90948287	chr5:90948287:G:A	1.87398e-05	-0.35228	-1.01874
90948408	chr5:90948408:A:G	0.000185041	0.918903	-2.46166e-10
90948738	chr5:90948738:T:C	3.36339e-05	-1.11326e-10	-0.786139
90948837	chr5:90948837:C:G	0.000789169	2.36931	-2.46166e-10
90948916	chr5:90948916:C:T	2.29016e-05	-1.11326e-10	-1.17047
90948922	chr5:90948922:C:T	3.87546e-05	-1.11326e-10	-0.644424
90948932	chr5:90948932:T:TA	2.76384e-05	-1.11326e-10	-0.98247
90949081	chr5:90949081:G:A	7.9382e-05	-1.11326e-10	0.0725962
90949095	chr5:90949095:C:A	1.85814e-05	-0.359587	-1.01992
90949303	chr5:90949303:G:A	2.942e-05	-1.11326e-10	-0.919999
90949482	chr5:90949482:T:A	2.88676e-05	-1.11326e-10	-0.938953
90949774	chr5:90949774:A:T	2.26821e-05	-1.11326e-10	-1.1801
90949863	chr5:90949863:CTT:C	1.50437e-05	-0.460381	-1.13033
90949896	chr5:90949896:C:T	1.80692e-05	-0.382908	-1.02456
90950031	chr5:90950031:T:C	2.24756e-05	-1.11326e-10	-1.18924
90950112	chr5:90950112:C:T	6.66377e-06	-1.38858	-1.01641
90950228	chr5:90950228:T:A	2.26129e-05	-1.11326e-10	-1.18315
90950250	chr5:90950250:A:G	5.07979e-06	-1.51182	-1.16458
90950500	chr5:90950500:T:G	2.86889e-05	-1.11326e-10	-0.945163
90950577	chr5:90950577:C:T	2.26839e-05	-1.11326e-10	-1.18002
90951025	chr5:90951025:T:G	1.75969e-05	-0.405493	-1.02846
90951116	chr5:90951116:A:G	4.29326e-05	-1.11326e-10	-0.542045
90951160	chr5:90951160:TGTC:T	4.28627e-05	-1.11326e-10	-0.543673
90952129	chr5:90952129:T:C	2.2437e-05	-1.11326e-10	-1.19097
90952184	chr5:90952184:T:A	3.21663e-05	-0.014979	-0.815778
90952356	chr5:90952356:C:G	1.60386e-05	-1.52668	-2.46166e-10
90952625	chr5:90952625:A:G	2.4601e-05	-0.404016	-0.694872
90952862	chr5:90952862:A:G	1.9175e-05	-1.34807	-2.46166e-10
90952930	chr5:90952930:C:T	1.67227e-05	-0.396605	-1.0883
90953006	chr5:90953006:C:T	2.24953e-05	-1.11326e-10	-1.18837
90953218	chr5:90953218:T:A	8.27865e-06	-1.00438	-1.18362
90953288	chr5:90953288:A:G	7.351e-06	-1.3981	-0.908737
90953337	chr5:90953337:A:G	0.000178947	1.97282	-1.0874
90953718	chr5:90953718:T:G	5.1758e-05	-1.11326e-10	-0.355096
90954007	chr5:90954007:T:TA	2.25929e-05	-1.11326e-10	-1.18404
90954083	chr5:90954083:G:A	8.13729e-06	-1.52506	-0.680154
90954214	chr5:90954214:C:T	4.59699e-05	-1.11326e-10	-0.473688
90954281	chr5:90954281:A:G	2.25376e-05	-1.11326e-10	-1.18649
90954330	chr5:90954330:A:G	2.24545e-05	-1.11326e-10	-1.19018
90954717	chr5:90954717:C:T	0.000152012	0.722283	-2.46166e-10
90954814	chr5:90954814:A:T	1.30417e-05	-0.566913	-1.16661
90954986	chr5:90954986:T:G	2.26451e-05	-1.11326e-10	-1.18173
90955016	chr5:90955016:T:G	4.89174e-06	-1.52729	-1.18684
90955135	chr5:90955135:A:G	4.86054e-06	-1.53379	-1.18674
90955276	chr5:90955276:T:C	0.000297108	2.51896	-1.12654
90955388	chr5:90955388:G:T	0.000197071	1.65866	-0.67677
90955535	chr5:90955535:G:C	3.03367e-05	-1.11326e-10	-0.889316
90955597	chr5:90955597:A:G	2.29087e-05	-1.11326e-10	-1.17016
90955682	chr5:90955682:C:G	2.28882e-05	-1.11326e-10	-1.17105
90956040	chr5:90956040:T:A	6.83745e-05	-1.11326e-10	-0.0766743
90956260	chr5:90956260:T:C	8.91046e-06	-1.31901	-0.795438
90956415	chr5:90956415:C:A	0.000195604	2.12412	-1.14971
90956474	chr5:90956474:T:C	1.15459e-05	-1.55294	-0.302405
90956612	chr5:90956612:A:G	0.000130236	1.70705	-1.13938
90956669	chr5:90956669:A:G	3.28013e-05	-1.11326e-10	-0.811207
90956759	chr5:90956759:G:A	0.000112054	-1.11326e-10	0.417302
90956871	chr5:90956871:A:T	1.91144e-05	-1.56269	0.211456
90957076	chr5:90957076:G:A	0.000168168	1.94462	-1.12134
90957429	chr5:90957429:C:T	2.24741e-05	-1.11326e-10	-1.18931
90957719	chr5:90957719:T:G	4.87837e-05	-1.11326e-10	-0.414279
90958053	chr5:90958053:A:T	5.00794e-05	-1.11326e-10	-0.388065
90958075	chr5:90958075:A:G	0.000230066	2.30213	-1.16544
90958149	chr5:90958149:G:GGT	2.28369e-05	-1.11326e-10	-1.1733
90958226	chr5:90958226:A:G	1.94192e-05	-1.33541	-2.46166e-10
90958345	chr5:90958345:G:T	0.000282265	2.52434	-1.18317
90958419	chr5:90958419:T:A	3.10141e-05	-1.11326e-10	-0.867233
90958512	chr5:90958512:G:A	0.000217387	2.25015	-1.17015
90958538	chr5:90958538:TAAC:T	0.000222214	2.27659	-1.17462
90959181	chr5:90959181:T:G	0.000126032	1.55175	-1.01689
90959336	chr5:90959336:G:A	4.4968e-05	-1.11326e-10	-0.495724
90959364	chr5:90959364:G:A	1.15074e-05	-0.680714	-1.17797
90959564	chr5:90959564:G:A	2.86027e-05	0.188801	-1.13698
90959574	chr5:90959574:C:T	0.000285508	-1.11326e-10	1.35259
90959918	chr5:90959918:T:C	1.50877e-05	-1.56346	-0.024332
90960183	chr5:90960183:G:T	4.87779e-05	0.569872	-0.98427
90960279	chr5:90960279:T:C	3.54953e-05	0.383458	-1.11573
90960667	chr5:90960667:G:A	2.86497e-05	-1.11326e-10	-0.946531
90961002	chr5:90961002:G:A	1.28836e-05	-1.56155	-0.184165
90961080	chr5:90961080:G:T	3.10437e-05	-1.11326e-10	-0.86628
90961100	chr5:90961100:A:G	3.00016e-05	-1.11326e-10	-0.900426
90961155	chr5:90961155:T:A	5.51675e-05	0.712547	-1.00385
90961165	chr5:90961165:G:C	2.92769e-05	-1.11326e-10	-0.924876
90961427	chr5:90961427:A:G	1.12024e-05	-0.904403	-0.981142
90961549	chr5:90961549:GGAGT:G	0.000258099	2.43903	-1.18736
90961575	chr5:90961575:A:G	0.000465932	2.96533	-1.12297
90961787	chr5:90961787:A:G	3.15074e-05	-1.11326e-10	-0.851452
90962767	chr5:90962767:A:G	2.98957e-05	0.250144	-1.1541
90962955	chr5:90962955:A:G	0.000117472	0.464529	-2.46166e-10
90963515	chr5:90963515:A:C	0.000112103	1.22958	-0.811842
90963522	chr5:90963522:G:A	6.21769e-05	-1.11326e-10	-0.171692
90964596	chr5:90964596:C:G	0.00012571	1.67873	-1.14643
90964669	chr5:90964669:A:G	3.03081e-05	-1.11326e-10	-0.890262
90965281	chr5:90965281:G:C	4.99614e-05	-1.11326e-10	-0.390424
90965604	chr5:90965604:A:G	2.6633e-05	-1.01952	-2.46166e-10
90965643	chr5:90965643:C:G	2.42112e-05	-1.11326e-10	-1.11486
90965677	chr5:90965677:A:G	0.000188939	-1.11326e-10	0.939749
90965827	chr5:90965827:G:A	2.35354e-05	-1.11326e-10	-1.14317
90966377	chr5:90966377:T:A	0.00453735	4.96506	-0.846632
90966392	chr5:90966392:C:T	5.19404e-05	-1.11326e-10	-0.351579
90966658	chr5:90966658:T:C	0.00319597	4.95422	-1.18625
90966675	chr5:90966675:C:G	2.87403e-05	0.162757	-1.10613
90966795	chr5:90966795:T:C	0.00152355	4.21566	-1.18854
90967115	chr5:90967115:G:A	3.37174e-05	-1.11326e-10	-0.783662
90967241	chr5:90967241:ACT:A	4.93733e-06	-1.52202	-1.18283
90967352	chr5:90967352:A:T	0.00129665	4.03391	-1.16804
90967565	chr5:90967565:A:G	3.97557e-05	-1.11326e-10	-0.618921
90967700	chr5:90967700:T:TGC	1.16019e-05	-0.6804	-1.17011
90967766	chr5:90967766:A:G	2.46807e-05	-1.11326e-10	-1.09565
90967990	chr5:90967990:T:C	2.61139e-05	-1.11326e-10	-1.03921
90968046	chr5:90968046:C:T	0.00125891	4.0143	-1.17797
90968099	chr5:90968099:A:G	7.80863e-06	-1.27515	-0.971293
90968300	chr5:90968300:A:G	1.04045e-05	-0.813738	-1.1457
90968431	chr5:90968431:T:C	0.00128937	4.02973	-1.1695
90969102	chr5:90969102:G:A	3.05181e-05	-1.11326e-10	-0.883356
90969257	chr5:90969257:G:A	3.6545e-05	-1.11326e-10	-0.70313
90969580	chr5:90969580:C:T	1.54245e-05	-1.56572	-2.46166e-10
90969841	chr5:90969841:T:C	0.00107443	3.84435	-1.16649
90969880	chr5:90969880:G:A	0.000234258	-1.11326e-10	1.15475
90969915	chr5:90969915:G:A	0.000201767	-1.11326e-10	1.00544
90969992	chr5:90969992:G:A	0.0015555	3.99196	-0.944084
90969998	chr5:90969998:T:C	0.00116492	3.93219	-1.17347
90970037	chr5:90970037:T:C	3.2491e-05	-1.11326e-10	-0.820713
90970251	chr5:90970251:T:C	0.00114274	3.91333	-1.17382
90970652	chr5:90970652:T:A	2.37251e-05	-0.0174561	-1.11769
90970706	chr5:90970706:C:T	4.56909e-05	-1.11326e-10	-0.479777
90970847	chr5:90970847:T:C	2.13377e-05	-0.598939	-0.642259
90971005	chr5:90971005:C:T	2.41651e-05	-1.11326e-10	-1.11677
90971076	chr5:90971076:G:A	1.5493e-05	-1.56129	-2.46166e-10
90971275	chr5:90971275:T:C	0.000422968	2.6698	-0.924179
90971375	chr5:90971375:A:G	3.79952e-05	-1.11326e-10	-0.664215
90971379	chr5:90971379:A:T	9.52746e-05	0.255089	-2.46166e-10
90971506	chr5:90971506:G:A	2.25015e-05	-1.11326e-10	-1.18809
90971551	chr5:90971551:A:T	7.02322e-05	-0.049868	-2.46166e-10
90971557	chr5:90971557:A:C	1.63586e-05	-1.50692	-2.46166e-10
90971775	chr5:90971775:A:G	5.35433e-06	-1.52862	-1.09515
90972011	chr5:90972011:A:G	4.13046e-05	-1.11326e-10	-0.5807
90972173	chr5:90972173:C:T	1.23064e-05	-0.940361	-0.851197
90972351	chr5:90972351:T:C	7.65861e-06	-1.35556	-0.910286
90972833	chr5:90972833:A:G	2.97507e-05	-1.11326e-10	-0.908821
90972835	chr5:90972835:A:T	2.96194e-05	-1.11326e-10	-0.913247
90972848	chr5:90972848:G:A	4.19612e-05	-1.11326e-10	-0.56493
90973250	chr5:90973250:C:T	2.24442e-05	-1.11326e-10	-1.19064
90973346	chr5:90973346:A:G	0.000744183	2.7973	-0.486691
90973349	chr5:90973349:T:A	0.00180458	4.19493	-0.998518
90973532	chr5:90973532:C:A	0.00183038	4.21171	-1.00111
90973559	chr5:90973559:G:A	0.00187684	4.20498	-0.969315
90973695	chr5:90973695:T:C	0.0012908	4.03469	-1.17335
90973809	chr5:90973809:T:A	2.3519e-05	-1.11326e-10	-1.14387
90974019	chr5:90974019:G:A	0.0018918	4.22125	-0.977642
90974325	chr5:90974325:T:C	2.37929e-05	-1.11326e-10	-1.13229
90974451	chr5:90974451:A:G	3.48087e-05	-1.11326e-10	-0.751808
90974465	chr5:90974465:T:G	0.00133741	4.06616	-1.16935
90974496	chr5:90974496:A:G	5.06867e-06	-1.49115	-1.18745
90974497	chr5:90974497:C:G	2.25827e-05	-1.11326e-10	-1.18449
90974530	chr5:90974530:C:T	2.41679e-05	-1.11326e-10	-1.11665
90974595	chr5:90974595:A:G	3.35571e-05	-1.11326e-10	-0.788425
90974783	chr5:90974783:A:G	0.000420578	2.66232	-0.922362
90974943	chr5:90974943:C:T	0.00131982	4.05842	-1.17485
90975008	chr5:90975008:AAAAC:A	1.00123e-05	-0.855626	-1.14224
90975037	chr5:90975037:G:A	0.000202501	-1.11326e-10	1.00907
90975097	chr5:90975097:G:A	0.00111714	3.89125	-1.1744
90975118	chr5:90975118:T:C	7.68305e-06	-1.27741	-0.985244
90975249	chr5:90975249:G:C	1.91268e-05	-1.35058	-2.46166e-10
90975263	chr5:90975263:T:C	2.03704e-05	-1.28759	-2.46166e-10
90975293	chr5:90975293:C:T	0.00143228	4.14036	-1.17501
90975929	chr5:90975929:T:C	3.15916e-05	-1.11326e-10	-0.848785
90976380	chr5:90976380:A:G	0.000451756	2.56447	-0.753002
90976393	chr5:90976393:A:G	0.00137032	4.08353	-1.1624
90976806	chr5:90976806:C:A	0.00125808	4.0074	-1.17174
90976939	chr5:90976939:T:C	0.00119849	3.95883	-1.17169
90976981	chr5:90976981:T:G	0.00120492	3.96254	-1.17005
90977042	chr5:90977042:A:C	2.39497e-05	-1.11326e-10	-1.12572
90977058	chr5:90977058:G:C	3.20426e-05	-1.11326e-10	-0.834609
90977646	chr5:90977646:A:G	7.74646e-06	-1.28451	-0.969925
90977901	chr5:90977901:G:A	2.25564e-05	-1.11326e-10	-1.18566
90977984	chr5:90977984:G:A	1.14325e-05	-0.977386	-0.887829
90978034	chr5:90978034:A:C	0.00117393	3.93708	-1.17064
90978227	chr5:90978227:G:A	0.000510231	2.72911	-0.795927
90978443	chr5:90978443:A:C	0.000202114	-1.11326e-10	1.00716
90978714	chr5:90978714:A:G	0.00120486	3.96374	-1.1713
90978956	chr5:90978956:A:G	0.00113881	3.90433	-1.16827
90979062	chr5:90979062:A:G	4.08556e-05	-1.11326e-10	-0.591631
90979089	chr5:90979089:T:A	0.00140267	4.11226	-1.1678
90979217	chr5:90979217:G:A	0.000714241	3.43773	-1.16818
90979249	chr5:90979249:A:T	0.00121707	3.96925	-1.16672
90979379	chr5:90979379:A:G	6.39825e-05	-0.143066	-2.46166e-10
90979479	chr5:90979479:C:T	2.29744e-05	-1.11326e-10	-1.16729
90979590	chr5:90979590:T:C	2.70608e-05	-1.00359	-2.46166e-10
90979965	chr5:90979965:G:A	4.12507e-05	-1.11326e-10	-0.582008
90980008	chr5:90980008:T:G	9.65218e-05	1.40722	-1.13912
90980084	chr5:90980084:G:A	7.61385e-06	-1.32829	-0.943414
90980376	chr5:90980376:G:A	0.00118838	3.94591	-1.16724
90980481	chr5:90980481:A:G	0.00123768	3.98887	-1.16956
90980568	chr5:90980568:A:G	0.000376281	2.55787	-0.929204
90980884	chr5:90980884:A:G	2.2878e-05	-1.11326e-10	-1.1715
90980928	chr5:90980928:A:G	0.000478763	2.68291	-0.813379
90981220	chr5:90981220:A:G	0.00131956	4.05465	-1.17126
90981307	chr5:90981307:G:A	4.47185e-05	-0.501287	-2.46166e-10
90981858	chr5:90981858:C:A	0.00123374	3.98762	-1.17149
90981980	chr5:90981980:T:C	0.00118003	3.94158	-1.16996
90982284	chr5:90982284:C:T	2.24396e-05	-1.11326e-10	-1.19085
90982400	chr5:90982400:A:T	0.000296845	2.48713	-1.0956
90983329	chr5:90983329:G:A	0.00132473	4.06134	-1.17405
90983476	chr5:90983476:C:T	0.00139603	4.10414	-1.16442
90983597	chr5:90983597:C:T	0.00137582	4.09325	-1.16812
90983625	chr5:90983625:G:A	0.00118507	3.9411	-1.16522
90984011	chr5:90984011:T:C	0.00224182	4.4115	-0.998131
90984052	chr5:90984052:T:C	2.63097e-05	-1.03174	-2.46166e-10
90984062	chr5:90984062:A:G	2.31582e-05	-1.11326e-10	-1.15933
90984086	chr5:90984086:C:T	5.79625e-05	0.67643	-0.918309
90984809	chr5:90984809:C:T	2.25447e-05	-1.11326e-10	-1.18617
90984959	chr5:90984959:G:A	4.9263e-05	-1.11326e-10	-0.404501
90985163	chr5:90985163:C:G	2.2537e-05	-1.11326e-10	-1.18652
90985228	chr5:90985228:A:G	0.000357659	1.5779	-2.46166e-10
90985813	chr5:90985813:G:A	2.26073e-05	-1.11326e-10	-1.1834
90986193	chr5:90986193:A:G	2.40407e-05	-1.11326e-10	-1.12193
90986400	chr5:90986400:G:A	2.39823e-05	-1.11326e-10	-1.12436
90986870	chr5:90986870:C:T	2.25614e-05	-1.11326e-10	-1.18544
90988211	chr5:90988211:A:G	2.41593e-05	-1.11701	-2.46166e-10
90988251	chr5:90988251:A:C	2.32372e-05	-1.11326e-10	-1.15592
90988395	chr5:90988395:T:C	4.07819e-05	-1.11326e-10	-0.593436
90988481	chr5:90988481:T:A	3.44625e-05	-1.11326e-10	-0.761804
90988634	chr5:90988634:C:G	2.32731e-05	-1.11326e-10	-1.15438
90988937	chr5:90988937:AGCTTCATC:A	2.32891e-05	0.0351558	-1.18884
90989258	chr5:90989258:C:T	1.95752e-05	-0.141205	-1.18621
90990082	chr5:90990082:C:T	0.000131108	0.816848	-0.242501
90990281	chr5:90990281:C:T	2.38948e-05	-1.11326e-10	-1.12802
90990791	chr5:90990791:T:C	2.42695e-05	-1.11246	-2.46166e-10
90991398	chr5:90991398:G:A	3.09075e-05	-1.11326e-10	-0.870676
90991837	chr5:90991837:A:G	2.3896e-05	-1.11326e-10	-1.12796
90992025	chr5:90992025:G:A	2.3253e-05	-1.11326e-10	-1.15524
90992121	chr5:90992121:C:T	1.91871e-05	-1.34744	-2.46166e-10
90993189	chr5:90993189:T:C	2.57774e-05	-1.11326e-10	-1.05218
90993530	chr5:90993530:G:C	2.18426e-05	-1.50862	0.290803
90993800	chr5:90993800:G:T	1.93734e-05	-0.15434	-1.18343
90993960	chr5:90993960:CT:C	1.89633e-05	-1.35917	-2.46166e-10
90994097	chr5:90994097:A:G	8.347e-06	-1.49005	-0.689727
90994119	chr5:90994119:A:G	4.3323e-05	-1.11326e-10	-0.532991
90994180	chr5:90994180:C:T	4.89154e-06	-1.54705	-1.16712
90994188	chr5:90994188:A:C	2.115e-05	-0.0729856	-1.17705
90994216	chr5:90994216:T:C	1.94757e-05	-1.5655	0.23299
90994395	chr5:90994395:A:G	3.49307e-05	-1.11326e-10	-0.74831
90994714	chr5:90994714:A:G	4.27397e-05	-1.11326e-10	-0.546546
90994763	chr5:90994763:G:A	2.40158e-05	-1.11326e-10	-1.12296
90996164	chr5:90996164:T:TG	0.000564005	0.656284	1.3771
90996245	chr5:90996245:A:G	5.58011e-05	-1.11326e-10	-0.279881
90996816	chr5:90996816:G:A	2.80044e-05	-1.11326e-10	-0.969313
90997697	chr5:90997697:A:G	2.28358e-05	-1.17335	-2.46166e-10
90998210	chr5:90998210:C:T	2.36256e-05	-1.11326e-10	-1.13934
90998269	chr5:90998269:C:T	3.16369e-05	-1.11326e-10	-0.847349
90998728	chr5:90998728:C:T	0.000353863	0.877994	0.68924
90998890	chr5:90998890:G:A	5.02032e-06	-1.50958	-1.1786
90999071	chr5:90999071:A:G	3.90391e-05	-1.11326e-10	-0.637112
90999139	chr5:90999139:G:A	2.31881e-05	-1.11326e-10	-1.15803
90999158	chr5:90999158:G:A	5.17898e-05	-0.354481	-2.46166e-10
90999212	chr5:90999212:A:G	5.83818e-05	-1.11326e-10	-0.234671
91000365	chr5:91000365:G:A	1.9583e-05	-0.141156	-1.18586
91001521	chr5:91001521:T:G	5.99559e-05	-1.11326e-10	-0.208066
91001699	chr5:91001699:A:G	5.11258e-06	-1.48693	-1.18304
91001757	chr5:91001757:A:G	5.45243e-06	-1.41722	-1.18839
91002094	chr5:91002094:A:G	0.00061653	0.805441	1.31699
91002622	chr5:91002622:CAAAA:C	0.000247753	1.21076	-2.46166e-10
91002945	chr5:91002945:A:T	2.13341e-05	-0.0576839	-1.18369
91003105	chr5:91003105:T:C	4.14967e-05	-1.11326e-10	-0.576061
91003252	chr5:91003252:T:A	5.35817e-06	-1.43648	-1.18657
91003406	chr5:91003406:G:C	5.50258e-06	-1.41119	-1.18527
91003636	chr5:91003636:A:G	5.38707e-06	-1.43059	-1.18708
91003725	chr5:91003725:A:G	2.37777e-05	-1.11326e-10	-1.13293
91003851	chr5:91003851:G:A	2.57476e-05	-1.11326e-10	-1.05333
91004450	chr5:91004450:G:A	3.03092e-05	-1.11326e-10	-0.890224
91004577	chr5:91004577:A:G	1.66232e-05	-1.49088	-2.46166e-10
91004602	chr5:91004602:A:ACT	7.9726e-06	-1.50048	-0.725188
91004651	chr5:91004651:T:C	5.61426e-06	-1.38891	-1.18745
91004677	chr5:91004677:A:C	6.40149e-05	-1.11326e-10	-0.142559
91004717	chr5:91004717:C:G	3.13731e-05	-1.11326e-10	-0.855723
91004989	chr5:91004989:A:G	3.87526e-05	-1.11326e-10	-0.644477
91005366	chr5:91005366:A:G	6.97426e-05	-1.11326e-10	-0.0568634
91005669	chr5:91005669:C:T	4.13803e-05	-1.11326e-10	-0.57887
91005782	chr5:91005782:A:G	5.42576e-06	-1.43295	-1.17756
91005815	chr5:91005815:A:C	5.60785e-05	-1.11326e-10	-0.274922
91005875	chr5:91005875:T:A	5.44586e-06	-1.4323	-1.17452
91005947	chr5:91005947:G:A	5.45335e-06	-1.43007	-1.17538
91006006	chr5:91006006:G:C	5.43196e-05	-1.11326e-10	-0.306789
91006041	chr5:91006041:G:A	2.40166e-05	-1.12293	-2.46166e-10
91006045	chr5:91006045:G:A	5.78993e-06	-1.37059	-1.17496
91006220	chr5:91006220:C:T	5.58246e-06	-1.40982	-1.17223
91006224	chr5:91006224:T:C	5.51417e-06	-1.41851	-1.17584
91006277	chr5:91006277:G:A	2.37206e-05	-1.11326e-10	-1.13533
91006300	chr5:91006300:A:G	5.43474e-06	-1.43157	-1.1773
91006316	chr5:91006316:A:C	2.32352e-05	-1.11326e-10	-1.15601
91006719	chr5:91006719:A:G	3.87094e-05	-1.11326e-10	-0.645592
91006773	chr5:91006773:T:TA	5.38334e-06	-1.43263	-1.18574
91007522	chr5:91007522:C:T	0.000578714	0.812136	1.247
91007713	chr5:91007713:G:A	5.34635e-06	-1.4461	-1.17916
91007801	chr5:91007801:T:A	2.14782e-05	-0.0509183	-1.18372
91007947	chr5:91007947:T:C	5.33579e-06	-1.44158	-1.18566
91008714	chr5:91008714:G:A	2.56863e-05	-0.124902	-0.930815
91008760	chr5:91008760:G:T	1.1658e-05	-1.55863	-0.287047
91009421	chr5:91009421:T:C	1.54679e-05	-1.56291	-2.46166e-10
91009657	chr5:91009657:A:AT	0.000119375	0.732614	-0.252018
91009662	chr5:91009662:A:T	0.000119863	0.73416	-0.249486
91009767	chr5:91009767:A:C	1.64492e-05	-1.5014	-2.46166e-10
91010157	chr5:91010157:G:A	6.81363e-05	-1.11326e-10	-0.0801643
91010162	chr5:91010162:A:G	5.46103e-06	-1.42373	-1.1803
91010613	chr5:91010613:C:T	1.77839e-05	-1.42338	-2.46166e-10
91010626	chr5:91010626:G:T	2.08117e-05	-0.0802656	-1.18589
91010789	chr5:91010789:AATTT:A	9.43288e-06	-1.51997	-0.5375
91011122	chr5:91011122:A:G	0.000942674	3.28858	-0.741533
91011335	chr5:91011335:C:T	1.52701e-05	-1.5124	-0.0633727
91011344	chr5:91011344:A:G	0.000551897	3.07968	-1.06799
91011417	chr5:91011417:C:T	3.80767e-05	-1.11326e-10	-0.662073
91011644	chr5:91011644:T:C	2.50144e-05	-1.11326e-10	-1.08223
91012125	chr5:91012125:G:A	2.34527e-05	-1.11326e-10	-1.14669
91012323	chr5:91012323:C:T	6.78367e-05	-1.11326e-10	-0.0845712
91012463	chr5:91012463:A:G	3.20857e-05	-0.833265	-2.46166e-10
91012571	chr5:91012571:C:T	5.07038e-06	-1.56184	-1.11642
91012651	chr5:91012651:C:T	2.42873e-05	-1.11326e-10	-1.11172
91012809	chr5:91012809:A:G	3.59781e-05	-1.11326e-10	-0.718765
91013209	chr5:91013209:A:G	1.92225e-05	-0.416013	-0.929581
91013362	chr5:91013362:C:G	3.75349e-05	-1.11326e-10	-0.676405
91013768	chr5:91013768:A:G	7.71794e-05	-1.11326e-10	0.0444577
91013790	chr5:91013790:G:A	3.17823e-05	-1.11326e-10	-0.842766
91013918	chr5:91013918:G:A	1.76709e-05	-0.463768	-0.965988
91013970	chr5:91013970:C:T	5.63489e-06	-1.3876	-1.18509
91014626	chr5:91014626:GTA:G	1.72568e-05	-0.525928	-0.927542
91014903	chr5:91014903:G:A	1.45924e-05	-0.5287	-1.09247
91015282	chr5:91015282:T:G	1.38758e-05	-0.511948	-1.15958
91015665	chr5:91015665:T:G	1.21149e-05	-0.639786	-1.16745
91015766	chr5:91015766:A:G	2.8099e-05	-1.11326e-10	-0.96594
91015941	chr5:91015941:C:T	1.41646e-05	-0.667573	-0.983359
91016378	chr5:91016378:C:T	2.31953e-05	-1.11326e-10	-1.15773
91016727	chr5:91016727:A:G	3.42674e-05	-1.11326e-10	-0.767481
91017228	chr5:91017228:C:T	1.77408e-05	-0.459954	-0.965856
91017854	chr5:91017854:T:C	0.000165013	1.99206	-1.18771
91017943	chr5:91017943:T:G	2.73513e-05	-1.11326e-10	-0.99291
91018590	chr5:91018590:C:G	0.00020198	2.19692	-1.19043
91018661	chr5:91018661:A:G	3.80218e-05	-1.11326e-10	-0.663515
91018680	chr5:91018680:C:T	3.54993e-05	-1.11326e-10	-0.732162
91018764	chr5:91018764:C:T	3.47666e-05	-1.11326e-10	-0.753019
91018836	chr5:91018836:G:A	1.97137e-05	-0.331208	-0.989156
91018963	chr5:91018963:C:A	1.83604e-05	-0.459318	-0.932159
91019048	chr5:91019048:C:T	5.72863e-06	-1.37064	-1.18555
91019088	chr5:91019088:C:T	5.63289e-06	-1.38884	-1.18421
91019219	chr5:91019219:A:G	1.60539e-05	-0.49237	-1.03336
91019997	chr5:91019997:A:G	3.80439e-05	-1.11326e-10	-0.662934
91020522	chr5:91020522:A:G	2.72096e-05	-1.11326e-10	-0.998105
91020589	chr5:91020589:T:C	2.25181e-05	-1.11326e-10	-1.18735
91020859	chr5:91020859:G:A	5.05914e-05	-0.377892	-2.46166e-10
91020953	chr5:91020953:G:GT	3.57669e-05	-1.11326e-10	-0.724651
91020965	chr5:91020965:G:A	1.64335e-05	-0.489549	-1.0128
91021123	chr5:91021123:G:A	5.54482e-05	-1.11326e-10	-0.286226
91021714	chr5:91021714:A:T	2.49599e-05	-1.11326e-10	-1.0844
91022203	chr5:91022203:G:A	2.37268e-05	-1.11326e-10	-1.13507
91022256	chr5:91022256:C:T	5.11164e-05	-1.11326e-10	-0.36757
91022574	chr5:91022574:C:A	9.16263e-05	1.16599	-0.949949
91022932	chr5:91022932:A:T	2.47785e-05	-1.11326e-10	-1.0917
91023285	chr5:91023285:TAAG:T	7.52438e-06	-1.09261	-1.19092
91023325	chr5:91023325:G:T	3.10515e-05	-1.11326e-10	-0.866028
91023819	chr5:91023819:G:A	4.89787e-05	-1.11326e-10	-0.410289
91024077	chr5:91024077:G:A	0.000171154	2.00163	-1.16074
91024147	chr5:91024147:T:G	2.35068e-05	-1.11326e-10	-1.14438
91024335	chr5:91024335:A:G	9.12682e-05	-1.11326e-10	0.212127
91024472	chr5:91024472:G:C	2.45682e-05	-1.11326e-10	-1.10022
91024702	chr5:91024702:A:C	2.57037e-05	-1.11326e-10	-1.05504
91024714	chr5:91024714:A:G	2.47653e-05	-1.11326e-10	-1.09223
91025042	chr5:91025042:T:C	6.97444e-06	-1.17422	-1.1852
91025471	chr5:91025471:A:G	5.59275e-06	-1.40136	-1.17885
91025827	chr5:91025827:A:G	3.02408e-05	-1.11326e-10	-0.892484
91025965	chr5:91025965:C:T	2.55455e-05	-1.11326e-10	-1.06121
91026211	chr5:91026211:G:T	5.88477e-06	-1.34779	-1.18152
91026316	chr5:91026316:T:C	2.54958e-05	-1.11326e-10	-1.06316
91026691	chr5:91026691:G:A	2.58831e-05	-1.11326e-10	-1.04808
91027036	chr5:91027036:G:A	2.47443e-05	-1.11326e-10	-1.09308
91027682	chr5:91027682:C:T	2.59022e-05	-1.11326e-10	-1.04735
91028046	chr5:91028046:T:G	3.99853e-05	-1.11326e-10	-0.613163
91029020	chr5:91029020:G:A	9.727e-05	-1.11326e-10	0.275816
91030109	chr5:91030109:T:A	9.32211e-05	-1.11326e-10	0.233299
91030110	chr5:91030110:C:T	9.38108e-05	-1.11326e-10	0.239606
91030372	chr5:91030372:T:C	2.4285e-05	-1.11326e-10	-1.11181
91030517	chr5:91030517:T:C	2.33016e-05	-1.11326e-10	-1.15315
91030765	chr5:91030765:T:C	6.00571e-06	-1.31812	-1.19084
91031184	chr5:91031184:A:G	6.0385e-05	-1.11326e-10	-0.200935
91031256	chr5:91031256:T:C	4.33178e-05	-1.11326e-10	-0.533111
91031613	chr5:91031613:G:C	1.47438e-05	-0.521924	-1.08893
91031839	chr5:91031839:G:A	3.28563e-05	-1.11326e-10	-0.809532
91031943	chr5:91031943:C:T	4.27995e-05	-1.11326e-10	-0.545149
91032014	chr5:91032014:TG:T	3.30998e-05	-1.11326e-10	-0.802147
91032476	chr5:91032476:T:C	2.53364e-05	-1.11326e-10	-1.06943
91032508	chr5:91032508:T:TA	2.32877e-05	-1.11326e-10	-1.15375
91032720	chr5:91032720:A:G	1.96682e-05	-0.372881	-0.949789
91032942	chr5:91032942:C:A	2.50551e-05	-1.11326e-10	-1.0806
91032947	chr5:91032947:G:A	9.80544e-05	-1.11326e-10	0.283847
91032989	chr5:91032989:G:A	1.55385e-05	-1.55835	-2.46166e-10
91033084	chr5:91033084:A:G	2.61621e-05	-1.11326e-10	-1.03736
91033110	chr5:91033110:G:A	2.22286e-05	-0.226769	-0.973527
91033413	chr5:91033413:A:G	8.29193e-05	-1.11326e-10	0.116193
91033641	chr5:91033641:T:C	1.28921e-05	-0.712967	-1.03209
91033697	chr5:91033697:A:G	1.70297e-05	-1.46671	-2.46166e-10
91034897	chr5:91034897:C:T	4.75174e-05	-1.11326e-10	-0.440578
91035117	chr5:91035117:G:A	3.56283e-05	-1.11326e-10	-0.728534
91035420	chr5:91035420:T:C	4.38159e-05	-1.11326e-10	-0.521677
91035687	chr5:91035687:A:G	1.79356e-05	-1.41489	-2.46166e-10
91035810	chr5:91035810:T:C	8.34996e-06	-1.09738	-1.08204
91036031	chr5:91036031:T:C	2.65699e-05	-1.11326e-10	-1.0219
91036082	chr5:91036082:A:G	2.50896e-05	-1.11326e-10	-1.07922
91036104	chr5:91036104:AT:A	1.07195e-05	-0.745225	-1.18438
91036198	chr5:91036198:A:C	2.58121e-05	-1.11326e-10	-1.05083
91036762	chr5:91036762:A:G	2.25954e-05	-1.11326e-10	-1.18393
91036980	chr5:91036980:A:G	3.43631e-05	-1.11326e-10	-0.764692
91037324	chr5:91037324:G:A	8.45836e-06	-1.21909	-0.947428
91037467	chr5:91037467:TATC:T	0.000113639	1.41473	-0.983376
91037587	chr5:91037587:C:T	2.88635e-05	-0.939098	-2.46166e-10
91037638	chr5:91037638:A:G	2.35519e-05	-1.11326e-10	-1.14247
91037819	chr5:91037819:T:C	8.6384e-06	-1.02932	-1.11614
91038139	chr5:91038139:G:A	0.00012437	1.65427	-1.13268
91038483	chr5:91038483:T:A	2.50911e-05	-1.11326e-10	-1.07916
91038509	chr5:91038509:C:CA	2.60711e-05	-1.11326e-10	-1.04085
91038664	chr5:91038664:A:G	2.71136e-05	-1.11326e-10	-1.00164
91038839	chr5:91038839:T:C	4.40558e-05	-1.11326e-10	-0.516217
91039492	chr5:91039492:G:T	3.67739e-05	-1.11326e-10	-0.696886
91039719	chr5:91039719:G:A	0.000128843	1.63179	-1.07487
91039818	chr5:91039818:G:A	0.000115596	1.62807	-1.17964
91040540	chr5:91040540:C:A	2.25213e-05	-1.11326e-10	-1.18721
91040663	chr5:91040663:T:C	2.60488e-05	-1.11326e-10	-1.0417
91040714	chr5:91040714:T:C	1.50651e-05	-0.450665	-1.13863
91040909	chr5:91040909:G:T	4.30544e-05	-1.11326e-10	-0.53921
91041536	chr5:91041536:G:C	0.000105574	1.49105	-1.13331
91041542	chr5:91041542:G:A	2.25394e-05	-1.11326e-10	-1.18641
91041596	chr5:91041596:C:T	1.40387e-05	-0.519989	-1.13987
91042431	chr5:91042431:C:G	2.25892e-05	-1.11326e-10	-1.18421
91042754	chr5:91042754:G:A	2.46127e-05	-1.11326e-10	-1.09841
91042846	chr5:91042846:G:A	7.12412e-05	-1.11326e-10	-0.0356029
91043047	chr5:91043047:C:T	2.46867e-05	-1.11326e-10	-1.09541
91043294	chr5:91043294:A:G	7.88315e-05	-1.11326e-10	0.0656379
91043497	chr5:91043497:C:T	1.70888e-05	-0.483393	-0.979861
91043637	chr5:91043637:G:C	2.50943e-05	-1.11326e-10	-1.07903
91043963	chr5:91043963:G:A	0.000111985	1.59394	-1.17724
91044205	chr5:91044205:C:T	2.26368e-05	-1.11326e-10	-1.1821
91044251	chr5:91044251:G:A	1.91272e-05	-0.365222	-0.985339
91044814	chr5:91044814:C:T	7.76564e-06	-1.14542	-1.10655
91044886	chr5:91044886:C:G	2.50926e-05	-1.11326e-10	-1.0791
91045104	chr5:91045104:C:T	1.79357e-05	-1.41488	-2.46166e-10
91045357	chr5:91045357:A:C	2.50943e-05	-1.11326e-10	-1.07903
91045784	chr5:91045784:C:T	2.54328e-05	-1.11326e-10	-1.06564
91045900	chr5:91045900:T:C	2.55916e-05	-1.11326e-10	-1.05941
91046057	chr5:91046057:G:A	2.51277e-05	-1.11326e-10	-1.0777
91046242	chr5:91046242:G:A	4.29548e-05	-1.11326e-10	-0.541527
91047028	chr5:91047028:G:A	0.000106866	1.43844	-1.06854
91047238	chr5:91047238:T:C	2.24819e-05	-1.11326e-10	-1.18896
91047761	chr5:91047761:A:G	6.42565e-06	-1.51263	-0.928749
91048023	chr5:91048023:A:C	2.06486e-05	-1.27403	-2.46166e-10
91048201	chr5:91048201:A:G	0.000160261	1.9595	-1.18437
91048292	chr5:91048292:G:A	7.11139e-05	-1.11326e-10	-0.0373914
91048332	chr5:91048332:T:C	0.000145129	1.83509	-1.15915
91048572	chr5:91048572:C:T	8.1642e-05	-1.11326e-10	0.100669
91048791	chr5:91048791:A:G	2.61036e-05	-1.11326e-10	-1.0396
91049076	chr5:91049076:AT:A	6.10928e-05	-1.11326e-10	-0.189281
91049106	chr5:91049106:G:A	1.58951e-05	-1.53566	-2.46166e-10
91049191	chr5:91049191:C:T	0.000102103	-1.11326e-10	0.324305
91049808	chr5:91049808:T:C	2.4984e-05	-1.11326e-10	-1.08344
91049816	chr5:91049816:T:C	2.64678e-05	-1.11326e-10	-1.02575
91050522	chr5:91050522:T:G	0.000161672	1.90387	-1.11998
91050545	chr5:91050545:GAC:G	0.000130639	-1.11326e-10	0.570763
91050563	chr5:91050563:A:T	0.000160337	1.89716	-1.12155
91050978	chr5:91050978:C:G	1.81397e-05	-1.40357	-2.46166e-10
91051472	chr5:91051472:A:C	0.000165567	1.9399	-1.1322
91051807	chr5:91051807:A:G	7.11805e-05	-1.11326e-10	-0.0364561
91051817	chr5:91051817:G:A	2.52573e-05	-1.11326e-10	-1.07256
91052180	chr5:91052180:G:A	1.84599e-05	-1.38607	-2.46166e-10
91052865	chr5:91052865:A:C	2.4744e-05	-1.11326e-10	-1.09309
91052970	chr5:91052970:G:A	8.27555e-06	-1.22199	-0.966375
91053196	chr5:91053196:C:T	5.09104e-06	-1.48608	-1.18811
91053446	chr5:91053446:A:G	0.000123609	1.64016	-1.12471
91054110	chr5:91054110:A:T	5.5918e-05	-0.277788	-2.46166e-10
91054164	chr5:91054164:G:T	2.45246e-05	-1.11326e-10	-1.102
91054232	chr5:91054232:C:G	2.24367e-05	-1.11326e-10	-1.19098
91054387	chr5:91054387:T:G	6.64071e-05	-1.11326e-10	-0.105871
91054685	chr5:91054685:T:G	0.000217281	2.1901	-1.11058
91055142	chr5:91055142:A:G	1.1337e-05	-1.20991	-0.663692
91055181	chr5:91055181:T:C	6.20638e-05	0.640637	-0.814149
91055278	chr5:91055278:C:G	1.64173e-05	-1.50334	-2.46166e-10
91055333	chr5:91055333:T:A	1.34763e-05	-1.26204	-0.438706
91055337	chr5:91055337:T:G	2.29064e-05	-1.11326e-10	-1.17026
91055396	chr5:91055396:TTAATGA:T	1.47864e-05	-1.25616	-0.351805
91055570	chr5:91055570:T:C	6.03935e-05	-1.11326e-10	-0.200794
91055615	chr5:91055615:G:A	2.73744e-05	-1.11326e-10	-0.992067
91055646	chr5:91055646:T:A	1.51544e-05	-1.25013	-0.333252
91055882	chr5:91055882:A:G	9.6523e-06	-1.30785	-0.726631
91056159	chr5:91056159:A:G	8.60286e-06	-1.14285	-1.00673
91056317	chr5:91056317:C:G	2.51955e-05	-1.11326e-10	-1.07501
91056403	chr5:91056403:C:T	1.577e-05	-1.18161	-0.361958
91056492	chr5:91056492:T:C	1.48897e-05	-1.27409	-0.326909
91056511	chr5:91056511:T:C	4.78215e-05	-1.11326e-10	-0.434199
91056521	chr5:91056521:G:T	2.2078e-05	-1.20709	-2.46166e-10
91056614	chr5:91056614:G:A	3.89823e-05	-1.11326e-10	-0.638567
91056707	chr5:91056707:C:A	2.46815e-05	-1.11326e-10	-1.09562
91056765	chr5:91056765:C:T	2.25827e-05	-1.11326e-10	-1.18449
91056877	chr5:91056877:A:G	1.2298e-05	-1.27208	-0.520155
91057024	chr5:91057024:C:G	2.51658e-05	-1.11326e-10	-1.07619
91057073	chr5:91057073:C:T	0.000413193	-1.11326e-10	1.72224
91058158	chr5:91058158:AAC:A	0.000132714	-1.11326e-10	0.586523
91058282	chr5:91058282:T:C	6.89865e-05	0.623681	-0.691444
91058448	chr5:91058448:G:A	1.36199e-05	-1.23371	-0.456434
91059470	chr5:91059470:C:T	2.70196e-05	-1.11326e-10	-1.00511
91059812	chr5:91059812:C:T	2.29182e-05	-1.11326e-10	-1.16974
91059937	chr5:91059937:G:A	2.57117e-05	-1.11326e-10	-1.05473
91060042	chr5:91060042:C:G	2.6371e-05	-1.11326e-10	-1.02941
91060747	chr5:91060747:G:A	1.11407e-05	-1.49596	-0.395104
91060811	chr5:91060811:A:ATGT	2.10844e-05	-1.25314	-2.46166e-10
91060873	chr5:91060873:A:G	1.29311e-05	-1.16545	-0.576591
91060906	chr5:91060906:A:G	2.81943e-05	-1.11326e-10	-0.962557
91061135	chr5:91061135:C:G	1.13975e-05	-1.50302	-0.365265
91061484	chr5:91061484:A:G	1.62338e-05	-1.16725	-0.347327
91061909	chr5:91061909:T:C	2.71536e-05	-1.11326e-10	-1.00016
91062185	chr5:91062185:CT:C	2.48743e-05	-1.11326e-10	-1.08784
91062187	chr5:91062187:T:C	2.48736e-05	-1.11326e-10	-1.08787
91062483	chr5:91062483:A:G	8.71214e-06	-1.33739	-0.799562
91062520	chr5:91062520:G:C	3.09515e-05	-1.11326e-10	-0.869254
91062762	chr5:91062762:C:T	0.000132393	-1.11326e-10	0.584103
91062980	chr5:91062980:G:A	2.26806e-05	-1.11326e-10	-1.18016
91063036	chr5:91063036:G:A	2.46576e-05	-1.11326e-10	-1.09659
91063460	chr5:91063460:A:G	2.44362e-05	-1.11326e-10	-1.10561
91063879	chr5:91063879:G:A	5.106e-05	-1.11326e-10	-0.368673
91063891	chr5:91063891:A:G	2.50169e-05	-1.11326e-10	-1.08212
91064115	chr5:91064115:T:C	6.86311e-06	-1.37741	-0.998104
91064372	chr5:91064372:A:G	2.31219e-05	-1.11326e-10	-1.16089
91064532	chr5:91064532:C:G	0.00016725	-1.11326e-10	0.817817
91064668	chr5:91064668:A:C	2.82791e-05	-1.11326e-10	-0.959552
91064775	chr5:91064775:C:T	2.45241e-05	-1.11326e-10	-1.10202
91065860	chr5:91065860:A:G	3.30746e-05	-0.802908	-2.46166e-10
91066104	chr5:91066104:C:T	2.24388e-05	-1.11326e-10	-1.19088
91066193	chr5:91066193:G:A	1.12601e-05	-1.2561	-0.624308
91066557	chr5:91066557:G:A	1.10488e-05	-1.25108	-0.648272
91067968	chr5:91067968:G:A	2.05851e-05	-1.27711	-2.46166e-10
91068401	chr5:91068401:G:A	3.03225e-05	-1.11326e-10	-0.889784
91068808	chr5:91068808:A:C	8.78034e-06	-1.29167	-0.837487
91068863	chr5:91068863:G:A	3.88817e-05	-1.11326e-10	-0.641151
91068959	chr5:91068959:A:G	6.82378e-05	-0.0786759	-2.46166e-10
91069520	chr5:91069520:A:G	0.000143467	0.43007	0.234359
91069886	chr5:91069886:A:G	1.75826e-05	-1.43476	-2.46166e-10
91069915	chr5:91069915:T:C	0.000168968	0.828032	-2.46166e-10
91070068	chr5:91070068:G:T	2.28929e-05	-1.11326e-10	-1.17085
91070188	chr5:91070188:T:A	1.4316e-05	-1.40951	-0.230793
91070357	chr5:91070357:G:T	3.00155e-05	-1.11326e-10	-0.899961
91070399	chr5:91070399:T:C	6.91548e-06	-1.52634	-0.841569
91070455	chr5:91070455:G:A	8.6521e-06	-1.12392	-1.01995
91070553	chr5:91070553:T:C	2.71961e-05	-1.11326e-10	-0.998602
91070584	chr5:91070584:C:T	6.39764e-05	-1.11326e-10	-0.143161
91070657	chr5:91070657:A:G	4.69721e-05	-1.11326e-10	-0.452121
91070675	chr5:91070675:A:G	3.76516e-05	-1.11326e-10	-0.673301
91071174	chr5:91071174:G:A	1.01242e-05	-0.804203	-1.18255
91072321	chr5:91072321:C:G	2.26126e-05	-1.11326e-10	-1.18317
91072779	chr5:91072779:C:T	8.81594e-06	-1.20301	-0.922107
91072966	chr5:91072966:T:C	1.4854e-05	-1.27772	-0.325685
91073315	chr5:91073315:A:G	2.53787e-05	-1.11326e-10	-1.06776
91073788	chr5:91073788:A:G	8.23574e-05	0.382838	-0.273445
91073959	chr5:91073959:A:G	2.13192e-05	-1.24207	-2.46166e-10
91074070	chr5:91074070:C:A	1.01714e-05	-0.798563	-1.18354
91074163	chr5:91074163:CTTCT:C	1.70447e-05	-1.46584	-2.46166e-10
91074325	chr5:91074325:C:G	1.00532e-05	-0.812887	-1.18089
91075514	chr5:91075514:G:A	3.78251e-05	-1.11326e-10	-0.668701
91075534	chr5:91075534:G:A	3.21596e-05	-1.11326e-10	-0.830964
91075711	chr5:91075711:T:G	2.24763e-05	-1.11326e-10	-1.18921
91075813	chr5:91075813:A:C	2.437e-05	-1.11326e-10	-1.10832
91075959	chr5:91075959:T:C	3.82379e-05	-1.116	0.458148
91075980	chr5:91075980:T:A	1.55372e-05	-1.55844	-2.46166e-10
91076590	chr5:91076590:A:C	3.05326e-05	-1.11326e-10	-0.88288
91076787	chr5:91076787:A:G	5.22216e-05	-1.11326e-10	-0.346179
91076928	chr5:91076928:G:A	3.46129e-05	-1.11326e-10	-0.757449
91077361	chr5:91077361:TGTGCCTGACAACA:T	2.3145e-05	-1.11326e-10	-1.1599
91078874	chr5:91078874:C:T	0.000151647	-1.11326e-10	0.71988
91078896	chr5:91078896:T:C	0.000112944	0.417188	0.00802843
91079259	chr5:91079259:G:A	4.77298e-05	0.70589	-1.14201
91079691	chr5:91079691:G:A	3.56848e-05	-1.11326e-10	-0.726951
91079889	chr5:91079889:A:T	2.38253e-05	-1.11326e-10	-1.13093
91080049	chr5:91080049:A:G	4.71205e-05	-1.11326e-10	-0.448968
91080933	chr5:91080933:C:T	2.65732e-05	-1.11326e-10	-1.02177
91081710	chr5:91081710:C:T	2.5428e-05	-1.11326e-10	-1.06582
91081735	chr5:91081735:A:C	2.25102e-05	-1.11326e-10	-1.18771
91082172	chr5:91082172:A:G	1.62861e-05	-1.09867	-0.412687
91082383	chr5:91082383:G:A	2.2613e-05	-1.11326e-10	-1.18315
91082503	chr5:91082503:T:A	2.65672e-05	-1.11326e-10	-1.022
91082661	chr5:91082661:A:G	2.66941e-05	-1.11326e-10	-1.01723
91082782	chr5:91082782:A:G	2.85314e-05	-1.11326e-10	-0.950669
91082863	chr5:91082863:T:A	0.000111915	-1.11326e-10	0.416064
91083023	chr5:91083023:T:C	2.24556e-05	-1.11326e-10	-1.19013
91083061	chr5:91083061:A:G	2.56509e-05	-1.11326e-10	-1.0571
91083142	chr5:91083142:C:A	2.50681e-05	-1.11326e-10	-1.08008
91083336	chr5:91083336:A:G	0.000155649	0.515907	0.230022
91083590	chr5:91083590:C:T	2.30443e-05	-1.11326e-10	-1.16426
91083994	chr5:91083994:C:T	1.6008e-05	-1.51842	-0.0101602
91084061	chr5:91084061:A:G	9.12026e-06	-1.01654	-1.07464
91084426	chr5:91084426:A:G	2.28061e-05	-1.11326e-10	-1.17465
91085028	chr5:91085028:A:G	8.44277e-06	-1.12011	-1.04825
91085194	chr5:91085194:G:A	1.68846e-05	-1.47527	-2.46166e-10
91085683	chr5:91085683:G:A	2.57637e-05	-1.11326e-10	-1.05271
91086121	chr5:91086121:C:G	4.97694e-05	-1.11326e-10	-0.394276
91086825	chr5:91086825:G:A	2.37239e-05	-1.11326e-10	-1.13519
91087140	chr5:91087140:C:A	2.36613e-05	-1.11326e-10	-1.13783
91087390	chr5:91087390:G:A	2.8051e-05	-1.11326e-10	-0.96765
91087399	chr5:91087399:C:T	6.97289e-06	-1.16886	-1.19078
91087440	chr5:91087440:G:A	1.75992e-05	-1.43382	-2.46166e-10
91087644	chr5:91087644:A:G	9.04331e-06	-1.02387	-1.07578
91087727	chr5:91087727:A:G	2.264e-05	-1.11326e-10	-1.18196
91088508	chr5:91088508:A:G	2.29623e-05	-1.11326e-10	-1.16782
91089550	chr5:91089550:T:C	2.31217e-05	-1.11326e-10	-1.1609
91089642	chr5:91089642:G:A	2.26073e-05	-1.11326e-10	-1.1834
91089781	chr5:91089781:T:C	7.21478e-06	-1.1994	-1.12615
91090351	chr5:91090351:C:G	7.32621e-06	-1.17439	-1.13583
91090697	chr5:91090697:G:T	7.63589e-06	-1.52213	-0.746689
91091257	chr5:91091257:A:T	7.13961e-05	-1.11326e-10	-0.0334311
91091476	chr5:91091476:A:G	1.61437e-05	-1.52015	-2.46166e-10
91091740	chr5:91091740:T:C	0.000133603	-1.11326e-10	0.593195
91091802	chr5:91091802:G:A	5.94879e-06	-1.34041	-1.17807
91091895	chr5:91091895:G:A	3.55343e-05	-1.11326e-10	-0.731176
91091935	chr5:91091935:C:T	2.52604e-05	-1.11326e-10	-1.07244
91092157	chr5:91092157:A:G	2.25601e-05	-1.11326e-10	-1.18549
91092423	chr5:91092423:A:G	1.5968e-05	-0.350066	-1.18102
91092621	chr5:91092621:A:T	2.39746e-05	-1.11326e-10	-1.12468
91092800	chr5:91092800:GAAC:G	2.28003e-05	-1.11326e-10	-1.1749
91092878	chr5:91092878:A:G	3.16827e-05	-1.11326e-10	-0.845904
91092910	chr5:91092910:C:T	2.52149e-05	-1.11326e-10	-1.07424
91093023	chr5:91093023:C:G	1.65782e-05	-0.324322	-1.16926
91093633	chr5:91093633:A:C	7.31107e-06	-1.13229	-1.18
91094066	chr5:91094066:A:G	6.3284e-06	-1.26575	-1.19088
91094320	chr5:91094320:G:A	2.35735e-05	-1.11326e-10	-1.14155
91094556	chr5:91094556:T:C	2.26644e-05	-1.11326e-10	-1.18088
91094763	chr5:91094763:G:A	5.64207e-06	-1.45863	-1.11279
91094842	chr5:91094842:A:G	2.35239e-05	-1.11326e-10	-1.14366
91094959	chr5:91094959:A:G	2.34016e-05	-1.11326e-10	-1.14887
91095114	chr5:91095114:G:C	2.62767e-05	-1.11326e-10	-1.03299
91095118	chr5:91095118:T:C	5.59264e-06	-1.39207	-1.18815
91095242	chr5:91095242:C:T	2.3148e-05	-1.11326e-10	-1.15977
91095486	chr5:91095486:A:T	4.38199e-05	-1.11326e-10	-0.521588
91095966	chr5:91095966:A:ATGAACCCTTTGCTCTAAGCACTTAGATGAACATGCAGGCCAAACTTTGAAAATTGGTTCCTAGTTGTTCATACAAAATGTTCATATTT	2.44592e-05	-1.11326e-10	-1.10467
91096103	chr5:91096103:T:C	7.81881e-06	-1.56486	-0.68028
91096104	chr5:91096104:A:C	7.82231e-06	-1.56442	-0.68028
91096355	chr5:91096355:G:A	2.49407e-05	-1.11326e-10	-1.08517
91096804	chr5:91096804:A:G	7.71303e-06	-1.27219	-0.986577
91096964	chr5:91096964:A:G	2.24444e-05	-1.11326e-10	-1.19063
91097060	chr5:91097060:C:G	2.37263e-05	-1.11326e-10	-1.13509
91098808	chr5:91098808:A:G	7.73844e-06	-1.32201	-0.93346
91099019	chr5:91099019:G:C	2.90973e-05	-1.11326e-10	-0.93103
91099389	chr5:91099389:G:T	7.85964e-06	-1.12307	-1.11686
91099543	chr5:91099543:G:T	2.2493e-05	-1.11326e-10	-1.18847
91099773	chr5:91099773:A:G	2.27131e-05	-1.11326e-10	-1.17874
91099993	chr5:91099993:G:A	2.29929e-05	-1.11326e-10	-1.16649
91100044	chr5:91100044:G:A	6.11118e-06	-1.53499	-0.956565
91100101	chr5:91100101:T:C	7.02768e-06	-1.38477	-0.967048
91100126	chr5:91100126:T:TAA	4.29256e-05	-0.542208	-2.46166e-10
91100335	chr5:91100335:G:A	7.20925e-06	-1.34437	-0.981943
91100459	chr5:91100459:G:A	2.46726e-05	-1.11326e-10	-1.09598
91100509	chr5:91100509:G:T	4.79318e-05	-1.11326e-10	-0.431896
91101024	chr5:91101024:ATC:A	6.65839e-06	-1.35035	-1.05545
91101249	chr5:91101249:G:A	2.44174e-05	-1.11326e-10	-1.10638
91101253	chr5:91101253:G:A	3.99944e-05	-1.11326e-10	-0.612936
91101516	chr5:91101516:G:A	7.21118e-06	-1.33238	-0.993664
91102100	chr5:91102100:C:T	5.81003e-06	-1.42761	-1.11447
91102197	chr5:91102197:A:G	5.99988e-06	-1.40552	-1.10442
91102802	chr5:91102802:C:A	3.21049e-05	-1.11326e-10	-0.832666
91103195	chr5:91103195:A:T	1.12075e-05	-0.960117	-0.924974
91103521	chr5:91103521:A:G	1.13071e-05	-0.980958	-0.895281
91103525	chr5:91103525:C:T	2.21067e-05	-1.20579	-2.46166e-10
91103989	chr5:91103989:G:A	2.24366e-05	-1.11326e-10	-1.19098
91104005	chr5:91104005:T:C	1.12212e-05	-0.971197	-0.912676
91104666	chr5:91104666:A:G	5.4243e-06	-1.54605	-1.06474
91104942	chr5:91104942:C:T	2.3512e-05	-1.11326e-10	-1.14416
91105292	chr5:91105292:C:CA	5.36913e-05	0.781211	-1.09963
91105490	chr5:91105490:A:G	2.28901e-05	-1.11326e-10	-1.17097
91105581	chr5:91105581:G:C	4.94821e-06	-1.56275	-1.1399
91105607	chr5:91105607:T:C	3.86583e-05	-1.11326e-10	-0.646913
91106796	chr5:91106796:G:A	2.34267e-05	-1.11326e-10	-1.1478
91107192	chr5:91107192:A:AG	1.02567e-05	-0.985069	-0.988674
91108189	chr5:91108189:T:C	7.12656e-06	-1.39891	-0.938938
91108208	chr5:91108208:G:A	3.34732e-05	-1.11326e-10	-0.790929
91108315	chr5:91108315:G:A	9.6139e-05	-1.11326e-10	0.26412
91108468	chr5:91108468:T:TG	7.77373e-06	-1.27359	-0.977339
91108656	chr5:91108656:G:A	4.32178e-05	-1.11326e-10	-0.535423
91108665	chr5:91108665:G:A	2.24394e-05	-1.11326e-10	-1.19085
91108722	chr5:91108722:G:A	5.17195e-05	0.709025	-1.06487
91108798	chr5:91108798:T:A	1.18396e-05	-0.971416	-0.858812
91108989	chr5:91108989:C:G	3.44556e-05	-1.11326e-10	-0.762003
91109586	chr5:91109586:A:C	0.000163926	-1.11326e-10	0.797742
91109804	chr5:91109804:A:G	6.24289e-06	-1.37579	-1.09444
91109874	chr5:91109874:T:C	1.82357e-05	-1.39829	-2.46166e-10
91110018	chr5:91110018:A:G	1.1559e-05	-0.981027	-0.873183
91110072	chr5:91110072:A:G	2.28923e-05	-1.11326e-10	-1.17088
91110328	chr5:91110328:T:C	2.28218e-05	-1.11326e-10	-1.17396
91110421	chr5:91110421:G:A	2.53321e-05	-1.11326e-10	-1.0696
91110758	chr5:91110758:A:C	3.78492e-05	-0.668066	-2.46166e-10
91110886	chr5:91110886:T:TG	1.13864e-05	-1.00406	-0.865198
91110898	chr5:91110898:A:G	2.44622e-05	-1.11326e-10	-1.10454
91111181	chr5:91111181:A:G	1.12234e-05	-1.04722	-0.836452
91111205	chr5:91111205:A:G	5.32616e-06	-1.54096	-1.08808
91111482	chr5:91111482:A:G	6.28413e-06	-1.43207	-1.03158
91111628	chr5:91111628:T:A	2.24375e-05	-1.11326e-10	-1.19094
91111926	chr5:91111926:T:C	1.13862e-05	-1.01869	-0.850589
91112322	chr5:91112322:A:C	1.04306e-05	-0.994207	-0.962727
91112654	chr5:91112654:A:G	5.7201e-06	-1.41413	-1.14356
91113193	chr5:91113193:T:C	0.00018741	-1.11326e-10	0.931625
91113214	chr5:91113214:C:A	7.50926e-06	-1.3675	-0.918039
91113264	chr5:91113264:C:A	7.319e-06	-1.37288	-0.938319
91113401	chr5:91113401:G:A	5.6706e-05	-1.11326e-10	-0.263794
91113785	chr5:91113785:G:A	4.18865e-05	-1.11326e-10	-0.566711
91114278	chr5:91114278:G:A	2.6417e-05	-1.11326e-10	-1.02767
91114478	chr5:91114478:G:A	8.54153e-06	-1.1357	-1.02103
91114607	chr5:91114607:T:C	4.97571e-06	-1.50787	-1.18924
91114750	chr5:91114750:T:A	2.30051e-05	-1.11326e-10	-1.16596
91114875	chr5:91114875:G:A	1.41365e-05	-1.47329	-0.179621
91115743	chr5:91115743:T:C	3.01966e-05	-1.11326e-10	-0.893945
91115990	chr5:91115990:G:A	2.3343e-05	-1.11326e-10	-1.15138
91116145	chr5:91116145:T:C	2.51691e-05	-1.11326e-10	-1.07606
91116364	chr5:91116364:A:T	2.334e-05	-1.11326e-10	-1.15151
91116554	chr5:91116554:C:G	1.50404e-05	-1.45833	-0.132607
91116864	chr5:91116864:G:A	6.11546e-06	-1.37751	-1.11334
91116892	chr5:91116892:A:G	6.21954e-05	-1.11326e-10	-0.171393
91117183	chr5:91117183:T:C	2.5198e-05	-1.11326e-10	-1.07491
91117364	chr5:91117364:A:G	1.56622e-05	-1.55043	-2.46166e-10
91117534	chr5:91117534:A:G	1.47777e-05	-1.4612	-0.147354
91117536	chr5:91117536:G:A	1.69744e-05	-1.46997	-2.46166e-10
91117557	chr5:91117557:C:A	7.09467e-06	-1.35643	-0.985901
91118859	chr5:91118859:G:A	4.70205e-05	-1.11326e-10	-0.451092
91118922	chr5:91118922:A:G	2.48468e-05	-1.11326e-10	-1.08895
91119133	chr5:91119133:C:T	3.68781e-05	-1.11326e-10	-0.694056
91119172	chr5:91119172:G:GA	3.73685e-05	-1.11326e-10	-0.680847
91119564	chr5:91119564:C:T	2.24375e-05	-1.11326e-10	-1.19094
91119712	chr5:91119712:A:G	5.5831e-05	-1.11326e-10	-0.279345
91119768	chr5:91119768:G:A	8.90429e-06	-1.19989	-0.915253
91119923	chr5:91119923:G:T	2.24596e-05	-1.11326e-10	-1.18996
91119932	chr5:91119932:G:A	3.33914e-05	-1.11326e-10	-0.793375
91120161	chr5:91120161:C:T	8.50879e-06	-1.56183	-0.59874
91120575	chr5:91120575:C:T	8.66568e-06	-1.55832	-0.583982
91120733	chr5:91120733:T:C	2.36946e-05	-1.11326e-10	-1.13643
91120734	chr5:91120734:C:T	2.36761e-05	-1.11326e-10	-1.13721
91120903	chr5:91120903:A:G	5.4536e-06	-1.48259	-1.1228
91120949	chr5:91120949:G:A	5.47236e-06	-1.43243	-1.16953
91121057	chr5:91121057:C:T	8.64634e-05	-1.11326e-10	0.158046
91121095	chr5:91121095:A:G	3.05853e-05	-1.11326e-10	-0.881155
91121641	chr5:91121641:C:T	3.65304e-05	-0.703531	-2.46166e-10
91121735	chr5:91121735:C:T	2.24795e-05	-1.11326e-10	-1.18907
91121776	chr5:91121776:T:C	6.68726e-06	-1.51901	-0.882459
91121855	chr5:91121855:A:G	2.46311e-05	-1.09767	-2.46166e-10
91121858	chr5:91121858:C:T	4.19917e-05	-1.11326e-10	-0.564202
91122215	chr5:91122215:G:A	6.35612e-06	-1.28268	-1.16958
91122602	chr5:91122602:G:A	1.11854e-05	-1.01271	-0.87435
91122661	chr5:91122661:G:T	2.28235e-05	-1.11326e-10	-1.17388
91122854	chr5:91122854:T:G	2.42897e-05	-1.11162	-2.46166e-10
91122916	chr5:91122916:A:G	5.67804e-06	-1.37445	-1.19062
91123209	chr5:91123209:AAG:A	5.36176e-06	-1.54389	-1.07849
91123266	chr5:91123266:G:A	5.04693e-06	-1.50119	-1.18171
91123372	chr5:91123372:A:G	2.3097e-05	-1.11326e-10	-1.16197
91123445	chr5:91123445:G:A	2.34996e-05	-1.11326e-10	-1.14469
91123879	chr5:91123879:G:T	5.89881e-05	-1.11326e-10	-0.224339
91124084	chr5:91124084:G:A	4.38281e-05	-1.11326e-10	-0.5214
91124091	chr5:91124091:A:G	3.02723e-05	-0.89144	-2.46166e-10
91124354	chr5:91124354:T:C	3.08701e-05	-1.11326e-10	-0.871888
91124575	chr5:91124575:C:T	4.57657e-05	-1.11326e-10	-0.478139
91124742	chr5:91124742:C:T	4.52257e-05	-1.11326e-10	-0.49001
91124767	chr5:91124767:T:C	0.00011053	0.40361	-2.46166e-10
91125273	chr5:91125273:T:C	0.00011674	-1.11326e-10	0.458272
91125473	chr5:91125473:C:T	6.1558e-05	-1.11326e-10	-0.181696
91125681	chr5:91125681:T:C	5.33668e-06	-1.55365	-1.07343
91125810	chr5:91125810:G:A	8.08966e-05	-1.02096	1.11246
91125857	chr5:91125857:A:T	4.28357e-05	-1.11326e-10	-0.544303
91126003	chr5:91126003:C:T	2.91698e-05	-1.11326e-10	-0.928541
91126083	chr5:91126083:A:G	3.4859e-05	-1.11326e-10	-0.750364
91126399	chr5:91126399:T:C	5.02306e-06	-1.55784	-1.1298
91126518	chr5:91126518:T:C	2.29053e-05	-1.11326e-10	-1.1703
91126837	chr5:91126837:A:G	0.000202088	-1.11326e-10	1.00703
91127102	chr5:91127102:C:T	3.41704e-05	-1.11326e-10	-0.770314
91127309	chr5:91127309:G:A	2.86751e-05	-1.11326e-10	-0.945645
91127345	chr5:91127345:A:G	7.32757e-06	-1.5278	-0.782228
91127484	chr5:91127484:G:T	5.25223e-06	-1.46795	-1.17507
91127947	chr5:91127947:T:G	5.6816e-06	-1.49548	-1.06896
91127975	chr5:91127975:T:C	2.28193e-05	-1.11326e-10	-1.17407
91128035	chr5:91128035:A:C	3.42992e-05	-1.11326e-10	-0.766554
91128155	chr5:91128155:A:G	7.59464e-05	-1.11326e-10	0.0283533
91128462	chr5:91128462:C:T	5.45378e-06	-1.41707	-1.18829
91128463	chr5:91128463:G:A	2.37387e-05	-1.11326e-10	-1.13457
91129082	chr5:91129082:A:C	2.48619e-05	-1.11326e-10	-1.08834
91129225	chr5:91129225:T:C	4.83978e-06	-1.53393	-1.19088
91129263	chr5:91129263:T:G	2.45235e-05	-1.11326e-10	-1.10204
91129264	chr5:91129264:TA:T	8.50961e-06	-1.11054	-1.04994
91129408	chr5:91129408:A:G	6.20224e-05	-1.11326e-10	-0.174179
91129592	chr5:91129592:A:G	5.48809e-06	-1.46093	-1.13817
91129628	chr5:91129628:A:G	6.53283e-05	-1.11326e-10	-0.12225
91129952	chr5:91129952:T:A	6.5742e-05	-1.11326e-10	-0.115936
91130157	chr5:91130157:T:C	2.25001e-05	-1.11326e-10	-1.18815
91130412	chr5:91130412:C:T	7.16483e-05	-1.11326e-10	-0.0299053
91130816	chr5:91130816:A:G	7.70469e-06	-1.52382	-0.736028
91131231	chr5:91131231:C:T	1.3356e-05	-1.14424	-0.565466
91131424	chr5:91131424:T:G	2.25182e-05	-1.11326e-10	-1.18735
91131612	chr5:91131612:G:A	4.09786e-05	-1.11326e-10	-0.588624
91132012	chr5:91132012:A:G	5.54857e-05	-1.11326e-10	-0.28555
91132318	chr5:91132318:G:T	2.99018e-05	-1.11326e-10	-0.903757
91132621	chr5:91132621:G:A	2.2676e-05	-1.11326e-10	-1.18037
91132989	chr5:91132989:T:C	2.27806e-05	-1.11326e-10	-1.17576
91133253	chr5:91133253:T:C	4.73485e-05	-1.11326e-10	-0.44414
91133357	chr5:91133357:C:G	4.66207e-05	-1.11326e-10	-0.459629
91134174	chr5:91134174:G:T	3.5331e-05	-1.11326e-10	-0.736914
91134315	chr5:91134315:G:A	4.81274e-06	-1.56603	-1.16438
91134486	chr5:91134486:G:A	2.5882e-05	-1.11326e-10	-1.04813
91134662	chr5:91134662:T:A	2.66059e-05	-1.11326e-10	-1.02054
91135009	chr5:91135009:C:T	2.40142e-05	-1.11326e-10	-1.12303
91135673	chr5:91135673:A:G	2.27253e-05	-1.11326e-10	-1.1782
91135708	chr5:91135708:C:T	2.33401e-05	-1.11326e-10	-1.1515
91135782	chr5:91135782:G:A	3.78912e-05	-1.11326e-10	-0.666955
91135962	chr5:91135962:C:T	1.93754e-05	-1.15903	-0.178637
91136055	chr5:91136055:A:C	1.92278e-05	-1.11735	-0.227962
91136157	chr5:91136157:A:G	4.72249e-06	-1.56018	-1.18916
91136165	chr5:91136165:A:G	1.9781e-05	-1.09747	-0.219485
91136631	chr5:91136631:A:G	2.34029e-05	-1.11326e-10	-1.14882
91136654	chr5:91136654:G:T	8.02343e-05	-1.11326e-10	0.0832758
91137189	chr5:91137189:G:A	4.97921e-05	-1.11326e-10	-0.393819
91137980	chr5:91137980:T:C	6.54829e-05	-1.11326e-10	-0.119886
91138035	chr5:91138035:G:A	2.80822e-05	-1.11326e-10	-0.966538
91138514	chr5:91138514:T:C	6.74163e-05	-1.11326e-10	-0.0907879
91138840	chr5:91138840:C:T	2.45597e-05	-1.11326e-10	-1.10057
91138855	chr5:91138855:T:C	2.24366e-05	-1.11326e-10	-1.19098
91139915	chr5:91139915:G:T	8.91717e-05	-1.11326e-10	0.188889
91140507	chr5:91140507:T:A	2.40926e-05	-1.11326e-10	-1.11977
91140555	chr5:91140555:T:G	5.28647e-06	-1.55194	-1.08458
91141523	chr5:91141523:A:G	4.31918e-05	-1.11326e-10	-0.536024
91141669	chr5:91141669:G:A	6.43295e-05	-1.11326e-10	-0.137657
91142275	chr5:91142275:C:CA	2.79433e-05	-1.11326e-10	-0.971498
91142656	chr5:91142656:C:T	6.12803e-06	-1.30245	-1.18635
91143735	chr5:91143735:A:G	2.26036e-05	-1.11326e-10	-1.18357
91144064	chr5:91144064:G:C	2.26508e-05	-1.11326e-10	-1.18148
91144285	chr5:91144285:A:T	0.00021679	1.07725	-2.46166e-10
91144379	chr5:91144379:C:T	3.291e-05	-1.11326e-10	-0.807899
91144791	chr5:91144791:G:A	3.75362e-05	-1.11326e-10	-0.67637
91145104	chr5:91145104:T:A	1.5405e-05	-1.56698	-2.46166e-10
91145168	chr5:91145168:A:G	3.05017e-05	-1.11326e-10	-0.883893
91145329	chr5:91145329:G:A	5.13751e-06	-1.49664	-1.16847
91145356	chr5:91145356:C:T	6.17333e-05	-1.11326e-10	-0.178852
91145885	chr5:91145885:C:T	5.3165e-06	-1.45318	-1.17768
91146688	chr5:91146688:G:A	8.46753e-06	-1.14791	-1.01753
91147061	chr5:91147061:G:A	4.0592e-05	-1.11326e-10	-0.598104
91147589	chr5:91147589:G:A	3.2075e-05	-0.833598	-2.46166e-10
91147776	chr5:91147776:G:A	4.76995e-06	-1.54867	-1.19067
91148087	chr5:91148087:G:A	3.62273e-05	-1.11326e-10	-0.711862
91148136	chr5:91148136:C:T	2.4787e-05	-1.11326e-10	-1.09136
91148269	chr5:91148269:A:G	2.43111e-05	-1.11326e-10	-1.11074
91148390	chr5:91148390:G:C	5.37089e-06	-1.44648	-1.1742
91148753	chr5:91148753:T:G	2.39368e-05	-1.11326e-10	-1.12626
91148847	chr5:91148847:G:A	4.76093e-06	-1.55677	-1.18446
91148849	chr5:91148849:G:A	2.5541e-05	-1.11326e-10	-1.06139
91148918	chr5:91148918:T:C	2.66737e-05	-1.11326e-10	-1.018
91149399	chr5:91149399:G:A	4.40159e-05	-1.11326e-10	-0.517124
91149630	chr5:91149630:G:A	6.31067e-05	-1.11326e-10	-0.156847
91149662	chr5:91149662:G:A	2.29249e-05	-1.11326e-10	-1.16945
91150072	chr5:91150072:A:G	2.32141e-05	-1.11326e-10	-1.15692
91150432	chr5:91150432:G:A	2.30003e-05	-1.11326e-10	-1.16617
91150466	chr5:91150466:C:T	2.26402e-05	-1.11326e-10	-1.18195
91151066	chr5:91151066:T:C	2.30196e-05	-1.11326e-10	-1.16533
91151315	chr5:91151315:T:A	4.7023e-06	-1.56288	-1.19074
91151399	chr5:91151399:G:A	6.85719e-06	-1.29551	-1.08086
91151449	chr5:91151449:T:C	3.92262e-05	-1.11326e-10	-0.63233
91151821	chr5:91151821:G:A	2.66716e-05	-1.11326e-10	-1.01808
91151827	chr5:91151827:G:C	2.47871e-05	-1.11326e-10	-1.09135
91151954	chr5:91151954:G:A	2.45969e-05	-1.11326e-10	-1.09906
91152297	chr5:91152297:T:C	5.01975e-06	-1.56244	-1.12585
91152443	chr5:91152443:T:C	1.54288e-05	-1.56544	-2.46166e-10
91152873	chr5:91152873:T:TA	0.000118003	-1.11326e-10	0.469038
91152967	chr5:91152967:C:T	2.59323e-05	-1.11326e-10	-1.04619
91153136	chr5:91153136:A:C	2.40421e-05	-1.11326e-10	-1.12187
91153214	chr5:91153214:T:C	5.9284e-06	-1.5668	-0.955116
91153337	chr5:91153337:G:A	8.15118e-06	-1.39698	-0.80653
91153833	chr5:91153833:A:G	0.000149493	-1.11326e-10	0.705576
91154115	chr5:91154115:T:C	5.55604e-06	-1.49951	-1.08728
91154296	chr5:91154296:T:C	1.05651e-05	-1.28415	-0.659968
91154333	chr5:91154333:T:C	2.24872e-05	-1.11326e-10	-1.18873
91154494	chr5:91154494:G:A	3.02393e-05	-1.11326e-10	-0.892531
91154555	chr5:91154555:C:T	2.38811e-05	-1.11326e-10	-1.12859
91154623	chr5:91154623:A:G	2.38538e-05	-1.11326e-10	-1.12973
91155222	chr5:91155222:A:G	6.59428e-06	-1.5668	-0.848675
91156356	chr5:91156356:T:A	2.28085e-05	-1.11326e-10	-1.17454
91156598	chr5:91156598:T:G	2.69122e-05	-1.11326e-10	-1.0091
91156920	chr5:91156920:T:C	5.55247e-05	-1.11326e-10	-0.284846
91156941	chr5:91156941:C:T	5.76791e-06	-1.54357	-1.00579
91157148	chr5:91157148:C:T	2.94302e-05	-1.11326e-10	-0.919654
91157275	chr5:91157275:A:G	2.62298e-05	-1.11326e-10	-1.03478
91157366	chr5:91157366:T:C	3.74242e-05	-1.11326e-10	-0.679358
91157374	chr5:91157374:G:C	5.37624e-06	-1.55298	-1.06671
91157425	chr5:91157425:T:C	6.04257e-06	-1.35763	-1.14522
91157749	chr5:91157749:T:A	3.26705e-05	-1.11326e-10	-0.815202
91157769	chr5:91157769:C:T	1.57134e-05	-1.54716	-2.46166e-10
91158164	chr5:91158164:A:G	2.26705e-05	-1.11326e-10	-1.18061
91159001	chr5:91159001:G:A	2.69648e-05	-1.11326e-10	-1.00714
91159635	chr5:91159635:A:G	3.53101e-05	-1.11326e-10	-0.737505
91159704	chr5:91159704:T:A	1.7736e-05	-1.42608	-2.46166e-10
91159839	chr5:91159839:A:G	3.80149e-05	-1.11326e-10	-0.663698
91159927	chr5:91159927:T:A	4.59334e-05	-1.11326e-10	-0.474482
91160106	chr5:91160106:A:C	5.04284e-06	-1.55944	-1.12426
91160986	chr5:91160986:C:G	3.85644e-05	-1.11326e-10	-0.649346
91161225	chr5:91161225:C:T	4.74961e-05	-1.11326e-10	-0.441027
91161283	chr5:91161283:G:A	2.67482e-05	-1.11326e-10	-1.01521
91161459	chr5:91161459:G:A	2.70828e-05	-1.11326e-10	-1.00277
91162309	chr5:91162309:C:A	4.89276e-06	-1.52343	-1.19048
91162544	chr5:91162544:C:T	4.95778e-05	-1.11326e-10	-0.398131
91163274	chr5:91163274:A:G	5.21045e-06	-1.53581	-1.11519
91163960	chr5:91163960:A:G	3.75595e-05	-1.11326e-10	-0.675749
91163976	chr5:91163976:C:T	2.67211e-05	-1.11326e-10	-1.01622
91164284	chr5:91164284:A:G	1.60676e-05	-1.52487	-2.46166e-10
91165041	chr5:91165041:A:G	0.00131978	-1.11326e-10	2.88355
91165219	chr5:91165219:G:A	6.15343e-06	-1.56561	-0.919053
91165559	chr5:91165559:A:T	2.66975e-05	-1.11326e-10	-1.01711
91166364	chr5:91166364:G:A	2.27047e-05	-1.11326e-10	-1.1791
91166484	chr5:91166484:A:G	2.48768e-05	-1.08774	-2.46166e-10
91166662	chr5:91166662:C:A	2.67405e-05	-1.11326e-10	-1.0155
91166798	chr5:91166798:G:A	2.75493e-05	-1.11326e-10	-0.985697
91166923	chr5:91166923:C:T	4.80296e-05	-1.11326e-10	-0.429857
91167072	chr5:91167072:A:G	4.46338e-05	-0.503183	-2.46166e-10
91167454	chr5:91167454:G:A	6.06184e-06	-1.53455	-0.965109
91167703	chr5:91167703:G:A	2.25147e-05	-1.11326e-10	-1.18751
91168418	chr5:91168418:T:C	4.91131e-06	-1.5482	-1.16193
91168572	chr5:91168572:A:G	5.33632e-06	-1.53949	-1.08765
91168766	chr5:91168766:A:T	4.47942e-05	-1.11326e-10	-0.499597
91169010	chr5:91169010:T:C	5.40757e-06	-1.47532	-1.13855
91169120	chr5:91169120:T:C	4.88166e-06	-1.53338	-1.18281
91169295	chr5:91169295:T:C	5.67695e-05	-1.11326e-10	-0.262675
91169965	chr5:91169965:T:G	2.50804e-05	-1.11326e-10	-1.07959
91170163	chr5:91170163:C:T	6.01672e-05	-1.11326e-10	-0.204547
91170479	chr5:91170479:C:T	8.80147e-06	-1.52833	-0.598426
91170924	chr5:91170924:A:G	3.02787e-05	-1.11326e-10	-0.891231
91171407	chr5:91171407:A:G	5.02238e-06	-1.55588	-1.13189
91171621	chr5:91171621:T:G	5.36927e-05	-1.11326e-10	-0.318398
91171636	chr5:91171636:C:T	5.42376e-05	-1.11326e-10	-0.3083
91171885	chr5:91171885:A:G	0.000876041	-1.11326e-10	2.47374
91172735	chr5:91172735:C:G	8.20524e-06	-1.08102	-1.11589
91172811	chr5:91172811:T:C	2.25451e-05	-1.11326e-10	-1.18616
91173167	chr5:91173167:T:A	2.53741e-05	-1.06795	-2.46166e-10
91173349	chr5:91173349:G:C	3.80218e-05	-1.11326e-10	-0.663514
91173903	chr5:91173903:A:T	7.31907e-06	-1.50931	-0.801883
91174663	chr5:91174663:A:G	1.54559e-05	-1.56369	-2.46166e-10
91174868	chr5:91174868:A:G	4.63865e-05	-1.11326e-10	-0.464666
91174957	chr5:91174957:C:G	5.42919e-05	-1.11326e-10	-0.307299
91175154	chr5:91175154:C:T	1.60379e-05	-1.52672	-2.46166e-10
91175159	chr5:91175159:T:TTCTC	5.95657e-05	-1.11326e-10	-0.214595
91175260	chr5:91175260:T:G	5.12547e-05	-0.364868	-2.46166e-10
91175268	chr5:91175268:T:A	5.87165e-05	-1.11326e-10	-0.228953
91175634	chr5:91175634:G:A	5.85484e-06	-1.42832	-1.10608
91175635	chr5:91175635:T:C	3.46819e-05	-1.11326e-10	-0.755458
91175771	chr5:91175771:A:G	1.57529e-05	-1.54465	-2.46166e-10
91175776	chr5:91175776:C:T	3.77456e-05	-1.01111	0.340306
91175779	chr5:91175779:G:C	4.44211e-05	-1.11326e-10	-0.50796
91175793	chr5:91175793:G:A	6.88768e-06	-1.45937	-0.912567
91175971	chr5:91175971:A:G	2.24629e-05	-1.11326e-10	-1.18981
91176365	chr5:91176365:T:C	2.43383e-05	-1.11326e-10	-1.10962
91176393	chr5:91176393:G:A	1.51527e-05	-1.55212	-0.0313748
91176675	chr5:91176675:A:G	6.53652e-06	-1.52898	-0.89529
91176677	chr5:91176677:T:G	4.11213e-05	-1.11326e-10	-0.585148
91176863	chr5:91176863:C:T	6.47317e-06	-1.33762	-1.09638
91177160	chr5:91177160:C:T	2.26882e-05	-1.11326e-10	-1.17983
91177263	chr5:91177263:G:A	6.174e-05	-1.11326e-10	-0.178743
91177389	chr5:91177389:T:C	2.97708e-05	-1.11326e-10	-0.908146
91177510	chr5:91177510:T:TA	2.27437e-05	-1.11326e-10	-1.17739
91177511	chr5:91177511:T:A	1.59357e-05	-1.53312	-2.46166e-10
91177569	chr5:91177569:C:T	2.75791e-05	-1.11326e-10	-0.984617
91177722	chr5:91177722:T:G	3.0704e-05	-1.11326e-10	-0.877283
91177816	chr5:91177816:G:T	3.10772e-05	-1.11326e-10	-0.865201
91177901	chr5:91177901:A:T	2.52644e-05	-1.11326e-10	-1.07228
91177918	chr5:91177918:A:G	2.74551e-05	-1.11326e-10	-0.989123
91178089	chr5:91178089:G:A	2.48613e-05	-1.11326e-10	-1.08836
91178284	chr5:91178284:C:T	2.30174e-05	-1.11326e-10	-1.16543
91178515	chr5:91178515:C:T	2.3724e-05	-1.11326e-10	-1.13519
91178680	chr5:91178680:C:T	1.55564e-05	-1.5572	-2.46166e-10
91178756	chr5:91178756:T:C	3.09236e-05	-1.11326e-10	-0.870154
91179005	chr5:91179005:G:T	2.97498e-05	-1.11326e-10	-0.908852
91179016	chr5:91179016:T:C	2.38491e-05	-1.11326e-10	-1.12993
91179561	chr5:91179561:T:G	2.45831e-05	-1.11326e-10	-1.09962
91179652	chr5:91179652:G:T	2.55663e-05	-1.11326e-10	-1.0604
91179693	chr5:91179693:C:A	1.06666e-05	-1.56155	-0.373006
91179737	chr5:91179737:G:A	2.4003e-05	-1.11326e-10	-1.1235
91179838	chr5:91179838:G:A	1.65311e-05	-1.49643	-2.46166e-10
91180048	chr5:91180048:C:G	3.05044e-05	-1.11326e-10	-0.883803
91180091	chr5:91180091:C:G	3.22195e-05	-1.11326e-10	-0.829104
91180108	chr5:91180108:C:T	6.76575e-06	-1.50759	-0.882216
91180519	chr5:91180519:T:A	2.45645e-05	-1.11326e-10	-1.10037
91181193	chr5:91181193:G:A	2.99021e-05	-1.11326e-10	-0.903745
91181567	chr5:91181567:A:G	3.20511e-05	-1.11326e-10	-0.834343
91182043	chr5:91182043:A:C	4.07472e-05	-1.11326e-10	-0.594288
91182166	chr5:91182166:C:T	7.08163e-05	-1.11326e-10	-0.0415855
91182296	chr5:91182296:G:T	1.71544e-05	-1.45942	-2.46166e-10
91182436	chr5:91182436:A:G	2.68213e-05	-1.11326e-10	-1.01248
91182472	chr5:91182472:C:T	7.45395e-06	-1.22321	-1.06972
91182970	chr5:91182970:A:G	0.00042464	-1.11326e-10	1.74957
91182988	chr5:91182988:C:T	6.61095e-06	-1.22994	-1.18301
91183145	chr5:91183145:C:A	2.56391e-05	-1.11326e-10	-1.05756
91183288	chr5:91183288:A:G	6.91383e-06	-1.19324	-1.17491
91183392	chr5:91183392:CTCAGCCTCCCAAAGTGCT:C	4.81991e-06	-1.5602	-1.16872
91183664	chr5:91183664:T:C	2.13826e-05	-1.2391	-2.46166e-10
91184165	chr5:91184165:A:G	0.000436144	-1.11326e-10	1.7763
91184214	chr5:91184214:A:T	2.85384e-05	-1.11326e-10	-0.950423
91184603	chr5:91184603:C:A	1.74474e-05	-1.44248	-2.46166e-10
91184654	chr5:91184654:C:A	3.18509e-05	-1.11326e-10	-0.84061
91184735	chr5:91184735:G:T	2.78688e-05	-1.11326e-10	-0.974167
91185156	chr5:91185156:AT:A	5.81991e-06	-1.518	-1.02239
91185278	chr5:91185278:C:T	2.85783e-05	-1.11326e-10	-0.949026
91185347	chr5:91185347:A:C	3.2118e-05	-1.11326e-10	-0.832259
91185708	chr5:91185708:C:G	4.62126e-05	-1.11326e-10	-0.468422
91186023	chr5:91186023:G:T	1.54156e-05	-1.56629	-2.46166e-10
91186187	chr5:91186187:A:T	2.30583e-05	-1.11326e-10	-1.16365
91186880	chr5:91186880:A:C	2.35346e-05	-1.11326e-10	-1.1432
91187037	chr5:91187037:T:G	8.81316e-06	-1.38662	-0.738805
91187131	chr5:91187131:G:C	6.92199e-05	-1.11326e-10	-0.0643865
91187187	chr5:91187187:A:G	8.27837e-05	-1.11326e-10	0.114557
91187194	chr5:91187194:C:T	2.56904e-05	-1.11326e-10	-1.05556
91187523	chr5:91187523:T:C	2.22473e-05	-1.19945	-2.46166e-10
91187929	chr5:91187929:A:G	2.81216e-05	-1.11326e-10	-0.965136
91187941	chr5:91187941:A:C	2.58062e-05	-1.11326e-10	-1.05106
91188216	chr5:91188216:A:G	1.41018e-05	-1.40626	-0.249106
91188219	chr5:91188219:C:T	6.31493e-06	-1.28324	-1.17551
91188225	chr5:91188225:G:A	7.64489e-06	-1.42138	-0.84626
91188243	chr5:91188243:T:A	4.07527e-05	-1.11326e-10	-0.594153
91188309	chr5:91188309:T:C	1.64657e-05	-1.5004	-2.46166e-10
91188314	chr5:91188314:T:C	7.09571e-06	-1.43869	-0.903499
91188559	chr5:91188559:C:T	3.28907e-05	-1.11326e-10	-0.808484
91188883	chr5:91188883:A:T	2.49189e-05	-1.51139	0.425337
91188903	chr5:91188903:A:G	2.25213e-05	-1.11326e-10	-1.18721
91189056	chr5:91189056:T:C	4.74898e-06	-1.56667	-1.17707
91189165	chr5:91189165:T:G	1.82888e-05	-1.52203	0.126641
91189315	chr5:91189315:C:T	3.33361e-05	-1.11326e-10	-0.795035
91189897	chr5:91189897:C:T	1.0746e-05	-1.40864	-0.518494
91190076	chr5:91190076:G:T	3.29102e-05	-1.11326e-10	-0.807893
91190593	chr5:91190593:G:GA	5.10878e-05	-1.11326e-10	-0.36813
91190749	chr5:91190749:G:A	6.45331e-06	-1.39608	-1.041
91190840	chr5:91190840:C:T	7.55002e-06	-1.54746	-0.732665
91192039	chr5:91192039:T:C	7.96795e-06	-1.06513	-1.16112
91192170	chr5:91192170:T:C	5.06341e-05	-1.11326e-10	-0.377049
91192281	chr5:91192281:C:G	7.70186e-06	-1.17224	-1.08798
91192470	chr5:91192470:T:C	2.71433e-05	-1.11326e-10	-1.00054
91192850	chr5:91192850:A:G	2.92039e-05	-1.55974	0.632367
91193192	chr5:91193192:C:T	3.19034e-05	-1.11326e-10	-0.838962
91193516	chr5:91193516:A:G	2.9735e-05	-1.56686	0.657507
91193517	chr5:91193517:T:C	2.97303e-05	-1.56702	0.657507
91193546	chr5:91193546:G:A	7.97974e-06	-1.26054	-0.964224
91193709	chr5:91193709:A:G	1.64267e-05	-1.50277	-2.46166e-10
91194253	chr5:91194253:T:C	5.52061e-06	-1.52844	-1.06475
91194432	chr5:91194432:C:T	1.55005e-05	-1.53345	-0.027349
91194663	chr5:91194663:A:G	2.26882e-05	-1.11326e-10	-1.17983
91194820	chr5:91194820:G:T	2.65662e-05	-1.11326e-10	-1.02203
91194826	chr5:91194826:C:G	8.27736e-06	-1.43706	-0.751089
91194960	chr5:91194960:C:G	4.96355e-05	-1.11326e-10	-0.396968
91195461	chr5:91195461:T:C	0.000374095	-1.11326e-10	1.62284
91195480	chr5:91195480:A:T	4.21999e-05	-1.11326e-10	-0.559257
91195605	chr5:91195605:T:C	0.000446476	-1.11326e-10	1.79971
91195665	chr5:91195665:C:T	0.000469823	-1.11326e-10	1.85068
91195817	chr5:91195817:G:A	0.000437042	-1.11326e-10	1.77835
91196207	chr5:91196207:T:C	1.65124e-05	-1.49756	-2.46166e-10
91196267	chr5:91196267:C:T	2.33078e-05	-1.11326e-10	-1.15289
91196276	chr5:91196276:C:T	2.79377e-05	0.217584	-1.18928
91196451	chr5:91196451:A:G	9.79235e-05	-1.11326e-10	0.282511
91196509	chr5:91196509:T:C	0.000430374	-1.11326e-10	1.76298
91196522	chr5:91196522:C:T	2.59313e-05	-1.11326e-10	-1.04623
91196583	chr5:91196583:G:C	2.28045e-05	-1.11326e-10	-1.17472
91197112	chr5:91197112:T:C	0.000186901	-1.11326e-10	0.928902
91197474	chr5:91197474:C:A	0.00111775	-1.11326e-10	2.7174
91197628	chr5:91197628:G:A	2.74315e-05	-1.11326e-10	-0.989984
91197836	chr5:91197836:C:T	5.95736e-06	-1.35194	-1.1651
91198258	chr5:91198258:T:G	2.56561e-05	-0.426222	-0.630672
91198297	chr5:91198297:C:T	9.34368e-06	-1.04564	-1.02134
91198335	chr5:91198335:T:G	2.25373e-05	-1.11326e-10	-1.1865
91198496	chr5:91198496:C:T	2.64344e-05	-1.11326e-10	-1.02701
91198813	chr5:91198813:T:C	5.20186e-05	-1.11326e-10	-0.350074
91198958	chr5:91198958:A:G	1.78086e-05	-1.422	-2.46166e-10
91198964	chr5:91198964:A:G	7.61328e-06	-1.08797	-1.18381
91199049	chr5:91199049:T:C	1.14456e-05	-0.77439	-1.08968
91199170	chr5:91199170:G:A	1.46446e-05	-0.440823	-1.17678
91199431	chr5:91199431:A:G	4.96789e-05	-1.11326e-10	-0.396094
91199508	chr5:91199508:G:A	2.55985e-05	-1.05914	-2.46166e-10
91199591	chr5:91199591:C:G	5.29987e-05	-1.11326e-10	-0.331408
91199621	chr5:91199621:A:G	5.23759e-05	-1.11326e-10	-0.343228
91199672	chr5:91199672:AC:A	5.32707e-05	-1.11326e-10	-0.326289
91199678	chr5:91199678:G:A	2.67371e-05	-1.11326e-10	-1.01562
91199816	chr5:91199816:G:T	3.32986e-05	-1.11326e-10	-0.79616
91200062	chr5:91200062:A:G	7.68922e-06	-1.49382	-0.768038
91200092	chr5:91200092:T:C	5.3371e-05	-1.11326e-10	-0.324407
91200105	chr5:91200105:C:T	5.35826e-05	-1.11326e-10	-0.32045
91200180	chr5:91200180:G:A	7.61847e-06	-1.49195	-0.77915
91200183	chr5:91200183:G:A	5.30452e-05	-1.11326e-10	-0.33053
91200367	chr5:91200367:G:A	1.61374e-05	-1.52054	-2.46166e-10
91200542	chr5:91200542:A:C	5.24728e-05	-1.11326e-10	-0.341381
91200809	chr5:91200809:TTAA:T	7.53099e-06	-1.26324	-1.01941
91200858	chr5:91200858:G:A	0.00102827	-1.11326e-10	2.63396
91200874	chr5:91200874:T:A	5.48714e-05	-1.11326e-10	-0.296682
91201062	chr5:91201062:A:T	1.75332e-05	-1.43758	-2.46166e-10
91201146	chr5:91201146:C:G	5.35925e-05	-1.11326e-10	-0.320267
91201251	chr5:91201251:C:G	0.000119824	-1.11326e-10	0.484347
91201357	chr5:91201357:C:A	3.25926e-05	-1.11326e-10	-0.817589
91201434	chr5:91201434:C:T	8.69835e-06	-1.04874	-1.0898
91201574	chr5:91201574:T:A	3.36228e-05	-1.11326e-10	-0.786472
91201618	chr5:91201618:T:C	7.2846e-06	-1.23398	-1.08193
91201647	chr5:91201647:A:C	4.07653e-05	-1.11326e-10	-0.593844
91201785	chr5:91201785:C:T	2.28999e-05	-1.11326e-10	-1.17054
91201941	chr5:91201941:G:A	4.76213e-05	-1.11326e-10	-0.438395
91201970	chr5:91201970:T:G	3.36241e-05	-1.11326e-10	-0.786431
91202065	chr5:91202065:GT:G	3.50675e-05	-1.11326e-10	-0.744401
91202199	chr5:91202199:T:C	5.50429e-05	-1.11326e-10	-0.293562
91202757	chr5:91202757:T:C	3.34545e-05	-1.11326e-10	-0.791489
91202995	chr5:91202995:C:A	3.9471e-05	-1.11326e-10	-0.626109
91203080	chr5:91203080:G:A	7.44848e-06	-1.22622	-1.06744
91203217	chr5:91203217:C:A	3.17461e-05	-1.11326e-10	-0.843906
91203220	chr5:91203220:A:G	2.43824e-05	-1.11326e-10	-1.10781
91203249	chr5:91203249:G:A	7.44269e-06	-1.24171	-1.05273
91203758	chr5:91203758:C:T	2.66216e-05	-1.11326e-10	-1.01995
91203809	chr5:91203809:T:C	3.18279e-05	-1.11326e-10	-0.841333
91206410	chr5:91206410:A:G	2.9402e-05	-1.11326e-10	-0.920612
91206441	chr5:91206441:T:C	3.30675e-05	-1.11326e-10	-0.803124
91206586	chr5:91206586:A:G	3.34643e-05	-1.11326e-10	-0.791196
91206717	chr5:91206717:C:T	0.000113138	-1.11326e-10	0.426934
91206718	chr5:91206718:G:A	3.34009e-05	-1.11326e-10	-0.793092
91207079	chr5:91207079:G:A	3.30567e-05	-1.11326e-10	-0.803449
91207204	chr5:91207204:A:T	3.28827e-05	-1.11326e-10	-0.808728
91207705	chr5:91207705:G:A	2.27242e-05	-1.11326e-10	-1.17825
91207821	chr5:91207821:T:C	2.27596e-05	-1.11326e-10	-1.17669
91207999	chr5:91207999:G:A	3.58512e-05	-1.11326e-10	-0.722298
91208429	chr5:91208429:G:T	4.55636e-05	-1.11326e-10	-0.482566
91208470	chr5:91208470:C:T	6.35773e-05	-1.11326e-10	-0.149419
91208654	chr5:91208654:AG:A	6.19617e-06	-1.35157	-1.12617
91209025	chr5:91209025:C:T	7.63228e-06	-1.47298	-0.796303
91209271	chr5:91209271:G:A	7.46782e-06	-1.49503	-0.796046
91209815	chr5:91209815:T:C	5.56108e-05	-1.11326e-10	-0.283297
91209865	chr5:91209865:C:T	2.78634e-05	-1.11326e-10	-0.974363
91210327	chr5:91210327:T:G	2.79037e-05	-1.11326e-10	-0.972915
91210629	chr5:91210629:A:G	6.41109e-05	-1.11326e-10	-0.14106
91210891	chr5:91210891:G:A	2.99832e-05	-1.11326e-10	-0.901037
91210987	chr5:91210987:C:T	1.02119e-05	-1.08232	-0.89581
91211132	chr5:91211132:A:C	1.54061e-05	-1.56691	-2.46166e-10
91211136	chr5:91211136:A:C	9.3629e-05	-1.11326e-10	0.237665
91211279	chr5:91211279:A:G	9.36335e-06	-1.3151	-0.749775
91211791	chr5:91211791:T:A	6.91115e-05	-1.11326e-10	-0.0659536
91211806	chr5:91211806:T:C	4.70054e-06	-1.56448	-1.18951
91211911	chr5:91211911:T:C	7.00465e-06	-1.55305	-0.802055
91212814	chr5:91212814:T:C	0.000135254	-1.11326e-10	0.605479
91213042	chr5:91213042:C:T	7.50617e-05	-1.11326e-10	0.0166361
91213216	chr5:91213216:G:A	1.56941e-05	-1.54839	-2.46166e-10
91213419	chr5:91213419:G:A	4.97428e-06	-1.54986	-1.14754
91213546	chr5:91213546:G:A	1.34478e-05	-0.693833	-1.00903
91213612	chr5:91213612:C:CT	2.43467e-05	-1.11326e-10	-1.10928
91213844	chr5:91213844:T:C	1.94114e-05	-1.33581	-2.46166e-10
91214164	chr5:91214164:C:G	2.36654e-05	-1.13766	-2.46166e-10
91214456	chr5:91214456:C:T	0.000103431	-1.11326e-10	0.33723
91214846	chr5:91214846:C:T	1.64951e-05	-1.49861	-2.46166e-10
91214950	chr5:91214950:G:A	0.000144088	-1.11326e-10	0.668746
91214992	chr5:91214992:A:G	2.22149e-05	-1.41704	0.216127
91215262	chr5:91215262:A:G	8.49642e-05	-1.11326e-10	0.140555
91215267	chr5:91215267:C:T	2.33293e-05	-1.11326e-10	-1.15197
91215801	chr5:91215801:C:T	9.45803e-05	-1.11326e-10	0.247774
91215857	chr5:91215857:C:T	8.45193e-06	-1.19148	-0.975805
91216477	chr5:91216477:G:C	2.73613e-05	-1.2491	0.256553
91216482	chr5:91216482:A:T	9.5104e-06	-1.53096	-0.51833
91216483	chr5:91216483:A:C	9.94398e-06	-1.53303	-0.471683
91216816	chr5:91216816:G:A	3.2241e-05	-1.11326e-10	-0.828435
91216909	chr5:91216909:AT:A	2.65612e-05	-1.02222	-2.46166e-10
91217122	chr5:91217122:A:G	5.95247e-05	-1.55676	1.34147
91217178	chr5:91217178:T:A	2.2443e-05	-1.11326e-10	-1.1907
91217492	chr5:91217492:G:A	4.00731e-05	-1.11326e-10	-0.610968
91217584	chr5:91217584:A:C	5.17029e-05	-1.11326e-10	-0.356162
91217645	chr5:91217645:G:A	0.000439172	-1.11326e-10	1.78322
91217852	chr5:91217852:C:T	2.02007e-05	-1.29596	-2.46166e-10
91217963	chr5:91217963:A:G	8.0118e-06	-1.12161	-1.09915
91218201	chr5:91218201:T:G	1.57051e-05	-1.54769	-2.46166e-10
91219429	chr5:91219429:A:G	3.74729e-05	-1.11326e-10	-0.678057
91219567	chr5:91219567:A:G	5.03062e-05	-1.11326e-10	-0.383547
91219593	chr5:91219593:C:A	1.59567e-05	-1.5318	-2.46166e-10
91219707	chr5:91219707:C:G	0.000100781	-1.32032	1.6316
91220134	chr5:91220134:G:C	9.66102e-06	-1.30162	-0.731957
91220450	chr5:91220450:T:C	3.8811e-05	-1.11326e-10	-0.64297
91220469	chr5:91220469:C:A	2.99413e-05	-1.11326e-10	-0.902436
91220554	chr5:91220554:G:A	3.68669e-05	-1.11326e-10	-0.694361
91220569	chr5:91220569:G:A	3.02558e-05	-1.11326e-10	-0.891986
91220757	chr5:91220757:C:T	2.36702e-05	-1.11326e-10	-1.13746
91220893	chr5:91220893:C:T	2.63286e-05	-1.03102	-2.46166e-10
91220930	chr5:91220930:A:T	1.66432e-05	-1.25028	-0.239396
91220966	chr5:91220966:G:C	3.69961e-05	-1.11326e-10	-0.690863
91221059	chr5:91221059:C:T	8.18958e-05	-1.11326e-10	0.103773
91221143	chr5:91221143:A:G	3.87334e-05	-1.11326e-10	-0.644973
91221276	chr5:91221276:C:T	1.21524e-05	-1.29634	-0.507804
91221295	chr5:91221295:A:C	1.59549e-05	-1.53191	-2.46166e-10
91221329	chr5:91221329:C:A	2.40979e-05	-0.0954378	-1.02411
91221354	chr5:91221354:T:G	2.6011e-05	-1.11326e-10	-1.04316
91221651	chr5:91221651:G:A	2.78896e-05	-1.11326e-10	-0.973422
91221818	chr5:91221818:G:C	8.9728e-05	-1.11326e-10	0.195108
91221861	chr5:91221861:G:A	3.03059e-05	-1.11326e-10	-0.890334
91221871	chr5:91221871:A:C	3.64551e-05	-1.11326e-10	-0.705594
91222062	chr5:91222062:C:A	3.57005e-05	-1.11326e-10	-0.72651
91222076	chr5:91222076:C:T	3.4552e-05	-1.11326e-10	-0.759209
91222159	chr5:91222159:T:A	6.89419e-06	-1.54288	-0.828112
91222283	chr5:91222283:A:G	3.68026e-05	-1.11326e-10	-0.696106
91222367	chr5:91222367:G:A	2.93533e-05	-1.11326e-10	-0.922271
91222405	chr5:91222405:A:G	4.92673e-06	-1.51773	-1.18927
91222497	chr5:91222497:A:G	4.69508e-06	-1.56446	-1.1907
91222863	chr5:91222863:T:C	1.75382e-05	-0.791236	-0.646059
91222990	chr5:91222990:C:T	3.00451e-05	-1.11326e-10	-0.898976
91223424	chr5:91223424:G:A	2.29237e-05	-1.11326e-10	-1.1695
91223492	chr5:91223492:C:T	2.96581e-05	-1.11326e-10	-0.911939
91223679	chr5:91223679:G:A	1.12322e-05	-0.709887	-1.173
91224577	chr5:91224577:G:A	2.24385e-05	-1.11326e-10	-1.19089
91224693	chr5:91224693:T:C	1.12011e-05	-0.711779	-1.17389
91224820	chr5:91224820:TGATA:T	3.68087e-05	-1.11326e-10	-0.69594
91225258	chr5:91225258:C:T	3.2796e-05	-1.11326e-10	-0.811368
91225300	chr5:91225300:G:A	7.18934e-06	-1.29606	-1.03302
91225350	chr5:91225350:G:A	2.67425e-05	-1.11326e-10	-1.01542
91225575	chr5:91225575:A:G	3.55307e-05	-1.11326e-10	-0.731278
91225925	chr5:91225925:T:C	3.49191e-05	-1.11326e-10	-0.748642
91225948	chr5:91225948:G:GTTTA	1.71333e-05	-0.832666	-0.627983
91225955	chr5:91225955:T:A	1.69226e-05	-0.837375	-0.63565
91226417	chr5:91226417:G:A	2.91125e-05	-1.11326e-10	-0.930506
91226525	chr5:91226525:C:T	2.43885e-05	-1.11326e-10	-1.10756
91226622	chr5:91226622:C:T	7.63289e-06	-1.07829	-1.19092
91226647	chr5:91226647:C:A	1.78475e-05	-0.230207	-1.18961
91227340	chr5:91227340:T:C	8.50057e-06	-1.01472	-1.14682
91227506	chr5:91227506:A:G	5.28163e-06	-1.4468	-1.19064
91227813	chr5:91227813:C:T	1.30401e-05	-1.4242	-0.309443
91227852	chr5:91227852:T:C	8.29094e-06	-1.04918	-1.13733
91227954	chr5:91227954:A:C	2.19052e-05	-0.250828	-0.964123
91228288	chr5:91228288:C:T	8.09335e-06	-1.03343	-1.17721
91228389	chr5:91228389:C:T	9.73917e-05	-1.11326e-10	0.277066
91228458	chr5:91228458:C:CT	1.568e-05	-0.3583	-1.19099
91228567	chr5:91228567:C:T	3.52047e-05	-1.11326e-10	-0.740496
91228983	chr5:91228983:C:T	2.25545e-05	-1.11326e-10	-1.18574
91229241	chr5:91229241:T:G	2.2801e-05	-1.11326e-10	-1.17487
91229716	chr5:91229716:A:G	5.44849e-05	-1.11326e-10	-0.303751
91229918	chr5:91229918:C:G	3.25584e-05	0.160955	-0.979596
91230201	chr5:91230201:G:A	7.09767e-06	-1.18534	-1.15656
91230563	chr5:91230563:C:T	2.44682e-05	-1.11326e-10	-1.1043
91231173	chr5:91231173:T:C	6.7888e-05	-1.11326e-10	-0.0838155
91231186	chr5:91231186:T:C	2.28118e-05	-1.11326e-10	-1.1744
91231526	chr5:91231526:C:T	1.36209e-05	-1.47697	-0.213092
91231574	chr5:91231574:G:A	6.55629e-05	-1.11326e-10	-0.118664
91231826	chr5:91231826:C:T	2.38807e-05	-1.11326e-10	-1.1286
91231880	chr5:91231880:T:C	3.11501e-05	-1.11326e-10	-0.862857
91231917	chr5:91231917:T:C	3.8146e-05	-1.11326e-10	-0.660255
91232055	chr5:91232055:T:G	2.29509e-05	-1.11326e-10	-1.16832
91232508	chr5:91232508:T:A	2.37047e-05	-1.11326e-10	-1.136
91232852	chr5:91232852:T:C	2.95065e-05	-1.11326e-10	-0.917065
91232932	chr5:91232932:C:T	7.23739e-05	-0.287566	0.267737
91233299	chr5:91233299:AAATCAC:A	2.40224e-05	-1.11326e-10	-1.12269
91233905	chr5:91233905:A:T	7.92977e-05	0.0715344	-2.46166e-10
91234495	chr5:91234495:T:C	5.64226e-05	-1.11326e-10	-0.268805
91234850	chr5:91234850:A:T	1.78582e-05	-1.41921	-2.46166e-10
91235019	chr5:91235019:GC:G	2.48543e-05	-1.11326e-10	-1.08864
91235387	chr5:91235387:C:A	5.29497e-05	-1.11326e-10	-0.332333
91235561	chr5:91235561:T:G	7.23792e-06	-1.47446	-0.847878
91235583	chr5:91235583:C:T	9.76014e-06	-0.994602	-1.02877
91235707	chr5:91235707:A:G	2.28423e-05	-1.11326e-10	-1.17306
91235714	chr5:91235714:A:G	5.74176e-06	-1.42823	-1.12568
91236356	chr5:91236356:T:C	1.12797e-05	-1.52035	-0.358319
91236537	chr5:91236537:A:G	3.0943e-05	-1.11326e-10	-0.869529
91236599	chr5:91236599:G:A	3.07912e-05	-1.11326e-10	-0.874446
91236635	chr5:91236635:G:T	1.55346e-05	-1.5586	-2.46166e-10
91236662	chr5:91236662:C:T	2.28668e-05	-1.11326e-10	-1.17199
91236684	chr5:91236684:G:A	2.14041e-05	-1.23809	-2.46166e-10
91236864	chr5:91236864:G:C	1.92104e-05	-1.34622	-2.46166e-10
91237196	chr5:91237196:C:T	5.96541e-06	-1.32991	-1.18578
91237461	chr5:91237461:C:T	2.25433e-05	-1.11326e-10	-1.18623
91237530	chr5:91237530:T:C	9.7558e-06	-1.04096	-0.982856
91237735	chr5:91237735:A:G	4.27251e-05	-0.57403	0.0271408
91237936	chr5:91237936:T:C	3.57694e-05	-1.21041	0.485823
91238002	chr5:91238002:G:A	3.04089e-05	-1.11326e-10	-0.886939
91238136	chr5:91238136:A:G	2.57184e-05	-1.11326e-10	-1.05447
91238286	chr5:91238286:T:G	8.65297e-05	-0.294053	0.452866
91238470	chr5:91238470:C:T	4.10664e-05	-0.59808	0.0115942
91238747	chr5:91238747:A:G	7.20641e-05	-0.58801	0.563891
91238792	chr5:91238792:A:G	3.48091e-05	-1.11326e-10	-0.751796
91238860	chr5:91238860:CTTAG:C	1.22274e-05	-1.44895	-0.349048
91238926	chr5:91238926:A:C	2.25438e-05	-1.11326e-10	-1.18622
91239026	chr5:91239026:A:G	8.16995e-06	-1.12886	-1.07235
91239363	chr5:91239363:A:T	7.23286e-05	-1.11326e-10	-0.0204558
91239621	chr5:91239621:A:G	9.82682e-06	-1.53592	-0.480635
91239893	chr5:91239893:C:T	4.65761e-05	-0.460588	-2.46166e-10
91239918	chr5:91239918:C:T	6.3981e-06	-1.49696	-0.948712
91240483	chr5:91240483:C:T	4.32005e-05	-0.561018	0.0251947
91240504	chr5:91240504:T:C	1.10811e-05	-0.927205	-0.969227
91240756	chr5:91240756:T:C	6.98265e-06	-1.2523	-1.10595
91240771	chr5:91240771:G:A	3.03754e-05	-1.11326e-10	-0.888043
91240848	chr5:91240848:T:A	0.000258514	1.25328	-2.46166e-10
91240863	chr5:91240863:A:G	4.84142e-05	0.429294	-0.851175
91240918	chr5:91240918:G:A	3.31237e-05	-1.11326e-10	-0.801426
91241334	chr5:91241334:G:A	2.61142e-05	-1.11326e-10	-1.0392
91241915	chr5:91241915:TC:T	2.41506e-05	-1.11326e-10	-1.11737
91242413	chr5:91242413:G:A	1.02885e-05	-1.50344	-0.467214
91242595	chr5:91242595:A:G	1.14758e-05	-0.902863	-0.958571
91242650	chr5:91242650:C:T	6.61151e-06	-1.50005	-0.91281
91242847	chr5:91242847:A:G	3.52938e-05	-1.11326e-10	-0.737967
91242905	chr5:91242905:T:C	4.31805e-05	-0.550865	0.0145804
91243255	chr5:91243255:C:T	7.15263e-06	-1.22612	-1.10808
91243386	chr5:91243386:C:T	4.71985e-05	-0.560547	0.113234
91243498	chr5:91243498:T:G	4.25942e-05	0.340375	-0.890333
91243609	chr5:91243609:T:C	3.23753e-05	-0.125894	-0.698384
91244034	chr5:91244034:A:T	2.35604e-05	-1.11326e-10	-1.14211
91244288	chr5:91244288:C:T	2.9026e-05	-1.11326e-10	-0.933483
91244315	chr5:91244315:C:T	2.25403e-05	-1.11326e-10	-1.18637
91244705	chr5:91244705:T:G	4.62359e-05	-0.456494	-0.0114238
91244794	chr5:91244794:G:A	2.47518e-05	-1.11326e-10	-1.09278
91244849	chr5:91244849:T:C	3.25601e-05	-1.11326e-10	-0.818586
91245042	chr5:91245042:A:AAAAAC	1.92595e-05	-0.46777	-0.8759
91245390	chr5:91245390:G:A	2.66883e-05	-1.11326e-10	-1.01745
91246043	chr5:91246043:A:T	2.29531e-05	-1.11326e-10	-1.16822
91246172	chr5:91246172:A:G	2.33187e-05	-1.11326e-10	-1.15242
91246230	chr5:91246230:G:A	2.2452e-05	-1.11326e-10	-1.19029
91246288	chr5:91246288:T:C	4.65487e-05	-1.11326e-10	-0.461176
91246465	chr5:91246465:A:G	3.35494e-05	-1.11326e-10	-0.788657
91246540	chr5:91246540:C:T	2.76337e-05	-1.11326e-10	-0.982637
91246658	chr5:91246658:G:A	9.96197e-06	-1.54482	-0.458079
91246675	chr5:91246675:A:G	5.70901e-05	-1.15747	0.900425
91246739	chr5:91246739:C:T	5.7034e-05	0.631863	-0.88989
91246808	chr5:91246808:C:T	7.33796e-06	-1.25135	-1.05727
91247079	chr5:91247079:C:T	0.000262593	-1.11326e-10	1.26893
91247335	chr5:91247335:C:T	2.64865e-05	-1.11326e-10	-1.02504
91247560	chr5:91247560:A:T	2.31319e-05	-1.11326e-10	-1.16046
91247722	chr5:91247722:A:G	2.34395e-05	-1.11326e-10	-1.14725
91248080	chr5:91248080:C:T	3.08162e-05	-1.11326e-10	-0.873633
91248460	chr5:91248460:G:A	3.61657e-05	-1.11326e-10	-0.713563
91248987	chr5:91248987:G:C	3.3517e-05	-1.11326e-10	-0.789622
91249079	chr5:91249079:T:C	3.30465e-05	-1.11326e-10	-0.80376
91249431	chr5:91249431:G:A	8.23146e-05	-0.470788	0.579662
91249680	chr5:91249680:A:G	3.37875e-05	-1.11326e-10	-0.781583
91249775	chr5:91249775:G:A	5.95163e-06	-1.48826	-1.02975
91250267	chr5:91250267:G:A	2.24559e-05	-1.11326e-10	-1.19012
91250451	chr5:91250451:G:A	2.30761e-05	-1.11326e-10	-1.16288
91250512	chr5:91250512:T:C	4.14493e-05	-1.11326e-10	-0.577203
91250854	chr5:91250854:C:T	0.000113794	-0.372409	0.805123
91251550	chr5:91251550:C:T	5.71785e-05	-0.860381	0.604883
91251964	chr5:91251964:T:C	4.72326e-05	-1.11326e-10	-0.446591
91252205	chr5:91252205:C:T	2.36162e-05	-1.11326e-10	-1.13974
91252885	chr5:91252885:G:A	3.43666e-05	-1.11326e-10	-0.76459
91252890	chr5:91252890:A:G	1.68925e-05	-0.294542	-1.18026
91253244	chr5:91253244:C:T	2.36072e-05	-1.11326e-10	-1.14012
91253276	chr5:91253276:C:T	4.3189e-05	-1.11326e-10	-0.536089
91253324	chr5:91253324:T:C	1.19014e-05	-1.03568	-0.789341
91253497	chr5:91253497:T:C	2.24369e-05	-1.11326e-10	-1.19097
91253739	chr5:91253739:C:A	6.12525e-06	-1.29965	-1.1896
91254275	chr5:91254275:G:A	2.85799e-05	-1.11326e-10	-0.94897
91254380	chr5:91254380:T:A	3.14795e-05	-0.85234	-2.46166e-10
91254381	chr5:91254381:T:A	4.72487e-05	-0.831591	0.385341
91254562	chr5:91254562:G:A	4.67223e-05	-0.84731	0.389858
91256227	chr5:91256227:G:A	6.83131e-06	-1.18947	-1.19069
91257485	chr5:91257485:G:A	3.40229e-05	-1.11326e-10	-0.774641
91257577	chr5:91257577:T:C	3.02721e-05	-0.891447	-2.46166e-10
91257905	chr5:91257905:C:T	5.89456e-05	-0.720255	0.495195
91258540	chr5:91258540:G:A	8.06983e-05	-1.11326e-10	0.0890425
91258999	chr5:91258999:A:T	2.24397e-05	-1.11326e-10	-1.19085
91259094	chr5:91259094:G:C	4.53605e-05	-1.11326e-10	-0.487034
91259107	chr5:91259107:C:G	6.53155e-06	-1.23624	-1.18879
91259312	chr5:91259312:C:T	5.76924e-05	-0.717128	0.470578
91259329	chr5:91259329:G:A	2.35503e-05	-1.11326e-10	-1.14254
91259781	chr5:91259781:C:T	2.26285e-05	-1.11326e-10	-1.18246
91260741	chr5:91260741:C:T	5.37425e-05	0.416671	-0.734142
91260834	chr5:91260834:G:A	8.93938e-06	-1.48795	-0.623255
91260880	chr5:91260880:A:T	3.33423e-05	-1.11326e-10	-0.794847
91260968	chr5:91260968:A:G	1.35177e-05	-0.811791	-0.885881
91261216	chr5:91261216:G:C	3.05575e-05	-0.882065	-2.46166e-10
91261411	chr5:91261411:A:G	9.37453e-05	0.238907	-2.46166e-10
91261518	chr5:91261518:A:C	2.28219e-05	-1.11326e-10	-1.17395
91261717	chr5:91261717:C:T	3.48604e-05	-1.11326e-10	-0.750324
91261810	chr5:91261810:A:G	7.87952e-05	-1.11326e-10	0.0651772
91261869	chr5:91261869:T:C	3.30068e-05	-1.11326e-10	-0.804961
91262125	chr5:91262125:C:T	1.00446e-05	-1.00216	-0.992481
91262354	chr5:91262354:T:A	3.56995e-05	-1.11326e-10	-0.726538
91262874	chr5:91262874:T:C	1.00148e-05	-1.02376	-0.973853
91262978	chr5:91262978:A:G	9.77699e-06	-1.47285	-0.548796
91263835	chr5:91263835:A:G	2.24622e-05	-1.11326e-10	-1.18984
91265337	chr5:91265337:T:G	2.62365e-05	-1.11326e-10	-1.03452
91265755	chr5:91265755:G:A	3.00939e-05	-1.11326e-10	-0.897351
91265780	chr5:91265780:G:A	7.26097e-05	-1.11326e-10	-0.0165769
91266362	chr5:91266362:C:T	9.19835e-06	-1.19675	-0.885896
91266701	chr5:91266701:C:T	8.27677e-06	-1.38492	-0.803306
91266905	chr5:91266905:T:A	3.30647e-05	-1.11326e-10	-0.803209
91267341	chr5:91267341:G:A	2.71897e-05	-1.11326e-10	-0.998836
91267577	chr5:91267577:C:T	2.2437e-05	-1.11326e-10	-1.19096
91268232	chr5:91268232:C:T	7.49637e-06	-1.42698	-0.860271
91268268	chr5:91268268:T:A	2.24442e-05	-1.11326e-10	-1.19064
91268274	chr5:91268274:T:C	7.27541e-06	-1.41195	-0.905229
91268322	chr5:91268322:C:T	3.97442e-05	-0.0548013	-0.56441
91268468	chr5:91268468:T:C	2.40071e-05	-1.11326e-10	-1.12333
91268746	chr5:91268746:C:A	1.75601e-05	-1.43678	0.000734421
91268754	chr5:91268754:G:A	3.46167e-05	-0.553199	-0.204141
91268915	chr5:91268915:A:G	2.90949e-05	-1.11326e-10	-0.931112
91269107	chr5:91269107:A:C	2.28374e-05	-1.17328	-2.46166e-10
91269162	chr5:91269162:T:C	2.24564e-05	-1.11326e-10	-1.1901
91269247	chr5:91269247:G:A	2.24406e-05	-1.11326e-10	-1.1908
91269363	chr5:91269363:A:C	3.10996e-05	-0.86448	-2.46166e-10
91269491	chr5:91269491:T:C	2.86766e-05	-0.945594	-2.46166e-10
91269979	chr5:91269979:C:T	1.92501e-05	-0.618073	-0.726088
91269998	chr5:91269998:TG:T	4.0115e-05	-0.609925	-2.46166e-10
91270681	chr5:91270681:A:G	3.95857e-05	0.0118507	-0.635058
91271103	chr5:91271103:C:T	5.37905e-06	-1.56072	-1.05845
91271117	chr5:91271117:T:A	2.5512e-05	-1.11326e-10	-1.06253
91271214	chr5:91271214:C:G	1.82123e-05	-0.767539	-0.632039
91271396	chr5:91271396:T:C	2.23122e-05	-1.19654	-2.46166e-10
91271515	chr5:91271515:C:T	2.55445e-05	-1.11326e-10	-1.06125
91271611	chr5:91271611:C:T	6.95473e-06	-1.35912	-1.00313
91271816	chr5:91271816:T:C	1.64995e-05	-1.49834	-2.46166e-10
91271838	chr5:91271838:C:T	1.14205e-05	-0.92685	-0.939412
91271974	chr5:91271974:G:A	2.95924e-05	-1.11326e-10	-0.914157
91272191	chr5:91272191:C:T	0.00010749	-1.11326e-10	0.375722
91272608	chr5:91272608:ATAATT:A	7.85965e-05	-1.11326e-10	0.0626525
91272768	chr5:91272768:G:A	2.24627e-05	-1.11326e-10	-1.18982
91273357	chr5:91273357:T:C	6.18957e-05	-1.11326e-10	-0.176224
91273456	chr5:91273456:G:C	9.53663e-06	-1.52984	-0.5167
91273857	chr5:91273857:T:G	5.26241e-06	-1.45723	-1.18386
91274876	chr5:91274876:G:A	2.21154e-05	-0.017115	-1.18829
91274999	chr5:91274999:A:G	8.20937e-06	-1.01545	-1.18095
91275034	chr5:91275034:T:C	3.12067e-05	-1.11326e-10	-0.861041
91275035	chr5:91275035:A:G	2.34682e-05	-1.11326e-10	-1.14603
91275072	chr5:91275072:T:C	7.59291e-06	-1.08617	-1.18829
91275407	chr5:91275407:G:A	8.31403e-06	-1.00412	-1.17961
91275474	chr5:91275474:A:C	8.24172e-06	-1.01627	-1.17619
91275616	chr5:91275616:A:G	1.26224e-05	-0.575214	-1.19098
91275695	chr5:91275695:G:A	1.59741e-05	-0.340849	-1.18986
91275824	chr5:91275824:A:G	1.74105e-05	-0.258889	-1.18571
91275825	chr5:91275825:C:T	2.68917e-05	-1.11326e-10	-1.00986
91275918	chr5:91275918:C:T	2.84403e-05	-1.11326e-10	-0.953867
91276057	chr5:91276057:C:A	6.06079e-05	-1.11326e-10	-0.19725
91276212	chr5:91276212:A:G	2.44906e-05	-1.11326e-10	-1.10339
91276274	chr5:91276274:G:C	6.07974e-05	-1.11326e-10	-0.194127
91276611	chr5:91276611:C:T	2.30583e-05	-1.11326e-10	-1.16365
91276688	chr5:91276688:G:A	2.31148e-05	-1.11326e-10	-1.1612
91276695	chr5:91276695:T:C	5.07568e-05	-1.11326e-10	-0.374629
91276734	chr5:91276734:G:A	4.99508e-06	-1.52222	-1.171
91276745	chr5:91276745:T:A	3.97966e-05	-0.040471	-0.577423
91276951	chr5:91276951:C:T	1.02021e-05	-1.14073	-0.838353
91277104	chr5:91277104:G:A	1.31725e-05	-0.549181	-1.17436
91277138	chr5:91277138:G:C	2.35092e-05	-1.11326e-10	-1.14428
91277617	chr5:91277617:CT:C	2.27368e-05	-1.11326e-10	-1.17769
91277894	chr5:91277894:T:C	2.25173e-05	-1.11326e-10	-1.18739
91279393	chr5:91279393:C:T	2.2437e-05	-1.11326e-10	-1.19097
91280462	chr5:91280462:G:A	3.16204e-05	-0.155186	-0.692688
91280735	chr5:91280735:G:A	7.28196e-05	-1.11326e-10	-0.0136901
91280763	chr5:91280763:C:T	1.72957e-05	-0.278955	-1.17226
91280899	chr5:91280899:C:T	4.31982e-05	-1.11326e-10	-0.535877
91281076	chr5:91281076:AG:A	2.62909e-05	-1.11326e-10	-1.03245
91281141	chr5:91281141:G:A	0.000107457	1.51695	-1.14154
91281359	chr5:91281359:G:A	0.000219336	-1.11326e-10	1.08893
91281619	chr5:91281619:G:A	7.48906e-05	0.747419	-0.733066
91282063	chr5:91282063:A:G	2.57192e-05	0.0258493	-1.08029
91282131	chr5:91282131:A:G	2.70252e-05	-1.11326e-10	-1.00491
91282475	chr5:91282475:G:T	2.49118e-05	-0.0249243	-1.06141
91282484	chr5:91282484:C:A	0.000136348	1.7281	-1.11456
91282581	chr5:91282581:C:G	3.33314e-05	-1.11326e-10	-0.795175
91283471	chr5:91283471:C:T	1.17513e-05	-0.818805	-1.01891
91283816	chr5:91283816:A:G	1.44115e-05	-0.74139	-0.892256
91284440	chr5:91284440:TG:T	2.59035e-05	-1.11326e-10	-1.0473
91284532	chr5:91284532:A:G	2.70302e-05	-1.11326e-10	-1.00472
91284553	chr5:91284553:C:A	2.54617e-05	0.0454177	-1.10992
91284791	chr5:91284791:A:G	5.56017e-05	0.419004	-0.702466
91284963	chr5:91284963:T:A	2.76617e-05	-1.11326e-10	-0.981628
91285111	chr5:91285111:T:C	2.34477e-05	-1.11326e-10	-1.1469
91285603	chr5:91285603:A:G	3.26805e-05	-1.11326e-10	-0.814896
91285821	chr5:91285821:T:A	4.31297e-05	-1.11326e-10	-0.537464
91286189	chr5:91286189:A:G	2.53281e-05	-1.11326e-10	-1.06976
91286278	chr5:91286278:T:C	2.37504e-05	-1.11326e-10	-1.13408
91286482	chr5:91286482:G:A	2.37992e-05	-1.11326e-10	-1.13202
91286569	chr5:91286569:C:T	3.22442e-05	-1.11326e-10	-0.828336
91287097	chr5:91287097:G:C	0.000130191	1.6218	-1.05448
91287626	chr5:91287626:G:T	2.3723e-05	-1.11326e-10	-1.13523
91287757	chr5:91287757:T:C	1.548e-05	-1.56212	-2.46166e-10
91287846	chr5:91287846:G:C	2.33232e-05	-1.11326e-10	-1.15223
91287936	chr5:91287936:T:G	3.10738e-05	-1.11326e-10	-0.865309
91288259	chr5:91288259:ACTCTGGGATTTTCTACAG:A	2.3469e-05	-1.11326e-10	-1.14599
91288372	chr5:91288372:A:G	8.93423e-05	-1.11326e-10	0.1908
91288819	chr5:91288819:C:T	2.37864e-05	-1.11326e-10	-1.13256
91289113	chr5:91289113:C:T	2.65197e-05	-1.11326e-10	-1.02379
91289271	chr5:91289271:G:A	2.56376e-05	-1.11326e-10	-1.05762
91289506	chr5:91289506:C:T	2.26142e-05	-1.11326e-10	-1.18309
91289511	chr5:91289511:C:T	3.41439e-05	-1.11326e-10	-0.771092
91289537	chr5:91289537:ATGTC:A	4.08665e-05	-1.11326e-10	-0.591365
91289638	chr5:91289638:T:C	8.33324e-05	1.06535	-0.944183
91289746	chr5:91289746:G:A	2.58971e-05	-1.11326e-10	-1.04754
91290342	chr5:91290342:C:A	1.20725e-05	-1.00546	-0.80529
91290503	chr5:91290503:T:C	5.15889e-05	-1.11326e-10	-0.358368
91290671	chr5:91290671:A:T	2.55527e-05	-1.11326e-10	-1.06093
91291231	chr5:91291231:C:T	2.48038e-05	-1.11326e-10	-1.09068
91291405	chr5:91291405:T:C	2.52687e-05	-1.11326e-10	-1.07211
91291509	chr5:91291509:C:T	2.31563e-05	-1.11326e-10	-1.15941
91291614	chr5:91291614:C:T	5.42888e-05	-1.11326e-10	-0.307357
91291719	chr5:91291719:A:G	2.63103e-05	-1.11326e-10	-1.03171
91291778	chr5:91291778:CT:C	2.55231e-05	-1.11326e-10	-1.06209
91292027	chr5:91292027:G:A	2.37796e-05	-1.11326e-10	-1.13285
91292041	chr5:91292041:C:T	2.61199e-05	-1.11326e-10	-1.03898
91292206	chr5:91292206:G:A	2.60856e-05	-1.11326e-10	-1.04029
91292501	chr5:91292501:A:G	7.28314e-06	-1.13111	-1.185
91292664	chr5:91292664:C:T	1.32603e-05	-0.528585	-1.18831
91292934	chr5:91292934:G:A	1.1457e-05	-1.10053	-0.762543
91293535	chr5:91293535:C:T	1.60708e-05	-1.52467	-2.46166e-10
91293621	chr5:91293621:C:T	2.65521e-05	-1.11326e-10	-1.02257
91293838	chr5:91293838:C:T	2.59401e-05	-1.11326e-10	-1.04589
91294104	chr5:91294104:C:T	2.48124e-05	-1.11326e-10	-1.09033
91294364	chr5:91294364:C:T	7.18861e-05	-1.11326e-10	-0.0265924
91294427	chr5:91294427:C:T	3.48427e-05	-1.11326e-10	-0.750831
91294651	chr5:91294651:T:A	4.74403e-05	-1.11326e-10	-0.442203
91294656	chr5:91294656:C:A	8.86593e-06	-1.21391	-0.905545
91294912	chr5:91294912:T:A	0.000595366	2.0875	-2.46166e-10
91294923	chr5:91294923:A:G	1.24763e-05	-1.18314	-0.594704
91295452	chr5:91295452:T:TTA	1.58718e-05	-1.53713	-2.46166e-10
91296322	chr5:91296322:A:C	2.75328e-05	0.0525286	-1.03882
91296947	chr5:91296947:CA:C	4.82221e-05	-1.11326e-10	-0.425857
91297507	chr5:91297507:T:C	1.27833e-05	-1.13591	-0.617632
91297766	chr5:91297766:T:C	2.12167e-05	-0.237289	-1.0096
91297794	chr5:91297794:G:A	2.48503e-05	-1.11326e-10	-1.0888
91298157	chr5:91298157:C:T	6.74646e-06	-1.23742	-1.15524
91298447	chr5:91298447:C:T	8.19289e-06	-1.08627	-1.11214
91298591	chr5:91298591:A:G	2.33808e-05	-1.11326e-10	-1.14976
91298742	chr5:91298742:T:C	3.07036e-05	-1.11326e-10	-0.877296
91299017	chr5:91299017:T:C	7.23913e-06	-1.13906	-1.18311
91299481	chr5:91299481:G:A	2.40473e-05	-1.11326e-10	-1.12165
91299669	chr5:91299669:C:T	2.32487e-05	-1.11326e-10	-1.15543
91299942	chr5:91299942:C:T	4.81242e-05	-1.11326e-10	-0.42789
91299965	chr5:91299965:A:G	6.08486e-05	-1.11326e-10	-0.193286
91300138	chr5:91300138:A:G	2.89337e-05	-1.11326e-10	-0.936667
91300586	chr5:91300586:G:A	4.44604e-05	0.44851	-0.955587
91300786	chr5:91300786:C:T	3.79202e-05	-1.11326e-10	-0.666191
91300848	chr5:91300848:C:T	4.70585e-05	-1.11326e-10	-0.450283
91301221	chr5:91301221:C:T	5.2738e-05	-1.11326e-10	-0.336339
91301288	chr5:91301288:C:T	1.54479e-05	-1.5642	-2.46166e-10
91301741	chr5:91301741:G:A	2.36658e-05	-1.11326e-10	-1.13764
91301920	chr5:91301920:G:A	9.10071e-06	-1.2365	-0.85682
91302356	chr5:91302356:G:C	8.78159e-06	-0.946158	-1.18286
91302391	chr5:91302391:C:T	2.34208e-05	-1.11326e-10	-1.14805
91302430	chr5:91302430:G:A	2.41369e-05	-1.11326e-10	-1.11793
91302441	chr5:91302441:G:T	2.42428e-05	-1.11326e-10	-1.11356
91302545	chr5:91302545:T:C	1.60395e-05	-1.52662	-2.46166e-10
91302604	chr5:91302604:A:G	2.27638e-05	-1.11326e-10	-1.1765
91302788	chr5:91302788:T:C	3.45582e-05	-1.11326e-10	-0.759029
91303192	chr5:91303192:T:G	2.35643e-05	-1.11326e-10	-1.14194
91303540	chr5:91303540:G:T	2.61134e-05	-1.11326e-10	-1.03923
91303694	chr5:91303694:T:A	2.58588e-05	-1.11326e-10	-1.04902
91303696	chr5:91303696:G:C	2.60008e-05	-1.11326e-10	-1.04355
91303701	chr5:91303701:C:A	2.48346e-05	-1.11326e-10	-1.08944
91304127	chr5:91304127:G:A	7.86848e-06	-1.05759	-1.18122
91304131	chr5:91304131:C:T	1.62781e-05	-1.51186	-2.46166e-10
91304214	chr5:91304214:A:G	7.0199e-06	-1.17809	-1.17483
91304393	chr5:91304393:T:C	1.85663e-05	-0.339241	-1.04109
91304724	chr5:91304724:G:T	1.5784e-05	-1.54268	-2.46166e-10
91304895	chr5:91304895:C:T	9.30488e-06	-1.04109	-1.03005
91305049	chr5:91305049:C:G	6.18386e-05	0.628095	-0.805242
91305106	chr5:91305106:T:G	2.31282e-05	-1.11326e-10	-1.16062
91305128	chr5:91305128:T:C	2.48831e-05	-1.11326e-10	-1.08748
91305272	chr5:91305272:T:C	1.66722e-05	-0.405909	-1.08202
91305473	chr5:91305473:C:T	6.50361e-06	-1.338	-1.09132
91305548	chr5:91305548:C:T	1.00854e-05	-1.31995	-0.670643
91305576	chr5:91305576:G:T	2.29481e-05	-1.11326e-10	-1.16844
91305703	chr5:91305703:T:G	2.34697e-05	-1.11326e-10	-1.14596
91306392	chr5:91306392:T:C	1.54211e-05	-1.56594	-2.46166e-10
91306487	chr5:91306487:C:T	8.62939e-05	0.156084	-2.46166e-10
91306858	chr5:91306858:C:T	2.3958e-05	-1.11326e-10	-1.12537
91306987	chr5:91306987:T:G	2.73914e-05	-1.11326e-10	-0.991445
91307414	chr5:91307414:T:C	7.43262e-05	-1.11326e-10	0.00678913
91307575	chr5:91307575:T:G	1.51615e-05	-1.01212	-0.570795
91307660	chr5:91307660:T:C	2.30374e-05	-1.11326e-10	-1.16455
91308083	chr5:91308083:C:T	2.51231e-05	-1.11326e-10	-1.07789
91308157	chr5:91308157:T:C	2.24591e-05	-1.11326e-10	-1.18998
91308459	chr5:91308459:G:A	1.54125e-05	-1.56649	-2.46166e-10
91308516	chr5:91308516:C:T	2.96287e-05	-1.11326e-10	-0.91293
91308614	chr5:91308614:A:C	2.43941e-05	-1.11326e-10	-1.10733
91308619	chr5:91308619:A:G	2.40259e-05	-1.11326e-10	-1.12254
91308620	chr5:91308620:T:C	6.86879e-05	-1.11326e-10	-0.0721021
91308947	chr5:91308947:T:C	2.72943e-05	-1.11326e-10	-0.994998
91309006	chr5:91309006:T:C	1.76065e-05	-0.377798	-1.05561
91309124	chr5:91309124:C:G	2.68371e-05	-1.11326e-10	-1.01189
91309213	chr5:91309213:T:C	6.85384e-05	-1.11326e-10	-0.0742807
91309464	chr5:91309464:C:A	2.25743e-05	-1.11326e-10	-1.18486
91309572	chr5:91309572:T:C	2.33404e-05	0.0375891	-1.18908
91309654	chr5:91309654:C:T	0.000106633	-1.11326e-10	0.367714
91309886	chr5:91309886:C:T	2.63611e-05	-1.11326e-10	-1.02978
91310024	chr5:91310024:A:G	3.69319e-05	-1.11326e-10	-0.692598
91310185	chr5:91310185:A:G	2.41754e-05	-1.11326e-10	-1.11634
91310197	chr5:91310197:A:C	2.63857e-05	-1.11326e-10	-1.02885
91310303	chr5:91310303:C:T	2.63588e-05	-1.11326e-10	-1.02987
91310326	chr5:91310326:GACCCTGTCTCAAAAAA:G	7.86382e-05	-1.11326e-10	0.0631832
91310580	chr5:91310580:C:T	2.59579e-05	-1.11326e-10	-1.0452
91310664	chr5:91310664:C:T	3.53611e-05	-1.11326e-10	-0.736062
91310757	chr5:91310757:G:T	1.21317e-05	-0.838672	-0.967177
91310770	chr5:91310770:C:T	1.27991e-05	-0.618667	-1.13363
91310844	chr5:91310844:C:T	2.92128e-05	-1.11326e-10	-0.927069
91310871	chr5:91310871:C:T	2.37749e-05	-1.11326e-10	-1.13305
91311125	chr5:91311125:CAT:C	1.72002e-05	-1.01488	-0.441875
91311246	chr5:91311246:G:A	1.01889e-05	-1.07512	-0.905259
91311438	chr5:91311438:C:T	3.59045e-05	-1.11326e-10	-0.720814
91312108	chr5:91312108:G:A	1.46878e-05	-0.794037	-0.820618
91312418	chr5:91312418:G:A	2.39951e-05	-1.11326e-10	-1.12382
91312972	chr5:91312972:A:T	1.69867e-05	-1.55784	0.0885965
91313560	chr5:91313560:A:G	2.72414e-05	-1.11326e-10	-0.996937
91313736	chr5:91313736:TCG:T	2.72937e-05	-1.11326e-10	-0.99502
91313770	chr5:91313770:G:C	5.50005e-06	-1.40749	-1.18943
91313774	chr5:91313774:A:G	5.8373e-06	-1.37716	-1.16025
91313919	chr5:91313919:A:G	7.41926e-06	-1.13284	-1.16475
91313927	chr5:91313927:A:G	7.65779e-05	-1.11326e-10	0.0366336
91314419	chr5:91314419:C:T	2.97495e-05	-1.11326e-10	-0.908863
91314487	chr5:91314487:G:A	5.27049e-05	-1.11326e-10	-0.336967
91314576	chr5:91314576:G:A	6.03767e-06	-1.46244	-1.04121
91315152	chr5:91315152:A:T	6.98845e-06	-1.4719	-0.885512
91316142	chr5:91316142:T:C	5.67619e-06	-1.38393	-1.18146
91316148	chr5:91316148:G:A	1.55083e-05	-1.5603	-2.46166e-10
91316446	chr5:91316446:A:G	6.53527e-05	-1.11326e-10	-0.121876
91316611	chr5:91316611:G:A	4.87621e-06	-1.53092	-1.18639
91316735	chr5:91316735:G:A	2.55293e-05	-1.11326e-10	-1.06185
91316743	chr5:91316743:G:GACCT	6.87444e-05	-1.11326e-10	-0.0712796
91317579	chr5:91317579:G:A	1.54445e-05	-1.56442	-2.46166e-10
91317583	chr5:91317583:T:C	2.50131e-05	-1.11326e-10	-1.08228
91318281	chr5:91318281:G:A	5.17847e-06	-1.47063	-1.18653
91318385	chr5:91318385:T:C	4.11006e-05	-1.11326e-10	-0.585652
91318460	chr5:91318460:C:T	2.4618e-05	-1.0982	-2.46166e-10
91318532	chr5:91318532:C:T	1.34519e-05	-0.625009	-1.07754
91318677	chr5:91318677:G:A	6.82009e-05	-1.11326e-10	-0.0792175
91318854	chr5:91318854:A:T	2.93798e-05	-1.11326e-10	-0.921368
91318950	chr5:91318950:C:T	2.94257e-05	-1.11326e-10	-0.919805
91318981	chr5:91318981:G:A	2.41288e-05	-1.11326e-10	-1.11827
91319709	chr5:91319709:A:T	2.784e-05	-1.11326e-10	-0.975202
91319933	chr5:91319933:T:C	5.87675e-06	-1.5661	-0.964576
91320147	chr5:91320147:C:G	2.24699e-05	-1.11326e-10	-1.1895
91320430	chr5:91320430:T:C	5.32875e-06	-1.44382	-1.18473
91320453	chr5:91320453:T:C	4.40514e-05	-1.11326e-10	-0.516319
91320479	chr5:91320479:G:A	3.67973e-05	-1.11326e-10	-0.696249
91320686	chr5:91320686:A:G	5.21096e-06	-1.46495	-1.18596
91321115	chr5:91321115:A:C	3.46821e-05	-1.11326e-10	-0.755451
91321250	chr5:91321250:C:T	2.34112e-05	-1.11326e-10	-1.14846
91321468	chr5:91321468:G:A	3.12297e-05	-1.11326e-10	-0.860305
91321587	chr5:91321587:T:C	4.9958e-05	-1.11326e-10	-0.390493
91321718	chr5:91321718:T:A	2.38491e-05	-1.11326e-10	-1.12993
91321875	chr5:91321875:C:T	9.18366e-06	-0.896975	-1.18727
91322024	chr5:91322024:A:C	2.48803e-05	-1.11326e-10	-1.0876
91322148	chr5:91322148:G:A	1.81051e-05	-0.605822	-0.799661
91322174	chr5:91322174:A:G	2.50714e-05	-1.11326e-10	-1.07995
91322515	chr5:91322515:C:A	2.43041e-05	-1.11326e-10	-1.11103
91322577	chr5:91322577:C:T	3.3084e-05	-1.11326e-10	-0.802624
91322623	chr5:91322623:T:G	3.24588e-05	-1.11326e-10	-0.821704
91323184	chr5:91323184:C:T	2.24938e-05	-1.11326e-10	-1.18844
91323196	chr5:91323196:C:T	3.06065e-05	-1.11326e-10	-0.880463
91323255	chr5:91323255:G:A	3.0347e-05	-1.11326e-10	-0.888977
91323444	chr5:91323444:G:A	2.33218e-05	-1.11326e-10	-1.15229
91323469	chr5:91323469:A:G	3.02789e-05	-1.11326e-10	-0.891225
91323535	chr5:91323535:C:G	1.63214e-05	-1.5092	-2.46166e-10
91323735	chr5:91323735:T:A	1.60096e-05	-1.52848	-2.46166e-10
91323779	chr5:91323779:C:CT	3.49982e-05	-1.11326e-10	-0.746377
91324051	chr5:91324051:T:C	5.9554e-06	-1.32641	-1.19097
91324098	chr5:91324098:A:T	6.43926e-06	-1.39294	-1.04633
91324137	chr5:91324137:A:G	2.24445e-05	-1.11326e-10	-1.19063
91324306	chr5:91324306:A:G	1.54105e-05	-1.56662	-2.46166e-10
91324492	chr5:91324492:A:G	2.50984e-05	-1.11326e-10	-1.07887
91324853	chr5:91324853:G:A	2.41193e-05	-1.11326e-10	-1.11866
91325037	chr5:91325037:G:C	1.70519e-05	-1.46541	-2.46166e-10
91325092	chr5:91325092:A:T	1.57869e-05	-1.54249	-2.46166e-10
91325566	chr5:91325566:A:T	6.49931e-05	-1.11326e-10	-0.127394
91325592	chr5:91325592:G:T	5.57795e-05	-1.11326e-10	-0.280268
91326507	chr5:91326507:C:G	4.05979e-05	-1.11326e-10	-0.59796
91326699	chr5:91326699:G:A	1.39573e-05	-0.734245	-0.931429
91326709	chr5:91326709:C:T	2.80372e-05	-1.11326e-10	-0.968141
91327044	chr5:91327044:CAG:C	7.39143e-05	-1.11326e-10	0.00123131
91327497	chr5:91327497:A:C	2.86449e-05	-1.11326e-10	-0.9467
91327656	chr5:91327656:GA:G	2.40193e-05	-1.11326e-10	-1.12282
91327769	chr5:91327769:A:C	1.73604e-05	-0.514877	-0.932608
91327877	chr5:91327877:A:G	2.25557e-05	-1.11326e-10	-1.18569
91327973	chr5:91327973:C:A	4.02752e-05	-1.11326e-10	-0.605939
91328308	chr5:91328308:A:G	4.61522e-05	-1.11326e-10	-0.46973
91328329	chr5:91328329:C:T	5.25216e-05	-1.11326e-10	-0.34045
91328447	chr5:91328447:CAT:C	3.43575e-05	-1.11326e-10	-0.764854
91328544	chr5:91328544:A:C	2.25109e-05	-1.11326e-10	-1.18767
91329119	chr5:91329119:C:T	2.44103e-05	-1.11326e-10	-1.10667
91329965	chr5:91329965:C:T	2.24378e-05	-1.11326e-10	-1.19093
91330527	chr5:91330527:T:G	5.35707e-05	-1.11326e-10	-0.320672
91330953	chr5:91330953:G:C	2.45528e-05	-1.11326e-10	-1.10085
91331903	chr5:91331903:C:T	0.000120977	-1.11326e-10	0.493926
91332483	chr5:91332483:A:C	9.95205e-06	-0.959971	-1.04393
91332535	chr5:91332535:T:C	2.25629e-05	-1.11326e-10	-1.18537
91332540	chr5:91332540:C:T	2.27374e-05	-1.11326e-10	-1.17767
91332660	chr5:91332660:G:A	2.28013e-05	-1.11326e-10	-1.17486
91333089	chr5:91333089:G:A	2.25051e-05	-1.11326e-10	-1.18793
91333383	chr5:91333383:G:A	2.32876e-05	-1.11326e-10	-1.15375
91333504	chr5:91333504:G:A	3.43245e-05	-1.11326e-10	-0.765816
91333807	chr5:91333807:T:C	5.41525e-05	-1.11326e-10	-0.30987
91333976	chr5:91333976:C:T	2.28985e-05	-1.11326e-10	-1.1706
91334091	chr5:91334091:A:AC	1.18611e-05	-0.931125	-0.897282
91334305	chr5:91334305:G:A	2.32923e-05	-1.11326e-10	-1.15355
91334655	chr5:91334655:G:A	4.63146e-05	-1.11326e-10	-0.466218
91334666	chr5:91334666:C:T	1.57028e-05	-1.54784	-2.46166e-10
91334867	chr5:91334867:A:C	2.25492e-05	-1.11326e-10	-1.18598
91335280	chr5:91335280:T:C	1.62136e-05	-1.51582	-2.46166e-10
91335367	chr5:91335367:A:G	4.60513e-05	-1.11326e-10	-0.471918
91335567	chr5:91335567:C:T	1.11014e-05	-0.974029	-0.920576
91336129	chr5:91336129:C:T	2.25521e-05	-1.11326e-10	-1.18585
91336155	chr5:91336155:T:G	1.02397e-05	-1.01902	-0.95638
91336174	chr5:91336174:G:A	6.04631e-06	-1.34809	-1.15413
91336533	chr5:91336533:C:T	6.15598e-05	-1.11326e-10	-0.181666
91336782	chr5:91336782:A:G	2.42655e-05	-1.11326e-10	-1.11262
91336924	chr5:91336924:A:G	4.71597e-06	-1.56697	-1.18375
91336950	chr5:91336950:AC:A	7.24976e-06	-1.25511	-1.06559
91337129	chr5:91337129:G:A	6.93647e-06	-1.30197	-1.06291
91337255	chr5:91337255:A:G	1.13292e-05	-1.00048	-0.87381
91337774	chr5:91337774:C:A	2.25692e-05	-1.11326e-10	-1.18509
91338119	chr5:91338119:C:G	4.74334e-06	-1.55909	-1.18584
91338495	chr5:91338495:T:A	2.41458e-05	-1.11326e-10	-1.11756
91338725	chr5:91338725:T:C	6.25737e-05	-1.11326e-10	-0.16533
91338896	chr5:91338896:T:G	0.000196929	-1.11326e-10	0.981171
91339079	chr5:91339079:A:G	2.24365e-05	-1.11326e-10	-1.19099
91340138	chr5:91340138:T:G	1.84577e-05	-0.719934	-0.666262
91340183	chr5:91340183:G:A	2.25482e-05	-1.11326e-10	-1.18602
91340345	chr5:91340345:A:T	2.24366e-05	-1.11326e-10	-1.19098
91340476	chr5:91340476:A:G	1.5953e-05	-1.53203	-2.46166e-10
91340686	chr5:91340686:G:A	3.22291e-05	-1.11326e-10	-0.828805
91340955	chr5:91340955:C:T	2.2608e-05	-1.11326e-10	-1.18337
91341924	chr5:91341924:C:T	2.38624e-05	-1.11326e-10	-1.12937
91341999	chr5:91341999:A:T	3.16008e-05	-1.11326e-10	-0.848491
91342117	chr5:91342117:G:A	2.0169e-05	-0.174461	-1.12307
91342441	chr5:91342441:G:A	6.30087e-06	-1.45026	-1.01072
91342570	chr5:91342570:G:A	1.55662e-05	-1.55658	-2.46166e-10
91342689	chr5:91342689:A:G	2.54689e-05	0.106807	-1.17103
91342874	chr5:91342874:G:A	6.24995e-06	-1.43391	-1.03519
91343278	chr5:91343278:T:C	4.92772e-06	-1.51664	-1.19016
91343348	chr5:91343348:G:C	2.52317e-05	-1.11326e-10	-1.07357
91343447	chr5:91343447:C:G	2.24696e-05	-1.11326e-10	-1.18951
91343504	chr5:91343504:AT:A	2.40541e-05	-1.11326e-10	-1.12137
91343510	chr5:91343510:G:T	4.84693e-06	-1.53566	-1.18767
91343511	chr5:91343511:C:T	4.86582e-06	-1.53175	-1.18769
91343541	chr5:91343541:G:A	4.20411e-05	-1.11326e-10	-0.563028
91344717	chr5:91344717:A:G	5.00582e-06	-1.51495	-1.17613
91345299	chr5:91345299:C:T	6.07637e-06	-1.45078	-1.04648
91345478	chr5:91345478:A:G	1.68735e-05	-1.47593	-2.46166e-10
91345859	chr5:91345859:C:T	5.40589e-06	-1.52293	-1.09125
91345874	chr5:91345874:A:G	2.26199e-05	-1.11326e-10	-1.18284
91346299	chr5:91346299:A:T	2.6304e-05	-1.03195	-2.46166e-10
91346352	chr5:91346352:T:A	7.05081e-05	-1.11326e-10	-0.0459472
91346413	chr5:91346413:T:G	6.20211e-06	-1.41631	-1.06047
91346473	chr5:91346473:C:T	2.09367e-05	-0.0740549	-1.18612
91346502	chr5:91346502:T:C	3.15064e-05	0.330588	-1.18207
91346534	chr5:91346534:A:C	6.53596e-05	-1.43068	1.30891
91346651	chr5:91346651:C:T	6.25438e-05	-1.11326e-10	-0.165807
91346658	chr5:91346658:T:A	2.26217e-05	-1.11326e-10	-1.18277
91346816	chr5:91346816:C:T	2.40512e-05	-1.11326e-10	-1.12149
91346828	chr5:91346828:C:T	1.23917e-05	-0.876047	-0.908602
91347043	chr5:91347043:C:T	3.14837e-05	-0.852205	-2.46166e-10
91347186	chr5:91347186:T:C	5.99342e-06	-1.44252	-1.0685
91347228	chr5:91347228:T:A	0.00105607	2.66063	-2.46166e-10
91347381	chr5:91347381:TGGCCAAAGCAAAGG:T	7.54187e-05	-1.11326e-10	0.0213804
91347404	chr5:91347404:G:A	2.25844e-05	-1.11326e-10	-1.18442
91347883	chr5:91347883:C:A	2.24864e-05	-1.11326e-10	-1.18876
91347983	chr5:91347983:A:G	4.15758e-05	0.402745	-0.976902
91348443	chr5:91348443:C:T	2.51768e-05	-1.11326e-10	-1.07575
91348811	chr5:91348811:C:T	7.08848e-06	-1.17606	-1.16715
91348864	chr5:91348864:G:GT	6.68449e-06	-1.55762	-0.844265
91349120	chr5:91349120:C:T	2.80269e-05	-1.11326e-10	-0.968511
91349320	chr5:91349320:A:G	4.53741e-05	0.0771377	-0.56387
91349523	chr5:91349523:G:A	3.82746e-05	-1.11326e-10	-0.656888
91349784	chr5:91349784:A:C	7.65857e-06	-1.09929	-1.16656
91349947	chr5:91349947:C:T	6.24692e-05	-1.11326e-10	-0.167002
91349975	chr5:91349975:T:G	4.89103e-06	-1.53807	-1.1762
91350234	chr5:91350234:GA:G	5.39233e-05	-1.11326e-10	-0.314113
91350378	chr5:91350378:A:G	5.15003e-05	0.138105	-0.498192
91350446	chr5:91350446:C:T	7.42897e-06	-1.15944	-1.13685
91350542	chr5:91350542:G:C	2.77157e-05	-1.11326e-10	-0.979676
91350984	chr5:91350984:G:A	5.5289e-05	-1.11326e-10	-0.289101
91350997	chr5:91350997:G:C	2.86919e-05	-1.11326e-10	-0.945058
91351021	chr5:91351021:A:G	7.59889e-05	-1.11326e-10	0.028912
91351305	chr5:91351305:A:G	0.000193328	1.01425	-0.0515398
91351530	chr5:91351530:C:T	0.000638843	2.15798	-2.46166e-10
91351828	chr5:91351828:C:T	4.70964e-06	-1.56262	-1.18945
91351953	chr5:91351953:T:C	5.751e-05	0.115607	-0.365323
91351958	chr5:91351958:C:T	8.82828e-06	-1.27508	-0.848635
91352291	chr5:91352291:G:A	3.98057e-05	0.422351	-1.04002
91352560	chr5:91352560:C:A	2.25233e-05	-1.11326e-10	-1.18713
91353337	chr5:91353337:C:A	3.638e-05	-1.11326e-10	-0.707657
91353481	chr5:91353481:C:T	1.03997e-05	-0.903292	-1.0566
91353782	chr5:91353782:G:A	4.31436e-05	-1.11326e-10	-0.53714
91353867	chr5:91353867:C:T	2.86932e-05	-0.945014	-2.46166e-10
91354228	chr5:91354228:C:G	3.68517e-05	-1.11326e-10	-0.694773
91354424	chr5:91354424:T:C	2.42992e-05	-1.11326e-10	-1.11123
91354873	chr5:91354873:G:A	1.63575e-05	-1.50699	-2.46166e-10
91355065	chr5:91355065:T:C	1.82727e-05	-1.39627	-2.46166e-10
91355881	chr5:91355881:G:C	4.35338e-05	-1.11326e-10	-0.528138
91356229	chr5:91356229:G:A	1.71273e-05	-1.461	-2.46166e-10
91356346	chr5:91356346:A:C	3.04549e-05	-1.11326e-10	-0.885427
91356419	chr5:91356419:G:A	7.78654e-05	-1.11326e-10	0.0533063
91356613	chr5:91356613:G:A	5.07694e-05	-1.11326e-10	-0.374382
91357092	chr5:91357092:A:G	1.05383e-05	-1.34945	-0.597201
91357130	chr5:91357130:C:T	9.59887e-06	-1.36511	-0.674923
91357295	chr5:91357295:C:G	5.87447e-06	-1.45192	-1.07914
91357611	chr5:91357611:G:C	2.4893e-05	-1.11326e-10	-1.08709
91357780	chr5:91357780:A:G	3.82885e-05	-1.11326e-10	-0.656526
91358087	chr5:91358087:A:C	0.000153812	0.734057	-2.46166e-10
91358570	chr5:91358570:T:G	3.09028e-05	-1.11326e-10	-0.870828
91359077	chr5:91359077:C:G	3.62059e-05	-0.712453	-2.46166e-10
91359126	chr5:91359126:T:C	8.79178e-06	-1.09859	-1.02927
91359128	chr5:91359128:G:A	2.63421e-05	-1.11326e-10	-1.03051
91359136	chr5:91359136:A:G	1.06776e-05	-1.42206	-0.511471
91359251	chr5:91359251:C:T	3.28448e-05	-1.11326e-10	-0.809883
91359274	chr5:91359274:C:T	3.48173e-05	-1.11326e-10	-0.751562
91359535	chr5:91359535:A:G	2.33083e-05	-1.11326e-10	-1.15287
91359652	chr5:91359652:T:C	3.39221e-05	-1.11326e-10	-0.777608
91360098	chr5:91360098:G:A	3.25559e-05	-1.11326e-10	-0.818715
91360210	chr5:91360210:C:A	2.05094e-05	-1.28079	-2.46166e-10
91360414	chr5:91360414:A:G	3.45468e-05	-1.11326e-10	-0.75936
91360423	chr5:91360423:TA:T	5.89331e-06	-1.34507	-1.18279
91360440	chr5:91360440:T:A	5.9208e-05	-1.11326e-10	-0.220618
91360806	chr5:91360806:T:C	3.5541e-05	-1.11326e-10	-0.730987
91361109	chr5:91361109:C:T	9.57821e-06	-1.29919	-0.742998
91361236	chr5:91361236:G:C	5.57666e-06	-1.52104	-1.06204
91361417	chr5:91361417:C:T	0.000131024	-1.11326e-10	0.573707
91361442	chr5:91361442:T:C	1.04179e-05	-0.933704	-1.02445
91361625	chr5:91361625:G:A	4.37335e-05	-1.11326e-10	-0.523561
91362575	chr5:91362575:A:T	4.81495e-06	-1.56653	-1.16342
91363255	chr5:91363255:C:T	1.93362e-05	-1.3397	-2.46166e-10
91363358	chr5:91363358:A:T	2.81792e-05	-1.11326e-10	-0.963092
91363451	chr5:91363451:C:A	4.16013e-05	-1.11326e-10	-0.573545
91363512	chr5:91363512:A:T	4.69507e-06	-1.5649	-1.19026
91364147	chr5:91364147:A:G	3.16487e-05	-1.11326e-10	-0.846976
91364630	chr5:91364630:T:C	4.77752e-06	-1.56245	-1.1753
91364631	chr5:91364631:G:A	2.39905e-05	-1.11326e-10	-1.12402
91364745	chr5:91364745:A:G	7.3153e-05	-1.11326e-10	-0.00912222
91365403	chr5:91365403:C:A	7.7172e-06	-1.51306	-0.745167
91365655	chr5:91365655:G:A	2.39737e-05	-1.11326e-10	-1.12472
91365752	chr5:91365752:A:G	2.32731e-05	-1.11326e-10	-1.15438
91365782	chr5:91365782:G:A	9.37885e-06	-1.05615	-1.00707
91366014	chr5:91366014:G:A	9.04948e-06	-1.52835	-0.570622
91366090	chr5:91366090:G:C	2.24862e-05	-1.11326e-10	-1.18877
91366916	chr5:91366916:C:T	4.01297e-05	0.531855	-1.14141
91367031	chr5:91367031:C:G	3.07538e-05	-1.11326e-10	-0.87566
91367149	chr5:91367149:C:A	2.25601e-05	-1.11326e-10	-1.18549
91367589	chr5:91367589:C:T	5.76736e-05	-0.246876	-2.46166e-10
91367612	chr5:91367612:A:C	2.38322e-05	-1.11326e-10	-1.13064
91368190	chr5:91368190:T:C	2.66626e-05	-1.11326e-10	-1.01841
91368543	chr5:91368543:C:T	4.44252e-05	-1.11326e-10	-0.507867
91368624	chr5:91368624:C:T	7.6705e-05	-1.11326e-10	0.0382922
91368998	chr5:91368998:C:G	3.6345e-05	-1.11326e-10	-0.708618
91369040	chr5:91369040:T:A	2.32266e-05	-1.11326e-10	-1.15638
91369656	chr5:91369656:T:C	1.59123e-05	-1.53458	-2.46166e-10
91369967	chr5:91369967:T:C	2.24593e-05	-1.11326e-10	-1.18997
91370021	chr5:91370021:C:T	4.41137e-05	-1.11326e-10	-0.514904
91371427	chr5:91371427:A:T	2.62664e-05	-1.11326e-10	-1.03338
91372084	chr5:91372084:C:T	1.5888e-05	-1.53611	-2.46166e-10
91372241	chr5:91372241:A:G	0.000143754	0.666432	-2.46166e-10
91372566	chr5:91372566:A:G	2.37001e-05	-1.11326e-10	-1.1362
91373433	chr5:91373433:A:G	5.11344e-05	-1.11326e-10	-0.367217
91373535	chr5:91373535:A:C	5.30779e-06	-1.53746	-1.09504
91373954	chr5:91373954:A:G	8.22327e-06	-1.35402	-0.840686
91374306	chr5:91374306:G:T	3.18603e-05	-1.11326e-10	-0.840314
91374456	chr5:91374456:T:G	2.24457e-05	-1.11326e-10	-1.19058
91374737	chr5:91374737:A:G	2.31314e-05	-1.11326e-10	-1.16049
91375457	chr5:91375457:A:T	4.92444e-06	-1.56384	-1.14363
91375807	chr5:91375807:C:T	4.77683e-06	-1.56066	-1.17724
91376120	chr5:91376120:T:G	4.58375e-05	0.660245	-1.13682
91376678	chr5:91376678:T:C	0.000116855	-1.11326e-10	0.459263
91376870	chr5:91376870:C:T	2.24865e-05	-1.11326e-10	-1.18876
91376894	chr5:91376894:T:G	0.000139525	1.73031	-1.09374
91377069	chr5:91377069:A:T	2.56787e-05	-1.11326e-10	-1.05601
91377645	chr5:91377645:C:T	2.82537e-05	-0.96045	-2.46166e-10
91378274	chr5:91378274:C:T	2.34597e-05	-1.11326e-10	-1.14639
91378426	chr5:91378426:C:A	2.2476e-05	-1.11326e-10	-1.18923
91378902	chr5:91378902:G:A	2.28492e-05	-1.17276	-2.46166e-10
91379352	chr5:91379352:AATT:A	2.2437e-05	-1.11326e-10	-1.19096
91379446	chr5:91379446:A:G	3.1529e-05	-1.11326e-10	-0.850769
91382077	chr5:91382077:GA:G	2.46706e-05	-1.11326e-10	-1.09606
91383434	chr5:91383434:G:C	2.55017e-05	-1.11326e-10	-1.06293
91383702	chr5:91383702:C:T	4.82662e-06	-1.53817	-1.18935
91384052	chr5:91384052:C:T	2.61833e-05	-1.11326e-10	-1.03655
91385132	chr5:91385132:G:A	6.70547e-06	-1.33177	-1.06698
91385615	chr5:91385615:A:T	2.467e-05	-1.11326e-10	-1.09609
91386163	chr5:91386163:A:G	3.31469e-05	-1.11326e-10	-0.800726
91386179	chr5:91386179:C:T	2.72498e-05	-0.996629	-2.46166e-10
91386334	chr5:91386334:C:T	6.78659e-06	-1.31948	-1.06725
91386453	chr5:91386453:A:G	7.24223e-05	-1.11326e-10	-0.01916
91386650	chr5:91386650:AT:A	2.25713e-05	-1.11326e-10	-1.185
91387031	chr5:91387031:C:T	2.50591e-05	-1.11326e-10	-1.08044
91387675	chr5:91387675:G:A	4.80522e-05	-1.11326e-10	-0.429386
91387757	chr5:91387757:T:A	3.78248e-05	-1.11326e-10	-0.668709
91387906	chr5:91387906:G:A	3.29848e-05	-1.11326e-10	-0.805628
91387907	chr5:91387907:C:A	3.29523e-05	-1.11326e-10	-0.806614
91387987	chr5:91387987:G:A	3.15984e-05	-1.11326e-10	-0.84857
91388219	chr5:91388219:T:C	9.00332e-05	-1.11326e-10	0.198503
91388815	chr5:91388815:A:G	7.50559e-05	-1.11326e-10	0.0165587
91388997	chr5:91388997:A:G	2.24419e-05	-1.11326e-10	-1.19074
91390198	chr5:91390198:G:A	2.26951e-05	-1.11326e-10	-1.17953
91390243	chr5:91390243:C:T	2.48962e-05	-1.11326e-10	-1.08696
91391164	chr5:91391164:G:T	6.01293e-06	-1.47372	-1.03404
91391251	chr5:91391251:A:G	2.5082e-05	-1.11326e-10	-1.07953
91391570	chr5:91391570:C:T	9.7483e-05	-1.11326e-10	0.278003
91391978	chr5:91391978:C:A	2.46883e-05	-1.11326e-10	-1.09534
91392010	chr5:91392010:C:T	2.98009e-05	-1.11326e-10	-0.907135
91392420	chr5:91392420:T:C	2.3105e-05	-1.11326e-10	-1.16163
91392923	chr5:91392923:A:G	6.77658e-06	-1.32915	-1.05905
91393235	chr5:91393235:A:G	6.57299e-06	-1.35471	-1.06399
91393615	chr5:91393615:C:T	2.58531e-05	-1.11326e-10	-1.04924
91394992	chr5:91394992:T:G	4.83462e-05	-1.11326e-10	-0.423288
91395155	chr5:91395155:T:C	3.1002e-05	-1.11326e-10	-0.867623
91395157	chr5:91395157:T:C	2.96426e-05	-1.11326e-10	-0.912462
91395160	chr5:91395160:T:C	3.10115e-05	-1.11326e-10	-0.867318
91395342	chr5:91395342:A:G	2.27541e-05	-1.17693	-2.46166e-10
91395524	chr5:91395524:G:T	7.76428e-05	-1.11326e-10	0.0504438
91395689	chr5:91395689:C:T	2.55104e-05	-1.11326e-10	-1.06259
91395799	chr5:91395799:C:T	3.28055e-05	-1.11326e-10	-0.811077
91395899	chr5:91395899:G:A	2.29389e-05	-1.11326e-10	-1.16884
91396430	chr5:91396430:C:T	2.49299e-05	-1.11326e-10	-1.08561
91396841	chr5:91396841:C:G	7.82148e-05	-1.11326e-10	0.0577835
91397058	chr5:91397058:C:G	9.13681e-05	-1.11326e-10	0.213221
91397108	chr5:91397108:T:C	4.31704e-05	-1.11326e-10	-0.536521
91397201	chr5:91397201:C:T	4.34014e-05	-1.11326e-10	-0.531184
91397559	chr5:91397559:C:T	2.58445e-05	-1.11326e-10	-1.04958
91397663	chr5:91397663:T:G	2.55854e-05	-1.11326e-10	-1.05965
91398480	chr5:91398480:T:C	2.28353e-05	-1.11326e-10	-1.17337
91398809	chr5:91398809:C:T	3.20573e-05	-1.11326e-10	-0.83415
91398980	chr5:91398980:G:A	6.63303e-06	-1.34171	-1.06791
91399058	chr5:91399058:G:A	6.05148e-05	-1.11326e-10	-0.198787
91399426	chr5:91399426:C:G	4.81695e-05	-1.11326e-10	-0.426949
91399465	chr5:91399465:T:G	3.79424e-05	0.291361	-0.956967
91399868	chr5:91399868:C:T	2.57982e-05	-1.11326e-10	-1.05137
91400378	chr5:91400378:C:T	2.96883e-05	-1.11326e-10	-0.910922
91400753	chr5:91400753:G:A	2.33301e-05	-1.11326e-10	-1.15193
91401034	chr5:91401034:C:G	3.11232e-05	-1.11326e-10	-0.863721
91401038	chr5:91401038:T:C	7.72261e-05	-1.11326e-10	0.0450629
91401275	chr5:91401275:A:G	2.64605e-05	-1.11326e-10	-1.02602
91401453	chr5:91401453:T:C	1.08664e-05	-0.763419	-1.15258
91402234	chr5:91402234:T:C	1.56753e-05	-1.54959	-2.46166e-10
91402874	chr5:91402874:A:G	2.58045e-05	-1.11326e-10	-1.05113
91403130	chr5:91403130:C:G	2.05438e-05	-1.27912	-2.46166e-10
91403144	chr5:91403144:G:A	2.70713e-05	-1.0032	-2.46166e-10
91403325	chr5:91403325:G:A	2.89502e-05	-0.936097	-2.46166e-10
91403761	chr5:91403761:CTG:C	6.72733e-06	-1.53899	-0.856506
91404564	chr5:91404564:A:T	9.6229e-05	1.41701	-1.15196
91405109	chr5:91405109:T:C	3.23505e-05	-1.11326e-10	-0.825047
91405530	chr5:91405530:G:GGAA	3.93748e-05	0.286837	-0.915386
91406965	chr5:91406965:G:A	6.1598e-06	-1.44297	-1.04066
91406998	chr5:91406998:A:AC	0.0001159	-1.11326e-10	0.451049
91407079	chr5:91407079:C:T	9.63924e-05	-1.11326e-10	0.266752
91407900	chr5:91407900:A:G	2.24831e-05	-1.11326e-10	-1.18891
91408023	chr5:91408023:A:G	6.66762e-06	-1.34025	-1.06416
91408337	chr5:91408337:A:G	2.26283e-05	-1.11326e-10	-1.18247
91409809	chr5:91409809:C:T	2.36172e-05	-1.11326e-10	-1.1397
91409817	chr5:91409817:T:C	4.49149e-05	-1.11326e-10	-0.496906
91411115	chr5:91411115:C:T	0.00102195	-1.11326e-10	2.62779
91411298	chr5:91411298:A:G	8.31799e-05	-1.11326e-10	0.119331
91411887	chr5:91411887:G:A	4.83547e-05	-1.11326e-10	-0.423112
91411899	chr5:91411899:T:C	0.000107832	1.53346	-1.15456
91411956	chr5:91411956:G:A	6.62233e-06	-1.33605	-1.07518
91412006	chr5:91412006:G:A	7.57216e-06	-1.24595	-1.03125
91413172	chr5:91413172:G:A	3.41533e-05	-1.11326e-10	-0.770816
91413233	chr5:91413233:A:G	2.9666e-05	-1.11326e-10	-0.911674
91414021	chr5:91414021:A:G	7.23735e-05	-1.11326e-10	-0.0198349
91414270	chr5:91414270:A:G	7.83879e-05	-1.11326e-10	0.0599942
91414640	chr5:91414640:G:A	6.04296e-05	-1.11326e-10	-0.200197
91415350	chr5:91415350:T:C	3.30214e-05	-1.11326e-10	-0.80452
91415643	chr5:91415643:G:T	2.95076e-05	-1.11326e-10	-0.917026
91416211	chr5:91416211:TTTC:T	5.8193e-06	-1.49518	-1.04532
91416306	chr5:91416306:A:G	4.74864e-06	-1.56702	-1.17679
91416319	chr5:91416319:C:T	3.21904e-05	-1.11326e-10	-0.830007
91416796	chr5:91416796:T:C	3.43696e-05	-1.11326e-10	-0.764503
91416886	chr5:91416886:C:A	2.28887e-05	-1.11326e-10	-1.17103
91417002	chr5:91417002:C:G	7.78512e-05	-1.11326e-10	0.053124
91417178	chr5:91417178:T:C	2.31825e-05	-1.11326e-10	-1.15828
91417807	chr5:91417807:C:T	3.34506e-05	-1.11326e-10	-0.791605
91418778	chr5:91418778:G:A	6.49684e-06	-1.36855	-1.06181
91418993	chr5:91418993:G:T	8.96349e-06	-1.36546	-0.743056
91419021	chr5:91419021:TA:T	0.000103964	-1.11326e-10	0.342372
91419464	chr5:91419464:T:C	7.82625e-05	-1.11326e-10	0.0583934
91419934	chr5:91419934:C:G	5.07534e-05	-1.11326e-10	-0.374697
91419977	chr5:91419977:G:A	2.25535e-05	-1.11326e-10	-1.18578
91420108	chr5:91420108:C:A	0.000138169	-1.11326e-10	0.626806
91421289	chr5:91421289:A:G	2.95076e-05	-1.11326e-10	-0.917026
91421353	chr5:91421353:C:T	2.26007e-05	-1.11326e-10	-1.18369
91421512	chr5:91421512:A:G	3.50996e-05	0.206361	-0.949846
91422192	chr5:91422192:T:A	6.49405e-06	-1.35508	-1.07571
91422381	chr5:91422381:C:T	5.90415e-06	-1.35184	-1.17418
91422657	chr5:91422657:A:G	4.88901e-06	-1.56687	-1.14781
91422700	chr5:91422700:T:C	6.28674e-06	-1.3752	-1.08803
91422866	chr5:91422866:C:T	4.97653e-05	-1.11326e-10	-0.394357
91422912	chr5:91422912:C:T	2.25446e-05	-1.11326e-10	-1.18618
91423225	chr5:91423225:G:A	0.000103492	-1.11326e-10	0.33782
91423226	chr5:91423226:T:TA	0.00010331	-1.11326e-10	0.336058
91423585	chr5:91423585:C:T	3.16727e-05	-0.84622	-2.46166e-10
91423755	chr5:91423755:C:T	3.60394e-05	-1.11326e-10	-0.717061
91423847	chr5:91423847:A:C	0.000341559	-1.11326e-10	1.53185
91423993	chr5:91423993:T:C	3.34238e-05	-1.11326e-10	-0.792407
91424399	chr5:91424399:G:A	2.24721e-05	-1.11326e-10	-1.1894
91424592	chr5:91424592:A:G	9.05346e-06	-1.35313	-0.745395
91424632	chr5:91424632:T:C	3.19183e-05	-1.11326e-10	-0.838495
91424993	chr5:91424993:G:A	2.26578e-05	-1.11326e-10	-1.18117
91425891	chr5:91425891:A:G	2.61116e-05	-1.11326e-10	-1.03929
91425952	chr5:91425952:C:G	3.07845e-05	-1.11326e-10	-0.874662
91426385	chr5:91426385:T:TA	3.75937e-05	-0.67484	-2.46166e-10
91426583	chr5:91426583:A:T	0.000282189	-1.11326e-10	1.3409
91427217	chr5:91427217:T:G	4.71622e-06	-1.56436	-1.18631
91428146	chr5:91428146:A:G	2.24827e-05	-1.11326e-10	-1.18893
91428239	chr5:91428239:A:G	2.27911e-05	-1.11326e-10	-1.17531
91428649	chr5:91428649:T:G	6.90516e-05	-0.0668205	-2.46166e-10
91428781	chr5:91428781:T:C	4.84775e-06	-1.53219	-1.19097
91429486	chr5:91429486:A:T	2.27816e-05	-1.11326e-10	-1.17572
91429580	chr5:91429580:G:A	2.25488e-05	-1.11326e-10	-1.18599
91429728	chr5:91429728:G:A	6.77007e-05	-1.11326e-10	-0.0865789
91430070	chr5:91430070:C:T	5.79565e-06	-1.49783	-1.04674
91430388	chr5:91430388:C:T	6.33453e-06	-1.38886	-1.0668
91430668	chr5:91430668:A:G	1.91644e-05	-1.34862	-2.46166e-10
91431228	chr5:91431228:G:C	3.19183e-05	-1.11326e-10	-0.838495
91431260	chr5:91431260:C:T	2.27954e-05	-1.11326e-10	-1.17512
91431539	chr5:91431539:G:A	3.10667e-05	-1.11326e-10	-0.865537
91431595	chr5:91431595:G:A	4.72986e-06	-1.56152	-1.18626
91431741	chr5:91431741:C:T	4.93177e-05	-1.11326e-10	-0.403391
91432426	chr5:91432426:T:C	2.25972e-05	-1.11326e-10	-1.18385
91432482	chr5:91432482:T:G	0.000166219	-1.11326e-10	0.811633
91432557	chr5:91432557:A:T	6.72664e-05	1.05823	-1.15124
91433086	chr5:91433086:G:A	2.68908e-05	-1.11326e-10	-1.00989
91434089	chr5:91434089:C:T	4.84128e-06	-1.53482	-1.18967
91435249	chr5:91435249:C:G	5.85201e-06	-1.49556	-1.03933
91435751	chr5:91435751:A:G	2.27663e-05	-1.11326e-10	-1.1764
91436248	chr5:91436248:T:A	4.74665e-06	-1.56468	-1.17956
91436349	chr5:91436349:C:G	3.13132e-05	-1.11326e-10	-0.857636
91436408	chr5:91436408:C:T	6.12098e-06	-1.40482	-1.08514
91436468	chr5:91436468:A:C	4.91328e-06	-1.52018	-1.18956
91436871	chr5:91436871:A:C	2.24844e-05	-1.11326e-10	-1.18885
91437134	chr5:91437134:A:G	7.79944e-05	-1.11326e-10	0.0549617
91437273	chr5:91437273:T:C	2.27966e-05	-1.11326e-10	-1.17506
91437281	chr5:91437281:T:C	2.28279e-05	-1.11326e-10	-1.17369
91437707	chr5:91437707:C:T	3.84908e-05	0.446204	-1.09746
91438211	chr5:91438211:T:C	2.95011e-05	-1.11326e-10	-0.917247
91438215	chr5:91438215:T:TG	2.2787e-05	-1.11326e-10	-1.17548
91439232	chr5:91439232:T:G	2.27914e-05	-1.11326e-10	-1.17529
91439624	chr5:91439624:A:G	0.000407546	-1.11326e-10	1.70848
91439875	chr5:91439875:G:A	4.68621e-06	-1.56636	-1.19069
91439946	chr5:91439946:C:A	1.56157e-05	-1.5534	-2.46166e-10
91440578	chr5:91440578:A:T	2.36916e-05	-1.13655	-2.46166e-10
91440641	chr5:91440641:T:C	3.39614e-05	-1.11326e-10	-0.776451
91440680	chr5:91440680:A:G	3.16372e-05	-1.11326e-10	-0.847341
91440720	chr5:91440720:T:C	4.82482e-06	-1.53913	-1.18877
91441000	chr5:91441000:TTCTTATA:T	0.00104411	2.64924	-2.46166e-10
91441531	chr5:91441531:G:A	2.24964e-05	-1.11326e-10	-1.18832
91441684	chr5:91441684:G:A	2.24365e-05	-1.11326e-10	-1.19099
91441721	chr5:91441721:A:G	8.0301e-05	-1.11326e-10	0.0841072
91441990	chr5:91441990:T:G	2.24541e-05	-1.11326e-10	-1.1902
91442028	chr5:91442028:C:T	6.88825e-06	-1.36091	-1.01095
91442807	chr5:91442807:A:C	6.37227e-06	-1.47525	-0.974473
91443332	chr5:91443332:G:A	2.80924e-05	-1.11326e-10	-0.966176
91443442	chr5:91443442:C:T	2.57466e-05	-1.11326e-10	-1.05337
91443969	chr5:91443969:G:A	2.24376e-05	-1.11326e-10	-1.19094
91444589	chr5:91444589:C:T	6.71524e-06	-1.39001	-1.00729
91444600	chr5:91444600:C:T	6.70318e-06	-1.38893	-1.01017
91444708	chr5:91444708:A:G	6.35068e-06	-1.42735	-1.02577
91444714	chr5:91444714:A:T	4.95479e-06	-1.52388	-1.17744
91445040	chr5:91445040:A:G	4.25462e-05	-0.551085	-2.46166e-10
91445404	chr5:91445404:A:C	5.63122e-05	-1.11326e-10	-0.270764
91445806	chr5:91445806:G:A	4.94947e-05	-1.11326e-10	-0.39981
91446094	chr5:91446094:T:C	4.4433e-05	-0.507692	-2.46166e-10
91446190	chr5:91446190:A:G	3.0231e-05	0.298052	-1.19086
91446371	chr5:91446371:A:G	4.81791e-06	-1.53888	-1.19046
91446589	chr5:91446589:C:T	4.73384e-05	-0.444353	-2.46166e-10
91446627	chr5:91446627:C:T	4.77199e-06	-1.54877	-1.19014
91446784	chr5:91446784:C:T	6.0714e-06	-1.50225	-0.995833
91447077	chr5:91447077:C:T	2.35689e-05	-1.11326e-10	-1.14175
91447108	chr5:91447108:C:T	7.38203e-05	-1.11326e-10	-4.16306e-05
91447130	chr5:91447130:T:C	3.59968e-05	-1.11326e-10	-0.718245
91447331	chr5:91447331:A:C	2.25917e-05	-1.11326e-10	-1.18409
91447478	chr5:91447478:G:C	2.24987e-05	-1.11326e-10	-1.18822
91447480	chr5:91447480:G:A	2.24831e-05	-1.11326e-10	-1.18891
91447809	chr5:91447809:A:C	2.24426e-05	-1.11326e-10	-1.19072
91448289	chr5:91448289:A:G	4.71602e-06	-1.56704	-1.18367
91448411	chr5:91448411:A:G	6.68502e-06	-1.39878	-1.00302
91448692	chr5:91448692:A:G	6.64777e-06	-1.40051	-1.00689
91449054	chr5:91449054:C:T	5.57571e-05	-1.11326e-10	-0.280671
91449288	chr5:91449288:T:C	6.61746e-06	-1.39959	-1.01237
91449519	chr5:91449519:G:A	2.26187e-05	-1.11326e-10	-1.1829
91449570	chr5:91449570:G:A	1.63857e-05	-1.50526	-2.46166e-10
91450049	chr5:91450049:A:G	2.95638e-05	-1.11326e-10	-0.915126
91450126	chr5:91450126:C:A	8.44033e-06	-1.35345	-0.815202
91450186	chr5:91450186:T:C	2.33329e-05	-1.11326e-10	-1.15181
91450347	chr5:91450347:A:C	5.92756e-05	-1.11326e-10	-0.219476
91450630	chr5:91450630:C:T	7.38815e-06	-1.29899	-1.00281
91450776	chr5:91450776:C:T	7.00368e-06	-1.33107	-1.02417
91450883	chr5:91450883:C:T	7.72979e-05	-1.11326e-10	0.0459916
91451001	chr5:91451001:A:G	2.68154e-05	-1.11326e-10	-1.0127
91451478	chr5:91451478:T:A	6.65149e-05	-1.11326e-10	-0.10425
91451681	chr5:91451681:T:C	5.47039e-06	-1.44586	-1.15646
91452656	chr5:91452656:C:T	1.63378e-05	-1.50819	-2.46166e-10
91452787	chr5:91452787:A:G	2.2699e-05	-1.11326e-10	-1.17935
91452815	chr5:91452815:A:C	4.72662e-05	-1.11326e-10	-0.445879
91453172	chr5:91453172:G:A	2.29685e-05	-1.11326e-10	-1.16755
91453561	chr5:91453561:A:C	2.21197e-05	-1.20521	-2.46166e-10
91453682	chr5:91453682:A:G	2.34198e-05	-1.11326e-10	-1.14809
91453684	chr5:91453684:G:A	3.21552e-05	-1.11326e-10	-0.8311
91454239	chr5:91454239:T:C	5.24824e-06	-1.53504	-1.10874
91454249	chr5:91454249:C:G	3.43389e-05	-1.11326e-10	-0.765396
91454610	chr5:91454610:G:A	2.29552e-05	-1.11326e-10	-1.16813
91454785	chr5:91454785:G:T	8.76056e-06	-1.32255	-0.80887
91455247	chr5:91455247:C:T	2.83997e-05	-1.11326e-10	-0.955295
91455526	chr5:91455526:C:T	6.73432e-06	-1.40229	-0.992163
91455564	chr5:91455564:A:C	2.47381e-05	-0.206557	-0.886775
91455740	chr5:91455740:A:G	2.33478e-05	-1.11326e-10	-1.15117
91456016	chr5:91456016:A:C	2.632e-05	-1.11326e-10	-1.03134
91457700	chr5:91457700:T:G	5.24862e-06	-1.46089	-1.18283
91457981	chr5:91457981:C:T	2.30885e-05	-1.11326e-10	-1.16234
91458059	chr5:91458059:G:A	1.73715e-05	-1.51305	0.0662066
91458089	chr5:91458089:A:G	1.50646e-05	-1.43935	-0.149982
91458324	chr5:91458324:A:G	5.69681e-06	-1.52383	-1.03794
91458627	chr5:91458627:G:A	3.2871e-05	-1.11326e-10	-0.809085
91459106	chr5:91459106:A:C	3.40673e-05	-1.11326e-10	-0.773337
91459225	chr5:91459225:C:T	8.27009e-05	-1.11326e-10	0.113556
91459918	chr5:91459918:G:T	0.000136306	1.46667	-0.853438
91459993	chr5:91459993:T:C	2.26964e-05	-1.11326e-10	-1.17947
91460000	chr5:91460000:AC:A	2.36922e-05	-1.11326e-10	-1.13653
91460618	chr5:91460618:C:G	4.4008e-05	-1.11326e-10	-0.517303
91460642	chr5:91460642:CG:C	2.07819e-05	-1.26759	-2.46166e-10
91460644	chr5:91460644:TAC:T	2.07798e-05	-1.26769	-2.46166e-10
91460649	chr5:91460649:G:GAGCA	2.07469e-05	-1.26928	-2.46166e-10
91460650	chr5:91460650:T:A	2.12903e-05	-1.24342	-2.46166e-10
91460770	chr5:91460770:A:G	2.09396e-05	-1.44279	0.182752
91461387	chr5:91461387:C:T	3.57542e-05	-1.11326e-10	-0.725007
91461743	chr5:91461743:A:G	6.20894e-06	-1.38375	-1.09193
91461765	chr5:91461765:C:T	2.3408e-05	-1.11326e-10	-1.1486
91461782	chr5:91461782:A:G	1.07654e-05	-1.26823	-0.657107
91461811	chr5:91461811:G:A	7.60899e-06	-1.20572	-1.06662
91462267	chr5:91462267:C:T	4.47113e-05	-1.11326e-10	-0.501449
91462281	chr5:91462281:A:G	5.17785e-06	-1.51147	-1.14581
91462487	chr5:91462487:T:A	1.45608e-05	-1.43409	-0.189248
91462605	chr5:91462605:C:T	3.35813e-05	-1.11326e-10	-0.787707
91462606	chr5:91462606:C:T	3.36654e-05	-1.11326e-10	-0.785204
91462736	chr5:91462736:T:C	4.94263e-05	0.59148	-0.992673
91463075	chr5:91463075:G:T	4.93386e-05	-1.11326e-10	-0.402968
91463474	chr5:91463474:A:G	3.28684e-05	-1.11326e-10	-0.809162
91464113	chr5:91464113:T:A	4.72713e-06	-1.56206	-1.1863
91464173	chr5:91464173:C:T	6.38187e-06	-1.38296	-1.06525
91464253	chr5:91464253:A:C	4.76109e-05	-1.11326e-10	-0.438613
91464321	chr5:91464321:G:A	3.29441e-05	-1.11326e-10	-0.806864
91464369	chr5:91464369:C:T	8.26934e-05	-1.11326e-10	0.113465
91464588	chr5:91464588:C:T	2.35839e-05	-1.4129	0.271793
91465032	chr5:91465032:T:C	1.69133e-05	-1.47358	-2.46166e-10
91465165	chr5:91465165:C:T	4.33307e-05	-1.11326e-10	-0.532815
91465418	chr5:91465418:T:C	1.54201e-05	-1.50557	-0.0604315
91465426	chr5:91465426:C:T	0.000114122	-1.11326e-10	0.435592
91466008	chr5:91466008:G:C	2.33863e-05	-1.11326e-10	-1.14953
91466393	chr5:91466393:T:A	5.68627e-06	-1.38452	-1.1791
91466931	chr5:91466931:G:A	4.73657e-06	-1.55917	-1.1872
91467738	chr5:91467738:T:C	2.64028e-05	-1.11326e-10	-1.0282
91467819	chr5:91467819:C:T	7.24078e-05	-1.11326e-10	-0.0193609
91468637	chr5:91468637:T:C	2.24479e-05	-1.11326e-10	-1.19048
91469052	chr5:91469052:T:C	8.59394e-05	-1.11326e-10	0.151967
```
