## Supplementary material for "Characterization of shared and ancestry-specific signals driving complex traits using multi-ancestry fine-mapping": susiex_nc3.cs80.cs

```
CS_ID	SNP	BP	REF_ALLELE	ALT_ALLELE	REF_FRQ	BETA	SE	-LOG10P	CS_PIP	OVRL_PIP
1	chr5:90894483:G:T	90894483	T,T	G,G	1,1	-inf,inf	inf,inf	5.55704,0.00850736	0.142311	0.142311
1	chr5:90893069:A:G	90893069	G,G	A,A	1,1	-inf,-inf	inf,inf	5.44969,0.266929	0.139195	0.139195
1	chr5:90889700:C:T	90889700	T,T	C,C	1,1	-inf,-inf	inf,inf	5.41029,0.252318	0.126105	0.126105
1	chr5:90894600:C:G	90894600	G,G	C,C	1,1	-inf,-inf	inf,inf	5.25982,0.225421	0.089814	0.089814
1	chr5:90890830:T:C	90890830	C,C	T,T	1,1	-inf,-inf	inf,inf	5.29029,0.0576489	0.0835819	0.0835819
1	chr5:90895439:A:G	90895439	G,G	A,A	1,1	-inf,-inf	inf,inf	5.21474,0.113034	0.0740544	0.0740544
1	chr5:90909376:T:G	90909376	G,G	T,T	1,1	-inf,-inf	inf,inf	4.38554,0.400443	0.0189055	0.0189055
1	chr5:90906182:C:T	90906182	T,T	C,C	1,1	-inf,-inf	inf,inf	4.41518,0.0847497	0.0140428	0.0140428
1	chr5:90916459:A:G	90916459	G,G	A,A	1,1	-inf,-inf	inf,inf	3.64006,0.897848	0.00850869	0.00850869
1	chr5:90917075:G:A	90917075	A,A	G,G	1,1	-inf,-inf	inf,inf	3.64114,0.779239	0.00707986	0.00707986
1	chr5:90911582:G:A	90911582	A,A	G,G	1,1	-inf,-inf	inf,inf	3.61401,0.769131	0.00659792	0.00659792
1	chr5:90966377:T:A	90966377	A,A	T,T	1,1	-inf,-inf	inf,inf	3.68444,0.418835	0.00473288	0.00473288
1	chr5:90966658:T:C	90966658	C,C	T,T	1,1	-inf,inf	inf,inf	3.68654,0.0535603	0.00333637	0.00333637
1	chr5:90893382:A:G	90893382	G,G	A,A	1,1	-inf,inf	inf,inf	3.64133,0.110409	0.00313374	0.00313374
1	chr5:90893575:T:C	90893575	C,C	T,T	1,1	-inf,inf	inf,inf	3.58688,0.106315	0.00281222	0.00281222
1	chr5:90892946:G:T	90892946	T,T	G,G	1,1	-inf,inf	inf,inf	3.54825,0.0367358	0.0025397	0.0025397
1	chr5:90889952:C:T	90889952	T,T	C,C	1,1	-inf,inf	inf,inf	3.53656,0.0497648	0.0024841	0.0024841
1	chr5:90576728:T:C	90576728	C,C	T,T	1,1	inf,-inf	inf,inf	3.79147,0.43059	0.00209301	0.00209301
1	chr5:90984011:T:C	90984011	C,C	T,T	1,1	inf,-inf	inf,inf	3.54294,0.304052	0.00201882	0.00201882
1	chr5:90974019:G:A	90974019	A,A	G,G	1,1	-inf,inf	inf,inf	3.32983,0.333827	0.00194328	0.00194328
1	chr5:90973559:G:A	90973559	A,A	G,G	1,1	-inf,inf	inf,inf	3.32192,0.341455	0.00192698	0.00192698
1	chr5:90973532:C:A	90973532	A,A	C,C	1,1	-inf,inf	inf,inf	3.32518,0.311922	0.00188263	0.00188263
1	chr5:90721054:G:A	90721054	A,A	G,G	1,1	-inf,-inf	inf,inf	2.93427,1.09216	0.0018728	0.0018728
1	chr5:90973349:T:A	90973349	A,A	T,T	1,1	-inf,inf	inf,inf	3.31697,0.31437	0.0018559	0.0018559
1	chr5:90903747:G:A	90903747	A,A	G,G	1,1	-inf,inf	inf,inf	3.32548,0.221497	0.00176822	0.00176822
1	chr5:90966795:T:C	90966795	C,C	T,T	1,1	-inf,inf	inf,inf	3.32569,0.042418	0.0015967	0.0015967
1	chr5:90969992:G:A	90969992	A,A	G,G	1,1	-inf,inf	inf,inf	3.21755,0.364116	0.00159591	0.00159591
1	chr5:90975293:C:T	90975293	T,T	C,C	1,1	-inf,inf	inf,inf	3.28967,0.0879312	0.00149918	0.00149918
1	chr5:90979089:T:A	90979089	A,A	T,T	1,1	-inf,inf	inf,inf	3.27577,0.104008	0.00146691	0.00146691
1	chr5:90983476:C:T	90983476	T,T	C,C	1,1	-inf,inf	inf,inf	3.27158,0.110845	0.00145964	0.00145964
1	chr5:90983597:C:T	90983597	T,T	C,C	1,1	-inf,inf	inf,inf	3.26619,0.103417	0.00143945	0.00143945
1	chr5:90976393:A:G	90976393	G,G	A,A	1,1	-inf,inf	inf,inf	3.26116,0.114495	0.00143312	0.00143312
1	chr5:90974465:T:G	90974465	G,G	T,T	1,1	-inf,inf	inf,inf	3.2533,0.10075	0.00139896	0.00139896
1	chr5:90983329:G:A	90983329	A,A	G,G	1,1	-inf,inf	inf,inf	3.25084,0.0902593	0.00138692	0.00138692
1	chr5:90974943:C:T	90974943	T,T	C,C	1,1	-inf,inf	inf,inf	3.2495,0.0883163	0.00138183	0.00138183
1	chr5:90981220:A:G	90981220	G,G	A,A	1,1	-inf,inf	inf,inf	3.24751,0.0966308	0.00138098	0.00138098
1	chr5:90967352:A:T	90967352	T,T	A,A	1,1	-inf,inf	inf,inf	3.23793,0.103539	0.00135557	0.00135557
1	chr5:90973695:T:C	90973695	C,C	T,T	1,1	-inf,inf	inf,inf	3.23788,0.0918695	0.00135118	0.00135118
1	chr5:90968431:T:C	90968431	C,C	T,T	1,1	-inf,inf	inf,inf	3.2354,0.100447	0.00134893	0.00134893
1	chr5:90968046:C:T	90968046	T,T	C,C	1,1	-inf,inf	inf,inf	3.22789,0.0804291	0.00131896	0.00131896
1	chr5:90976806:C:A	90976806	A,A	C,C	1,1	-inf,inf	inf,inf	3.2245,0.0955492	0.00131669	0.00131669
1	chr5:90980481:A:G	90980481	G,G	A,A	1,1	-inf,inf	inf,inf	3.21527,0.100332	0.00129523	0.00129523
1	chr5:90981858:C:A	90981858	A,A	C,C	1,1	-inf,inf	inf,inf	3.21464,0.0961207	0.0012915	0.0012915
1	chr5:90979249:A:T	90979249	T,T	A,A	1,1	-inf,inf	inf,inf	3.20567,0.106199	0.00127316	0.00127316
1	chr5:90978714:A:G	90978714	G,G	A,A	1,1	-inf,inf	inf,inf	3.20294,0.0965225	0.00126132	0.00126132
1	chr5:90976981:T:G	90976981	G,G	T,T	1,1	-inf,inf	inf,inf	3.2025,0.0992703	0.00126087	0.00126087
1	chr5:90887007:A:G	90887007	G,G	A,A	1,1	-inf,inf	inf,inf	3.20761,0.0484667	0.0012571	0.0012571
1	chr5:90976939:T:C	90976939	C,C	T,T	1,1	-inf,inf	inf,inf	3.20067,0.0956439	0.0012545	0.0012545
1	chr5:90980376:G:A	90980376	A,A	G,G	1,1	-inf,inf	inf,inf	3.19418,0.105186	0.00124338	0.00124338
1	chr5:90983625:G:A	90983625	A,A	G,G	1,1	-inf,inf	inf,inf	3.19173,0.109283	0.00123968	0.00123968
1	chr5:90981980:T:C	90981980	C,C	T,T	1,1	-inf,inf	inf,inf	3.19203,0.0994744	0.00123518	0.00123518
1	chr5:90978034:A:C	90978034	C,C	A,A	1,1	-inf,inf	inf,inf	3.18995,0.0979862	0.00122871	0.00122871
1	chr5:90969998:T:C	90969998	C,C	T,T	1,1	-inf,inf	inf,inf	3.18759,0.0916022	0.00121984	0.00121984
1	chr5:90970251:T:C	90970251	C,C	T,T	1,1	-inf,inf	inf,inf	3.17829,0.0907615	0.0011968	0.0011968
1	chr5:90978956:A:G	90978956	G,G	A,A	1,1	-inf,inf	inf,inf	3.17391,0.103034	0.0011916	0.0011916
1	chr5:90725475:A:G	90725475	G,G	A,A	1,1	-inf,-inf	inf,inf	3.05933,0.621209	0.00117197	0.00117197
1	chr5:90975097:G:A	90975097	A,A	G,G	1,1	-inf,inf	inf,inf	3.16742,0.0893901	0.00117021	0.00117021
1	chr5:91165041:A:G	91165041	NA,G	NA,A	NA,1	NA,inf	NA,inf	NA,2.76443	0.0011409	0.0011409
1	chr5:90969841:T:C	90969841	C,C	T,T	1,1	-inf,inf	inf,inf	3.14444,0.10672	0.00112419	0.00112419
1	chr5:91347228:T:A	91347228	A,NA	T,NA	1,NA	inf,NA	inf,NA	2.53258,NA	0.00109306	0.00109306
1	chr5:90707457:G:A	90707457	A,A	G,G	1,1	-inf,inf	inf,inf	3.11757,0.918991	0.00106933	0.00106933
1	chr5:90884168:G:A	90884168	A,NA	G,NA	1,NA	-inf,NA	inf,NA	2.60751,NA	0.00105441	0.00105441
1	chr5:91441000:TTCTTATA:T	91441000	T,NA	TTCTTATA,NA	1,NA	-inf,NA	inf,NA	2.59593,NA	0.00103165	0.00103165
1	chr5:91411115:C:T	91411115	NA,T	NA,C	NA,1	NA,inf	NA,inf	NA,2.48261	0.00101875	0.00101875
1	chr5:91197474:C:A	91197474	NA,A	NA,C	NA,1	NA,inf	NA,inf	NA,2.62848	0.00100631	0.00100631
1	chr5:91011122:A:G	91011122	G,G	A,A	1,1	-inf,-inf	inf,inf	2.92072,0.470916	0.00095824	0.00095824
1	chr5:90575697:T:C	90575697	C,C	T,T	1,1	inf,-inf	inf,inf	3.23822,0.702583	0.000954217	0.000954217
1	chr5:90909590:G:GGAATACTAAAAACTTTGTGA	90909590	GGAATACTAAAAACTTTGTGA,GGAATACTAAAAACTTTGTGA	G,G	1,1	inf,-inf	inf,inf	3.20366,0.16731	0.000950826	0.000950826
1	chr5:91200858:G:A	91200858	NA,A	NA,G	NA,1	NA,inf	NA,inf	NA,2.58352	0.000927366	0.000927366
1	chr5:90706779:T:C	90706779	C,C	T,T	1,1	-inf,-inf	inf,inf	2.94677,0.559709	0.000852712	0.000852712
```
