## Supplementary material for "Characterization of shared and ancestry-specific signals driving complex traits using multi-ancestry fine-mapping": susiex_nc3.cs80.snp

```
BP	SNP	PIP(CS1)	LogBF(CS1,Pop1)	LogBF(CS1,Pop2)
90470102	chr5:90470102:G:A	4.06216e-05	-1.11326e-10	-0.683717
90470452	chr5:90470452:A:G	2.80072e-05	-1.11326e-10	-1.05555
90471046	chr5:90471046:T:C	2.47255e-05	-1.11326e-10	-1.18018
90471429	chr5:90471429:C:T	3.05755e-05	-0.749507	-0.21831
90471438	chr5:90471438:GT:G	3.08144e-05	-0.691087	-0.268946
90471525	chr5:90471525:G:A	2.50264e-05	-1.11326e-10	-1.16809
90472471	chr5:90472471:C:CTT	5.16064e-06	-1.56495	-1.18201
90472507	chr5:90472507:T:A	2.91941e-05	-1.11326e-10	-1.01405
90472576	chr5:90472576:G:C	3.81526e-05	-1.11326e-10	-0.746422
90472770	chr5:90472770:A:G	6.27457e-05	-1.11326e-10	-0.248926
90473377	chr5:90473377:G:T	5.1378e-06	-1.5616	-1.18979
90474017	chr5:90474017:G:A	2.53828e-05	-1.11326e-10	-1.15394
90474089	chr5:90474089:G:C	2.52909e-05	-1.11326e-10	-1.15757
90474182	chr5:90474182:G:A	7.47615e-06	-1.23041	-1.14589
90474305	chr5:90474305:T:C	3.96578e-05	-1.11326e-10	-0.707729
90474664	chr5:90474664:G:A	5.05031e-05	-1.11326e-10	-0.465982
90474741	chr5:90474741:C:A	2.90435e-05	-1.11326e-10	-1.01922
90474951	chr5:90474951:G:A	5.11331e-06	-1.56647	-1.1897
90475383	chr5:90475383:G:C	2.96168e-05	-1.11326e-10	-0.999676
90476137	chr5:90476137:A:T	2.12352e-05	-1.33236	-2.46166e-10
90476655	chr5:90476655:G:C	2.45875e-05	-1.11326e-10	-1.18578
90478270	chr5:90478270:A:G	3.53399e-05	0.332311	-1.15531
90479182	chr5:90479182:CAACA:C	2.59882e-05	-1.11326e-10	-1.13038
90479398	chr5:90479398:G:A	4.8596e-05	0.0632857	-0.567761
90479405	chr5:90479405:G:A	5.37038e-05	-1.11326e-10	-0.404532
90479604	chr5:90479604:T:A	2.46715e-05	-1.11326e-10	-1.18237
90480226	chr5:90480226:A:G	3.31238e-05	0.303082	-1.19084
90480423	chr5:90480423:T:C	2.46085e-05	-1.11326e-10	-1.18492
90480424	chr5:90480424:G:T	2.45822e-05	-1.11326e-10	-1.18599
90480425	chr5:90480425:T:TCCTA	2.45822e-05	-1.11326e-10	-1.18599
90480555	chr5:90480555:TC:T	2.97039e-05	-1.11326e-10	-0.996737
90480623	chr5:90480623:C:T	2.59935e-05	-1.11326e-10	-1.13017
90480902	chr5:90480902:G:T	3.2796e-05	-1.11326e-10	-0.897711
90481097	chr5:90481097:G:A	1.70285e-05	-1.55313	-2.46166e-10
90481329	chr5:90481329:A:G	6.22489e-05	-0.256875	-2.46166e-10
90481401	chr5:90481401:A:G	2.55635e-05	-1.11326e-10	-1.14685
90482017	chr5:90482017:T:A	0.000123307	-1.11326e-10	0.426657
90482078	chr5:90482078:C:T	9.53544e-05	0.0114398	0.158145
90482840	chr5:90482840:T:C	0.000196109	0.0994564	0.791197
90483065	chr5:90483065:G:A	4.43156e-05	-1.11326e-10	-0.596679
90483364	chr5:90483364:GC:G	5.66513e-05	-1.11326e-10	-0.351102
90483457	chr5:90483457:G:T	6.68187e-05	-1.11326e-10	-0.186034
90483669	chr5:90483669:C:T	5.40818e-05	-0.397519	-2.46166e-10
90483730	chr5:90483730:G:A	4.59129e-05	0.0096605	-0.570932
90483791	chr5:90483791:A:T	2.08831e-05	-1.34908	-2.46166e-10
90484397	chr5:90484397:C:CTG	6.52055e-05	-0.120056	-0.090417
90485128	chr5:90485128:C:A	3.95414e-05	0.110953	-0.821621
90485146	chr5:90485146:A:G	6.85639e-06	-1.28403	-1.17881
90485154	chr5:90485154:C:T	3.24747e-05	-0.0179789	-0.889575
90485345	chr5:90485345:A:G	1.67984e-05	-1.56673	-2.46166e-10
90485398	chr5:90485398:G:A	3.46956e-05	-0.308864	-0.532539
90485714	chr5:90485714:G:C	2.7172e-05	-1.11326e-10	-1.08583
90485777	chr5:90485777:C:T	4.95254e-05	0.432656	-0.918187
90485979	chr5:90485979:A:G	2.48256e-05	-1.11326e-10	-1.17614
90486122	chr5:90486122:T:C	1.82139e-05	-1.26898	-0.216854
90486864	chr5:90486864:A:G	2.06816e-05	-0.233794	-1.12498
90486989	chr5:90486989:T:C	2.52916e-05	-1.11326e-10	-1.15754
90487775	chr5:90487775:A:G	5.58564e-05	-1.11326e-10	-0.365232
90488195	chr5:90488195:G:A	3.43131e-05	-1.11326e-10	-0.85249
90488221	chr5:90488221:A:G	2.49847e-05	-1.11326e-10	-1.16975
90488331	chr5:90488331:T:A	6.28372e-06	-1.36292	-1.18714
90488806	chr5:90488806:AT:A	8.34245e-06	-1.4745	-0.792161
90488945	chr5:90488945:T:C	5.9326e-05	-1.11326e-10	-0.304969
90489327	chr5:90489327:A:G	5.69744e-05	0.726987	-1.0724
90489429	chr5:90489429:C:T	2.72077e-05	-1.11326e-10	-1.08452
90489587	chr5:90489587:C:T	7.27563e-06	-1.25965	-1.14384
90489595	chr5:90489595:G:T	7.25065e-06	-1.2714	-1.13553
90490101	chr5:90490101:T:C	2.65425e-05	-1.11326e-10	-1.10927
90490226	chr5:90490226:G:T	9.46171e-06	-1.48122	-0.659539
90490307	chr5:90490307:G:A	5.72743e-05	0.226345	-0.566509
90490468	chr5:90490468:A:G	7.17104e-06	-1.23447	-1.1835
90490911	chr5:90490911:G:A	2.73837e-05	-1.11326e-10	-1.07807
90490949	chr5:90490949:T:C	5.06712e-05	0.217457	-0.680116
90491321	chr5:90491321:C:G	1.73046e-05	-1.53704	-2.46166e-10
90491379	chr5:90491379:G:C	5.51435e-05	-1.11326e-10	-0.378078
90491604	chr5:90491604:T:C	1.87745e-05	-1.45552	-2.46166e-10
90491751	chr5:90491751:A:G	2.4472e-05	-1.11326e-10	-1.19049
90492713	chr5:90492713:T:C	3.68721e-05	-1.11326e-10	-0.78056
90492891	chr5:90492891:A:G	5.52501e-05	-1.11326e-10	-0.376146
90493017	chr5:90493017:A:AAAAG	6.69831e-06	-1.30743	-1.17873
90493074	chr5:90493074:A:G	4.51176e-05	0.139571	-0.718315
90493078	chr5:90493078:C:T	1.69622e-05	-1.55703	-2.46166e-10
90493189	chr5:90493189:T:C	2.73302e-05	-1.11326e-10	-1.08002
90493280	chr5:90493280:T:C	5.61342e-05	-1.11326e-10	-0.360271
90493322	chr5:90493322:C:T	3.18216e-05	-0.13309	-0.794782
90493512	chr5:90493512:T:G	2.50612e-05	-1.11326e-10	-1.1667
90494716	chr5:90494716:C:G	2.45377e-05	-1.11326e-10	-1.18781
90495172	chr5:90495172:C:T	6.98184e-06	-1.4564	-0.988304
90495229	chr5:90495229:T:C	2.49777e-05	-1.11326e-10	-1.17003
90495441	chr5:90495441:A:G	7.10319e-06	-1.28148	-1.14599
90496011	chr5:90496011:G:A	5.55568e-05	-0.370611	-2.46166e-10
90496498	chr5:90496498:T:G	2.50796e-05	-1.11326e-10	-1.16596
90496691	chr5:90496691:A:G	3.52524e-05	-0.258634	-0.566848
90496906	chr5:90496906:T:A	2.00577e-05	-0.324556	-1.06485
90497223	chr5:90497223:G:T	2.48049e-05	-0.910981	-0.265992
90497356	chr5:90497356:TAAG:T	2.58623e-05	-1.11326e-10	-1.13523
90497396	chr5:90497396:C:T	2.00049e-05	-0.325343	-1.0667
90498256	chr5:90498256:C:T	2.45684e-05	-1.11326e-10	-1.18655
90498466	chr5:90498466:A:G	2.44906e-05	-1.11326e-10	-1.18973
90499026	chr5:90499026:A:G	2.50332e-05	-1.11326e-10	-1.16781
90499123	chr5:90499123:A:T	1.20434e-05	-1.46401	-0.435493
90499790	chr5:90499790:G:A	5.01306e-05	-1.11326e-10	-0.473386
90501037	chr5:90501037:T:A	7.11259e-06	-1.28067	-1.14548
90501217	chr5:90501217:A:C	5.58492e-05	-1.11326e-10	-0.365361
90501327	chr5:90501327:TTCTG:T	2.51432e-05	-1.11326e-10	-1.16343
90501548	chr5:90501548:G:A	2.44628e-05	-1.11326e-10	-1.19086
90501611	chr5:90501611:A:C	2.55825e-05	-1.11326e-10	-1.14611
90501730	chr5:90501730:T:C	2.63787e-05	-1.11326e-10	-1.11546
90501752	chr5:90501752:T:C	0.000110524	-1.11326e-10	0.317219
90502255	chr5:90502255:G:A	5.41095e-05	-1.11326e-10	-0.397007
90502292	chr5:90502292:A:G	4.02536e-05	0.493187	-1.186
90502412	chr5:90502412:G:A	2.50063e-05	-1.11326e-10	-1.16889
90503056	chr5:90503056:A:G	3.76482e-05	0.418375	-1.17811
90503131	chr5:90503131:T:C	3.18726e-05	-1.11326e-10	-0.926268
90503342	chr5:90503342:T:G	2.8568e-05	-1.11326e-10	-1.03573
90503419	chr5:90503419:G:A	3.25662e-05	-0.90474	-2.46166e-10
90504062	chr5:90504062:G:A	3.05914e-05	-1.11326e-10	-0.967297
90504067	chr5:90504067:G:A	3.02413e-05	-1.11326e-10	-0.978807
90504358	chr5:90504358:A:ACT	3.05683e-05	-1.11326e-10	-0.968054
90504554	chr5:90504554:TC:T	7.90232e-06	-1.21178	-1.10908
90504698	chr5:90504698:T:A	3.57838e-05	-1.11326e-10	-0.81052
90504770	chr5:90504770:T:A	0.000106148	-1.11326e-10	0.276819
90506161	chr5:90506161:G:A	1.92527e-05	-0.276771	-1.1536
90506179	chr5:90506179:A:T	3.78691e-05	-1.11326e-10	-0.753881
90506187	chr5:90506187:G:C	7.07987e-06	-1.2398	-1.19096
90506321	chr5:90506321:A:G	2.98356e-05	-1.11326e-10	-0.992314
90507101	chr5:90507101:A:C	2.47416e-05	-1.11326e-10	-1.17953
90507371	chr5:90507371:T:C	6.96405e-06	-1.25664	-1.19062
90507674	chr5:90507674:ATG:A	4.74042e-05	-1.11326e-10	-0.529305
90507677	chr5:90507677:T:A	4.70194e-05	-1.11326e-10	-0.537456
90507724	chr5:90507724:T:C	1.80792e-05	-1.49325	-2.46166e-10
90507770	chr5:90507770:T:C	5.91155e-05	0.538071	-0.846595
90508153	chr5:90508153:T:G	1.91533e-05	-1.43554	-2.46166e-10
90508528	chr5:90508528:C:T	2.55811e-05	-1.11326e-10	-1.14616
90508691	chr5:90508691:C:T	6.64974e-05	-1.11326e-10	-0.190854
90508791	chr5:90508791:G:A	7.80574e-05	0.0393759	-0.0699483
90508845	chr5:90508845:C:T	0.00014462	-1.11326e-10	0.586097
90509034	chr5:90509034:C:T	0.000119894	0.0530359	0.345553
90510241	chr5:90510241:G:A	1.88872e-05	-0.280753	-1.16878
90510247	chr5:90510247:A:G	1.96126e-05	-0.242515	-1.16933
90510250	chr5:90510250:C:T	1.85488e-05	-0.299966	-1.16764
90510251	chr5:90510251:G:A	2.44808e-05	-1.11326e-10	-1.19013
90510448	chr5:90510448:G:A	0.000162112	0.211414	0.488858
90510531	chr5:90510531:T:C	2.73684e-05	-1.11326e-10	-1.07863
90510533	chr5:90510533:T:A	2.51021e-05	-1.11326e-10	-1.16507
90510912	chr5:90510912:G:A	0.00015802	-0.00895475	0.683661
90510930	chr5:90510930:G:A	1.92967e-05	-1.25453	-0.17355
90511335	chr5:90511335:AGTTT:A	0.000125791	1.22309	-0.776487
90511578	chr5:90511578:T:C	9.80698e-05	1.26548	-1.06782
90511862	chr5:90511862:G:A	2.65703e-05	-1.11326e-10	-1.10822
90511894	chr5:90511894:G:A	0.00013481	1.62365	-1.10781
90511915	chr5:90511915:A:G	9.49419e-05	1.27229	-1.10704
90512714	chr5:90512714:C:G	2.48797e-05	-1.11326e-10	-1.17397
90513160	chr5:90513160:T:G	2.46543e-05	-1.11326e-10	-1.18306
90513162	chr5:90513162:T:C	2.80846e-05	0.134877	-1.18767
90513799	chr5:90513799:C:T	2.53174e-05	-1.11326e-10	-1.15652
90513862	chr5:90513862:C:T	7.91887e-06	-1.1742	-1.14456
90513965	chr5:90513965:A:G	8.94187e-05	1.15205	-1.04674
90514000	chr5:90514000:T:C	2.47196e-05	-1.11326e-10	-1.18042
90514024	chr5:90514024:T:G	2.57768e-05	-1.11326e-10	-1.13854
90514446	chr5:90514446:GTTTA:G	5.18705e-05	0.751596	-1.19086
90514470	chr5:90514470:T:G	1.59079e-05	-1.54908	-0.072118
90514844	chr5:90514844:A:ACTT	7.20261e-05	1.07446	-1.18545
90515173	chr5:90515173:A:G	2.47694e-05	-1.11326e-10	-1.17841
90515445	chr5:90515445:T:C	2.54497e-05	-1.11326e-10	-1.15131
90515928	chr5:90515928:A:C	2.57704e-05	-1.11326e-10	-1.13879
90516006	chr5:90516006:C:T	2.44606e-05	-1.11326e-10	-1.19095
90516042	chr5:90516042:G:T	3.75497e-05	-1.11326e-10	-0.76235
90516669	chr5:90516669:A:T	3.78151e-05	-1.11326e-10	-0.755309
90516859	chr5:90516859:T:A	0.000104416	1.30918	-1.04881
90516908	chr5:90516908:CACTG:C	0.000117238	1.491	-1.11481
90517529	chr5:90517529:TCTTA:T	2.58304e-05	-1.11326e-10	-1.13646
90517559	chr5:90517559:C:G	2.46461e-05	-1.11326e-10	-1.1834
90517616	chr5:90517616:T:G	1.68117e-05	-1.56594	-2.46166e-10
90517628	chr5:90517628:T:C	0.000114662	1.44416	-1.09019
90518183	chr5:90518183:T:G	2.45161e-05	-1.11326e-10	-1.18869
90518651	chr5:90518651:TCAA:T	2.58377e-05	-1.11326e-10	-1.13618
90519291	chr5:90519291:G:T	3.22413e-05	-0.914769	-2.46166e-10
90519944	chr5:90519944:T:C	7.79359e-06	-1.21607	-1.11864
90519946	chr5:90519946:T:C	2.44734e-05	-1.11326e-10	-1.19043
90520094	chr5:90520094:T:C	2.57997e-05	-1.11326e-10	-1.13765
90520134	chr5:90520134:T:C	2.40433e-05	-1.20816	-2.46166e-10
90520299	chr5:90520299:G:A	6.1775e-05	-0.264517	-2.46166e-10
90520482	chr5:90520482:C:A	9.94497e-06	-1.4119	-0.679046
90520492	chr5:90520492:A:AT	8.25362e-05	1.17875	-1.15353
90520531	chr5:90520531:A:G	0.000131037	-1.11326e-10	0.48746
90520566	chr5:90520566:G:A	8.0785e-05	1.15552	-1.15174
90520722	chr5:90520722:C:T	1.84409e-05	-1.47344	-2.46166e-10
90520813	chr5:90520813:G:A	4.27874e-05	-1.11326e-10	-0.631773
90520827	chr5:90520827:G:C	1.34843e-05	-1.02263	-0.763866
90521241	chr5:90521241:T:A	1.98997e-05	-1.39731	-2.46166e-10
90521535	chr5:90521535:GTAAAGA:G	2.54721e-05	-1.11326e-10	-1.15043
90521725	chr5:90521725:TAA:T	7.80105e-05	1.15882	-1.18999
90521846	chr5:90521846:T:G	3.74692e-05	-1.11326e-10	-0.764496
90522012	chr5:90522012:C:CA	8.78089e-06	-1.39538	-0.820054
90522081	chr5:90522081:G:A	2.4626e-05	-1.11326e-10	-1.18421
90522947	chr5:90522947:A:G	1.00054e-05	-1.4339	-0.650991
90523141	chr5:90523141:CAT:C	8.65977e-05	1.26287	-1.18961
90523208	chr5:90523208:T:G	9.89721e-06	-1.43822	-0.657544
90523743	chr5:90523743:A:C	6.30081e-05	0.881694	-1.12645
90523983	chr5:90523983:A:G	9.91587e-05	1.2825	-1.07379
90524105	chr5:90524105:C:T	0.000130785	-1.11326e-10	0.48554
90524427	chr5:90524427:A:T	2.60042e-05	-1.11326e-10	-1.12976
90524748	chr5:90524748:C:T	3.15879e-05	-1.11326e-10	-0.935243
90524836	chr5:90524836:C:T	6.71352e-05	-1.11326e-10	-0.181308
90525167	chr5:90525167:T:C	1.13623e-05	-1.42804	-0.52968
90525308	chr5:90525308:A:G	0.000314203	1.36202	-2.46166e-10
90526404	chr5:90526404:G:T	1.15379e-05	-1.42579	-0.516591
90526429	chr5:90526429:C:T	2.77126e-05	-1.11326e-10	-1.06613
90527175	chr5:90527175:C:A	9.99654e-06	-1.41965	-0.666126
90527702	chr5:90527702:T:TA	7.42006e-05	-1.11326e-10	-0.0812444
90527850	chr5:90527850:A:G	1.86321e-05	-1.46313	-2.46166e-10
90527867	chr5:90527867:T:C	2.58216e-05	-1.11326e-10	-1.13681
90527984	chr5:90527984:A:G	3.08632e-05	-1.11326e-10	-0.958453
90528251	chr5:90528251:G:A	2.45353e-05	-1.11326e-10	-1.1879
90528968	chr5:90528968:AC:A	0.000145277	-1.11326e-10	0.590628
90529159	chr5:90529159:C:T	1.00604e-05	-1.39768	-0.681728
90529166	chr5:90529166:G:A	2.46845e-05	-1.11326e-10	-1.18184
90529393	chr5:90529393:G:A	0.000164882	0.631373	0.0858422
90529834	chr5:90529834:T:C	9.17237e-05	1.1912	-1.06043
90529899	chr5:90529899:A:G	2.64814e-05	-1.11326e-10	-1.11157
90530046	chr5:90530046:A:G	1.79901e-05	-1.4982	-2.46166e-10
90530114	chr5:90530114:T:G	1.85626e-05	-1.46687	-2.46166e-10
90530212	chr5:90530212:T:G	1.75976e-05	-1.52025	-2.46166e-10
90530533	chr5:90530533:C:T	7.40091e-05	-1.11326e-10	-0.0838285
90530546	chr5:90530546:T:C	3.31004e-05	-1.11326e-10	-0.888471
90530763	chr5:90530763:T:G	9.63853e-05	1.20635	-1.02601
90530909	chr5:90530909:A:G	0.00022573	0.749224	0.2821
90531563	chr5:90531563:A:C	3.2083e-05	-1.11326e-10	-0.91969
90531640	chr5:90531640:A:G	1.77951e-05	-1.50909	-2.46166e-10
90531660	chr5:90531660:A:C	2.85157e-05	-1.11326e-10	-1.03756
90531983	chr5:90531983:A:G	5.44706e-05	-1.11326e-10	-0.390355
90532199	chr5:90532199:T:TTTA	9.23933e-06	-1.45121	-0.713341
90532441	chr5:90532441:T:A	0.000752424	0.75162	1.48366
90532572	chr5:90532572:TTAAG:T	1.11372e-05	-1.424	-0.553726
90533027	chr5:90533027:G:A	3.29661e-05	-1.11326e-10	-0.892538
90533110	chr5:90533110:A:T	6.75184e-06	-1.28774	-1.19046
90533683	chr5:90533683:T:C	1.3205e-05	-1.43698	-0.370449
90533723	chr5:90533723:C:T	3.35357e-05	-1.11326e-10	-0.875404
90534063	chr5:90534063:G:A	7.72322e-05	-1.11326e-10	-0.0411993
90534158	chr5:90534158:T:C	0.000147658	1.77634	-1.16946
90534261	chr5:90534261:G:A	2.45554e-05	-1.11326e-10	-1.18708
90534639	chr5:90534639:A:T	1.29531e-05	-1.47242	-0.354258
90534669	chr5:90534669:A:G	0.000126163	-1.11326e-10	0.449559
90534712	chr5:90534712:T:G	0.000114556	1.52402	-1.17097
90536023	chr5:90536023:G:T	6.43272e-06	-1.33585	-1.19077
90537516	chr5:90537516:A:C	1.67957e-05	-1.56689	-2.46166e-10
90538333	chr5:90538333:G:C	3.38736e-05	-1.11326e-10	-0.86538
90538341	chr5:90538341:G:T	2.83761e-05	-1.11326e-10	-1.04247
90539222	chr5:90539222:A:C	1.22202e-05	-1.43493	-0.449997
90539438	chr5:90539438:T:C	0.000249915	0.850883	0.282222
90539789	chr5:90539789:T:C	2.56489e-05	-1.11326e-10	-1.14351
90539999	chr5:90539999:AAAAAAAG:A	2.47549e-05	-1.11326e-10	-1.17899
90540103	chr5:90540103:G:A	2.6463e-05	-1.11326e-10	-1.11227
90540270	chr5:90540270:A:G	6.36388e-06	-1.51769	-1.01968
90540411	chr5:90540411:G:A	2.89704e-05	-1.11326e-10	-1.02174
90540741	chr5:90540741:A:T	1.26781e-05	-1.25522	-0.592925
90540983	chr5:90540983:T:C	2.40308e-05	-1.20868	-2.46166e-10
90541011	chr5:90541011:T:G	2.92076e-05	-1.11326e-10	-1.01359
90541381	chr5:90541381:A:G	5.62927e-05	-1.11326e-10	-0.357451
90541651	chr5:90541651:T:TG	4.81664e-05	-1.37687	0.863513
90541716	chr5:90541716:CAGT:C	1.66952e-05	-1.11057	-0.462317
90541765	chr5:90541765:G:A	2.91558e-05	-1.11326e-10	-1.01536
90541796	chr5:90541796:G:A	2.08286e-05	-1.35169	-2.46166e-10
90542336	chr5:90542336:C:G	4.04263e-05	-1.11326e-10	-0.688535
90542388	chr5:90542388:C:T	0.000367349	0.475476	1.04282
90542422	chr5:90542422:C:T	2.45187e-05	-1.11326e-10	-1.18858
90542464	chr5:90542464:G:A	2.90679e-05	-1.11326e-10	-1.01838
90542591	chr5:90542591:TTG:T	2.61501e-05	-1.11326e-10	-1.12416
90543021	chr5:90543021:A:G	2.62681e-05	-1.11326e-10	-1.11966
90543090	chr5:90543090:G:A	2.58846e-05	-1.13437	-2.46166e-10
90543254	chr5:90543254:C:T	1.15261e-05	-1.26849	-0.674909
90543282	chr5:90543282:G:C	2.75327e-05	-1.11326e-10	-1.07264
90543638	chr5:90543638:A:C	2.80464e-05	-1.11326e-10	-1.05416
90543770	chr5:90543770:A:C	1.83336e-05	-1.47928	-2.46166e-10
90543905	chr5:90543905:T:C	2.96978e-05	-1.11326e-10	-0.996942
90544365	chr5:90544365:G:A	7.55126e-05	-0.063717	-2.46166e-10
90544627	chr5:90544627:A:C	2.57604e-05	-1.11326e-10	-1.13918
90544704	chr5:90544704:A:G	3.32387e-05	-1.11326e-10	-0.884301
90544919	chr5:90544919:C:T	2.52901e-05	-1.1576	-2.46166e-10
90545117	chr5:90545117:A:G	1.08975e-05	-0.867283	-1.1322
90545529	chr5:90545529:G:A	6.68673e-05	0.998863	-1.18417
90546440	chr5:90546440:A:G	2.65349e-05	0.0364178	-1.14597
90546746	chr5:90546746:A:T	2.8408e-05	-1.11326e-10	-1.04135
90546749	chr5:90546749:A:G	1.99056e-05	-1.39702	-2.46166e-10
90546893	chr5:90546893:T:G	2.44657e-05	-1.11326e-10	-1.19075
90547132	chr5:90547132:T:C	2.63183e-05	0.0364236	-1.15417
90547252	chr5:90547252:C:T	2.25664e-05	-1.41433	0.142777
90547466	chr5:90547466:A:G	2.81608e-05	0.0906667	-1.14075
90547631	chr5:90547631:G:T	8.32836e-06	-1.30339	-0.964962
90548309	chr5:90548309:C:T	2.6037e-05	-1.1285	-2.46166e-10
90548621	chr5:90548621:A:G	1.05744e-05	-1.45094	-0.57864
90548739	chr5:90548739:G:T	3.02219e-05	0.152363	-1.13181
90549082	chr5:90549082:GT:G	6.05782e-05	0.89315	-1.17723
90549610	chr5:90549610:A:G	4.31796e-05	-1.11326e-10	-0.622648
90549677	chr5:90549677:T:C	8.94102e-06	-1.35573	-0.84164
90549720	chr5:90549720:A:G	8.54193e-06	-1.53502	-0.708013
90550163	chr5:90550163:C:T	2.78196e-05	0.0563677	-1.11864
90550290	chr5:90550290:G:A	2.05846e-05	-1.44573	0.0822596
90550550	chr5:90550550:C:T	4.29368e-05	-1.11326e-10	-0.628286
90550637	chr5:90550637:C:T	2.44974e-05	-1.11326e-10	-1.18945
90550839	chr5:90550839:T:C	2.87561e-05	0.0993189	-1.12849
90551126	chr5:90551126:G:A	0.00012759	0.652957	-0.192153
90551767	chr5:90551767:C:T	6.72033e-05	0.99479	-1.17508
90551877	chr5:90551877:C:T	8.06107e-05	1.08674	-1.08513
90552937	chr5:90552937:C:A	2.60259e-05	-1.11326e-10	-1.12893
90553017	chr5:90553017:C:A	2.44727e-05	-1.11326e-10	-1.19046
90553390	chr5:90553390:C:A	2.87072e-05	-1.03087	-2.46166e-10
90555219	chr5:90555219:T:G	2.7747e-05	0.0559329	-1.12082
90555502	chr5:90555502:T:C	2.62726e-05	0.0110521	-1.13054
90555670	chr5:90555670:C:T	2.44642e-05	-1.11326e-10	-1.1908
90555793	chr5:90555793:A:G	3.04092e-05	0.150706	-1.12398
90556018	chr5:90556018:T:C	2.35647e-05	-1.22827	-2.46166e-10
90556109	chr5:90556109:C:T	1.69714e-05	-1.55649	-2.46166e-10
90556205	chr5:90556205:C:T	9.93102e-06	-0.919106	-1.17325
90556759	chr5:90556759:C:T	2.8142e-05	0.0614629	-1.11222
90556832	chr5:90556832:C:T	2.59984e-05	-1.11326e-10	-1.12998
90557011	chr5:90557011:A:T	2.77211e-05	-1.11326e-10	-1.06582
90557252	chr5:90557252:C:T	7.56776e-06	-1.31367	-1.05045
90557525	chr5:90557525:G:C	4.19867e-05	0.426701	-1.07736
90557951	chr5:90557951:A:G	0.000105035	0.266281	-2.46166e-10
90558199	chr5:90558199:G:A	2.55173e-05	-1.11326e-10	-1.14866
90558295	chr5:90558295:A:C	2.57567e-05	-1.11326e-10	-1.13932
90558415	chr5:90558415:T:G	2.46528e-05	-1.11326e-10	-1.18313
90558610	chr5:90558610:C:T	4.91308e-05	-1.11326e-10	-0.49353
90558631	chr5:90558631:G:C	7.51305e-06	-1.27638	-1.095
90558666	chr5:90558666:G:A	4.69572e-05	-1.11326e-10	-0.53878
90558798	chr5:90558798:G:A	2.4554e-05	-1.11326e-10	-1.18714
90558973	chr5:90558973:C:T	2.60109e-05	-0.0364947	-1.09301
90558979	chr5:90558979:A:G	3.18408e-05	-1.11326e-10	-0.927268
90559226	chr5:90559226:A:G	3.2586e-05	-1.11326e-10	-0.904134
90560142	chr5:90560142:A:G	4.30908e-05	-0.624707	-2.46166e-10
90560613	chr5:90560613:GA:G	2.51968e-05	-1.11326e-10	-1.1613
90561447	chr5:90561447:A:C	9.99761e-05	0.500839	-0.283925
90561757	chr5:90561757:A:G	5.40191e-05	0.774671	-1.17335
90561808	chr5:90561808:G:A	2.14698e-05	-1.44897	0.127598
90562245	chr5:90562245:A:C	2.54966e-05	-1.11326e-10	-1.14947
90562295	chr5:90562295:C:T	2.74016e-05	-1.11326e-10	-1.07741
90562297	chr5:90562297:T:A	4.5498e-05	-1.11326e-10	-0.570348
90562603	chr5:90562603:G:A	2.22517e-05	-1.2856	-2.46166e-10
90562976	chr5:90562976:G:T	2.30404e-05	-0.235997	-1.01477
90563272	chr5:90563272:T:C	7.98633e-05	-0.00769927	-2.46166e-10
90563573	chr5:90563573:G:T	2.6604e-05	-1.11326e-10	-1.10696
90563731	chr5:90563731:A:T	2.31518e-05	-0.26156	-0.984384
90564053	chr5:90564053:G:A	1.59219e-05	-0.61974	-1.00058
90564280	chr5:90564280:T:C	2.24448e-05	-0.279083	-0.997873
90564998	chr5:90564998:G:A	2.11686e-05	-0.343105	-0.992391
90565021	chr5:90565021:G:C	2.54983e-05	-1.11326e-10	-1.1494
90565032	chr5:90565032:T:C	5.27492e-05	-1.11326e-10	-0.422467
90565155	chr5:90565155:T:C	2.6201e-05	-1.11326e-10	-1.12222
90565166	chr5:90565166:G:A	1.68247e-05	-1.56517	-2.46166e-10
90565188	chr5:90565188:A:G	2.18565e-05	-0.306871	-0.996648
90565495	chr5:90565495:T:C	8.91616e-05	0.492427	-0.389993
90565593	chr5:90565593:G:T	8.65403e-05	0.737845	-0.665251
90565621	chr5:90565621:A:G	2.55274e-05	-1.11326e-10	-1.14826
90565796	chr5:90565796:T:C	2.88644e-05	-0.323694	-0.701714
90565882	chr5:90565882:G:A	2.67131e-05	-0.394613	-0.708248
90566079	chr5:90566079:A:G	2.9604e-05	-1.00011	-2.46166e-10
90566326	chr5:90566326:G:A	3.15722e-05	-1.11326e-10	-0.935739
90566433	chr5:90566433:GC:G	3.00877e-05	-1.11326e-10	-0.9839
90566798	chr5:90566798:C:T	9.00956e-05	0.50873	-0.395875
90567083	chr5:90567083:A:G	2.98695e-05	-1.11326e-10	-0.991179
90567170	chr5:90567170:C:A	2.78018e-05	-0.336397	-0.726519
90567332	chr5:90567332:G:C	3.08811e-05	-0.957872	-2.46166e-10
90567462	chr5:90567462:T:C	8.02574e-05	0.66251	-0.665287
90568018	chr5:90568018:A:G	2.62623e-05	-0.391832	-0.728049
90568921	chr5:90568921:A:G	2.72901e-05	-0.348634	-0.732859
90569262	chr5:90569262:G:A	2.84238e-05	-0.309149	-0.731642
90569276	chr5:90569276:G:A	4.10616e-05	-1.11326e-10	-0.672943
90569306	chr5:90569306:T:C	1.46429e-05	-1.33587	-0.36819
90569502	chr5:90569502:T:G	2.45734e-05	-1.11326e-10	-1.18635
90570037	chr5:90570037:A:G	0.000160428	-0.0627765	0.752605
90570731	chr5:90570731:A:G	5.29078e-05	-1.11326e-10	-0.419465
90570778	chr5:90570778:A:T	0.00017898	0.799259	-2.46166e-10
90571347	chr5:90571347:C:T	4.24277e-05	0.501271	-1.14149
90571556	chr5:90571556:A:G	1.94437e-05	-0.70215	-0.718342
90572006	chr5:90572006:T:G	2.86825e-05	-0.322601	-0.709129
90572011	chr5:90572011:A:G	3.43974e-05	-0.850035	-2.46166e-10
90572287	chr5:90572287:G:A	3.07794e-05	-1.11326e-10	-0.961171
90572495	chr5:90572495:A:G	5.36489e-05	-1.11326e-10	-0.405556
90572529	chr5:90572529:C:T	2.95762e-05	-0.428181	-0.572867
90572643	chr5:90572643:C:T	5.48849e-06	-1.51806	-1.1673
90572869	chr5:90572869:G:A	2.67149e-05	-1.11326e-10	-1.10279
90572881	chr5:90572881:A:T	3.07362e-05	-1.11326e-10	-0.962576
90572962	chr5:90572962:G:A	1.19996e-05	-1.45057	-0.452575
90573153	chr5:90573153:T:C	2.53206e-05	-1.11326e-10	-1.1564
90573648	chr5:90573648:C:T	1.20516e-05	-0.805951	-1.09287
90573689	chr5:90573689:G:A	1.85048e-05	-1.20206	-0.26792
90573874	chr5:90573874:A:G	5.00548e-05	-1.11326e-10	-0.474897
90573901	chr5:90573901:TAG:T	1.7469e-05	-1.52759	-2.46166e-10
90573902	chr5:90573902:A:G	2.52561e-05	-0.185337	-0.973612
90574131	chr5:90574131:T:C	2.95953e-05	-1.11326e-10	-1.0004
90574547	chr5:90574547:T:C	4.10704e-05	-1.11326e-10	-0.67273
90574554	chr5:90574554:T:C	4.6737e-05	-1.11326e-10	-0.543481
90574586	chr5:90574586:G:A	3.22151e-05	-1.11326e-10	-0.91558
90575005	chr5:90575005:T:G	2.67702e-05	-0.210394	-0.890334
90575080	chr5:90575080:T:C	2.58042e-05	-0.0381682	-1.09931
90575223	chr5:90575223:A:G	3.37591e-05	-1.11326e-10	-0.868765
90575405	chr5:90575405:A:C	3.9187e-05	-0.336391	-0.383281
90575558	chr5:90575558:C:T	2.94495e-05	0.140892	-1.14623
90575591	chr5:90575591:C:T	3.5438e-05	-1.11326e-10	-0.820233
90575697	chr5:90575697:T:C	0.000954217	3.05601	-0.583133
90575702	chr5:90575702:C:T	2.93185e-05	-0.0508373	-0.95896
90575779	chr5:90575779:G:A	3.03102e-05	-1.11326e-10	-0.976532
90576058	chr5:90576058:C:T	2.612e-05	-1.11326e-10	-1.12531
90576211	chr5:90576211:C:G	0.000114719	-1.11326e-10	0.354469
90576567	chr5:90576567:C:T	1.75321e-05	-1.20275	-0.321237
90576583	chr5:90576583:T:A	3.06611e-05	-0.101914	-0.863106
90576728	chr5:90576728:T:C	0.00209301	4.06373	-0.805387
90576746	chr5:90576746:C:T	2.85551e-05	-1.11326e-10	-1.03618
90576763	chr5:90576763:A:G	5.11328e-05	-1.11326e-10	-0.45359
90576803	chr5:90576803:C:T	3.54346e-05	-1.11326e-10	-0.820328
90576925	chr5:90576925:G:A	3.42426e-05	-0.854545	-2.46166e-10
90577340	chr5:90577340:G:T	2.63584e-05	-1.11326e-10	-1.11623
90577703	chr5:90577703:T:C	2.51858e-05	-0.195783	-0.965953
90578348	chr5:90578348:T:C	5.38837e-05	-1.11326e-10	-0.401189
90578530	chr5:90578530:ATT:A	2.70588e-05	-0.21777	-0.872233
90578536	chr5:90578536:G:A	2.62787e-05	-0.223464	-0.895795
90578571	chr5:90578571:C:A	2.65471e-05	-1.11326e-10	-1.10909
90578757	chr5:90578757:G:A	2.56605e-05	-1.11326e-10	-1.14306
90578987	chr5:90578987:TTC:T	2.56823e-05	-1.11326e-10	-1.14221
90579045	chr5:90579045:C:A	3.41579e-05	-1.11326e-10	-0.857022
90579709	chr5:90579709:T:TA	3.02754e-05	-1.11326e-10	-0.977681
90579735	chr5:90579735:G:C	3.05858e-05	-1.11326e-10	-0.967481
90579824	chr5:90579824:T:A	3.38141e-05	-1.11326e-10	-0.86714
90579866	chr5:90579866:T:G	2.33678e-05	-1.23666	-2.46166e-10
90580137	chr5:90580137:A:T	2.5885e-05	-1.11326e-10	-1.13435
90580195	chr5:90580195:T:C	0.000193897	-1.11326e-10	0.87931
90580233	chr5:90580233:A:T	2.69569e-05	-0.139688	-0.954089
90580487	chr5:90580487:C:T	2.81481e-05	-0.176761	-0.873776
90580489	chr5:90580489:C:T	5.2003e-06	-1.56152	-1.17778
90580687	chr5:90580687:A:G	2.50477e-05	-1.11326e-10	-1.16724
90580938	chr5:90580938:G:T	2.86711e-05	-0.0779987	-0.954126
90581035	chr5:90581035:T:C	2.7199e-05	-0.219263	-0.865574
90581129	chr5:90581129:T:G	2.64064e-05	-1.11326e-10	-1.11441
90581215	chr5:90581215:G:A	4.38584e-05	-0.119284	-0.487765
90581233	chr5:90581233:C:T	2.44606e-05	-1.11326e-10	-1.19095
90581314	chr5:90581314:A:G	2.63956e-05	-1.11326e-10	-1.11482
90581371	chr5:90581371:A:G	2.62644e-05	-0.13559	-0.984213
90582345	chr5:90582345:A:G	3.54461e-05	-1.11326e-10	-0.820004
90582350	chr5:90582350:A:G	2.66786e-05	-1.11326e-10	-1.10415
90582682	chr5:90582682:A:T	2.64099e-05	-1.11326e-10	-1.11428
90582752	chr5:90582752:G:A	2.63266e-05	-1.11326e-10	-1.11744
90582875	chr5:90582875:T:G	2.61721e-05	-0.250411	-0.87291
90583126	chr5:90583126:C:T	2.66891e-05	-1.11326e-10	-1.10376
90583261	chr5:90583261:G:A	2.79689e-05	-1.11326e-10	-1.05692
90583442	chr5:90583442:T:C	4.45663e-05	-0.116131	-0.474907
90583690	chr5:90583690:G:A	4.83827e-05	-1.11326e-10	-0.508873
90583740	chr5:90583740:A:G	3.59881e-05	-1.11326e-10	-0.804827
90583845	chr5:90583845:AAT:A	2.30838e-05	-0.566534	-0.682353
90584046	chr5:90584046:G:A	3.51535e-05	-1.11326e-10	-0.828292
90584139	chr5:90584139:T:C	2.73144e-05	-0.120753	-0.959847
90584432	chr5:90584432:A:G	2.70632e-05	-0.127512	-0.962331
90584915	chr5:90584915:A:T	2.63681e-05	-1.11326e-10	-1.11586
90584935	chr5:90584935:G:A	2.77251e-05	0.0878221	-1.1535
90585527	chr5:90585527:T:C	2.55751e-05	0.00605935	-1.15246
90586036	chr5:90586036:A:G	0.000499942	2.43165	-0.60518
90586198	chr5:90586198:C:G	6.51936e-05	-1.11326e-10	-0.210655
90586251	chr5:90586251:A:G	2.64554e-05	0.0375767	-1.15013
90586349	chr5:90586349:C:T	3.44714e-05	-1.11326e-10	-0.847886
90586397	chr5:90586397:A:C	3.57638e-05	-1.11326e-10	-0.811079
90586510	chr5:90586510:A:G	0.000521328	2.46725	-0.598883
90586568	chr5:90586568:C:A	2.89464e-05	-1.11326e-10	-1.02257
90586801	chr5:90586801:G:T	1.56504e-05	-0.46548	-1.17204
90587297	chr5:90587297:C:T	1.4102e-05	-1.13473	-0.606965
90587565	chr5:90587565:T:C	3.44402e-05	0.318665	-1.16746
90587621	chr5:90587621:A:G	2.86381e-05	-1.11326e-10	-1.03328
90587704	chr5:90587704:C:T	3.72204e-05	0.387655	-1.15881
90587875	chr5:90587875:A:G	2.03818e-05	-0.312676	-1.0607
90587908	chr5:90587908:GT:G	3.00408e-05	-1.11326e-10	-0.985461
90588003	chr5:90588003:C:T	2.08365e-05	-0.301211	-1.0501
90588472	chr5:90588472:C:T	2.77883e-05	-1.0634	-2.46166e-10
90588564	chr5:90588564:C:T	1.74801e-05	-1.52695	-2.46166e-10
90588710	chr5:90588710:C:G	2.03629e-05	-0.316029	-1.05827
90588985	chr5:90588985:A:C	6.67179e-05	-1.11326e-10	-0.187543
90589646	chr5:90589646:G:A	3.15925e-05	-1.11326e-10	-0.935098
90589698	chr5:90589698:G:A	2.47797e-05	-1.11326e-10	-1.17799
90589858	chr5:90589858:G:A	1.70112e-05	-1.55415	-2.46166e-10
90590111	chr5:90590111:C:T	2.8068e-05	-1.11326e-10	-1.05339
90591040	chr5:90591040:A:G	2.68409e-05	-1.11326e-10	-1.09809
90591260	chr5:90591260:A:G	2.70061e-05	-1.11326e-10	-1.09195
90591404	chr5:90591404:T:A	3.73559e-05	-1.11326e-10	-0.767526
90591618	chr5:90591618:CTGACCACTAGGGAATTGTAAA:C	4.12545e-05	-1.11326e-10	-0.668257
90591866	chr5:90591866:T:C	7.09759e-06	-1.23773	-1.19053
90591982	chr5:90591982:T:A	2.31779e-05	-0.190019	-1.0548
90592154	chr5:90592154:T:A	2.67165e-05	-1.11326e-10	-1.10273
90592378	chr5:90592378:G:C	3.45503e-05	-1.11326e-10	-0.845599
90592393	chr5:90592393:T:C	2.53891e-05	-1.11326e-10	-1.1537
90592618	chr5:90592618:G:A	2.65758e-05	-1.11326e-10	-1.10802
90592678	chr5:90592678:A:G	1.92421e-05	-1.43092	-2.46166e-10
90592746	chr5:90592746:C:A	3.59962e-05	0.365316	-1.16992
90592783	chr5:90592783:C:T	0.000477326	2.54062	-0.760432
90592981	chr5:90592981:T:C	2.62568e-05	-1.11326e-10	-1.12009
90593249	chr5:90593249:C:T	2.87013e-05	-1.11326e-10	-1.03107
90593506	chr5:90593506:G:A	3.43471e-05	-1.11326e-10	-0.8515
90593575	chr5:90593575:T:C	1.57992e-05	-0.47807	-1.14999
90593576	chr5:90593576:G:A	6.39677e-06	-1.34415	-1.18807
90593802	chr5:90593802:G:GT	2.45375e-05	-1.11326e-10	-1.18782
90593833	chr5:90593833:T:C	1.8266e-05	-1.02722	-0.455758
90594104	chr5:90594104:G:T	2.54489e-05	-1.11326e-10	-1.15134
90594186	chr5:90594186:A:G	3.33405e-05	-1.11326e-10	-0.881244
90594304	chr5:90594304:CTTGTGAGTTG:C	2.95195e-05	-1.11326e-10	-1.00296
90594314	chr5:90594314:G:C	1.04827e-05	-0.897493	-1.14079
90594383	chr5:90594383:T:G	2.68718e-05	-1.11326e-10	-1.09694
90594417	chr5:90594417:C:T	1.33123e-05	-1.23422	-0.565103
90594537	chr5:90594537:G:GATTTGGCA	1.14758e-05	-0.762747	-1.18503
90594668	chr5:90594668:T:C	7.53e-05	1.12014	-1.18667
90595901	chr5:90595901:CTCCCTCCCGGATGGGGT:C	1.43839e-05	-1.18332	-0.538586
90596119	chr5:90596119:G:A	6.14371e-05	-1.11326e-10	-0.270002
90596158	chr5:90596158:C:T	2.83136e-05	-1.11326e-10	-1.04467
90596314	chr5:90596314:C:A	2.67856e-05	-1.11326e-10	-1.10015
90597519	chr5:90597519:C:T	6.39909e-05	-0.229276	-2.46166e-10
90597736	chr5:90597736:GAGAAGAGAAGAGAGGA:G	2.45547e-05	-1.11326e-10	-1.18711
90598067	chr5:90598067:G:A	2.64181e-05	-1.11326e-10	-1.11397
90598113	chr5:90598113:G:C	3.24594e-05	-1.11326e-10	-0.908025
90598384	chr5:90598384:C:T	1.34523e-05	-1.19192	-0.596946
90598496	chr5:90598496:T:C	2.8664e-05	-1.11326e-10	-1.03237
90599202	chr5:90599202:T:A	7.2727e-06	-1.21369	-1.1902
90599486	chr5:90599486:C:T	1.48375e-05	-0.500558	-1.1903
90599615	chr5:90599615:T:C	3.04118e-05	-1.11326e-10	-0.973185
90599623	chr5:90599623:T:A	2.57229e-05	-1.11326e-10	-1.14064
90599969	chr5:90599969:T:C	9.26247e-05	1.31057	-1.17003
90600308	chr5:90600308:C:T	1.46799e-05	-1.16552	-0.536017
90600941	chr5:90600941:G:A	1.45675e-05	-1.18594	-0.523283
90600974	chr5:90600974:C:T	6.22481e-05	0.859842	-1.11673
90601095	chr5:90601095:G:A	5.3325e-05	-1.11326e-10	-0.41161
90601364	chr5:90601364:C:A	5.36809e-05	-1.11326e-10	-0.40496
90601412	chr5:90601412:A:G	6.22056e-05	0.841817	-1.09939
90601523	chr5:90601523:A:T	1.48006e-05	-1.16516	-0.528191
90602352	chr5:90602352:A:G	7.81363e-05	1.15189	-1.18145
90602419	chr5:90602419:T:A	2.47026e-05	-1.11326e-10	-1.18111
90603202	chr5:90603202:G:A	1.34984e-05	-1.20106	-0.584382
90603558	chr5:90603558:T:G	6.44148e-05	-1.11326e-10	-0.222672
90603663	chr5:90603663:G:A	6.76768e-05	-1.11326e-10	-0.173272
90603760	chr5:90603760:C:G	2.5975e-05	-1.11326e-10	-1.13088
90603821	chr5:90603821:G:A	5.48715e-05	-1.11326e-10	-0.383023
90604703	chr5:90604703:A:T	3.49638e-05	-1.11326e-10	-0.833703
90605058	chr5:90605058:T:C	7.27567e-05	-1.11326e-10	-0.100895
90605106	chr5:90605106:C:T	6.2944e-05	-1.11326e-10	-0.245771
90605201	chr5:90605201:G:A	3.06216e-05	-1.11326e-10	-0.966309
90605498	chr5:90605498:A:G	0.000283462	2.20787	-0.948812
90605558	chr5:90605558:G:A	6.15165e-05	-1.11326e-10	-0.268711
90605640	chr5:90605640:T:G	4.25998e-05	-1.11326e-10	-0.636168
90606031	chr5:90606031:C:T	1.32368e-05	-1.18315	-0.621862
90606127	chr5:90606127:A:G	7.49301e-05	1.11905	-1.19051
90606166	chr5:90606166:T:G	3.85342e-05	-1.11326e-10	-0.736471
90606224	chr5:90606224:C:T	3.92896e-05	-1.11326e-10	-0.717057
90606373	chr5:90606373:G:T	4.66948e-05	-1.11326e-10	-0.544384
90606430	chr5:90606430:G:A	4.70331e-05	-1.11326e-10	-0.537165
90606804	chr5:90606804:C:T	3.35622e-05	-1.11326e-10	-0.874615
90607029	chr5:90607029:T:G	0.000381076	2.11332	-0.558335
90607135	chr5:90607135:G:A	2.71709e-05	-0.0993481	-0.98652
90607575	chr5:90607575:T:C	5.68335e-05	-1.11326e-10	-0.347891
90607676	chr5:90607676:G:A	4.19584e-05	-1.11326e-10	-0.651338
90607816	chr5:90607816:A:G	3.10782e-05	-1.11326e-10	-0.951508
90607986	chr5:90607986:C:T	3.53709e-05	-1.11326e-10	-0.822128
90608095	chr5:90608095:A:G	2.56538e-05	-1.11326e-10	-1.14333
90608147	chr5:90608147:A:G	4.18701e-05	-1.11326e-10	-0.653444
90608294	chr5:90608294:G:T	3.5922e-05	-1.11326e-10	-0.806667
90608295	chr5:90608295:T:A	3.72441e-05	-1.11326e-10	-0.770522
90609325	chr5:90609325:A:T	3.3369e-05	-0.880389	-2.46166e-10
90609568	chr5:90609568:G:T	2.94159e-05	-1.11326e-10	-1.00648
90609745	chr5:90609745:A:G	7.75554e-05	1.06478	-1.1018
90609800	chr5:90609800:A:G	3.55844e-05	-1.11326e-10	-0.81611
90610074	chr5:90610074:A:G	4.49794e-05	-1.11326e-10	-0.581811
90610294	chr5:90610294:TAGG:T	0.000151342	-1.11326e-10	0.631529
90610341	chr5:90610341:C:T	3.63824e-05	-1.11326e-10	-0.793931
90610428	chr5:90610428:A:G	3.51869e-05	-1.11326e-10	-0.827343
90610723	chr5:90610723:G:A	0.000100449	1.26668	-1.04505
90611656	chr5:90611656:C:T	3.37397e-05	-1.11326e-10	-0.869342
90612773	chr5:90612773:C:T	9.44546e-05	1.34969	-1.18959
90613088	chr5:90613088:C:T	9.09601e-06	-1.00673	-1.17345
90613455	chr5:90613455:A:G	0.00010985	1.50208	-1.19097
90613550	chr5:90613550:T:C	8.53266e-05	-1.11326e-10	0.0584703
90613676	chr5:90613676:C:A	1.30802e-05	-1.23864	-0.578273
90613720	chr5:90613720:T:G	3.60912e-05	-1.11326e-10	-0.801968
90613792	chr5:90613792:A:G	3.63553e-05	-1.11326e-10	-0.794677
90613798	chr5:90613798:G:A	2.48283e-05	-1.11326e-10	-1.17603
90613905	chr5:90613905:A:T	3.63032e-05	-1.11326e-10	-0.796112
90613962	chr5:90613962:A:C	2.74623e-05	-0.101466	-0.973737
90614178	chr5:90614178:T:A	3.61102e-05	-1.11326e-10	-0.80144
90614432	chr5:90614432:T:A	1.23765e-05	-1.25913	-0.613088
90614433	chr5:90614433:T:A	1.23932e-05	-1.25369	-0.617177
90615552	chr5:90615552:A:G	2.55291e-05	-1.11326e-10	-1.1482
90615626	chr5:90615626:T:A	3.3616e-05	-1.11326e-10	-0.873013
90616007	chr5:90616007:C:T	2.51378e-05	-0.103271	-1.06037
90616060	chr5:90616060:A:G	4.68086e-05	-0.541949	-2.46166e-10
90616211	chr5:90616211:T:A	2.06573e-05	-1.35995	-2.46166e-10
90616590	chr5:90616590:A:G	4.09676e-05	-0.675235	-2.46166e-10
90616832	chr5:90616832:C:T	1.30467e-05	-1.17811	-0.641379
90616836	chr5:90616836:T:C	4.4754e-05	-1.11326e-10	-0.586836
90617171	chr5:90617171:T:A	4.24166e-05	-1.11326e-10	-0.640477
90617249	chr5:90617249:T:C	3.13603e-05	-1.11326e-10	-0.942473
90617285	chr5:90617285:A:G	3.12582e-05	-1.11326e-10	-0.945735
90617466	chr5:90617466:C:T	3.71101e-05	-1.11326e-10	-0.774126
90617923	chr5:90617923:C:T	5.5164e-05	-1.11326e-10	-0.377706
90618317	chr5:90618317:C:T	3.59654e-05	-1.11326e-10	-0.80546
90618586	chr5:90618586:G:C	2.45727e-05	-1.11326e-10	-1.18638
90618797	chr5:90618797:C:T	9.19769e-05	1.3245	-1.19098
90618870	chr5:90618870:A:G	0.000698747	3.06113	-0.899854
90618937	chr5:90618937:A:G	3.3796e-05	-1.11326e-10	-0.867674
90619108	chr5:90619108:T:G	1.80351e-05	-1.4957	-2.46166e-10
90619648	chr5:90619648:C:T	4.2921e-05	-1.11326e-10	-0.628655
90619920	chr5:90619920:A:G	3.32987e-05	-1.11326e-10	-0.882499
90620122	chr5:90620122:G:A	8.15127e-05	1.20356	-1.19082
90620154	chr5:90620154:T:C	2.67073e-05	-1.11326e-10	-1.10308
90620312	chr5:90620312:G:A	8.73137e-05	1.22278	-1.14129
90620444	chr5:90620444:A:G	0.000505026	3.02373	-1.18714
90620452	chr5:90620452:T:C	2.21049e-05	-0.395252	-0.896965
90620757	chr5:90620757:C:T	1.28119e-05	-1.23858	-0.599065
90620825	chr5:90620825:G:A	2.05237e-05	-1.36643	-2.46166e-10
90621891	chr5:90621891:A:G	3.42596e-05	-1.11326e-10	-0.854049
90622166	chr5:90622166:G:T	4.40595e-05	-1.11326e-10	-0.602476
90622190	chr5:90622190:G:C	2.57458e-05	-1.11326e-10	-1.13975
90622428	chr5:90622428:T:C	4.0248e-05	-1.11326e-10	-0.692955
90622516	chr5:90622516:C:T	2.69286e-05	-1.11326e-10	-1.09483
90622541	chr5:90622541:G:A	2.452e-05	-1.11326e-10	-1.18853
90622815	chr5:90622815:A:C	9.5181e-06	-1.52494	-0.609877
90622817	chr5:90622817:T:G	9.54077e-06	-1.52257	-0.609877
90622819	chr5:90622819:CA:C	9.5485e-06	-1.52176	-0.609877
90622822	chr5:90622822:CCT:C	9.55012e-06	-1.52159	-0.609877
90622887	chr5:90622887:T:C	0.000411677	2.00003	-0.367802
90622908	chr5:90622908:T:G	1.42234e-05	-0.856754	-0.876372
90622987	chr5:90622987:C:T	2.71903e-05	-1.11326e-10	-1.08516
90623188	chr5:90623188:A:G	7.85529e-05	1.16574	-1.18998
90623587	chr5:90623587:G:A	0.000110722	1.5072	-1.18819
90624003	chr5:90624003:A:G	0.000107863	1.48155	-1.1887
90624009	chr5:90624009:A:G	0.000103166	1.43889	-1.19057
90624033	chr5:90624033:T:A	2.5321e-05	-1.11326e-10	-1.15638
90624751	chr5:90624751:A:G	4.40416e-05	-1.11326e-10	-0.602881
90624772	chr5:90624772:T:G	2.65358e-05	-1.11326e-10	-1.10952
90625299	chr5:90625299:T:C	2.52569e-05	-1.11326e-10	-1.15892
90625610	chr5:90625610:G:T	3.22698e-05	-1.11326e-10	-0.913885
90625701	chr5:90625701:C:T	2.82602e-05	-1.11326e-10	-1.04656
90625702	chr5:90625702:G:A	8.17955e-05	1.20625	-1.19004
90625761	chr5:90625761:C:T	3.19833e-05	-1.11326e-10	-0.922802
90625843	chr5:90625843:A:G	9.5842e-05	1.26335	-1.08867
90626260	chr5:90626260:A:G	1.50904e-05	-1.1397	-0.53425
90626628	chr5:90626628:A:G	2.58644e-05	-0.135074	-1.00007
90626946	chr5:90626946:G:A	9.119e-05	1.31263	-1.1877
90627069	chr5:90627069:CA:C	2.45244e-05	-1.11326e-10	-1.18835
90627850	chr5:90627850:A:T	0.000101034	1.41447	-1.18702
90628427	chr5:90628427:ACAAAT:A	2.50389e-05	-1.11326e-10	-1.16759
90629169	chr5:90629169:G:A	0.000129758	-1.11326e-10	0.477652
90629352	chr5:90629352:T:C	2.44606e-05	-1.11326e-10	-1.19095
90629517	chr5:90629517:A:C	3.1343e-05	-1.11326e-10	-0.943026
90629571	chr5:90629571:G:A	2.65425e-05	-1.11326e-10	-1.10927
90629593	chr5:90629593:C:T	0.000104782	1.45367	-1.18981
90629761	chr5:90629761:A:G	0.000104934	1.45609	-1.19077
90630078	chr5:90630078:G:A	0.000290389	2.29682	-1.01362
90630192	chr5:90630192:T:C	0.000101447	1.42242	-1.1909
90631370	chr5:90631370:G:T	0.000444305	1.70849	-2.46166e-10
90631448	chr5:90631448:C:T	2.64299e-05	-1.11326e-10	-1.11352
90631523	chr5:90631523:A:G	2.5942e-05	-1.11326e-10	-1.13215
90631537	chr5:90631537:A:G	2.58917e-05	-0.0503794	-1.08371
90631550	chr5:90631550:T:C	2.47218e-05	-1.11326e-10	-1.18033
90632421	chr5:90632421:G:A	9.55507e-05	1.36125	-1.18961
90632558	chr5:90632558:T:C	0.000310752	2.35438	-1.0034
90633159	chr5:90633159:G:T	2.73381e-05	-1.11326e-10	-1.07973
90633174	chr5:90633174:A:G	8.49865e-06	-1.33818	-0.909927
90633499	chr5:90633499:C:T	3.15394e-05	-1.11326e-10	-0.936778
90633533	chr5:90633533:A:G	3.43517e-05	-1.11326e-10	-0.851365
90633535	chr5:90633535:A:G	0.000101535	1.42331	-1.19092
90634013	chr5:90634013:G:A	6.05772e-05	-1.11326e-10	-0.284097
90634018	chr5:90634018:A:C	3.53145e-05	-1.11326e-10	-0.823723
90634086	chr5:90634086:A:G	2.42672e-05	-0.145067	-1.05382
90634332	chr5:90634332:A:G	2.59235e-05	-1.11326e-10	-1.13287
90635275	chr5:90635275:T:C	5.13619e-05	-1.11326e-10	-0.44912
90635463	chr5:90635463:A:G	2.90431e-05	-1.11326e-10	-1.01924
90635613	chr5:90635613:G:A	5.00339e-05	-1.11326e-10	-0.475316
90635734	chr5:90635734:G:A	3.57285e-05	-1.11326e-10	-0.812067
90636502	chr5:90636502:T:G	9.79159e-05	1.38701	-1.19092
90636537	chr5:90636537:G:A	0.000370206	2.38489	-0.85885
90636880	chr5:90636880:A:C	3.24727e-05	-1.11326e-10	-0.907618
90637083	chr5:90637083:C:A	2.44934e-05	-1.11326e-10	-1.18961
90637280	chr5:90637280:T:C	2.91225e-05	-1.11326e-10	-1.01651
90637317	chr5:90637317:C:T	0.000308962	2.33866	-0.993463
90637379	chr5:90637379:A:G	8.99494e-06	-1.30254	-0.888813
90637470	chr5:90637470:TAG:T	1.34585e-05	-0.712738	-1.07567
90637622	chr5:90637622:T:C	4.19316e-05	-1.11326e-10	-0.651976
90638172	chr5:90638172:G:A	6.01147e-05	-1.11326e-10	-0.291762
90638257	chr5:90638257:G:A	0.0001074	1.47952	-1.19098
90638499	chr5:90638499:G:C	5.00672e-05	-1.11326e-10	-0.47465
90638771	chr5:90638771:A:G	0.000130734	-1.11326e-10	0.485147
90638979	chr5:90638979:G:A	1.24396e-05	-1.22814	-0.638996
90639011	chr5:90639011:A:G	4.34712e-05	-1.11326e-10	-0.615918
90639026	chr5:90639026:A:C	0.000102498	1.43237	-1.19055
90639147	chr5:90639147:A:G	2.14789e-05	-0.239877	-1.08107
90639341	chr5:90639341:T:C	0.000297171	2.31829	-1.012
90639709	chr5:90639709:G:A	3.48911e-05	-1.11326e-10	-0.835784
90639769	chr5:90639769:T:C	0.000112223	1.5234	-1.19093
90639828	chr5:90639828:GAGTGAA:G	2.4684e-05	-1.11326e-10	-1.18186
90640258	chr5:90640258:A:G	9.21885e-05	1.32679	-1.19097
90640498	chr5:90640498:G:A	3.14411e-05	-0.939901	-2.46166e-10
90640984	chr5:90640984:G:A	2.53231e-05	-1.11326e-10	-1.1563
90641300	chr5:90641300:T:G	3.18889e-05	-1.11326e-10	-0.92576
90641495	chr5:90641495:A:G	0.00010496	1.45644	-1.19088
90641510	chr5:90641510:T:G	1.99136e-05	-0.548441	-0.848174
90641613	chr5:90641613:A:G	0.000100144	1.40949	-1.1909
90641877	chr5:90641877:T:C	8.71781e-05	1.27091	-1.19097
90641902	chr5:90641902:A:C	9.58247e-05	1.36548	-1.19098
90642330	chr5:90642330:T:C	1.69118e-05	-1.56	-2.46166e-10
90642443	chr5:90642443:T:C	5.62285e-05	-1.11326e-10	-0.358593
90642487	chr5:90642487:T:A	3.22102e-05	-1.11326e-10	-0.915734
90642617	chr5:90642617:G:T	9.86807e-05	1.39485	-1.19098
90642770	chr5:90642770:C:T	0.000422319	2.21221	-0.554469
90643052	chr5:90643052:T:A	2.44963e-05	-1.11326e-10	-1.18949
90643250	chr5:90643250:G:A	0.000470938	2.31919	-0.552476
90643534	chr5:90643534:C:T	2.59427e-05	-1.11326e-10	-1.13213
90643663	chr5:90643663:G:A	0.000100547	1.41343	-1.19083
90644159	chr5:90644159:A:G	2.68109e-05	-1.11326e-10	-1.09921
90644672	chr5:90644672:C:G	9.67525e-05	1.37512	-1.19098
90644696	chr5:90644696:C:A	7.24217e-05	-1.11326e-10	-0.10551
90644954	chr5:90644954:A:G	9.98879e-05	1.40694	-1.1909
90645378	chr5:90645378:G:A	3.03053e-05	-1.11326e-10	-0.976695
90645423	chr5:90645423:A:T	1.40084e-05	-1.23319	-0.51517
90645706	chr5:90645706:T:C	3.43003e-05	-1.11326e-10	-0.852863
90646204	chr5:90646204:A:G	3.99177e-05	-1.11326e-10	-0.701196
90646588	chr5:90646588:C:T	0.000223556	1.98939	-0.967744
90646706	chr5:90646706:T:C	3.17188e-05	-1.11326e-10	-0.931108
90646770	chr5:90646770:TTC:T	0.000148004	1.69686	-1.08764
90646777	chr5:90646777:T:TC	0.000192554	1.98455	-1.11219
90646962	chr5:90646962:C:T	0.000122296	-1.11326e-10	0.418429
90646974	chr5:90646974:A:G	9.66428e-06	-0.944706	-1.17487
90647051	chr5:90647051:T:C	3.49494e-05	-1.11326e-10	-0.834114
90647754	chr5:90647754:G:T	0.000155532	1.71057	-1.05174
90647838	chr5:90647838:A:G	3.38883e-05	0.240801	-1.10575
90647853	chr5:90647853:T:C	2.44897e-05	-1.11326e-10	-1.18977
90647874	chr5:90647874:C:T	7.19393e-06	-1.39689	-1.01789
90647882	chr5:90647882:G:A	1.41751e-05	-0.798514	-0.938017
90648121	chr5:90648121:T:C	0.000189417	1.90572	-1.04979
90648236	chr5:90648236:T:C	0.000187758	1.9138	-1.06667
90648494	chr5:90648494:C:T	1.00369e-05	-0.912594	-1.16915
90648697	chr5:90648697:T:C	0.000190411	1.76508	-0.903908
90648844	chr5:90648844:A:G	3.47788e-05	-1.11326e-10	-0.839009
90649027	chr5:90649027:C:T	3.01421e-05	-1.11326e-10	-0.982094
90649271	chr5:90649271:G:T	1.1396e-05	-0.771424	-1.18333
90649566	chr5:90649566:G:A	3.15447e-05	-1.11326e-10	-0.936612
90649672	chr5:90649672:A:T	6.98742e-05	-1.11326e-10	-0.14132
90650416	chr5:90650416:C:T	8.27013e-05	-1.11326e-10	0.0272186
90651016	chr5:90651016:T:C	3.10034e-05	-1.11326e-10	-0.953919
90651203	chr5:90651203:G:T	0.000206164	1.95342	-1.01276
90651251	chr5:90651251:A:G	4.90735e-05	-1.11326e-10	-0.494697
90651430	chr5:90651430:C:T	1.46227e-05	-0.768609	-0.936836
90651878	chr5:90651878:G:A	7.40338e-06	-1.37073	-1.01535
90652041	chr5:90652041:C:T	3.3788e-05	-1.11326e-10	-0.86791
90652182	chr5:90652182:T:C	0.000191635	1.89283	-1.02526
90652411	chr5:90652411:C:G	2.96014e-05	-1.11326e-10	-1.00019
90652488	chr5:90652488:A:G	0.000102183	-1.11326e-10	0.23875
90653530	chr5:90653530:G:A	0.000151607	-1.11326e-10	0.633272
90653828	chr5:90653828:T:C	4.23669e-05	-1.11326e-10	-0.641648
90653834	chr5:90653834:A:G	2.50479e-05	-1.11326e-10	-1.16723
90654271	chr5:90654271:G:T	3.27229e-05	-1.11326e-10	-0.899941
90654303	chr5:90654303:G:A	0.000102353	-1.11326e-10	0.240415
90654455	chr5:90654455:A:G	2.25351e-05	-0.850574	-0.422368
90654486	chr5:90654486:G:T	4.72104e-05	-1.11326e-10	-0.533403
90654715	chr5:90654715:C:T	3.22901e-05	-1.11326e-10	-0.913256
90654753	chr5:90654753:A:G	6.46167e-06	-1.3477	-1.17443
90654926	chr5:90654926:T:C	5.45299e-05	-1.11326e-10	-0.389267
90654935	chr5:90654935:G:A	0.000163312	1.80248	-1.09484
90654970	chr5:90654970:G:A	0.000308277	2.53385	-1.19086
90655624	chr5:90655624:T:C	0.000109645	1.29422	-0.984993
90655932	chr5:90655932:C:T	0.000166296	1.91164	-1.18589
90655936	chr5:90655936:C:T	5.95141e-06	-1.41355	-1.19084
90656063	chr5:90656063:A:G	5.86343e-05	-1.11326e-10	-0.316696
90656185	chr5:90656185:G:A	6.02517e-06	-1.40109	-1.19098
90656769	chr5:90656769:A:G	4.02705e-05	-1.11326e-10	-0.692397
90656789	chr5:90656789:A:T	3.85464e-05	-1.11326e-10	-0.736153
90657162	chr5:90657162:G:A	1.47695e-05	-1.1938	-0.501652
90657238	chr5:90657238:A:G	3.09451e-05	-1.11326e-10	-0.955802
90657329	chr5:90657329:ATTTG:A	2.87263e-05	-1.11326e-10	-1.0302
90657358	chr5:90657358:C:T	0.00018887	1.79574	-0.942694
90657464	chr5:90657464:A:G	0.000190998	2.05223	-1.18798
90657733	chr5:90657733:T:A	8.37286e-06	-1.37528	-0.887743
90657750	chr5:90657750:AGAT:A	5.14456e-05	-1.11326e-10	-0.447492
90658032	chr5:90658032:C:T	6.96971e-06	-1.33455	-1.1119
90658297	chr5:90658297:G:T	2.44811e-05	-1.11326e-10	-1.19011
90658367	chr5:90658367:T:C	1.89805e-05	-1.16358	-0.281024
90658456	chr5:90658456:C:T	3.07058e-05	-1.11326e-10	-0.963565
90658622	chr5:90658622:T:C	3.12995e-05	-1.11326e-10	-0.944415
90658624	chr5:90658624:G:A	3.1492e-05	-1.11326e-10	-0.938282
90659292	chr5:90659292:A:G	2.45738e-05	-1.11326e-10	-1.18633
90659308	chr5:90659308:T:G	0.000170106	1.93921	-1.1908
90660966	chr5:90660966:A:T	0.000305737	2.07577	-0.741058
90661033	chr5:90661033:A:G	0.000327835	2.52099	-1.1165
90661034	chr5:90661034:A:G	1.25756e-05	-1.22945	-0.626809
90661149	chr5:90661149:T:C	0.000143414	1.57531	-0.99759
90661174	chr5:90661174:A:G	2.45832e-05	-1.11326e-10	-1.18595
90661200	chr5:90661200:C:T	0.000248111	2.25561	-1.12974
90661273	chr5:90661273:G:T	0.000135575	1.5347	-1.01319
90661300	chr5:90661300:C:T	2.44822e-05	-1.11326e-10	-1.19007
90661942	chr5:90661942:T:C	3.2031e-05	-0.921312	-2.46166e-10
90662339	chr5:90662339:G:A	7.0447e-06	-1.5405	-0.895238
90662439	chr5:90662439:T:C	8.02925e-06	-1.56424	-0.740681
90662440	chr5:90662440:A:G	1.3335e-05	-1.56028	-0.237344
90662468	chr5:90662468:C:T	0.000523629	2.62107	-0.748306
90662513	chr5:90662513:C:G	2.82156e-05	-1.11326e-10	-1.04814
90662651	chr5:90662651:A:T	0.000257806	2.29637	-1.13218
90662745	chr5:90662745:A:G	2.45948e-05	-1.11326e-10	-1.18548
90662781	chr5:90662781:T:G	5.3009e-05	-1.11326e-10	-0.417554
90664536	chr5:90664536:A:G	0.000632623	2.69569	-0.633832
90664920	chr5:90664920:T:G	0.00025967	2.09661	-0.925213
90664957	chr5:90664957:T:A	6.93281e-06	-1.38536	-1.0664
90665194	chr5:90665194:G:C	5.21322e-05	-1.11326e-10	-0.434233
90665399	chr5:90665399:G:A	0.0005146	2.67977	-0.824399
90665515	chr5:90665515:T:G	3.28576e-05	-1.11326e-10	-0.895833
90665729	chr5:90665729:C:T	5.97963e-06	-1.42187	-1.17779
90666515	chr5:90666515:C:T	3.02166e-05	-1.11326e-10	-0.979625
90666621	chr5:90666621:G:A	3.10492e-05	-1.11326e-10	-0.952442
90666941	chr5:90666941:C:T	5.09186e-05	-1.11326e-10	-0.457789
90667082	chr5:90667082:ATGTG:A	3.10779e-05	-1.11326e-10	-0.95152
90667124	chr5:90667124:G:A	2.81464e-05	-1.11326e-10	-1.0506
90667256	chr5:90667256:C:T	6.57952e-06	-1.32471	-1.17934
90667404	chr5:90667404:A:G	0.000162434	1.67715	-0.974893
90667850	chr5:90667850:G:T	4.64428e-05	-1.11326e-10	-0.549795
90667984	chr5:90667984:C:T	3.59801e-05	-1.11326e-10	-0.805049
90668171	chr5:90668171:A:C	1.47016e-05	-1.55585	-0.144209
90668272	chr5:90668272:T:C	5.65828e-06	-1.46454	-1.19036
90668481	chr5:90668481:C:T	1.37633e-05	-1.19202	-0.573995
90668736	chr5:90668736:G:T	0.00055693	2.70561	-0.771189
90668754	chr5:90668754:T:C	7.39191e-06	-1.45833	-0.929301
90668779	chr5:90668779:T:G	2.4473e-05	-1.11326e-10	-1.19044
90668935	chr5:90668935:C:T	2.98077e-05	-1.11326e-10	-0.99325
90669724	chr5:90669724:TTGTTTGAGGTATG:T	3.27274e-05	-1.11326e-10	-0.899805
90670348	chr5:90670348:C:G	4.07872e-05	-1.11326e-10	-0.679649
90670468	chr5:90670468:G:A	1.79165e-05	-1.39642	-0.105872
90670942	chr5:90670942:C:T	0.000169426	1.91922	-1.17482
90670978	chr5:90670978:G:A	2.454e-05	-1.18771	-2.46166e-10
90671039	chr5:90671039:C:T	3.51802e-05	-1.11326e-10	-0.827532
90671079	chr5:90671079:A:C	5.43425e-06	-1.52699	-1.16831
90671212	chr5:90671212:C:A	9.42287e-06	-1.28617	-0.858712
90671341	chr5:90671341:A:G	0.000308943	1.8178	-0.472658
90671461	chr5:90671461:G:A	2.9483e-05	-1.11326e-10	-1.0042
90672058	chr5:90672058:A:C	0.000101688	0.233897	-2.46166e-10
90672254	chr5:90672254:C:T	4.12138e-05	-1.11326e-10	-0.669242
90672272	chr5:90672272:A:C	5.98292e-06	-1.41017	-1.18894
90672349	chr5:90672349:G:C	3.38014e-05	-1.11326e-10	-0.867513
90672657	chr5:90672657:T:C	3.2418e-05	-1.11326e-10	-0.909302
90672842	chr5:90672842:T:C	2.4716e-05	-1.11326e-10	-1.18057
90672956	chr5:90672956:G:A	0.000143647	1.60113	-1.02179
90673417	chr5:90673417:A:C	2.54048e-05	-1.11326e-10	-1.15308
90673507	chr5:90673507:A:C	3.72217e-05	-1.11326e-10	-0.771124
90674341	chr5:90674341:C:T	1.7804e-05	-1.50859	-2.46166e-10
90674414	chr5:90674414:T:C	2.46554e-05	-1.11326e-10	-1.18302
90674860	chr5:90674860:T:C	0.000595903	2.72569	-0.723627
90675436	chr5:90675436:G:A	3.22171e-05	-0.91552	-2.46166e-10
90675598	chr5:90675598:C:T	3.79337e-05	-1.11326e-10	-0.752177
90675779	chr5:90675779:C:T	2.96058e-05	-1.11326e-10	-1.00005
90676112	chr5:90676112:A:G	5.48309e-05	-1.11326e-10	-0.383763
90676555	chr5:90676555:G:C	3.7223e-05	-1.11326e-10	-0.77109
90676604	chr5:90676604:C:A	7.00662e-05	-1.11326e-10	-0.138576
90676726	chr5:90676726:G:T	1.8064e-05	-1.49409	-2.46166e-10
90676914	chr5:90676914:T:G	5.95804e-06	-1.51093	-1.09235
90676939	chr5:90676939:G:A	7.29248e-06	-1.56696	-0.83421
90676989	chr5:90676989:C:T	0.000131864	1.61356	-1.11981
90677027	chr5:90677027:G:T	2.50071e-05	-1.11326e-10	-1.16886
90677201	chr5:90677201:G:A	0.000183349	1.984	-1.16062
90677602	chr5:90677602:T:C	3.81004e-05	-1.11326e-10	-0.74779
90677927	chr5:90677927:A:G	2.53415e-05	-1.11326e-10	-1.15557
90678265	chr5:90678265:G:A	0.000166151	1.88231	-1.15743
90679192	chr5:90679192:T:C	0.000235497	1.7304	-0.656716
90679195	chr5:90679195:A:G	0.000114379	1.46927	-1.11776
90679203	chr5:90679203:A:G	4.12818e-05	-1.11326e-10	-0.667596
90679261	chr5:90679261:TAAA:T	5.95693e-06	-1.41341	-1.19006
90679385	chr5:90679385:A:G	7.30213e-06	-1.56648	-0.833371
90679810	chr5:90679810:A:G	7.38115e-06	-1.56585	-0.82324
90679812	chr5:90679812:T:A	0.000264596	1.88964	-0.699449
90679963	chr5:90679963:T:C	5.75493e-06	-1.50849	-1.12947
90680001	chr5:90680001:G:A	8.40588e-06	-1.18588	-1.07321
90680310	chr5:90680310:G:A	2.44979e-05	-1.11326e-10	-1.18943
90680352	chr5:90680352:A:C	7.73541e-06	-1.15374	-1.18847
90680353	chr5:90680353:T:C	2.67982e-05	-1.11326e-10	-1.09968
90680480	chr5:90680480:A:G	8.83609e-05	-1.11326e-10	0.093413
90680758	chr5:90680758:T:C	0.000512377	2.69887	-0.847826
90680938	chr5:90680938:T:C	6.12856e-05	-1.11326e-10	-0.272472
90680967	chr5:90680967:C:T	5.9242e-05	-1.11326e-10	-0.306385
90681012	chr5:90681012:T:C	3.7648e-05	-1.11326e-10	-0.759737
90681609	chr5:90681609:C:T	3.07002e-05	-1.11326e-10	-0.963747
90681781	chr5:90681781:G:A	4.3228e-05	0.0428281	-0.664357
90682551	chr5:90682551:G:A	4.12357e-05	-0.668711	-2.46166e-10
90682713	chr5:90682713:G:A	2.00991e-05	-1.38734	-2.46166e-10
90683210	chr5:90683210:TTTTA:T	0.000172304	1.94004	-1.1788
90683563	chr5:90683563:T:C	1.1378e-05	-1.04697	-0.909372
90683668	chr5:90683668:C:T	3.85433e-05	-1.11326e-10	-0.736234
90683701	chr5:90683701:C:T	5.95387e-06	-1.56455	-1.03943
90683772	chr5:90683772:G:A	0.000285319	1.96247	-0.696883
90683881	chr5:90683881:C:T	8.20201e-06	-1.0927	-1.19094
90683933	chr5:90683933:G:T	0.000130558	1.59016	-1.10636
90684016	chr5:90684016:C:T	2.80503e-05	-1.11326e-10	-1.05402
90684530	chr5:90684530:G:A	3.85433e-05	-1.11326e-10	-0.736234
90684548	chr5:90684548:A:G	1.08706e-05	-1.07068	-0.931274
90684751	chr5:90684751:T:A	3.58792e-05	-1.11326e-10	-0.807859
90684813	chr5:90684813:C:T	7.18213e-06	-1.56692	-0.849497
90684970	chr5:90684970:A:T	5.86345e-06	-1.43038	-1.1889
90685092	chr5:90685092:T:G	4.15853e-05	-1.11326e-10	-0.660269
90685207	chr5:90685207:TGTTTA:T	0.000168825	1.9097	-1.16885
90685286	chr5:90685286:A:G	1.22176e-05	-1.47124	-0.413896
90685318	chr5:90685318:T:C	0.00026308	1.91784	-0.733397
90685568	chr5:90685568:T:C	8.48066e-06	-1.55634	-0.693893
90685888	chr5:90685888:G:A	2.75855e-05	-1.11326e-10	-1.07073
90686335	chr5:90686335:G:C	2.97331e-05	-1.11326e-10	-0.995755
90686362	chr5:90686362:C:T	6.55365e-06	-1.56662	-0.941376
90686478	chr5:90686478:T:C	2.0938e-05	-1.34645	-2.46166e-10
90686659	chr5:90686659:G:A	2.47631e-05	-1.11326e-10	-1.17866
90686698	chr5:90686698:T:A	4.98287e-05	0.544349	-1.02377
90686728	chr5:90686728:T:C	7.41477e-06	-1.56516	-0.819386
90686904	chr5:90686904:A:G	0.000156426	1.47504	-0.810469
90686907	chr5:90686907:C:A	8.76401e-05	1.09117	-1.00595
90687041	chr5:90687041:T:C	8.00381e-06	-1.1193	-1.1888
90687188	chr5:90687188:T:C	6.55418e-06	-1.56664	-0.941276
90687232	chr5:90687232:A:T	4.62302e-05	-1.11326e-10	-0.554382
90687239	chr5:90687239:G:T	7.53065e-06	-1.19816	-1.17087
90687532	chr5:90687532:T:G	5.93609e-06	-1.41606	-1.1909
90687631	chr5:90687631:A:C	3.9939e-05	-1.11326e-10	-0.700662
90687954	chr5:90687954:C:T	2.85104e-05	-1.11326e-10	-1.03775
90687963	chr5:90687963:G:A	7.59017e-06	-1.18805	-1.17311
90688052	chr5:90688052:G:T	1.92269e-05	-1.43171	-2.46166e-10
90688058	chr5:90688058:A:G	4.33094e-05	-1.11326e-10	-0.619646
90688082	chr5:90688082:C:T	4.00952e-05	-1.11326e-10	-0.69676
90688086	chr5:90688086:G:A	7.50628e-06	-1.19824	-1.17404
90688169	chr5:90688169:A:G	1.8098e-05	-1.49221	-2.46166e-10
90688178	chr5:90688178:G:A	5.06813e-05	-1.11326e-10	-0.462459
90688687	chr5:90688687:A:T	2.44722e-05	-1.19048	-2.46166e-10
90688786	chr5:90688786:T:TA	3.72519e-05	-1.11326e-10	-0.770314
90688842	chr5:90688842:C:T	6.95129e-06	-1.56666	-0.882433
90690065	chr5:90690065:A:G	8.12712e-06	-1.12908	-1.16373
90690294	chr5:90690294:C:T	2.4867e-05	-1.11326e-10	-1.17448
90690573	chr5:90690573:C:A	8.32869e-06	-1.55041	-0.7179
90691146	chr5:90691146:T:G	6.10528e-06	-1.4125	-1.16637
90691257	chr5:90691257:A:G	2.45583e-05	-1.11326e-10	-1.18697
90691260	chr5:90691260:C:CT	2.58229e-05	-1.11326e-10	-1.13676
90691577	chr5:90691577:GT:G	0.000114923	0.356246	-2.46166e-10
90692051	chr5:90692051:A:C	1.688e-05	-1.56189	-2.46166e-10
90692269	chr5:90692269:A:T	9.95431e-05	1.28834	-1.07577
90692324	chr5:90692324:A:G	4.54708e-05	-1.11326e-10	-0.570946
90692349	chr5:90692349:T:C	2.4461e-05	-1.11326e-10	-1.19093
90692462	chr5:90692462:G:A	6.91388e-05	-1.11326e-10	-0.1519
90692687	chr5:90692687:A:G	9.8548e-06	-1.173	-0.927062
90692732	chr5:90692732:G:A	3.57007e-05	-1.11326e-10	-0.812846
90693341	chr5:90693341:T:C	0.000307099	2.01983	-0.680674
90693360	chr5:90693360:C:A	2.4661e-05	-1.11326e-10	-1.1828
90693391	chr5:90693391:A:G	9.09791e-06	-1.19745	-0.982519
90693449	chr5:90693449:T:A	3.6596e-05	-1.11326e-10	-0.788076
90693480	chr5:90693480:T:C	2.05308e-05	-1.36609	-2.46166e-10
90693678	chr5:90693678:A:G	5.02568e-05	-1.11326e-10	-0.470871
90693962	chr5:90693962:G:A	9.91027e-06	-1.15807	-0.936373
90693985	chr5:90693985:A:G	3.04602e-05	-1.11326e-10	-0.971597
90694507	chr5:90694507:A:G	0.000193542	1.85771	-0.980234
90694569	chr5:90694569:T:G	2.73844e-05	-1.11326e-10	-1.07804
90694707	chr5:90694707:C:T	2.46432e-05	-1.11326e-10	-1.18351
90695441	chr5:90695441:T:C	2.73952e-05	-1.11326e-10	-1.07765
90695488	chr5:90695488:CAT:C	6.4573e-06	-1.56687	-0.955935
90696387	chr5:90696387:C:T	0.000126488	1.64248	-1.19035
90696522	chr5:90696522:T:C	9.77734e-06	-1.17688	-0.93107
90697124	chr5:90697124:C:T	2.8053e-05	-1.11326e-10	-1.05392
90697457	chr5:90697457:TGAGGATTAAATGAGCTAATAAAGGTAAAGTGCTTAGCATAGTTCCTGGCAAGTATAG:T	2.88803e-05	-1.11326e-10	-1.02486
90697515	chr5:90697515:C:T	0.000311659	2.16379	-0.809901
90697526	chr5:90697526:G:C	2.44601e-05	-1.11326e-10	-1.19097
90697601	chr5:90697601:T:A	0.000101979	0.236754	-2.46166e-10
90697700	chr5:90697700:ATTCT:A	7.31958e-06	-1.56676	-0.830701
90697749	chr5:90697749:T:C	2.81456e-05	-1.11326e-10	-1.05063
90697798	chr5:90697798:CT:C	8.63947e-05	-1.11326e-10	0.0709103
90697925	chr5:90697925:T:C	0.000348552	2.31719	-0.851424
90698114	chr5:90698114:C:T	0.000119639	0.396465	-2.46166e-10
90698993	chr5:90698993:T:C	2.80205e-05	-1.05508	-2.46166e-10
90699166	chr5:90699166:A:G	4.02808e-05	-1.11326e-10	-0.692142
90699679	chr5:90699679:G:A	2.45107e-05	-1.11326e-10	-1.18891
90699766	chr5:90699766:C:T	2.6099e-05	-1.11326e-10	-1.12612
90699790	chr5:90699790:C:T	1.68217e-05	-1.56535	-2.46166e-10
90699835	chr5:90699835:C:G	4.12757e-05	-1.11326e-10	-0.667742
90699839	chr5:90699839:A:T	9.37836e-06	-1.17125	-0.978362
90700243	chr5:90700243:A:G	2.62662e-05	-1.11973	-2.46166e-10
90700512	chr5:90700512:G:A	0.000184845	2.01949	-1.18799
90700628	chr5:90700628:T:C	2.78511e-05	-1.11326e-10	-1.06115
90700673	chr5:90700673:A:G	3.09475e-05	-1.11326e-10	-0.955725
90700808	chr5:90700808:C:A	0.000236001	2.2633	-1.18748
90700867	chr5:90700867:G:A	5.75092e-06	-1.45836	-1.1803
90700987	chr5:90700987:T:C	3.82377e-05	-1.11326e-10	-0.744193
90701149	chr5:90701149:T:A	5.75402e-06	-1.45884	-1.17928
90701167	chr5:90701167:C:T	7.60282e-06	-1.56593	-0.793563
90701311	chr5:90701311:A:G	2.40881e-05	-1.2063	-2.46166e-10
90701323	chr5:90701323:CTGTT:C	3.11163e-05	-1.11326e-10	-0.950285
90701447	chr5:90701447:C:T	5.13015e-05	-1.11326e-10	-0.450297
90701541	chr5:90701541:T:C	0.000306715	1.86473	-0.526823
90701689	chr5:90701689:G:T	0.000175851	1.87241	-1.09079
90701721	chr5:90701721:T:G	0.000301488	1.84285	-0.522133
90701817	chr5:90701817:C:T	6.36444e-05	0.655779	-0.890485
90702131	chr5:90702131:TC:T	2.47388e-05	-1.11326e-10	-1.17964
90702569	chr5:90702569:A:T	8.11707e-06	-1.3979	-0.896145
90702637	chr5:90702637:G:T	0.000136521	1.51387	-0.985406
90702726	chr5:90702726:C:T	5.27662e-05	-1.11326e-10	-0.422146
90702957	chr5:90702957:T:C	4.01687e-05	-1.11326e-10	-0.694927
90703140	chr5:90703140:C:A	1.72848e-05	-0.348022	-1.19017
90703613	chr5:90703613:G:GTGAAGTTTAT	2.70598e-05	-1.11326e-10	-1.08997
90703918	chr5:90703918:G:A	0.000711334	2.96238	-0.783255
90704113	chr5:90704113:T:C	3.06155e-05	-1.11326e-10	-0.966509
90704137	chr5:90704137:T:C	0.000238047	2.06535	-0.9809
90704151	chr5:90704151:A:G	0.00043059	2.18842	-0.511275
90704872	chr5:90704872:G:A	5.08279e-05	-1.11326e-10	-0.459571
90705051	chr5:90705051:G:A	2.78987e-05	-1.11326e-10	-1.05943
90705182	chr5:90705182:C:A	2.91759e-05	-1.11326e-10	-1.01467
90705551	chr5:90705551:T:G	0.000248077	2.30826	-1.18253
90705669	chr5:90705669:C:T	2.73735e-05	-1.11326e-10	-1.07844
90705942	chr5:90705942:G:C	5.25707e-06	-1.56432	-1.16412
90706171	chr5:90706171:G:T	0.000243914	2.01543	-0.906628
90706476	chr5:90706476:A:G	6.86478e-06	-1.51987	-0.941746
90706702	chr5:90706702:T:A	3.20102e-05	-0.921961	-2.46166e-10
90706779	chr5:90706779:T:C	0.000852712	3.05123	-0.69082
90706810	chr5:90706810:C:T	2.89557e-05	-1.11326e-10	-1.02225
90706940	chr5:90706940:G:A	6.11647e-05	-1.11326e-10	-0.274445
90707068	chr5:90707068:G:A	1.12773e-05	-1.1305	-0.834723
90707099	chr5:90707099:C:T	9.40927e-05	-1.11326e-10	0.156264
90707236	chr5:90707236:T:A	1.96917e-05	-0.961998	-0.445821
90707314	chr5:90707314:A:G	6.84722e-06	-1.51519	-0.948982
90707375	chr5:90707375:G:A	0.000143189	-1.11326e-10	0.576148
90707457	chr5:90707457:G:A	0.00106933	2.85073	-0.263957
90707777	chr5:90707777:T:G	0.000309226	2.04251	-0.696452
90708150	chr5:90708150:C:CT	5.85833e-06	-1.56302	-1.05713
90708170	chr5:90708170:T:A	5.36686e-05	-1.11326e-10	-0.405188
90708363	chr5:90708363:T:C	6.47143e-06	-1.55978	-0.960835
90708658	chr5:90708658:G:A	3.15912e-05	-1.11326e-10	-0.935138
90708959	chr5:90708959:A:C	1.69882e-05	-1.5555	-2.46166e-10
90709160	chr5:90709160:C:T	0.000176031	1.97336	-1.19072
90709250	chr5:90709250:A:G	5.39443e-05	-1.11326e-10	-0.400064
90709397	chr5:90709397:G:A	0.000252367	2.29792	-1.15505
90709513	chr5:90709513:T:A	3.68924e-05	-1.11326e-10	-0.78001
90709717	chr5:90709717:A:T	0.000310388	1.98851	-0.6387
90709886	chr5:90709886:C:T	2.40478e-05	-1.20797	-2.46166e-10
90710008	chr5:90710008:G:A	0.000320828	1.98558	-0.602688
90710141	chr5:90710141:A:G	3.50043e-05	-1.11326e-10	-0.832546
90711379	chr5:90711379:C:T	0.000311275	2.52255	-1.16989
90711471	chr5:90711471:T:A	0.000333851	2.03269	-0.610008
90712230	chr5:90712230:A:G	2.57616e-05	-1.11326e-10	-1.13913
90712930	chr5:90712930:T:G	2.60787e-05	-1.11326e-10	-1.1269
90713304	chr5:90713304:G:A	5.75838e-06	-1.44982	-1.18754
90713387	chr5:90713387:G:GTA	3.64135e-05	-1.11326e-10	-0.793076
90713431	chr5:90713431:G:T	8.88422e-06	-1.41678	-0.786957
90713762	chr5:90713762:T:A	2.61795e-05	-1.11326e-10	-1.12304
90713881	chr5:90713881:T:C	5.09028e-05	-1.11326e-10	-0.458098
90714124	chr5:90714124:C:T	1.00589e-05	-1.31868	-0.760874
90714324	chr5:90714324:T:C	3.63264e-05	-0.795471	-2.46166e-10
90714386	chr5:90714386:C:T	3.73905e-05	-1.11326e-10	-0.766601
90714669	chr5:90714669:C:T	0.000323744	2.10853	-0.71659
90714867	chr5:90714867:T:C	5.40909e-05	-1.11326e-10	-0.397351
90715358	chr5:90715358:T:A	9.26079e-06	-1.31106	-0.851164
90715854	chr5:90715854:G:A	0.000815416	3.16512	-0.849434
90715879	chr5:90715879:G:T	1.0497e-05	-1.30069	-0.736233
90716009	chr5:90716009:A:G	4.76893e-05	-1.11326e-10	-0.523309
90716132	chr5:90716132:A:G	0.00029798	1.97601	-0.667001
90716171	chr5:90716171:G:T	2.44735e-05	-1.11326e-10	-1.19043
90716562	chr5:90716562:G:A	6.06817e-06	-1.39668	-1.18828
90716792	chr5:90716792:C:G	4.00699e-05	-1.11326e-10	-0.697391
90716797	chr5:90716797:A:T	0.000296919	2.44461	-1.13916
90716886	chr5:90716886:G:A	0.000312025	2.01332	-0.658256
90716961	chr5:90716961:A:G	8.22297e-06	-1.35589	-0.925198
90717155	chr5:90717155:C:G	3.94073e-05	-1.11326e-10	-0.714064
90717161	chr5:90717161:G:T	9.30519e-05	-1.11326e-10	0.145142
90717616	chr5:90717616:C:T	2.58067e-05	-1.11326e-10	-1.13738
90717707	chr5:90717707:G:A	3.54104e-05	-1.11326e-10	-0.82101
90717714	chr5:90717714:C:A	4.89376e-05	-1.11326e-10	-0.49747
90718016	chr5:90718016:C:T	1.11327e-05	-1.3319	-0.646231
90718031	chr5:90718031:G:A	2.44745e-05	-1.11326e-10	-1.19038
90718039	chr5:90718039:G:A	5.34159e-06	-1.55649	-1.156
90718132	chr5:90718132:G:A	8.65803e-06	-1.34955	-0.879975
90718382	chr5:90718382:T:A	4.71661e-05	-1.11326e-10	-0.534341
90718410	chr5:90718410:C:T	3.572e-05	-1.11326e-10	-0.812307
90718482	chr5:90718482:A:G	8.90543e-06	-1.32395	-0.877402
90718709	chr5:90718709:A:C	6.98012e-06	-1.41857	-1.02638
90718985	chr5:90718985:G:A	2.4621e-05	-1.11326e-10	-1.18442
90719007	chr5:90719007:A:G	2.56165e-05	-1.11326e-10	-1.14478
90719019	chr5:90719019:A:G	2.44725e-05	-1.11326e-10	-1.19047
90719100	chr5:90719100:C:T	5.33576e-05	-1.11326e-10	-0.410999
90719119	chr5:90719119:C:T	8.89939e-06	-1.17086	-1.03117
90719358	chr5:90719358:T:C	1.09236e-05	-1.32637	-0.670716
90719725	chr5:90719725:A:G	5.03135e-05	-1.11326e-10	-0.469743
90719756	chr5:90719756:A:G	3.93164e-05	-1.11326e-10	-0.716376
90719975	chr5:90719975:C:T	0.000273336	1.99285	-0.770162
90720207	chr5:90720207:T:A	3.72636e-05	-1.11326e-10	-0.77
90720312	chr5:90720312:A:G	0.000319169	2.01284	-0.635134
90720607	chr5:90720607:A:G	4.92082e-05	-1.11326e-10	-0.491957
90720844	chr5:90720844:G:A	2.44602e-05	-1.11326e-10	-1.19097
90720854	chr5:90720854:TA:T	3.91756e-05	-1.11326e-10	-0.719962
90721054	chr5:90721054:G:A	0.0018728	3.02774	0.119439
90721243	chr5:90721243:G:A	6.09296e-06	-1.40719	-1.17369
90721320	chr5:90721320:T:C	0.000292367	1.92595	-0.635963
90721361	chr5:90721361:G:A	8.20416e-06	-1.18571	-1.09767
90721599	chr5:90721599:T:G	2.89248e-05	-1.11326e-10	-1.02332
90721675	chr5:90721675:G:A	2.46914e-05	-1.11326e-10	-1.18156
90721776	chr5:90721776:T:C	5.97155e-06	-1.41602	-1.18499
90721879	chr5:90721879:CTG:C	0.000666656	2.91492	-0.800663
90722296	chr5:90722296:C:T	2.00854e-05	-1.4462	0.0581806
90722318	chr5:90722318:A:T	8.13735e-06	-1.45996	-0.831597
90722380	chr5:90722380:G:A	2.52637e-05	-1.11326e-10	-1.15865
90722597	chr5:90722597:C:A	0.00030926	1.99417	-0.648005
90722901	chr5:90722901:A:C	3.61832e-05	-1.11326e-10	-0.799421
90723139	chr5:90723139:A:C	5.30638e-05	-1.11326e-10	-0.416521
90723263	chr5:90723263:C:A	0.000331647	2.04861	-0.63256
90723516	chr5:90723516:G:A	3.6021e-05	-1.11326e-10	-0.803914
90723895	chr5:90723895:C:T	3.93023e-05	-1.11326e-10	-0.716732
90723965	chr5:90723965:G:A	5.24375e-05	-1.11326e-10	-0.428393
90724037	chr5:90724037:A:G	5.35979e-06	-1.56475	-1.14435
90724265	chr5:90724265:T:C	2.02588e-05	-1.37943	-2.46166e-10
90724283	chr5:90724283:G:T	5.8748e-06	-1.43175	-1.18559
90724375	chr5:90724375:G:A	0.000138341	1.73042	-1.18871
90724466	chr5:90724466:T:A	0.000245352	2.02919	-0.914506
90724509	chr5:90724509:G:A	6.414e-06	-1.44046	-1.08907
90724518	chr5:90724518:C:T	2.4474e-05	-1.11326e-10	-1.1904
90724642	chr5:90724642:A:G	2.24432e-05	-1.27703	-2.46166e-10
90724710	chr5:90724710:G:A	5.26923e-05	-1.11326e-10	-0.423547
90724854	chr5:90724854:C:T	5.29165e-05	-1.11326e-10	-0.419302
90725051	chr5:90725051:A:C	0.000241956	1.7752	-0.67446
90725106	chr5:90725106:T:G	8.66908e-06	-1.16181	-1.06644
90725218	chr5:90725218:T:C	4.62896e-05	-1.11326e-10	-0.553099
90725475	chr5:90725475:A:G	0.00117197	3.26991	-0.591485
90725516	chr5:90725516:C:T	2.44698e-05	-1.11326e-10	-1.19058
90725874	chr5:90725874:C:T	0.000222216	2.03451	-1.01888
90726088	chr5:90726088:A:G	5.73865e-06	-1.48212	-1.15867
90726152	chr5:90726152:T:C	3.12169e-05	-1.11326e-10	-0.947056
90726524	chr5:90726524:T:C	4.55016e-05	-0.570269	-2.46166e-10
90726590	chr5:90726590:T:C	4.19327e-05	-1.51543	0.863479
90726895	chr5:90726895:A:G	5.25164e-05	-0.541949	0.115057
90726963	chr5:90726963:A:G	8.96275e-05	-0.791972	0.899618
90726989	chr5:90726989:A:G	9.42465e-06	-1.23331	-0.911382
90727518	chr5:90727518:T:A	4.67627e-05	0.556102	-1.09903
90727519	chr5:90727519:T:A	3.56251e-05	0.24496	-1.05993
90727631	chr5:90727631:A:G	2.65394e-05	-1.11326e-10	-1.10939
90727827	chr5:90727827:C:T	4.3573e-05	-1.11326e-10	-0.613578
90727939	chr5:90727939:T:C	2.66646e-05	-1.11326e-10	-1.10468
90727993	chr5:90727993:A:G	2.72864e-05	-1.11326e-10	-1.08163
90728059	chr5:90728059:A:G	2.7164e-05	-1.11326e-10	-1.08612
90728188	chr5:90728188:T:G	1.67962e-05	-1.56686	-2.46166e-10
90728467	chr5:90728467:A:T	4.5262e-05	-1.11326e-10	-0.575549
90728577	chr5:90728577:A:T	2.72983e-05	-1.11326e-10	-1.08119
90728918	chr5:90728918:G:A	5.8314e-05	0.03513	-0.357304
90728985	chr5:90728985:C:G	2.85736e-05	-1.11326e-10	-1.03553
90729326	chr5:90729326:G:C	1.68344e-05	-1.56459	-2.46166e-10
90729336	chr5:90729336:T:G	3.79641e-05	-1.11326e-10	-0.751376
90729354	chr5:90729354:T:C	5.32305e-06	-1.53093	-1.18504
90729556	chr5:90729556:ATTT:A	4.18484e-05	-1.11326e-10	-0.653962
90729596	chr5:90729596:T:C	5.06347e-05	-1.11326e-10	-0.46338
90729947	chr5:90729947:A:C	3.05884e-05	-1.11326e-10	-0.967395
90730014	chr5:90730014:C:T	3.72066e-05	-1.11326e-10	-0.771531
90730070	chr5:90730070:G:A	5.24101e-06	-1.54346	-1.18805
90730146	chr5:90730146:C:A	3.1147e-05	-1.11326e-10	-0.949298
90730256	chr5:90730256:C:CT	3.11829e-05	-1.11326e-10	-0.948146
90730325	chr5:90730325:A:C	3.87362e-05	-1.11326e-10	-0.731243
90730444	chr5:90730444:A:G	3.60355e-05	0.198888	-1.0024
90730654	chr5:90730654:G:C	3.71723e-05	-1.11326e-10	-0.772451
90730823	chr5:90730823:G:T	3.82747e-05	-1.11326e-10	-0.743226
90731463	chr5:90731463:T:A	1.25777e-05	-1.49297	-0.363119
90731496	chr5:90731496:G:C	3.66525e-05	-1.11326e-10	-0.786535
90731660	chr5:90731660:G:T	2.20945e-05	-1.29269	-2.46166e-10
90731818	chr5:90731818:G:T	3.93694e-05	0.124608	-0.839635
90732209	chr5:90732209:G:T	2.72614e-05	-1.11326e-10	-1.08255
90732342	chr5:90732342:T:C	4.78367e-05	-0.371937	-0.148286
90732588	chr5:90732588:G:C	4.80399e-05	-0.0713337	-0.444651
90732789	chr5:90732789:T:A	2.56989e-05	-1.11326e-10	-1.14157
90733175	chr5:90733175:G:A	1.69582e-05	-1.55727	-2.46166e-10
90733181	chr5:90733181:A:G	4.37768e-05	-1.11326e-10	-0.608912
90733344	chr5:90733344:T:C	5.04193e-05	-1.11326e-10	-0.467642
90733429	chr5:90733429:G:A	0.000116338	0.932953	-0.56447
90733684	chr5:90733684:T:G	2.46139e-05	-1.11326e-10	-1.18471
90734040	chr5:90734040:T:C	2.9134e-05	-1.11326e-10	-1.01611
90734219	chr5:90734219:T:C	2.73617e-05	-1.11326e-10	-1.07887
90734625	chr5:90734625:G:A	2.2057e-05	-1.29439	-2.46166e-10
90734775	chr5:90734775:G:A	2.48611e-05	-1.11326e-10	-1.17471
90735721	chr5:90735721:C:T	3.58496e-05	-1.11326e-10	-0.808684
90736368	chr5:90736368:A:G	2.5694e-05	-1.11326e-10	-1.14176
90737027	chr5:90737027:C:T	2.00373e-05	-0.282536	-1.10789
90737347	chr5:90737347:T:C	3.1287e-05	-1.11326e-10	-0.944812
90737396	chr5:90737396:G:A	2.16749e-05	-1.4982	0.186339
90737555	chr5:90737555:C:T	1.03369e-05	-0.86241	-1.18988
90737624	chr5:90737624:G:A	2.11037e-05	-0.290756	-1.04781
90737769	chr5:90737769:T:A	3.99556e-05	-1.11326e-10	-0.700247
90737880	chr5:90737880:A:C	8.01068e-06	-1.36765	-0.939591
90737945	chr5:90737945:ACT:A	1.73722e-05	-1.53315	-2.46166e-10
90737948	chr5:90737948:T:G	1.75766e-05	-1.52145	-2.46166e-10
90738013	chr5:90738013:G:C	2.85316e-05	-1.41836	0.38136
90738062	chr5:90738062:T:G	3.19179e-05	0.0312623	-0.956112
90738139	chr5:90738139:C:T	3.56427e-05	-1.11326e-10	-0.814472
90738508	chr5:90738508:A:G	2.17277e-05	-1.30943	-2.46166e-10
90738545	chr5:90738545:C:T	3.72437e-05	-1.11326e-10	-0.770535
90738967	chr5:90738967:A:G	8.00365e-06	-1.37945	-0.92867
90739806	chr5:90739806:A:G	5.89101e-05	-1.11326e-10	-0.312004
90739981	chr5:90739981:G:A	3.80334e-05	-1.11326e-10	-0.749552
90740012	chr5:90740012:T:C	3.63263e-05	-1.11326e-10	-0.795475
90740013	chr5:90740013:C:T	3.56118e-05	-1.11326e-10	-0.815339
90740016	chr5:90740016:T:C	3.02665e-05	-1.11326e-10	-0.977976
90740070	chr5:90740070:C:G	0.000100274	1.20494	-0.985047
90740081	chr5:90740081:C:T	5.06398e-05	-1.11326e-10	-0.463278
90740167	chr5:90740167:C:T	2.85724e-05	-1.11326e-10	-1.03557
90740272	chr5:90740272:A:G	3.56169e-05	0.125928	-0.941124
90740571	chr5:90740571:T:C	2.8459e-05	-1.11326e-10	-1.03955
90741159	chr5:90741159:G:A	2.68089e-05	-1.11326e-10	-1.09928
90741163	chr5:90741163:A:G	7.51411e-06	-1.35169	-1.01955
90742712	chr5:90742712:C:T	5.04303e-05	-0.424174	-0.0432493
90742732	chr5:90742732:A:C	6.0438e-06	-1.48544	-1.10354
90742987	chr5:90742987:A:G	2.49732e-05	-1.11326e-10	-1.17021
90743015	chr5:90743015:A:C	3.39032e-05	-1.11326e-10	-0.864508
90743035	chr5:90743035:G:A	3.41172e-05	-1.11326e-10	-0.858215
90743175	chr5:90743175:A:G	1.68199e-05	-1.56545	-2.46166e-10
90743230	chr5:90743230:A:G	2.44607e-05	-1.11326e-10	-1.19095
90743254	chr5:90743254:G:T	4.29345e-05	-1.11326e-10	-0.628339
90743325	chr5:90743325:A:G	3.2102e-05	-1.11326e-10	-0.919099
90743374	chr5:90743374:G:A	2.69657e-05	-1.11326e-10	-1.09345
90743573	chr5:90743573:G:A	4.77049e-05	-1.11326e-10	-0.522981
90743692	chr5:90743692:C:T	1.72294e-05	-1.5414	-2.46166e-10
90743703	chr5:90743703:C:T	2.69093e-05	-1.11326e-10	-1.09555
90743767	chr5:90743767:G:A	2.68696e-05	-1.11326e-10	-1.09702
90744195	chr5:90744195:G:A	3.44087e-05	-1.11326e-10	-0.849708
90744942	chr5:90744942:G:A	2.62773e-05	-1.11326e-10	-1.11931
90745073	chr5:90745073:T:C	0.000142978	0.574678	-2.46166e-10
90745336	chr5:90745336:C:A	5.1926e-06	-1.55159	-1.18919
90745344	chr5:90745344:G:A	2.10778e-05	-1.42293	0.0831339
90745408	chr5:90745408:G:A	8.32393e-06	-1.30878	-0.960101
90745471	chr5:90745471:G:A	3.6735e-05	-1.11326e-10	-0.784286
90745480	chr5:90745480:T:C	4.27699e-05	-1.11326e-10	-0.632181
90745567	chr5:90745567:T:C	3.54603e-05	-1.11326e-10	-0.819603
90745617	chr5:90745617:G:C	4.27699e-05	-1.11326e-10	-0.632181
90745693	chr5:90745693:A:G	1.9535e-05	-1.41581	-2.46166e-10
90746086	chr5:90746086:T:C	3.45798e-05	-1.11326e-10	-0.844746
90746160	chr5:90746160:T:A	1.92737e-05	-1.42927	-2.46166e-10
90746685	chr5:90746685:C:T	8.08585e-06	-1.3408	-0.957103
90747115	chr5:90747115:C:T	2.44618e-05	-1.11326e-10	-1.1909
90747230	chr5:90747230:C:T	5.21726e-06	-1.54709	-1.18896
90747295	chr5:90747295:T:A	3.98494e-05	-1.11326e-10	-0.702909
90747381	chr5:90747381:A:G	2.24884e-05	-1.42101	0.145991
90747390	chr5:90747390:G:A	2.81714e-05	-1.11326e-10	-1.04971
90747799	chr5:90747799:C:A	8.77431e-06	-1.24993	-0.966258
90748081	chr5:90748081:A:G	5.17443e-06	-1.55838	-1.18591
90748377	chr5:90748377:A:C	2.87457e-05	-1.11326e-10	-1.02953
90748466	chr5:90748466:ATCTTG:A	8.5559e-06	-1.24867	-0.992722
90748505	chr5:90748505:G:A	0.000126812	0.454693	-2.46166e-10
90748556	chr5:90748556:T:G	8.34836e-06	-1.31906	-0.946896
90748865	chr5:90748865:A:G	2.86277e-05	-1.11326e-10	-1.03364
90749451	chr5:90749451:A:G	4.43917e-05	-1.11326e-10	-0.594963
90749768	chr5:90749768:C:T	2.71892e-05	-1.11326e-10	-1.0852
90750229	chr5:90750229:T:C	2.85837e-05	-1.11326e-10	-1.03518
90750439	chr5:90750439:C:A	4.26557e-05	-1.11326e-10	-0.634855
90750479	chr5:90750479:C:T	1.76672e-05	-1.51631	-2.46166e-10
90750607	chr5:90750607:C:T	2.44631e-05	-1.11326e-10	-1.19085
90750719	chr5:90750719:A:G	5.24397e-05	-1.11326e-10	-0.428352
90750927	chr5:90750927:T:C	3.67011e-05	-1.11326e-10	-0.785209
90751076	chr5:90751076:C:T	6.70246e-06	-1.39242	-1.09312
90751191	chr5:90751191:G:A	5.65764e-06	-1.48044	-1.17457
90751196	chr5:90751196:G:A	4.62528e-05	-1.11326e-10	-0.553895
90751288	chr5:90751288:G:A	5.15382e-05	-1.11326e-10	-0.445693
90751540	chr5:90751540:C:G	4.07745e-05	-0.67996	-2.46166e-10
90751578	chr5:90751578:TAAC:T	1.47718e-05	-0.53236	-1.16293
90751666	chr5:90751666:G:A	5.13347e-05	-1.11326e-10	-0.449649
90751674	chr5:90751674:G:T	1.97988e-05	-1.47721	0.0748175
90751944	chr5:90751944:T:C	2.44614e-05	-1.11326e-10	-1.19092
90751949	chr5:90751949:A:G	2.77491e-05	-1.11326e-10	-1.06481
90752046	chr5:90752046:G:GT	2.68144e-05	-1.11326e-10	-1.09908
90752048	chr5:90752048:A:T	2.68064e-05	-1.11326e-10	-1.09937
90752051	chr5:90752051:G:T	2.68323e-05	-1.11326e-10	-1.09841
90752133	chr5:90752133:A:G	1.76102e-05	-1.51954	-2.46166e-10
90752294	chr5:90752294:T:G	3.35971e-05	-1.11326e-10	-0.873576
90752309	chr5:90752309:T:C	1.68418e-05	-1.56415	-2.46166e-10
90752732	chr5:90752732:A:G	3.09382e-05	-1.11326e-10	-0.956025
90753078	chr5:90753078:G:A	2.44706e-05	-1.11326e-10	-1.19055
90753144	chr5:90753144:T:C	3.41585e-05	-1.11326e-10	-0.857006
90753240	chr5:90753240:T:C	8.19689e-06	-1.46766	-0.816604
90753271	chr5:90753271:C:A	2.93834e-05	-1.11326e-10	-1.00759
90753421	chr5:90753421:A:G	8.31813e-05	0.271057	-0.23805
90754003	chr5:90754003:C:T	3.63274e-05	-1.11326e-10	-0.795443
90754540	chr5:90754540:C:T	1.86257e-05	-1.46347	-2.46166e-10
90754825	chr5:90754825:G:A	1.7114e-05	-1.54812	-2.46166e-10
90755086	chr5:90755086:T:C	3.56194e-05	-1.11326e-10	-0.815126
90755515	chr5:90755515:G:A	8.01086e-06	-1.46762	-0.839603
90755554	chr5:90755554:T:C	3.24163e-05	-1.11326e-10	-0.909355
90756146	chr5:90756146:A:G	1.73492e-05	-1.53447	-2.46166e-10
90756446	chr5:90756446:T:TC	6.41211e-06	-1.35505	-1.17478
90756472	chr5:90756472:G:A	7.28692e-06	-1.47729	-0.924646
90756555	chr5:90756555:C:T	8.44028e-06	-1.43511	-0.819888
90756660	chr5:90756660:A:G	3.58512e-05	-1.11326e-10	-0.808639
90757239	chr5:90757239:A:G	6.29497e-06	-1.38174	-1.16653
90757463	chr5:90757463:T:C	6.31057e-06	-1.38305	-1.16274
90757996	chr5:90757996:A:G	3.06163e-05	-1.11326e-10	-0.966484
90758078	chr5:90758078:A:G	3.87257e-05	-1.11326e-10	-0.731512
90758292	chr5:90758292:C:T	6.80309e-06	-1.32071	-1.14992
90758674	chr5:90758674:T:A	4.66854e-05	-1.11326e-10	-0.544586
90758814	chr5:90758814:A:C	3.15307e-05	-1.11326e-10	-0.937054
90759061	chr5:90759061:T:A	4.05896e-05	0.329488	-1.01399
90759066	chr5:90759066:A:T	5.08402e-05	-1.11326e-10	-0.459328
90759264	chr5:90759264:A:G	4.94573e-05	-1.11326e-10	-0.486906
90759815	chr5:90759815:A:G	3.45978e-05	-1.11326e-10	-0.844227
90760134	chr5:90760134:G:C	2.46886e-05	-1.11326e-10	-1.18168
90760357	chr5:90760357:A:G	3.12155e-05	-0.0604567	-0.886646
90760484	chr5:90760484:T:C	4.69317e-05	-1.11326e-10	-0.539324
90760583	chr5:90760583:G:A	5.89436e-06	-1.43656	-1.17746
90760610	chr5:90760610:C:G	2.75925e-05	-1.11326e-10	-1.07047
90760771	chr5:90760771:CAAAG:C	8.17114e-05	-1.11326e-10	0.0151777
90761454	chr5:90761454:T:C	2.45888e-05	-1.11326e-10	-1.18572
90761746	chr5:90761746:A:G	6.13195e-06	-1.53831	-1.03619
90762052	chr5:90762052:A:G	6.39274e-06	-1.34247	-1.19038
90762160	chr5:90762160:A:G	8.0777e-06	-1.29426	-1.00465
90762224	chr5:90762224:C:T	5.25283e-06	-1.53878	-1.19046
90762292	chr5:90762292:G:A	6.73711e-06	-1.29747	-1.18291
90762373	chr5:90762373:A:T	6.38602e-06	-1.5276	-1.00631
90762634	chr5:90762634:T:C	7.77141e-06	-1.28719	-1.05037
90762994	chr5:90762994:G:A	3.72824e-05	-1.11326e-10	-0.769496
90763078	chr5:90763078:A:G	6.73205e-05	-1.11326e-10	-0.178551
90763165	chr5:90763165:T:G	2.87476e-05	-0.124815	-0.904646
90763184	chr5:90763184:T:A	6.98006e-06	-1.27186	-1.1731
90763619	chr5:90763619:T:A	6.2205e-06	-1.53017	-1.02999
90763659	chr5:90763659:C:T	3.80073e-05	-1.11326e-10	-0.750238
90763686	chr5:90763686:G:A	3.33144e-05	-1.11326e-10	-0.882026
90764061	chr5:90764061:T:A	4.27633e-05	-1.11326e-10	-0.632336
90764151	chr5:90764151:G:A	6.04526e-06	-1.42635	-1.16239
90764265	chr5:90764265:A:G	7.19765e-06	-1.56177	-0.852492
90764290	chr5:90764290:A:G	4.72295e-05	-1.11326e-10	-0.532998
90764780	chr5:90764780:A:T	3.91198e-05	0.21951	-0.940899
90764924	chr5:90764924:T:C	2.50523e-05	-1.11326e-10	-1.16705
90764965	chr5:90764965:A:G	4.03752e-05	0.252154	-0.941955
90765215	chr5:90765215:C:G	7.72369e-06	-1.29335	-1.05038
90765274	chr5:90765274:G:T	2.58957e-05	-1.11326e-10	-1.13394
90765578	chr5:90765578:A:G	2.48418e-05	-1.11326e-10	-1.17549
90765941	chr5:90765941:G:T	2.55069e-05	-1.11326e-10	-1.14907
90765995	chr5:90765995:C:T	0.000255068	1.78973	-0.636222
90766015	chr5:90766015:T:C	1.75457e-05	-1.52321	-2.46166e-10
90766019	chr5:90766019:C:T	2.44601e-05	-1.11326e-10	-1.19097
90766023	chr5:90766023:C:T	3.94298e-05	-1.11326e-10	-0.713494
90766250	chr5:90766250:C:T	3.44877e-05	-1.11326e-10	-0.847415
90766279	chr5:90766279:C:T	4.43874e-05	-1.11326e-10	-0.59506
90766754	chr5:90766754:G:A	3.31036e-05	-1.11326e-10	-0.888373
90766784	chr5:90766784:T:G	1.57553e-05	-0.440533	-1.19031
90767126	chr5:90767126:A:G	2.90324e-05	-1.11326e-10	-1.01961
90767366	chr5:90767366:A:G	2.27418e-05	-0.532572	-0.73124
90767942	chr5:90767942:A:G	2.67138e-05	-1.11326e-10	-1.10284
90768045	chr5:90768045:T:G	1.09304e-05	-1.33786	-0.658618
90768140	chr5:90768140:A:C	1.69392e-05	-1.55839	-2.46166e-10
90768354	chr5:90768354:C:T	1.72191e-05	-1.542	-2.46166e-10
90768450	chr5:90768450:C:T	2.82435e-05	-1.11326e-10	-1.04715
90768744	chr5:90768744:G:A	2.24552e-05	-1.27649	-2.46166e-10
90768967	chr5:90768967:G:A	2.02545e-05	-1.2726	-0.107037
90769753	chr5:90769753:A:C	1.08338e-05	-0.8899	-1.11544
90770077	chr5:90770077:A:C	2.74715e-05	-1.11326e-10	-1.07487
90770429	chr5:90770429:T:C	1.65976e-05	-0.442082	-1.13667
90771226	chr5:90771226:TA:T	4.12636e-05	0.148224	-0.816259
90771265	chr5:90771265:G:A	2.99084e-05	-1.11326e-10	-0.989876
90771475	chr5:90771475:T:C	2.62723e-05	-1.11326e-10	-1.1195
90772289	chr5:90772289:T:C	2.62481e-05	-1.11326e-10	-1.12042
90772526	chr5:90772526:G:A	1.86117e-05	-0.29837	-1.16586
90773490	chr5:90773490:A:C	1.91573e-05	-1.43533	-2.46166e-10
90773586	chr5:90773586:G:A	2.75522e-05	-1.11326e-10	-1.07193
90773616	chr5:90773616:A:T	2.76819e-05	-1.11326e-10	-1.06724
90773622	chr5:90773622:G:A	2.73368e-05	-1.11326e-10	-1.07978
90773746	chr5:90773746:A:G	1.13324e-05	-0.856503	-1.10385
90773936	chr5:90773936:G:A	2.01636e-05	-1.38414	-2.46166e-10
90774077	chr5:90774077:G:C	4.13092e-05	-1.11326e-10	-0.666931
90774491	chr5:90774491:A:G	2.74426e-05	-1.11326e-10	-1.07592
90774859	chr5:90774859:A:G	1.64841e-05	-0.430062	-1.15556
90775161	chr5:90775161:T:C	2.74597e-05	-1.11326e-10	-1.0753
90775162	chr5:90775162:A:G	3.70506e-05	0.0637856	-0.839519
90776086	chr5:90776086:T:C	4.02356e-05	-1.11326e-10	-0.693265
90776285	chr5:90776285:A:G	3.31401e-05	-1.11326e-10	-0.887271
90776394	chr5:90776394:C:T	2.97814e-05	-1.11326e-10	-0.994131
90776705	chr5:90776705:A:T	2.67174e-05	-1.11326e-10	-1.1027
90777460	chr5:90777460:A:G	3.47526e-05	0.252386	-1.09215
90777503	chr5:90777503:T:A	1.96027e-05	-1.41235	-2.46166e-10
90777573	chr5:90777573:A:G	1.23508e-05	-0.693724	-1.18057
90778280	chr5:90778280:G:T	1.90559e-05	-0.319355	-1.12128
90778829	chr5:90778829:A:T	2.29996e-05	-0.068505	-1.18404
90778834	chr5:90778834:C:T	1.89052e-05	-1.44858	-2.46166e-10
90778942	chr5:90778942:G:A	1.50243e-05	-0.527082	-1.15127
90779052	chr5:90779052:C:T	2.51062e-05	-1.11326e-10	-1.1649
90779223	chr5:90779223:T:G	3.23241e-05	-1.11326e-10	-0.912204
90779230	chr5:90779230:A:G	2.51538e-05	-1.11326e-10	-1.16301
90779243	chr5:90779243:C:G	2.23785e-05	-0.285266	-0.994649
90779953	chr5:90779953:A:G	6.74911e-05	0.964575	-1.1406
90779997	chr5:90779997:C:G	3.21009e-05	-1.11326e-10	-0.919132
90780107	chr5:90780107:A:G	1.90129e-05	-1.4429	-2.46166e-10
90780115	chr5:90780115:C:T	4.32261e-05	-0.621573	-2.46166e-10
90780716	chr5:90780716:T:C	2.92489e-05	-1.11326e-10	-1.01217
90781136	chr5:90781136:C:T	3.15465e-05	-1.11326e-10	-0.936555
90781362	chr5:90781362:G:A	4.09302e-05	-1.11326e-10	-0.676147
90781734	chr5:90781734:C:T	7.53567e-05	-1.11326e-10	-0.0657836
90782855	chr5:90782855:C:CAG	1.4361e-05	-0.629932	-1.09357
90783117	chr5:90783117:A:G	3.10478e-05	-1.11326e-10	-0.95249
90784003	chr5:90784003:A:G	6.93432e-05	0.874674	-1.02362
90784117	chr5:90784117:T:C	2.63221e-05	-1.11326e-10	-1.11761
90784155	chr5:90784155:C:T	2.13506e-05	-0.137526	-1.18941
90784758	chr5:90784758:T:C	1.4624e-05	-0.615433	-1.08992
90784879	chr5:90784879:A:C	3.14057e-05	-1.11326e-10	-0.941028
90784980	chr5:90784980:T:G	8.99906e-06	-1.13638	-1.05452
90785098	chr5:90785098:G:A	3.48855e-05	-1.11326e-10	-0.835946
90785130	chr5:90785130:A:G	1.87818e-05	-1.45513	-2.46166e-10
90785292	chr5:90785292:C:G	2.44313e-05	-1.19215	-2.46166e-10
90785294	chr5:90785294:TAAAAACCC:T	3.03034e-05	-1.11326e-10	-0.976757
90785303	chr5:90785303:TAGGA:T	3.02567e-05	-1.11326e-10	-0.978298
90785432	chr5:90785432:G:A	2.74402e-05	-1.11326e-10	-1.07601
90785843	chr5:90785843:C:T	1.68736e-05	-1.56227	-2.46166e-10
90785965	chr5:90785965:G:A	3.14335e-05	-1.11326e-10	-0.940144
90785978	chr5:90785978:G:A	1.69695e-05	-1.5566	-2.46166e-10
90786052	chr5:90786052:C:T	1.73745e-05	-0.484796	-1.04822
90786251	chr5:90786251:G:C	1.85037e-05	-1.47004	-2.46166e-10
90786579	chr5:90786579:T:C	1.32903e-05	-0.784267	-1.01672
90786777	chr5:90786777:C:T	6.57615e-05	0.847958	-1.04994
90786860	chr5:90786860:G:T	3.6031e-05	-1.11326e-10	-0.803635
90787556	chr5:90787556:A:G	2.6266e-05	-1.11326e-10	-1.11974
90787684	chr5:90787684:C:T	3.36303e-05	-1.11326e-10	-0.872589
90787832	chr5:90787832:C:T	3.10528e-05	-1.11326e-10	-0.952327
90788019	chr5:90788019:G:A	2.4637e-05	-1.11326e-10	-1.18377
90788687	chr5:90788687:G:GA	3.04651e-05	-1.11326e-10	-0.971433
90789837	chr5:90789837:T:C	3.2905e-05	-1.11326e-10	-0.894391
90789926	chr5:90789926:A:G	2.45894e-05	-1.11326e-10	-1.1857
90790399	chr5:90790399:G:A	7.28223e-06	-1.24969	-1.15289
90791364	chr5:90791364:A:G	2.71017e-05	-1.11326e-10	-1.08842
90791621	chr5:90791621:A:G	7.1739e-06	-1.27842	-1.13915
90792136	chr5:90792136:G:T	1.70338e-05	-1.55282	-2.46166e-10
90792643	chr5:90792643:G:T	2.08467e-05	-0.233858	-1.11696
90792907	chr5:90792907:T:C	3.27707e-05	-1.11326e-10	-0.898481
90793497	chr5:90793497:A:G	0.000376483	2.10473	-0.561875
90793540	chr5:90793540:A:G	2.46833e-05	-1.11326e-10	-1.18189
90793558	chr5:90793558:A:G	2.47259e-05	-1.11326e-10	-1.18016
90793620	chr5:90793620:T:G	2.98935e-05	-1.11326e-10	-0.990377
90793749	chr5:90793749:A:C	7.31907e-06	-1.24261	-1.15493
90793795	chr5:90793795:G:A	3.11023e-05	-1.11326e-10	-0.950733
90793834	chr5:90793834:G:C	7.30423e-06	-1.24187	-1.1577
90794020	chr5:90794020:T:C	7.39092e-06	-1.2434	-1.14437
90794163	chr5:90794163:C:T	2.48891e-05	-1.11326e-10	-1.17359
90794582	chr5:90794582:A:G	6.0581e-05	-1.11326e-10	-0.284035
90794854	chr5:90794854:C:T	7.65319e-06	-1.20895	-1.14395
90794974	chr5:90794974:A:G	7.07952e-06	-1.34727	-1.08354
90795092	chr5:90795092:T:G	2.54233e-05	-1.11326e-10	-1.15235
90795690	chr5:90795690:G:A	1.2705e-05	-0.743925	-1.1021
90795768	chr5:90795768:G:A	1.3524e-05	-0.791393	-0.992153
90795783	chr5:90795783:G:A	1.27804e-05	-0.834094	-1.00601
90795999	chr5:90795999:G:A	2.94912e-05	0.155311	-1.15924
90796252	chr5:90796252:A:G	4.15385e-05	-1.11326e-10	-0.661396
90796311	chr5:90796311:A:C	4.01507e-05	-1.11326e-10	-0.695376
90796793	chr5:90796793:C:A	4.04253e-05	-1.11326e-10	-0.688559
90796827	chr5:90796827:TAAAG:T	2.45476e-05	-1.11326e-10	-1.1874
90797054	chr5:90797054:C:A	2.53146e-05	-1.11326e-10	-1.15664
90797093	chr5:90797093:GA:G	2.60192e-05	-1.11326e-10	-1.12918
90797589	chr5:90797589:G:A	1.1667e-05	-0.740833	-1.19042
90797624	chr5:90797624:G:A	2.53227e-05	-1.11326e-10	-1.15632
90797643	chr5:90797643:G:A	4.47033e-05	-1.11326e-10	-0.58797
90798032	chr5:90798032:A:G	2.68321e-05	-1.11326e-10	-1.09842
90798157	chr5:90798157:A:G	2.48416e-05	-1.11326e-10	-1.1755
90798309	chr5:90798309:A:G	2.724e-05	-1.11326e-10	-1.08333
90798468	chr5:90798468:C:T	3.09871e-05	-1.11326e-10	-0.954444
90798477	chr5:90798477:C:T	2.57963e-05	-1.11326e-10	-1.13779
90798738	chr5:90798738:C:T	2.62366e-05	-1.11326e-10	-1.12086
90798943	chr5:90798943:A:G	2.53246e-05	-1.11326e-10	-1.15624
90799038	chr5:90799038:G:A	3.09135e-05	0.20723	-1.16405
90799176	chr5:90799176:C:T	1.91919e-05	-1.43353	-2.46166e-10
90799198	chr5:90799198:A:C	2.71113e-05	-1.11326e-10	-1.08807
90799324	chr5:90799324:C:A	2.45127e-05	-1.11326e-10	-1.18882
90799757	chr5:90799757:G:C	0.00024422	2.27757	-1.16752
90800582	chr5:90800582:C:T	4.04153e-05	-1.11326e-10	-0.688807
90800879	chr5:90800879:T:A	1.55452e-05	-0.486327	-1.15794
90800975	chr5:90800975:C:T	5.76212e-05	0.423653	-0.757778
90800997	chr5:90800997:C:T	1.97208e-05	-1.40634	-2.46166e-10
90801104	chr5:90801104:T:C	7.97057e-05	0.799245	-0.808921
90801984	chr5:90801984:A:T	2.61036e-05	-1.11326e-10	-1.12594
90802166	chr5:90802166:CAT:C	3.07597e-05	-1.11326e-10	-0.961811
90802239	chr5:90802239:C:T	2.71553e-05	-1.11326e-10	-1.08644
90802366	chr5:90802366:C:T	4.24169e-05	-1.11326e-10	-0.64047
90802875	chr5:90802875:A:G	3.07504e-05	-1.11326e-10	-0.962113
90802940	chr5:90802940:A:G	2.86167e-05	-1.11326e-10	-1.03402
90803294	chr5:90803294:C:T	9.2215e-05	1.06061	-0.924504
90803482	chr5:90803482:A:G	5.82451e-05	-1.11326e-10	-0.323357
90804106	chr5:90804106:G:A	4.24364e-05	-1.11326e-10	-0.640009
90804186	chr5:90804186:T:G	3.43584e-05	-1.11326e-10	-0.85117
90804357	chr5:90804357:G:A	1.72961e-05	-1.53753	-2.46166e-10
90804536	chr5:90804536:G:A	2.66144e-05	-1.11326e-10	-1.10656
90804591	chr5:90804591:G:A	1.52362e-05	-0.7408	-0.923541
90805035	chr5:90805035:T:C	3.16947e-05	-1.11326e-10	-0.931867
90805712	chr5:90805712:A:G	2.54874e-05	-1.11326e-10	-1.14983
90806941	chr5:90806941:C:T	5.06229e-05	-1.11326e-10	-0.463612
90807008	chr5:90807008:A:T	1.59725e-05	-0.69662	-0.920528
90807194	chr5:90807194:A:G	3.0711e-05	-1.11326e-10	-0.963397
90807861	chr5:90807861:A:G	1.94172e-05	-1.42186	-2.46166e-10
90807953	chr5:90807953:A:G	3.59723e-05	-1.11326e-10	-0.805268
90808435	chr5:90808435:G:A	1.49586e-05	-0.758832	-0.923899
90808988	chr5:90808988:C:A	2.53088e-05	-1.11326e-10	-1.15686
90809048	chr5:90809048:G:A	3.73454e-05	-1.11326e-10	-0.767806
90809056	chr5:90809056:C:T	1.68189e-05	-1.56551	-2.46166e-10
90809078	chr5:90809078:C:G	2.5053e-05	-1.11326e-10	-1.16702
90809079	chr5:90809079:T:C	4.06202e-05	-1.11326e-10	-0.683751
90809136	chr5:90809136:T:C	2.65903e-05	-1.11326e-10	-1.10747
90809463	chr5:90809463:T:A	2.07635e-05	-1.35482	-2.46166e-10
90809560	chr5:90809560:G:C	2.45517e-05	-1.11326e-10	-1.18723
90809654	chr5:90809654:C:T	9.84356e-05	-1.11326e-10	0.201387
90809789	chr5:90809789:T:C	2.7322e-05	-1.11326e-10	-1.08032
90810123	chr5:90810123:A:C	4.42926e-05	-1.11326e-10	-0.597198
90811291	chr5:90811291:A:G	4.7276e-05	0.301529	-0.833543
90811773	chr5:90811773:T:A	2.48778e-05	-1.11326e-10	-1.17404
90811953	chr5:90811953:G:C	2.60246e-05	-1.11326e-10	-1.12898
90812021	chr5:90812021:C:T	1.45235e-05	-0.724848	-0.987404
90812222	chr5:90812222:G:A	1.46594e-05	-0.725441	-0.977496
90812497	chr5:90812497:T:C	2.58037e-05	-1.11326e-10	-1.1375
90812500	chr5:90812500:C:T	2.58499e-05	-1.11326e-10	-1.13571
90812885	chr5:90812885:A:G	1.36874e-05	-0.730013	-1.04152
90812960	chr5:90812960:T:C	1.64184e-05	-0.510981	-1.07863
90813089	chr5:90813089:C:T	2.81482e-05	-1.05053	-2.46166e-10
90813401	chr5:90813401:A:G	3.56691e-05	-1.11326e-10	-0.813731
90813413	chr5:90813413:T:C	7.18243e-05	0.722554	-0.836347
90813469	chr5:90813469:G:T	2.91128e-05	-1.11326e-10	-1.01684
90814407	chr5:90814407:A:G	2.67189e-05	0.0771916	-1.17984
90815233	chr5:90815233:G:A	2.47074e-05	-1.11326e-10	-1.18091
90815459	chr5:90815459:T:C	5.27413e-05	-1.11326e-10	-0.422618
90815538	chr5:90815538:T:A	3.58831e-05	-1.11326e-10	-0.807751
90815553	chr5:90815553:A:G	4.04189e-05	-1.11326e-10	-0.688719
90815704	chr5:90815704:A:G	3.79313e-05	-0.752239	-2.46166e-10
90815776	chr5:90815776:T:C	1.72646e-05	-1.53936	-2.46166e-10
90815883	chr5:90815883:T:C	3.1584e-05	-1.11326e-10	-0.935367
90815925	chr5:90815925:C:T	4.23577e-05	-1.11326e-10	-0.641865
90816052	chr5:90816052:T:C	1.0722e-05	-0.916827	-1.09889
90816115	chr5:90816115:C:T	3.49877e-05	-1.11326e-10	-0.833019
90816264	chr5:90816264:T:C	2.53232e-05	-1.11326e-10	-1.15629
90816410	chr5:90816410:T:A	3.70934e-05	-1.11326e-10	-0.774578
90816415	chr5:90816415:TTTA:T	4.26337e-05	-1.11326e-10	-0.635372
90816443	chr5:90816443:G:A	1.76059e-05	-1.51978	-2.46166e-10
90816720	chr5:90816720:G:C	3.20122e-05	-1.11326e-10	-0.9219
90817025	chr5:90817025:C:A	1.34865e-05	-0.596187	-1.19014
90817081	chr5:90817081:C:T	2.50889e-05	-1.11326e-10	-1.16559
90817490	chr5:90817490:T:C	1.69566e-05	-0.369154	-1.1882
90817637	chr5:90817637:G:A	2.56365e-05	-1.144	-2.46166e-10
90817792	chr5:90817792:TA:T	1.11272e-05	-0.871248	-1.10738
90818584	chr5:90818584:A:G	2.57196e-05	-1.11326e-10	-1.14076
90818918	chr5:90818918:T:C	0.000350244	2.36792	-0.897309
90819072	chr5:90819072:G:A	4.85928e-05	-0.504541	-2.46166e-10
90819113	chr5:90819113:G:T	2.48379e-05	-1.11326e-10	-1.17564
90819128	chr5:90819128:T:C	4.26733e-05	-1.11326e-10	-0.634442
90819185	chr5:90819185:A:T	4.05974e-05	-1.11326e-10	-0.684311
90819445	chr5:90819445:T:A	2.8872e-05	-1.11326e-10	-1.02515
90819700	chr5:90819700:T:C	0.000348387	2.40998	-0.944682
90819753	chr5:90819753:C:T	6.99275e-06	-1.25251	-1.19063
90820094	chr5:90820094:G:T	0.000319588	2.34025	-0.961229
90820350	chr5:90820350:T:C	2.61044e-05	-1.11326e-10	-1.12591
90820545	chr5:90820545:G:A	1.20739e-05	-0.716568	-1.1804
90820747	chr5:90820747:A:C	2.85971e-05	-1.11326e-10	-1.03471
90820888	chr5:90820888:T:C	2.53738e-05	-1.11326e-10	-1.1543
90821420	chr5:90821420:A:G	2.63761e-05	-1.11326e-10	-1.11556
90821600	chr5:90821600:G:A	2.54765e-05	-1.11326e-10	-1.15026
90821790	chr5:90821790:C:T	1.05777e-05	-0.972405	-1.05686
90821998	chr5:90821998:G:A	3.26349e-05	-1.11326e-10	-0.902635
90822024	chr5:90822024:G:A	4.64736e-05	-0.549131	-2.46166e-10
90822033	chr5:90822033:G:T	2.49608e-05	-1.11326e-10	-1.17071
90822184	chr5:90822184:T:C	3.49672e-05	-1.11326e-10	-0.833607
90822304	chr5:90822304:C:T	2.6178e-05	-1.11326e-10	-1.1231
90822512	chr5:90822512:T:C	4.23577e-05	-1.11326e-10	-0.641865
90822676	chr5:90822676:G:T	2.54433e-05	-1.11326e-10	-1.15157
90822967	chr5:90822967:G:A	3.56284e-05	-1.11326e-10	-0.814872
90822991	chr5:90822991:C:G	2.46939e-05	-1.11326e-10	-1.18146
90823060	chr5:90823060:T:C	2.57757e-05	-1.11326e-10	-1.13859
90823063	chr5:90823063:T:C	2.06981e-05	-1.35797	-2.46166e-10
90823084	chr5:90823084:A:G	2.1459e-05	-1.32187	-2.46166e-10
90823168	chr5:90823168:A:G	2.3911e-05	-1.03973	-0.17395
90823306	chr5:90823306:G:GA	3.6945e-05	-0.778587	-2.46166e-10
90823507	chr5:90823507:G:A	3.3436e-05	-1.11326e-10	-0.878382
90824105	chr5:90824105:T:A	3.47223e-05	-1.11326e-10	-0.840633
90824225	chr5:90824225:A:C	2.05189e-05	-0.177107	-1.18956
90824356	chr5:90824356:A:G	4.23632e-05	-1.11326e-10	-0.641737
90824739	chr5:90824739:A:G	2.68445e-05	-1.11326e-10	-1.09796
90824893	chr5:90824893:C:T	1.21113e-05	-0.869421	-1.02445
90825080	chr5:90825080:G:A	1.61403e-05	-0.420229	-1.18647
90825118	chr5:90825118:G:A	7.29806e-05	-0.0978224	-2.46166e-10
90825207	chr5:90825207:G:T	2.49057e-05	-1.11326e-10	-1.17292
90825651	chr5:90825651:A:G	2.4889e-05	-1.11326e-10	-1.17359
90825690	chr5:90825690:G:T	1.22434e-05	-0.714084	-1.16894
90825895	chr5:90825895:C:T	2.65683e-05	-1.11326e-10	-1.1083
90826100	chr5:90826100:CA:C	4.03802e-05	-1.11326e-10	-0.689677
90826249	chr5:90826249:C:T	2.28101e-05	-0.0751794	-1.18563
90826347	chr5:90826347:T:C	2.48911e-05	-1.11326e-10	-1.1735
90826516	chr5:90826516:C:T	3.0895e-05	-1.11326e-10	-0.957423
90826924	chr5:90826924:T:C	2.45771e-05	-1.11326e-10	-1.1862
90826986	chr5:90826986:A:G	2.6862e-05	-1.11326e-10	-1.0973
90827172	chr5:90827172:G:A	2.67931e-05	-1.11326e-10	-1.09987
90827511	chr5:90827511:G:A	0.000296427	2.00023	-0.696442
90827774	chr5:90827774:G:A	2.67543e-05	-1.11326e-10	-1.10132
90827884	chr5:90827884:A:G	3.1618e-05	-0.934291	-2.46166e-10
90828146	chr5:90828146:T:C	2.69023e-05	-1.11326e-10	-1.0958
90828265	chr5:90828265:T:C	2.5015e-05	-1.11326e-10	-1.16854
90828368	chr5:90828368:C:G	1.97346e-05	-1.40564	-2.46166e-10
90828443	chr5:90828443:A:G	3.4332e-05	-1.11326e-10	-0.851939
90828591	chr5:90828591:T:TA	3.11583e-05	-1.11326e-10	-0.948935
90828676	chr5:90828676:C:T	4.16833e-05	-1.11326e-10	-0.657916
90829212	chr5:90829212:A:G	2.8237e-05	-1.11326e-10	-1.04738
90829465	chr5:90829465:A:G	4.39918e-05	-1.11326e-10	-0.604014
90829479	chr5:90829479:T:C	2.09142e-05	-1.34759	-2.46166e-10
90829872	chr5:90829872:A:G	2.98124e-05	-1.11326e-10	-0.993093
90829982	chr5:90829982:CA:C	2.93295e-05	-1.11326e-10	-1.00942
90830952	chr5:90830952:C:T	3.68462e-05	-1.11326e-10	-0.781265
90830953	chr5:90830953:T:G	2.6547e-05	-1.11326e-10	-1.1091
90831145	chr5:90831145:A:G	2.70936e-05	-1.11326e-10	-1.08872
90831612	chr5:90831612:T:C	2.64943e-05	-1.11326e-10	-1.11109
90831728	chr5:90831728:A:G	2.82389e-05	-1.11326e-10	-1.04731
90832033	chr5:90832033:A:G	2.52681e-05	-1.11326e-10	-1.15847
90832142	chr5:90832142:A:G	0.000282955	2.1814	-0.924126
90832386	chr5:90832386:C:T	2.51862e-05	-1.11326e-10	-1.16172
90832689	chr5:90832689:C:T	3.36196e-05	-1.11326e-10	-0.872906
90833380	chr5:90833380:G:A	2.38519e-05	-0.0252745	-1.19088
90833467	chr5:90833467:C:T	3.00981e-05	-1.11326e-10	-0.983555
90833692	chr5:90833692:A:G	1.6871e-05	-1.56242	-2.46166e-10
90833721	chr5:90833721:C:T	2.4577e-05	-1.11326e-10	-1.18621
90834622	chr5:90834622:G:A	3.9772e-05	-1.11326e-10	-0.704853
90834743	chr5:90834743:C:G	1.31783e-05	-0.649065	-1.16038
90834870	chr5:90834870:T:G	2.52972e-05	-1.11326e-10	-1.15732
90835009	chr5:90835009:G:A	2.70373e-05	-1.11326e-10	-1.0908
90835554	chr5:90835554:A:G	1.73004e-05	-0.669149	-0.868139
90835698	chr5:90835698:C:T	3.36573e-05	-1.11326e-10	-0.871785
90835831	chr5:90835831:G:C	2.68396e-05	-1.11326e-10	-1.09814
90835882	chr5:90835882:G:A	4.31795e-05	-1.11326e-10	-0.622651
90835994	chr5:90835994:T:A	2.54443e-05	-1.11326e-10	-1.15152
90836079	chr5:90836079:A:G	5.97702e-06	-1.42532	-1.17478
90836666	chr5:90836666:A:G	4.25201e-05	-1.11326e-10	-0.638039
90837322	chr5:90837322:C:T	4.17727e-05	-1.11326e-10	-0.655774
90837485	chr5:90837485:C:T	0.000112489	-1.11326e-10	0.334837
90837562	chr5:90837562:A:G	1.88258e-05	-1.45279	-2.46166e-10
90838144	chr5:90838144:A:C	1.9376e-05	-0.237341	-1.18664
90838912	chr5:90838912:T:C	2.74116e-05	-1.11326e-10	-1.07705
90839089	chr5:90839089:A:T	3.02909e-05	-1.11326e-10	-0.97717
90839305	chr5:90839305:C:T	2.72703e-05	-1.11326e-10	-1.08222
90839389	chr5:90839389:T:C	3.99893e-05	-1.11326e-10	-0.699405
90839404	chr5:90839404:TG:T	2.45953e-05	-1.11326e-10	-1.18546
90839717	chr5:90839717:C:T	4.20721e-05	-1.11326e-10	-0.648631
90840513	chr5:90840513:G:C	2.9367e-05	-1.00814	-2.46166e-10
90841291	chr5:90841291:A:G	1.89791e-05	-1.44468	-2.46166e-10
90841427	chr5:90841427:C:G	1.99019e-05	-0.38276	-1.01444
90841435	chr5:90841435:C:T	1.66209e-05	-0.494346	-1.08301
90841907	chr5:90841907:G:A	5.65249e-05	-1.11326e-10	-0.353336
90842501	chr5:90842501:T:G	4.21147e-05	-1.11326e-10	-0.647619
90842544	chr5:90842544:CCT:C	4.70962e-05	-0.535824	-2.46166e-10
90842732	chr5:90842732:T:A	3.41974e-05	-1.11326e-10	-0.855868
90842917	chr5:90842917:G:A	2.79056e-05	-1.11326e-10	-1.05919
90843406	chr5:90843406:A:G	2.44766e-05	-1.11326e-10	-1.1903
90843439	chr5:90843439:G:GA	3.05087e-05	-1.11326e-10	-0.970005
90843569	chr5:90843569:A:T	2.54682e-05	-1.11326e-10	-1.15059
90843686	chr5:90843686:T:C	3.43199e-05	-1.11326e-10	-0.852289
90844167	chr5:90844167:A:T	2.58233e-05	-1.11326e-10	-1.13674
90844362	chr5:90844362:A:T	2.72139e-05	-1.11326e-10	-1.08429
90844369	chr5:90844369:C:T	7.20909e-06	-1.26739	-1.14528
90844589	chr5:90844589:T:C	4.02915e-05	-1.11326e-10	-0.691875
90844629	chr5:90844629:C:T	4.15573e-05	-1.11326e-10	-0.660942
90845355	chr5:90845355:CTGAG:C	3.12283e-05	-1.11326e-10	-0.946693
90845465	chr5:90845465:T:G	4.53417e-05	-1.11326e-10	-0.573788
90845467	chr5:90845467:A:G	2.46484e-05	-1.11326e-10	-1.1833
90845579	chr5:90845579:T:C	6.64491e-05	-1.11326e-10	-0.19158
90845772	chr5:90845772:A:G	2.44766e-05	-1.11326e-10	-1.1903
90845777	chr5:90845777:G:C	5.87501e-05	0.876254	-1.19098
90845964	chr5:90845964:C:T	4.18935e-05	-1.11326e-10	-0.652885
90846394	chr5:90846394:T:C	2.49528e-05	-1.11326e-10	-1.17103
90846409	chr5:90846409:G:C	2.18965e-05	-1.30169	-2.46166e-10
90846541	chr5:90846541:G:A	2.15158e-05	-1.31923	-2.46166e-10
90846908	chr5:90846908:A:G	4.10718e-05	0.460014	-1.13271
90847507	chr5:90847507:T:C	2.49282e-05	-1.11326e-10	-1.17202
90847656	chr5:90847656:T:C	3.61851e-05	0.315208	-1.11458
90847683	chr5:90847683:G:A	2.45479e-05	-1.11326e-10	-1.18739
90847734	chr5:90847734:G:T	2.73394e-05	-1.11326e-10	-1.07969
90847766	chr5:90847766:A:G	6.69797e-05	1.00733	-1.19096
90847777	chr5:90847777:A:G	2.49326e-05	-1.11326e-10	-1.17184
90847870	chr5:90847870:C:T	3.69113e-05	-1.11326e-10	-0.779499
90848296	chr5:90848296:A:G	3.97983e-05	0.433198	-1.13739
90849219	chr5:90849219:A:G	2.68795e-05	-1.09665	-2.46166e-10
90849459	chr5:90849459:G:A	3.34629e-05	-1.11326e-10	-0.877579
90849475	chr5:90849475:C:T	2.49232e-05	-1.11326e-10	-1.17222
90849597	chr5:90849597:T:C	2.91524e-05	-1.01548	-2.46166e-10
90850037	chr5:90850037:A:T	2.91777e-05	-1.11326e-10	-1.01461
90850412	chr5:90850412:A:G	3.10811e-05	-1.11326e-10	-0.951417
90850422	chr5:90850422:G:C	5.61131e-05	-1.11326e-10	-0.360646
90850517	chr5:90850517:A:C	1.72446e-05	-1.54052	-2.46166e-10
90850563	chr5:90850563:C:T	2.26721e-05	-0.262837	-1.00405
90850840	chr5:90850840:T:C	2.50656e-05	-1.11326e-10	-1.16652
90851630	chr5:90851630:G:C	2.26178e-05	-0.194805	-1.07447
90851659	chr5:90851659:G:GT	8.19048e-05	-1.11326e-10	0.0175412
90851993	chr5:90851993:C:A	2.4466e-05	-1.11326e-10	-1.19073
90852022	chr5:90852022:T:A	2.7477e-05	-1.11326e-10	-1.07467
90852023	chr5:90852023:G:A	1.72349e-05	-1.54108	-2.46166e-10
90852119	chr5:90852119:A:G	7.53553e-05	1.08107	-1.14687
90852193	chr5:90852193:G:A	0.000141192	1.33612	-0.774012
90852236	chr5:90852236:C:T	7.04742e-05	-1.11326e-10	-0.13277
90852310	chr5:90852310:G:A	6.48809e-05	-1.11326e-10	-0.215462
90852347	chr5:90852347:C:T	2.4657e-05	-1.11326e-10	-1.18296
90853074	chr5:90853074:G:A	2.99711e-05	-1.11326e-10	-0.987783
90853177	chr5:90853177:T:C	2.82785e-05	-1.11326e-10	-1.04591
90853586	chr5:90853586:G:C	3.22433e-05	-1.11326e-10	-0.914705
90853688	chr5:90853688:A:G	2.93408e-05	-1.11326e-10	-1.00904
90854274	chr5:90854274:G:A	4.05205e-05	-1.11326e-10	-0.686209
90854391	chr5:90854391:A:C	6.04132e-05	-1.11326e-10	-0.286808
90854627	chr5:90854627:A:G	3.93977e-05	-1.11326e-10	-0.714308
90854680	chr5:90854680:T:A	0.00027745	2.29672	-1.0591
90855116	chr5:90855116:T:C	2.64838e-05	-0.0246256	-1.08686
90855239	chr5:90855239:A:T	0.00015145	-1.11326e-10	0.632238
90855357	chr5:90855357:A:C	6.35411e-06	-1.45216	-1.08676
90855772	chr5:90855772:G:A	1.5788e-05	-0.527595	-1.10117
90856794	chr5:90856794:A:G	4.22062e-05	-1.11326e-10	-0.64545
90856802	chr5:90856802:T:G	5.60645e-05	-1.11326e-10	-0.361513
90857084	chr5:90857084:C:G	2.92825e-05	-1.11326e-10	-1.01102
90857810	chr5:90857810:T:C	3.74963e-05	-1.11326e-10	-0.763773
90857941	chr5:90857941:A:T	1.9163e-05	-0.247835	-1.1872
90858034	chr5:90858034:G:A	2.8093e-05	-1.11326e-10	-1.0525
90858098	chr5:90858098:G:A	1.48192e-05	-0.542743	-1.14935
90858375	chr5:90858375:C:T	2.66849e-05	-1.11326e-10	-1.10392
90858635	chr5:90858635:A:G	2.46698e-05	-1.11326e-10	-1.18244
90858746	chr5:90858746:T:C	5.08654e-05	-1.11326e-10	-0.458834
90859202	chr5:90859202:T:A	4.70121e-05	-1.11326e-10	-0.537612
90859597	chr5:90859597:A:G	1.6233e-05	-0.497153	-1.10382
90859736	chr5:90859736:A:C	1.21844e-05	-0.772722	-1.11514
90859742	chr5:90859742:C:T	4.87378e-05	-1.11326e-10	-0.501561
90859774	chr5:90859774:T:A	4.80555e-05	-1.11326e-10	-0.51566
90859896	chr5:90859896:A:T	0.000237892	1.87951	-0.795711
90860157	chr5:90860157:A:G	2.45098e-05	-1.11326e-10	-1.18894
90860363	chr5:90860363:C:T	1.5294e-05	-0.922298	-0.738259
90860628	chr5:90860628:A:G	2.95994e-05	-1.11326e-10	-1.00026
90860871	chr5:90860871:G:A	2.04984e-05	-1.36767	-2.46166e-10
90861315	chr5:90861315:G:T	3.02127e-05	-1.11326e-10	-0.979752
90861331	chr5:90861331:G:A	5.56765e-05	-1.11326e-10	-0.368459
90861679	chr5:90861679:T:C	2.44919e-05	-1.11326e-10	-1.18967
90861697	chr5:90861697:A:G	2.44797e-05	-1.11326e-10	-1.19017
90862057	chr5:90862057:C:T	2.50063e-05	-1.11326e-10	-1.16889
90862130	chr5:90862130:A:G	2.45799e-05	-1.11326e-10	-1.18609
90862243	chr5:90862243:C:T	3.80168e-05	-1.11326e-10	-0.749987
90862512	chr5:90862512:G:A	2.47103e-05	-1.11326e-10	-1.1808
90862828	chr5:90862828:C:CAT	5.51547e-06	-1.56695	-1.11351
90863116	chr5:90863116:A:G	3.99166e-05	-1.11326e-10	-0.701225
90864072	chr5:90864072:C:T	3.02276e-05	-1.11326e-10	-0.979261
90864438	chr5:90864438:C:T	2.12826e-05	-1.33013	-2.46166e-10
90864553	chr5:90864553:C:A	1.67944e-05	-1.56697	-2.46166e-10
90864985	chr5:90864985:G:A	1.21776e-05	-0.703063	-1.18535
90865218	chr5:90865218:T:C	1.78592e-05	-1.5055	-2.46166e-10
90865788	chr5:90865788:T:C	1.15661e-05	-0.752415	-1.18752
90866027	chr5:90866027:A:C	1.91429e-05	-1.43608	-2.46166e-10
90866139	chr5:90866139:C:T	1.16258e-05	-0.760869	-1.17392
90866307	chr5:90866307:A:G	2.6087e-05	-1.11326e-10	-1.12658
90866519	chr5:90866519:CTCTT:C	7.00312e-05	-1.11326e-10	-0.139075
90866719	chr5:90866719:T:A	2.86094e-05	-1.11326e-10	-1.03428
90866768	chr5:90866768:C:T	7.1747e-06	-1.55311	-0.864342
90866849	chr5:90866849:G:C	4.70589e-05	-1.11326e-10	-0.536615
90867373	chr5:90867373:C:T	3.40519e-05	-1.11326e-10	-0.860131
90867689	chr5:90867689:C:T	7.47552e-05	0.949942	-1.02374
90867962	chr5:90867962:T:C	4.04386e-05	-1.11326e-10	-0.688231
90868264	chr5:90868264:A:G	2.49055e-05	-1.11326e-10	-1.17293
90868771	chr5:90868771:G:T	2.33408e-05	-1.23781	-2.46166e-10
90869008	chr5:90869008:C:T	6.69578e-05	0.846115	-1.03007
90869149	chr5:90869149:A:G	2.88316e-05	-1.11326e-10	-1.02654
90869460	chr5:90869460:G:A	2.45765e-05	-1.11326e-10	-1.18623
90870415	chr5:90870415:C:A	3.39065e-05	-1.11326e-10	-0.86441
90870467	chr5:90870467:T:C	0.000248213	1.12627	-2.46166e-10
90871142	chr5:90871142:T:C	2.54653e-05	-1.11326e-10	-1.1507
90871174	chr5:90871174:T:G	8.71792e-06	-1.5043	-0.718337
90871296	chr5:90871296:TTTTA:T	4.70589e-05	-1.11326e-10	-0.536615
90871407	chr5:90871407:T:C	1.97824e-05	-1.40323	-2.46166e-10
90871620	chr5:90871620:T:C	2.8591e-05	-1.11326e-10	-1.03492
90871830	chr5:90871830:A:G	3.55425e-05	-1.11326e-10	-0.817287
90872194	chr5:90872194:C:A	1.39501e-05	-0.607298	-1.14523
90873253	chr5:90873253:T:C	2.84183e-05	-0.646903	-0.39408
90873269	chr5:90873269:C:T	2.60879e-05	-1.11326e-10	-1.12654
90873331	chr5:90873331:T:G	2.76828e-05	-1.11326e-10	-1.0672
90873346	chr5:90873346:A:C	6.22843e-05	0.707774	-0.964081
90873488	chr5:90873488:T:C	2.44901e-05	-1.11326e-10	-1.18975
90873716	chr5:90873716:G:A	2.85654e-05	-1.11326e-10	-1.03582
90873718	chr5:90873718:C:T	2.9087e-05	-1.11326e-10	-1.01773
90873879	chr5:90873879:A:G	2.86302e-05	-1.11326e-10	-1.03355
90874120	chr5:90874120:A:C	8.52077e-05	0.90665	-0.849575
90874165	chr5:90874165:G:A	3.87394e-05	-1.11326e-10	-0.731159
90874584	chr5:90874584:G:A	3.21193e-05	-1.11326e-10	-0.918559
90874878	chr5:90874878:A:C	0.000168699	-1.11326e-10	0.740102
90875243	chr5:90875243:G:A	2.85858e-05	-1.11326e-10	-1.03511
90875255	chr5:90875255:A:G	3.87452e-05	-1.11326e-10	-0.731009
90875798	chr5:90875798:C:T	0.000216328	2.17966	-1.19088
90875910	chr5:90875910:G:A	3.27822e-05	-1.11326e-10	-0.898132
90875948	chr5:90875948:T:C	7.4616e-05	1.02856	-1.10422
90876506	chr5:90876506:G:A	2.66431e-05	-1.11326e-10	-1.10549
90876514	chr5:90876514:C:T	7.31723e-05	0.315975	-0.411174
90876834	chr5:90876834:C:A	2.85642e-05	-1.11326e-10	-1.03586
90877253	chr5:90877253:A:T	2.47867e-05	-1.11326e-10	-1.17771
90877279	chr5:90877279:TG:T	2.53929e-05	-1.15355	-2.46166e-10
90877340	chr5:90877340:C:T	2.6564e-05	-1.11326e-10	-1.10846
90877710	chr5:90877710:G:A	4.39312e-05	0.137115	-0.742506
90878082	chr5:90878082:G:A	2.82218e-05	-1.11326e-10	-1.04792
90878186	chr5:90878186:G:A	2.47236e-05	-1.11326e-10	-1.18026
90879138	chr5:90879138:G:C	3.89595e-05	0.437589	-1.16308
90879314	chr5:90879314:C:T	4.04643e-05	-1.11326e-10	-0.687596
90879629	chr5:90879629:G:A	4.34121e-05	0.557727	-1.175
90879957	chr5:90879957:A:G	2.46427e-05	-1.11326e-10	-1.18354
90880054	chr5:90880054:A:G	2.46433e-05	-1.11326e-10	-1.18351
90880596	chr5:90880596:G:A	5.98762e-05	-1.4181	1.12237
90880765	chr5:90880765:C:G	3.20558e-05	-1.11326e-10	-0.920539
90880829	chr5:90880829:A:G	5.39338e-05	-1.43491	1.03465
90881596	chr5:90881596:T:C	3.96446e-05	-1.11326e-10	-0.708063
90881615	chr5:90881615:G:T	2.45661e-05	-1.11326e-10	-1.18665
90881699	chr5:90881699:G:A	2.4659e-05	-1.11326e-10	-1.18288
90881766	chr5:90881766:T:G	0.000108048	1.48454	-1.18998
90882129	chr5:90882129:C:T	4.52918e-05	-1.11326e-10	-0.574889
90882778	chr5:90882778:T:A	2.97266e-05	-1.11326e-10	-0.995974
90883110	chr5:90883110:C:T	2.644e-05	-1.11326e-10	-1.11314
90883215	chr5:90883215:A:G	5.96297e-05	-1.11326e-10	-0.299862
90883227	chr5:90883227:A:G	4.71889e-05	-1.11326e-10	-0.533859
90883280	chr5:90883280:C:T	2.2158e-05	-1.28982	-2.46166e-10
90883408	chr5:90883408:A:C	3.13835e-05	-1.11326e-10	-0.941735
90883907	chr5:90883907:T:C	1.87046e-05	-0.412788	-1.04646
90884110	chr5:90884110:G:C	6.0357e-05	-1.11326e-10	-0.28774
90884167	chr5:90884167:T:A	4.9709e-05	-0.48183	-2.46166e-10
90884168	chr5:90884168:G:A	0.00105441	2.57272	-2.46166e-10
90884303	chr5:90884303:A:G	3.93693e-05	0.421852	-1.13688
90884319	chr5:90884319:T:A	3.6092e-05	-0.240041	-0.561905
90884835	chr5:90884835:A:C	2.84574e-05	-1.11326e-10	-1.03961
90885503	chr5:90885503:A:T	0.000312413	2.49804	-1.14173
90885644	chr5:90885644:T:G	4.65262e-05	-1.11326e-10	-0.548001
90885900	chr5:90885900:G:A	4.67238e-05	-1.11326e-10	-0.543764
90886527	chr5:90886527:C:T	2.4852e-05	-1.11326e-10	-1.17508
90886610	chr5:90886610:C:T	1.67955e-05	-1.56691	-2.46166e-10
90887007	chr5:90887007:A:G	0.0012571	3.93303	-1.18449
90887065	chr5:90887065:A:G	2.83203e-05	-1.11326e-10	-1.04444
90887140	chr5:90887140:C:T	2.44655e-05	-1.11326e-10	-1.19075
90887150	chr5:90887150:G:A	0.000171572	1.88477	-1.12778
90887189	chr5:90887189:T:C	2.92508e-05	-1.11326e-10	-1.01211
90887327	chr5:90887327:C:T	2.82429e-05	-1.11326e-10	-1.04717
90887342	chr5:90887342:G:C	2.44799e-05	-1.11326e-10	-1.19017
90887953	chr5:90887953:G:T	2.49811e-05	-1.11326e-10	-1.1699
90888341	chr5:90888341:T:C	2.57886e-05	-0.166051	-0.972034
90888498	chr5:90888498:C:A	2.48225e-05	-1.11326e-10	-1.17627
90889001	chr5:90889001:A:G	5.39362e-05	0.782716	-1.18293
90889158	chr5:90889158:A:AC	5.36364e-05	-0.405789	-2.46166e-10
90889661	chr5:90889661:A:G	3.56199e-05	-1.11326e-10	-0.815113
90889700	chr5:90889700:C:T	0.126105	8.36427	-1.00742
90889952	chr5:90889952:C:T	0.0024841	4.61818	-1.18853
90889979	chr5:90889979:C:T	3.5916e-05	-1.11326e-10	-0.806833
90890167	chr5:90890167:G:A	5.5034e-05	-1.11326e-10	-0.380065
90890640	chr5:90890640:C:A	2.3405e-05	-1.23507	-2.46166e-10
90890707	chr5:90890707:C:A	1.68174e-05	-1.5656	-2.46166e-10
90890830	chr5:90890830:T:C	0.0835819	8.11528	-1.16971
90890953	chr5:90890953:T:C	2.5143e-05	-1.11326e-10	-1.16344
90891237	chr5:90891237:CAT:C	4.34971e-05	-1.11326e-10	-0.615321
90891530	chr5:90891530:GC:G	3.30411e-05	-1.11326e-10	-0.890265
90891589	chr5:90891589:T:C	4.21984e-05	-1.11326e-10	-0.645635
90892271	chr5:90892271:T:A	5.445e-05	0.788769	-1.1795
90892304	chr5:90892304:A:G	2.46054e-05	-1.11326e-10	-1.18505
90892929	chr5:90892929:A:G	0.000106549	1.45608	-1.17549
90892946	chr5:90892946:G:T	0.0025397	4.64207	-1.19029
90893069	chr5:90893069:A:G	0.139195	8.44622	-0.990605
90893311	chr5:90893311:A:G	2.52201e-05	-1.11326e-10	-1.16038
90893382	chr5:90893382:A:G	0.00313374	4.83154	-1.16958
90893500	chr5:90893500:C:T	3.29736e-05	-1.11326e-10	-0.892311
90893575	chr5:90893575:T:C	0.00281222	4.72519	-1.17147
90894483	chr5:90894483:G:T	0.142311	8.66832	-1.19057
90894600	chr5:90894600:C:G	0.089814	8.05379	-1.03631
90894790	chr5:90894790:AT:A	3.04998e-05	-1.11326e-10	-0.970297
90894984	chr5:90894984:A:G	2.86399e-05	-1.11326e-10	-1.03322
90895439	chr5:90895439:A:G	0.0740544	7.96065	-1.13611
90895567	chr5:90895567:G:A	2.78416e-05	-1.06149	-2.46166e-10
90895651	chr5:90895651:G:A	3.62191e-05	-0.438581	-0.359849
90896195	chr5:90896195:G:A	2.45591e-05	-0.0175231	-1.16941
90896472	chr5:90896472:G:T	2.5804e-05	-1.11326e-10	-1.13749
90896837	chr5:90896837:A:T	5.19573e-05	0.749703	-1.1873
90897651	chr5:90897651:T:C	2.87174e-05	-0.536723	-0.493789
90897853	chr5:90897853:G:A	3.40997e-05	-1.11326e-10	-0.858729
90897972	chr5:90897972:A:G	2.36113e-05	-0.56177	-0.664519
90898134	chr5:90898134:A:G	4.30335e-05	-1.11326e-10	-0.626038
90898852	chr5:90898852:C:T	2.52174e-05	-1.11326e-10	-1.16048
90898853	chr5:90898853:G:A	2.3346e-05	-1.23759	-2.46166e-10
90899024	chr5:90899024:C:G	3.7576e-05	0.426583	-1.18823
90899210	chr5:90899210:C:T	3.4565e-05	-1.11326e-10	-0.845175
90899475	chr5:90899475:A:T	3.21198e-05	-1.11326e-10	-0.918545
90899750	chr5:90899750:A:ATC	2.87929e-05	-0.526856	-0.50103
90899933	chr5:90899933:A:G	3.71355e-05	-1.11326e-10	-0.773442
90899972	chr5:90899972:C:T	3.22638e-05	-1.11326e-10	-0.91407
90900284	chr5:90900284:G:A	5.79774e-06	-1.44958	-1.18096
90900566	chr5:90900566:A:G	4.41266e-05	0.55352	-1.15447
90900709	chr5:90900709:C:T	0.000231386	2.17202	-1.11595
90900856	chr5:90900856:A:G	2.69827e-05	-1.11326e-10	-1.09282
90901174	chr5:90901174:G:A	1.73459e-05	-1.53466	-2.46166e-10
90901770	chr5:90901770:C:T	3.85025e-05	-1.11326e-10	-0.737294
90901915	chr5:90901915:A:G	2.89727e-05	-1.11326e-10	-1.02166
90901935	chr5:90901935:G:T	6.07943e-06	-1.48851	-1.09459
90902006	chr5:90902006:T:C	2.99525e-05	-1.11326e-10	-0.988405
90902019	chr5:90902019:G:C	2.54783e-05	-1.11326e-10	-1.15019
90902137	chr5:90902137:T:G	2.55168e-05	-1.11326e-10	-1.14868
90902580	chr5:90902580:T:C	2.57705e-05	-1.11326e-10	-1.13879
90902867	chr5:90902867:G:A	3.7627e-05	-1.11326e-10	-0.760294
90902884	chr5:90902884:A:G	5.4051e-06	-1.5317	-1.16898
90903131	chr5:90903131:G:A	2.56486e-05	-1.11326e-10	-1.14353
90903283	chr5:90903283:C:A	2.57705e-05	-1.11326e-10	-1.13879
90903419	chr5:90903419:A:G	2.56299e-05	-1.11326e-10	-1.14426
90903483	chr5:90903483:A:G	3.65396e-05	-1.11326e-10	-0.789619
90903747	chr5:90903747:G:A	0.00176822	4.19073	-1.10102
90904205	chr5:90904205:T:C	2.8203e-05	0.111352	-1.15994
90904855	chr5:90904855:C:T	3.14786e-05	-1.11326e-10	-0.938708
90905369	chr5:90905369:A:G	0.00055624	3.12388	-1.19069
90905592	chr5:90905592:A:G	4.80741e-05	-1.11326e-10	-0.515272
90905705	chr5:90905705:G:A	3.52723e-05	0.343986	-1.16891
90905781	chr5:90905781:G:A	2.80846e-05	-1.11326e-10	-1.05279
90906070	chr5:90906070:G:A	3.94555e-05	-1.11326e-10	-0.712844
90906174	chr5:90906174:T:C	2.94678e-05	-1.11326e-10	-1.00472
90906182	chr5:90906182:C:T	0.0140428	6.31639	-1.15454
90906490	chr5:90906490:T:C	2.50477e-05	-1.11326e-10	-1.16724
90906673	chr5:90906673:G:A	3.09258e-05	0.212745	-1.16917
90906891	chr5:90906891:C:T	2.52975e-05	-1.11326e-10	-1.15731
90907146	chr5:90907146:T:C	3.02543e-05	0.182901	-1.16128
90907432	chr5:90907432:A:G	2.85249e-05	0.0142451	-1.05149
90907455	chr5:90907455:T:C	4.52722e-05	0.198238	-0.77356
90907575	chr5:90907575:C:T	2.45341e-05	-1.11326e-10	-1.18795
90907651	chr5:90907651:A:G	1.23218e-05	-0.979841	-0.896802
90907671	chr5:90907671:G:T	5.38133e-05	0.740569	-1.14306
90907919	chr5:90907919:C:T	4.87097e-05	0.644723	-1.14686
90908734	chr5:90908734:T:C	3.52782e-05	-1.11326e-10	-0.824752
90909365	chr5:90909365:C:T	2.61077e-05	-1.11326e-10	-1.12578
90909376	chr5:90909376:T:G	0.0189055	6.34479	-0.8856
90909590	chr5:90909590:G:GGAATACTAAAAACTTTGTGA	0.000950826	3.58702	-1.1177
90909693	chr5:90909693:G:A	7.83808e-05	-1.11326e-10	-0.0264374
90909713	chr5:90909713:T:C	2.4633e-05	-1.11326e-10	-1.18393
90909720	chr5:90909720:G:C	0.000209798	1.80956	-0.851434
90909760	chr5:90909760:A:C	0.000126819	0.454747	-2.46166e-10
90909883	chr5:90909883:C:A	0.000181711	1.6258	-0.811404
90909970	chr5:90909970:A:T	3.33316e-05	-0.881512	-2.46166e-10
90910140	chr5:90910140:T:G	2.44867e-05	-1.11326e-10	-1.18989
90910297	chr5:90910297:T:A	0.000166364	1.89723	-1.17107
90910368	chr5:90910368:C:A	9.52125e-06	-1.09968	-1.03481
90910465	chr5:90910465:G:A	0.000133588	1.37117	-0.864426
90910649	chr5:90910649:A:G	0.0001289	0.814326	-0.343307
90910784	chr5:90910784:A:G	7.65093e-05	-1.11326e-10	-0.0506042
90911582	chr5:90911582:G:A	0.00659792	4.77253	-0.366035
90911592	chr5:90911592:A:G	0.000129753	1.2929	-0.815282
90911904	chr5:90911904:T:C	3.31625e-05	-0.886595	-2.46166e-10
90912135	chr5:90912135:A:G	4.74646e-05	-1.11326e-10	-0.528031
90912437	chr5:90912437:G:T	2.89367e-05	-1.11326e-10	-1.02291
90912625	chr5:90912625:G:A	7.27336e-05	-1.11326e-10	-0.101213
90912664	chr5:90912664:G:A	8.75046e-05	1.25137	-1.1677
90912880	chr5:90912880:T:C	2.45452e-05	-1.11326e-10	-1.1875
90913155	chr5:90913155:A:G	0.000135758	1.31257	-0.78971
90913161	chr5:90913161:T:C	0.000133423	1.29636	-0.79085
90913246	chr5:90913246:T:C	0.00011462	1.16242	-0.80881
90913387	chr5:90913387:A:G	2.83511e-05	-1.11326e-10	-1.04335
90913642	chr5:90913642:TC:T	7.08887e-05	-1.11326e-10	-0.126905
90913758	chr5:90913758:A:G	3.87463e-05	-1.11326e-10	-0.73098
90913823	chr5:90913823:G:T	2.8275e-05	-1.11326e-10	-1.04604
90914007	chr5:90914007:C:T	0.000365756	2.65195	-1.138
90914031	chr5:90914031:T:C	5.1432e-06	-1.56611	-1.18423
90914368	chr5:90914368:C:T	4.03227e-05	-1.11326e-10	-0.691102
90914615	chr5:90914615:A:G	9.20248e-06	-1.12663	-1.04191
90914701	chr5:90914701:G:C	0.000111285	1.16742	-0.843345
90915456	chr5:90915456:T:C	8.70351e-06	-1.1605	-1.06379
90915566	chr5:90915566:AAATT:A	2.47755e-05	-1.11326e-10	-1.17816
90915688	chr5:90915688:C:T	0.00010781	1.13194	-0.83959
90915831	chr5:90915831:C:G	7.71685e-05	1.12466	-1.16668
90916191	chr5:90916191:C:T	1.73714e-05	-1.53319	-2.46166e-10
90916459	chr5:90916459:A:G	0.00850869	4.82493	-0.164107
90916733	chr5:90916733:C:T	4.10516e-05	-1.11326e-10	-0.673185
90916875	chr5:90916875:G:A	8.8863e-06	-1.13812	-1.06539
90917024	chr5:90917024:A:G	3.80087e-05	-1.11326e-10	-0.750201
90917075	chr5:90917075:G:A	0.00707986	4.82748	-0.350491
90917202	chr5:90917202:T:G	3.88913e-05	-0.727247	-2.46166e-10
90917263	chr5:90917263:A:G	2.44627e-05	-1.11326e-10	-1.19087
90917270	chr5:90917270:C:T	8.02124e-05	-1.11326e-10	-0.00333762
90917458	chr5:90917458:T:C	2.94012e-05	-1.11326e-10	-1.00698
90917703	chr5:90917703:G:T	6.94343e-05	-1.11326e-10	-0.147635
90917759	chr5:90917759:A:G	2.6955e-05	-1.11326e-10	-1.09385
90918461	chr5:90918461:T:A	0.000351552	1.47434	-2.46166e-10
90918922	chr5:90918922:A:G	3.08992e-05	-1.11326e-10	-0.957286
90919711	chr5:90919711:T:C	8.25045e-06	-1.53469	-0.743058
90919770	chr5:90919770:G:A	1.00798e-05	-1.0794	-0.998081
90920009	chr5:90920009:A:G	3.89717e-05	-1.11326e-10	-0.72518
90920385	chr5:90920385:G:A	5.06797e-05	-1.11326e-10	-0.46249
90920408	chr5:90920408:A:C	1.78561e-05	-1.50567	-2.46166e-10
90920730	chr5:90920730:C:T	3.95196e-05	-1.11326e-10	-0.711219
90920989	chr5:90920989:G:A	0.000356788	2.63251	-1.14339
90921939	chr5:90921939:G:A	2.61819e-05	-1.11326e-10	-1.12295
90921967	chr5:90921967:C:T	3.10949e-05	-1.11326e-10	-0.950971
90922028	chr5:90922028:G:T	3.3059e-05	-0.889723	-2.46166e-10
90922030	chr5:90922030:A:C	0.00047202	2.40753	-0.638526
90922072	chr5:90922072:T:C	0.000144189	0.90232	-0.31921
90922110	chr5:90922110:C:A	0.000157263	0.904941	-0.235037
90922401	chr5:90922401:C:A	2.45322e-05	-1.11326e-10	-1.18803
90922539	chr5:90922539:G:A	1.94271e-05	-1.42135	-2.46166e-10
90922594	chr5:90922594:C:T	2.44747e-05	-1.11326e-10	-1.19038
90922727	chr5:90922727:A:G	5.64634e-06	-1.55618	-1.10083
90922755	chr5:90922755:A:C	2.58821e-05	-1.11326e-10	-1.13446
90922795	chr5:90922795:A:G	0.000594587	2.47508	-0.475231
90922879	chr5:90922879:T:C	6.02383e-06	-1.47226	-1.12003
90922907	chr5:90922907:G:T	1.68731e-05	-1.5623	-2.46166e-10
90923029	chr5:90923029:A:ACT	9.76928e-06	-1.06195	-1.04683
90923101	chr5:90923101:A:G	2.44733e-05	-1.11326e-10	-1.19043
90923156	chr5:90923156:G:T	3.13225e-05	-1.11326e-10	-0.943678
90923722	chr5:90923722:T:G	3.82375e-05	-1.11326e-10	-0.744199
90923731	chr5:90923731:T:C	2.50239e-05	-1.11326e-10	-1.16818
90924029	chr5:90924029:A:G	2.79234e-05	-1.11326e-10	-1.05855
90924220	chr5:90924220:T:G	3.79567e-05	-1.11326e-10	-0.75157
90924439	chr5:90924439:G:A	0.000111488	1.18851	-0.862606
90924443	chr5:90924443:C:G	2.85066e-05	-1.11326e-10	-1.03788
90924482	chr5:90924482:T:G	2.56198e-05	-1.11326e-10	-1.14465
90924522	chr5:90924522:C:T	0.000440796	2.71722	-1.01666
90924660	chr5:90924660:T:G	1.71023e-05	-1.5488	-2.46166e-10
90924768	chr5:90924768:C:T	2.45894e-05	-1.11326e-10	-1.1857
90924780	chr5:90924780:TC:T	2.45206e-05	-1.11326e-10	-1.1885
90924908	chr5:90924908:G:A	2.55964e-05	-1.11326e-10	-1.14557
90924949	chr5:90924949:T:C	0.000536404	2.30557	-0.408696
90924953	chr5:90924953:G:A	0.000436743	2.53457	-0.843245
90925010	chr5:90925010:T:C	0.000147669	1.09232	-0.485365
90925041	chr5:90925041:G:A	0.000101759	1.07504	-0.84045
90925076	chr5:90925076:G:C	5.536e-06	-1.5516	-1.12514
90925106	chr5:90925106:C:T	8.14585e-06	-1.47176	-0.818751
90925112	chr5:90925112:G:A	2.91406e-05	-1.11326e-10	-1.01588
90925220	chr5:90925220:G:A	3.16723e-05	-0.932575	-2.46166e-10
90925337	chr5:90925337:G:C	2.00576e-05	-1.38941	-2.46166e-10
90925534	chr5:90925534:G:T	5.84323e-06	-1.50793	-1.1148
90925907	chr5:90925907:G:T	8.76352e-05	-1.11326e-10	0.085166
90926576	chr5:90926576:A:G	2.98757e-05	-1.11326e-10	-0.990969
90926646	chr5:90926646:T:C	8.30506e-05	-1.11326e-10	0.0314343
90927424	chr5:90927424:A:G	9.60994e-05	1.09436	-0.91699
90927574	chr5:90927574:C:T	0.000491514	2.28001	-0.470541
90927602	chr5:90927602:C:T	0.000523849	2.34623	-0.47304
90927727	chr5:90927727:T:C	0.000794045	2.49578	-0.206658
90927793	chr5:90927793:C:T	9.29203e-05	1.10416	-0.960431
90927963	chr5:90927963:A:C	3.29736e-05	-1.11326e-10	-0.89231
90928037	chr5:90928037:C:T	8.19741e-05	0.974275	-0.955887
90928327	chr5:90928327:G:A	5.98634e-06	-1.48002	-1.11852
90928502	chr5:90928502:C:T	0.000554427	2.37638	-0.446463
90928526	chr5:90928526:C:T	2.56284e-05	-1.11326e-10	-1.14431
90928628	chr5:90928628:A:G	3.52647e-05	-0.825135	-2.46166e-10
90928655	chr5:90928655:C:A	1.28786e-05	-0.702155	-1.1303
90928798	chr5:90928798:A:G	2.73097e-05	-1.11326e-10	-1.08077
90928881	chr5:90928881:A:G	8.07441e-06	-1.14133	-1.15799
90928962	chr5:90928962:A:T	1.78252e-05	-1.5074	-2.46166e-10
90929387	chr5:90929387:C:T	4.90678e-05	-1.11326e-10	-0.494812
90929636	chr5:90929636:T:G	5.97738e-06	-1.42795	-1.17209
90929644	chr5:90929644:A:C	6.04076e-06	-1.41912	-1.17037
90929669	chr5:90929669:G:A	9.61727e-05	1.12461	-0.946481
90929707	chr5:90929707:T:G	3.18668e-05	-1.11326e-10	-0.926452
90929872	chr5:90929872:A:G	3.39771e-05	-1.11326e-10	-0.86233
90929979	chr5:90929979:A:G	5.476e-06	-1.55383	-1.13381
90930244	chr5:90930244:G:A	1.04255e-05	-0.961475	-1.08229
90930309	chr5:90930309:G:T	6.05655e-06	-1.4527	-1.13417
90930465	chr5:90930465:C:T	0.000564823	2.70466	-0.756169
90930613	chr5:90930613:AATTTTT:A	2.64741e-05	-1.11326e-10	-1.11185
90930616	chr5:90930616:T:C	5.53086e-05	-1.11326e-10	-0.375088
90930725	chr5:90930725:G:C	8.6206e-06	-1.11196	-1.1219
90930777	chr5:90930777:C:T	2.05726e-05	-1.36406	-2.46166e-10
90931162	chr5:90931162:G:A	1.3836e-05	-0.627217	-1.13352
90931389	chr5:90931389:A:G	2.93878e-05	-1.11326e-10	-1.00744
90931719	chr5:90931719:G:T	1.75909e-05	-0.611862	-0.908771
90931933	chr5:90931933:A:G	1.69465e-05	-1.55795	-2.46166e-10
90932242	chr5:90932242:C:T	2.17698e-05	-0.245983	-1.06151
90932251	chr5:90932251:G:C	2.75961e-05	-1.11326e-10	-1.07034
90932278	chr5:90932278:A:C	8.47062e-06	-1.54405	-0.70736
90932583	chr5:90932583:A:G	0.000325039	2.57408	-1.17815
90932611	chr5:90932611:A:C	3.14817e-05	-1.11326e-10	-0.938611
90932614	chr5:90932614:A:T	2.34797e-05	-0.535364	-0.696518
90932723	chr5:90932723:GACAA:G	1.04391e-05	-0.876897	-1.16556
90932838	chr5:90932838:C:T	4.17774e-05	-1.11326e-10	-0.655661
90932843	chr5:90932843:A:T	2.6962e-05	-1.11326e-10	-1.09359
90932957	chr5:90932957:C:T	2.61867e-05	-1.11326e-10	-1.12276
90932976	chr5:90932976:C:T	0.000280721	2.4317	-1.18236
90933609	chr5:90933609:T:G	1.91271e-05	-0.756608	-0.680301
90933713	chr5:90933713:C:A	2.45138e-05	-0.529694	-0.659086
90933725	chr5:90933725:A:G	1.86543e-05	-0.363331	-1.09861
90933990	chr5:90933990:G:A	1.26754e-05	-0.660278	-1.18808
90934955	chr5:90934955:A:G	2.33334e-05	-0.586438	-0.651695
90935284	chr5:90935284:CT:C	2.66717e-05	-1.11326e-10	-1.10441
90935421	chr5:90935421:T:C	1.932e-05	-0.439177	-0.987697
90935508	chr5:90935508:A:G	2.75564e-05	-1.11326e-10	-1.07178
90935585	chr5:90935585:A:C	2.61296e-05	-1.11326e-10	-1.12495
90936487	chr5:90936487:A:G	3.34859e-05	-1.11326e-10	-0.876893
90937110	chr5:90937110:A:C	2.85426e-05	-1.11326e-10	-1.03662
90937128	chr5:90937128:C:G	5.59763e-05	-1.11326e-10	-0.363087
90937395	chr5:90937395:C:A	5.65828e-05	-1.11326e-10	-0.352311
90937482	chr5:90937482:G:A	3.06048e-05	-1.11326e-10	-0.96686
90937603	chr5:90937603:A:G	9.83641e-06	-0.915286	-1.18664
90937773	chr5:90937773:T:TC	3.31662e-05	-1.11326e-10	-0.886486
90937850	chr5:90937850:G:C	1.83653e-05	-0.287413	-1.19014
90937910	chr5:90937910:A:C	3.35176e-05	-1.11326e-10	-0.875945
90938116	chr5:90938116:T:C	3.93295e-05	0.159189	-0.87523
90938190	chr5:90938190:A:G	2.33391e-05	-0.242819	-0.995068
90938195	chr5:90938195:G:C	5.88668e-05	-1.11326e-10	-0.312739
90938215	chr5:90938215:T:A	3.34079e-05	-1.11326e-10	-0.879223
90938588	chr5:90938588:C:A	2.5099e-05	-1.11326e-10	-1.16519
90938720	chr5:90938720:T:C	3.35176e-05	-1.11326e-10	-0.875945
90939414	chr5:90939414:A:G	2.58145e-05	-1.11326e-10	-1.13708
90939480	chr5:90939480:C:T	2.37138e-05	-0.599498	-0.622459
90939550	chr5:90939550:A:G	6.50255e-06	-1.37858	-1.13725
90940217	chr5:90940217:T:A	5.39462e-05	-1.11326e-10	-0.400029
90940232	chr5:90940232:A:G	0.000424812	2.68398	-1.02035
90940439	chr5:90940439:T:C	2.76949e-05	-1.11326e-10	-1.06677
90940549	chr5:90940549:G:C	2.21132e-05	-0.291616	-1.00022
90940605	chr5:90940605:T:A	0.000131088	1.66065	-1.17279
90940761	chr5:90940761:CAG:C	2.48352e-05	-1.11326e-10	-1.17575
90940830	chr5:90940830:AC:A	2.59126e-05	-0.609794	-0.523492
90940985	chr5:90940985:C:T	1.73457e-05	-1.53467	-2.46166e-10
90942198	chr5:90942198:G:A	2.47774e-05	-1.11326e-10	-1.17808
90942241	chr5:90942241:T:C	2.01602e-05	-0.389623	-0.994682
90942478	chr5:90942478:G:C	0.000310093	2.52973	-1.18087
90942780	chr5:90942780:C:A	2.51024e-05	-1.11326e-10	-1.16505
90943114	chr5:90943114:G:A	5.08003e-05	-1.11326e-10	-0.460113
90943318	chr5:90943318:A:G	4.4622e-05	-0.166215	-0.423574
90943645	chr5:90943645:C:T	2.88065e-05	-1.11326e-10	-1.02741
90945532	chr5:90945532:A:G	2.4567e-05	-1.11326e-10	-1.18661
90945621	chr5:90945621:C:T	8.06724e-05	-1.11326e-10	0.00238046
90945987	chr5:90945987:AAAG:A	2.21345e-05	-0.615547	-0.675332
90946193	chr5:90946193:T:C	3.96082e-05	-0.100631	-0.608349
90946486	chr5:90946486:T:C	2.45153e-05	-1.11326e-10	-1.18872
90946515	chr5:90946515:G:A	2.45276e-05	-1.11326e-10	-1.18822
90946573	chr5:90946573:C:G	0.000348966	2.05171	-0.584756
90946929	chr5:90946929:G:A	5.49126e-05	-1.11326e-10	-0.382273
90947730	chr5:90947730:T:C	5.43032e-05	-0.393433	-2.46166e-10
90948082	chr5:90948082:T:C	7.07218e-06	-1.40038	-1.03147
90948287	chr5:90948287:G:A	1.87191e-05	-0.425571	-1.0329
90948408	chr5:90948408:A:G	0.000204481	0.932458	-2.46166e-10
90948738	chr5:90948738:T:C	3.54769e-05	-1.11326e-10	-0.819136
90948837	chr5:90948837:C:G	0.000780113	2.27142	-2.46166e-10
90948916	chr5:90948916:C:T	2.49719e-05	-1.11326e-10	-1.17027
90948922	chr5:90948922:C:T	4.20157e-05	-1.11326e-10	-0.649972
90948932	chr5:90948932:T:TA	2.94262e-05	-1.11326e-10	-1.00613
90949081	chr5:90949081:G:A	8.55302e-05	-1.11326e-10	0.0608536
90949095	chr5:90949095:C:A	1.85665e-05	-0.432644	-1.03401
90949303	chr5:90949303:G:A	3.12152e-05	-1.11326e-10	-0.94711
90949482	chr5:90949482:T:A	3.06595e-05	-1.11326e-10	-0.965074
90949774	chr5:90949774:A:T	2.47616e-05	-1.11326e-10	-1.17872
90949863	chr5:90949863:CTT:C	1.62464e-05	-0.470687	-1.12946
90949896	chr5:90949896:C:T	1.80711e-05	-0.455244	-1.03846
90950031	chr5:90950031:T:C	2.45167e-05	-1.11326e-10	-1.18866
90950112	chr5:90950112:C:T	7.49477e-06	-1.36833	-1.00548
90950228	chr5:90950228:T:A	2.46813e-05	-1.11326e-10	-1.18197
90950250	chr5:90950250:A:G	5.54861e-06	-1.51221	-1.16226
90950500	chr5:90950500:T:G	3.04799e-05	-1.11326e-10	-0.97095
90950577	chr5:90950577:C:T	2.47521e-05	-1.11326e-10	-1.17911
90951025	chr5:90951025:T:G	1.76125e-05	-0.477067	-1.04234
90951116	chr5:90951116:A:G	4.54151e-05	-1.11326e-10	-0.572172
90951160	chr5:90951160:TGTC:T	4.54153e-05	-1.11326e-10	-0.572167
90952129	chr5:90952129:T:C	2.44606e-05	-1.11326e-10	-1.19095
90952184	chr5:90952184:T:A	3.37023e-05	-0.0536808	-0.81677
90952356	chr5:90952356:C:G	1.74922e-05	-1.52626	-2.46166e-10
90952625	chr5:90952625:A:G	2.63909e-05	-0.415327	-0.699669
90952862	chr5:90952862:A:G	2.07386e-05	-1.35602	-2.46166e-10
90952930	chr5:90952930:C:T	1.80606e-05	-0.407168	-1.08712
90953006	chr5:90953006:C:T	2.45187e-05	-1.11326e-10	-1.18858
90953218	chr5:90953218:T:A	8.96907e-06	-1.00893	-1.18531
90953288	chr5:90953288:A:G	8.22951e-06	-1.37867	-0.901624
90953337	chr5:90953337:A:G	0.000180831	1.89307	-1.08352
90953718	chr5:90953718:T:G	5.55844e-05	-1.11326e-10	-0.370113
90954007	chr5:90954007:T:TA	2.46291e-05	-1.11326e-10	-1.18409
90954083	chr5:90954083:G:A	8.62641e-06	-1.53417	-0.69902
90954214	chr5:90954214:C:T	4.97625e-05	-1.11326e-10	-0.480754
90954281	chr5:90954281:A:G	2.45689e-05	-1.11326e-10	-1.18653
90954330	chr5:90954330:A:G	2.44821e-05	-1.11326e-10	-1.19007
90954717	chr5:90954717:C:T	0.000155507	0.658676	-2.46166e-10
90954814	chr5:90954814:A:T	1.44244e-05	-0.553042	-1.16605
90954986	chr5:90954986:T:G	2.46606e-05	-1.11326e-10	-1.18281
90955016	chr5:90955016:T:G	5.31851e-06	-1.52876	-1.18806
90955135	chr5:90955135:A:G	5.28523e-06	-1.53512	-1.18798
90955276	chr5:90955276:T:C	0.000284875	2.39154	-1.12751
90955388	chr5:90955388:G:T	0.000204015	1.6429	-0.712729
90955535	chr5:90955535:G:C	3.27973e-05	-1.11326e-10	-0.89767
90955597	chr5:90955597:A:G	2.49618e-05	-1.11326e-10	-1.17067
90955682	chr5:90955682:C:G	2.49985e-05	-1.11326e-10	-1.1692
90956040	chr5:90956040:T:A	7.43071e-05	-1.11326e-10	-0.0798096
90956260	chr5:90956260:T:C	1.01153e-05	-1.29532	-0.778654
90956415	chr5:90956415:C:A	0.000196771	2.04317	-1.14915
90956474	chr5:90956474:T:C	1.18825e-05	-1.55319	-0.359757
90956612	chr5:90956612:A:G	0.000131589	1.62947	-1.1378
90956669	chr5:90956669:A:G	3.46405e-05	-1.11326e-10	-0.842993
90956759	chr5:90956759:G:A	0.000106251	-1.11326e-10	0.277791
90956871	chr5:90956871:A:T	1.94161e-05	-1.56285	0.140938
90957076	chr5:90957076:G:A	0.000169479	1.86422	-1.11951
90957429	chr5:90957429:C:T	2.45171e-05	-1.11326e-10	-1.18865
90957719	chr5:90957719:T:G	5.2942e-05	-1.11326e-10	-0.418819
90958053	chr5:90958053:A:T	5.37812e-05	-1.11326e-10	-0.403093
90958075	chr5:90958075:A:G	0.00024556	2.27992	-1.1644
90958149	chr5:90958149:G:GGT	2.48888e-05	-1.11326e-10	-1.1736
90958226	chr5:90958226:A:G	2.07603e-05	-1.35497	-2.46166e-10
90958345	chr5:90958345:G:T	0.000300696	2.50054	-1.18245
90958419	chr5:90958419:T:A	3.31827e-05	-1.11326e-10	-0.885989
90958512	chr5:90958512:G:A	0.000232038	2.22808	-1.1692
90958538	chr5:90958538:TAAC:T	0.000237155	2.25446	-1.17377
90959181	chr5:90959181:T:G	0.000132939	1.53731	-1.03543
90959336	chr5:90959336:G:A	4.83407e-05	-1.11326e-10	-0.509743
90959364	chr5:90959364:G:A	1.27026e-05	-0.66776	-1.17845
90959564	chr5:90959564:G:A	2.99291e-05	0.148063	-1.13725
90959574	chr5:90959574:C:T	0.000270644	-1.11326e-10	1.21279
90959918	chr5:90959918:T:C	1.55175e-05	-1.56366	-0.0823859
90960183	chr5:90960183:G:T	5.00748e-05	0.530687	-1.00518
90960279	chr5:90960279:T:C	3.7097e-05	0.341409	-1.11589
90960667	chr5:90960667:G:A	3.08023e-05	-1.11326e-10	-0.960428
90961002	chr5:90961002:G:A	1.33319e-05	-1.5618	-0.236056
90961080	chr5:90961080:G:T	3.35527e-05	-1.11326e-10	-0.874899
90961100	chr5:90961100:A:G	3.25802e-05	-1.11326e-10	-0.904311
90961155	chr5:90961155:T:A	5.71097e-05	0.665386	-1.00843
90961165	chr5:90961165:G:C	3.13801e-05	-1.11326e-10	-0.941842
90961427	chr5:90961427:A:G	1.28126e-05	-0.867646	-0.969941
90961549	chr5:90961549:GGAGT:G	0.000259673	2.35793	-1.18652
90961575	chr5:90961575:A:G	0.000442884	2.82935	-1.12406
90961787	chr5:90961787:A:G	3.36954e-05	-1.11326e-10	-0.870656
90962767	chr5:90962767:A:G	3.3148e-05	0.267637	-1.15467
90962955	chr5:90962955:A:G	0.000125452	0.443911	-2.46166e-10
90963515	chr5:90963515:A:C	0.000122174	1.23398	-0.816545
90963522	chr5:90963522:G:A	6.33665e-05	-1.11326e-10	-0.239082
90964596	chr5:90964596:C:G	0.000127174	1.60256	-1.14502
90964669	chr5:90964669:A:G	3.27694e-05	-1.11326e-10	-0.898522
90965281	chr5:90965281:G:C	5.35948e-05	-1.11326e-10	-0.406564
90965604	chr5:90965604:A:G	2.85289e-05	-1.0371	-2.46166e-10
90965643	chr5:90965643:C:G	2.64427e-05	-1.11326e-10	-1.11304
90965677	chr5:90965677:A:G	0.000175314	-1.11326e-10	0.778565
90965827	chr5:90965827:G:A	2.57078e-05	-1.11326e-10	-1.14122
90966377	chr5:90966377:T:A	0.00473288	4.91965	-0.845373
90966392	chr5:90966392:C:T	5.30906e-05	-1.11326e-10	-0.416017
90966658	chr5:90966658:T:C	0.00333637	4.9134	-1.18878
90966675	chr5:90966675:C:G	3.00438e-05	0.124584	-1.10994
90966795	chr5:90966795:T:C	0.0015967	4.17788	-1.19021
90967115	chr5:90967115:G:A	3.59928e-05	-1.11326e-10	-0.804698
90967241	chr5:90967241:ACT:A	5.3878e-06	-1.5224	-1.18148
90967352	chr5:90967352:A:T	0.00135557	3.99819	-1.17423
90967565	chr5:90967565:A:G	4.27653e-05	-1.11326e-10	-0.632289
90967700	chr5:90967700:T:TGC	1.20332e-05	-0.734158	-1.16619
90967766	chr5:90967766:A:G	2.68374e-05	-1.11326e-10	-1.09822
90967990	chr5:90967990:T:C	2.84259e-05	-1.11326e-10	-1.04072
90968046	chr5:90968046:C:T	0.00131896	3.97908	-1.1825
90968099	chr5:90968099:A:G	8.83709e-06	-1.24982	-0.959237
90968300	chr5:90968300:A:G	1.1583e-05	-0.792938	-1.14554
90968431	chr5:90968431:T:C	0.00134893	3.99451	-1.17546
90969102	chr5:90969102:G:A	3.26036e-05	-1.11326e-10	-0.903593
90969257	chr5:90969257:G:A	3.94418e-05	-1.11326e-10	-0.713191
90969580	chr5:90969580:C:T	1.68311e-05	-1.56479	-2.46166e-10
90969841	chr5:90969841:T:C	0.00112419	3.8097	-1.1729
90969880	chr5:90969880:G:A	0.000255525	-1.11326e-10	1.1553
90969915	chr5:90969915:G:A	0.000186506	-1.11326e-10	0.840445
90969992	chr5:90969992:G:A	0.00159591	3.9554	-0.968218
90969998	chr5:90969998:T:C	0.00121984	3.89726	-1.1788
90970037	chr5:90970037:T:C	3.53147e-05	-1.11326e-10	-0.823716
90970251	chr5:90970251:T:C	0.0011968	3.87849	-1.1791
90970652	chr5:90970652:T:A	2.61787e-05	-0.00381954	-1.11925
90970706	chr5:90970706:C:T	4.90908e-05	-1.11326e-10	-0.494344
90970847	chr5:90970847:T:C	2.31571e-05	-0.594499	-0.651214
90971005	chr5:90971005:C:T	2.6262e-05	-1.11326e-10	-1.1199
90971076	chr5:90971076:G:A	1.68963e-05	-1.56092	-2.46166e-10
90971275	chr5:90971275:T:C	0.000398553	2.54003	-0.940201
90971375	chr5:90971375:A:G	3.98721e-05	-1.11326e-10	-0.702339
90971379	chr5:90971379:A:T	9.86797e-05	0.203863	-2.46166e-10
90971506	chr5:90971506:G:A	2.45423e-05	-1.11326e-10	-1.18762
90971551	chr5:90971551:A:T	7.71314e-05	-0.0425062	-2.46166e-10
90971557	chr5:90971557:A:C	1.77667e-05	-1.51069	-2.46166e-10
90971775	chr5:90971775:A:G	5.85937e-06	-1.52899	-1.09099
90972011	chr5:90972011:A:G	4.44117e-05	-1.11326e-10	-0.594512
90972173	chr5:90972173:C:T	1.32401e-05	-0.949425	-0.855341
90972351	chr5:90972351:T:C	8.64983e-06	-1.33381	-0.896665
90972833	chr5:90972833:A:G	3.22236e-05	-1.11326e-10	-0.915318
90972835	chr5:90972835:A:T	3.20833e-05	-1.11326e-10	-0.91968
90972848	chr5:90972848:G:A	4.51096e-05	-1.11326e-10	-0.578921
90973250	chr5:90973250:C:T	2.44677e-05	-1.11326e-10	-1.19066
90973346	chr5:90973346:A:G	0.000688683	2.66441	-0.517644
90973349	chr5:90973349:T:A	0.0018559	4.15777	-1.01966
90973532	chr5:90973532:C:A	0.00188263	4.17452	-1.02211
90973559	chr5:90973559:G:A	0.00192698	4.16776	-0.992073
90973695	chr5:90973695:T:C	0.00135118	3.99942	-1.1787
90973809	chr5:90973809:T:A	2.56294e-05	-1.11326e-10	-1.14427
90974019	chr5:90974019:G:A	0.00194328	4.18405	-0.999929
90974325	chr5:90974325:T:C	2.59266e-05	-1.11326e-10	-1.13275
90974451	chr5:90974451:A:G	3.71254e-05	-1.11326e-10	-0.773716
90974465	chr5:90974465:T:G	0.00139896	4.03079	-1.17533
90974496	chr5:90974496:A:G	5.52578e-06	-1.49186	-1.18673
90974497	chr5:90974497:C:G	2.46451e-05	-1.11326e-10	-1.18344
90974530	chr5:90974530:C:T	2.62649e-05	-1.11326e-10	-1.11978
90974595	chr5:90974595:A:G	3.62794e-05	-1.11326e-10	-0.796765
90974783	chr5:90974783:A:G	0.000396296	2.53259	-0.938441
90974943	chr5:90974943:C:T	0.00138183	4.0231	-1.17995
90975008	chr5:90975008:AAAAC:A	1.11411e-05	-0.835294	-1.14209
90975037	chr5:90975037:G:A	0.000191108	-1.11326e-10	0.864824
90975097	chr5:90975097:G:A	0.00117021	3.85651	-1.17958
90975118	chr5:90975118:T:C	8.69133e-06	-1.25217	-0.97352
90975249	chr5:90975249:G:C	2.09065e-05	-1.34796	-2.46166e-10
90975263	chr5:90975263:T:C	2.23942e-05	-1.27922	-2.46166e-10
90975293	chr5:90975293:C:T	0.00149918	4.10474	-1.18009
90975929	chr5:90975929:T:C	3.42434e-05	-1.11326e-10	-0.854523
90976380	chr5:90976380:A:G	0.000424402	2.43595	-0.773282
90976393	chr5:90976393:A:G	0.00143312	4.04886	-1.16927
90976806	chr5:90976806:C:A	0.00131669	3.97221	-1.17736
90976939	chr5:90976939:T:C	0.0012545	3.92379	-1.17731
90976981	chr5:90976981:T:G	0.00126087	3.92747	-1.17593
90977042	chr5:90977042:A:C	2.61183e-05	-1.11326e-10	-1.12538
90977058	chr5:90977058:G:C	3.49199e-05	-1.11326e-10	-0.834959
90977646	chr5:90977646:A:G	8.7639e-06	-1.25959	-0.957787
90977901	chr5:90977901:G:A	2.45877e-05	-1.11326e-10	-1.18577
90977984	chr5:90977984:G:A	1.23066e-05	-0.986163	-0.891715
90978034	chr5:90978034:A:C	0.00122871	3.90214	-1.17644
90978227	chr5:90978227:G:A	0.00047882	2.59843	-0.815125
90978443	chr5:90978443:A:C	0.000186813	-1.11326e-10	0.842091
90978714	chr5:90978714:A:G	0.00126132	3.92889	-1.17699
90978956	chr5:90978956:A:G	0.0011916	3.86946	-1.17442
90979062	chr5:90979062:A:G	4.39359e-05	-1.11326e-10	-0.605285
90979089	chr5:90979089:T:A	0.00146691	4.07692	-1.17402
90979217	chr5:90979217:G:A	0.000700202	3.33417	-1.17081
90979249	chr5:90979249:A:T	0.00127316	3.93433	-1.17309
90979379	chr5:90979379:A:G	6.65403e-05	-0.190209	-2.46166e-10
90979479	chr5:90979479:C:T	2.50793e-05	-1.11326e-10	-1.16598
90979590	chr5:90979590:T:C	2.87681e-05	-1.02875	-2.46166e-10
90979965	chr5:90979965:G:A	4.31601e-05	-1.11326e-10	-0.623099
90980008	chr5:90980008:T:G	9.86654e-05	1.3452	-1.14149
90980084	chr5:90980084:G:A	8.60412e-06	-1.30519	-0.930581
90980376	chr5:90980376:G:A	0.00124338	3.91111	-1.17354
90980481	chr5:90980481:A:G	0.00129523	3.95394	-1.17552
90980568	chr5:90980568:A:G	0.000355231	2.42982	-0.945074
90980884	chr5:90980884:A:G	2.49856e-05	-1.11326e-10	-1.16972
90980928	chr5:90980928:A:G	0.000449796	2.55295	-0.83217
90981220	chr5:90981220:A:G	0.00138098	4.0195	-1.17697
90981307	chr5:90981307:G:A	4.91379e-05	-0.493385	-2.46166e-10
90981858	chr5:90981858:C:A	0.0012915	3.9527	-1.17716
90981980	chr5:90981980:T:C	0.00123518	3.90683	-1.17587
90982284	chr5:90982284:C:T	2.44604e-05	-1.11326e-10	-1.19096
90982400	chr5:90982400:A:T	0.000283025	2.35972	-1.1022
90983329	chr5:90983329:G:A	0.00138692	4.02612	-1.1793
90983476	chr5:90983476:C:T	0.00145964	4.06906	-1.17113
90983597	chr5:90983597:C:T	0.00143945	4.05831	-1.17431
90983625	chr5:90983625:G:A	0.00123968	3.9064	-1.17181
90984011	chr5:90984011:T:C	0.00201882	4.23324	-1.01098
90984052	chr5:90984052:T:C	2.86492e-05	-1.03289	-2.46166e-10
90984062	chr5:90984062:A:G	2.51953e-05	-1.11326e-10	-1.16136
90984086	chr5:90984086:C:T	5.7192e-05	0.59487	-0.936473
90984809	chr5:90984809:C:T	2.45572e-05	-1.11326e-10	-1.18701
90984959	chr5:90984959:G:A	5.29725e-05	-1.11326e-10	-0.418244
90985163	chr5:90985163:C:G	2.45523e-05	-1.11326e-10	-1.18721
90985228	chr5:90985228:A:G	0.000375047	1.53903	-2.46166e-10
90985813	chr5:90985813:G:A	2.46443e-05	-1.11326e-10	-1.18347
90986193	chr5:90986193:A:G	2.595e-05	-1.11326e-10	-1.13184
90986400	chr5:90986400:G:A	2.58916e-05	-1.11326e-10	-1.1341
90986870	chr5:90986870:C:T	2.46179e-05	-1.11326e-10	-1.18454
90988211	chr5:90988211:A:G	2.65724e-05	-1.10814	-2.46166e-10
90988251	chr5:90988251:A:C	2.52775e-05	-1.11326e-10	-1.1581
90988395	chr5:90988395:T:C	4.39457e-05	-1.11326e-10	-0.605062
90988481	chr5:90988481:T:A	3.72019e-05	-1.11326e-10	-0.771656
90988634	chr5:90988634:C:G	2.53217e-05	-1.11326e-10	-1.15636
90988937	chr5:90988937:AGCTTCATC:A	2.32195e-05	-0.0546933	-1.18833
90989258	chr5:90989258:C:T	1.96234e-05	-0.225832	-1.18546
90990082	chr5:90990082:C:T	0.000135303	0.770876	-0.251372
90990281	chr5:90990281:C:T	2.59656e-05	-1.11326e-10	-1.13124
90990791	chr5:90990791:T:C	2.62045e-05	-1.12209	-2.46166e-10
90991398	chr5:90991398:G:A	3.32294e-05	-1.11326e-10	-0.884581
90991837	chr5:90991837:A:G	2.59669e-05	-1.11326e-10	-1.13119
90992025	chr5:90992025:G:A	2.53122e-05	-1.11326e-10	-1.15673
90992121	chr5:90992121:C:T	2.10465e-05	-1.34128	-2.46166e-10
90993189	chr5:90993189:T:C	2.7969e-05	-1.11326e-10	-1.05692
90993530	chr5:90993530:G:C	2.33351e-05	-1.50994	0.27188
90993800	chr5:90993800:G:T	1.94314e-05	-0.238632	-1.1825
90993960	chr5:90993960:CT:C	2.07032e-05	-1.35773	-2.46166e-10
90994097	chr5:90994097:A:G	9.44763e-06	-1.48213	-0.660125
90994119	chr5:90994119:A:G	4.76259e-05	-1.11326e-10	-0.52464
90994180	chr5:90994180:C:T	5.29418e-06	-1.54941	-1.17199
90994188	chr5:90994188:A:C	2.11685e-05	-0.159713	-1.17579
90994216	chr5:90994216:T:C	2.181e-05	-1.56413	0.258487
90994395	chr5:90994395:A:G	3.80279e-05	-1.11326e-10	-0.749697
90994714	chr5:90994714:A:G	4.69803e-05	-1.11326e-10	-0.538289
90994763	chr5:90994763:G:A	2.61479e-05	-1.11326e-10	-1.12425
90996164	chr5:90996164:T:TG	0.000579306	0.608486	1.36533
90996245	chr5:90996245:A:G	5.9913e-05	-1.11326e-10	-0.295122
90996816	chr5:90996816:G:A	3.05091e-05	-1.11326e-10	-0.969993
90997697	chr5:90997697:A:G	2.46146e-05	-1.18468	-2.46166e-10
90998210	chr5:90998210:C:T	2.56817e-05	-1.11326e-10	-1.14224
90998269	chr5:90998269:C:T	3.44413e-05	-1.11326e-10	-0.848761
90998728	chr5:90998728:C:T	0.000359705	0.827145	0.670123
90998890	chr5:90998890:G:A	5.44497e-06	-1.51433	-1.17899
90999071	chr5:90999071:A:G	4.25066e-05	-1.11326e-10	-0.638356
90999139	chr5:90999139:G:A	2.5243e-05	-1.11326e-10	-1.15947
90999158	chr5:90999158:G:A	5.4196e-05	-0.395409	-2.46166e-10
90999212	chr5:90999212:A:G	6.26606e-05	-1.11326e-10	-0.250283
91000365	chr5:91000365:G:A	1.96316e-05	-0.225795	-1.18508
91001521	chr5:91001521:T:G	5.86202e-05	-1.11326e-10	-0.316937
91001699	chr5:91001699:A:G	5.54046e-06	-1.49257	-1.18337
91001757	chr5:91001757:A:G	5.89321e-06	-1.42453	-1.18969
91002094	chr5:91002094:A:G	0.000635065	0.76004	1.30567
91002622	chr5:91002622:CAAAA:C	0.000268063	1.20321	-2.46166e-10
91002945	chr5:91002945:A:T	2.13376e-05	-0.144775	-1.18277
91003105	chr5:91003105:T:C	4.56057e-05	-1.11326e-10	-0.567983
91003252	chr5:91003252:T:A	5.81491e-06	-1.44328	-1.18431
91003406	chr5:91003406:G:C	5.96946e-06	-1.41863	-1.18273
91003636	chr5:91003636:A:G	5.84465e-06	-1.43754	-1.18495
91003725	chr5:91003725:A:G	2.58551e-05	-1.11326e-10	-1.13551
91003851	chr5:91003851:G:A	2.80889e-05	-1.11326e-10	-1.05264
91004450	chr5:91004450:G:A	3.29613e-05	-1.11326e-10	-0.892682
91004577	chr5:91004577:A:G	1.80014e-05	-1.49756	-2.46166e-10
91004602	chr5:91004602:A:ACT	9.0147e-06	-1.49253	-0.696632
91004651	chr5:91004651:T:C	6.08408e-06	-1.39693	-1.18541
91004677	chr5:91004677:A:C	6.60306e-05	-1.11326e-10	-0.197898
91004717	chr5:91004717:C:G	3.39999e-05	-1.11326e-10	-0.861658
91004989	chr5:91004989:A:G	4.17776e-05	-1.11326e-10	-0.655657
91005366	chr5:91005366:A:G	7.18779e-05	-1.11326e-10	-0.113047
91005669	chr5:91005669:C:T	4.54772e-05	-1.11326e-10	-0.570806
91005782	chr5:91005782:A:G	5.89631e-06	-1.43984	-1.17385
91005815	chr5:91005815:A:C	6.02088e-05	-1.11326e-10	-0.290198
91005875	chr5:91005875:T:A	5.92032e-06	-1.4392	-1.17043
91005947	chr5:91005947:G:A	5.92752e-06	-1.43702	-1.17139
91006006	chr5:91006006:G:C	5.83491e-05	-1.11326e-10	-0.321572
91006041	chr5:91006041:G:A	2.58466e-05	-1.13584	-2.46166e-10
91006045	chr5:91006045:G:A	6.2848e-06	-1.37896	-1.17092
91006220	chr5:91006220:C:T	6.06692e-06	-1.41729	-1.16788
91006224	chr5:91006224:T:C	5.99155e-06	-1.42576	-1.17191
91006277	chr5:91006277:G:A	2.57816e-05	-1.11326e-10	-1.13836
91006300	chr5:91006300:A:G	5.90607e-06	-1.43849	-1.17355
91006316	chr5:91006316:A:C	2.52754e-05	-1.11326e-10	-1.15819
91006719	chr5:91006719:A:G	4.17315e-05	-1.11326e-10	-0.656759
91006773	chr5:91006773:T:TA	5.84271e-06	-1.43952	-1.1833
91007522	chr5:91007522:C:T	0.000596464	0.76646	1.23654
91007713	chr5:91007713:G:A	5.81093e-06	-1.45263	-1.17565
91007801	chr5:91007801:T:A	2.14766e-05	-0.1383	-1.18275
91007947	chr5:91007947:T:C	5.79258e-06	-1.44824	-1.1832
91008714	chr5:91008714:G:A	2.51712e-05	-0.210592	-0.951725
91008760	chr5:91008760:G:T	1.27034e-05	-1.55444	-0.291703
91009421	chr5:91009421:T:C	1.68823e-05	-1.56175	-2.46166e-10
91009657	chr5:91009657:A:AT	0.00012326	0.686796	-0.260515
91009662	chr5:91009662:A:T	0.000123762	0.688324	-0.257979
91009767	chr5:91009767:A:C	1.78652e-05	-1.50516	-2.46166e-10
91010157	chr5:91010157:G:A	7.01491e-05	-1.11326e-10	-0.137393
91010162	chr5:91010162:A:G	5.93104e-06	-1.43086	-1.17696
91010613	chr5:91010613:C:T	1.93351e-05	-1.42609	-2.46166e-10
91010626	chr5:91010626:G:T	2.08255e-05	-0.166722	-1.18512
91010789	chr5:91010789:AATTT:A	1.02614e-05	-1.51766	-0.541967
91011122	chr5:91011122:A:G	0.00095824	3.20291	-0.725832
91011335	chr5:91011335:C:T	1.71178e-05	-1.50525	-0.0426497
91011344	chr5:91011344:A:G	0.000558131	2.99703	-1.06045
91011417	chr5:91011417:C:T	4.10739e-05	-1.11326e-10	-0.672642
91011644	chr5:91011644:T:C	2.71698e-05	-1.11326e-10	-1.08591
91012125	chr5:91012125:G:A	2.55529e-05	-1.11326e-10	-1.14727
91012323	chr5:91012323:C:T	7.05608e-05	-1.11326e-10	-0.131541
91012463	chr5:91012463:A:G	3.45554e-05	-0.845451	-2.46166e-10
91012571	chr5:91012571:C:T	5.51073e-06	-1.56068	-1.12064
91012651	chr5:91012651:C:T	2.65016e-05	-1.11326e-10	-1.11081
91012809	chr5:91012809:A:G	3.93252e-05	-1.11326e-10	-0.716152
91013209	chr5:91013209:A:G	1.96946e-05	-0.470229	-0.937444
91013362	chr5:91013362:C:G	4.08702e-05	-1.11326e-10	-0.677615
91013768	chr5:91013768:A:G	8.41232e-05	-1.11326e-10	0.0442657
91013790	chr5:91013790:G:A	3.38236e-05	-1.11326e-10	-0.866857
91013918	chr5:91013918:G:A	1.81384e-05	-0.516861	-0.973126
91013970	chr5:91013970:C:T	6.10206e-06	-1.39219	-1.1872
91014626	chr5:91014626:GTA:G	1.77263e-05	-0.577491	-0.935478
91014903	chr5:91014903:G:A	1.50416e-05	-0.580217	-1.09698
91015282	chr5:91015282:T:G	1.43252e-05	-0.563891	-1.16211
91015665	chr5:91015665:T:G	1.25509e-05	-0.688602	-1.16962
91015766	chr5:91015766:A:G	3.05224e-05	-1.11326e-10	-0.969556
91015941	chr5:91015941:C:T	1.46146e-05	-0.715606	-0.990388
91016378	chr5:91016378:C:T	2.52482e-05	-1.11326e-10	-1.15926
91016727	chr5:91016727:A:G	3.74477e-05	-1.11326e-10	-0.765072
91017228	chr5:91017228:C:T	1.82048e-05	-0.513155	-0.973174
91017854	chr5:91017854:T:C	0.000156951	1.85617	-1.18825
91017943	chr5:91017943:T:G	2.97701e-05	-1.11326e-10	-0.994513
91018590	chr5:91018590:C:G	0.00019133	2.05627	-1.19028
91018661	chr5:91018661:A:G	4.12136e-05	-1.11326e-10	-0.669248
91018680	chr5:91018680:C:T	3.76424e-05	-1.11326e-10	-0.759886
91018764	chr5:91018764:C:T	3.68895e-05	-1.11326e-10	-0.78009
91018836	chr5:91018836:G:A	2.00377e-05	-0.386981	-1.00342
91018963	chr5:91018963:C:A	1.88302e-05	-0.512529	-0.940026
91019048	chr5:91019048:C:T	6.20334e-06	-1.37538	-1.18755
91019088	chr5:91019088:C:T	6.09947e-06	-1.39335	-1.18647
91019219	chr5:91019219:A:G	1.65155e-05	-0.544998	-1.03872
91019997	chr5:91019997:A:G	4.15681e-05	-1.11326e-10	-0.660682
91020522	chr5:91020522:A:G	2.95376e-05	-1.11326e-10	-1.00235
91020589	chr5:91020589:T:C	2.45371e-05	-1.11326e-10	-1.18783
91020859	chr5:91020859:G:A	5.43331e-05	-0.392883	-2.46166e-10
91020953	chr5:91020953:G:GT	3.87658e-05	-1.11326e-10	-0.730477
91020965	chr5:91020965:G:A	1.67804e-05	-0.541712	-1.02609
91021123	chr5:91021123:G:A	5.77934e-05	-1.11326e-10	-0.331141
91021714	chr5:91021714:A:T	2.71798e-05	-1.11326e-10	-1.08554
91022203	chr5:91022203:G:A	2.58881e-05	-1.11326e-10	-1.13423
91022256	chr5:91022256:C:T	5.34071e-05	-1.11326e-10	-0.410072
91022574	chr5:91022574:C:A	8.95536e-05	1.06766	-0.96084
91022932	chr5:91022932:A:T	2.69317e-05	-1.11326e-10	-1.09471
91023285	chr5:91023285:TAAG:T	8.11985e-06	-1.10273	-1.19097
91023325	chr5:91023325:G:T	3.3638e-05	-1.11326e-10	-0.872361
91023819	chr5:91023819:G:A	5.12288e-05	-1.11326e-10	-0.451715
91024077	chr5:91024077:G:A	0.000162849	1.86463	-1.15982
91024147	chr5:91024147:T:G	2.563e-05	-1.11326e-10	-1.14425
91024335	chr5:91024335:A:G	9.31248e-05	-1.11326e-10	0.145925
91024472	chr5:91024472:G:C	2.67067e-05	-1.11326e-10	-1.1031
91024702	chr5:91024702:A:C	2.79201e-05	-1.11326e-10	-1.05867
91024714	chr5:91024714:A:G	2.69175e-05	-1.11326e-10	-1.09524
91025042	chr5:91025042:T:C	7.54063e-06	-1.18334	-1.18437
91025471	chr5:91025471:A:G	6.05198e-06	-1.40569	-1.18194
91025827	chr5:91025827:A:G	3.29928e-05	-1.11326e-10	-0.891726
91025965	chr5:91025965:C:T	2.78094e-05	-1.11326e-10	-1.06264
91026211	chr5:91026211:G:T	6.36658e-06	-1.35273	-1.18423
91026316	chr5:91026316:T:C	2.77559e-05	-1.11326e-10	-1.06457
91026691	chr5:91026691:G:A	2.81806e-05	-1.11326e-10	-1.04938
91027036	chr5:91027036:G:A	2.6895e-05	-1.11326e-10	-1.09607
91027682	chr5:91027682:C:T	2.82012e-05	-1.11326e-10	-1.04865
91028046	chr5:91028046:T:G	4.30857e-05	-1.11326e-10	-0.624826
91029020	chr5:91029020:G:A	0.000103943	-1.11326e-10	0.255823
91030109	chr5:91030109:T:A	9.50711e-05	-1.11326e-10	0.166608
91030110	chr5:91030110:C:T	9.56551e-05	-1.11326e-10	0.172732
91030372	chr5:91030372:T:C	2.64454e-05	-1.11326e-10	-1.11293
91030517	chr5:91030517:T:C	2.54207e-05	-1.11326e-10	-1.15245
91030765	chr5:91030765:T:C	6.51175e-06	-1.32343	-1.19098
91031184	chr5:91031184:A:G	6.49818e-05	-1.11326e-10	-0.21391
91031256	chr5:91031256:T:C	4.66448e-05	-1.11326e-10	-0.545455
91031613	chr5:91031613:G:C	1.51975e-05	-0.57379	-1.0931
91031839	chr5:91031839:G:A	3.58855e-05	-1.11326e-10	-0.807682
91031943	chr5:91031943:C:T	4.49434e-05	-1.11326e-10	-0.582613
91032014	chr5:91032014:TG:T	3.52881e-05	-1.11326e-10	-0.824471
91032476	chr5:91032476:T:C	2.76884e-05	-1.11326e-10	-1.067
91032508	chr5:91032508:T:TA	2.54217e-05	-1.11326e-10	-1.15241
91032720	chr5:91032720:A:G	2.00798e-05	-0.433542	-0.954761
91032942	chr5:91032942:C:A	2.72277e-05	-1.11326e-10	-1.08378
91032947	chr5:91032947:G:A	0.00010466	-1.11326e-10	0.262696
91032989	chr5:91032989:G:A	1.68936e-05	-1.56108	-2.46166e-10
91033084	chr5:91033084:A:G	2.84095e-05	-1.11326e-10	-1.04129
91033110	chr5:91033110:G:A	2.26183e-05	-0.291026	-0.97823
91033413	chr5:91033413:A:G	8.48887e-05	-1.11326e-10	0.0533248
91033641	chr5:91033641:T:C	1.37903e-05	-0.720663	-1.04339
91033697	chr5:91033697:A:G	1.85428e-05	-1.46793	-2.46166e-10
91034897	chr5:91034897:C:T	4.96811e-05	-1.11326e-10	-0.482391
91035117	chr5:91035117:G:A	3.77531e-05	-1.11326e-10	-0.756948
91035420	chr5:91035420:T:C	4.59108e-05	-1.11326e-10	-0.561316
91035687	chr5:91035687:A:G	1.95472e-05	-1.41519	-2.46166e-10
91035810	chr5:91035810:T:C	8.93801e-06	-1.10458	-1.09312
91036031	chr5:91036031:T:C	2.90372e-05	-1.11326e-10	-1.01944
91036082	chr5:91036082:A:G	2.72581e-05	-1.11326e-10	-1.08266
91036104	chr5:91036104:AT:A	1.11267e-05	-0.794215	-1.18445
91036198	chr5:91036198:A:C	2.82027e-05	-1.11326e-10	-1.0486
91036762	chr5:91036762:A:G	2.46511e-05	-1.11326e-10	-1.18319
91036980	chr5:91036980:A:G	3.71431e-05	-1.11326e-10	-0.773238
91037324	chr5:91037324:G:A	9.02493e-06	-1.22507	-0.962952
91037467	chr5:91037467:TATC:T	0.000107741	1.29122	-0.999503
91037587	chr5:91037587:C:T	3.13292e-05	-0.943466	-2.46166e-10
91037638	chr5:91037638:A:G	2.56554e-05	-1.11326e-10	-1.14326
91037819	chr5:91037819:T:C	9.24532e-06	-1.03863	-1.12527
91038139	chr5:91038139:G:A	0.000129322	1.60417	-1.12988
91038483	chr5:91038483:T:A	2.72611e-05	-1.11326e-10	-1.08256
91038509	chr5:91038509:C:CA	2.8488e-05	-1.11326e-10	-1.03853
91038664	chr5:91038664:A:G	2.94755e-05	-1.11326e-10	-1.00446
91038839	chr5:91038839:T:C	4.62089e-05	-1.11326e-10	-0.554845
91039492	chr5:91039492:G:T	3.96683e-05	-1.11326e-10	-0.707463
91039719	chr5:91039719:G:A	0.000122224	1.50293	-1.08509
91039818	chr5:91039818:G:A	0.000111038	1.50026	-1.1784
91040540	chr5:91040540:C:A	2.4566e-05	-1.11326e-10	-1.18665
91040663	chr5:91040663:T:C	2.84635e-05	-1.11326e-10	-1.03939
91040714	chr5:91040714:T:C	1.54849e-05	-0.508348	-1.1398
91040909	chr5:91040909:G:T	4.51876e-05	-1.11326e-10	-0.577194
91041536	chr5:91041536:G:C	0.000109914	1.4422	-1.13052
91041542	chr5:91041542:G:A	2.45626e-05	-1.11326e-10	-1.18679
91041596	chr5:91041596:C:T	1.44558e-05	-0.575865	-1.14105
91042431	chr5:91042431:C:G	2.46441e-05	-1.11326e-10	-1.18348
91042754	chr5:91042754:G:A	2.6881e-05	-1.11326e-10	-1.0966
91042846	chr5:91042846:G:A	7.37934e-05	-1.11326e-10	-0.0867468
91043047	chr5:91043047:C:T	2.69629e-05	-1.11326e-10	-1.09355
91043294	chr5:91043294:A:G	8.07766e-05	-1.11326e-10	0.00367057
91043497	chr5:91043497:C:T	1.75062e-05	-0.540807	-0.984652
91043637	chr5:91043637:G:C	2.72645e-05	-1.11326e-10	-1.08243
91043963	chr5:91043963:G:A	0.000107659	1.46684	-1.17588
91044205	chr5:91044205:C:T	2.46908e-05	-1.11326e-10	-1.18159
91044251	chr5:91044251:G:A	1.95381e-05	-0.42555	-0.990102
91044814	chr5:91044814:C:T	8.32767e-06	-1.1522	-1.11623
91044886	chr5:91044886:C:G	2.72628e-05	-1.11326e-10	-1.08249
91045104	chr5:91045104:C:T	1.95156e-05	-1.4168	-2.46166e-10
91045357	chr5:91045357:A:C	2.72645e-05	-1.11326e-10	-1.08243
91045784	chr5:91045784:C:T	2.7785e-05	-1.11326e-10	-1.06352
91045900	chr5:91045900:T:C	2.79605e-05	-1.11326e-10	-1.05722
91046057	chr5:91046057:G:A	2.74489e-05	-1.11326e-10	-1.07569
91046242	chr5:91046242:G:A	4.50858e-05	-1.11326e-10	-0.579449
91047028	chr5:91047028:G:A	0.000101765	1.31359	-1.07894
91047238	chr5:91047238:T:C	2.44961e-05	-1.11326e-10	-1.1895
91047761	chr5:91047761:A:G	6.98574e-06	-1.51996	-0.924187
91048023	chr5:91048023:A:C	2.26189e-05	-1.26923	-2.46166e-10
91048201	chr5:91048201:A:G	0.000152659	1.8255	-1.18531
91048292	chr5:91048292:G:A	7.06296e-05	-1.11326e-10	-0.130568
91048332	chr5:91048332:T:C	0.000138878	1.70322	-1.15765
91048572	chr5:91048572:C:T	8.74821e-05	-1.11326e-10	0.0834185
91048791	chr5:91048791:A:G	2.83421e-05	-1.11326e-10	-1.04367
91049076	chr5:91049076:AT:A	6.57514e-05	-1.11326e-10	-0.202135
91049106	chr5:91049106:G:A	1.74463e-05	-1.52889	-2.46166e-10
91049191	chr5:91049191:C:T	0.000103767	-1.11326e-10	0.254129
91049808	chr5:91049808:T:C	2.71547e-05	-1.11326e-10	-1.08647
91049816	chr5:91049816:T:C	2.87365e-05	-1.11326e-10	-1.02985
91050522	chr5:91050522:T:G	0.000153757	1.77093	-1.12358
91050545	chr5:91050545:GAC:G	0.000139362	-1.11326e-10	0.549057
91050563	chr5:91050563:A:T	0.000152514	1.76435	-1.12511
91050978	chr5:91050978:C:G	1.97449e-05	-1.40512	-2.46166e-10
91051472	chr5:91051472:A:C	0.000157394	1.80614	-1.1354
91051807	chr5:91051807:A:G	7.65393e-05	-1.11326e-10	-0.0502121
91051817	chr5:91051817:G:A	2.75486e-05	-1.11326e-10	-1.07206
91052180	chr5:91052180:G:A	2.00092e-05	-1.39182	-2.46166e-10
91052865	chr5:91052865:A:C	2.68926e-05	-1.11326e-10	-1.09616
91052970	chr5:91052970:G:A	8.81146e-06	-1.22921	-0.982752
91053196	chr5:91053196:C:T	5.53672e-06	-1.48796	-1.18866
91053446	chr5:91053446:A:G	0.000118113	1.51435	-1.13072
91054110	chr5:91054110:A:T	5.98965e-05	-0.295397	-2.46166e-10
91054164	chr5:91054164:G:T	2.66053e-05	-1.11326e-10	-1.1069
91054232	chr5:91054232:C:G	2.44621e-05	-1.11326e-10	-1.19089
91054387	chr5:91054387:T:G	7.14376e-05	-1.11326e-10	-0.119192
91054685	chr5:91054685:T:G	0.000205462	2.0517	-1.11445
91055142	chr5:91055142:A:G	1.19595e-05	-1.21674	-0.689753
91055181	chr5:91055181:T:C	6.42299e-05	0.597584	-0.823131
91055278	chr5:91055278:C:G	1.78651e-05	-1.50517	-2.46166e-10
91055333	chr5:91055333:T:A	1.43742e-05	-1.26746	-0.455118
91055337	chr5:91055337:T:G	2.49777e-05	-1.11326e-10	-1.17003
91055396	chr5:91055396:TTAATGA:T	1.57487e-05	-1.26165	-0.369615
91055570	chr5:91055570:T:C	6.25386e-05	-1.11326e-10	-0.252232
91055615	chr5:91055615:G:A	2.9773e-05	-1.11326e-10	-0.994415
91055646	chr5:91055646:T:A	1.61363e-05	-1.25567	-0.35127
91055882	chr5:91055882:A:G	1.03487e-05	-1.31294	-0.738217
91056159	chr5:91056159:A:G	9.2542e-06	-1.14994	-1.013
91056317	chr5:91056317:C:G	2.73732e-05	-1.11326e-10	-1.07845
91056403	chr5:91056403:C:T	1.67886e-05	-1.18763	-0.379681
91056492	chr5:91056492:T:C	1.58578e-05	-1.27941	-0.344941
91056511	chr5:91056511:T:C	5.17264e-05	-1.11326e-10	-0.442048
91056521	chr5:91056521:G:T	2.37509e-05	-1.22039	-2.46166e-10
91056614	chr5:91056614:G:A	4.23262e-05	-1.11326e-10	-0.64261
91056707	chr5:91056707:C:A	2.6786e-05	-1.11326e-10	-1.10014
91056765	chr5:91056765:C:T	2.46225e-05	-1.11326e-10	-1.18436
91056877	chr5:91056877:A:G	1.31343e-05	-1.27739	-0.535393
91057024	chr5:91057024:C:G	2.73415e-05	-1.11326e-10	-1.07961
91057073	chr5:91057073:C:T	0.000370082	-1.11326e-10	1.52571
91058158	chr5:91058158:AAC:A	0.000141579	-1.11326e-10	0.564841
91058282	chr5:91058282:T:C	7.16141e-05	0.57938	-0.696105
91058448	chr5:91058448:G:A	1.42913e-05	-1.24003	-0.488333
91059470	chr5:91059470:C:T	2.88941e-05	-1.11326e-10	-1.02438
91059812	chr5:91059812:C:T	2.49906e-05	-1.11326e-10	-1.16952
91059937	chr5:91059937:G:A	2.79482e-05	-1.11326e-10	-1.05766
91060042	chr5:91060042:C:G	2.856e-05	-1.11326e-10	-1.03601
91060747	chr5:91060747:G:A	1.21202e-05	-1.50493	-0.38822
91060811	chr5:91060811:A:ATGT	2.31187e-05	-1.24738	-2.46166e-10
91060873	chr5:91060873:A:G	1.35963e-05	-1.17255	-0.605672
91060906	chr5:91060906:A:G	3.06593e-05	-1.11326e-10	-0.965081
91061135	chr5:91061135:C:G	1.24067e-05	-1.51149	-0.358295
91061484	chr5:91061484:A:G	1.72764e-05	-1.17339	-0.365279
91061909	chr5:91061909:T:C	2.96486e-05	-1.11326e-10	-0.998602
91062185	chr5:91062185:CT:C	2.70327e-05	-1.11326e-10	-1.09097
91062187	chr5:91062187:T:C	2.70319e-05	-1.11326e-10	-1.091
91062483	chr5:91062483:A:G	9.34651e-06	-1.34224	-0.810771
91062520	chr5:91062520:G:C	3.36984e-05	-1.11326e-10	-0.870567
91062762	chr5:91062762:C:T	0.000141239	-1.11326e-10	0.56244
91062980	chr5:91062980:G:A	2.46829e-05	-1.11326e-10	-1.18191
91063036	chr5:91063036:G:A	2.67598e-05	-1.11326e-10	-1.10111
91063460	chr5:91063460:A:G	2.65266e-05	-1.11326e-10	-1.10987
91063879	chr5:91063879:G:A	5.51975e-05	-1.11326e-10	-0.377099
91063891	chr5:91063891:A:G	2.72391e-05	-1.11326e-10	-1.08336
91064115	chr5:91064115:T:C	7.42987e-06	-1.38013	-1.00238
91064372	chr5:91064372:A:G	2.52137e-05	-1.11326e-10	-1.16063
91064532	chr5:91064532:C:G	0.000178149	-1.11326e-10	0.794606
91064668	chr5:91064668:A:C	3.07539e-05	-1.11326e-10	-0.961999
91064775	chr5:91064775:C:T	2.66021e-05	-1.11326e-10	-1.10703
91065860	chr5:91065860:A:G	3.51463e-05	-0.828496	-2.46166e-10
91066104	chr5:91066104:C:T	2.4465e-05	-1.11326e-10	-1.19077
91066193	chr5:91066193:G:A	1.20468e-05	-1.26193	-0.63729
91066557	chr5:91066557:G:A	1.18236e-05	-1.25696	-0.660959
91067968	chr5:91067968:G:A	2.23491e-05	-1.28123	-2.46166e-10
91068401	chr5:91068401:G:A	3.28112e-05	-1.11326e-10	-0.897246
91068808	chr5:91068808:A:C	9.42357e-06	-1.29722	-0.847588
91068863	chr5:91068863:G:A	4.14016e-05	-1.11326e-10	-0.664696
91068959	chr5:91068959:A:G	7.11446e-05	-0.123302	-2.46166e-10
91069520	chr5:91069520:A:G	0.000148019	0.386975	0.22235
91069886	chr5:91069886:A:G	1.91626e-05	-1.43506	-2.46166e-10
91069915	chr5:91069915:T:C	0.000179337	0.801249	-2.46166e-10
91070068	chr5:91070068:G:T	2.49628e-05	-1.11326e-10	-1.17063
91070188	chr5:91070188:T:A	1.55163e-05	-1.42252	-0.223607
91070357	chr5:91070357:G:T	3.26129e-05	-1.11326e-10	-0.903309
91070399	chr5:91070399:T:C	7.53803e-06	-1.53247	-0.835583
91070455	chr5:91070455:G:A	9.30746e-06	-1.13148	-1.02572
91070553	chr5:91070553:T:C	2.94731e-05	-1.11326e-10	-1.00454
91070584	chr5:91070584:C:T	6.88495e-05	-1.11326e-10	-0.156093
91070657	chr5:91070657:A:G	5.08899e-05	-1.11326e-10	-0.458353
91070675	chr5:91070675:A:G	3.98257e-05	-1.11326e-10	-0.703505
91071174	chr5:91071174:G:A	1.07286e-05	-0.83014	-1.18497
91072321	chr5:91072321:C:G	2.46331e-05	-1.11326e-10	-1.18392
91072779	chr5:91072779:C:T	9.36537e-06	-1.2106	-0.940395
91072966	chr5:91072966:T:C	1.58711e-05	-1.29369	-0.329828
91073315	chr5:91073315:A:G	2.75659e-05	-1.11326e-10	-1.07144
91073788	chr5:91073788:A:G	8.56362e-05	0.340865	-0.278773
91073959	chr5:91073959:A:G	2.31427e-05	-1.24634	-2.46166e-10
91074070	chr5:91074070:C:A	1.07792e-05	-0.8246	-1.1858
91074163	chr5:91074163:CTTCT:C	1.84988e-05	-1.47031	-2.46166e-10
91074325	chr5:91074325:C:G	1.06525e-05	-0.838661	-1.18356
91075514	chr5:91075514:G:A	4.02832e-05	-1.11326e-10	-0.692081
91075534	chr5:91075534:G:A	3.41962e-05	-1.11326e-10	-0.855902
91075711	chr5:91075711:T:G	2.44994e-05	-1.11326e-10	-1.18937
91075813	chr5:91075813:A:C	2.64565e-05	-1.11326e-10	-1.11252
91075959	chr5:91075959:T:C	4.03939e-05	-1.13691	0.447574
91075980	chr5:91075980:T:A	1.69651e-05	-1.55686	-2.46166e-10
91076590	chr5:91076590:A:C	3.25288e-05	-1.11326e-10	-0.905889
91076787	chr5:91076787:A:G	5.64941e-05	-1.11326e-10	-0.353881
91076928	chr5:91076928:G:A	3.81822e-05	-1.11326e-10	-0.745647
91077361	chr5:91077361:TGTGCCTGACAACA:T	2.52904e-05	-1.11326e-10	-1.15759
91078874	chr5:91078874:C:T	0.000158559	-1.11326e-10	0.678111
91078896	chr5:91078896:T:C	0.000116868	0.374173	-0.00114507
91079259	chr5:91079259:G:A	5.00108e-05	0.660491	-1.13627
91079691	chr5:91079691:G:A	3.89979e-05	-1.11326e-10	-0.724508
91079889	chr5:91079889:A:T	2.58875e-05	-1.11326e-10	-1.13426
91080049	chr5:91080049:A:G	5.09731e-05	-1.11326e-10	-0.456719
91080933	chr5:91080933:C:T	2.84774e-05	-1.11326e-10	-1.0389
91081710	chr5:91081710:C:T	2.76224e-05	-1.11326e-10	-1.06939
91081735	chr5:91081735:A:C	2.4523e-05	-1.11326e-10	-1.18841
91082172	chr5:91082172:A:G	1.725e-05	-1.11971	-0.420492
91082383	chr5:91082383:G:A	2.46467e-05	-1.11326e-10	-1.18337
91082503	chr5:91082503:T:A	2.84722e-05	-1.11326e-10	-1.03909
91082661	chr5:91082661:A:G	2.86002e-05	-1.11326e-10	-1.0346
91082782	chr5:91082782:A:G	3.09082e-05	-1.11326e-10	-0.956994
91082863	chr5:91082863:T:A	0.000113493	-1.11326e-10	0.343727
91083023	chr5:91083023:T:C	2.44847e-05	-1.11326e-10	-1.18997
91083061	chr5:91083061:A:G	2.7861e-05	-1.11326e-10	-1.06079
91083142	chr5:91083142:C:A	2.71761e-05	-1.11326e-10	-1.08568
91083336	chr5:91083336:A:G	0.000160692	0.471862	0.21961
91083590	chr5:91083590:C:T	2.51431e-05	-1.11326e-10	-1.16343
91083994	chr5:91083994:C:T	1.7182e-05	-1.51188	-0.032274
91084061	chr5:91084061:A:G	9.60617e-06	-1.03785	-1.08776
91084426	chr5:91084426:A:G	2.48674e-05	-1.11326e-10	-1.17446
91085028	chr5:91085028:A:G	8.89773e-06	-1.13945	-1.06277
91085194	chr5:91085194:G:A	1.84894e-05	-1.47082	-2.46166e-10
91085683	chr5:91085683:G:A	2.81235e-05	-1.11326e-10	-1.05141
91086121	chr5:91086121:C:G	5.38532e-05	-1.11326e-10	-0.401754
91086825	chr5:91086825:G:A	2.58946e-05	-1.11326e-10	-1.13398
91087140	chr5:91087140:C:A	2.57976e-05	-1.11326e-10	-1.13774
91087390	chr5:91087390:G:A	3.04213e-05	-1.11326e-10	-0.972872
91087399	chr5:91087399:C:T	7.47623e-06	-1.18645	-1.18984
91087440	chr5:91087440:G:A	1.91596e-05	-1.43521	-2.46166e-10
91087644	chr5:91087644:A:G	9.61849e-06	-1.04729	-1.07704
91087727	chr5:91087727:A:G	2.46909e-05	-1.11326e-10	-1.18158
91088508	chr5:91088508:A:G	2.48809e-05	-1.11326e-10	-1.17391
91089550	chr5:91089550:T:C	2.5227e-05	-1.11326e-10	-1.1601
91089642	chr5:91089642:G:A	2.46609e-05	-1.11326e-10	-1.1828
91089781	chr5:91089781:T:C	7.79728e-06	-1.20564	-1.1286
91090351	chr5:91090351:C:G	7.91756e-06	-1.18083	-1.1381
91090697	chr5:91090697:G:T	8.24388e-06	-1.52124	-0.75731
91091257	chr5:91091257:A:T	7.32459e-05	-1.11326e-10	-0.0941934
91091476	chr5:91091476:A:G	1.75491e-05	-1.52301	-2.46166e-10
91091740	chr5:91091740:T:C	0.000139882	-1.11326e-10	0.552783
91091802	chr5:91091802:G:A	6.39982e-06	-1.3538	-1.17794
91091895	chr5:91091895:G:A	3.82754e-05	-1.11326e-10	-0.743209
91091935	chr5:91091935:C:T	2.75794e-05	-1.11326e-10	-1.07095
91092157	chr5:91092157:A:G	2.45289e-05	-1.11326e-10	-1.18816
91092423	chr5:91092423:A:G	1.70635e-05	-0.369019	-1.18206
91092621	chr5:91092621:A:T	2.61607e-05	-1.11326e-10	-1.12376
91092800	chr5:91092800:GAAC:G	2.47324e-05	-1.11326e-10	-1.1799
91092878	chr5:91092878:A:G	3.45935e-05	-1.11326e-10	-0.844351
91092910	chr5:91092910:C:T	2.75294e-05	-1.11326e-10	-1.07276
91093023	chr5:91093023:C:G	1.77609e-05	-0.343472	-1.16755
91093633	chr5:91093633:A:C	7.87878e-06	-1.14047	-1.18337
91094066	chr5:91094066:A:G	6.79412e-06	-1.28111	-1.19085
91094320	chr5:91094320:G:A	2.57257e-05	-1.11326e-10	-1.14053
91094556	chr5:91094556:T:C	2.48163e-05	-1.11326e-10	-1.17651
91094763	chr5:91094763:G:A	6.10458e-06	-1.45504	-1.12393
91094842	chr5:91094842:A:G	2.55853e-05	-1.11326e-10	-1.146
91094959	chr5:91094959:A:G	2.55349e-05	-1.11326e-10	-1.14797
91095114	chr5:91095114:G:C	2.85637e-05	-1.11326e-10	-1.03588
91095118	chr5:91095118:T:C	6.02617e-06	-1.40382	-1.18809
91095242	chr5:91095242:C:T	2.51936e-05	-1.11326e-10	-1.16143
91095486	chr5:91095486:A:T	4.72923e-05	-1.11326e-10	-0.53167
91095966	chr5:91095966:A:ATGAACCCTTTGCTCTAAGCACTTAGATGAACATGCAGGCCAAACTTTGAAAATTGGTTCCTAGTTGTTCATACAAAATGTTCATATTT	2.66952e-05	-1.11326e-10	-1.10353
91096103	chr5:91096103:T:C	8.45268e-06	-1.56451	-0.689024
91096104	chr5:91096104:A:C	8.45669e-06	-1.56403	-0.689024
91096355	chr5:91096355:G:A	2.72268e-05	-1.11326e-10	-1.08382
91096804	chr5:91096804:A:G	8.31717e-06	-1.29025	-0.979445
91096964	chr5:91096964:A:G	2.446e-05	-1.11326e-10	-1.19098
91097060	chr5:91097060:C:G	2.57668e-05	-1.11326e-10	-1.13893
91098808	chr5:91098808:A:G	8.36085e-06	-1.33726	-0.927193
91099019	chr5:91099019:G:C	3.10006e-05	-1.11326e-10	-0.954011
91099389	chr5:91099389:G:T	8.53628e-06	-1.11437	-1.12932
91099543	chr5:91099543:G:T	2.45131e-05	-1.11326e-10	-1.18881
91099773	chr5:91099773:A:G	2.47509e-05	-1.11326e-10	-1.17915
91099993	chr5:91099993:G:A	2.50242e-05	-1.11326e-10	-1.16817
91100044	chr5:91100044:G:A	6.63248e-06	-1.53448	-0.961559
91100101	chr5:91100101:T:C	7.57912e-06	-1.40008	-0.962534
91100126	chr5:91100126:T:TAA	4.73468e-05	-0.530516	-2.46166e-10
91100335	chr5:91100335:G:A	7.76111e-06	-1.36136	-0.97753
91100459	chr5:91100459:G:A	2.69293e-05	-1.11326e-10	-1.0948
91100509	chr5:91100509:G:T	5.16661e-05	-1.11326e-10	-0.443214
91101024	chr5:91101024:ATC:A	7.16567e-06	-1.3671	-1.05162
91101249	chr5:91101249:G:A	2.65613e-05	-1.11326e-10	-1.10856
91101253	chr5:91101253:G:A	4.29975e-05	-1.11326e-10	-0.626875
91101516	chr5:91101516:G:A	7.75871e-06	-1.34982	-0.989376
91102100	chr5:91102100:C:T	6.32746e-06	-1.42687	-1.11624
91102197	chr5:91102197:A:G	6.53377e-06	-1.40472	-1.10631
91102802	chr5:91102802:C:A	3.50412e-05	-1.11326e-10	-0.831491
91103195	chr5:91103195:A:T	1.19363e-05	-0.988218	-0.920214
91103521	chr5:91103521:A:G	1.20515e-05	-1.00856	-0.890261
91103525	chr5:91103525:C:T	2.37859e-05	-1.21893	-2.46166e-10
91103989	chr5:91103989:G:A	2.44599e-05	-1.11326e-10	-1.19098
91104005	chr5:91104005:T:C	1.19553e-05	-0.999028	-0.907816
91104666	chr5:91104666:A:G	5.83876e-06	-1.54451	-1.07898
91104942	chr5:91104942:C:T	2.55707e-05	-1.11326e-10	-1.14657
91105292	chr5:91105292:C:CA	5.68795e-05	0.749598	-1.09668
91105490	chr5:91105490:A:G	2.49497e-05	-1.11326e-10	-1.17115
91105581	chr5:91105581:G:C	5.34984e-06	-1.56205	-1.1489
91105607	chr5:91105607:T:C	4.17645e-05	-1.11326e-10	-0.655969
91106796	chr5:91106796:G:A	2.55668e-05	-1.11326e-10	-1.14672
91107192	chr5:91107192:A:AG	1.09268e-05	-1.01256	-0.984236
91108189	chr5:91108189:T:C	7.692e-06	-1.4136	-0.934237
91108208	chr5:91108208:G:A	3.621e-05	-1.11326e-10	-0.79868
91108315	chr5:91108315:G:A	0.000103356	-1.11326e-10	0.250167
91108468	chr5:91108468:T:TG	8.26976e-06	-1.28021	-0.995201
91108656	chr5:91108656:G:A	4.64142e-05	-1.11326e-10	-0.55041
91108665	chr5:91108665:G:A	2.44644e-05	-1.11326e-10	-1.1908
91108722	chr5:91108722:G:A	5.4847e-05	0.677951	-1.06142
91108798	chr5:91108798:T:A	1.26196e-05	-0.999235	-0.853529
91108989	chr5:91108989:C:G	3.73028e-05	-1.11326e-10	-0.768949
91109586	chr5:91109586:A:C	0.000164776	-1.11326e-10	0.716571
91109804	chr5:91109804:A:G	6.79796e-06	-1.37493	-1.09646
91109874	chr5:91109874:T:C	1.98726e-05	-1.39867	-2.46166e-10
91110018	chr5:91110018:A:G	1.23222e-05	-1.00861	-0.868006
91110072	chr5:91110072:A:G	2.49617e-05	-1.11326e-10	-1.17067
91110328	chr5:91110328:T:C	2.48571e-05	-1.11326e-10	-1.17487
91110421	chr5:91110421:G:A	2.75078e-05	-1.11326e-10	-1.07355
91110758	chr5:91110758:A:C	4.16117e-05	-0.659635	-2.46166e-10
91110886	chr5:91110886:T:TG	1.21457e-05	-1.03109	-0.859953
91110898	chr5:91110898:A:G	2.65468e-05	-1.11326e-10	-1.10911
91111181	chr5:91111181:A:G	1.19874e-05	-1.07318	-0.830977
91111205	chr5:91111205:A:G	5.7418e-06	-1.53934	-1.1009
91111482	chr5:91111482:A:G	6.83429e-06	-1.43132	-1.03475
91111628	chr5:91111628:T:A	2.44605e-05	-1.11326e-10	-1.19096
91111926	chr5:91111926:T:C	1.21512e-05	-1.04536	-0.845224
91112322	chr5:91112322:A:C	1.11175e-05	-1.0215	-0.958
91112654	chr5:91112654:A:G	6.23177e-06	-1.41336	-1.145
91113193	chr5:91113193:T:C	0.000188039	-1.11326e-10	0.848635
91113214	chr5:91113214:C:A	8.09645e-06	-1.38355	-0.913044
91113264	chr5:91113264:C:A	7.89173e-06	-1.38871	-0.933495
91113401	chr5:91113401:G:A	6.0901e-05	-1.11326e-10	-0.278767
91113785	chr5:91113785:G:A	4.5367e-05	-1.11326e-10	-0.573232
91114278	chr5:91114278:G:A	2.88453e-05	-1.11326e-10	-1.02607
91114478	chr5:91114478:G:A	9.13031e-06	-1.15966	-1.01675
91114607	chr5:91114607:T:C	5.4342e-06	-1.5047	-1.19061
91114750	chr5:91114750:T:A	2.50169e-05	-1.11326e-10	-1.16847
91114875	chr5:91114875:G:A	1.45061e-05	-1.47	-0.243444
91115743	chr5:91115743:T:C	3.2955e-05	-1.11326e-10	-0.892874
91115990	chr5:91115990:G:A	2.54682e-05	-1.11326e-10	-1.15059
91116145	chr5:91116145:T:C	2.72916e-05	-1.11326e-10	-1.08144
91116364	chr5:91116364:A:T	2.53643e-05	-1.11326e-10	-1.15467
91116554	chr5:91116554:C:G	1.54061e-05	-1.45479	-0.198462
91116864	chr5:91116864:G:A	6.65642e-06	-1.37647	-1.11596
91116892	chr5:91116892:A:G	6.67444e-05	-1.11326e-10	-0.187147
91117183	chr5:91117183:T:C	2.73235e-05	-1.11326e-10	-1.08027
91117364	chr5:91117364:A:G	1.71019e-05	-1.54883	-2.46166e-10
91117534	chr5:91117534:A:G	1.5143e-05	-1.45773	-0.212746
91117536	chr5:91117536:G:A	1.8389e-05	-1.47626	-2.46166e-10
91117557	chr5:91117557:C:A	7.64334e-06	-1.37293	-0.981257
91118859	chr5:91118859:G:A	5.0702e-05	-1.11326e-10	-0.462051
91118922	chr5:91118922:A:G	2.69478e-05	-1.11326e-10	-1.09411
91119133	chr5:91119133:C:T	3.99254e-05	-1.11326e-10	-0.701004
91119172	chr5:91119172:G:GA	4.02844e-05	-1.11326e-10	-0.692053
91119564	chr5:91119564:C:T	2.44605e-05	-1.11326e-10	-1.19096
91119712	chr5:91119712:A:G	6.06451e-05	-1.11326e-10	-0.282978
91119768	chr5:91119768:G:A	9.54042e-06	-1.22189	-0.910592
91119923	chr5:91119923:G:T	2.44821e-05	-1.11326e-10	-1.19007
91119932	chr5:91119932:G:A	3.6346e-05	-1.11326e-10	-0.794933
91120161	chr5:91120161:C:T	8.89049e-06	-1.56108	-0.64195
91120575	chr5:91120575:C:T	9.04989e-06	-1.55738	-0.627889
91120733	chr5:91120733:T:C	2.58617e-05	-1.11326e-10	-1.13525
91120734	chr5:91120734:C:T	2.58413e-05	-1.11326e-10	-1.13604
91120903	chr5:91120903:A:G	5.9332e-06	-1.48232	-1.12513
91120949	chr5:91120949:G:A	5.96377e-06	-1.4317	-1.17062
91121057	chr5:91121057:C:T	9.30244e-05	-1.11326e-10	0.144846
91121095	chr5:91121095:A:G	3.3355e-05	-1.11326e-10	-0.880809
91121641	chr5:91121641:C:T	4.02418e-05	-0.693111	-2.46166e-10
91121735	chr5:91121735:C:T	2.44999e-05	-1.11326e-10	-1.18935
91121776	chr5:91121776:T:C	7.28031e-06	-1.52595	-0.876896
91121855	chr5:91121855:A:G	2.67237e-05	-1.10247	-2.46166e-10
91121858	chr5:91121858:C:T	4.53345e-05	-1.11326e-10	-0.573949
91122215	chr5:91122215:G:A	6.84708e-06	-1.28924	-1.17495
91122602	chr5:91122602:G:A	1.19367e-05	-1.03952	-0.868874
91122661	chr5:91122661:G:T	2.48985e-05	-1.11326e-10	-1.17321
91122854	chr5:91122854:T:G	2.63173e-05	-1.11779	-2.46166e-10
91122916	chr5:91122916:A:G	6.1929e-06	-1.37397	-1.19065
91123209	chr5:91123209:AAG:A	5.7758e-06	-1.5424	-1.09195
91123266	chr5:91123266:G:A	5.53913e-06	-1.49884	-1.17733
91123372	chr5:91123372:A:G	2.52019e-05	-1.11326e-10	-1.1611
91123445	chr5:91123445:G:A	2.55858e-05	-1.11326e-10	-1.14598
91123879	chr5:91123879:G:T	6.09899e-05	-1.11326e-10	-0.277308
91124084	chr5:91124084:G:A	4.65073e-05	-1.11326e-10	-0.548406
91124091	chr5:91124091:A:G	3.30152e-05	-0.891049	-2.46166e-10
91124354	chr5:91124354:T:C	3.36906e-05	-1.11326e-10	-0.870797
91124575	chr5:91124575:C:T	4.93505e-05	-1.11326e-10	-0.489069
91124742	chr5:91124742:C:T	4.91506e-05	-1.11326e-10	-0.493127
91124767	chr5:91124767:T:C	0.000117301	0.376729	-2.46166e-10
91125273	chr5:91125273:T:C	0.000124691	-1.11326e-10	0.437825
91125473	chr5:91125473:C:T	6.63082e-05	-1.11326e-10	-0.193702
91125681	chr5:91125681:T:C	5.74486e-06	-1.55374	-1.08597
91125810	chr5:91125810:G:A	7.9359e-05	-1.00674	0.992702
91125857	chr5:91125857:A:T	4.62805e-05	-1.11326e-10	-0.553296
91126003	chr5:91126003:C:T	3.22482e-05	-1.11326e-10	-0.914554
91126083	chr5:91126083:A:G	3.79851e-05	-1.11326e-10	-0.750821
91126399	chr5:91126399:T:C	5.46041e-06	-1.5571	-1.13339
91126518	chr5:91126518:T:C	2.49442e-05	-1.11326e-10	-1.17138
91126837	chr5:91126837:A:G	0.000202719	-1.11326e-10	0.923803
91127102	chr5:91127102:C:T	3.68952e-05	-1.11326e-10	-0.779934
91127309	chr5:91127309:G:A	3.08122e-05	-1.11326e-10	-0.960107
91127345	chr5:91127345:A:G	7.90472e-06	-1.52541	-0.79515
91127484	chr5:91127484:G:T	5.7113e-06	-1.469	-1.17657
91127947	chr5:91127947:T:G	6.17615e-06	-1.49568	-1.07164
91127975	chr5:91127975:T:C	2.48795e-05	-1.11326e-10	-1.17397
91128035	chr5:91128035:A:C	3.54722e-05	-1.11326e-10	-0.819267
91128155	chr5:91128155:A:G	7.46358e-05	-1.11326e-10	-0.0753956
91128462	chr5:91128462:C:T	5.93222e-06	-1.42037	-1.18724
91128463	chr5:91128463:G:A	2.58778e-05	-1.11326e-10	-1.13463
91129082	chr5:91129082:A:C	2.71011e-05	-1.11326e-10	-1.08844
91129225	chr5:91129225:T:C	5.27038e-06	-1.53507	-1.19084
91129263	chr5:91129263:T:G	2.66336e-05	-1.11326e-10	-1.10584
91129264	chr5:91129264:TA:T	9.31141e-06	-1.1126	-1.04417
91129408	chr5:91129408:A:G	6.14958e-05	-1.11326e-10	-0.269047
91129592	chr5:91129592:A:G	6.01372e-06	-1.45936	-1.13461
91129628	chr5:91129628:A:G	6.46156e-05	-1.11326e-10	-0.21956
91129952	chr5:91129952:T:A	6.50059e-05	-1.11326e-10	-0.213539
91130157	chr5:91130157:T:C	2.45383e-05	-1.11326e-10	-1.18778
91130412	chr5:91130412:C:T	7.05217e-05	-1.11326e-10	-0.132096
91130816	chr5:91130816:A:G	8.18444e-06	-1.52552	-0.760263
91131231	chr5:91131231:C:T	1.46543e-05	-1.14631	-0.556978
91131424	chr5:91131424:T:G	2.45594e-05	-1.11326e-10	-1.18692
91131612	chr5:91131612:G:A	4.41645e-05	-1.11326e-10	-0.600095
91132012	chr5:91132012:A:G	5.80084e-05	-1.11326e-10	-0.327428
91132318	chr5:91132318:G:T	3.19834e-05	-1.11326e-10	-0.9228
91132621	chr5:91132621:G:A	2.47296e-05	-1.11326e-10	-1.18001
91132989	chr5:91132989:T:C	2.4832e-05	-1.11326e-10	-1.17588
91133253	chr5:91133253:T:C	4.99415e-05	-1.11326e-10	-0.477163
91133357	chr5:91133357:C:G	5.02039e-05	-1.11326e-10	-0.471923
91134174	chr5:91134174:G:T	3.81368e-05	-1.11326e-10	-0.746835
91134315	chr5:91134315:G:A	5.29657e-06	-1.56601	-1.15494
91134486	chr5:91134486:G:A	2.81474e-05	-1.11326e-10	-1.05056
91134662	chr5:91134662:T:A	2.89167e-05	-1.11326e-10	-1.0236
91135009	chr5:91135009:C:T	2.60897e-05	-1.11326e-10	-1.12647
91135673	chr5:91135673:A:G	2.47459e-05	-1.11326e-10	-1.17936
91135708	chr5:91135708:C:T	2.54134e-05	-1.11326e-10	-1.15274
91135782	chr5:91135782:G:A	4.04377e-05	-1.11326e-10	-0.688254
91135962	chr5:91135962:C:T	2.09627e-05	-1.16186	-0.183409
91136055	chr5:91136055:A:C	2.08042e-05	-1.12024	-0.232627
91136157	chr5:91136157:A:G	5.14025e-06	-1.56036	-1.19055
91136165	chr5:91136165:A:G	2.14022e-05	-1.10037	-0.224157
91136631	chr5:91136631:A:G	2.55025e-05	-1.11326e-10	-1.14924
91136654	chr5:91136654:G:T	8.2598e-05	-1.11326e-10	0.0259693
91137189	chr5:91137189:G:A	5.24626e-05	-1.11326e-10	-0.427917
91137980	chr5:91137980:T:C	6.47448e-05	-1.11326e-10	-0.217563
91138035	chr5:91138035:G:A	3.08928e-05	-1.11326e-10	-0.957492
91138514	chr5:91138514:T:C	6.65627e-05	-1.11326e-10	-0.189872
91138840	chr5:91138840:C:T	2.67232e-05	-1.11326e-10	-1.10248
91138855	chr5:91138855:T:C	2.44611e-05	-1.11326e-10	-1.19093
91139915	chr5:91139915:G:T	9.15744e-05	-1.11326e-10	0.129136
91140507	chr5:91140507:T:A	2.62326e-05	-1.11326e-10	-1.12101
91140555	chr5:91140555:T:G	5.73456e-06	-1.55099	-1.09052
91141523	chr5:91141523:A:G	4.56593e-05	-1.11326e-10	-0.56681
91141669	chr5:91141669:G:A	6.36689e-05	-1.11326e-10	-0.234321
91142275	chr5:91142275:C:CA	3.07162e-05	-1.11326e-10	-0.963227
91142656	chr5:91142656:C:T	6.67469e-06	-1.30543	-1.18427
91143735	chr5:91143735:A:G	2.46216e-05	-1.11326e-10	-1.18439
91144064	chr5:91144064:G:C	2.46706e-05	-1.11326e-10	-1.18241
91144285	chr5:91144285:A:T	0.000230222	1.05103	-2.46166e-10
91144379	chr5:91144379:C:T	3.52932e-05	-1.11326e-10	-0.824326
91144791	chr5:91144791:G:A	4.04839e-05	-1.11326e-10	-0.687112
91145104	chr5:91145104:T:A	1.67943e-05	-1.56697	-2.46166e-10
91145168	chr5:91145168:A:G	3.27647e-05	-1.11326e-10	-0.898664
91145329	chr5:91145329:G:A	5.64356e-06	-1.49585	-1.16165
91145356	chr5:91145356:C:T	6.1226e-05	-1.11326e-10	-0.273444
91145885	chr5:91145885:C:T	5.77e-06	-1.45585	-1.1795
91146688	chr5:91146688:G:A	9.2973e-06	-1.14424	-1.01405
91147061	chr5:91147061:G:A	4.32809e-05	-1.11326e-10	-0.620305
91147589	chr5:91147589:G:A	3.50575e-05	-0.831026	-2.46166e-10
91147776	chr5:91147776:G:A	5.20049e-06	-1.5483	-1.19096
91148087	chr5:91148087:G:A	3.90908e-05	-1.11326e-10	-0.722128
91148136	chr5:91148136:C:T	2.69857e-05	-1.11326e-10	-1.09271
91148269	chr5:91148269:A:G	2.6471e-05	-1.11326e-10	-1.11197
91148390	chr5:91148390:G:C	5.86462e-06	-1.45232	-1.16675
91148753	chr5:91148753:T:G	2.60896e-05	-1.11326e-10	-1.12648
91148847	chr5:91148847:G:A	5.17221e-06	-1.55712	-1.18759
91148849	chr5:91148849:G:A	2.77174e-05	-1.11326e-10	-1.06596
91148918	chr5:91148918:T:C	2.92951e-05	-1.11326e-10	-1.0106
91149399	chr5:91149399:G:A	4.73922e-05	-1.11326e-10	-0.529558
91149630	chr5:91149630:G:A	6.25239e-05	-1.11326e-10	-0.252468
91149662	chr5:91149662:G:A	2.50577e-05	-1.11326e-10	-1.16684
91150072	chr5:91150072:A:G	2.53929e-05	-1.11326e-10	-1.15355
91150432	chr5:91150432:G:A	2.50713e-05	-1.11326e-10	-1.16629
91150466	chr5:91150466:C:T	2.47292e-05	-1.11326e-10	-1.18003
91151066	chr5:91151066:T:C	2.50785e-05	-1.11326e-10	-1.16601
91151315	chr5:91151315:T:A	5.14002e-06	-1.56175	-1.18921
91151399	chr5:91151399:G:A	7.50134e-06	-1.29704	-1.0759
91151449	chr5:91151449:T:C	4.2755e-05	-1.11326e-10	-0.63253
91151821	chr5:91151821:G:A	2.89807e-05	-1.11326e-10	-1.02139
91151827	chr5:91151827:G:C	2.6915e-05	-1.11326e-10	-1.09533
91151954	chr5:91151954:G:A	2.67125e-05	-1.11326e-10	-1.10288
91152297	chr5:91152297:T:C	5.51496e-06	-1.56266	-1.11789
91152443	chr5:91152443:T:C	1.68323e-05	-1.56472	-2.46166e-10
91152873	chr5:91152873:T:TA	0.00012058	-1.11326e-10	0.404294
91152967	chr5:91152967:C:T	2.82187e-05	-1.11326e-10	-1.04803
91153136	chr5:91153136:A:C	2.61979e-05	-1.11326e-10	-1.12234
91153214	chr5:91153214:T:C	6.50018e-06	-1.5664	-0.949784
91153337	chr5:91153337:G:A	8.84991e-06	-1.39879	-0.808818
91153833	chr5:91153833:A:G	0.000152096	-1.11326e-10	0.636494
91154115	chr5:91154115:T:C	5.9614e-06	-1.49855	-1.10416
91154296	chr5:91154296:T:C	1.14516e-05	-1.28653	-0.663356
91154333	chr5:91154333:T:C	2.45123e-05	-1.11326e-10	-1.18884
91154494	chr5:91154494:G:A	3.29506e-05	-1.11326e-10	-0.893008
91154555	chr5:91154555:C:T	2.59715e-05	-1.11326e-10	-1.13102
91154623	chr5:91154623:A:G	2.61295e-05	-1.11326e-10	-1.12495
91155222	chr5:91155222:A:G	7.17721e-06	-1.56667	-0.850437
91156356	chr5:91156356:T:A	2.49275e-05	-1.11326e-10	-1.17204
91156598	chr5:91156598:T:G	2.93292e-05	-1.11326e-10	-1.00943
91156920	chr5:91156920:T:C	5.53526e-05	-1.11326e-10	-0.374293
91156941	chr5:91156941:C:T	6.18953e-06	-1.54262	-1.02254
91157148	chr5:91157148:C:T	3.19153e-05	-1.11326e-10	-0.924931
91157275	chr5:91157275:A:G	2.85185e-05	-1.11326e-10	-1.03746
91157366	chr5:91157366:T:C	4.14047e-05	-1.11326e-10	-0.664623
91157374	chr5:91157374:G:C	5.89456e-06	-1.55108	-1.0629
91157425	chr5:91157425:T:C	6.48237e-06	-1.36164	-1.15729
91157749	chr5:91157749:T:A	3.5433e-05	-1.11326e-10	-0.820372
91157769	chr5:91157769:C:T	1.71478e-05	-1.54615	-2.46166e-10
91158164	chr5:91158164:A:G	2.47019e-05	-1.11326e-10	-1.18114
91159001	chr5:91159001:G:A	2.93868e-05	-1.11326e-10	-1.00747
91159635	chr5:91159635:A:G	3.90282e-05	-1.11326e-10	-0.723732
91159704	chr5:91159704:T:A	1.93039e-05	-1.42771	-2.46166e-10
91159839	chr5:91159839:A:G	4.19954e-05	-1.11326e-10	-0.650457
91159927	chr5:91159927:T:A	4.94668e-05	-1.11326e-10	-0.486714
91160106	chr5:91160106:A:C	5.56599e-06	-1.55816	-1.11318
91160986	chr5:91160986:C:G	4.15672e-05	-1.11326e-10	-0.660706
91161225	chr5:91161225:C:T	5.11343e-05	-1.11326e-10	-0.453562
91161283	chr5:91161283:G:A	2.90783e-05	-1.11326e-10	-1.01803
91161459	chr5:91161459:G:A	2.94395e-05	-1.11326e-10	-1.00568
91162309	chr5:91162309:C:A	5.32827e-06	-1.52404	-1.19095
91162544	chr5:91162544:C:T	5.33584e-05	-1.11326e-10	-0.410985
91163274	chr5:91163274:A:G	5.76214e-06	-1.53326	-1.10345
91163960	chr5:91163960:A:G	4.14833e-05	-1.11326e-10	-0.662724
91163976	chr5:91163976:C:T	2.9049e-05	-1.11326e-10	-1.01903
91164284	chr5:91164284:A:G	1.74399e-05	-1.52926	-2.46166e-10
91165041	chr5:91165041:A:G	0.0011409	-1.11326e-10	2.65156
91165219	chr5:91165219:G:A	6.73879e-06	-1.56609	-0.914047
91165559	chr5:91165559:A:T	2.90248e-05	-1.11326e-10	-1.01986
91166364	chr5:91166364:G:A	2.47379e-05	-1.11326e-10	-1.17968
91166484	chr5:91166484:A:G	2.72623e-05	-1.08251	-2.46166e-10
91166662	chr5:91166662:C:A	2.907e-05	-1.11326e-10	-1.01831
91166798	chr5:91166798:G:A	2.99386e-05	-1.11326e-10	-0.988869
91166923	chr5:91166923:C:T	5.1708e-05	-1.11326e-10	-0.442404
91167072	chr5:91167072:A:G	4.77409e-05	-0.522228	-2.46166e-10
91167454	chr5:91167454:G:A	6.71083e-06	-1.53488	-0.949412
91167703	chr5:91167703:G:A	2.4534e-05	-1.11326e-10	-1.18796
91168418	chr5:91168418:T:C	5.40585e-06	-1.54936	-1.15117
91168572	chr5:91168572:A:G	5.74568e-06	-1.53735	-1.10222
91168766	chr5:91168766:A:T	4.82385e-05	-1.11326e-10	-0.511859
91169010	chr5:91169010:T:C	5.98047e-06	-1.47085	-1.12867
91169120	chr5:91169120:T:C	5.30311e-06	-1.53262	-1.18711
91169295	chr5:91169295:T:C	5.8857e-05	-1.11326e-10	-0.312906
91169965	chr5:91169965:T:G	2.72782e-05	-1.11326e-10	-1.08193
91170163	chr5:91170163:C:T	5.967e-05	-1.11326e-10	-0.299186
91170479	chr5:91170479:C:T	9.90566e-06	-1.53003	-0.56488
91170924	chr5:91170924:A:G	3.29504e-05	-1.11326e-10	-0.893012
91171407	chr5:91171407:A:G	5.48041e-06	-1.55509	-1.13174
91171621	chr5:91171621:T:G	5.36745e-05	-1.11326e-10	-0.405078
91171636	chr5:91171636:C:T	5.73734e-05	-1.11326e-10	-0.338436
91171885	chr5:91171885:A:G	0.000758958	-1.11326e-10	2.24393
91172735	chr5:91172735:C:G	9.04206e-06	-1.08883	-1.09729
91172811	chr5:91172811:T:C	2.45865e-05	-1.11326e-10	-1.18582
91173167	chr5:91173167:T:A	2.72783e-05	-1.08193	-2.46166e-10
91173349	chr5:91173349:G:C	3.99212e-05	-1.11326e-10	-0.70111
91173903	chr5:91173903:A:T	8.03073e-06	-1.50997	-0.794775
91174663	chr5:91174663:A:G	1.68516e-05	-1.56357	-2.46166e-10
91174868	chr5:91174868:A:G	5.02434e-05	-1.11326e-10	-0.471137
91174957	chr5:91174957:C:G	5.73208e-05	-1.11326e-10	-0.339353
91175154	chr5:91175154:C:T	1.74655e-05	-1.52779	-2.46166e-10
91175159	chr5:91175159:T:TTCTC	6.42127e-05	-1.11326e-10	-0.225816
91175260	chr5:91175260:T:G	5.48066e-05	-0.384206	-2.46166e-10
91175268	chr5:91175268:T:A	6.33039e-05	-1.11326e-10	-0.240069
91175634	chr5:91175634:G:A	6.26275e-06	-1.43298	-1.12042
91175635	chr5:91175635:T:C	3.75037e-05	-1.11326e-10	-0.763577
91175771	chr5:91175771:A:G	1.72273e-05	-1.54152	-2.46166e-10
91175776	chr5:91175776:C:T	4.10014e-05	-1.01619	0.341782
91175779	chr5:91175779:G:C	4.82886e-05	-1.11326e-10	-0.510821
91175793	chr5:91175793:G:A	7.24492e-06	-1.46378	-0.943932
91175971	chr5:91175971:A:G	2.44928e-05	-1.11326e-10	-1.18964
91176365	chr5:91176365:T:C	2.64811e-05	-1.11326e-10	-1.11159
91176393	chr5:91176393:G:A	1.6127e-05	-1.55033	-0.0571984
91176675	chr5:91176675:A:G	7.18458e-06	-1.53079	-0.885285
91176677	chr5:91176677:T:G	4.4334e-05	-1.11326e-10	-0.596265
91176863	chr5:91176863:C:T	6.93269e-06	-1.34344	-1.10833
91177160	chr5:91177160:C:T	2.46519e-05	-1.11326e-10	-1.18316
91177263	chr5:91177263:G:A	6.63544e-05	-1.11326e-10	-0.193006
91177389	chr5:91177389:T:C	3.18774e-05	-1.11326e-10	-0.926119
91177510	chr5:91177510:T:TA	2.4838e-05	-1.11326e-10	-1.17564
91177511	chr5:91177511:T:A	1.73448e-05	-1.53473	-2.46166e-10
91177569	chr5:91177569:C:T	2.95936e-05	-1.11326e-10	-1.00046
91177722	chr5:91177722:T:G	3.28452e-05	-1.11326e-10	-0.896211
91177816	chr5:91177816:G:T	3.32326e-05	-1.11326e-10	-0.884486
91177901	chr5:91177901:A:T	2.75759e-05	-1.11326e-10	-1.07107
91177918	chr5:91177918:A:G	2.97703e-05	-1.11326e-10	-0.994505
91178089	chr5:91178089:G:A	2.71338e-05	-1.11326e-10	-1.08723
91178284	chr5:91178284:C:T	2.50674e-05	-1.11326e-10	-1.16645
91178515	chr5:91178515:C:T	2.58263e-05	-1.11326e-10	-1.13662
91178680	chr5:91178680:C:T	1.69597e-05	-1.55718	-2.46166e-10
91178756	chr5:91178756:T:C	3.27564e-05	-1.11326e-10	-0.898918
91179005	chr5:91179005:G:T	3.2045e-05	-1.11326e-10	-0.920875
91179016	chr5:91179016:T:C	2.60224e-05	-1.11326e-10	-1.12906
91179561	chr5:91179561:T:G	2.67188e-05	-1.11326e-10	-1.10265
91179652	chr5:91179652:G:T	2.79713e-05	-1.11326e-10	-1.05684
91179693	chr5:91179693:C:A	1.14262e-05	-1.5619	-0.390206
91179737	chr5:91179737:G:A	2.60949e-05	-1.11326e-10	-1.12628
91179838	chr5:91179838:G:A	1.79285e-05	-1.50163	-2.46166e-10
91180048	chr5:91180048:C:G	3.32338e-05	-1.11326e-10	-0.884449
91180091	chr5:91180091:C:G	3.51007e-05	-1.11326e-10	-0.829796
91180108	chr5:91180108:C:T	7.25901e-06	-1.5061	-0.899677
91180519	chr5:91180519:T:A	2.6699e-05	-1.11326e-10	-1.10339
91181193	chr5:91181193:G:A	3.17241e-05	-1.11326e-10	-0.93094
91181567	chr5:91181567:A:G	3.39138e-05	-1.11326e-10	-0.864195
91182043	chr5:91182043:A:C	4.42195e-05	-1.11326e-10	-0.59885
91182166	chr5:91182166:C:T	7.79793e-05	-1.11326e-10	-0.0315734
91182296	chr5:91182296:G:T	1.8772e-05	-1.45565	-2.46166e-10
91182436	chr5:91182436:A:G	2.90516e-05	-1.11326e-10	-1.01894
91182472	chr5:91182472:C:T	8.03474e-06	-1.21967	-1.08457
91182970	chr5:91182970:A:G	0.000434386	-1.11326e-10	1.68592
91182988	chr5:91182988:C:T	7.21987e-06	-1.22931	-1.18187
91183145	chr5:91183145:C:A	2.7843e-05	-1.11326e-10	-1.06143
91183288	chr5:91183288:A:G	7.55435e-06	-1.19256	-1.17333
91183392	chr5:91183392:CTCAGCCTCCCAAAGTGCT:C	5.29555e-06	-1.55945	-1.1617
91183664	chr5:91183664:T:C	2.34903e-05	-1.23143	-2.46166e-10
91184165	chr5:91184165:A:G	0.000387924	-1.11326e-10	1.57279
91184214	chr5:91184214:A:T	3.1096e-05	-1.11326e-10	-0.950936
91184603	chr5:91184603:C:A	1.9015e-05	-1.44279	-2.46166e-10
91184654	chr5:91184654:C:A	3.34637e-05	-1.11326e-10	-0.877556
91184735	chr5:91184735:G:T	2.96775e-05	-1.11326e-10	-0.997626
91185156	chr5:91185156:AT:A	6.33421e-06	-1.51806	-1.02399
91185278	chr5:91185278:C:T	3.09794e-05	-1.11326e-10	-0.954692
91185347	chr5:91185347:A:C	3.37302e-05	-1.11326e-10	-0.869622
91185708	chr5:91185708:C:G	4.94776e-05	-1.11326e-10	-0.486496
91186023	chr5:91186023:G:T	1.68225e-05	-1.5653	-2.46166e-10
91186187	chr5:91186187:A:T	2.52005e-05	-1.11326e-10	-1.16115
91186880	chr5:91186880:A:C	2.5732e-05	-1.11326e-10	-1.14028
91187037	chr5:91187037:T:G	9.67848e-06	-1.38535	-0.732757
91187131	chr5:91187131:G:C	7.49054e-05	-1.11326e-10	-0.0717903
91187187	chr5:91187187:A:G	8.27695e-05	-1.11326e-10	0.0280427
91187194	chr5:91187194:C:T	2.74149e-05	-1.11326e-10	-1.07693
91187523	chr5:91187523:T:C	2.42198e-05	-1.20085	-2.46166e-10
91187929	chr5:91187929:A:G	3.06386e-05	-1.11326e-10	-0.965756
91187941	chr5:91187941:A:C	2.81084e-05	-1.11326e-10	-1.05195
91188216	chr5:91188216:A:G	1.44638e-05	-1.41597	-0.3004
91188219	chr5:91188219:C:T	6.83014e-06	-1.29502	-1.17165
91188225	chr5:91188225:G:A	8.22986e-06	-1.42091	-0.859341
91188243	chr5:91188243:T:A	4.4195e-05	-1.11326e-10	-0.599405
91188309	chr5:91188309:T:C	1.80082e-05	-1.49719	-2.46166e-10
91188314	chr5:91188314:T:C	7.67672e-06	-1.43863	-0.911196
91188559	chr5:91188559:C:T	3.61644e-05	-1.11326e-10	-0.79994
91188883	chr5:91188883:A:T	2.63257e-05	-1.51084	0.393365
91188903	chr5:91188903:A:G	2.45359e-05	-1.11326e-10	-1.18788
91189056	chr5:91189056:T:C	5.16855e-06	-1.56663	-1.17879
91189165	chr5:91189165:T:G	1.93764e-05	-1.52169	0.0977347
91189315	chr5:91189315:C:T	3.59957e-05	-1.11326e-10	-0.804618
91189897	chr5:91189897:C:T	1.15558e-05	-1.4082	-0.532628
91190076	chr5:91190076:G:T	3.38606e-05	-1.11326e-10	-0.865764
91190593	chr5:91190593:G:GA	5.54426e-05	-1.11326e-10	-0.372668
91190749	chr5:91190749:G:A	6.86462e-06	-1.41164	-1.04999
91190840	chr5:91190840:C:T	8.09192e-06	-1.54807	-0.749083
91192039	chr5:91192039:T:C	8.70359e-06	-1.06757	-1.15671
91192170	chr5:91192170:T:C	5.49858e-05	-1.11326e-10	-0.380941
91192281	chr5:91192281:C:G	8.29908e-06	-1.18863	-1.08324
91192470	chr5:91192470:T:C	2.95444e-05	-1.11326e-10	-1.00212
91192850	chr5:91192850:A:G	3.06651e-05	-1.55932	0.594429
91193192	chr5:91193192:C:T	3.50584e-05	-1.11326e-10	-0.831001
91193516	chr5:91193516:A:G	3.11958e-05	-1.56685	0.619115
91193517	chr5:91193517:T:C	3.11921e-05	-1.56697	0.619115
91193546	chr5:91193546:G:A	8.63702e-06	-1.27469	-0.957266
91193709	chr5:91193709:A:G	1.79241e-05	-1.50187	-2.46166e-10
91194253	chr5:91194253:T:C	5.92107e-06	-1.53324	-1.07626
91194432	chr5:91194432:C:T	1.6121e-05	-1.5324	-0.0754898
91194663	chr5:91194663:A:G	2.47294e-05	-1.11326e-10	-1.18002
91194820	chr5:91194820:G:T	2.88329e-05	-1.11326e-10	-1.0265
91194826	chr5:91194826:C:G	8.92689e-06	-1.43533	-0.763618
91194960	chr5:91194960:C:G	5.00163e-05	-1.11326e-10	-0.475668
91195461	chr5:91195461:T:C	0.00032442	-1.11326e-10	1.39402
91195480	chr5:91195480:A:T	4.58678e-05	-1.11326e-10	-0.562252
91195605	chr5:91195605:T:C	0.000384402	-1.11326e-10	1.56367
91195665	chr5:91195665:C:T	0.00040371	-1.11326e-10	1.61268
91195817	chr5:91195817:G:A	0.000376637	-1.11326e-10	1.54326
91196207	chr5:91196207:T:C	1.80618e-05	-1.49422	-2.46166e-10
91196267	chr5:91196267:C:T	2.54347e-05	-1.11326e-10	-1.1519
91196276	chr5:91196276:C:T	2.96442e-05	0.191118	-1.18987
91196451	chr5:91196451:A:G	0.000103761	-1.11326e-10	0.254075
91196509	chr5:91196509:T:C	0.000371104	-1.11326e-10	1.52847
91196522	chr5:91196522:C:T	2.81516e-05	-1.11326e-10	-1.05041
91196583	chr5:91196583:G:C	2.48449e-05	-1.11326e-10	-1.17536
91197112	chr5:91197112:T:C	0.000169482	-1.11326e-10	0.744728
91197474	chr5:91197474:C:A	0.00100631	-1.11326e-10	2.52603
91197628	chr5:91197628:G:A	2.98426e-05	-1.11326e-10	-0.992079
91197836	chr5:91197836:C:T	6.43839e-06	-1.36336	-1.16238
91198258	chr5:91198258:T:G	2.68294e-05	-0.460531	-0.637986
91198297	chr5:91198297:C:T	1.0088e-05	-1.05678	-1.01989
91198335	chr5:91198335:T:G	2.45501e-05	-1.11326e-10	-1.1873
91198496	chr5:91198496:C:T	2.86788e-05	-1.11326e-10	-1.03186
91198813	chr5:91198813:T:C	5.25099e-05	-1.11326e-10	-0.427014
91198958	chr5:91198958:A:G	1.93396e-05	-1.42586	-2.46166e-10
91198964	chr5:91198964:A:G	8.20259e-06	-1.09899	-1.18457
91199049	chr5:91199049:T:C	1.19432e-05	-0.804744	-1.10311
91199170	chr5:91199170:G:A	1.54885e-05	-0.478093	-1.16983
91199431	chr5:91199431:A:G	5.02948e-05	-1.11326e-10	-0.470114
91199508	chr5:91199508:G:A	2.76088e-05	-1.06988	-2.46166e-10
91199591	chr5:91199591:C:G	5.34544e-05	-1.11326e-10	-0.409186
91199621	chr5:91199621:A:G	5.28547e-05	-1.11326e-10	-0.42047
91199672	chr5:91199672:AC:A	5.37163e-05	-1.11326e-10	-0.4043
91199678	chr5:91199678:G:A	2.90537e-05	-1.11326e-10	-1.01887
91199816	chr5:91199816:G:T	3.62183e-05	-1.11326e-10	-0.798451
91200062	chr5:91200062:A:G	8.29111e-06	-1.49249	-0.780341
91200092	chr5:91200092:T:C	5.38132e-05	-1.11326e-10	-0.402497
91200105	chr5:91200105:C:T	5.4016e-05	-1.11326e-10	-0.398735
91200180	chr5:91200180:G:A	8.20392e-06	-1.49057	-0.792834
91200183	chr5:91200183:G:A	5.35004e-05	-1.11326e-10	-0.408327
91200367	chr5:91200367:G:A	1.76412e-05	-1.51778	-2.46166e-10
91200542	chr5:91200542:A:C	5.29484e-05	-1.11326e-10	-0.418698
91200809	chr5:91200809:TTAA:T	8.05269e-06	-1.27318	-1.02883
91200858	chr5:91200858:G:A	0.000927366	-1.11326e-10	2.44433
91200874	chr5:91200874:T:A	5.52552e-05	-1.11326e-10	-0.376054
91201062	chr5:91201062:A:T	1.90925e-05	-1.43872	-2.46166e-10
91201146	chr5:91201146:C:G	5.40249e-05	-1.11326e-10	-0.398571
91201251	chr5:91201251:C:G	0.000125369	-1.11326e-10	0.443243
91201357	chr5:91201357:C:A	3.40287e-05	-1.11326e-10	-0.860812
91201434	chr5:91201434:C:T	9.38825e-06	-1.06012	-1.08844
91201574	chr5:91201574:T:A	3.50431e-05	-1.11326e-10	-0.831436
91201618	chr5:91201618:T:C	7.95246e-06	-1.23352	-1.08102
91201647	chr5:91201647:A:C	4.4237e-05	-1.11326e-10	-0.598454
91201785	chr5:91201785:C:T	2.49462e-05	-1.11326e-10	-1.1713
91201941	chr5:91201941:G:A	5.15245e-05	-1.11326e-10	-0.445959
91201970	chr5:91201970:T:G	3.50444e-05	-1.11326e-10	-0.8314
91202065	chr5:91202065:GT:G	3.81361e-05	-1.11326e-10	-0.746854
91202199	chr5:91202199:T:C	5.54304e-05	-1.11326e-10	-0.372889
91202757	chr5:91202757:T:C	3.48779e-05	-1.11326e-10	-0.836162
91202995	chr5:91202995:C:A	4.2742e-05	-1.11326e-10	-0.632835
91203080	chr5:91203080:G:A	8.13087e-06	-1.22581	-1.06654
91203217	chr5:91203217:C:A	3.32111e-05	-1.11326e-10	-0.885132
91203220	chr5:91203220:A:G	2.62772e-05	-1.11326e-10	-1.11932
91203249	chr5:91203249:G:A	8.125e-06	-1.24129	-1.05178
91203758	chr5:91203758:C:T	2.85417e-05	-1.11326e-10	-1.03665
91203809	chr5:91203809:T:C	3.32917e-05	-1.11326e-10	-0.882707
91206410	chr5:91206410:A:G	3.20913e-05	-1.11326e-10	-0.919431
91206441	chr5:91206441:T:C	3.45096e-05	-1.11326e-10	-0.846778
91206586	chr5:91206586:A:G	3.49e-05	-1.11326e-10	-0.83553
91206717	chr5:91206717:C:T	0.000119846	-1.11326e-10	0.398191
91206718	chr5:91206718:G:A	3.48381e-05	-1.11326e-10	-0.837304
91207079	chr5:91207079:G:A	3.44992e-05	-1.11326e-10	-0.84708
91207204	chr5:91207204:A:T	3.43283e-05	-1.11326e-10	-0.852046
91207705	chr5:91207705:G:A	2.47528e-05	-1.11326e-10	-1.17908
91207821	chr5:91207821:T:C	2.48272e-05	-1.11326e-10	-1.17608
91207999	chr5:91207999:G:A	3.72623e-05	-1.11326e-10	-0.770035
91208429	chr5:91208429:G:T	4.61025e-05	-1.11326e-10	-0.557149
91208470	chr5:91208470:C:T	6.37343e-05	-1.11326e-10	-0.233294
91208654	chr5:91208654:AG:A	6.71749e-06	-1.35358	-1.12973
91209025	chr5:91209025:C:T	8.2348e-06	-1.47149	-0.80816
91209271	chr5:91209271:G:A	8.04231e-06	-1.49367	-0.809632
91209815	chr5:91209815:T:C	5.60724e-05	-1.11326e-10	-0.361372
91209865	chr5:91209865:C:T	3.03158e-05	-1.11326e-10	-0.976348
91210327	chr5:91210327:T:G	3.03471e-05	-1.11326e-10	-0.975315
91210629	chr5:91210629:A:G	6.56758e-05	-1.11326e-10	-0.203286
91210891	chr5:91210891:G:A	3.27904e-05	-1.11326e-10	-0.897881
91210987	chr5:91210987:C:T	1.06852e-05	-1.09355	-0.925605
91211132	chr5:91211132:A:C	1.6797e-05	-1.56682	-2.46166e-10
91211136	chr5:91211136:A:C	9.44542e-05	-1.11326e-10	0.160099
91211279	chr5:91211279:A:G	9.83811e-06	-1.31544	-0.786311
91211791	chr5:91211791:T:A	7.00989e-05	-1.11326e-10	-0.138109
91211806	chr5:91211806:T:C	5.1275e-06	-1.56521	-1.18819
91211911	chr5:91211911:T:C	7.65556e-06	-1.55312	-0.799464
91212814	chr5:91212814:T:C	0.000133235	-1.11326e-10	0.504095
91213042	chr5:91213042:C:T	7.58588e-05	-1.11326e-10	-0.0591432
91213216	chr5:91213216:G:A	1.71068e-05	-1.54854	-2.46166e-10
91213419	chr5:91213419:G:A	5.44901e-06	-1.55204	-1.14054
91213546	chr5:91213546:G:A	1.45376e-05	-0.699402	-1.01188
91213612	chr5:91213612:C:CT	2.66388e-05	-1.11326e-10	-1.10565
91213844	chr5:91213844:T:C	2.13216e-05	-1.32829	-2.46166e-10
91214164	chr5:91214164:C:G	2.60059e-05	-1.12969	-2.46166e-10
91214456	chr5:91214456:C:T	0.000111629	-1.11326e-10	0.327162
91214846	chr5:91214846:C:T	1.7975e-05	-1.49903	-2.46166e-10
91214950	chr5:91214950:G:A	0.000150842	-1.11326e-10	0.628218
91214992	chr5:91214992:A:G	2.31185e-05	-1.41927	0.171882
91215262	chr5:91215262:A:G	9.21954e-05	-1.11326e-10	0.135894
91215267	chr5:91215267:C:T	2.5423e-05	-1.11326e-10	-1.15236
91215801	chr5:91215801:C:T	0.000103532	-1.11326e-10	0.25186
91215857	chr5:91215857:C:T	9.03575e-06	-1.2044	-0.982425
91216477	chr5:91216477:G:C	2.82267e-05	-1.25444	0.206691
91216482	chr5:91216482:A:T	1.0256e-05	-1.5322	-0.527956
91216483	chr5:91216483:A:C	1.07201e-05	-1.53423	-0.481667
91216816	chr5:91216816:G:A	3.41702e-05	-1.11326e-10	-0.856661
91216909	chr5:91216909:AT:A	2.87214e-05	-1.03037	-2.46166e-10
91217122	chr5:91217122:A:G	5.75755e-05	-1.55741	1.22249
91217178	chr5:91217178:T:A	2.44622e-05	-1.11326e-10	-1.19089
91217492	chr5:91217492:G:A	4.12546e-05	-1.11326e-10	-0.668254
91217584	chr5:91217584:A:C	5.25639e-05	-1.11326e-10	-0.425986
91217645	chr5:91217645:G:A	0.000395069	-1.11326e-10	1.59104
91217852	chr5:91217852:C:T	2.20282e-05	-1.29569	-2.46166e-10
91217963	chr5:91217963:A:G	8.58052e-06	-1.1252	-1.11332
91218201	chr5:91218201:T:G	1.71067e-05	-1.54855	-2.46166e-10
91219429	chr5:91219429:A:G	3.95017e-05	-1.11326e-10	-0.711672
91219567	chr5:91219567:A:G	5.35307e-05	-1.11326e-10	-0.407761
91219593	chr5:91219593:C:A	1.74046e-05	-1.53128	-2.46166e-10
91219707	chr5:91219707:C:G	9.91898e-05	-1.32476	1.53378
91220134	chr5:91220134:G:C	1.00953e-05	-1.3046	-0.77135
91220450	chr5:91220450:T:C	4.19563e-05	-1.11326e-10	-0.651388
91220469	chr5:91220469:C:A	3.24877e-05	-1.11326e-10	-0.907154
91220554	chr5:91220554:G:A	3.97752e-05	-1.11326e-10	-0.704772
91220569	chr5:91220569:G:A	3.28338e-05	-1.11326e-10	-0.896557
91220757	chr5:91220757:C:T	2.57146e-05	-1.11326e-10	-1.14096
91220893	chr5:91220893:C:T	2.86127e-05	-1.03417	-2.46166e-10
91220930	chr5:91220930:A:T	1.70584e-05	-1.25339	-0.297989
91220966	chr5:91220966:G:C	3.99128e-05	-1.11326e-10	-0.701319
91221059	chr5:91221059:C:T	8.55522e-05	-1.11326e-10	0.0611104
91221143	chr5:91221143:A:G	4.23891e-05	-1.11326e-10	-0.641126
91221276	chr5:91221276:C:T	1.25604e-05	-1.29954	-0.557927
91221295	chr5:91221295:A:C	1.73704e-05	-1.53325	-2.46166e-10
91221329	chr5:91221329:C:A	2.53841e-05	-0.121375	-1.03252
91221354	chr5:91221354:T:G	2.84224e-05	-1.11326e-10	-1.04084
91221651	chr5:91221651:G:A	3.02889e-05	-1.11326e-10	-0.977235
91221818	chr5:91221818:G:C	9.35944e-05	-1.11326e-10	0.150954
91221861	chr5:91221861:G:A	3.2887e-05	-1.11326e-10	-0.894938
91221871	chr5:91221871:A:C	3.93352e-05	-1.11326e-10	-0.715897
91222062	chr5:91222062:C:A	3.76964e-05	-1.11326e-10	-0.758453
91222076	chr5:91222076:C:T	3.65339e-05	-1.11326e-10	-0.789775
91222159	chr5:91222159:T:A	7.38884e-06	-1.54342	-0.844626
91222283	chr5:91222283:A:G	3.97067e-05	-1.11326e-10	-0.706497
91222367	chr5:91222367:G:A	3.18576e-05	-1.11326e-10	-0.92674
91222405	chr5:91222405:A:G	5.36389e-06	-1.51862	-1.18971
91222497	chr5:91222497:A:G	5.11877e-06	-1.56454	-1.19056
91222863	chr5:91222863:T:C	1.88371e-05	-0.797596	-0.654594
91222990	chr5:91222990:C:T	3.26059e-05	-1.11326e-10	-0.903523
91223424	chr5:91223424:G:A	2.49704e-05	-1.11326e-10	-1.17032
91223492	chr5:91223492:C:T	3.21902e-05	-1.11326e-10	-0.916355
91223679	chr5:91223679:G:A	1.20718e-05	-0.725422	-1.17173
91224577	chr5:91224577:G:A	2.44703e-05	-1.11326e-10	-1.19056
91224693	chr5:91224693:T:C	1.20358e-05	-0.727495	-1.17264
91224820	chr5:91224820:TGATA:T	3.97132e-05	-1.11326e-10	-0.706331
91225258	chr5:91225258:C:T	3.56514e-05	-1.11326e-10	-0.814227
91225300	chr5:91225300:G:A	7.76705e-06	-1.30392	-1.0342
91225350	chr5:91225350:G:A	2.92241e-05	-1.11326e-10	-1.01302
91225575	chr5:91225575:A:G	3.75303e-05	-1.11326e-10	-0.762868
91225925	chr5:91225925:T:C	3.6908e-05	-1.11326e-10	-0.779588
91225948	chr5:91225948:G:GTTTA	1.84022e-05	-0.838908	-0.636637
91225955	chr5:91225955:T:A	1.81774e-05	-0.843592	-0.644246
91226417	chr5:91226417:G:A	3.16016e-05	-1.11326e-10	-0.934808
91226525	chr5:91226525:C:T	2.65717e-05	-1.11326e-10	-1.10817
91226622	chr5:91226622:C:T	8.23096e-06	-1.08926	-1.19085
91226647	chr5:91226647:C:A	1.89823e-05	-0.255362	-1.18915
91227340	chr5:91227340:T:C	9.20432e-06	-1.0205	-1.14784
91227506	chr5:91227506:A:G	5.75867e-06	-1.44705	-1.19026
91227813	chr5:91227813:C:T	1.3394e-05	-1.42615	-0.36706
91227852	chr5:91227852:T:C	8.97812e-06	-1.05476	-1.13846
91227954	chr5:91227954:A:C	2.31642e-05	-0.275734	-0.969676
91228288	chr5:91228288:C:T	8.72736e-06	-1.04487	-1.17668
91228389	chr5:91228389:C:T	0.000101478	-1.11326e-10	0.231828
91228458	chr5:91228458:C:CT	1.67552e-05	-0.378343	-1.19097
91228567	chr5:91228567:C:T	3.85155e-05	-1.11326e-10	-0.736956
91228983	chr5:91228983:C:T	2.45789e-05	-1.11326e-10	-1.18613
91229241	chr5:91229241:T:G	2.48056e-05	-1.11326e-10	-1.17695
91229716	chr5:91229716:A:G	5.79224e-05	-1.11326e-10	-0.328912
91229918	chr5:91229918:C:G	3.39811e-05	0.132254	-0.994465
91230201	chr5:91230201:G:A	7.72586e-06	-1.19006	-1.15338
91230563	chr5:91230563:C:T	2.66454e-05	-1.11326e-10	-1.1054
91231173	chr5:91231173:T:C	7.11998e-05	-1.11326e-10	-0.122526
91231186	chr5:91231186:T:C	2.48334e-05	-1.11326e-10	-1.17583
91231526	chr5:91231526:C:T	1.39527e-05	-1.4785	-0.273845
91231574	chr5:91231574:G:A	6.88041e-05	-1.11326e-10	-0.156754
91231826	chr5:91231826:C:T	2.60001e-05	-1.11326e-10	-1.12991
91231880	chr5:91231880:T:C	3.34451e-05	-1.11326e-10	-0.878112
91231917	chr5:91231917:T:C	4.02036e-05	-1.11326e-10	-0.694061
91232055	chr5:91232055:T:G	2.50113e-05	-1.11326e-10	-1.16869
91232508	chr5:91232508:T:A	2.57601e-05	-1.11326e-10	-1.13919
91232852	chr5:91232852:T:C	3.21868e-05	-1.11326e-10	-0.916459
91232932	chr5:91232932:C:T	7.07681e-05	-0.314909	0.186302
91233299	chr5:91233299:AAATCAC:A	2.62084e-05	-1.11326e-10	-1.12194
91233905	chr5:91233905:A:T	8.5281e-05	0.0579354	-2.46166e-10
91234495	chr5:91234495:T:C	5.68409e-05	-1.11326e-10	-0.347761
91234850	chr5:91234850:A:T	1.94924e-05	-1.41799	-2.46166e-10
91235019	chr5:91235019:GC:G	2.70961e-05	-1.11326e-10	-1.08863
91235387	chr5:91235387:C:A	5.72853e-05	-1.11326e-10	-0.339972
91235561	chr5:91235561:T:G	7.61338e-06	-1.47559	-0.882521
91235583	chr5:91235583:C:T	1.03979e-05	-1.01321	-1.0332
91235707	chr5:91235707:A:G	2.4903e-05	-1.11326e-10	-1.17303
91235714	chr5:91235714:A:G	6.27881e-06	-1.42863	-1.1222
91236356	chr5:91236356:T:C	1.19018e-05	-1.52032	-0.391002
91236537	chr5:91236537:A:G	3.28636e-05	-1.11326e-10	-0.89565
91236599	chr5:91236599:G:A	3.27092e-05	-1.11326e-10	-0.900359
91236635	chr5:91236635:G:T	1.69154e-05	-1.55979	-2.46166e-10
91236662	chr5:91236662:C:T	2.49297e-05	-1.11326e-10	-1.17196
91236684	chr5:91236684:G:A	2.31268e-05	-1.24703	-2.46166e-10
91236864	chr5:91236864:G:C	2.09636e-05	-1.34523	-2.46166e-10
91237196	chr5:91237196:C:T	6.50784e-06	-1.33051	-1.1845
91237461	chr5:91237461:C:T	2.45735e-05	-1.11326e-10	-1.18635
91237530	chr5:91237530:T:C	1.03978e-05	-1.05943	-0.986992
91237735	chr5:91237735:A:G	4.21852e-05	-0.598113	-0.0478334
91237936	chr5:91237936:T:C	3.55038e-05	-1.21661	0.398231
91238002	chr5:91238002:G:A	3.32568e-05	-1.11326e-10	-0.883757
91238136	chr5:91238136:A:G	2.78834e-05	-1.11326e-10	-1.05998
91238286	chr5:91238286:T:G	8.37149e-05	-0.321609	0.361009
91238470	chr5:91238470:C:T	4.0581e-05	-0.621852	-0.0628635
91238747	chr5:91238747:A:G	6.9637e-05	-0.613146	0.468426
91238792	chr5:91238792:A:G	3.77358e-05	-1.11326e-10	-0.757407
91238860	chr5:91238860:CTTAG:C	1.28987e-05	-1.4485	-0.382391
91238926	chr5:91238926:A:C	2.4574e-05	-1.11326e-10	-1.18633
91239026	chr5:91239026:A:G	8.73136e-06	-1.1449	-1.0762
91239363	chr5:91239363:A:T	7.82717e-05	-1.11326e-10	-0.0278299
91239621	chr5:91239621:A:G	1.03603e-05	-1.53607	-0.513963
91239893	chr5:91239893:C:T	5.02381e-05	-0.471242	-2.46166e-10
91239918	chr5:91239918:C:T	6.7707e-06	-1.49793	-0.97748
91240483	chr5:91240483:C:T	4.25788e-05	-0.58645	-0.0502092
91240504	chr5:91240504:T:C	1.17839e-05	-0.947714	-0.973566
91240756	chr5:91240756:T:C	7.64141e-06	-1.252	-1.10243
91240771	chr5:91240771:G:A	3.22824e-05	-1.11326e-10	-0.913493
91240848	chr5:91240848:T:A	0.000271264	1.21508	-2.46166e-10
91240863	chr5:91240863:A:G	4.97927e-05	0.408443	-0.888591
91240918	chr5:91240918:G:A	3.59123e-05	-1.11326e-10	-0.806936
91241334	chr5:91241334:G:A	2.83022e-05	-1.11326e-10	-1.04508
91241915	chr5:91241915:TC:T	2.6232e-05	-1.11326e-10	-1.12104
91242413	chr5:91242413:G:A	1.08425e-05	-1.50369	-0.500847
91242595	chr5:91242595:A:G	1.21977e-05	-0.923768	-0.963
91242650	chr5:91242650:C:T	6.98184e-06	-1.501	-0.943705
91242847	chr5:91242847:A:G	3.81185e-05	-1.11326e-10	-0.747317
91242905	chr5:91242905:T:C	4.25688e-05	-0.57642	-0.0604733
91243255	chr5:91243255:C:T	7.82732e-06	-1.2258	-1.1046
91243386	chr5:91243386:C:T	4.63949e-05	-0.585966	0.0351392
91243498	chr5:91243498:T:G	4.39275e-05	0.320014	-0.925491
91243609	chr5:91243609:T:C	3.34105e-05	-0.14242	-0.736726
91244034	chr5:91244034:A:T	2.56088e-05	-1.11326e-10	-1.14508
91244288	chr5:91244288:C:T	3.14073e-05	-1.11326e-10	-0.940977
91244315	chr5:91244315:C:T	2.45703e-05	-1.11326e-10	-1.18648
91244705	chr5:91244705:T:G	4.55578e-05	-0.483363	-0.0856709
91244794	chr5:91244794:G:A	2.69851e-05	-1.11326e-10	-1.09273
91244849	chr5:91244849:T:C	3.45158e-05	-1.11326e-10	-0.8466
91245042	chr5:91245042:A:AAAAAC	2.03159e-05	-0.482066	-0.894544
91245390	chr5:91245390:G:A	2.91094e-05	-1.11326e-10	-1.01696
91246043	chr5:91246043:A:T	2.51096e-05	-1.11326e-10	-1.16477
91246172	chr5:91246172:A:G	2.53552e-05	-1.11326e-10	-1.15503
91246230	chr5:91246230:G:A	2.44748e-05	-1.11326e-10	-1.19037
91246288	chr5:91246288:T:C	5.07786e-05	-1.11326e-10	-0.460541
91246465	chr5:91246465:A:G	3.55242e-05	-1.11326e-10	-0.817803
91246540	chr5:91246540:C:T	3.01417e-05	-1.11326e-10	-0.982105
91246658	chr5:91246658:G:A	1.04979e-05	-1.54495	-0.491894
91246675	chr5:91246675:A:G	5.57638e-05	-1.16501	0.798115
91246739	chr5:91246739:C:T	5.86771e-05	0.609826	-0.925793
91246808	chr5:91246808:C:T	8.03737e-06	-1.25104	-1.05287
91247079	chr5:91247079:C:T	0.000281221	-1.11326e-10	1.25113
91247335	chr5:91247335:C:T	2.88456e-05	-1.11326e-10	-1.02606
91247560	chr5:91247560:A:T	2.52195e-05	-1.11326e-10	-1.1604
91247722	chr5:91247722:A:G	2.54821e-05	-1.11326e-10	-1.15004
91248080	chr5:91248080:C:T	3.2741e-05	-1.11326e-10	-0.899387
91248460	chr5:91248460:G:A	3.82002e-05	-1.11326e-10	-0.745176
91248987	chr5:91248987:G:C	3.54934e-05	-1.11326e-10	-0.818671
91249079	chr5:91249079:T:C	3.50134e-05	-1.11326e-10	-0.832286
91249431	chr5:91249431:G:A	7.93795e-05	-0.497541	0.483765
91249680	chr5:91249680:A:G	3.57695e-05	-1.11326e-10	-0.810922
91249775	chr5:91249775:G:A	6.53174e-06	-1.48831	-1.02303
91250267	chr5:91250267:G:A	2.44909e-05	-1.11326e-10	-1.18971
91250451	chr5:91250451:G:A	2.51454e-05	-1.11326e-10	-1.16334
91250512	chr5:91250512:T:C	4.32468e-05	-1.11326e-10	-0.621092
91250854	chr5:91250854:C:T	0.000108312	-0.38287	0.679868
91251550	chr5:91251550:C:T	5.54539e-05	-0.880046	0.507581
91251964	chr5:91251964:T:C	5.15296e-05	-1.11326e-10	-0.445861
91252205	chr5:91252205:C:T	2.56694e-05	-1.11326e-10	-1.14272
91252885	chr5:91252885:G:A	3.63623e-05	-1.11326e-10	-0.794484
91252890	chr5:91252890:A:G	1.79118e-05	-0.321914	-1.18064
91253244	chr5:91253244:C:T	2.56598e-05	-1.11326e-10	-1.14309
91253276	chr5:91253276:C:T	4.69118e-05	-1.11326e-10	-0.539748
91253324	chr5:91253324:T:C	1.26147e-05	-1.03481	-0.818345
91253497	chr5:91253497:T:C	2.44605e-05	-1.11326e-10	-1.19096
91253739	chr5:91253739:C:A	6.6773e-06	-1.2993	-1.19
91254275	chr5:91254275:G:A	3.09718e-05	-1.11326e-10	-0.954941
91254380	chr5:91254380:T:A	3.42102e-05	-0.855494	-2.46166e-10
91254381	chr5:91254381:T:A	4.60892e-05	-0.851693	0.294255
91254562	chr5:91254562:G:A	4.55786e-05	-0.86719	0.298611
91256227	chr5:91256227:G:A	7.45457e-06	-1.1889	-1.19029
91257485	chr5:91257485:G:A	3.68906e-05	-1.11326e-10	-0.78006
91257577	chr5:91257577:T:C	3.23468e-05	-0.911502	-2.46166e-10
91257905	chr5:91257905:C:T	5.72269e-05	-0.741945	0.400953
91258540	chr5:91258540:G:A	8.43187e-05	-1.11326e-10	0.0465874
91258999	chr5:91258999:A:T	2.4461e-05	-1.11326e-10	-1.19094
91259094	chr5:91259094:G:C	4.9193e-05	-1.11326e-10	-0.492265
91259107	chr5:91259107:C:G	7.11774e-06	-1.23582	-1.1896
91259312	chr5:91259312:C:T	5.60504e-05	-0.738821	0.377056
91259329	chr5:91259329:G:A	2.56e-05	-1.11326e-10	-1.14542
91259781	chr5:91259781:C:T	2.47008e-05	-1.11326e-10	-1.18118
91260741	chr5:91260741:C:T	5.47728e-05	0.380142	-0.764964
91260834	chr5:91260834:G:A	9.40929e-06	-1.48861	-0.657709
91260880	chr5:91260880:A:T	3.53171e-05	-1.11326e-10	-0.82365
91260968	chr5:91260968:A:G	1.39619e-05	-0.832516	-0.919171
91261216	chr5:91261216:G:C	3.2619e-05	-0.90312	-2.46166e-10
91261411	chr5:91261411:A:G	0.00010077	0.224822	-2.46166e-10
91261518	chr5:91261518:A:C	2.48443e-05	-1.11326e-10	-1.17539
91261717	chr5:91261717:C:T	3.77845e-05	-1.11326e-10	-0.756118
91261810	chr5:91261810:A:G	8.23567e-05	-1.11326e-10	0.0230437
91261869	chr5:91261869:T:C	3.49758e-05	-1.11326e-10	-0.833359
91262125	chr5:91262125:C:T	1.07398e-05	-1.00121	-1.01285
91262354	chr5:91262354:T:A	3.88059e-05	-1.11326e-10	-0.729445
91262874	chr5:91262874:T:C	1.06978e-05	-1.0228	-0.995175
91262978	chr5:91262978:A:G	1.02644e-05	-1.47361	-0.585725
91263835	chr5:91263835:A:G	2.44851e-05	-1.11326e-10	-1.18995
91265337	chr5:91265337:T:G	2.85324e-05	-1.11326e-10	-1.03698
91265755	chr5:91265755:G:A	3.27606e-05	-1.11326e-10	-0.898789
91265780	chr5:91265780:G:A	7.60001e-05	-1.11326e-10	-0.0572812
91266362	chr5:91266362:C:T	9.75046e-06	-1.19696	-0.913742
91266701	chr5:91266701:C:T	8.71992e-06	-1.40007	-0.822336
91266905	chr5:91266905:T:A	3.50272e-05	-1.11326e-10	-0.83189
91267341	chr5:91267341:G:A	2.97196e-05	-1.11326e-10	-0.99621
91267577	chr5:91267577:C:T	2.44626e-05	-1.11326e-10	-1.19087
91268232	chr5:91268232:C:T	7.90328e-06	-1.42802	-0.892716
91268268	chr5:91268268:T:A	2.44692e-05	-1.11326e-10	-1.1906
91268274	chr5:91268274:T:C	7.68789e-06	-1.41304	-0.935327
91268322	chr5:91268322:C:T	4.0591e-05	-0.0868999	-0.59757
91268468	chr5:91268468:T:C	2.62625e-05	-1.11326e-10	-1.11987
91268746	chr5:91268746:C:A	1.73994e-05	-1.43763	-0.0939498
91268754	chr5:91268754:G:A	3.40981e-05	-0.578385	-0.28039
91268915	chr5:91268915:A:G	3.1681e-05	-1.11326e-10	-0.9323
91269107	chr5:91269107:A:C	2.48439e-05	-1.1754	-2.46166e-10
91269162	chr5:91269162:T:C	2.44785e-05	-1.11326e-10	-1.19022
91269247	chr5:91269247:G:A	2.44645e-05	-1.11326e-10	-1.19079
91269363	chr5:91269363:A:C	3.3612e-05	-0.873133	-2.46166e-10
91269491	chr5:91269491:T:C	3.067e-05	-0.964732	-2.46166e-10
91269979	chr5:91269979:C:T	1.96736e-05	-0.64202	-0.766719
91269998	chr5:91269998:TG:T	4.43081e-05	-0.596849	-2.46166e-10
91270681	chr5:91270681:A:G	3.98231e-05	-0.0204039	-0.683164
91271103	chr5:91271103:C:T	5.80758e-06	-1.56141	-1.06744
91271117	chr5:91271117:T:A	2.77864e-05	-1.11326e-10	-1.06347
91271214	chr5:91271214:C:G	1.85573e-05	-0.788748	-0.678406
91271396	chr5:91271396:T:C	2.40894e-05	-1.20625	-2.46166e-10
91271515	chr5:91271515:C:T	2.78213e-05	-1.11326e-10	-1.06222
91271611	chr5:91271611:C:T	7.51612e-06	-1.3641	-1.00686
91271816	chr5:91271816:T:C	1.79441e-05	-1.50076	-2.46166e-10
91271838	chr5:91271838:C:T	1.2136e-05	-0.946679	-0.945162
91271974	chr5:91271974:G:A	3.20083e-05	-1.11326e-10	-0.922021
91272191	chr5:91272191:C:T	0.000112309	-1.11326e-10	0.333238
91272608	chr5:91272608:ATAATT:A	8.29016e-05	-1.11326e-10	0.0296385
91272768	chr5:91272768:G:A	2.44888e-05	-1.11326e-10	-1.1898
91273357	chr5:91273357:T:C	6.30849e-05	-1.11326e-10	-0.243534
91273456	chr5:91273456:G:C	9.72719e-06	-1.52997	-0.58312
91273857	chr5:91273857:T:G	5.75401e-06	-1.45804	-1.18008
91274876	chr5:91274876:G:A	2.33398e-05	-0.0501491	-1.18771
91274999	chr5:91274999:A:G	8.8092e-06	-1.03264	-1.17958
91275034	chr5:91275034:T:C	3.40439e-05	-1.11326e-10	-0.860366
91275035	chr5:91275035:A:G	2.55895e-05	-1.11326e-10	-1.14583
91275072	chr5:91275072:T:C	8.15192e-06	-1.10221	-1.18756
91275407	chr5:91275407:G:A	8.92044e-06	-1.02151	-1.17816
91275474	chr5:91275474:A:C	8.84635e-06	-1.03346	-1.17455
91275616	chr5:91275616:A:G	1.34217e-05	-0.600171	-1.19098
91275695	chr5:91275695:G:A	1.69331e-05	-0.368661	-1.19008
91275824	chr5:91275824:A:G	1.84412e-05	-0.287197	-1.18623
91275825	chr5:91275825:C:T	2.93316e-05	-1.11326e-10	-1.00935
91275918	chr5:91275918:C:T	3.0326e-05	-1.11326e-10	-0.976011
91276057	chr5:91276057:C:A	6.18165e-05	-1.11326e-10	-0.263846
91276212	chr5:91276212:A:G	2.65864e-05	-1.11326e-10	-1.10762
91276274	chr5:91276274:G:C	6.60507e-05	-1.11326e-10	-0.197594
91276611	chr5:91276611:C:T	2.51547e-05	-1.11326e-10	-1.16297
91276688	chr5:91276688:G:A	2.52158e-05	-1.11326e-10	-1.16054
91276695	chr5:91276695:T:C	5.49236e-05	-1.11326e-10	-0.382072
91276734	chr5:91276734:G:A	5.4142e-06	-1.52264	-1.17635
91276745	chr5:91276745:T:A	3.99815e-05	-0.071666	-0.627933
91276951	chr5:91276951:C:T	1.13008e-05	-1.13583	-0.827309
91277104	chr5:91277104:G:A	1.39855e-05	-0.574564	-1.17543
91277138	chr5:91277138:G:C	2.56435e-05	-1.11326e-10	-1.14373
91277617	chr5:91277617:CT:C	2.47969e-05	-1.11326e-10	-1.1773
91277894	chr5:91277894:T:C	2.45526e-05	-1.11326e-10	-1.1872
91279393	chr5:91279393:C:T	2.44607e-05	-1.11326e-10	-1.19095
91280462	chr5:91280462:G:A	3.22776e-05	-0.194044	-0.719599
91280735	chr5:91280735:G:A	7.62085e-05	-1.11326e-10	-0.0545427
91280763	chr5:91280763:C:T	1.8309e-05	-0.306943	-1.17368
91280899	chr5:91280899:C:T	4.6734e-05	-1.11326e-10	-0.543544
91281076	chr5:91281076:AG:A	2.88172e-05	-1.11326e-10	-1.02704
91281141	chr5:91281141:G:A	0.000111239	1.46258	-1.13891
91281359	chr5:91281359:G:A	0.000224293	-1.11326e-10	1.02494
91281619	chr5:91281619:G:A	7.97572e-05	0.724857	-0.733887
91282063	chr5:91282063:A:G	2.70562e-05	-0.00597496	-1.08412
91282131	chr5:91282131:A:G	2.94542e-05	-1.11326e-10	-1.00518
91282475	chr5:91282475:G:T	2.62131e-05	-0.0561724	-1.06558
91282484	chr5:91282484:C:A	0.000140134	1.67351	-1.11893
91282581	chr5:91282581:C:G	3.61386e-05	-1.11326e-10	-0.800655
91283471	chr5:91283471:C:T	1.24796e-05	-0.840111	-1.02381
91283816	chr5:91283816:A:G	1.56724e-05	-0.747474	-0.888642
91284440	chr5:91284440:TG:T	2.82326e-05	-1.11326e-10	-1.04754
91284532	chr5:91284532:A:G	2.94597e-05	-1.11326e-10	-1.00499
91284553	chr5:91284553:C:A	2.67966e-05	0.0134253	-1.11317
91284791	chr5:91284791:A:G	5.92957e-05	0.398154	-0.703633
91284963	chr5:91284963:T:A	3.01474e-05	-1.11326e-10	-0.981919
91285111	chr5:91285111:T:C	2.55662e-05	-1.11326e-10	-1.14675
91285603	chr5:91285603:A:G	3.56215e-05	-1.11326e-10	-0.815068
91285821	chr5:91285821:T:A	4.65718e-05	-1.11326e-10	-0.547021
91286189	chr5:91286189:A:G	2.74862e-05	-1.11326e-10	-1.07433
91286278	chr5:91286278:T:C	2.58903e-05	-1.11326e-10	-1.13415
91286482	chr5:91286482:G:A	2.602e-05	-1.11326e-10	-1.12915
91286569	chr5:91286569:C:T	3.52682e-05	-1.11326e-10	-0.825035
91287097	chr5:91287097:G:C	0.000134607	1.56777	-1.05342
91287626	chr5:91287626:G:T	2.56108e-05	-1.11326e-10	-1.145
91287757	chr5:91287757:T:C	1.68753e-05	-1.56216	-2.46166e-10
91287846	chr5:91287846:G:C	2.53681e-05	-1.11326e-10	-1.15452
91287936	chr5:91287936:T:G	3.38943e-05	-1.11326e-10	-0.864768
91288259	chr5:91288259:ACTCTGGGATTTTCTACAG:A	2.55221e-05	-1.11326e-10	-1.14847
91288372	chr5:91288372:A:G	9.31822e-05	-1.11326e-10	0.14654
91288819	chr5:91288819:C:T	2.57201e-05	-1.11326e-10	-1.14074
91289113	chr5:91289113:C:T	2.83852e-05	-1.11326e-10	-1.04215
91289271	chr5:91289271:G:A	2.79408e-05	-1.11326e-10	-1.05793
91289506	chr5:91289506:C:T	2.46803e-05	-1.11326e-10	-1.18201
91289511	chr5:91289511:C:T	3.72036e-05	-1.11326e-10	-0.77161
91289537	chr5:91289537:ATGTC:A	4.21688e-05	-1.11326e-10	-0.646336
91289638	chr5:91289638:T:C	8.53891e-05	1.01831	-0.959103
91289746	chr5:91289746:G:A	2.82256e-05	-1.11326e-10	-1.04779
91290342	chr5:91290342:C:A	1.28105e-05	-1.02393	-0.813821
91290503	chr5:91290503:T:C	5.62317e-05	-1.11326e-10	-0.358535
91290671	chr5:91290671:A:T	2.77255e-05	-1.11326e-10	-1.06566
91291231	chr5:91291231:C:T	2.69228e-05	-1.11326e-10	-1.09504
91291405	chr5:91291405:T:C	2.75432e-05	-1.11326e-10	-1.07226
91291509	chr5:91291509:C:T	2.51896e-05	-1.11326e-10	-1.16159
91291614	chr5:91291614:C:T	5.91837e-05	-1.11326e-10	-0.307369
91291719	chr5:91291719:A:G	2.81715e-05	-1.11326e-10	-1.04971
91291778	chr5:91291778:CT:C	2.77404e-05	-1.11326e-10	-1.06513
91292027	chr5:91292027:G:A	2.58418e-05	-1.11326e-10	-1.13602
91292041	chr5:91292041:C:T	2.84694e-05	-1.11326e-10	-1.03919
91292206	chr5:91292206:G:A	2.84321e-05	-1.11326e-10	-1.0405
91292501	chr5:91292501:A:G	7.89696e-06	-1.1368	-1.18474
91292664	chr5:91292664:C:T	1.40956e-05	-0.554192	-1.18796
91292934	chr5:91292934:G:A	1.21305e-05	-1.10782	-0.784477
91293535	chr5:91293535:C:T	1.75168e-05	-1.52486	-2.46166e-10
91293621	chr5:91293621:C:T	2.84152e-05	-1.11326e-10	-1.04109
91293838	chr5:91293838:C:T	2.77987e-05	-1.11326e-10	-1.06303
91294104	chr5:91294104:C:T	2.66924e-05	-1.11326e-10	-1.10364
91294364	chr5:91294364:C:T	7.76501e-05	-1.11326e-10	-0.0358031
91294427	chr5:91294427:C:T	3.79044e-05	-1.11326e-10	-0.75295
91294651	chr5:91294651:T:A	5.16929e-05	-1.11326e-10	-0.442695
91294656	chr5:91294656:C:A	9.61755e-06	-1.21844	-0.905988
91294912	chr5:91294912:T:A	0.000629551	2.05699	-2.46166e-10
91294923	chr5:91294923:A:G	1.35257e-05	-1.18787	-0.595554
91295452	chr5:91295452:T:TTA	1.7313e-05	-1.53656	-2.46166e-10
91296322	chr5:91296322:A:C	2.94384e-05	0.0329564	-1.03867
91296947	chr5:91296947:CA:C	5.25409e-05	-1.11326e-10	-0.426425
91297507	chr5:91297507:T:C	1.38536e-05	-1.141	-0.61847
91297766	chr5:91297766:T:C	2.28e-05	-0.251123	-1.01013
91297794	chr5:91297794:G:A	2.69808e-05	-1.11326e-10	-1.09289
91298157	chr5:91298157:C:T	7.33235e-06	-1.2417	-1.15402
91298447	chr5:91298447:C:T	8.8734e-06	-1.09239	-1.11257
91298591	chr5:91298591:A:G	2.55483e-05	-1.11326e-10	-1.14745
91298742	chr5:91298742:T:C	3.33438e-05	-1.11326e-10	-0.881145
91299017	chr5:91299017:T:C	7.84586e-06	-1.14485	-1.18318
91299481	chr5:91299481:G:A	2.63017e-05	-1.11326e-10	-1.11838
91299669	chr5:91299669:C:T	2.52851e-05	-1.11326e-10	-1.1578
91299942	chr5:91299942:C:T	5.1759e-05	-1.11326e-10	-0.441419
91299965	chr5:91299965:A:G	6.58958e-05	-1.11326e-10	-0.199942
91300138	chr5:91300138:A:G	3.15717e-05	-1.11326e-10	-0.935755
91300586	chr5:91300586:G:A	4.51019e-05	0.405215	-0.984308
91300786	chr5:91300786:C:T	4.10996e-05	-1.11326e-10	-0.672018
91300848	chr5:91300848:C:T	5.1019e-05	-1.11326e-10	-0.455819
91301221	chr5:91301221:C:T	5.74607e-05	-1.11326e-10	-0.336915
91301288	chr5:91301288:C:T	1.68421e-05	-1.56413	-2.46166e-10
91301741	chr5:91301741:G:A	2.58003e-05	-1.11326e-10	-1.13763
91301920	chr5:91301920:G:A	9.82502e-06	-1.24199	-0.861095
91302356	chr5:91302356:G:C	9.35611e-06	-0.966804	-1.18518
91302391	chr5:91302391:C:T	2.53623e-05	-1.11326e-10	-1.15475
91302430	chr5:91302430:G:A	2.63123e-05	-1.11326e-10	-1.11798
91302441	chr5:91302441:G:T	2.64127e-05	-1.11326e-10	-1.11417
91302545	chr5:91302545:T:C	1.74389e-05	-1.52932	-2.46166e-10
91302604	chr5:91302604:A:G	2.48032e-05	-1.11326e-10	-1.17704
91302788	chr5:91302788:T:C	3.5992e-05	-1.11326e-10	-0.804719
91303192	chr5:91303192:T:G	2.56161e-05	-1.11326e-10	-1.1448
91303540	chr5:91303540:G:T	2.83331e-05	-1.11326e-10	-1.04399
91303694	chr5:91303694:T:A	2.81647e-05	-1.11326e-10	-1.04995
91303696	chr5:91303696:G:C	2.83188e-05	-1.11326e-10	-1.04449
91303701	chr5:91303701:C:A	2.70532e-05	-1.11326e-10	-1.09021
91304127	chr5:91304127:G:A	8.39895e-06	-1.07609	-1.18382
91304131	chr5:91304131:C:T	1.77681e-05	-1.51061	-2.46166e-10
91304214	chr5:91304214:A:G	7.60975e-06	-1.18362	-1.17497
91304393	chr5:91304393:T:C	1.9981e-05	-0.351277	-1.04196
91304724	chr5:91304724:G:T	1.72084e-05	-1.54262	-2.46166e-10
91304895	chr5:91304895:C:T	9.9174e-06	-1.05869	-1.03504
91305049	chr5:91305049:C:G	6.30443e-05	0.586676	-0.830855
91305106	chr5:91305106:T:G	2.52154e-05	-1.11326e-10	-1.16056
91305128	chr5:91305128:T:C	2.67416e-05	-1.11326e-10	-1.1018
91305272	chr5:91305272:T:C	1.7951e-05	-0.417565	-1.08281
91305473	chr5:91305473:C:T	6.89059e-06	-1.34887	-1.10899
91305548	chr5:91305548:C:T	1.08126e-05	-1.32891	-0.678392
91305576	chr5:91305576:G:T	2.50834e-05	-1.11326e-10	-1.16581
91305703	chr5:91305703:T:G	2.55179e-05	-1.11326e-10	-1.14864
91306392	chr5:91306392:T:C	1.68128e-05	-1.56587	-2.46166e-10
91306487	chr5:91306487:C:T	9.09959e-05	0.122798	-2.46166e-10
91306858	chr5:91306858:C:T	2.58259e-05	-1.11326e-10	-1.13664
91306987	chr5:91306987:T:G	2.98166e-05	-1.11326e-10	-0.99295
91307414	chr5:91307414:T:C	7.47704e-05	-1.11326e-10	-0.0735942
91307575	chr5:91307575:T:G	1.60688e-05	-1.03047	-0.580669
91307660	chr5:91307660:T:C	2.51158e-05	-1.11326e-10	-1.16452
91308083	chr5:91308083:C:T	2.7366e-05	-1.11326e-10	-1.07871
91308157	chr5:91308157:T:C	2.44753e-05	-1.11326e-10	-1.19035
91308459	chr5:91308459:G:A	1.68035e-05	-1.56643	-2.46166e-10
91308516	chr5:91308516:C:T	3.20194e-05	-1.11326e-10	-0.921675
91308614	chr5:91308614:A:C	2.62559e-05	-1.11326e-10	-1.12013
91308619	chr5:91308619:A:G	2.58926e-05	-1.11326e-10	-1.13406
91308620	chr5:91308620:T:C	7.19989e-05	-1.11326e-10	-0.111366
91308947	chr5:91308947:T:C	2.95811e-05	-1.11326e-10	-1.00088
91309006	chr5:91309006:T:C	1.85917e-05	-0.405285	-1.06001
91309124	chr5:91309124:C:G	2.9107e-05	-1.11326e-10	-1.01704
91309213	chr5:91309213:T:C	7.18426e-05	-1.11326e-10	-0.113538
91309464	chr5:91309464:C:A	2.46465e-05	-1.11326e-10	-1.18338
91309572	chr5:91309572:T:C	2.46157e-05	0.00403194	-1.18866
91309654	chr5:91309654:C:T	0.000111152	-1.11326e-10	0.322884
91309886	chr5:91309886:C:T	2.85853e-05	-1.11326e-10	-1.03512
91310024	chr5:91310024:A:G	4.01379e-05	-1.11326e-10	-0.695695
91310185	chr5:91310185:A:G	2.63327e-05	-1.11326e-10	-1.1172
91310197	chr5:91310197:A:C	2.85786e-05	-1.11326e-10	-1.03536
91310303	chr5:91310303:C:T	2.85829e-05	-1.11326e-10	-1.03521
91310326	chr5:91310326:GACCCTGTCTCAAAAAA:G	7.83518e-05	-1.11326e-10	-0.0268067
91310580	chr5:91310580:C:T	2.81672e-05	-1.11326e-10	-1.04986
91310664	chr5:91310664:C:T	3.81873e-05	-1.11326e-10	-0.745514
91310757	chr5:91310757:G:T	1.31273e-05	-0.846464	-0.966855
91310770	chr5:91310770:C:T	1.37932e-05	-0.631867	-1.13198
91310844	chr5:91310844:C:T	3.18018e-05	-1.11326e-10	-0.928494
91310871	chr5:91310871:C:T	2.58996e-05	-1.11326e-10	-1.13379
91311125	chr5:91311125:CAT:C	1.82138e-05	-1.03315	-0.452688
91311246	chr5:91311246:G:A	1.09452e-05	-1.09196	-0.903157
91311438	chr5:91311438:C:T	3.87692e-05	-1.11326e-10	-0.73039
91312108	chr5:91312108:G:A	1.57997e-05	-0.803103	-0.824923
91312418	chr5:91312418:G:A	2.60737e-05	-1.11326e-10	-1.12709
91312972	chr5:91312972:A:T	1.73861e-05	-1.55809	0.0257469
91313560	chr5:91313560:A:G	2.95197e-05	-1.11326e-10	-1.00296
91313736	chr5:91313736:TCG:T	2.96735e-05	-1.11326e-10	-0.997761
91313770	chr5:91313770:G:C	5.96783e-06	-1.41205	-1.18959
91313774	chr5:91313774:A:G	6.32779e-06	-1.38213	-1.16094
91313919	chr5:91313919:A:G	8.0269e-06	-1.13853	-1.16669
91313927	chr5:91313927:A:G	8.15234e-05	-1.11326e-10	0.0128738
91314419	chr5:91314419:C:T	3.22029e-05	-1.11326e-10	-0.915959
91314487	chr5:91314487:G:A	5.69581e-05	-1.11326e-10	-0.345701
91314576	chr5:91314576:G:A	6.45904e-06	-1.4641	-1.05844
91315152	chr5:91315152:A:T	7.40618e-06	-1.47323	-0.912473
91316142	chr5:91316142:T:C	6.18582e-06	-1.38728	-1.17848
91316148	chr5:91316148:G:A	1.69027e-05	-1.56054	-2.46166e-10
91316446	chr5:91316446:A:G	7.05492e-05	-1.11326e-10	-0.131706
91316611	chr5:91316611:G:A	5.30831e-06	-1.53302	-1.18573
91316735	chr5:91316735:G:A	2.81605e-05	-1.11326e-10	-1.0501
91316743	chr5:91316743:G:GACCT	7.20798e-05	-1.11326e-10	-0.110242
91317579	chr5:91317579:G:A	1.68382e-05	-1.56437	-2.46166e-10
91317583	chr5:91317583:T:C	2.72637e-05	-1.11326e-10	-1.08246
91318281	chr5:91318281:G:A	5.64919e-06	-1.47237	-1.18413
91318385	chr5:91318385:T:C	4.44028e-05	-1.11326e-10	-0.594714
91318460	chr5:91318460:C:T	2.67178e-05	-1.10269	-2.46166e-10
91318532	chr5:91318532:C:T	1.4671e-05	-0.63107	-1.07108
91318677	chr5:91318677:G:A	6.95138e-05	-1.11326e-10	-0.146491
91318854	chr5:91318854:A:T	3.1997e-05	-1.11326e-10	-0.922374
91318950	chr5:91318950:C:T	3.20471e-05	-1.11326e-10	-0.920808
91318981	chr5:91318981:G:A	2.62995e-05	-1.11326e-10	-1.11847
91319709	chr5:91319709:A:T	3.03254e-05	-1.11326e-10	-0.97603
91319933	chr5:91319933:T:C	6.27513e-06	-1.56624	-0.985186
91320147	chr5:91320147:C:G	2.45027e-05	-1.11326e-10	-1.18923
91320430	chr5:91320430:T:C	5.80606e-06	-1.44453	-1.18458
91320453	chr5:91320453:T:C	4.6941e-05	-1.11326e-10	-0.539124
91320479	chr5:91320479:G:A	3.99853e-05	-1.11326e-10	-0.699504
91320686	chr5:91320686:A:G	5.6781e-06	-1.46558	-1.18582
91321115	chr5:91321115:A:C	3.7406e-05	-1.11326e-10	-0.766185
91321250	chr5:91321250:C:T	2.54951e-05	-1.11326e-10	-1.14953
91321468	chr5:91321468:G:A	3.40058e-05	-1.11326e-10	-0.861486
91321587	chr5:91321587:T:C	5.14212e-05	-1.11326e-10	-0.447967
91321718	chr5:91321718:T:A	2.60449e-05	-1.11326e-10	-1.12819
91321875	chr5:91321875:C:T	9.96836e-06	-0.90165	-1.18695
91322024	chr5:91322024:A:C	2.70861e-05	-1.11326e-10	-1.089
91322148	chr5:91322148:G:A	1.9466e-05	-0.612883	-0.806465
91322174	chr5:91322174:A:G	2.73926e-05	-1.11326e-10	-1.07774
91322515	chr5:91322515:C:A	2.66007e-05	-1.11326e-10	-1.10708
91322577	chr5:91322577:C:T	3.60416e-05	-1.11326e-10	-0.803342
91322623	chr5:91322623:T:G	3.55027e-05	-1.11326e-10	-0.818408
91323184	chr5:91323184:C:T	2.45337e-05	-1.11326e-10	-1.18797
91323196	chr5:91323196:C:T	3.33272e-05	-1.11326e-10	-0.881642
91323255	chr5:91323255:G:A	3.34864e-05	-1.11326e-10	-0.876877
91323444	chr5:91323444:G:A	2.54727e-05	-1.11326e-10	-1.15041
91323469	chr5:91323469:A:G	3.30261e-05	-1.11326e-10	-0.890718
91323535	chr5:91323535:C:G	1.77462e-05	-1.51184	-2.46166e-10
91323735	chr5:91323735:T:A	1.74763e-05	-1.52717	-2.46166e-10
91323779	chr5:91323779:C:CT	3.78265e-05	-1.11326e-10	-0.755006
91324051	chr5:91324051:T:C	6.48454e-06	-1.32763	-1.19097
91324098	chr5:91324098:A:T	6.97403e-06	-1.39471	-1.05111
91324137	chr5:91324137:A:G	2.44686e-05	-1.11326e-10	-1.19063
91324306	chr5:91324306:A:G	1.68016e-05	-1.56654	-2.46166e-10
91324492	chr5:91324492:A:G	2.75594e-05	-1.11326e-10	-1.07167
91324853	chr5:91324853:G:A	2.62414e-05	-1.11326e-10	-1.12068
91325037	chr5:91325037:G:C	1.85441e-05	-1.46786	-2.46166e-10
91325092	chr5:91325092:A:T	1.72086e-05	-1.54261	-2.46166e-10
91325566	chr5:91325566:A:T	6.826e-05	-1.11326e-10	-0.164692
91325592	chr5:91325592:G:T	6.24669e-05	-1.11326e-10	-0.253379
91326507	chr5:91326507:C:G	4.38578e-05	-1.11326e-10	-0.607064
91326699	chr5:91326699:G:A	1.46944e-05	-0.754411	-0.94614
91326709	chr5:91326709:C:T	3.05574e-05	-1.11326e-10	-0.968409
91327044	chr5:91327044:CAG:C	7.8962e-05	-1.11326e-10	-0.0190498
91327497	chr5:91327497:A:C	3.10053e-05	-1.11326e-10	-0.953858
91327656	chr5:91327656:GA:G	2.61315e-05	-1.11326e-10	-1.12488
91327769	chr5:91327769:A:C	1.81902e-05	-0.536558	-0.950576
91327877	chr5:91327877:A:G	2.45974e-05	-1.11326e-10	-1.18538
91327973	chr5:91327973:C:A	4.35121e-05	-1.11326e-10	-0.614977
91328308	chr5:91328308:A:G	4.9802e-05	-1.11326e-10	-0.479962
91328329	chr5:91328329:C:T	5.36906e-05	-1.11326e-10	-0.404779
91328447	chr5:91328447:CAT:C	3.72592e-05	-1.11326e-10	-0.770117
91328544	chr5:91328544:A:C	2.4533e-05	-1.11326e-10	-1.188
91329119	chr5:91329119:C:T	2.66082e-05	-1.11326e-10	-1.1068
91329965	chr5:91329965:C:T	2.4464e-05	-1.11326e-10	-1.19081
91330527	chr5:91330527:T:G	5.46751e-05	-1.11326e-10	-0.386607
91330953	chr5:91330953:G:C	2.68347e-05	-1.11326e-10	-1.09832
91331903	chr5:91331903:C:T	0.000126865	-1.11326e-10	0.455104
91332483	chr5:91332483:A:C	1.05855e-05	-0.976131	-1.0524
91332535	chr5:91332535:T:C	2.45832e-05	-1.11326e-10	-1.18595
91332540	chr5:91332540:C:T	2.47701e-05	-1.11326e-10	-1.17838
91332660	chr5:91332660:G:A	2.48577e-05	-1.11326e-10	-1.17485
91333089	chr5:91333089:G:A	2.45212e-05	-1.11326e-10	-1.18848
91333383	chr5:91333383:G:A	2.53571e-05	-1.11326e-10	-1.15496
91333504	chr5:91333504:G:A	3.7129e-05	-1.11326e-10	-0.773619
91333807	chr5:91333807:T:C	5.86195e-05	-1.11326e-10	-0.31695
91333976	chr5:91333976:C:T	2.49634e-05	-1.11326e-10	-1.17061
91334091	chr5:91334091:A:AC	1.26191e-05	-0.948513	-0.904294
91334305	chr5:91334305:G:A	2.53622e-05	-1.11326e-10	-1.15476
91334655	chr5:91334655:G:A	4.99476e-05	-1.11326e-10	-0.477041
91334666	chr5:91334666:C:T	1.71237e-05	-1.54755	-2.46166e-10
91334867	chr5:91334867:A:C	2.45671e-05	-1.11326e-10	-1.18661
91335280	chr5:91335280:T:C	1.76819e-05	-1.51548	-2.46166e-10
91335367	chr5:91335367:A:G	4.96658e-05	-1.11326e-10	-0.482699
91335567	chr5:91335567:C:T	1.18216e-05	-0.990793	-0.927293
91336129	chr5:91336129:C:T	2.45757e-05	-1.11326e-10	-1.18626
91336155	chr5:91336155:T:G	1.09195e-05	-1.03505	-0.96241
91336174	chr5:91336174:G:A	6.57917e-06	-1.34692	-1.15718
91336533	chr5:91336533:C:T	6.65247e-05	-1.11326e-10	-0.190444
91336782	chr5:91336782:A:G	2.6544e-05	-1.11326e-10	-1.10921
91336924	chr5:91336924:A:G	5.13852e-06	-1.56696	-1.18429
91336950	chr5:91336950:AC:A	7.86462e-06	-1.25388	-1.07176
91337129	chr5:91337129:G:A	7.52384e-06	-1.30084	-1.0691
91337255	chr5:91337255:A:G	1.2061e-05	-1.0169	-0.881134
91337774	chr5:91337774:C:A	2.45887e-05	-1.11326e-10	-1.18573
91338119	chr5:91338119:C:G	5.16526e-06	-1.55897	-1.1871
91338495	chr5:91338495:T:A	2.63868e-05	-1.11326e-10	-1.11515
91338725	chr5:91338725:T:C	6.73865e-05	-1.11326e-10	-0.177571
91338896	chr5:91338896:T:G	0.000190751	-1.11326e-10	0.862952
91339079	chr5:91339079:A:G	2.44606e-05	-1.11326e-10	-1.19095
91340138	chr5:91340138:T:G	2.02903e-05	-0.72554	-0.652335
91340183	chr5:91340183:G:A	2.45664e-05	-1.11326e-10	-1.18664
91340345	chr5:91340345:A:T	2.44601e-05	-1.11326e-10	-1.19098
91340476	chr5:91340476:A:G	1.73808e-05	-1.53265	-2.46166e-10
91340686	chr5:91340686:G:A	3.50975e-05	-1.11326e-10	-0.829887
91340955	chr5:91340955:C:T	2.46254e-05	-1.11326e-10	-1.18424
91341924	chr5:91341924:C:T	2.59444e-05	-1.11326e-10	-1.13206
91341999	chr5:91341999:A:T	3.43697e-05	-1.11326e-10	-0.85084
91342117	chr5:91342117:G:A	2.15651e-05	-0.203063	-1.11388
91342441	chr5:91342441:G:A	6.82366e-06	-1.44929	-1.01833
91342570	chr5:91342570:G:A	1.69584e-05	-1.55725	-2.46166e-10
91342689	chr5:91342689:A:G	2.68012e-05	0.0699931	-1.16956
91342874	chr5:91342874:G:A	6.77286e-06	-1.43287	-1.04222
91343278	chr5:91343278:T:C	5.37697e-06	-1.51638	-1.18952
91343348	chr5:91343348:G:C	2.7399e-05	-1.11326e-10	-1.07751
91343447	chr5:91343447:C:G	2.44992e-05	-1.11326e-10	-1.18938
91343504	chr5:91343504:AT:A	2.61504e-05	-1.11326e-10	-1.12415
91343510	chr5:91343510:G:T	5.29248e-06	-1.53476	-1.18697
91343511	chr5:91343511:C:T	5.31335e-06	-1.5308	-1.187
91343541	chr5:91343541:G:A	4.52951e-05	-1.11326e-10	-0.574817
91344717	chr5:91344717:A:G	5.45704e-06	-1.51395	-1.17716
91345299	chr5:91345299:C:T	6.58627e-06	-1.44981	-1.05322
91345478	chr5:91345478:A:G	1.83682e-05	-1.47739	-2.46166e-10
91345859	chr5:91345859:C:T	5.78102e-06	-1.52465	-1.10878
91345874	chr5:91345874:A:G	2.4552e-05	-1.11326e-10	-1.18722
91346299	chr5:91346299:A:T	2.87635e-05	-1.02891	-2.46166e-10
91346352	chr5:91346352:T:A	7.39536e-05	-1.11326e-10	-0.0845784
91346413	chr5:91346413:T:G	6.72525e-06	-1.41497	-1.06717
91346473	chr5:91346473:C:T	2.21719e-05	-0.10629	-1.1829
91346502	chr5:91346502:T:C	3.29855e-05	0.293701	-1.18565
91346534	chr5:91346534:A:C	6.35878e-05	-1.42615	1.19056
91346651	chr5:91346651:C:T	6.79313e-05	-1.11326e-10	-0.169519
91346658	chr5:91346658:T:A	2.45626e-05	-1.11326e-10	-1.18679
91346816	chr5:91346816:C:T	2.61954e-05	-1.11326e-10	-1.12243
91346828	chr5:91346828:C:T	1.28874e-05	-0.899865	-0.931903
91347043	chr5:91347043:C:T	3.44303e-05	-0.849079	-2.46166e-10
91347186	chr5:91347186:T:C	6.55472e-06	-1.44357	-1.06426
91347228	chr5:91347228:T:A	0.00109306	2.60872	-2.46166e-10
91347381	chr5:91347381:TGGCCAAAGCAAAGG:T	8.18547e-05	-1.11326e-10	0.0169297
91347404	chr5:91347404:G:A	2.46389e-05	-1.11326e-10	-1.18369
91347883	chr5:91347883:C:A	2.45143e-05	-1.11326e-10	-1.18876
91347983	chr5:91347983:A:G	4.2848e-05	0.361867	-0.992224
91348443	chr5:91348443:C:T	2.74852e-05	-1.11326e-10	-1.07437
91348811	chr5:91348811:C:T	7.76967e-06	-1.17315	-1.16464
91348864	chr5:91348864:G:GT	7.38832e-06	-1.55635	-0.831761
91349120	chr5:91349120:C:T	3.04061e-05	-1.11326e-10	-0.973374
91349320	chr5:91349320:A:G	4.66329e-05	0.0381901	-0.583899
91349523	chr5:91349523:G:A	4.13153e-05	-1.11326e-10	-0.666784
91349784	chr5:91349784:A:C	8.39786e-06	-1.09601	-1.16403
91349947	chr5:91349947:C:T	6.32476e-05	-1.11326e-10	-0.24096
91349975	chr5:91349975:T:G	5.34821e-06	-1.53692	-1.17433
91350234	chr5:91350234:GA:G	5.8026e-05	-1.11326e-10	-0.327125
91350378	chr5:91350378:A:G	5.29184e-05	0.0983424	-0.517607
91350446	chr5:91350446:C:T	8.15439e-06	-1.15639	-1.13307
91350542	chr5:91350542:G:C	3.05666e-05	-1.11326e-10	-0.968107
91350984	chr5:91350984:G:A	5.94904e-05	-1.11326e-10	-0.302202
91350997	chr5:91350997:G:C	3.16768e-05	-1.11326e-10	-0.93243
91351021	chr5:91351021:A:G	8.2158e-05	-1.11326e-10	0.020628
91351305	chr5:91351305:A:G	0.000207804	0.975025	-0.0264447
91351530	chr5:91351530:C:T	0.00066328	2.10918	-2.46166e-10
91351828	chr5:91351828:C:T	5.13787e-06	-1.56274	-1.18864
91351953	chr5:91351953:T:C	5.80833e-05	0.0781387	-0.404278
91351958	chr5:91351958:C:T	9.36228e-06	-1.27175	-0.879578
91352291	chr5:91352291:G:A	4.25472e-05	0.388893	-1.02629
91352560	chr5:91352560:C:A	2.45605e-05	-1.11326e-10	-1.18688
91353337	chr5:91353337:C:A	3.788e-05	-1.11326e-10	-0.753593
91353481	chr5:91353481:C:T	1.13903e-05	-0.903508	-1.05174
91353782	chr5:91353782:G:A	4.45822e-05	-1.11326e-10	-0.590681
91353867	chr5:91353867:C:T	3.10059e-05	-0.953838	-2.46166e-10
91354228	chr5:91354228:C:G	4.01633e-05	-1.11326e-10	-0.695064
91354424	chr5:91354424:T:C	2.63019e-05	-1.11326e-10	-1.11838
91354873	chr5:91354873:G:A	1.78958e-05	-1.50345	-2.46166e-10
91355065	chr5:91355065:T:C	1.98979e-05	-1.3974	-2.46166e-10
91355881	chr5:91355881:G:C	4.71391e-05	-1.11326e-10	-0.534914
91356229	chr5:91356229:G:A	1.86564e-05	-1.46183	-2.46166e-10
91356346	chr5:91356346:A:C	3.27936e-05	-1.11326e-10	-0.897782
91356419	chr5:91356419:G:A	8.51167e-05	-1.11326e-10	0.0560072
91356613	chr5:91356613:G:A	5.49253e-05	-1.11326e-10	-0.382043
91357092	chr5:91357092:A:G	1.1325e-05	-1.35262	-0.608382
91357130	chr5:91357130:C:T	1.03248e-05	-1.36813	-0.685342
91357295	chr5:91357295:C:G	6.39496e-06	-1.45167	-1.08083
91357611	chr5:91357611:G:C	2.70405e-05	-1.11326e-10	-1.09068
91357780	chr5:91357780:A:G	4.09166e-05	-1.11326e-10	-0.67648
91358087	chr5:91358087:A:C	0.000164873	0.717156	-2.46166e-10
91358570	chr5:91358570:T:G	3.39722e-05	-1.11326e-10	-0.862472
91359077	chr5:91359077:C:G	3.88406e-05	-0.72855	-2.46166e-10
91359126	chr5:91359126:T:C	9.44386e-06	-1.10135	-1.0413
91359128	chr5:91359128:G:A	2.87009e-05	-1.11326e-10	-1.03109
91359136	chr5:91359136:A:G	1.15437e-05	-1.42205	-0.519826
91359251	chr5:91359251:C:T	3.6137e-05	-1.11326e-10	-0.800698
91359274	chr5:91359274:C:T	3.78944e-05	-1.11326e-10	-0.753212
91359535	chr5:91359535:A:G	2.54319e-05	-1.11326e-10	-1.15201
91359652	chr5:91359652:T:C	3.69211e-05	-1.11326e-10	-0.779233
91360098	chr5:91360098:G:A	3.49235e-05	-1.11326e-10	-0.834855
91360210	chr5:91360210:C:A	2.22383e-05	-1.2862	-2.46166e-10
91360414	chr5:91360414:A:G	3.70115e-05	-1.11326e-10	-0.776788
91360423	chr5:91360423:TA:T	6.4102e-06	-1.34863	-1.1815
91360440	chr5:91360440:T:A	6.38445e-05	-1.11326e-10	-0.231566
91360806	chr5:91360806:T:C	3.8213e-05	-1.11326e-10	-0.744841
91361109	chr5:91361109:C:T	1.02908e-05	-1.30261	-0.754159
91361236	chr5:91361236:G:C	6.07311e-06	-1.52094	-1.06321
91361417	chr5:91361417:C:T	0.000142706	-1.11326e-10	0.57277
91361442	chr5:91361442:T:C	1.11827e-05	-0.937004	-1.03664
91361625	chr5:91361625:G:A	4.72372e-05	-1.11326e-10	-0.532835
91362575	chr5:91362575:A:T	5.21746e-06	-1.56646	-1.16954
91363255	chr5:91363255:C:T	2.11325e-05	-1.3372	-2.46166e-10
91363358	chr5:91363358:A:T	2.98179e-05	-1.11326e-10	-0.992907
91363451	chr5:91363451:C:A	4.41681e-05	-1.11326e-10	-0.600014
91363512	chr5:91363512:A:T	5.1153e-06	-1.5649	-1.19088
91364147	chr5:91364147:A:G	3.48025e-05	-1.11326e-10	-0.838326
91364630	chr5:91364630:T:C	5.23253e-06	-1.56241	-1.17071
91364631	chr5:91364631:G:A	2.6185e-05	-1.11326e-10	-1.12283
91364745	chr5:91364745:A:G	7.9297e-05	-1.11326e-10	-0.0148166
91365403	chr5:91365403:C:A	8.36281e-06	-1.51265	-0.751575
91365655	chr5:91365655:G:A	2.61665e-05	-1.11326e-10	-1.12354
91365752	chr5:91365752:A:G	2.53461e-05	-1.11326e-10	-1.15539
91365782	chr5:91365782:G:A	1.0064e-05	-1.05914	-1.01991
91366014	chr5:91366014:G:A	9.82164e-06	-1.52808	-0.575352
91366090	chr5:91366090:G:C	2.45149e-05	-1.11326e-10	-1.18873
91366916	chr5:91366916:C:T	4.23639e-05	0.497344	-1.13906
91367031	chr5:91367031:C:G	3.38059e-05	-1.11326e-10	-0.867381
91367149	chr5:91367149:C:A	2.45858e-05	-1.11326e-10	-1.18585
91367589	chr5:91367589:C:T	6.22269e-05	-0.257228	-2.46166e-10
91367612	chr5:91367612:A:C	2.58161e-05	-1.11326e-10	-1.13702
91368190	chr5:91368190:T:C	2.8906e-05	-1.11326e-10	-1.02397
91368543	chr5:91368543:C:T	4.81413e-05	-1.11326e-10	-0.513876
91368624	chr5:91368624:C:T	8.3352e-05	-1.11326e-10	0.0350567
91368998	chr5:91368998:C:G	3.93903e-05	-1.11326e-10	-0.714498
91369040	chr5:91369040:T:A	2.51994e-05	-1.11326e-10	-1.1612
91369656	chr5:91369656:T:C	1.7389e-05	-1.53218	-2.46166e-10
91369967	chr5:91369967:T:C	2.44859e-05	-1.11326e-10	-1.18992
91370021	chr5:91370021:C:T	4.76527e-05	-1.11326e-10	-0.524077
91371427	chr5:91371427:A:T	2.84813e-05	-1.11326e-10	-1.03877
91372084	chr5:91372084:C:T	1.73097e-05	-1.53675	-2.46166e-10
91372241	chr5:91372241:A:G	0.00015335	0.644706	-2.46166e-10
91372566	chr5:91372566:A:G	2.56819e-05	-1.11326e-10	-1.14223
91373433	chr5:91373433:A:G	5.5512e-05	-1.11326e-10	-0.371417
91373535	chr5:91373535:A:C	5.80953e-06	-1.53783	-1.09069
91373954	chr5:91373954:A:G	8.84924e-06	-1.35711	-0.850579
91374306	chr5:91374306:G:T	3.50381e-05	-1.11326e-10	-0.83158
91374456	chr5:91374456:T:G	2.44661e-05	-1.11326e-10	-1.19073
91374737	chr5:91374737:A:G	2.52128e-05	-1.11326e-10	-1.16066
91375457	chr5:91375457:A:T	5.32537e-06	-1.56376	-1.15177
91375807	chr5:91375807:C:T	5.23032e-06	-1.56064	-1.17291
91376120	chr5:91376120:T:G	4.83466e-05	0.624709	-1.13433
91376678	chr5:91376678:T:C	0.000119196	-1.11326e-10	0.392753
91376870	chr5:91376870:C:T	2.45046e-05	-1.11326e-10	-1.18916
91376894	chr5:91376894:T:G	0.000142752	1.67767	-1.10457
91377069	chr5:91377069:A:T	2.80423e-05	-1.11326e-10	-1.0543
91377645	chr5:91377645:C:T	3.09932e-05	-0.954248	-2.46166e-10
91378274	chr5:91378274:C:T	2.56067e-05	-1.11326e-10	-1.14516
91378426	chr5:91378426:C:A	2.44943e-05	-1.11326e-10	-1.18958
91378902	chr5:91378902:G:A	2.47412e-05	-1.17955	-2.46166e-10
91379352	chr5:91379352:AATT:A	2.44606e-05	-1.11326e-10	-1.19095
91379446	chr5:91379446:A:G	3.44325e-05	-1.11326e-10	-0.849016
91382077	chr5:91382077:GA:G	2.69326e-05	-1.11326e-10	-1.09468
91383434	chr5:91383434:G:C	2.78576e-05	-1.11326e-10	-1.06091
91383702	chr5:91383702:C:T	5.26385e-06	-1.53849	-1.18866
91384052	chr5:91384052:C:T	2.85087e-05	-1.11326e-10	-1.03781
91385132	chr5:91385132:G:A	7.37252e-06	-1.33297	-1.05728
91385615	chr5:91385615:A:T	2.6932e-05	-1.11326e-10	-1.0947
91386163	chr5:91386163:A:G	3.64721e-05	-1.11326e-10	-0.791469
91386179	chr5:91386179:C:T	2.97996e-05	-0.993521	-2.46166e-10
91386334	chr5:91386334:C:T	7.46124e-06	-1.32073	-1.05757
91386453	chr5:91386453:A:G	7.32625e-05	-1.11326e-10	-0.0939677
91386650	chr5:91386650:AT:A	2.4608e-05	-1.11326e-10	-1.18495
91387031	chr5:91387031:C:T	2.72891e-05	-1.11326e-10	-1.08153
91387675	chr5:91387675:G:A	5.22912e-05	-1.11326e-10	-0.431187
91387757	chr5:91387757:T:A	4.0911e-05	-1.11326e-10	-0.676617
91387906	chr5:91387906:G:A	3.59341e-05	-1.11326e-10	-0.80633
91387907	chr5:91387907:C:A	3.58987e-05	-1.11326e-10	-0.807316
91387987	chr5:91387987:G:A	3.44251e-05	-1.11326e-10	-0.849231
91388219	chr5:91388219:T:C	9.51698e-05	-1.11326e-10	0.167647
91388815	chr5:91388815:A:G	7.94071e-05	-1.11326e-10	-0.0134285
91388997	chr5:91388997:A:G	2.4463e-05	-1.11326e-10	-1.19086
91390198	chr5:91390198:G:A	2.47467e-05	-1.11326e-10	-1.17932
91390243	chr5:91390243:C:T	2.71126e-05	-1.11326e-10	-1.08802
91391164	chr5:91391164:G:T	6.5471e-06	-1.47359	-1.0354
91391251	chr5:91391251:A:G	2.73138e-05	-1.11326e-10	-1.08062
91391570	chr5:91391570:C:T	0.000101455	-1.11326e-10	0.231595
91391978	chr5:91391978:C:A	2.69521e-05	-1.11326e-10	-1.09395
91392010	chr5:91392010:C:T	3.20951e-05	-1.11326e-10	-0.919313
91392420	chr5:91392420:T:C	2.51657e-05	-1.11326e-10	-1.16254
91392923	chr5:91392923:A:G	7.45284e-06	-1.33037	-1.04905
91393235	chr5:91393235:A:G	7.22806e-06	-1.35585	-1.05419
91393615	chr5:91393615:C:T	2.80412e-05	-1.11326e-10	-1.05434
91394992	chr5:91394992:T:G	5.24779e-05	-1.11326e-10	-0.427624
91395155	chr5:91395155:T:C	3.40828e-05	-1.11326e-10	-0.859224
91395157	chr5:91395157:T:C	3.25667e-05	-1.11326e-10	-0.904726
91395160	chr5:91395160:T:C	3.40933e-05	-1.11326e-10	-0.858915
91395342	chr5:91395342:A:G	2.47521e-05	-1.17911	-2.46166e-10
91395524	chr5:91395524:G:T	8.45858e-05	-1.11326e-10	0.0497507
91395689	chr5:91395689:C:T	2.78711e-05	-1.11326e-10	-1.06043
91395799	chr5:91395799:C:T	3.58311e-05	-1.11326e-10	-0.8092
91395899	chr5:91395899:G:A	2.49498e-05	-1.11326e-10	-1.17115
91396430	chr5:91396430:C:T	2.67454e-05	-1.11326e-10	-1.10165
91396841	chr5:91396841:C:G	8.52089e-05	-1.11326e-10	0.0570901
91397058	chr5:91397058:C:G	9.9492e-05	-1.11326e-10	0.212061
91397108	chr5:91397108:T:C	4.71865e-05	-1.11326e-10	-0.533908
91397201	chr5:91397201:C:T	4.68925e-05	-1.11326e-10	-0.540158
91397559	chr5:91397559:C:T	2.80319e-05	-1.11326e-10	-1.05467
91397663	chr5:91397663:T:G	2.78441e-05	-1.11326e-10	-1.0614
91398480	chr5:91398480:T:C	2.48436e-05	-1.11326e-10	-1.17542
91398809	chr5:91398809:C:T	3.49255e-05	-1.11326e-10	-0.834798
91398980	chr5:91398980:G:A	7.29285e-06	-1.34288	-1.05825
91399058	chr5:91399058:G:A	6.5264e-05	-1.11326e-10	-0.209575
91399426	chr5:91399426:C:G	5.23396e-05	-1.11326e-10	-0.430264
91399465	chr5:91399465:T:G	3.92659e-05	0.259442	-0.977101
91399868	chr5:91399868:C:T	2.79827e-05	-1.11326e-10	-1.05643
91400378	chr5:91400378:C:T	3.26267e-05	-1.11326e-10	-0.902886
91400753	chr5:91400753:G:A	2.5462e-05	-1.11326e-10	-1.15083
91401034	chr5:91401034:C:G	3.42176e-05	-1.11326e-10	-0.855277
91401038	chr5:91401038:T:C	8.4127e-05	-1.11326e-10	0.0443107
91401275	chr5:91401275:A:G	2.86881e-05	-1.11326e-10	-1.03153
91401453	chr5:91401453:T:C	1.16218e-05	-0.778384	-1.15675
91402234	chr5:91402234:T:C	1.70784e-05	-1.5502	-2.46166e-10
91402874	chr5:91402874:A:G	2.79893e-05	-1.11326e-10	-1.0562
91403130	chr5:91403130:C:G	2.23057e-05	-1.28317	-2.46166e-10
91403144	chr5:91403144:G:A	2.969e-05	-0.997206	-2.46166e-10
91403325	chr5:91403325:G:A	3.16537e-05	-0.93316	-2.46166e-10
91403761	chr5:91403761:CTG:C	7.29898e-06	-1.53881	-0.861475
91404564	chr5:91404564:A:T	9.94795e-05	1.36742	-1.15549
91405109	chr5:91405109:T:C	3.47822e-05	-1.11326e-10	-0.838912
91405530	chr5:91405530:G:GGAA	4.06824e-05	0.254954	-0.937176
91406965	chr5:91406965:G:A	6.70686e-06	-1.44287	-1.04201
91406998	chr5:91406998:A:AC	0.000124464	-1.11326e-10	0.435999
91407079	chr5:91407079:C:T	0.000100345	-1.11326e-10	0.220599
91407900	chr5:91407900:A:G	2.45115e-05	-1.11326e-10	-1.18887
91408023	chr5:91408023:A:G	7.33176e-06	-1.34143	-1.05437
91408337	chr5:91408337:A:G	2.46827e-05	-1.11326e-10	-1.18192
91409809	chr5:91409809:C:T	2.5773e-05	-1.11326e-10	-1.13869
91409817	chr5:91409817:T:C	4.87774e-05	-1.11326e-10	-0.50075
91411115	chr5:91411115:C:T	0.00101875	-1.11326e-10	2.53831
91411298	chr5:91411298:A:G	9.03793e-05	-1.11326e-10	0.115999
91411887	chr5:91411887:G:A	5.28975e-05	-1.11326e-10	-0.41966
91411899	chr5:91411899:T:C	0.000111414	1.48323	-1.15799
91411956	chr5:91411956:G:A	7.27888e-06	-1.3373	-1.06574
91412006	chr5:91412006:G:A	8.33336e-06	-1.24748	-1.02027
91413172	chr5:91413172:G:A	3.65542e-05	-1.11326e-10	-0.789221
91413233	chr5:91413233:A:G	3.2298e-05	-1.11326e-10	-0.913011
91414021	chr5:91414021:A:G	7.32175e-05	-1.11326e-10	-0.0945819
91414270	chr5:91414270:A:G	8.28772e-05	-1.11326e-10	0.029344
91414640	chr5:91414640:G:A	6.51724e-05	-1.11326e-10	-0.210981
91415350	chr5:91415350:T:C	3.53703e-05	-1.11326e-10	-0.822142
91415643	chr5:91415643:G:T	3.21249e-05	-1.11326e-10	-0.918386
91416211	chr5:91416211:TTTC:T	6.344e-06	-1.49504	-1.04547
91416306	chr5:91416306:A:G	5.1969e-06	-1.56696	-1.173
91416319	chr5:91416319:C:T	3.5069e-05	-1.11326e-10	-0.830698
91416796	chr5:91416796:T:C	3.73773e-05	-1.11326e-10	-0.766952
91416886	chr5:91416886:C:A	2.49399e-05	-1.11326e-10	-1.17155
91417002	chr5:91417002:C:G	8.23158e-05	-1.11326e-10	0.0225472
91417178	chr5:91417178:T:C	2.52997e-05	-1.11326e-10	-1.15722
91417807	chr5:91417807:C:T	3.582e-05	-1.11326e-10	-0.809511
91418778	chr5:91418778:G:A	7.14525e-06	-1.36972	-1.05185
91418993	chr5:91418993:G:T	9.63381e-06	-1.36841	-0.754324
91419021	chr5:91419021:TA:T	0.00010807	-1.11326e-10	0.294759
91419464	chr5:91419464:T:C	8.52606e-05	-1.11326e-10	0.0576956
91419934	chr5:91419934:C:G	5.47918e-05	-1.11326e-10	-0.384476
91419977	chr5:91419977:G:A	2.45981e-05	-1.11326e-10	-1.18535
91420108	chr5:91420108:C:A	0.00014301	-1.11326e-10	0.574897
91421289	chr5:91421289:A:G	3.21249e-05	-1.11326e-10	-0.918386
91421353	chr5:91421353:C:T	2.47133e-05	-1.11326e-10	-1.18068
91421512	chr5:91421512:A:G	3.63538e-05	0.175434	-0.970152
91422192	chr5:91422192:T:A	7.13002e-06	-1.35622	-1.06748
91422381	chr5:91422381:C:T	6.42577e-06	-1.35536	-1.17234
91422657	chr5:91422657:A:G	5.35762e-06	-1.56685	-1.14265
91422700	chr5:91422700:T:C	6.89978e-06	-1.37628	-1.08025
91422866	chr5:91422866:C:T	5.40698e-05	-1.11326e-10	-0.397741
91422912	chr5:91422912:C:T	2.4568e-05	-1.11326e-10	-1.18657
91423225	chr5:91423225:G:A	0.000107589	-1.11326e-10	0.290302
91423226	chr5:91423226:T:TA	0.000107404	-1.11326e-10	0.28858
91423585	chr5:91423585:C:T	3.36446e-05	-0.872164	-2.46166e-10
91423755	chr5:91423755:C:T	3.92176e-05	-1.11326e-10	-0.71889
91423847	chr5:91423847:A:C	0.000361234	-1.11326e-10	1.50151
91423993	chr5:91423993:T:C	3.57901e-05	-1.11326e-10	-0.810345
91424399	chr5:91424399:G:A	2.44995e-05	-1.11326e-10	-1.18936
91424592	chr5:91424592:A:G	9.72978e-06	-1.35619	-0.756633
91424632	chr5:91424632:T:C	3.47187e-05	-1.11326e-10	-0.840738
91424993	chr5:91424993:G:A	2.46983e-05	-1.11326e-10	-1.18128
91425891	chr5:91425891:A:G	2.83388e-05	-1.11326e-10	-1.04378
91425952	chr5:91425952:C:G	3.35123e-05	-1.11326e-10	-0.876104
91426385	chr5:91426385:T:TA	4.08163e-05	-0.678935	-2.46166e-10
91426583	chr5:91426583:A:T	0.000298607	-1.11326e-10	1.31111
91427217	chr5:91427217:T:G	5.13372e-06	-1.56429	-1.18789
91428146	chr5:91428146:A:G	2.45111e-05	-1.11326e-10	-1.18889
91428239	chr5:91428239:A:G	2.48853e-05	-1.11326e-10	-1.17374
91428649	chr5:91428649:T:G	7.4566e-05	-0.0763322	-2.46166e-10
91428781	chr5:91428781:T:C	5.28405e-06	-1.5326	-1.19072
91429486	chr5:91429486:A:T	2.48225e-05	-1.11326e-10	-1.17627
91429580	chr5:91429580:G:A	2.46051e-05	-1.11326e-10	-1.18506
91429728	chr5:91429728:G:A	7.13706e-05	-1.11326e-10	-0.12013
91430070	chr5:91430070:C:T	6.30975e-06	-1.49773	-1.04818
91430388	chr5:91430388:C:T	6.95776e-06	-1.38989	-1.05827
91430668	chr5:91430668:A:G	2.08558e-05	-1.35038	-2.46166e-10
91431228	chr5:91431228:G:C	3.47187e-05	-1.11326e-10	-0.840738
91431260	chr5:91431260:C:T	2.48903e-05	-1.11326e-10	-1.17354
91431539	chr5:91431539:G:A	3.38498e-05	-1.11326e-10	-0.866084
91431595	chr5:91431595:G:A	5.14848e-06	-1.56146	-1.18785
91431741	chr5:91431741:C:T	5.3523e-05	-1.11326e-10	-0.407904
91432426	chr5:91432426:T:C	2.46231e-05	-1.11326e-10	-1.18433
91432482	chr5:91432482:T:G	0.000158383	-1.11326e-10	0.677001
91432557	chr5:91432557:A:T	7.04816e-05	1.01941	-1.15207
91433086	chr5:91433086:G:A	2.92544e-05	-1.11326e-10	-1.01199
91434089	chr5:91434089:C:T	5.27194e-06	-1.53522	-1.1904
91435249	chr5:91435249:C:G	6.37092e-06	-1.49548	-1.0408
91435751	chr5:91435751:A:G	2.48012e-05	-1.11326e-10	-1.17712
91436248	chr5:91436248:T:A	5.16172e-06	-1.56462	-1.18213
91436349	chr5:91436349:C:G	3.4195e-05	-1.11326e-10	-0.855936
91436408	chr5:91436408:C:T	6.71917e-06	-1.4058	-1.07725
91436468	chr5:91436468:A:C	5.34967e-06	-1.52066	-1.19032
91436871	chr5:91436871:A:C	2.4513e-05	-1.11326e-10	-1.18881
91437134	chr5:91437134:A:G	8.49766e-05	-1.11326e-10	0.05436
91437273	chr5:91437273:T:C	2.48385e-05	-1.11326e-10	-1.17562
91437281	chr5:91437281:T:C	2.4872e-05	-1.11326e-10	-1.17427
91437707	chr5:91437707:C:T	4.05173e-05	0.412525	-1.09881
91438211	chr5:91438211:T:C	3.2118e-05	-1.11326e-10	-0.9186
91438215	chr5:91438215:T:TG	2.48807e-05	-1.11326e-10	-1.17392
91439232	chr5:91439232:T:G	2.48857e-05	-1.11326e-10	-1.17372
91439624	chr5:91439624:A:G	0.000412689	-1.11326e-10	1.63468
91439875	chr5:91439875:G:A	5.11256e-06	-1.5663	-1.19002
91439946	chr5:91439946:C:A	1.70528e-05	-1.5517	-2.46166e-10
91440578	chr5:91440578:A:T	2.56189e-05	-1.14469	-2.46166e-10
91440641	chr5:91440641:T:C	3.69818e-05	-1.11326e-10	-0.77759
91440680	chr5:91440680:A:G	3.44378e-05	-1.11326e-10	-0.848862
91440720	chr5:91440720:T:C	5.26554e-06	-1.53946	-1.18737
91441000	chr5:91441000:TTCTTATA:T	0.00103165	2.5509	-2.46166e-10
91441531	chr5:91441531:G:A	2.45419e-05	-1.11326e-10	-1.18763
91441684	chr5:91441684:G:A	2.44601e-05	-1.11326e-10	-1.19097
91441721	chr5:91441721:A:G	8.60141e-05	-1.11326e-10	0.0664952
91441990	chr5:91441990:T:G	2.44655e-05	-1.11326e-10	-1.19075
91442028	chr5:91442028:C:T	7.58421e-06	-1.36192	-1.00002
91442807	chr5:91442807:A:C	6.93531e-06	-1.47517	-0.976224
91443332	chr5:91443332:G:A	3.02952e-05	-1.11326e-10	-0.977028
91443442	chr5:91443442:C:T	2.79489e-05	-1.11326e-10	-1.05764
91443969	chr5:91443969:G:A	2.44605e-05	-1.11326e-10	-1.19096
91444589	chr5:91444589:C:T	7.39496e-06	-1.39095	-0.996268
91444600	chr5:91444600:C:T	7.38095e-06	-1.38988	-0.999238
91444708	chr5:91444708:A:G	6.99068e-06	-1.42816	-1.01528
91444714	chr5:91444714:A:T	5.41491e-06	-1.52418	-1.17468
91445040	chr5:91445040:A:G	4.59812e-05	-0.559784	-2.46166e-10
91445404	chr5:91445404:A:C	6.07546e-05	-1.11326e-10	-0.281174
91445806	chr5:91445806:G:A	5.37181e-05	-1.11326e-10	-0.404266
91446094	chr5:91446094:T:C	4.79923e-05	-0.516975	-2.46166e-10
91446190	chr5:91446190:A:G	3.19352e-05	0.266605	-1.19091
91446371	chr5:91446371:A:G	5.25465e-06	-1.53923	-1.18968
91446589	chr5:91446589:C:T	5.14232e-05	-0.447927	-2.46166e-10
91446627	chr5:91446627:C:T	5.20582e-06	-1.54903	-1.18921
91446784	chr5:91446784:C:T	6.6081e-06	-1.50218	-0.997537
91447077	chr5:91447077:C:T	2.56588e-05	-1.11326e-10	-1.14313
91447108	chr5:91447108:C:T	7.46332e-05	-1.11326e-10	-0.0754306
91447130	chr5:91447130:T:C	3.91451e-05	-1.11326e-10	-0.720742
91447331	chr5:91447331:A:C	2.46554e-05	-1.11326e-10	-1.18302
91447478	chr5:91447478:G:C	2.45221e-05	-1.11326e-10	-1.18844
91447480	chr5:91447480:G:A	2.45115e-05	-1.11326e-10	-1.18887
91447809	chr5:91447809:A:C	2.44811e-05	-1.11326e-10	-1.19011
91448289	chr5:91448289:A:G	5.15964e-06	-1.56697	-1.18018
91448411	chr5:91448411:A:G	7.3736e-06	-1.39979	-0.990323
91448692	chr5:91448692:A:G	7.32143e-06	-1.40142	-0.995788
91449054	chr5:91449054:C:T	5.68596e-05	-1.11326e-10	-0.347431
91449288	chr5:91449288:T:C	7.2866e-06	-1.40051	-1.00147
91449519	chr5:91449519:G:A	2.46488e-05	-1.11326e-10	-1.18329
91449570	chr5:91449570:G:A	1.79206e-05	-1.50207	-2.46166e-10
91450049	chr5:91450049:A:G	3.20712e-05	-1.11326e-10	-0.920059
91450126	chr5:91450126:C:A	9.1214e-06	-1.35633	-0.821067
91450186	chr5:91450186:T:C	2.54077e-05	-1.11326e-10	-1.15297
91450347	chr5:91450347:A:C	6.39349e-05	-1.11326e-10	-0.230151
91450630	chr5:91450630:C:T	7.86729e-06	-1.30144	-1.02386
91450776	chr5:91450776:C:T	7.4684e-06	-1.33339	-1.04395
91450883	chr5:91450883:C:T	8.07832e-05	-1.11326e-10	0.00375301
91451001	chr5:91451001:A:G	2.91995e-05	-1.11326e-10	-1.01386
91451478	chr5:91451478:T:A	6.74719e-05	-1.11326e-10	-0.176306
91451681	chr5:91451681:T:C	6.00339e-06	-1.44719	-1.14851
91452656	chr5:91452656:C:T	1.78277e-05	-1.50726	-2.46166e-10
91452787	chr5:91452787:A:G	2.47793e-05	-1.11326e-10	-1.17801
91452815	chr5:91452815:A:C	5.1328e-05	-1.11326e-10	-0.449781
91453172	chr5:91453172:G:A	2.50157e-05	-1.11326e-10	-1.16851
91453561	chr5:91453561:A:C	2.40689e-05	-1.2071	-2.46166e-10
91453682	chr5:91453682:A:G	2.55342e-05	-1.11326e-10	-1.148
91453684	chr5:91453684:G:A	3.50657e-05	-1.11326e-10	-0.830793
91454239	chr5:91454239:T:C	5.71432e-06	-1.53458	-1.11046
91454249	chr5:91454249:C:G	3.73933e-05	-1.11326e-10	-0.766526
91454610	chr5:91454610:G:A	2.50015e-05	-1.11326e-10	-1.16908
91454785	chr5:91454785:G:T	9.4648e-06	-1.32564	-0.814801
91455247	chr5:91455247:C:T	3.0764e-05	-1.11326e-10	-0.96167
91455526	chr5:91455526:C:T	7.42003e-06	-1.40321	-0.980622
91455564	chr5:91455564:A:C	2.61142e-05	-0.227777	-0.897762
91455740	chr5:91455740:A:G	2.54558e-05	-1.11326e-10	-1.15107
91456016	chr5:91456016:A:C	2.8636e-05	-1.11326e-10	-1.03335
91457700	chr5:91457700:T:G	5.72178e-06	-1.46068	-1.18306
91457981	chr5:91457981:C:T	2.51675e-05	-1.11326e-10	-1.16246
91458059	chr5:91458059:G:A	1.83292e-05	-1.51403	0.034504
91458089	chr5:91458089:A:G	1.62261e-05	-1.44121	-0.160187
91458324	chr5:91458324:A:G	6.20413e-06	-1.52381	-1.03899
91458627	chr5:91458627:G:A	3.58133e-05	-1.11326e-10	-0.809697
91459106	chr5:91459106:A:C	3.71181e-05	-1.11326e-10	-0.773912
91459225	chr5:91459225:C:T	8.32737e-05	-1.11326e-10	0.0341163
91459918	chr5:91459918:G:T	0.000139668	1.42737	-0.876123
91459993	chr5:91459993:T:C	2.47456e-05	-1.11326e-10	-1.17937
91460000	chr5:91460000:AC:A	2.57992e-05	-1.11326e-10	-1.13767
91460618	chr5:91460618:C:G	4.79202e-05	-1.11326e-10	-0.51848
91460642	chr5:91460642:CG:C	2.24843e-05	-1.2752	-2.46166e-10
91460644	chr5:91460644:TAC:T	2.2482e-05	-1.2753	-2.46166e-10
91460649	chr5:91460649:G:GAGCA	2.24468e-05	-1.27687	-2.46166e-10
91460650	chr5:91460650:T:A	2.30271e-05	-1.25134	-2.46166e-10
91460770	chr5:91460770:A:G	2.24311e-05	-1.44458	0.167014
91461387	chr5:91461387:C:T	3.89722e-05	-1.11326e-10	-0.725167
91461743	chr5:91461743:A:G	6.77402e-06	-1.38336	-1.09156
91461765	chr5:91461765:C:T	2.55151e-05	-1.11326e-10	-1.14875
91461782	chr5:91461782:A:G	1.1626e-05	-1.27156	-0.663214
91461811	chr5:91461811:G:A	8.15758e-06	-1.21196	-1.07711
91462267	chr5:91462267:C:T	4.86856e-05	-1.11326e-10	-0.502632
91462281	chr5:91462281:A:G	5.64044e-06	-1.51095	-1.14711
91462487	chr5:91462487:T:A	1.56963e-05	-1.43599	-0.198602
91462605	chr5:91462605:C:T	3.65896e-05	-1.11326e-10	-0.788252
91462606	chr5:91462606:C:T	3.66809e-05	-1.11326e-10	-0.785759
91462736	chr5:91462736:T:C	5.11346e-05	0.557408	-1.01096
91463075	chr5:91463075:G:T	5.11535e-05	-1.11326e-10	-0.453184
91463474	chr5:91463474:A:G	3.58105e-05	-1.11326e-10	-0.809774
91464113	chr5:91464113:T:A	5.16566e-06	-1.56195	-1.18403
91464173	chr5:91464173:C:T	6.96309e-06	-1.38257	-1.06482
91464253	chr5:91464253:A:C	4.94189e-05	-1.11326e-10	-0.487683
91464321	chr5:91464321:G:A	3.58929e-05	-1.11326e-10	-0.807477
91464369	chr5:91464369:C:T	8.32633e-05	-1.11326e-10	0.0339921
91464588	chr5:91464588:C:T	2.52608e-05	-1.41488	0.25612
91465032	chr5:91465032:T:C	1.84573e-05	-1.47256	-2.46166e-10
91465165	chr5:91465165:C:T	4.71834e-05	-1.11326e-10	-0.533975
91465418	chr5:91465418:T:C	1.62535e-05	-1.50658	-0.093132
91465426	chr5:91465426:C:T	0.000122809	-1.11326e-10	0.422615
91466008	chr5:91466008:G:C	2.54914e-05	-1.11326e-10	-1.14967
91466393	chr5:91466393:T:A	6.21488e-06	-1.38581	-1.17526
91466931	chr5:91466931:G:A	5.15602e-06	-1.55906	-1.18879
91467738	chr5:91467738:T:C	2.87576e-05	-1.11326e-10	-1.02911
91467819	chr5:91467819:C:T	7.35879e-05	-1.11326e-10	-0.0895354
91468637	chr5:91468637:T:C	2.44623e-05	-1.11326e-10	-1.19088
91469052	chr5:91469052:T:C	8.64417e-05	-1.11326e-10	0.0714544
```
