## Supplementary material for "Characterization of shared and ancestry-specific signals driving complex traits using multi-ancestry fine-mapping": susiex_nc1.cs80.snp

```
BP	SNP	PIP(CS1)	LogBF(CS1,Pop1)	LogBF(CS1,Pop2)
96319084	chr5:96319084:G:T	1.37229e-05	-1.03928e-10	0.688439
96320480	chr5:96320480:C:T	8.13223e-06	-1.03928e-10	0.16521
96320883	chr5:96320883:G:A	1.22966e-05	-1.03928e-10	0.578694
96321019	chr5:96321019:T:C	1.95412e-05	-1.03928e-10	1.0419
96321765	chr5:96321765:GT:G	7.61127e-06	-1.03928e-10	0.0990042
96321863	chr5:96321863:G:T	2.08648e-06	-1.03928e-10	-1.19515
96322451	chr5:96322451:C:T	8.94733e-06	-0.033431	0.29416
96322804	chr5:96322804:A:G	6.6799e-06	-1.03928e-10	-0.0315222
96323352	chr5:96323352:G:A	7.73472e-06	0.319367	-0.204273
96324775	chr5:96324775:G:A	5.89281e-06	-1.03928e-10	-0.156893
96324881	chr5:96324881:A:G	2.80656e-06	-1.03928e-10	-0.898667
96324952	chr5:96324952:C:T	1.85907e-05	-1.03928e-10	0.992035
96325191	chr5:96325191:G:A	1.93242e-06	-1.03928e-10	-1.27185
96325318	chr5:96325318:A:C	3.23355e-06	-0.757046	-2.99234e-10
96325628	chr5:96325628:T:C	4.78418e-07	-1.46573	-1.20217
96325782	chr5:96325782:C:T	5.76428e-07	-1.26991	-1.21162
96326033	chr5:96326033:A:C	4.16495e-06	0.547362	-1.05128
96326160	chr5:96326160:G:A	2.11829e-06	-1.03928e-10	-1.18002
96326396	chr5:96326396:T:C	4.72764e-07	-1.47003	-1.20975
96327051	chr5:96327051:G:A	6.1974e-06	-1.03928e-10	-0.106496
96327152	chr5:96327152:C:T	2.50272e-05	-1.03928e-10	1.28934
96327191	chr5:96327191:A:G	2.12821e-06	-1.03928e-10	-1.17535
96327210	chr5:96327210:G:A	2.4444e-06	-1.03928e-10	-1.03682
96327255	chr5:96327255:G:A	6.42732e-06	-1.03928e-10	-0.0700673
96327534	chr5:96327534:G:A	4.60439e-07	-1.48623	-1.21997
96328175	chr5:96328175:T:G	6.45338e-07	-1.5174	-0.851203
96328532	chr5:96328532:G:A	5.61595e-07	-1.47503	-1.03257
96328723	chr5:96328723:TCTAA:T	3.23095e-06	-1.03928e-10	-0.75785
96329181	chr5:96329181:C:A	2.3533e-06	-1.07481	-2.99234e-10
96330016	chr5:96330016:A:G	2.82154e-06	-0.893342	-2.99234e-10
96330176	chr5:96330176:C:A	1.12178e-05	0.345172	0.141705
96330213	chr5:96330213:A:T	2.9257e-06	-1.03928e-10	-0.857091
96330243	chr5:96330243:A:C	2.43854e-06	-1.03928e-10	-1.03923
96330793	chr5:96330793:T:C	1.7414e-05	-1.03928e-10	0.92665
96331943	chr5:96331943:T:C	5.05094e-06	-1.03928e-10	-0.311051
96331970	chr5:96331970:C:T	3.72712e-06	0.653324	-1.26831
96332350	chr5:96332350:T:C	2.50637e-06	-1.03928e-10	-1.01179
96333093	chr5:96333093:C:T	1.13969e-05	0.527416	-0.0246966
96333381	chr5:96333381:G:T	1.97903e-06	-1.03928e-10	-1.24802
96333389	chr5:96333389:C:T	3.55467e-05	-1.03928e-10	1.64022
96333746	chr5:96333746:A:G	4.83195e-06	0.531537	-0.886912
96333784	chr5:96333784:ATG:A	1.51413e-06	-1.51578	-2.99234e-10
96333823	chr5:96333823:C:T	1.48639e-06	-1.53427	-2.99234e-10
96334042	chr5:96334042:C:T	1.72402e-05	-1.03928e-10	0.916617
96334150	chr5:96334150:A:G	5.55189e-07	-1.40346	-1.11562
96334330	chr5:96334330:G:T	6.69118e-07	-1.44424	-0.888184
96334415	chr5:96334415:A:G	2.15966e-06	-1.03928e-10	-1.16067
96334461	chr5:96334461:T:C	2.54084e-06	-0.341039	-0.65709
96335042	chr5:96335042:A:G	7.60182e-06	-1.03928e-10	0.0977627
96335191	chr5:96335191:T:A	1.95535e-06	-1.03928e-10	-1.26006
96335233	chr5:96335233:T:C	6.91428e-06	-1.03928e-10	0.00296259
96335236	chr5:96335236:C:T	2.10589e-06	-1.03928e-10	-1.18589
96335555	chr5:96335555:C:T	7.85373e-06	-1.03928e-10	0.130363
96336151	chr5:96336151:C:T	5.73295e-05	-1.03928e-10	2.11819
96336604	chr5:96336604:G:A	3.49055e-06	-1.03928e-10	-0.680566
96337014	chr5:96337014:C:T	6.90487e-06	-1.03928e-10	0.00160143
96337516	chr5:96337516:C:T	8.18065e-06	-1.03928e-10	0.171147
96337665	chr5:96337665:G:A	1.26923e-06	-0.676989	-1.01523
96337935	chr5:96337935:T:A	1.53039e-06	-1.5051	-2.99234e-10
96337996	chr5:96337996:C:G	5.05994e-07	-1.46516	-1.14669
96338562	chr5:96338562:C:T	4.343e-07	-1.50159	-1.26306
96338619	chr5:96338619:T:C	2.61468e-06	-1.03928e-10	-0.969485
96338681	chr5:96338681:G:A	2.17381e-06	-1.03928e-10	-1.15415
96339450	chr5:96339450:G:A	6.96879e-06	-1.03928e-10	0.0108156
96339695	chr5:96339695:A:G	6.44152e-06	-1.03928e-10	-0.0678615
96340049	chr5:96340049:T:C	3.49766e-06	-1.03928e-10	-0.678532
96340221	chr5:96340221:G:C	7.0102e-06	-1.03928e-10	0.0167407
96340824	chr5:96340824:T:C	3.1855e-06	-1.03928e-10	-0.772016
96340943	chr5:96340943:A:G	3.30592e-06	-1.03928e-10	-0.734911
96342174	chr5:96342174:G:A	7.10782e-06	-1.03928e-10	0.0305694
96342379	chr5:96342379:G:A	2.05293e-06	-1.03928e-10	-1.21136
96342406	chr5:96342406:A:G	2.21071e-06	-1.03928e-10	-1.13731
96342597	chr5:96342597:C:T	1.07565e-06	-0.585318	-1.27238
96343334	chr5:96343334:G:A	2.46709e-06	-1.03928e-10	-1.02758
96344206	chr5:96344206:CAT:C	2.89929e-06	-0.476025	-0.390135
96344223	chr5:96344223:A:T	3.22838e-06	-1.03928e-10	-0.758645
96344308	chr5:96344308:G:A	2.84236e-06	-1.03928e-10	-0.885989
96344374	chr5:96344374:T:G	3.10934e-06	-1.03928e-10	-0.796216
96344718	chr5:96344718:A:C	1.53369e-06	-1.50295	-2.99234e-10
96344909	chr5:96344909:C:T	7.65558e-06	-1.03928e-10	0.104809
96345051	chr5:96345051:A:G	2.11821e-06	-1.03928e-10	-1.18005
96345067	chr5:96345067:T:C	1.73133e-05	-1.03928e-10	0.920849
96345194	chr5:96345194:C:A	1.52897e-05	-1.03928e-10	0.796557
96345376	chr5:96345376:G:A	3.75291e-06	-1.03928e-10	-0.608095
96345441	chr5:96345441:T:C	2.20652e-06	-1.03928e-10	-1.13921
96346276	chr5:96346276:A:T	2.31887e-06	-1.03928e-10	-1.08954
96346304	chr5:96346304:C:T	3.65695e-06	-1.03928e-10	-0.633996
96346354	chr5:96346354:G:A	2.10775e-06	-1.03928e-10	-1.185
96346570	chr5:96346570:C:T	2.23073e-06	-1.03928e-10	-1.1283
96346728	chr5:96346728:T:C	7.77391e-06	-1.03928e-10	0.120148
96347128	chr5:96347128:T:C	2.85823e-06	-1.03928e-10	-0.880424
96347425	chr5:96347425:T:C	4.49216e-06	-1.03928e-10	-0.428292
96348111	chr5:96348111:A:G	2.05935e-06	-1.03928e-10	-1.20824
96348187	chr5:96348187:G:A	2.73092e-06	-1.03928e-10	-0.925988
96348416	chr5:96348416:G:A	3.01134e-06	-1.03928e-10	-0.828242
96349564	chr5:96349564:A:G	3.56425e-06	-1.03928e-10	-0.659671
96349710	chr5:96349710:G:A	1.52475e-06	-1.5088	-2.99234e-10
96349800	chr5:96349800:G:A	2.64392e-06	-1.03928e-10	-0.958363
96350117	chr5:96350117:A:G	3.02708e-06	-1.03928e-10	-0.823026
96350182	chr5:96350182:G:A	3.90474e-06	-1.03928e-10	-0.568434
96350281	chr5:96350281:A:G	2.27906e-06	-1.03928e-10	-1.10686
96350452	chr5:96350452:C:T	4.45643e-06	-1.03928e-10	-0.436277
96350485	chr5:96350485:G:A	3.49182e-06	-1.03928e-10	-0.680203
96351159	chr5:96351159:A:C	2.07071e-06	-1.03928e-10	-1.20273
96351238	chr5:96351238:T:C	2.74739e-06	-1.03928e-10	-0.919973
96351403	chr5:96351403:T:G	1.91608e-06	-1.03928e-10	-1.28034
96351826	chr5:96351826:T:C	2.08457e-06	-1.03928e-10	-1.19606
96351838	chr5:96351838:TG:T	2.60807e-06	-1.03928e-10	-0.972015
96352044	chr5:96352044:A:C	5.86484e-06	-1.03928e-10	-0.16165
96352383	chr5:96352383:T:G	3.66912e-06	-1.03928e-10	-0.630673
96352681	chr5:96352681:A:G	3.01221e-06	-1.03928e-10	-0.82795
96352949	chr5:96352949:T:TA	2.02251e-06	-1.03928e-10	-1.22629
96353311	chr5:96353311:A:G	1.92298e-06	-1.03928e-10	-1.27675
96353360	chr5:96353360:A:G	5.44778e-07	-1.32662	-1.21138
96353959	chr5:96353959:CAT:C	6.08029e-06	-1.03928e-10	-0.125573
96354078	chr5:96354078:T:C	4.16893e-06	-1.03928e-10	-0.502967
96354119	chr5:96354119:G:A	1.7704e-06	-0.958644	-0.400776
96354640	chr5:96354640:A:G	2.82186e-06	-0.470207	-0.423024
96354921	chr5:96354921:G:C	2.08187e-06	-1.03928e-10	-1.19736
96355491	chr5:96355491:G:A	3.28041e-06	-1.03928e-10	-0.742656
96355599	chr5:96355599:G:A	2.04525e-06	-1.03928e-10	-1.2151
96355942	chr5:96355942:T:C	2.2848e-06	-1.03928e-10	-1.10435
96356312	chr5:96356312:T:G	2.22552e-06	-1.03928e-10	-1.13063
96356320	chr5:96356320:G:A	2.79167e-06	-1.03928e-10	-0.903984
96356419	chr5:96356419:C:G	5.18201e-06	-1.03928e-10	-0.285432
96356527	chr5:96356527:G:A	2.01411e-06	-1.03928e-10	-1.23045
96356563	chr5:96356563:T:C	1.1207e-05	-0.200085	0.685997
96356591	chr5:96356591:T:G	2.01066e-06	-1.03928e-10	-1.23216
96356593	chr5:96356593:C:G	1.76324e-06	-1.36347	-2.99234e-10
96356756	chr5:96356756:C:T	1.95823e-06	-1.03928e-10	-1.25859
96357239	chr5:96357239:A:G	7.979e-06	-1.03928e-10	0.146187
96357257	chr5:96357257:T:C	2.37835e-06	-1.03928e-10	-1.06422
96357306	chr5:96357306:A:G	4.584e-07	-1.48441	-1.22623
96357558	chr5:96357558:C:T	1.48439e-05	1.18389	-0.416931
96357838	chr5:96357838:G:A	4.93602e-06	-1.03928e-10	-0.334065
96358254	chr5:96358254:T:G	2.05392e-06	-1.03928e-10	-1.21088
96358421	chr5:96358421:T:A	6.23211e-06	-1.03928e-10	-0.100911
96358426	chr5:96358426:T:G	6.46463e-06	-0.436991	0.372711
96358636	chr5:96358636:T:C	5.39605e-06	-1.03928e-10	-0.244959
96358713	chr5:96358713:C:T	3.28266e-06	-1.03928e-10	-0.741971
96358717	chr5:96358717:C:A	3.50831e-06	-1.03928e-10	-0.67549
96358849	chr5:96358849:A:G	7.9071e-06	-1.03928e-10	0.137135
96358905	chr5:96358905:C:G	5.94545e-07	-1.42986	-1.02073
96359303	chr5:96359303:C:T	6.62239e-06	-0.546511	0.506342
96359535	chr5:96359535:C:CA	8.10691e-06	0.911943	-0.749851
96359620	chr5:96359620:G:T	3.49988e-06	-1.03928e-10	-0.677896
96359969	chr5:96359969:C:T	7.25933e-07	-1.53047	-0.720452
96360257	chr5:96360257:G:A	3.82154e-06	-1.03928e-10	-0.589972
96360449	chr5:96360449:T:G	2.02329e-06	-1.03928e-10	-1.2259
96360499	chr5:96360499:T:C	1.95543e-06	-1.03928e-10	-1.26001
96360577	chr5:96360577:C:T	1.32713e-06	-0.684075	-0.963531
96360834	chr5:96360834:C:T	3.70913e-06	-1.03928e-10	-0.619829
96360838	chr5:96360838:C:T	3.31983e-06	-1.03928e-10	-0.730713
96360881	chr5:96360881:T:C	7.49568e-07	-1.53021	-0.688678
96360929	chr5:96360929:C:T	2.37599e-06	-1.03928e-10	-1.06521
96361269	chr5:96361269:T:C	1.13283e-05	-0.209331	0.706011
96361451	chr5:96361451:A:C	7.53663e-06	-0.288581	0.377731
96361625	chr5:96361625:C:T	4.40517e-06	-1.03928e-10	-0.447846
96361646	chr5:96361646:C:T	1.41465e-05	-1.03928e-10	0.718844
96362070	chr5:96362070:G:A	1.03379e-06	-0.958346	-0.939053
96362566	chr5:96362566:G:T	2.2274e-06	-1.03928e-10	-1.12979
96362592	chr5:96362592:G:A	4.52366e-06	-1.03928e-10	-0.421305
96362836	chr5:96362836:T:G	1.95498e-06	-1.03928e-10	-1.26025
96363121	chr5:96363121:G:A	8.62621e-06	-1.03928e-10	0.224179
96363225	chr5:96363225:T:G	1.31416e-05	-1.03928e-10	0.64516
96363267	chr5:96363267:A:G	1.9489e-06	-1.03928e-10	-1.26336
96363559	chr5:96363559:T:C	3.55245e-06	-1.03928e-10	-0.662989
96363738	chr5:96363738:A:G	2.05471e-06	-1.03928e-10	-1.21049
96363948	chr5:96363948:A:G	2.05251e-06	-1.03928e-10	-1.21156
96364161	chr5:96364161:A:C	7.56542e-06	-0.350625	0.443588
96364322	chr5:96364322:G:T	1.9189e-06	-1.03928e-10	-1.27887
96364325	chr5:96364325:A:G	1.91675e-06	-1.03928e-10	-1.27999
96364370	chr5:96364370:T:C	2.54116e-05	-1.03928e-10	1.30458
96364504	chr5:96364504:T:G	1.57311e-06	-1.47757	-2.99234e-10
96365074	chr5:96365074:G:A	1.16565e-05	-0.34337	0.868609
96365141	chr5:96365141:A:G	2.32741e-06	-1.08587	-2.99234e-10
96365282	chr5:96365282:GAGA:G	2.08893e-06	-1.03928e-10	-1.19397
96365341	chr5:96365341:C:T	3.14033e-06	-1.03928e-10	-0.786299
96365342	chr5:96365342:G:A	1.98243e-06	-0.537608	-0.708696
96365400	chr5:96365400:A:T	1.94343e-06	-1.03928e-10	-1.26617
96365553	chr5:96365553:C:G	4.72283e-06	-1.03928e-10	-0.378218
96365839	chr5:96365839:T:G	2.71363e-06	-0.540109	-0.392229
96366044	chr5:96366044:A:G	7.03856e-06	-0.319611	0.340389
96366057	chr5:96366057:C:T	2.20966e-06	-1.03928e-10	-1.13779
96366078	chr5:96366078:T:C	5.40923e-07	-1.52763	-1.01747
96366079	chr5:96366079:G:A	3.27103e-06	-0.572139	-0.173383
96366241	chr5:96366241:C:G	9.96774e-06	-1.03928e-10	0.368728
96366456	chr5:96366456:C:T	3.04141e-06	-1.03928e-10	-0.818305
96366616	chr5:96366616:G:A	1.98455e-06	-1.03928e-10	-1.24524
96366833	chr5:96366833:A:G	3.65527e-06	-1.03928e-10	-0.634457
96366892	chr5:96366892:G:A	1.70015e-06	-0.580555	-0.819352
96367114	chr5:96367114:C:T	2.808e-06	-0.583302	-0.314853
96367209	chr5:96367209:C:A	1.68575e-06	-0.579066	-0.829351
96367496	chr5:96367496:T:C	4.21649e-06	-1.03928e-10	-0.491622
96367651	chr5:96367651:T:C	7.74741e-06	-1.03928e-10	0.116734
96367884	chr5:96367884:A:T	2.00217e-06	-1.03928e-10	-1.2364
96368367	chr5:96368367:A:G	7.342e-07	-1.4607	-0.778903
96369172	chr5:96369172:G:A	4.04887e-06	-0.571087	0.038899
96369563	chr5:96369563:G:C	3.38853e-06	-1.03928e-10	-0.710229
96370787	chr5:96370787:C:A	3.56477e-06	-0.487516	-0.172009
96370968	chr5:96370968:T:C	3.63645e-06	-1.03928e-10	-0.639618
96372424	chr5:96372424:T:C	2.8238e-06	-0.554095	-0.338448
96372562	chr5:96372562:T:A	2.04247e-06	-1.03928e-10	-1.21647
96372565	chr5:96372565:G:A	3.89556e-06	-0.473984	-0.0968042
96373047	chr5:96373047:C:T	1.50227e-06	-1.52365	-2.99234e-10
96373074	chr5:96373074:C:A	4.69553e-06	-1.03928e-10	-0.384016
96373167	chr5:96373167:A:G	2.44023e-06	-1.03928e-10	-1.03853
96373428	chr5:96373428:T:C	8.2348e-07	-1.4688	-0.65604
96373697	chr5:96373697:A:G	2.43601e-06	-1.03928e-10	-1.04026
96374095	chr5:96374095:A:G	1.50682e-06	-1.52062	-2.99234e-10
96374136	chr5:96374136:A:G	2.36062e-06	-1.03928e-10	-1.0717
96374157	chr5:96374157:C:T	1.92783e-06	-1.03928e-10	-1.27423
96374198	chr5:96374198:T:A	1.06142e-05	0.431566	-2.99234e-10
96374831	chr5:96374831:G:A	2.7224e-06	-1.03928e-10	-0.929112
96375189	chr5:96375189:T:C	1.91923e-06	-1.03928e-10	-1.2787
96375200	chr5:96375200:A:C	6.97539e-07	-1.46292	-0.827907
96375594	chr5:96375594:A:G	2.02739e-06	-1.03928e-10	-1.22388
96375901	chr5:96375901:A:C	1.50474e-06	-1.52201	-2.99234e-10
96376091	chr5:96376091:C:T	8.86074e-06	-1.03928e-10	0.251004
96376218	chr5:96376218:T:A	1.916e-06	-1.03928e-10	-1.28039
96376643	chr5:96376643:G:A	2.25103e-06	-1.03928e-10	-1.11924
96376712	chr5:96376712:C:T	3.10326e-06	-1.03928e-10	-0.798173
96376822	chr5:96376822:G:A	4.11172e-06	-1.03928e-10	-0.516784
96377110	chr5:96377110:G:A	3.91692e-06	-1.03928e-10	-0.565321
96377267	chr5:96377267:A:G	1.49781e-06	-1.52662	-2.99234e-10
96377445	chr5:96377445:C:T	5.62051e-05	-1.03928e-10	2.09838
96377518	chr5:96377518:G:T	7.12308e-07	-1.47143	-0.798443
96377565	chr5:96377565:G:A	6.11807e-06	-1.03928e-10	-0.119378
96377606	chr5:96377606:A:T	4.80014e-06	-1.03928e-10	-0.36198
96378512	chr5:96378512:C:G	1.91602e-06	-1.03928e-10	-1.28037
96378711	chr5:96378711:G:C	6.67058e-06	-1.03928e-10	-0.0329185
96379021	chr5:96379021:A:G	4.78543e-07	-1.4659	-1.20174
96379046	chr5:96379046:T:G	2.3194e-06	-1.03928e-10	-1.08932
96379602	chr5:96379602:G:A	2.26866e-05	-1.03928e-10	1.19115
96379730	chr5:96379730:G:T	4.87425e-06	-0.34666	-2.99234e-10
96379920	chr5:96379920:G:A	2.08254e-06	-1.03928e-10	-1.19704
96380103	chr5:96380103:A:G	4.17152e-06	-1.03928e-10	-0.502346
96380282	chr5:96380282:A:T	8.39446e-07	-1.50716	-0.598481
96380679	chr5:96380679:T:C	4.69978e-06	-1.03928e-10	-0.38311
96380703	chr5:96380703:T:C	4.84556e-06	-1.03928e-10	-0.352563
96380863	chr5:96380863:C:T	4.89715e-06	-1.03928e-10	-0.341972
96380865	chr5:96380865:C:T	1.91606e-06	-1.03928e-10	-1.28036
96380932	chr5:96380932:G:A	1.38333e-06	-1.33724	-0.268893
96381018	chr5:96381018:A:G	4.69789e-07	-1.45016	-1.23594
96381115	chr5:96381115:G:A	1.92595e-06	-0.440985	-0.834222
96381209	chr5:96381209:A:G	4.24551e-06	-1.03928e-10	-0.484765
96381265	chr5:96381265:G:A	1.98812e-06	-1.03928e-10	-1.24343
96381299	chr5:96381299:T:C	2.34325e-06	-1.03928e-10	-1.07909
96381679	chr5:96381679:G:A	6.64371e-06	-1.03928e-10	-0.0369544
96381736	chr5:96381736:T:C	6.8957e-07	-1.46294	-0.839374
96381915	chr5:96381915:A:G	4.62423e-07	-1.4422	-1.25971
96382499	chr5:96382499:G:C	6.2951e-07	-1.47769	-0.915745
96383070	chr5:96383070:C:T	1.9877e-06	-1.03928e-10	-1.24365
96383140	chr5:96383140:A:G	2.31717e-06	-1.03928e-10	-1.09028
96383386	chr5:96383386:C:T	1.89087e-06	-0.505961	-0.787627
96383590	chr5:96383590:C:T	8.33291e-07	-1.45859	-0.654409
96383618	chr5:96383618:T:A	2.66192e-06	-1.03928e-10	-0.951577
96383817	chr5:96383817:G:A	1.95106e-06	-1.03928e-10	-1.26225
96383972	chr5:96383972:T:C	6.59807e-07	-1.46172	-0.88471
96383994	chr5:96383994:T:C	1.56072e-06	-1.48548	-2.99234e-10
96384219	chr5:96384219:A:G	6.54289e-07	-1.45569	-0.899146
96384573	chr5:96384573:G:A	2.17574e-06	-1.03928e-10	-1.15326
96384650	chr5:96384650:G:A	2.09902e-06	-1.03928e-10	-1.18915
96384655	chr5:96384655:T:C	6.84235e-07	-1.45818	-0.851904
96384871	chr5:96384871:A:G	1.44233e-06	-0.613848	-0.950521
96385712	chr5:96385712:A:T	7.14356e-06	-1.03928e-10	0.0355858
96385913	chr5:96385913:T:G	5.58157e-06	-1.03928e-10	-0.211155
96386408	chr5:96386408:A:G	2.92806e-06	-0.359738	-0.496547
96386516	chr5:96386516:C:T	1.65492e-06	-1.38535	-0.0415245
96386587	chr5:96386587:C:T	2.67127e-06	-1.03928e-10	-0.948071
96386650	chr5:96386650:G:A	8.20492e-07	-1.43051	-0.697971
96386692	chr5:96386692:T:C	5.21223e-06	-1.26228	0.982657
96386730	chr5:96386730:C:T	2.93366e-05	-1.03928e-10	1.44821
96386913	chr5:96386913:C:T	4.85292e-06	-1.03928e-10	-0.351046
96387389	chr5:96387389:C:T	1.72885e-06	-0.489736	-0.893436
96387469	chr5:96387469:A:G	4.32809e-05	-0.332481	2.16957
96387677	chr5:96387677:G:A	1.72168e-06	-1.45605	0.0687209
96387715	chr5:96387715:C:T	1.93773e-06	-1.03928e-10	-1.26911
96387982	chr5:96387982:A:G	2.97234e-06	-0.841276	-2.99234e-10
96388006	chr5:96388006:C:T	1.54651e-06	-1.49463	-2.99234e-10
96388138	chr5:96388138:G:A	1.93089e-06	-1.03928e-10	-1.27264
96388298	chr5:96388298:T:C	5.93973e-06	-0.148962	-2.99234e-10
96388303	chr5:96388303:T:C	1.91875e-06	-1.03928e-10	-1.27895
96388500	chr5:96388500:G:A	8.0924e-06	-1.03928e-10	0.160299
96388578	chr5:96388578:T:C	2.48721e-06	-1.03928e-10	-1.01946
96388635	chr5:96388635:A:G	6.6784e-07	-1.43923	-0.895103
96388881	chr5:96388881:A:G	1.49102e-06	-1.53116	-2.99234e-10
96389281	chr5:96389281:A:G	6.17998e-06	-0.322374	0.213063
96389403	chr5:96389403:A:G	2.69766e-06	-1.03928e-10	-0.938242
96389734	chr5:96389734:G:C	5.36758e-06	-1.03928e-10	-0.250249
96391159	chr5:96391159:C:T	5.43487e-06	-1.03928e-10	-0.23779
96391668	chr5:96391668:T:A	2.02935e-06	-1.03928e-10	-1.22291
96391960	chr5:96391960:A:T	6.47157e-07	-1.44102	-0.924777
96392404	chr5:96392404:A:G	2.44089e-05	-1.03928e-10	1.26432
96392685	chr5:96392685:T:C	1.96087e-06	-1.03928e-10	-1.25724
96392736	chr5:96392736:A:G	1.48163e-05	-0.507582	1.27269
96392843	chr5:96392843:T:C	5.2431e-06	-1.03928e-10	-0.273713
96393194	chr5:96393194:C:G	2.56247e-06	-1.45813	0.468471
96393270	chr5:96393270:G:C	7.58373e-07	-1.50313	-0.704078
96393340	chr5:96393340:C:T	2.65125e-06	-1.03928e-10	-0.955594
96393605	chr5:96393605:A:C	1.94356e-06	-1.03928e-10	-1.26611
96393702	chr5:96393702:G:A	2.65471e-06	-1.49019	0.535899
96393823	chr5:96393823:G:A	1.71809e-05	-1.03928e-10	0.913173
96394254	chr5:96394254:C:T	1.71864e-05	-1.03928e-10	0.91349
96394432	chr5:96394432:T:C	7.16701e-06	0.0388634	-2.99234e-10
96394571	chr5:96394571:G:C	2.6065e-06	-1.03928e-10	-0.972617
96394757	chr5:96394757:C:T	1.37416e-05	-0.488476	1.17828
96395628	chr5:96395628:A:ACC	3.83997e-05	-1.03928e-10	1.71742
96395632	chr5:96395632:G:T	3.66329e-05	-1.03928e-10	1.67032
96395640	chr5:96395640:A:G	4.20444e-05	-1.03928e-10	1.8081
96395644	chr5:96395644:A:G	4.15326e-05	-1.03928e-10	1.79585
96396015	chr5:96396015:T:C	1.2702e-05	-1.03928e-10	0.611138
96396282	chr5:96396282:C:T	1.75424e-05	-1.03928e-10	0.933993
96396454	chr5:96396454:G:A	2.44763e-06	-1.03928e-10	-1.03551
96396463	chr5:96396463:A:G	2.60417e-06	-0.973513	-2.99234e-10
96396753	chr5:96396753:G:T	3.10831e-06	-0.354733	-0.441815
96396865	chr5:96396865:A:T	3.05964e-06	-1.4745	0.662168
96397282	chr5:96397282:T:C	7.95509e-06	-0.66236	0.805547
96397408	chr5:96397408:A:G	3.52138e-06	-0.603982	-0.0677898
96398395	chr5:96398395:A:T	5.2456e-06	-1.03928e-10	-0.273236
96398396	chr5:96398396:A:T	5.2456e-06	-1.03928e-10	-0.273236
96399173	chr5:96399173:T:C	2.07837e-06	-1.03928e-10	-1.19904
96399486	chr5:96399486:G:A	6.86365e-06	-1.03928e-10	-0.00438619
96399727	chr5:96399727:T:A	2.66425e-06	-1.03928e-10	-0.950702
96399757	chr5:96399757:C:A	1.94345e-06	-1.03928e-10	-1.26616
96400491	chr5:96400491:G:A	5.54482e-07	-1.47851	-1.04183
96400584	chr5:96400584:C:T	7.52374e-06	-1.03928e-10	0.0874381
96400853	chr5:96400853:C:T	4.40261e-07	-1.50805	-1.24296
96400855	chr5:96400855:A:T	4.51453e-07	-1.49703	-1.22888
96400909	chr5:96400909:A:G	2.67097e-06	-1.03928e-10	-0.948182
96401410	chr5:96401410:T:C	2.83204e-06	-0.492158	-0.397469
96401459	chr5:96401459:T:G	2.62571e-06	-0.684023	-0.28125
96401509	chr5:96401509:T:C	2.23485e-06	-1.03928e-10	-1.12645
96401612	chr5:96401612:A:G	2.11014e-06	-1.03928e-10	-1.18387
96401658	chr5:96401658:T:C	2.81939e-06	-0.490983	-0.403122
96401720	chr5:96401720:A:T	2.15561e-06	-0.686524	-0.476026
96401760	chr5:96401760:G:A	1.29043e-06	-0.814346	-0.861307
96401970	chr5:96401970:C:T	1.67659e-06	-0.576291	-0.837569
96402297	chr5:96402297:A:G	6.05862e-06	-0.129144	-2.99234e-10
96402381	chr5:96402381:A:G	6.01967e-06	-1.03928e-10	-0.135594
96403813	chr5:96403813:C:A	1.9286e-06	-1.03928e-10	-1.27383
96403837	chr5:96403837:T:C	3.1902e-06	-1.03928e-10	-0.770543
96404127	chr5:96404127:A:G	6.65767e-06	-1.03928e-10	-0.0348563
96404384	chr5:96404384:G:A	3.44136e-06	-1.03928e-10	-0.69476
96405475	chr5:96405475:A:T	2.02261e-06	-1.03928e-10	-1.22623
96405776	chr5:96405776:A:G	1.28558e-06	-0.707103	-0.972309
96405787	chr5:96405787:T:A	1.34335e-06	-0.669269	-0.96619
96406097	chr5:96406097:G:A	5.64355e-07	-1.22534	-1.27736
96406328	chr5:96406328:G:T	3.2047e-06	-1.03928e-10	-0.766006
96406609	chr5:96406609:C:A	5.01185e-06	-1.09737	0.77855
96406910	chr5:96406910:A:G	1.52987e-06	-0.22513	-1.28031
96407029	chr5:96407029:T:C	2.32684e-06	-1.03928e-10	-1.08611
96407182	chr5:96407182:T:A	1.33207e-05	-1.03928e-10	0.658696
96407199	chr5:96407199:A:T	2.5708e-06	-1.03928e-10	-0.986407
96407482	chr5:96407482:T:C	5.24656e-06	-1.03928e-10	-0.273054
96407484	chr5:96407484:T:C	5.24385e-06	-1.03928e-10	-0.27357
96407497	chr5:96407497:A:ACT	5.19946e-06	-1.03928e-10	-0.28207
96408004	chr5:96408004:C:T	8.83421e-07	-1.35729	-0.69729
96408084	chr5:96408084:G:A	1.92356e-06	-1.03928e-10	-1.27645
96408418	chr5:96408418:A:G	2.21003e-06	-1.03928e-10	-1.13762
96408611	chr5:96408611:C:G	2.17789e-06	-1.03928e-10	-1.15227
96408737	chr5:96408737:G:T	2.21068e-06	-1.03928e-10	-1.13733
96408981	chr5:96408981:G:A	2.01301e-06	-1.03928e-10	-1.231
96409039	chr5:96409039:C:T	2.3289e-06	-1.03928e-10	-1.08523
96409891	chr5:96409891:A:G	9.61029e-06	-1.03928e-10	0.332209
96410150	chr5:96410150:A:G	2.46216e-05	-1.03928e-10	1.273
96410161	chr5:96410161:G:A	2.34106e-06	-1.03928e-10	-1.08002
96410168	chr5:96410168:C:T	1.9333e-06	-1.03928e-10	-1.2714
96410177	chr5:96410177:G:A	1.94814e-06	-1.03928e-10	-1.26375
96410561	chr5:96410561:G:C	2.30003e-06	-1.03928e-10	-1.0977
96410625	chr5:96410625:A:G	2.41494e-06	-1.03928e-10	-1.04895
96410651	chr5:96410651:T:G	1.59668e-06	-0.506201	-0.956498
96411626	chr5:96411626:A:G	2.00272e-06	-1.03928e-10	-1.23612
96411659	chr5:96411659:A:T	7.32799e-07	-1.07503	-1.16647
96411663	chr5:96411663:A:G	2.45174e-06	-1.03928e-10	-1.03383
96411896	chr5:96411896:G:A	7.05803e-06	-1.03928e-10	0.0235409
96411955	chr5:96411955:A:G	2.44757e-06	-1.03928e-10	-1.03553
96412216	chr5:96412216:A:G	2.18093e-06	-1.03928e-10	-1.15088
96412224	chr5:96412224:CAAT:C	2.00502e-06	-1.03928e-10	-1.23497
96412259	chr5:96412259:TCTC:T	3.30976e-06	-1.17839	0.444643
96412277	chr5:96412277:G:T	1.99999e-06	-1.03928e-10	-1.23748
96413018	chr5:96413018:TCTGGA:T	1.21794e-05	-1.03928e-10	0.569121
96413412	chr5:96413412:G:T	4.89439e-06	-1.03928e-10	-0.342535
96413600	chr5:96413600:G:C	2.42872e-06	-1.03928e-10	-1.04326
96413855	chr5:96413855:C:T	1.9163e-06	-1.03928e-10	-1.28023
96413864	chr5:96413864:A:G	1.20731e-06	-0.858745	-0.883483
96414389	chr5:96414389:GCCAGGAAGGGATAGTGA:G	2.57026e-06	-1.03928e-10	-0.98662
96414530	chr5:96414530:A:C	2.75927e-06	-1.03928e-10	-0.91566
96414544	chr5:96414544:A:G	2.57848e-06	-1.03928e-10	-0.983427
96414692	chr5:96414692:T:C	4.53616e-07	-1.48511	-1.23602
96414913	chr5:96414913:A:G	1.21326e-06	-0.714794	-1.02252
96414953	chr5:96414953:A:G	5.74859e-07	-1.4633	-1.02096
96414963	chr5:96414963:C:T	2.54459e-06	-1.03928e-10	-0.996658
96415104	chr5:96415104:T:A	2.54568e-06	-1.03928e-10	-0.996229
96415530	chr5:96415530:C:T	1.15019e-06	-1.12846	-0.662239
96415534	chr5:96415534:A:T	1.13865e-06	-1.12748	-0.673298
96415570	chr5:96415570:T:G	1.9236e-06	-1.03928e-10	-1.27643
96415829	chr5:96415829:T:A	2.59499e-06	-1.03928e-10	-0.977044
96415845	chr5:96415845:A:G	6.29866e-07	-1.11668	-1.2762
96416081	chr5:96416081:T:C	1.70693e-06	-1.39593	-2.99234e-10
96416194	chr5:96416194:TG:T	2.24051e-06	-1.03928e-10	-1.12392
96416197	chr5:96416197:G:A	2.24051e-06	-1.03928e-10	-1.12392
96416421	chr5:96416421:G:A	2.5546e-06	-1.03928e-10	-0.992731
96416451	chr5:96416451:G:A	2.268e-06	-1.03928e-10	-1.11173
96416850	chr5:96416850:G:A	2.41076e-06	-1.03928e-10	-1.05068
96416856	chr5:96416856:C:A	1.23091e-06	-0.724882	-0.997987
96416919	chr5:96416919:C:T	2.0037e-06	-1.03928e-10	-1.23563
96416999	chr5:96416999:A:G	2.50616e-06	-1.03928e-10	-1.01187
96417028	chr5:96417028:G:A	4.87682e-06	-1.03928e-10	-0.346131
96417091	chr5:96417091:T:C	2.39354e-05	-1.03928e-10	1.24473
96417096	chr5:96417096:C:T	2.21245e-06	-1.03928e-10	-1.13653
96417161	chr5:96417161:A:G	2.61289e-06	-1.03928e-10	-0.97017
96417490	chr5:96417490:G:A	1.92037e-06	-1.03928e-10	-1.27811
96417976	chr5:96417976:A:C	4.84586e-07	-1.531	-1.12409
96418051	chr5:96418051:C:T	4.6903e-06	-1.03928e-10	-0.38513
96418101	chr5:96418101:A:G	2.58346e-06	-1.03928e-10	-0.981495
96418268	chr5:96418268:G:A	1.25014e-05	-1.03928e-10	0.595211
96418581	chr5:96418581:A:G	2.37161e-06	-1.03928e-10	-1.06706
96418693	chr5:96418693:T:C	2.55709e-06	-1.03928e-10	-0.991756
96418779	chr5:96418779:C:A	9.31879e-07	-1.20033	-0.800848
96419561	chr5:96419561:A:G	1.92263e-06	-1.03928e-10	-1.27693
96419731	chr5:96419731:C:T	2.5719e-06	-1.03928e-10	-0.985982
96419735	chr5:96419735:A:G	2.57206e-06	-1.03928e-10	-0.98592
96419815	chr5:96419815:T:C	4.62572e-06	-1.03928e-10	-0.398994
96420501	chr5:96420501:G:C	2.58749e-06	-1.03928e-10	-0.979935
96420664	chr5:96420664:T:C	2.5343e-06	-1.03928e-10	-1.00071
96420674	chr5:96420674:A:G	2.69609e-06	-1.03928e-10	-0.938824
96420880	chr5:96420880:A:G	2.72839e-06	-1.03928e-10	-0.926915
96421107	chr5:96421107:C:T	2.58346e-06	-1.03928e-10	-0.981495
96421150	chr5:96421150:G:A	6.29463e-06	-1.03928e-10	-0.0909285
96421187	chr5:96421187:C:A	2.53543e-06	-1.03928e-10	-1.00026
96421589	chr5:96421589:A:G	0.000366985	3.9747	-2.99234e-10
96421790	chr5:96421790:G:A	2.58476e-06	-1.03928e-10	-0.980993
96422124	chr5:96422124:T:C	2.4795e-06	-1.03928e-10	-1.02257
96422163	chr5:96422163:CCAGCATTCAATTCT:C	2.67655e-06	-1.03928e-10	-0.946098
96422227	chr5:96422227:A:G	2.70176e-06	-1.03928e-10	-0.936723
96422663	chr5:96422663:T:A	1.53764e-05	-1.03928e-10	0.802209
96422678	chr5:96422678:A:C	2.58425e-06	-1.03928e-10	-0.981189
96422895	chr5:96422895:A:AG	7.14083e-07	-0.995763	-1.27162
96423167	chr5:96423167:G:T	2.52393e-06	-1.03928e-10	-1.00481
96423282	chr5:96423282:A:T	4.61266e-06	-1.03928e-10	-0.401821
96423506	chr5:96423506:G:A	2.55122e-06	-1.03928e-10	-0.994053
96423584	chr5:96423584:G:A	8.29803e-06	-1.03928e-10	0.185392
96423659	chr5:96423659:T:C	3.95988e-06	-1.03928e-10	-0.554411
96423719	chr5:96423719:C:T	9.01077e-07	-1.19185	-0.842937
96423808	chr5:96423808:G:A	2.54911e-06	-1.03928e-10	-0.99488
96423884	chr5:96423884:A:G	2.44987e-06	-1.03928e-10	-1.03459
96424062	chr5:96424062:TAGTC:T	4.59626e-06	-1.03928e-10	-0.405383
96424377	chr5:96424377:A:G	1.92598e-06	-1.03928e-10	-1.27519
96424502	chr5:96424502:T:C	2.07348e-06	-1.03928e-10	-1.2014
96424635	chr5:96424635:A:G	2.54196e-06	-1.03928e-10	-0.997691
96424644	chr5:96424644:C:G	7.79964e-07	-1.21667	-0.962468
96424673	chr5:96424673:T:C	2.55005e-06	-1.03928e-10	-0.994513
96424769	chr5:96424769:A:C	2.55839e-06	-1.03928e-10	-0.991247
96425284	chr5:96425284:T:C	4.51216e-07	-1.46264	-1.26379
96425476	chr5:96425476:G:A	2.56428e-06	-1.03928e-10	-0.988947
96425510	chr5:96425510:C:T	2.55129e-06	-1.03928e-10	-0.994025
96425536	chr5:96425536:C:A	2.14127e-06	-1.03928e-10	-1.16923
96425540	chr5:96425540:A:G	2.54911e-06	-1.03928e-10	-0.99488
96425798	chr5:96425798:T:C	2.4872e-06	-1.03928e-10	-1.01947
96426342	chr5:96426342:G:A	9.21223e-07	-1.17229	-0.840393
96426360	chr5:96426360:C:A	1.97145e-06	-1.03928e-10	-1.25186
96426602	chr5:96426602:C:T	4.04626e-06	-1.03928e-10	-0.532832
96426616	chr5:96426616:T:C	2.55534e-06	-1.03928e-10	-0.992441
96426773	chr5:96426773:A:G	6.79574e-07	-1.10513	-1.21178
96426806	chr5:96426806:C:T	3.85021e-05	-1.03928e-10	1.72009
96427038	chr5:96427038:C:A	1.91619e-06	-1.03928e-10	-1.28029
96427134	chr5:96427134:G:A	2.60123e-06	-1.03928e-10	-0.974641
96427164	chr5:96427164:G:T	1.4999e-06	-1.52523	-2.99234e-10
96427220	chr5:96427220:G:A	2.66908e-06	-1.03928e-10	-0.948892
96427245	chr5:96427245:T:C	2.59225e-06	-1.03928e-10	-0.9781
96427381	chr5:96427381:T:C	1.92418e-06	-1.03928e-10	-1.27613
96427382	chr5:96427382:G:C	2.64426e-06	-1.03928e-10	-0.958233
96427388	chr5:96427388:T:C	2.98298e-06	-1.03928e-10	-0.837701
96427552	chr5:96427552:G:T	1.08587e-06	-0.840509	-1.00774
96427564	chr5:96427564:A:T	2.60396e-06	-1.03928e-10	-0.973592
96427656	chr5:96427656:C:T	2.58441e-06	-1.03928e-10	-0.981127
96427880	chr5:96427880:T:C	3.40565e-06	-0.705189	-2.99234e-10
96427952	chr5:96427952:C:T	2.53046e-06	-1.03928e-10	-1.00223
96428074	chr5:96428074:T:C	2.58166e-06	-1.03928e-10	-0.982192
96428116	chr5:96428116:T:C	2.59743e-06	-1.03928e-10	-0.976103
96428139	chr5:96428139:T:G	2.73261e-06	-1.03928e-10	-0.925367
96428335	chr5:96428335:T:G	2.61303e-06	-1.03928e-10	-0.970117
96428882	chr5:96428882:C:T	2.13537e-06	-1.03928e-10	-1.17199
96428980	chr5:96428980:A:G	1.50994e-05	-1.03928e-10	0.784028
96429101	chr5:96429101:G:T	2.53516e-06	-1.03928e-10	-1.00037
96429175	chr5:96429175:C:T	2.51317e-06	-1.03928e-10	-1.00908
96429524	chr5:96429524:T:C	2.26487e-06	-1.03928e-10	-1.11311
96429622	chr5:96429622:A:G	9.57811e-07	-1.09276	-0.880975
96429662	chr5:96429662:T:G	3.52317e-06	-1.03928e-10	-0.671264
96429668	chr5:96429668:C:T	1.49639e-06	-1.52757	-2.99234e-10
96429709	chr5:96429709:C:T	5.10717e-07	-1.38731	-1.21526
96429919	chr5:96429919:A:G	2.62915e-06	-1.03928e-10	-0.963965
96430215	chr5:96430215:G:A	1.98748e-06	-1.03928e-10	-1.24376
96430387	chr5:96430387:C:T	1.13765e-05	-1.03928e-10	0.500922
96430422	chr5:96430422:C:G	2.26436e-06	-1.03928e-10	-1.11334
96430661	chr5:96430661:A:G	2.01846e-06	-1.03928e-10	-1.22829
96431000	chr5:96431000:A:G	9.47206e-06	-1.03928e-10	0.317721
96431004	chr5:96431004:A:T	4.05512e-06	-1.03928e-10	-0.530644
96431119	chr5:96431119:T:C	6.70559e-06	-1.03928e-10	-0.0276848
96431234	chr5:96431234:A:G	1.31325e-05	0.644466	-2.99234e-10
96431842	chr5:96431842:C:T	1.59133e-06	-1.46606	-2.99234e-10
96431999	chr5:96431999:C:T	7.46975e-07	-1.23739	-0.984963
96432216	chr5:96432216:T:C	6.64716e-07	-1.09268	-1.24635
96432826	chr5:96432826:G:A	4.21587e-06	-0.491769	-2.99234e-10
96433143	chr5:96433143:A:G	6.16591e-07	-1.51047	-0.903708
96433269	chr5:96433269:C:A	1.9169e-06	-1.03928e-10	-1.27992
96433790	chr5:96433790:C:T	2.72938e-06	-1.03928e-10	-0.92655
96434603	chr5:96434603:G:C	2.37299e-06	-1.06648	-2.99234e-10
96434633	chr5:96434633:TG:T	3.58104e-06	-1.03928e-10	-0.654971
96434717	chr5:96434717:A:G	1.4872e-06	-1.53373	-2.99234e-10
96435023	chr5:96435023:A:C	4.70207e-07	-1.51434	-1.17087
96435158	chr5:96435158:C:T	6.13077e-07	-1.21425	-1.20564
96435591	chr5:96435591:G:A	9.65998e-07	-1.14504	-0.820183
96435931	chr5:96435931:C:T	2.96462e-06	-1.03928e-10	-0.843875
96436452	chr5:96436452:TAA:T	6.1771e-07	-1.15562	-1.25675
96436767	chr5:96436767:T:C	5.2322e-07	-1.45487	-1.1235
96436896	chr5:96436896:T:C	3.85826e-06	-1.03928e-10	-0.58041
96436942	chr5:96436942:A:G	7.40791e-06	-1.03928e-10	0.0719232
96437013	chr5:96437013:G:T	1.48671e-06	-1.53406	-2.99234e-10
96437783	chr5:96437783:T:C	2.67236e-06	-0.947664	-2.99234e-10
96437927	chr5:96437927:C:G	4.3393e-07	-1.5211	-1.2444
96438019	chr5:96438019:A:G	4.3547e-06	-1.03928e-10	-0.45937
96438238	chr5:96438238:G:T	4.3345e-07	-1.48798	-1.27863
96438301	chr5:96438301:T:A	4.65463e-07	-1.49986	-1.19549
96438464	chr5:96438464:T:C	4.25873e-06	-1.03928e-10	-0.481656
96438676	chr5:96438676:A:G	5.4738e-07	-1.3116	-1.22164
96438785	chr5:96438785:T:C	2.63465e-06	-1.03928e-10	-0.961876
96439105	chr5:96439105:G:T	4.7637e-07	-1.51993	-1.15226
96439257	chr5:96439257:C:A	1.5962e-06	-1.463	-2.99234e-10
96439301	chr5:96439301:A:G	6.84407e-07	-1.38045	-0.92938
96439309	chr5:96439309:G:A	1.91714e-06	-1.27979	-2.99234e-10
96439336	chr5:96439336:A:G	8.35108e-06	-1.03928e-10	0.191765
96439373	chr5:96439373:A:G	7.33602e-07	-0.996499	-1.24391
96439452	chr5:96439452:C:G	1.95034e-06	-1.26262	-2.99234e-10
96439758	chr5:96439758:C:G	1.33097e-05	-1.03928e-10	0.657865
96439807	chr5:96439807:G:A	1.48891e-06	-1.53258	-2.99234e-10
96440401	chr5:96440401:C:A	6.24404e-07	-1.12128	-1.2803
96440402	chr5:96440402:T:C	4.98093e-06	-1.03928e-10	-0.325009
96440932	chr5:96440932:C:T	1.15731e-05	-1.03928e-10	0.51806
96441461	chr5:96441461:C:T	3.32106e-05	1.57224	-2.99234e-10
96441489	chr5:96441489:G:T	1.19635e-06	-1.5245	-0.226846
96441499	chr5:96441499:C:G	1.24052e-06	-1.52955	-0.185545
96441663	chr5:96441663:G:A	9.32517e-07	-1.5289	-0.471594
96442532	chr5:96442532:G:A	0.000474283	-1.03928e-10	4.23118
96442620	chr5:96442620:C:T	1.74447e-05	-0.279262	1.20767
96442670	chr5:96442670:C:G	1.92941e-06	-1.03928e-10	-1.27341
96442906	chr5:96442906:G:A	6.34446e-07	-1.20058	-1.18505
96442926	chr5:96442926:T:C	2.82051e-06	-1.03928e-10	-0.893709
96443005	chr5:96443005:G:A	4.62379e-07	-1.42171	-1.28029
96443036	chr5:96443036:A:G	6.40746e-07	-1.20866	-1.16709
96443149	chr5:96443149:A:G	3.87507e-06	-1.03928e-10	-0.576062
96443610	chr5:96443610:C:T	2.53375e-06	-1.03928e-10	-1.00092
96444752	chr5:96444752:TA:T	2.46002e-06	-1.03928e-10	-1.03046
96444849	chr5:96444849:T:C	3.14444e-06	-1.03928e-10	-0.784989
96445457	chr5:96445457:C:T	5.07038e-06	0.958411	-1.26562
96445468	chr5:96445468:A:C	4.71076e-06	0.890682	-1.27146
96445636	chr5:96445636:C:T	7.25721e-07	-1.41898	-0.832236
96445932	chr5:96445932:C:T	4.82959e-07	-1.51672	-1.14173
96446012	chr5:96446012:T:C	7.23063e-07	-1.43318	-0.821703
96446077	chr5:96446077:C:T	9.00871e-07	-1.53428	-0.500741
96446371	chr5:96446371:T:C	6.29928e-07	-1.50064	-0.892132
96446586	chr5:96446586:G:A	4.27035e-07	-1.53427	-1.24725
96446647	chr5:96446647:A:G	4.24634e-07	-1.52292	-1.26423
96446870	chr5:96446870:C:T	6.32557e-07	-1.49324	-0.895367
96446932	chr5:96446932:C:T	6.29821e-06	-1.03928e-10	-0.0903594
96446935	chr5:96446935:T:C	5.30681e-07	-1.31429	-1.24993
96446974	chr5:96446974:A:G	2.14451e-06	-1.03928e-10	-1.16772
96447497	chr5:96447497:C:T	1.54604e-06	-1.49493	-2.99234e-10
96447533	chr5:96447533:T:C	1.51673e-06	-1.51407	-2.99234e-10
96448223	chr5:96448223:A:C	4.31682e-06	-1.03928e-10	-0.468106
96448482	chr5:96448482:A:G	1.5218e-06	-1.51073	-2.99234e-10
96448751	chr5:96448751:A:G	2.07617e-06	-1.52515	0.325053
96448759	chr5:96448759:C:G	1.99899e-06	-1.03928e-10	-1.23798
96449110	chr5:96449110:T:A	2.99574e-05	-1.03928e-10	1.46915
96449142	chr5:96449142:GC:G	4.99853e-06	-1.03928e-10	-0.321482
96449379	chr5:96449379:G:A	2.6712e-05	-1.03928e-10	1.35449
96449409	chr5:96449409:A:G	3.1034e-05	-1.03928e-10	1.50446
96449773	chr5:96449773:GCCT:G	4.46291e-07	-1.46581	-1.2716
96450166	chr5:96450166:A:G	2.55304e-06	-1.03928e-10	-0.99334
96450173	chr5:96450173:G:A	2.31007e-05	-1.03928e-10	1.20924
96450336	chr5:96450336:C:T	2.44615e-05	-1.03928e-10	1.26647
96450694	chr5:96450694:C:T	2.48149e-06	-1.03928e-10	-1.02177
96450867	chr5:96450867:A:G	2.3891e-06	-1.03928e-10	-1.05971
96450991	chr5:96450991:G:C	2.31224e-05	-1.03928e-10	1.21018
96451115	chr5:96451115:CTGT:C	3.33197e-06	-1.03928e-10	-0.727061
96451189	chr5:96451189:A:C	4.1852e-07	-1.53404	-1.26761
96451945	chr5:96451945:T:C	2.38448e-06	-1.31963	0.257981
96451970	chr5:96451970:T:G	4.13469e-06	-1.47352	0.962303
96452113	chr5:96452113:C:T	1.11341e-06	-1.52836	-0.294836
96452306	chr5:96452306:C:A	6.73393e-07	-1.19969	-1.12636
96452323	chr5:96452323:G:A	7.04406e-07	-1.00118	-1.27985
96452548	chr5:96452548:G:A	1.49034e-06	-1.53162	-2.99234e-10
96453089	chr5:96453089:T:G	2.0814e-06	-1.19759	-2.99234e-10
96453106	chr5:96453106:A:G	1.08851e-05	-1.38543	1.8422
96453194	chr5:96453194:C:T	3.24683e-06	-1.03928e-10	-0.752946
96453342	chr5:96453342:G:A	1.22518e-05	-1.03928e-10	0.575051
96453553	chr5:96453553:T:A	1.18386e-05	-1.03928e-10	0.540741
96453865	chr5:96453865:A:T	1.70031e-05	-1.03928e-10	0.902768
96454114	chr5:96454114:A:G	8.46484e-07	-1.50615	-0.591137
96454183	chr5:96454183:C:T	7.19832e-07	-1.0587	-1.20067
96454541	chr5:96454541:A:T	1.92849e-06	-1.03928e-10	-1.27389
96455202	chr5:96455202:C:T	2.09791e-05	-1.03928e-10	1.1129
96455721	chr5:96455721:A:G	1.13641e-05	-1.03928e-10	0.49983
96455842	chr5:96455842:G:C	8.87566e-07	-1.43067	-0.619233
96455944	chr5:96455944:A:C	2.446e-06	-1.03928e-10	-1.03617
96455988	chr5:96455988:G:A	3.3435e-06	-1.49481	0.771203
96456094	chr5:96456094:T:C	1.6377e-05	-1.03928e-10	0.865252
96456419	chr5:96456419:T:A	1.54041e-06	-1.53232	0.0337446
96456547	chr5:96456547:A:T	3.2381e-06	-1.49256	0.736924
96456906	chr5:96456906:T:C	2.99331e-06	-1.03928e-10	-0.834246
96457038	chr5:96457038:T:C	3.39453e-06	-1.03928e-10	-0.70846
96457075	chr5:96457075:G:A	1.11197e-06	-0.96236	-0.862132
96457137	chr5:96457137:T:C	1.52842e-06	-1.53036	0.0239726
96457298	chr5:96457298:A:G	1.55166e-06	-1.4913	-2.99234e-10
96458024	chr5:96458024:T:C	1.04232e-05	-1.03928e-10	0.413412
96458077	chr5:96458077:A:G	1.27454e-06	-1.43164	-0.256403
96458115	chr5:96458115:G:A	9.73929e-06	-1.03928e-10	0.345542
96458718	chr5:96458718:A:T	7.06774e-07	-1.02549	-1.25218
96458898	chr5:96458898:G:A	5.88504e-07	-1.52126	-0.939536
96459069	chr5:96459069:G:A	2.34286e-06	-1.03928e-10	-1.07925
96459528	chr5:96459528:G:A	2.65392e-06	-1.03928e-10	-0.954589
96459569	chr5:96459569:G:A	2.10503e-06	-1.03928e-10	-1.18629
96459657	chr5:96459657:A:G	1.95209e-06	-1.03928e-10	-1.26172
96459727	chr5:96459727:C:T	2.37599e-06	-1.03928e-10	-1.06521
96459855	chr5:96459855:G:A	4.79424e-07	-1.39109	-1.27471
96459996	chr5:96459996:G:A	1.48648e-06	-1.53421	-2.99234e-10
96460249	chr5:96460249:G:T	6.10439e-07	-1.14739	-1.27682
96460354	chr5:96460354:A:G	3.35549e-06	-1.03928e-10	-0.720027
96460480	chr5:96460480:C:A	4.46783e-07	-1.53027	-1.20604
96460481	chr5:96460481:A:T	2.15716e-06	-1.03928e-10	-1.16183
96460504	chr5:96460504:C:G	6.72299e-06	-1.03928e-10	-0.0250923
96460579	chr5:96460579:A:T	1.44402e-05	-1.03928e-10	0.739388
96460944	chr5:96460944:T:TGC	1.61767e-06	-1.53419	0.0845528
96461047	chr5:96461047:C:T	5.3844e-07	-1.36381	-1.18589
96461276	chr5:96461276:G:A	2.61924e-06	-1.03928e-10	-0.967742
96461406	chr5:96461406:A:G	1.92124e-06	-1.03928e-10	-1.27766
96461459	chr5:96461459:T:G	6.77468e-07	-1.23536	-1.08466
96461851	chr5:96461851:A:G	7.79985e-07	-1.1528	-1.0263
96461986	chr5:96461986:C:T	2.67368e-06	-1.03928e-10	-0.94717
96462042	chr5:96462042:A:G	6.15764e-07	-1.23431	-1.1812
96462050	chr5:96462050:A:G	7.45157e-07	-1.12212	-1.10267
96462160	chr5:96462160:T:C	4.60621e-06	-1.03928e-10	-0.40322
96462216	chr5:96462216:T:C	5.0463e-06	-1.03928e-10	-0.31197
96462252	chr5:96462252:A:G	5.68457e-07	-1.24256	-1.25289
96462374	chr5:96462374:G:A	1.2892e-06	-1.53426	-0.142342
96462386	chr5:96462386:C:T	2.69304e-06	-1.03928e-10	-0.939953
96462503	chr5:96462503:T:C	2.84615e-06	-1.03928e-10	-0.884657
96462532	chr5:96462532:G:A	1.00597e-05	-1.03928e-10	0.377908
96462890	chr5:96462890:C:A	1.11694e-05	-1.03928e-10	0.482553
96462930	chr5:96462930:G:A	4.53129e-06	-1.03928e-10	-0.419619
96463352	chr5:96463352:G:C	4.70439e-07	-1.5263	-1.15841
96463474	chr5:96463474:T:A	4.93e-06	-1.03928e-10	-0.335287
96463740	chr5:96463740:AC:A	1.45386e-05	0.746185	-2.99234e-10
96463900	chr5:96463900:C:T	9.34751e-07	-1.46642	-0.531685
96463997	chr5:96463997:A:T	1.67997e-06	-1.27263	-0.139225
96464023	chr5:96464023:G:A	4.41981e-06	-1.03928e-10	-0.444529
96464729	chr5:96464729:T:C	2.8697e-06	-1.03928e-10	-0.876418
96464863	chr5:96464863:T:A	2.82791e-06	-1.03928e-10	-0.891086
96464921	chr5:96464921:G:T	2.83052e-06	-1.03928e-10	-0.890165
96465117	chr5:96465117:G:A	2.38903e-06	-1.05974	-2.99234e-10
96465163	chr5:96465163:A:G	3.39693e-06	-1.03928e-10	-0.707753
96465883	chr5:96465883:G:A	1.3313e-05	-1.03928e-10	0.658115
96466219	chr5:96466219:T:C	2.19347e-06	-1.03928e-10	-1.14514
96466263	chr5:96466263:T:C	5.39576e-07	-1.337	-1.2106
96466561	chr5:96466561:G:A	7.38513e-07	-1.52503	-0.708712
96466871	chr5:96466871:C:G	5.86063e-06	-1.03928e-10	-0.162368
96467022	chr5:96467022:G:A	6.15971e-06	-0.112597	-2.99234e-10
96467242	chr5:96467242:T:C	6.60208e-07	-1.49358	-0.852244
96467267	chr5:96467267:CTA:C	1.46683e-05	0.755065	-2.99234e-10
96467383	chr5:96467383:T:A	5.8525e-07	-1.45516	-1.01118
96467405	chr5:96467405:T:C	1.00502e-06	-0.770664	-1.15496
96467430	chr5:96467430:C:T	2.24507e-06	-0.990715	-0.131176
96467747	chr5:96467747:A:G	1.08971e-06	-1.47725	-0.36746
96467766	chr5:96467766:C:T	5.76082e-07	-1.23394	-1.24819
96467912	chr5:96467912:C:A	6.6802e-07	-1.47179	-0.862273
96467914	chr5:96467914:A:G	6.8665e-07	-1.11265	-1.19391
96467939	chr5:96467939:G:A	1.42958e-05	-1.03928e-10	0.72934
96467989	chr5:96467989:G:A	1.32907e-05	-1.03928e-10	0.656443
96468012	chr5:96468012:G:A	1.05147e-05	-1.03928e-10	0.422151
96468025	chr5:96468025:A:G	5.92683e-07	-1.52741	-0.926315
96468027	chr5:96468027:A:G	2.25742e-06	-1.03928e-10	-1.1164
96468075	chr5:96468075:A:G	2.64673e-06	-1.03928e-10	-0.9573
96468142	chr5:96468142:G:A	4.95319e-07	-1.3814	-1.25178
96468719	chr5:96468719:G:A	1.95127e-06	-1.03928e-10	-1.26214
96469100	chr5:96469100:A:C	8.81522e-07	-1.43141	-0.625317
96469135	chr5:96469135:G:A	6.41233e-07	-1.18512	-1.18987
96469381	chr5:96469381:A:C	4.90135e-07	-1.47106	-1.17264
96469945	chr5:96469945:G:A	1.13365e-06	-0.760717	-1.04447
96470050	chr5:96470050:T:C	5.29398e-07	-1.52235	-1.04429
96470521	chr5:96470521:G:A	1.53647e-06	-1.50114	-2.99234e-10
96471275	chr5:96471275:T:C	4.62497e-07	-1.47199	-1.22975
96471684	chr5:96471684:A:C	5.28073e-06	-1.03928e-10	-0.266561
96471983	chr5:96471983:C:A	7.66593e-07	-0.91923	-1.27719
96472027	chr5:96472027:A:G	1.83508e-06	-1.53365	0.210113
96472108	chr5:96472108:A:G	1.21349e-06	-1.42092	-0.316207
96472290	chr5:96472290:C:T	2.64604e-06	-1.53304	0.575483
96472364	chr5:96472364:G:A	2.67451e-06	-1.53006	0.583196
96472470	chr5:96472470:T:C	6.15216e-07	-1.38654	-1.02987
96472471	chr5:96472471:G:A	5.36597e-07	-1.27675	-1.27638
96472755	chr5:96472755:A:C	1.03579e-05	-1.03928e-10	0.407129
96473090	chr5:96473090:C:T	3.29594e-06	-1.03928e-10	-0.737934
96473535	chr5:96473535:A:C	6.51527e-07	-1.23258	-1.12648
96473624	chr5:96473624:C:T	7.3975e-07	-1.53428	-0.697792
96474121	chr5:96474121:T:C	1.15536e-06	-1.11077	-0.675446
96474237	chr5:96474237:G:A	5.234e-07	-1.30405	-1.27398
96474503	chr5:96474503:A:G	3.6182e-06	-1.03928e-10	-0.64465
96474606	chr5:96474606:G:A	2.07341e-06	-1.03928e-10	-1.20143
96474787	chr5:96474787:A:G	1.48851e-06	-1.53285	-2.99234e-10
96475206	chr5:96475206:A:C	2.45831e-06	-1.03928e-10	-1.03115
96475456	chr5:96475456:C:T	4.5946e-06	-1.03928e-10	-0.405745
96475543	chr5:96475543:G:A	2.51059e-06	-1.01011	-2.99234e-10
96475615	chr5:96475615:A:G	5.73876e-06	-1.03928e-10	-0.183382
96475910	chr5:96475910:G:A	1.24712e-06	-0.501642	-1.20815
96476150	chr5:96476150:T:C	8.12281e-07	-1.2024	-0.936135
96476584	chr5:96476584:G:A	5.30448e-07	-1.52951	-1.03515
96476814	chr5:96476814:C:T	1.49161e-06	-1.53077	-2.99234e-10
96477291	chr5:96477291:T:A	7.16118e-07	-1.18402	-1.08051
96477304	chr5:96477304:G:A	1.78277e-06	-1.35246	-2.99234e-10
96477350	chr5:96477350:CAT:C	5.02835e-07	-1.52283	-1.09529
96477573	chr5:96477573:C:T	5.39955e-07	-1.53242	-1.01447
96477589	chr5:96477589:T:C	8.90861e-07	-1.51869	-0.527508
96478133	chr5:96478133:G:A	2.43802e-06	-1.03928e-10	-1.03944
96478142	chr5:96478142:C:T	6.34805e-07	-1.24574	-1.13932
96478366	chr5:96478366:A:G	2.48143e-06	-1.02179	-2.99234e-10
96478629	chr5:96478629:C:A	1.06506e-06	-1.4236	-0.443999
96478742	chr5:96478742:G:A	4.13602e-07	-1.53428	-1.27919
96478785	chr5:96478785:C:A	6.55996e-07	-1.23801	-1.11421
96478995	chr5:96478995:G:A	4.52225e-07	-1.45381	-1.2704
96479244	chr5:96479244:A:G	8.37138e-07	-1.43655	-0.671843
96479430	chr5:96479430:C:G	3.05604e-06	-1.03928e-10	-0.813507
96479452	chr5:96479452:TA:T	4.48097e-07	-1.48416	-1.24921
96479693	chr5:96479693:C:T	1.1749e-06	-1.5179	-0.251548
96479740	chr5:96479740:AC:A	1.91781e-06	-1.03928e-10	-1.27944
96479742	chr5:96479742:C:A	1.91785e-06	-1.03928e-10	-1.27942
96480107	chr5:96480107:C:T	4.25053e-07	-1.51419	-1.27198
96480416	chr5:96480416:T:A	5.82203e-07	-1.41265	-1.05891
96481228	chr5:96481228:C:G	4.22263e-07	-1.51238	-1.28037
96481728	chr5:96481728:T:C	6.3633e-07	-1.53409	-0.84857
96481800	chr5:96481800:C:T	4.59872e-07	-1.43102	-1.27641
96481829	chr5:96481829:G:A	1.01292e-06	-1.46807	-0.449721
96482004	chr5:96482004:A:G	1.50683e-06	-1.52061	-2.99234e-10
96482141	chr5:96482141:T:G	1.98911e-06	-1.03928e-10	-1.24294
96482280	chr5:96482280:C:T	6.85363e-06	-1.03928e-10	-0.00584712
96482707	chr5:96482707:G:A	1.00899e-06	-1.45891	-0.462769
96482845	chr5:96482845:G:A	1.63156e-06	-1.53356	0.0924774
96482964	chr5:96482964:A:G	1.02382e-06	-1.43045	-0.476642
96482968	chr5:96482968:C:G	2.94852e-06	-1.03928e-10	-0.849322
96483002	chr5:96483002:G:A	6.87909e-06	-1.03928e-10	-0.00213986
96483137	chr5:96483137:C:T	9.54663e-07	-1.44159	-0.535429
96483198	chr5:96483198:C:T	8.141e-07	-1.39425	-0.742045
96483428	chr5:96483428:C:T	9.57477e-07	-1.43318	-0.540898
96483642	chr5:96483642:A:G	1.15166e-06	-1.43188	-0.35754
96483839	chr5:96483839:A:C	2.0873e-06	-1.03928e-10	-1.19476
96484579	chr5:96484579:T:A	2.93594e-05	-1.03928e-10	1.44899
96484582	chr5:96484582:G:T	3.07172e-05	-1.03928e-10	1.4942
96484592	chr5:96484592:T:C	1.01789e-06	-1.39217	-0.520727
96485334	chr5:96485334:A:G	8.51941e-07	-1.44769	-0.643174
96485598	chr5:96485598:C:G	1.56615e-06	-1.01776	-0.464243
96485613	chr5:96485613:G:A	4.00637e-06	-1.03928e-10	-0.542741
96485733	chr5:96485733:T:C	1.25378e-06	-1.48205	-0.222415
96485828	chr5:96485828:A:G	5.62821e-07	-1.387	-1.11842
96486008	chr5:96486008:C:T	0.000173147	-1.03928e-10	3.22352
96486233	chr5:96486233:A:C	2.30281e-06	-1.03928e-10	-1.09649
96486470	chr5:96486470:T:G	2.1582e-06	-1.03928e-10	-1.16135
96486702	chr5:96486702:T:G	5.97588e-07	-1.3956	-1.04988
96486886	chr5:96486886:T:C	5.7748e-07	-1.51417	-0.965532
96486918	chr5:96486918:A:G	3.03253e-06	-1.03928e-10	-0.821229
96487028	chr5:96487028:C:T	5.13281e-07	-1.52511	-1.07245
96487247	chr5:96487247:G:A	4.99796e-06	-1.03928e-10	-0.321597
96487397	chr5:96487397:G:A	2.59408e-06	-1.03928e-10	-0.977393
96487604	chr5:96487604:A:G	1.92437e-06	-1.27602	-2.99234e-10
96487838	chr5:96487838:G:A	1.54919e-06	-1.49289	-2.99234e-10
96488305	chr5:96488305:C:T	2.28203e-06	-0.93833	-0.16723
96488647	chr5:96488647:T:G	1.23619e-06	-1.45885	-0.259738
96488759	chr5:96488759:C:T	1.81518e-06	-1.33444	-2.99234e-10
96488963	chr5:96488963:A:G	6.67853e-07	-1.48561	-0.848701
96489053	chr5:96489053:G:C	2.93594e-06	-1.03928e-10	-0.853599
96489423	chr5:96489423:G:GA	7.69504e-06	-0.888577	0.998528
96489685	chr5:96489685:A:G	5.2329e-06	-1.42505	1.14939
96489701	chr5:96489701:T:C	2.20024e-06	-1.03928e-10	-1.14206
96489740	chr5:96489740:A:G	5.83829e-07	-1.49513	-0.973646
96490045	chr5:96490045:T:A	5.68953e-06	-1.38597	1.19397
96490651	chr5:96490651:A:T	2.11953e-06	-1.03928e-10	-1.17943
96490652	chr5:96490652:T:A	3.28811e-06	-1.03928e-10	-0.740311
96491078	chr5:96491078:G:T	5.83742e-07	-1.47985	-0.989076
96491212	chr5:96491212:A:G	7.78453e-07	-0.943327	-1.23775
96491252	chr5:96491252:G:A	2.03271e-06	-1.03928e-10	-1.22126
96491383	chr5:96491383:C:T	1.76835e-06	-1.21472	-0.14586
96491795	chr5:96491795:G:A	6.87004e-07	-1.03852	-1.26752
96492041	chr5:96492041:G:A	3.41238e-06	-1.03928e-10	-0.703214
96492132	chr5:96492132:A:G	5.27465e-06	-1.03928e-10	-0.267714
96492140	chr5:96492140:A:C	2.09726e-06	-1.03928e-10	-1.18999
96492472	chr5:96492472:G:A	7.09055e-07	-1.00484	-1.2696
96492970	chr5:96492970:A:G	2.96482e-06	-1.03928e-10	-0.843809
96493003	chr5:96493003:A:G	1.48647e-06	-1.53422	-2.99234e-10
96493150	chr5:96493150:A:G	5.65481e-06	-1.03928e-10	-0.198119
96493323	chr5:96493323:C:G	1.10256e-06	-0.580852	-1.25214
96493860	chr5:96493860:C:T	2.69131e-06	-1.03928e-10	-0.940599
96493881	chr5:96493881:A:G	1.9333e-06	-1.03928e-10	-1.2714
96494339	chr5:96494339:A:G	1.99477e-06	-1.03928e-10	-1.2401
96494423	chr5:96494423:G:T	4.43237e-07	-1.46468	-1.27959
96494928	chr5:96494928:T:C	1.96013e-06	-1.03928e-10	-1.25761
96494979	chr5:96494979:G:A	2.0615e-06	-1.03928e-10	-1.20719
96495001	chr5:96495001:T:C	9.24235e-05	-1.03928e-10	2.59576
96495489	chr5:96495489:G:A	5.10316e-07	-1.50784	-1.09551
96495852	chr5:96495852:T:A	1.9166e-06	-1.03928e-10	-1.28007
96496124	chr5:96496124:G:A	2.6776e-06	-1.03928e-10	-0.945704
96497268	chr5:96497268:C:T	2.20408e-06	-1.03928e-10	-1.14031
96497320	chr5:96497320:T:C	6.29554e-05	-1.03928e-10	2.2118
96497416	chr5:96497416:G:T	9.09297e-05	-1.03928e-10	2.57946
96497452	chr5:96497452:G:T	3.09827e-06	-1.03928e-10	-0.799781
96497456	chr5:96497456:A:G	3.10618e-06	-1.03928e-10	-0.797231
96497539	chr5:96497539:T:G	1.06683e-05	-1.03928e-10	0.436655
96497546	chr5:96497546:T:C	3.21665e-06	-1.03928e-10	-0.762284
96497706	chr5:96497706:C:T	3.00667e-06	-1.03928e-10	-0.829794
96497734	chr5:96497734:T:G	4.3172e-06	-1.03928e-10	-0.468017
96497800	chr5:96497800:C:A	1.94458e-06	-1.03928e-10	-1.26558
96497969	chr5:96497969:T:G	7.0282e-07	-1.30148	-0.9818
96497980	chr5:96497980:T:C	6.81489e-07	-1.04973	-1.26437
96498321	chr5:96498321:C:A	1.92699e-06	-1.03928e-10	-1.27467
96498608	chr5:96498608:T:C	2.22966e-06	-1.03928e-10	-1.12878
96498609	chr5:96498609:G:A	1.24725e-06	-1.51743	-0.192255
96498920	chr5:96498920:C:A	1.02743e-06	-0.690423	-1.21314
96499145	chr5:96499145:G:C	6.52234e-05	-1.03928e-10	2.24719
96499342	chr5:96499342:C:T	6.3923e-07	-1.49276	-0.885355
96499367	chr5:96499367:A:G	1.98392e-06	-1.03928e-10	-1.24555
96499374	chr5:96499374:C:T	1.91891e-06	-1.03928e-10	-1.27887
96499463	chr5:96499463:A:G	1.78431e-06	-1.43164	0.080043
96499605	chr5:96499605:C:T	2.83374e-06	-1.03928e-10	-0.889029
96499620	chr5:96499620:T:C	1.32414e-06	-1.11489	-0.534976
96499627	chr5:96499627:C:T	1.91601e-06	-1.03928e-10	-1.28038
96499716	chr5:96499716:A:G	1.91628e-06	-1.03928e-10	-1.28024
96500085	chr5:96500085:C:T	3.13183e-06	-1.03928e-10	-0.789009
96500162	chr5:96500162:C:T	5.78457e-06	-0.175432	-2.99234e-10
96500294	chr5:96500294:A:C	6.67594e-06	-1.01858	0.986469
96500902	chr5:96500902:G:A	3.67592e-06	-1.03928e-10	-0.628822
96501135	chr5:96501135:A:C	2.55453e-06	-1.03928e-10	-0.992757
96501201	chr5:96501201:C:A	2.41871e-06	-1.03928e-10	-1.04739
96501373	chr5:96501373:C:T	2.99325e-06	-1.03928e-10	-0.834265
96501629	chr5:96501629:A:G	8.89394e-07	-0.784234	-1.26361
96501737	chr5:96501737:C:G	0.000114765	-1.03928e-10	2.81226
96501787	chr5:96501787:C:A	3.03416e-06	-1.03928e-10	-0.82069
96501803	chr5:96501803:A:G	2.5197e-06	-1.03928e-10	-1.00648
96501968	chr5:96501968:C:A	5.63279e-07	-1.34422	-1.16038
96502128	chr5:96502128:G:A	3.95206e-06	-0.55639	-2.99234e-10
96502324	chr5:96502324:ATAT:A	4.9503e-06	-1.03928e-10	-0.331178
96502889	chr5:96502889:T:A	6.16666e-07	-1.24989	-1.16416
96503190	chr5:96503190:T:C	3.8345e-06	-1.03928e-10	-0.586585
96503233	chr5:96503233:T:G	2.13143e-06	-1.03928e-10	-1.17383
96503403	chr5:96503403:C:G	1.94667e-06	-1.03928e-10	-1.2645
96503447	chr5:96503447:A:T	1.9247e-06	-1.03928e-10	-1.27586
96503493	chr5:96503493:G:A	6.45893e-07	-1.21886	-1.14889
96503566	chr5:96503566:C:T	1.75265e-06	-1.47395	0.104453
96503617	chr5:96503617:A:G	1.91711e-06	-1.03928e-10	-1.27981
96503811	chr5:96503811:T:C	1.5422e-05	-1.03928e-10	0.805167
96504645	chr5:96504645:A:G	6.31041e-06	-1.03928e-10	-0.0884249
96505347	chr5:96505347:G:A	1.57708e-05	-1.03928e-10	0.827531
96505371	chr5:96505371:TCAGGAGGCTGATG:T	1.99865e-06	-1.03928e-10	-1.23815
96505412	chr5:96505412:G:A	2.0097e-06	-1.03928e-10	-1.23264
96505429	chr5:96505429:G:A	4.7762e-06	-1.03928e-10	-0.366981
96505484	chr5:96505484:A:T	2.69328e-06	-1.03928e-10	-0.939866
96505735	chr5:96505735:G:GT	2.10049e-05	-1.03928e-10	1.11413
96505783	chr5:96505783:C:T	1.91611e-06	-1.03928e-10	-1.28033
96505784	chr5:96505784:G:A	2.75606e-06	-1.03928e-10	-0.916822
96505979	chr5:96505979:A:G	3.57799e-06	-1.03928e-10	-0.655825
96506020	chr5:96506020:A:G	3.57799e-06	-1.03928e-10	-0.655825
96506153	chr5:96506153:G:A	1.91617e-06	-1.03928e-10	-1.2803
96506318	chr5:96506318:T:TGTTTTA	4.78616e-07	-1.46601	-1.20147
96506447	chr5:96506447:A:C	4.31114e-06	-1.03928e-10	-0.469423
96506506	chr5:96506506:T:C	2.94548e-06	-1.03928e-10	-0.850353
96506670	chr5:96506670:TC:T	2.54471e-06	-1.03928e-10	-0.99661
96506708	chr5:96506708:C:T	7.69678e-07	-0.922892	-1.26952
96506783	chr5:96506783:G:A	3.10925e-06	-0.796243	-2.99234e-10
96506987	chr5:96506987:G:T	1.12403e-05	-1.03928e-10	0.488877
96507088	chr5:96507088:G:A	2.94536e-06	-1.41652	0.566126
96507245	chr5:96507245:G:A	4.86053e-06	-0.78898	0.439501
96507252	chr5:96507252:A:G	2.24392e-06	-1.03928e-10	-1.1224
96507283	chr5:96507283:C:A	7.6693e-06	0.298521	-0.191921
96507951	chr5:96507951:T:C	1.19048e-06	-0.733787	-1.02248
96508059	chr5:96508059:C:T	1.3298e-06	-0.708437	-0.937159
96508233	chr5:96508233:G:A	2.13738e-06	-1.03928e-10	-1.17105
96508816	chr5:96508816:A:G	8.08074e-06	-1.03928e-10	0.158858
96509027	chr5:96509027:G:A	1.01223e-05	-1.03928e-10	0.38412
96509093	chr5:96509093:A:T	9.30885e-06	0.245602	0.0547371
96509117	chr5:96509117:T:C	4.1295e-06	-1.03928e-10	-0.51247
96509147	chr5:96509147:C:T	2.14792e-06	-1.03928e-10	-1.16613
96509217	chr5:96509217:G:A	9.27806e-07	-0.768161	-1.2374
96509250	chr5:96509250:A:C	2.1781e-06	-1.03928e-10	-1.15217
96509372	chr5:96509372:G:A	2.24707e-06	-1.03928e-10	-1.121
96509506	chr5:96509506:C:T	2.37397e-06	-1.03928e-10	-1.06606
96510011	chr5:96510011:A:G	2.60181e-06	-0.974419	-2.99234e-10
96510047	chr5:96510047:A:G	4.59987e-06	0.441817	-0.846415
96510143	chr5:96510143:T:C	1.99618e-06	-1.03928e-10	-1.23939
96510150	chr5:96510150:A:G	1.98521e-06	-1.03928e-10	-1.2449
96510443	chr5:96510443:A:C	3.2336e-06	0.487585	-1.24462
96510640	chr5:96510640:A:G	8.27777e-05	-1.03928e-10	2.48553
96510813	chr5:96510813:A:G	8.10446e-05	-1.03928e-10	2.46437
96511043	chr5:96511043:G:A	2.17143e-06	-1.15524	-2.99234e-10
96511208	chr5:96511208:G:A	1.73815e-06	-1.3778	-2.99234e-10
96511394	chr5:96511394:G:A	3.25359e-06	-1.03928e-10	-0.750865
96511434	chr5:96511434:AC:A	1.17028e-05	0.409681	0.119523
96511613	chr5:96511613:G:A	2.1504e-05	-1.03928e-10	1.13761
96511706	chr5:96511706:G:A	3.28938e-06	-1.03928e-10	-0.739926
96511874	chr5:96511874:C:T	3.19616e-06	-1.03928e-10	-0.768677
96511924	chr5:96511924:C:T	4.55338e-06	-1.03928e-10	-0.414755
96512309	chr5:96512309:C:T	1.49055e-06	-1.53148	-2.99234e-10
96512372	chr5:96512372:T:C	1.22364e-06	-0.714109	-1.01469
96512771	chr5:96512771:T:A	7.92603e-05	-1.03928e-10	2.44211
96512799	chr5:96512799:C:A	1.26648e-06	-0.710446	-0.98394
96512909	chr5:96512909:T:A	1.27575e-06	-0.730178	-0.956916
96513138	chr5:96513138:A:T	2.12552e-06	-1.03928e-10	-1.17661
96513512	chr5:96513512:A:G	1.9305e-06	-1.03928e-10	-1.27285
96513600	chr5:96513600:A:G	6.93025e-05	-1.03928e-10	2.30786
96513619	chr5:96513619:C:T	7.65877e-07	-0.927356	-1.27
96513644	chr5:96513644:C:T	9.88847e-07	-0.760399	-1.18144
96513776	chr5:96513776:A:T	6.56029e-07	-1.08204	-1.27013
96513883	chr5:96513883:T:C	3.43374e-06	0.442633	-1.13961
96514546	chr5:96514546:A:C	3.74733e-06	0.515675	-1.12526
96514901	chr5:96514901:G:A	3.50366e-06	-1.03928e-10	-0.676818
96515093	chr5:96515093:A:G	1.34993e-05	-1.03928e-10	0.672012
96515103	chr5:96515103:C:T	1.3294e-06	-0.446852	-1.19905
96515162	chr5:96515162:C:CA	4.88506e-07	-1.39653	-1.2505
96515330	chr5:96515330:T:C	1.9997e-06	-1.03928e-10	-1.23763
96515400	chr5:96515400:G:C	2.33657e-06	-1.03928e-10	-1.08194
96515989	chr5:96515989:G:T	2.04413e-06	-1.03928e-10	-1.21565
96516317	chr5:96516317:C:T	5.77561e-07	-1.21596	-1.26361
96516560	chr5:96516560:G:A	2.12242e-06	-1.17807	-2.99234e-10
96516841	chr5:96516841:G:A	0.000112312	-1.03928e-10	2.79065
96517005	chr5:96517005:C:T	8.21238e-06	-1.03928e-10	0.175017
96517065	chr5:96517065:G:C	1.99631e-06	-1.03928e-10	-1.23933
96517158	chr5:96517158:T:A	2.30738e-06	-1.09451	-2.99234e-10
96517205	chr5:96517205:T:TAA	4.86389e-07	-1.4013	-1.25007
96517488	chr5:96517488:C:A	2.13452e-06	-1.03928e-10	-1.17238
96517549	chr5:96517549:G:A	3.62477e-06	-1.03928e-10	-0.642836
96517831	chr5:96517831:G:T	1.10133e-05	-1.03928e-10	0.468479
96518126	chr5:96518126:TC:T	4.67385e-07	-1.53198	-1.15925
96518417	chr5:96518417:C:T	2.12598e-06	-1.03928e-10	-1.17639
96518781	chr5:96518781:G:A	4.17958e-06	-1.03928e-10	-0.500414
96519041	chr5:96519041:A:G	3.18163e-06	-1.03928e-10	-0.773232
96519339	chr5:96519339:T:C	1.08156e-05	-1.03928e-10	0.450364
96519387	chr5:96519387:G:C	1.23721e-06	-0.676187	-1.04158
96519731	chr5:96519731:C:T	2.23297e-06	-1.03928e-10	-1.12729
96519807	chr5:96519807:A:T	2.03496e-06	-1.03928e-10	-1.22015
96519872	chr5:96519872:A:G	2.80531e-06	-0.733489	-0.165623
96519961	chr5:96519961:A:C	6.04274e-06	0.205749	-0.337518
96520105	chr5:96520105:G:A	5.04748e-07	-1.35795	-1.25637
96520755	chr5:96520755:G:T	1.19076e-06	-0.537665	-1.21837
96520797	chr5:96520797:T:C	4.16881e-06	0.70048	-1.20347
96520975	chr5:96520975:A:G	6.53531e-06	0.161147	-0.214553
96521561	chr5:96521561:C:G	2.35326e-06	0.18944	-1.26426
96521580	chr5:96521580:CAT:C	3.0851e-06	-1.03928e-10	-0.804041
96521856	chr5:96521856:G:A	7.33617e-07	-1.0014	-1.23899
96521984	chr5:96521984:C:T	4.01881e-06	-1.03928e-10	-0.53964
96522059	chr5:96522059:C:T	3.97438e-06	0.725066	-1.27582
96522095	chr5:96522095:G:A	9.27072e-06	-1.03928e-10	0.296236
96522140	chr5:96522140:G:A	6.30763e-05	-1.03928e-10	2.21372
96522371	chr5:96522371:C:T	2.63131e-06	-1.03928e-10	-0.963143
96522554	chr5:96522554:A:G	1.49253e-06	-0.503273	-1.02688
96522604	chr5:96522604:AG:A	3.12597e-06	-1.03928e-10	-0.79088
96522611	chr5:96522611:A:G	6.38893e-07	-1.1247	-1.25394
96522816	chr5:96522816:A:G	3.16173e-06	-1.03928e-10	-0.779507
96522862	chr5:96522862:G:A	1.91637e-06	-1.03928e-10	-1.28019
96522878	chr5:96522878:T:A	1.93638e-06	-1.03928e-10	-1.2698
96523082	chr5:96523082:G:T	2.2076e-06	-1.03928e-10	-1.13872
96523133	chr5:96523133:A:G	1.94091e-06	-1.03928e-10	-1.26747
96523174	chr5:96523174:G:T	6.72075e-07	-1.06727	-1.26074
96523440	chr5:96523440:C:T	4.87807e-06	0.785745	-1.13162
96523577	chr5:96523577:G:A	1.53264e-05	0.79895	-2.99234e-10
96523899	chr5:96523899:A:G	9.31607e-06	0.0758212	0.225295
96523989	chr5:96523989:G:A	2.30326e-06	-1.03928e-10	-1.0963
96524146	chr5:96524146:G:A	8.16252e-05	-1.03928e-10	2.47151
96525143	chr5:96525143:A:C	3.36934e-06	-1.03928e-10	-0.715909
96525196	chr5:96525196:G:A	1.80024e-05	-1.03928e-10	0.959878
96525308	chr5:96525308:C:T	1.15006e-06	-0.517377	-1.27343
96525320	chr5:96525320:T:G	3.13952e-06	-1.03928e-10	-0.786554
96525325	chr5:96525325:G:A	5.98631e-06	0.10106	-0.242211
96525503	chr5:96525503:C:A	1.70489e-06	-0.707396	-0.689728
96525525	chr5:96525525:A:G	1.94706e-06	-1.03928e-10	-1.2643
96526442	chr5:96526442:A:T	1.94103e-06	-1.03928e-10	-1.26741
96526577	chr5:96526577:T:A	4.55521e-07	-1.46513	-1.25181
96526585	chr5:96526585:T:A	4.70915e-07	-1.4544	-1.2293
96526587	chr5:96526587:T:C	4.28839e-06	-1.03928e-10	-0.474714
96526990	chr5:96526990:T:C	4.2197e-06	-0.592774	0.101911
96527284	chr5:96527284:G:A	3.10105e-06	-1.03928e-10	-0.798884
96528470	chr5:96528470:G:T	1.9319e-06	-1.03928e-10	-1.27212
96528632	chr5:96528632:C:T	2.09695e-06	-1.03928e-10	-1.19014
96528681	chr5:96528681:T:C	2.0589e-06	-1.03928e-10	-1.20845
96528989	chr5:96528989:C:T	3.30143e-06	-0.787522	0.0512522
96529264	chr5:96529264:T:C	1.79449e-06	-1.3459	-2.99234e-10
96529502	chr5:96529502:T:C	0.000112513	-1.03928e-10	2.79244
96529662	chr5:96529662:G:A	4.85056e-05	-1.03928e-10	1.95105
96529796	chr5:96529796:T:C	7.82065e-06	0.654724	-0.528582
96529822	chr5:96529822:G:A	6.79776e-06	0.504299	-0.518331
96530215	chr5:96530215:C:T	7.86381e-07	-0.915375	-1.25556
96530257	chr5:96530257:G:A	2.99897e-06	-1.03928e-10	-0.832356
96530299	chr5:96530299:G:A	8.01859e-07	-0.88963	-1.26182
96530350	chr5:96530350:G:T	1.92521e-06	-1.03928e-10	-1.27559
96530504	chr5:96530504:T:G	2.11795e-06	-1.03928e-10	-1.18018
96530795	chr5:96530795:T:A	8.23737e-07	-0.974069	-1.15046
96530807	chr5:96530807:C:T	7.9174e-06	0.552045	-0.413608
96531221	chr5:96531221:G:A	3.02092e-06	-1.03928e-10	-0.825064
96531519	chr5:96531519:C:A	4.54226e-06	0.762679	-1.17988
96532204	chr5:96532204:C:A	1.97656e-06	-1.03928e-10	-1.24927
96532366	chr5:96532366:G:A	2.47357e-06	-1.03928e-10	-1.02496
96532637	chr5:96532637:A:G	1.95557e-06	-1.03928e-10	-1.25994
96532656	chr5:96532656:C:T	3.40323e-06	-0.705902	-2.99234e-10
96532685	chr5:96532685:G:A	1.33755e-06	-0.427699	-1.21209
96532775	chr5:96532775:C:T	3.28077e-06	-1.03928e-10	-0.742549
96532776	chr5:96532776:G:A	1.95191e-06	-1.26182	-2.99234e-10
96532805	chr5:96532805:G:A	1.17215e-06	-0.663583	-1.1082
96532918	chr5:96532918:G:A	1.46068e-06	-0.381958	-1.16976
96532968	chr5:96532968:T:C	3.20226e-06	-1.03928e-10	-0.766769
96533116	chr5:96533116:G:A	1.96136e-06	-1.03928e-10	-1.25699
96533313	chr5:96533313:G:A	3.85925e-06	-1.03928e-10	-0.580152
96533584	chr5:96533584:T:C	2.05736e-05	-1.03928e-10	1.09338
96533723	chr5:96533723:T:C	1.70626e-06	-0.667307	-0.729017
96533727	chr5:96533727:C:G	3.01578e-05	-1.03928e-10	1.47582
96533848	chr5:96533848:T:C	1.20047e-06	-0.471596	-1.27632
96534046	chr5:96534046:A:G	5.26731e-07	-1.3986	-1.17309
96534814	chr5:96534814:AAGAAAG:A	2.21299e-06	-1.13628	-2.99234e-10
96534833	chr5:96534833:G:A	1.91777e-06	-1.03928e-10	-1.27946
96534996	chr5:96534996:C:T	1.55073e-06	-0.212674	-1.27923
96535255	chr5:96535255:G:A	6.22032e-06	-0.102804	-2.99234e-10
96535672	chr5:96535672:A:C	4.8641e-07	-1.52441	-1.12692
96535787	chr5:96535787:T:A	1.30239e-06	-0.387366	-1.27905
96535862	chr5:96535862:T:C	1.92502e-06	-1.03928e-10	-1.27569
96536040	chr5:96536040:T:G	2.10805e-06	-1.18486	-2.99234e-10
96536395	chr5:96536395:C:G	2.61896e-06	-1.03928e-10	-0.967849
96536540	chr5:96536540:C:T	3.45961e-06	-1.03928e-10	-0.68947
96536707	chr5:96536707:G:A	3.73673e-06	-1.03928e-10	-0.612414
96536899	chr5:96536899:A:T	2.05516e-06	-0.143765	-1.06651
96537126	chr5:96537126:T:A	3.16703e-05	-1.03928e-10	1.52475
96538064	chr5:96538064:G:A	2.19003e-06	-0.055595	-1.09112
96538095	chr5:96538095:G:C	2.37233e-06	0.0236301	-1.09038
96538126	chr5:96538126:G:A	2.26083e-06	-0.0226014	-1.09229
96538323	chr5:96538323:G:A	1.66843e-06	-0.211025	-1.20772
96538328	chr5:96538328:A:G	1.65367e-06	-0.26527	-1.16236
96538359	chr5:96538359:A:T	3.32481e-06	-1.03928e-10	-0.729212
96538380	chr5:96538380:G:A	1.71468e-06	-0.234178	-1.15722
96538467	chr5:96538467:C:T	1.65289e-06	-0.279532	-1.14857
96538604	chr5:96538604:G:A	2.5675e-05	-1.03928e-10	1.31489
96538905	chr5:96538905:T:C	2.00804e-06	0.0307443	-1.26421
96539040	chr5:96539040:C:T	2.07068e-06	-1.20275	-2.99234e-10
96539067	chr5:96539067:A:G	2.50443e-06	-1.03928e-10	-1.01256
96539470	chr5:96539470:C:A	3.82385e-06	-1.03928e-10	-0.589367
96539479	chr5:96539479:A:G	2.80994e-06	-1.03928e-10	-0.897462
96539808	chr5:96539808:C:T	2.67552e-06	0.151516	-1.098
96539885	chr5:96539885:A:G	2.22238e-06	0.135649	-1.2677
96539891	chr5:96539891:G:C	2.29824e-06	0.170437	-1.26892
96540213	chr5:96540213:A:G	7.79367e-07	-1.41869	-0.761209
96540274	chr5:96540274:C:T	2.49853e-06	0.24478	-1.2597
96540365	chr5:96540365:T:C	2.23315e-06	0.133349	-1.26056
96540374	chr5:96540374:A:G	2.5113e-06	0.23854	-1.24837
96540392	chr5:96540392:A:G	3.8071e-06	-1.03928e-10	-0.593759
96540435	chr5:96540435:A:G	2.24441e-06	0.141656	-1.26384
96540928	chr5:96540928:A:G	7.09633e-06	-1.03928e-10	0.0289521
96541051	chr5:96541051:T:TC	1.92512e-06	-1.03928e-10	-1.27564
96541069	chr5:96541069:T:C	2.3402e-06	-1.03928e-10	-1.08039
96541169	chr5:96541169:G:A	5.77568e-07	-1.32806	-1.15149
96541250	chr5:96541250:A:C	2.75654e-05	-1.03928e-10	1.38594
96541397	chr5:96541397:C:A	1.08209e-06	-0.577412	-1.27432
96541457	chr5:96541457:C:T	9.80648e-06	-1.03928e-10	0.352418
96541498	chr5:96541498:G:C	1.56118e-06	-0.212532	-1.27265
96541625	chr5:96541625:C:G	3.87503e-06	-1.03928e-10	-0.576072
96541689	chr5:96541689:C:A	2.43158e-06	-1.03928e-10	-1.04208
96541743	chr5:96541743:C:A	2.76517e-05	-1.03928e-10	1.38906
96541839	chr5:96541839:G:A	7.13497e-07	-1.44705	-0.82115
96541869	chr5:96541869:A:G	1.76473e-06	-0.171716	-1.19091
96542184	chr5:96542184:C:T	2.79847e-06	-1.03928e-10	-0.901554
96542199	chr5:96542199:A:G	2.23542e-06	-0.200183	-0.926014
96542267	chr5:96542267:C:T	2.02752e-06	-0.176615	-1.0472
96542532	chr5:96542532:A:G	7.06398e-07	-1.00551	-1.27269
96542670	chr5:96542670:AAG:A	2.14164e-06	-0.208868	-0.960183
96542866	chr5:96542866:A:G	2.56724e-06	-1.03928e-10	-0.987796
96542971	chr5:96542971:A:G	2.1212e-06	-0.215066	-0.963579
96543386	chr5:96543386:T:TG	2.81072e-06	-1.03928e-10	-0.897187
96543592	chr5:96543592:G:A	2.12288e-06	-0.206563	-0.971291
96544153	chr5:96544153:A:G	2.93162e-06	-1.03928e-10	-0.85507
96544261	chr5:96544261:T:C	3.47147e-06	-1.03928e-10	-0.686046
96544374	chr5:96544374:C:T	6.18022e-06	-1.03928e-10	-0.109272
96544397	chr5:96544397:C:T	2.14805e-06	-0.184833	-0.981234
96544720	chr5:96544720:G:A	2.32415e-06	-0.141442	-0.945831
96544849	chr5:96544849:A:G	1.99762e-06	-0.261459	-0.977209
96544866	chr5:96544866:T:C	2.01294e-06	-0.269692	-0.96134
96545130	chr5:96545130:A:G	2.4045e-06	-1.03928e-10	-1.05328
96545349	chr5:96545349:C:T	2.31313e-05	-1.03928e-10	1.21056
96545353	chr5:96545353:T:C	2.19268e-06	-0.15499	-0.99051
96545494	chr5:96545494:T:C	1.73895e-06	-0.338102	-1.03924
96545679	chr5:96545679:C:T	1.61302e-06	-0.582855	-0.869663
96545720	chr5:96545720:G:A	1.32067e-06	-0.406576	-1.24591
96545740	chr5:96545740:A:G	2.27476e-06	-0.15303	-0.95572
96545781	chr5:96545781:T:G	1.74653e-06	-0.136135	-1.23686
96545794	chr5:96545794:C:T	2.14948e-06	-0.201358	-0.964044
96546313	chr5:96546313:G:A	1.73796e-06	-0.14013	-1.23778
96546417	chr5:96546417:G:A	2.11877e-06	-0.198199	-0.98159
96546458	chr5:96546458:A:G	2.325e-06	-0.916377	-0.170528
96546565	chr5:96546565:A:T	2.07251e-06	-0.185985	-1.01588
96546634	chr5:96546634:A:G	2.42659e-06	-1.03928e-10	-1.04414
96546732	chr5:96546732:C:T	5.55384e-07	-1.35932	-1.15941
96547572	chr5:96547572:T:C	2.40028e-06	-1.03928e-10	-1.05504
96547758	chr5:96547758:A:G	2.13472e-06	-0.13271	-1.03958
96547840	chr5:96547840:A:G	2.17673e-06	-0.0939476	-1.05885
96547986	chr5:96547986:T:TGTAA	4.87766e-07	-1.39575	-1.2528
96548143	chr5:96548143:C:A	1.01843e-06	-1.49235	-0.420018
96548153	chr5:96548153:G:A	2.1781e-06	-1.03928e-10	-1.15217
96548400	chr5:96548400:G:A	1.5666e-06	-1.10363	-0.378085
96548878	chr5:96548878:A:G	4.52214e-07	-1.44545	-1.27878
96549190	chr5:96549190:C:T	2.82348e-05	1.40993	-2.99234e-10
96549241	chr5:96549241:G:A	1.42023e-06	-0.351473	-1.22834
96549701	chr5:96549701:T:G	1.63842e-06	-1.52371	0.0868138
96549752	chr5:96549752:T:G	2.74508e-06	-1.03928e-10	-0.920814
96550087	chr5:96550087:T:C	5.54717e-07	-1.47709	-1.04283
96550229	chr5:96550229:G:A	4.35332e-07	-1.53004	-1.23223
96550439	chr5:96550439:A:G	6.54167e-07	-1.44636	-0.908654
96550451	chr5:96550451:T:C	6.07569e-07	-1.52963	-0.899284
96551230	chr5:96551230:C:A	5.9561e-07	-1.45357	-0.995224
96551486	chr5:96551486:G:A	6.40267e-07	-1.45537	-0.921123
96551864	chr5:96551864:C:T	4.42165e-07	-1.53388	-1.21282
96551907	chr5:96551907:G:A	5.63128e-07	-1.35737	-1.1475
96552112	chr5:96552112:T:C	2.38717e-06	-1.03928e-10	-1.06051
96552538	chr5:96552538:A:G	9.29175e-07	-1.53429	-0.469798
96552722	chr5:96552722:G:A	4.94812e-07	-1.52978	-1.10442
96552793	chr5:96552793:T:C	4.93111e-07	-1.51503	-1.12261
96552837	chr5:96552837:A:C	1.78335e-06	-1.35213	-2.99234e-10
96553789	chr5:96553789:T:G	4.61785e-07	-1.53336	-1.16992
96553980	chr5:96553980:C:G	2.32627e-06	-1.03928e-10	-1.08636
96554023	chr5:96554023:C:G	4.31963e-05	-1.03928e-10	1.83513
96554025	chr5:96554025:C:G	4.30734e-05	-1.03928e-10	1.83228
96554259	chr5:96554259:T:C	4.57893e-07	-1.48179	-1.22996
96554800	chr5:96554800:C:A	4.85903e-07	-1.51612	-1.13625
96554999	chr5:96554999:T:A	4.32802e-07	-1.53413	-1.23397
96555539	chr5:96555539:T:A	1.67868e-06	-1.50109	0.0884705
96555580	chr5:96555580:C:A	2.1815e-06	-1.03928e-10	-1.15061
96555582	chr5:96555582:C:T	2.57843e-06	-1.03928e-10	-0.983444
96555721	chr5:96555721:G:A	6.19708e-07	-1.53156	-0.877575
96555821	chr5:96555821:G:A	6.40657e-07	-1.43856	-0.937324
96556398	chr5:96556398:G:T	6.17056e-07	-1.53297	-0.880453
96556401	chr5:96556401:C:A	4.94142e-07	-1.52355	-1.11201
96556504	chr5:96556504:A:G	2.88482e-06	-1.03928e-10	-0.871163
96556831	chr5:96556831:A:G	4.36634e-07	-1.5328	-1.22648
96557471	chr5:96557471:T:C	4.82257e-07	-1.5171	-1.1428
96558088	chr5:96558088:C:A	4.16338e-07	-1.52767	-1.27921
96558157	chr5:96558157:C:T	6.17059e-07	-1.4026	-1.01082
96558373	chr5:96558373:A:G	2.44742e-06	-1.03928e-10	-1.03559
96558790	chr5:96558790:T:C	4.9292e-07	-1.52693	-1.1111
96558963	chr5:96558963:C:A	5.06017e-06	-1.03928e-10	-0.309225
96559004	chr5:96559004:C:A	5.85158e-07	-1.53232	-0.934178
96559105	chr5:96559105:G:A	4.76764e-06	-1.03928e-10	-0.368774
96559152	chr5:96559152:C:T	5.85939e-06	-1.03928e-10	-0.16258
96559155	chr5:96559155:C:G	1.49333e-06	-1.52962	-2.99234e-10
96559188	chr5:96559188:G:A	1.57315e-06	-1.47754	-2.99234e-10
96559224	chr5:96559224:G:A	6.11232e-07	-1.53127	-0.891634
96559241	chr5:96559241:A:C	2.56369e-06	-1.03928e-10	-0.989177
96559379	chr5:96559379:A:C	2.40873e-06	-1.03928e-10	-1.05153
96559713	chr5:96559713:G:A	5.66024e-07	-1.5302	-0.969547
96559759	chr5:96559759:C:T	6.48094e-07	-1.46052	-0.903824
96559960	chr5:96559960:A:C	2.97867e-06	-1.03928e-10	-0.839149
96560031	chr5:96560031:G:T	3.15392e-06	-1.03928e-10	-0.781978
96560277	chr5:96560277:G:A	4.75129e-07	-1.53419	-1.14061
96560346	chr5:96560346:A:C	2.46697e-06	-1.03928e-10	-1.02764
96561084	chr5:96561084:G:C	7.23201e-07	-1.52264	-0.732048
96561098	chr5:96561098:A:C	2.107e-06	-1.03928e-10	-1.18536
96561313	chr5:96561313:A:G	5.55495e-07	-1.53311	-0.985412
96561374	chr5:96561374:A:C	2.4657e-06	-1.03928e-10	-1.02815
96561935	chr5:96561935:GAC:G	7.01341e-07	-1.52748	-0.757904
96562041	chr5:96562041:C:T	6.96824e-06	-1.03928e-10	0.0107375
96562046	chr5:96562046:C:A	6.67631e-07	-1.41944	-0.915209
96562131	chr5:96562131:A:G	6.46586e-07	-1.53019	-0.836482
96562228	chr5:96562228:A:T	3.31182e-06	-1.03928e-10	-0.733127
96562415	chr5:96562415:C:A	5.84559e-07	-1.53305	-0.934472
96562643	chr5:96562643:A:G	2.76311e-06	-1.53417	0.619901
96562980	chr5:96562980:AG:A	2.96724e-06	-1.53006	0.687064
96563065	chr5:96563065:G:A	2.63013e-06	-1.53418	0.570586
96563078	chr5:96563078:C:G	4.21493e-07	-1.53425	-1.26033
96563243	chr5:96563243:A:G	1.91231e-06	-1.51594	0.233632
96563275	chr5:96563275:G:T	2.71193e-06	-1.03928e-10	-0.932965
96563292	chr5:96563292:G:T	2.63761e-06	-1.53414	0.573386
96563723	chr5:96563723:C:T	2.9781e-06	-1.49424	0.654898
96563724	chr5:96563724:G:A	2.33672e-06	-1.03928e-10	-1.08188
96563813	chr5:96563813:A:G	1.69145e-06	-1.51599	0.110952
96563960	chr5:96563960:T:A	1.9492e-06	-1.03928e-10	-1.26321
96564007	chr5:96564007:A:T	1.06322e-05	-1.03928e-10	0.433262
96564210	chr5:96564210:G:A	1.95921e-06	-1.03928e-10	-1.25808
96564798	chr5:96564798:C:T	2.0742e-06	-1.20105	-2.99234e-10
96564930	chr5:96564930:C:T	6.23531e-07	-1.13688	-1.2661
96565286	chr5:96565286:G:T	5.55401e-07	-1.27653	-1.24216
96565631	chr5:96565631:G:A	2.56333e-06	-1.03928e-10	-0.98932
96565699	chr5:96565699:C:T	6.61389e-07	-1.49084	-0.853199
96565700	chr5:96565700:T:TAAG	5.16412e-07	-1.42411	-1.16736
96565710	chr5:96565710:C:T	4.14816e-07	-1.53392	-1.27663
96565725	chr5:96565725:C:T	5.14306e-07	-1.5129	-1.08266
96565741	chr5:96565741:G:A	1.6943e-06	-1.40336	-2.99234e-10
96566188	chr5:96566188:T:C	2.59175e-06	-1.50888	0.530589
96566243	chr5:96566243:C:A	1.91667e-06	-1.03928e-10	-1.28003
96566412	chr5:96566412:A:G	2.70384e-06	-1.03928e-10	-0.935953
96566839	chr5:96566839:T:C	1.93174e-06	-1.03928e-10	-1.27221
96566923	chr5:96566923:GT:G	2.19595e-06	-1.03928e-10	-1.14401
96567285	chr5:96567285:A:C	8.30243e-07	-1.48501	-0.631657
96567407	chr5:96567407:G:A	2.21388e-06	-1.03928e-10	-1.13588
96567571	chr5:96567571:T:G	4.61251e-07	-1.42886	-1.27558
96567683	chr5:96567683:T:A	7.72779e-07	-1.48868	-0.699708
96567684	chr5:96567684:C:A	7.72367e-07	-1.48471	-0.704215
96567892	chr5:96567892:C:T	2.97005e-06	-1.03928e-10	-0.842047
96568137	chr5:96568137:T:TA	2.56247e-06	-1.03928e-10	-0.989652
96568600	chr5:96568600:C:A	1.94787e-06	-1.03928e-10	-1.26389
96568986	chr5:96568986:C:A	1.69052e-06	-1.52804	0.122452
96569082	chr5:96569082:T:A	1.78356e-06	-1.35201	-2.99234e-10
96569173	chr5:96569173:C:T	2.36659e-06	-1.03928e-10	-1.06918
96569337	chr5:96569337:A:G	4.26922e-07	-1.52123	-1.26055
96569874	chr5:96569874:A:G	1.80713e-06	-1.33888	-2.99234e-10
96570622	chr5:96570622:G:C	2.95839e-06	-1.03928e-10	-0.84598
96570669	chr5:96570669:T:C	4.13852e-07	-1.53346	-1.27942
96571017	chr5:96571017:A:G	4.14099e-07	-1.53262	-1.27966
96571094	chr5:96571094:AT:A	1.69116e-06	-1.40521	-2.99234e-10
96571397	chr5:96571397:C:T	6.13675e-06	-1.53138	1.41505
96571559	chr5:96571559:G:A	7.04127e-06	-1.30367	1.32483
96571673	chr5:96571673:A:G	2.02112e-06	-1.22697	-2.99234e-10
96571883	chr5:96571883:A:G	2.27078e-06	-1.03928e-10	-1.1105
96571962	chr5:96571962:A:T	2.56053e-06	-1.03928e-10	-0.99041
96572300	chr5:96572300:G:A	1.49121e-05	-1.48258	2.25413
96572496	chr5:96572496:CT:C	6.08714e-07	-1.3742	-1.05283
96572546	chr5:96572546:T:C	2.38373e-06	-1.03928e-10	-1.06196
96572618	chr5:96572618:C:T	6.74127e-07	-1.52094	-0.804019
96572677	chr5:96572677:A:G	2.4174e-06	-1.03928e-10	-1.04793
96573433	chr5:96573433:C:A	6.28917e-07	-1.13073	-1.26365
96573706	chr5:96573706:T:C	4.16264e-07	-1.53379	-1.27327
96573961	chr5:96573961:C:T	1.32604e-05	-1.03928e-10	0.654155
96573976	chr5:96573976:T:C	3.03938e-06	-1.05834	0.239373
96574761	chr5:96574761:A:G	4.27848e-06	-1.03928e-10	-0.477027
96574936	chr5:96574936:T:A	1.9303e-06	-1.03928e-10	-1.27295
96575076	chr5:96575076:T:A	1.95649e-06	-1.03928e-10	-1.25948
96575171	chr5:96575171:T:C	1.91629e-06	-1.03928e-10	-1.28023
96575297	chr5:96575297:C:T	1.95551e-06	-1.03928e-10	-1.25998
96575546	chr5:96575546:GCTAT:G	1.94733e-06	-1.03928e-10	-1.26417
96575698	chr5:96575698:A:T	2.22454e-06	-0.223269	-0.907806
96575711	chr5:96575711:C:G	1.79437e-05	-1.03928e-10	0.956613
96576171	chr5:96576171:T:C	3.34076e-06	-0.724428	-2.99234e-10
96576871	chr5:96576871:A:ACT	5.17392e-07	-1.53312	-1.05646
96576872	chr5:96576872:G:T	5.18401e-07	-1.53208	-1.05556
96577136	chr5:96577136:T:C	1.51137e-06	-1.51761	-2.99234e-10
96577289	chr5:96577289:T:A	4.92612e-06	-1.03928e-10	-0.336074
96577592	chr5:96577592:T:C	4.22766e-07	-1.51346	-1.2781
96577932	chr5:96577932:A:G	2.44657e-06	-1.03928e-10	-1.03594
96578512	chr5:96578512:CTTTTA:C	1.92101e-06	-1.03928e-10	-1.27777
96579014	chr5:96579014:A:C	2.24202e-06	-1.03928e-10	-1.12325
96579096	chr5:96579096:G:C	4.21042e-07	-1.51566	-1.27999
96579946	chr5:96579946:G:A	5.16581e-07	-1.53321	-1.05794
96580019	chr5:96580019:G:A	2.27638e-06	-1.03928e-10	-1.10804
96580936	chr5:96580936:T:C	3.76544e-06	-0.60476	-2.99234e-10
96580940	chr5:96580940:C:A	5.64698e-07	-1.28788	-1.21421
96581327	chr5:96581327:C:G	2.6295e-06	-1.03928e-10	-0.963832
96581706	chr5:96581706:T:C	4.50727e-07	-1.48888	-1.23864
96581714	chr5:96581714:C:T	1.98805e-06	-0.827757	-0.415716
96581794	chr5:96581794:G:A	2.52871e-06	-1.03928e-10	-1.00291
96581880	chr5:96581880:A:G	1.93422e-06	-1.03928e-10	-1.27092
96582022	chr5:96582022:T:C	3.36181e-06	-1.03928e-10	-0.718146
96582064	chr5:96582064:A:C	2.18554e-06	-1.03928e-10	-1.14876
96582199	chr5:96582199:A:AAAAAG	1.94823e-06	-1.03928e-10	-1.2637
96582261	chr5:96582261:G:A	1.77939e-06	-1.35436	-2.99234e-10
96582672	chr5:96582672:A:C	1.99143e-06	-1.03928e-10	-1.24177
96582842	chr5:96582842:A:G	1.92862e-06	-1.03928e-10	-1.27382
96583362	chr5:96583362:G:C	2.24327e-06	-1.03928e-10	-1.12269
96583487	chr5:96583487:C:T	1.37707e-06	-1.38721	-0.22346
96583510	chr5:96583510:G:A	4.01152e-06	-1.53428	0.992828
96583633	chr5:96583633:T:C	2.42508e-06	-1.03928e-10	-1.04476
96583778	chr5:96583778:C:T	2.50845e-06	-1.03928e-10	-1.01096
96583792	chr5:96583792:T:C	2.2949e-06	-1.03928e-10	-1.09994
96584183	chr5:96584183:T:A	1.21813e-06	-0.465555	-1.26776
96584370	chr5:96584370:C:T	2.13509e-06	-1.03928e-10	-1.17212
96584681	chr5:96584681:AAGAAGCTGGGGTCATTAGAATCC:A	7.0169e-07	-1.50361	-0.781284
96584722	chr5:96584722:G:T	2.25357e-06	-1.11811	-2.99234e-10
96585024	chr5:96585024:A:G	1.95753e-06	-1.03928e-10	-1.25894
96585142	chr5:96585142:T:C	2.80305e-06	-1.03928e-10	-0.899918
96585829	chr5:96585829:T:C	1.92398e-06	-1.03928e-10	-1.27623
96585953	chr5:96585953:G:T	2.77468e-06	-1.03928e-10	-0.91009
96586130	chr5:96586130:C:T	1.93264e-06	-1.03928e-10	-1.27174
96586216	chr5:96586216:T:C	2.13371e-06	-1.03928e-10	-1.17276
96586628	chr5:96586628:TG:T	6.62535e-06	-1.5237	1.48398
96586869	chr5:96586869:C:T	1.91674e-06	-1.03928e-10	-1.28
96586942	chr5:96586942:G:A	9.99133e-06	-1.16918	1.54027
96587449	chr5:96587449:G:C	2.28438e-06	-1.03928e-10	-1.10453
96587614	chr5:96587614:A:G	3.93151e-06	-1.03928e-10	-0.561603
96587719	chr5:96587719:A:G	2.28438e-06	-1.03928e-10	-1.10453
96587880	chr5:96587880:T:C	1.66817e-06	-1.14047	-0.278431
96588119	chr5:96588119:A:G	2.29584e-06	-1.2248	0.125273
96588132	chr5:96588132:G:A	7.30373e-07	-1.03161	-1.21321
96588488	chr5:96588488:C:T	2.22464e-06	-1.03928e-10	-1.13103
96588848	chr5:96588848:T:C	7.87816e-07	-0.926219	-1.2429
96588939	chr5:96588939:T:C	1.91633e-06	-1.03928e-10	-1.28022
96589038	chr5:96589038:C:T	6.46658e-06	-1.53393	1.46995
96589341	chr5:96589341:T:A	7.20932e-07	-0.984368	-1.27347
96590264	chr5:96590264:G:T	7.14883e-06	-1.52584	1.56216
96590296	chr5:96590296:T:G	2.18063e-06	-1.03928e-10	-1.15101
96590683	chr5:96590683:A:G	1.97857e-06	-1.24825	-2.99234e-10
96590832	chr5:96590832:A:C	7.06912e-07	-1.00329	-1.27419
96591027	chr5:96591027:T:C	2.16658e-06	-1.03928e-10	-1.15747
96591126	chr5:96591126:AT:GT	2.05141e-06	-1.03928e-10	-1.2121
96591355	chr5:96591355:T:A	6.43014e-07	-1.11287	-1.25935
96591403	chr5:96591403:T:TA	3.14286e-06	-1.03928e-10	-0.785492
96591505	chr5:96591505:G:A	1.93272e-06	-1.03928e-10	-1.2717
96592332	chr5:96592332:T:C	7.2263e-07	-0.979717	-1.27577
96592547	chr5:96592547:C:T	7.18232e-07	-0.982332	-1.27926
96592870	chr5:96592870:T:A	6.57215e-07	-1.10266	-1.24771
96592956	chr5:96592956:A:G	1.91597e-06	-1.37736	0.0969596
96593008	chr5:96593008:G:A	6.58649e-07	-1.08958	-1.25861
96593034	chr5:96593034:G:T	9.6004e-07	-1.47532	-0.496084
96593231	chr5:96593231:T:C	3.0256e-06	-1.03928e-10	-0.823516
96593430	chr5:96593430:T:C	6.56219e-07	-1.10787	-1.24401
96593631	chr5:96593631:A:G	5.83128e-07	-1.22097	-1.24901
96594120	chr5:96594120:G:T	6.72441e-07	-1.08335	-1.24411
96594373	chr5:96594373:T:C	2.82555e-06	-1.03928e-10	-0.891924
96594697	chr5:96594697:CA:C	3.335e-06	-1.03928e-10	-0.726152
96595027	chr5:96595027:A:G	4.69947e-06	-0.383176	-2.99234e-10
96595132	chr5:96595132:C:T	3.55353e-06	-1.03928e-10	-0.662685
96595224	chr5:96595224:C:T	7.44985e-07	-1.02196	-1.20305
96595784	chr5:96595784:G:A	1.49798e-06	-1.52651	-2.99234e-10
96596533	chr5:96596533:G:C	2.84555e-06	-1.03928e-10	-0.884869
96596815	chr5:96596815:G:A	2.64924e-06	0.157935	-1.11429
96597291	chr5:96597291:A:T	1.66971e-06	-1.5033	0.085328
96597380	chr5:96597380:T:C	3.53064e-06	-1.03928e-10	-0.669145
96597458	chr5:96597458:A:T	1.76094e-06	-1.42507	0.0602906
96597596	chr5:96597596:C:T	1.46778e-06	-1.46049	-0.0863847
96597878	chr5:96597878:C:T	4.74805e-07	-1.52776	-1.14772
96598616	chr5:96598616:A:G	1.91824e-06	-1.03928e-10	-1.27922
96598628	chr5:96598628:ATAGT:A	6.77731e-06	-1.03928e-10	-0.0170455
96598710	chr5:96598710:G:A	3.02068e-06	-1.03928e-10	-0.825144
96598875	chr5:96598875:ATTGT:A	1.96525e-06	-1.03928e-10	-1.25501
96599069	chr5:96599069:G:A	1.97356e-06	-1.03928e-10	-1.25079
96599074	chr5:96599074:A:G	1.93262e-06	-1.03928e-10	-1.27175
96599224	chr5:96599224:T:C	2.07416e-06	-1.52659	0.325518
96599319	chr5:96599319:C:T	2.17106e-06	-1.15541	-2.99234e-10
96599706	chr5:96599706:G:A	2.46474e-06	-1.03928e-10	-1.02854
96600704	chr5:96600704:G:A	5.19297e-06	-1.03928e-10	-0.28332
96600724	chr5:96600724:A:G	4.59261e-07	-1.53	-1.17876
96601213	chr5:96601213:A:G	1.09483e-06	-1.23234	-0.607683
96601216	chr5:96601216:A:G	1.99665e-06	-1.03928e-10	-1.23915
96601361	chr5:96601361:C:T	2.00681e-06	-1.03928e-10	-1.23408
96601380	chr5:96601380:C:T	2.11301e-06	-1.03928e-10	-1.18251
96601427	chr5:96601427:C:T	2.42626e-06	-1.03928e-10	-1.04427
96601700	chr5:96601700:T:A	3.67465e-06	-1.53045	0.901285
96602182	chr5:96602182:T:C	4.58355e-07	-1.51896	-1.19178
96602202	chr5:96602202:A:G	4.2025e-07	-1.51812	-1.27941
96602273	chr5:96602273:AT:A	4.58317e-07	-1.51615	-1.19467
96602308	chr5:96602308:A:G	4.52082e-07	-1.5208	-1.20372
96602665	chr5:96602665:G:A	1.99063e-06	-1.03928e-10	-1.24217
96602902	chr5:96602902:T:G	4.46715e-07	-1.51146	-1.225
96602911	chr5:96602911:G:A	4.44928e-07	-1.50509	-1.23538
96602976	chr5:96602976:T:A	4.44932e-07	-1.50693	-1.23353
96603048	chr5:96603048:A:G	4.42972e-07	-1.51181	-1.23306
96603100	chr5:96603100:G:A	4.48371e-07	-1.50156	-1.2312
96603204	chr5:96603204:T:C	4.45549e-07	-1.50968	-1.22939
96603403	chr5:96603403:T:C	4.48602e-07	-1.50579	-1.22645
96603405	chr5:96603405:TA:T	2.27109e-06	-1.03928e-10	-1.11037
96603496	chr5:96603496:T:C	4.48871e-07	-1.5077	-1.22395
96603568	chr5:96603568:A:G	4.48231e-07	-1.50545	-1.22762
96603909	chr5:96603909:G:T	2.49828e-06	-1.03928e-10	-1.01502
96604006	chr5:96604006:C:T	7.899e-06	-1.03928e-10	0.13611
96604034	chr5:96604034:A:G	4.44767e-07	-1.50897	-1.23186
96604044	chr5:96604044:C:T	4.87305e-06	-1.52847	1.18156
96604045	chr5:96604045:G:A	0.000329246	-1.03928e-10	3.86618
96604118	chr5:96604118:C:T	2.92035e-06	-1.03928e-10	-0.858923
96604213	chr5:96604213:C:A	2.55038e-06	-1.03928e-10	-0.994383
96604617	chr5:96604617:G:A	2.54209e-06	-1.03928e-10	-0.99764
96604936	chr5:96604936:G:A	8.16777e-06	-1.03928e-10	0.16957
96605199	chr5:96605199:G:C	2.0653e-06	-1.03928e-10	-1.20535
96605320	chr5:96605320:A:G	7.36092e-06	-1.03928e-10	0.0655589
96605561	chr5:96605561:C:T	4.21301e-07	-1.5197	-1.27533
96605648	chr5:96605648:T:C	2.01382e-06	-1.03928e-10	-1.23059
96605649	chr5:96605649:A:C	5.21243e-06	-1.03928e-10	-0.27958
96605661	chr5:96605661:C:T	2.33282e-06	-1.47944	0.395891
96605679	chr5:96605679:CCAAA:C	5.7593e-07	-1.45314	-1.02925
96605944	chr5:96605944:A:C	1.83796e-06	-1.49116	0.16919
96606840	chr5:96606840:C:G	4.79101e-07	-1.47931	-1.18716
96607054	chr5:96607054:C:T	2.07203e-06	-1.03928e-10	-1.2021
96607075	chr5:96607075:T:G	1.92079e-06	-1.03928e-10	-1.27789
96607145	chr5:96607145:G:A	1.94774e-06	-1.03928e-10	-1.26395
96607220	chr5:96607220:G:A	4.71675e-07	-1.47738	-1.20471
96607282	chr5:96607282:C:T	2.56208e-06	-1.03928e-10	-0.989808
96607573	chr5:96607573:A:T	2.99597e-06	-1.50765	0.674291
96607757	chr5:96607757:C:T	4.45799e-07	-1.49277	-1.24575
96607761	chr5:96607761:G:A	4.3459e-07	-1.52984	-1.23414
96607925	chr5:96607925:T:C	4.3967e-07	-1.49024	-1.26212
96607965	chr5:96607965:A:T	1.9231e-06	-1.03928e-10	-1.27669
96608041	chr5:96608041:A:AG	9.91262e-07	-1.51836	-0.42104
96608236	chr5:96608236:A:T	1.95497e-06	-1.03928e-10	-1.26025
96608275	chr5:96608275:T:C	1.74989e-06	-1.37108	-2.99234e-10
96608440	chr5:96608440:A:G	1.49856e-06	-1.52612	-2.99234e-10
96608605	chr5:96608605:T:C	1.95095e-06	-1.03928e-10	-1.26231
96608663	chr5:96608663:G:T	8.95917e-07	-1.51654	-0.523996
96608678	chr5:96608678:T:C	1.79719e-06	-1.45047	0.106066
96609072	chr5:96609072:G:A	1.84167e-06	-1.51894	0.198992
96609138	chr5:96609138:C:A	2.47572e-06	-1.50938	0.485287
96609408	chr5:96609408:AG:A	4.59199e-07	-1.5085	-1.2004
96609504	chr5:96609504:T:G	3.33493e-05	-1.03928e-10	1.57641
96609590	chr5:96609590:C:T	1.80431e-06	-1.52528	0.18483
96609615	chr5:96609615:T:C	1.77833e-06	-1.51844	0.163486
96609837	chr5:96609837:AT:A	1.79921e-06	-1.52655	0.183269
96609856	chr5:96609856:T:C	1.95571e-06	-1.03928e-10	-1.25987
96609877	chr5:96609877:G:T	1.96359e-06	-1.03928e-10	-1.25585
96609908	chr5:96609908:C:G	2.00349e-06	-1.03928e-10	-1.23574
96610012	chr5:96610012:A:G	1.98789e-06	-1.03928e-10	-1.24355
96610196	chr5:96610196:T:C	5.74843e-06	-1.03928e-10	-0.181698
96610323	chr5:96610323:C:T	1.63488e-06	-1.01902	-0.420036
96610386	chr5:96610386:G:A	1.91619e-06	-1.03928e-10	-1.28029
96610442	chr5:96610442:G:A	1.98401e-06	-1.03928e-10	-1.24551
96610553	chr5:96610553:A:G	1.23558e-06	-0.852603	-0.866484
96610670	chr5:96610670:G:A	2.26106e-06	-1.03928e-10	-1.11479
96610745	chr5:96610745:A:G	1.9537e-06	-1.03928e-10	-1.2609
96611381	chr5:96611381:G:A	2.62857e-06	-1.03928e-10	-0.964186
96611418	chr5:96611418:A:G	2.66685e-06	-1.03928e-10	-0.949729
96611473	chr5:96611473:G:A	3.41725e-06	-1.03928e-10	-0.701789
96611564	chr5:96611564:CTT:C	9.43516e-07	-1.524	-0.464772
96611663	chr5:96611663:G:C	1.9162e-06	-1.03928e-10	-1.28028
96611878	chr5:96611878:CA:C	2.00754e-06	-1.03928e-10	-1.23372
96612102	chr5:96612102:G:A	5.5501e-06	-1.4836	1.26679
96612128	chr5:96612128:G:A	8.95552e-07	-1.52169	-0.519252
96612642	chr5:96612642:C:T	2.97639e-06	-0.36383	-0.476084
96613213	chr5:96613213:A:G	1.95464e-06	-1.03928e-10	-1.26042
96613254	chr5:96613254:T:C	1.47158e-06	-1.03767	-0.506622
96613298	chr5:96613298:T:C	3.59447e-06	-0.018323	-0.632906
96613460	chr5:96613460:T:A	2.74722e-06	-1.03928e-10	-0.920035
96613683	chr5:96613683:T:C	2.25807e-06	-1.03928e-10	-1.11611
96613731	chr5:96613731:T:C	1.95269e-06	-1.03928e-10	-1.26142
96613732	chr5:96613732:C:A	1.95269e-06	-1.03928e-10	-1.26142
96613936	chr5:96613936:C:T	2.03052e-06	-1.03928e-10	-1.22233
96614020	chr5:96614020:T:C	2.14869e-06	-1.03928e-10	-1.16577
96614023	chr5:96614023:G:T	1.42842e-06	-1.06796	-0.506098
96614398	chr5:96614398:A:G	1.57956e-06	-0.989448	-0.484031
96614692	chr5:96614692:C:T	2.61517e-06	-1.03928e-10	-0.969297
96614894	chr5:96614894:A:G	1.48805e-06	-1.53316	-2.99234e-10
96614919	chr5:96614919:GC:G	8.1111e-06	-0.0209737	0.183582
96615283	chr5:96615283:A:G	1.97271e-06	-1.03928e-10	-1.25122
96615312	chr5:96615312:C:G	4.35069e-07	-1.49622	-1.26665
96615607	chr5:96615607:G:C	8.48046e-06	0.0595244	0.147615
96615872	chr5:96615872:G:A	5.34261e-06	0.157167	-0.412078
96616080	chr5:96616080:GGTGTTC:G	4.31868e-07	-1.48987	-1.28039
96616139	chr5:96616139:C:T	2.15896e-06	-1.03928e-10	-1.161
96616140	chr5:96616140:G:A	1.95213e-06	-1.03928e-10	-1.2617
96616179	chr5:96616179:G:T	2.63087e-06	-1.03928e-10	-0.963312
96616696	chr5:96616696:A:G	1.91769e-06	-1.03928e-10	-1.2795
96616765	chr5:96616765:C:T	2.08689e-06	-1.03928e-10	-1.19495
96616773	chr5:96616773:C:T	1.93116e-06	-1.03928e-10	-1.2725
96617136	chr5:96617136:T:C	4.2105e-06	-1.33609	0.843046
96617198	chr5:96617198:T:C	4.47349e-06	-1.03928e-10	-0.432458
96617268	chr5:96617268:G:A	3.89449e-06	-1.03928e-10	-0.571064
96617481	chr5:96617481:A:G	2.83878e-06	-1.03928e-10	-0.887251
96617510	chr5:96617510:C:T	6.50999e-07	-1.09759	-1.26229
96617517	chr5:96617517:C:T	8.5515e-06	0.215481	-2.99234e-10
96617556	chr5:96617556:A:G	5.89019e-06	-1.50804	1.35071
96617617	chr5:96617617:G:A	6.05092e-06	-0.485082	0.354667
96617629	chr5:96617629:A:C	2.121e-06	-1.03928e-10	-1.17874
96617906	chr5:96617906:T:C	6.91607e-07	-1.1024	-1.19697
96618218	chr5:96618218:GC:G	4.80555e-06	-1.03928e-10	-0.360854
96618285	chr5:96618285:G:C	1.92642e-06	-1.03928e-10	-1.27496
96618395	chr5:96618395:G:A	1.93382e-06	-1.03928e-10	-1.27113
96618519	chr5:96618519:C:T	2.12719e-06	-1.03928e-10	-1.17582
96618525	chr5:96618525:T:C	5.00269e-07	-1.34838	-1.27485
96618603	chr5:96618603:G:A	1.73776e-05	-1.03928e-10	0.924557
96618605	chr5:96618605:G:A	5.10345e-07	-1.32324	-1.28006
96618658	chr5:96618658:T:C	5.21131e-07	-1.302	-1.28038
96618719	chr5:96618719:C:A	1.07762e-05	0.446744	-2.8076e-05
96618787	chr5:96618787:G:T	1.92471e-06	-1.03928e-10	-1.27585
96619113	chr5:96619113:T:C	4.58349e-06	-1.03928e-10	-0.408166
96619225	chr5:96619225:A:G	1.5012e-06	-1.52436	-2.99234e-10
96619295	chr5:96619295:TGCATC:T	8.1597e-07	-1.32831	-0.805689
96619532	chr5:96619532:G:T	2.52736e-06	-1.03928e-10	-1.00345
96619713	chr5:96619713:A:G	4.34156e-06	-1.03928e-10	-0.462391
96619875	chr5:96619875:T:C	4.43322e-07	-1.46525	-1.27883
96620513	chr5:96620513:G:A	1.61006e-06	-1.45435	-2.99234e-10
96620527	chr5:96620527:A:G	1.48937e-06	-1.53227	-2.99234e-10
96620579	chr5:96620579:A:G	1.9299e-06	-1.03928e-10	-1.27316
96621124	chr5:96621124:C:T	6.41851e-07	-1.36678	-1.00724
96621125	chr5:96621125:G:T	1.93162e-06	-1.03928e-10	-1.27227
96621194	chr5:96621194:A:C	4.73795e-07	-1.40885	-1.26876
96621282	chr5:96621282:C:G	3.68269e-06	-1.03928e-10	-0.626981
96621544	chr5:96621544:A:G	7.02816e-07	-1.38845	-0.894837
96621572	chr5:96621572:A:C	2.42789e-05	-1.03928e-10	1.25898
96621763	chr5:96621763:G:C	4.63937e-06	-1.03928e-10	-0.396048
96622151	chr5:96622151:G:A	1.96855e-06	-1.03928e-10	-1.25333
96622598	chr5:96622598:T:G	4.56151e-07	-1.444	-1.27155
96622682	chr5:96622682:G:A	4.51593e-07	-1.44522	-1.28038
96622782	chr5:96622782:T:A	1.92436e-06	-1.03928e-10	-1.27603
96623086	chr5:96623086:G:A	1.32392e-06	-1.33844	-0.311582
96623230	chr5:96623230:G:A	2.42359e-06	-0.149881	-0.895494
96623246	chr5:96623246:G:A	6.36058e-07	-1.41582	-0.967272
96623590	chr5:96623590:T:C	4.26546e-07	-1.50257	-1.28009
96623667	chr5:96623667:G:A	1.94779e-06	-1.03928e-10	-1.26393
96624515	chr5:96624515:C:A	4.75018e-07	-1.49568	-1.17935
96625296	chr5:96625296:C:G	2.79296e-06	-1.03928e-10	-0.903522
96625835	chr5:96625835:G:A	3.09206e-06	-1.03928e-10	-0.801787
96626069	chr5:96626069:C:T	4.37722e-07	-1.52059	-1.2362
96626125	chr5:96626125:C:T	2.95572e-06	0.0232326	-0.870116
96626348	chr5:96626348:A:G	4.95198e-07	-1.50397	-1.12945
96626556	chr5:96626556:C:G	5.39832e-06	-1.45527	1.21073
96626560	chr5:96626560:T:C	4.77265e-07	-1.47056	-1.19974
96626640	chr5:96626640:A:G	2.58937e-06	0.235829	-1.21504
96626713	chr5:96626713:A:G	3.68891e-06	0.608437	-1.23373
96626749	chr5:96626749:T:C	9.87386e-07	-1.25493	-0.688386
96626887	chr5:96626887:C:T	3.13799e-06	-1.46756	0.680512
96626888	chr5:96626888:G:A	1.49661e-06	-1.52742	-2.99234e-10
96627008	chr5:96627008:C:T	1.49493e-06	-1.52854	-2.99234e-10
96627192	chr5:96627192:G:A	3.16968e-06	0.402899	-1.17989
96627245	chr5:96627245:GCAAGATGAGAA:G	1.109e-06	-1.1137	-0.713461
96628261	chr5:96628261:G:A	2.05385e-06	-1.03928e-10	-1.21091
96628351	chr5:96628351:G:A	7.17505e-07	-1.2291	-1.0335
96628825	chr5:96628825:A:AT	1.92899e-06	-1.03928e-10	-1.27363
96629119	chr5:96629119:A:G	5.48357e-06	-1.35191	1.12304
96629422	chr5:96629422:T:A	4.89008e-07	-1.36815	-1.27785
96629493	chr5:96629493:C:T	2.44002e-06	-1.03862	-2.99234e-10
96629531	chr5:96629531:A:G	1.85546e-06	-0.0489718	-1.26352
96629595	chr5:96629595:C:T	1.25921e-05	-1.03928e-10	0.602442
96630107	chr5:96630107:A:C	9.69863e-07	-0.935622	-1.0256
96630153	chr5:96630153:C:T	6.5224e-07	-1.40927	-0.948696
96630418	chr5:96630418:G:A	8.71585e-07	-1.04587	-1.0222
96630597	chr5:96630597:A:G	9.63789e-07	-0.996511	-0.970998
96630684	chr5:96630684:G:A	2.11295e-06	-1.03928e-10	-1.18254
96630757	chr5:96630757:G:A	1.94361e-06	-1.03928e-10	-1.26608
96632250	chr5:96632250:T:C	2.06974e-06	-1.03928e-10	-1.2032
96632400	chr5:96632400:C:T	2.36175e-06	-1.07122	-2.99234e-10
96632482	chr5:96632482:TTG:T	7.82242e-06	-1.03928e-10	0.126369
96632912	chr5:96632912:G:A	2.17116e-06	0.124464	-1.27983
96633589	chr5:96633589:C:T	2.05905e-06	-1.03928e-10	-1.20838
96633618	chr5:96633618:A:C	7.00616e-07	-1.00623	-1.28019
96633723	chr5:96633723:A:G	1.53368e-06	-1.50296	-2.99234e-10
96633892	chr5:96633892:A:G	2.09852e-06	-1.03928e-10	-1.18939
96634116	chr5:96634116:C:T	3.05443e-06	0.225958	-1.03999
96634125	chr5:96634125:G:A	1.99588e-06	-1.03928e-10	-1.23954
96634411	chr5:96634411:T:A	1.97885e-06	-1.03928e-10	-1.24811
96634450	chr5:96634450:T:G	4.71052e-07	-1.44579	-1.23762
96634485	chr5:96634485:G:A	2.5818e-06	-1.3154	0.333267
96634528	chr5:96634528:C:T	4.60944e-06	-1.03928e-10	-0.402518
96634530	chr5:96634530:A:G	8.88954e-07	-1.01248	-1.03586
96634762	chr5:96634762:G:A	1.72544e-06	-0.143564	-1.24158
96634819	chr5:96634819:A:G	1.01046e-06	-1.02744	-0.892778
96635078	chr5:96635078:A:G	1.52568e-05	-1.03928e-10	0.794397
96635216	chr5:96635216:G:A	9.64701e-07	-0.955821	-1.01074
96635266	chr5:96635266:T:C	8.73953e-07	-1.02928	-1.03608
96635683	chr5:96635683:T:C	1.91603e-06	-1.03928e-10	-1.28037
96635792	chr5:96635792:A:G	1.72633e-06	-1.49964	0.11501
96636084	chr5:96636084:G:A	4.83357e-07	-1.43134	-1.22629
96636469	chr5:96636469:T:C	2.64498e-06	-1.03928e-10	-0.957961
96636470	chr5:96636470:G:T	2.85596e-06	-1.03928e-10	-0.881217
96636503	chr5:96636503:C:T	1.9446e-06	-1.26557	-2.99234e-10
96636564	chr5:96636564:T:C	8.74187e-07	-1.03772	-1.02736
96636580	chr5:96636580:T:G	8.64354e-07	-1.02492	-1.05148
96636665	chr5:96636665:G:T	5.61489e-07	-1.44057	-1.06722
96636734	chr5:96636734:C:G	4.78614e-07	-1.42713	-1.24035
96636886	chr5:96636886:C:T	7.94752e-07	-1.08767	-1.07269
96636968	chr5:96636968:CA:C	1.91616e-06	-1.03928e-10	-1.2803
96636999	chr5:96636999:C:A	8.66642e-07	-1.04998	-1.02378
96637053	chr5:96637053:A:C	2.02927e-06	-1.03928e-10	-1.22295
96637290	chr5:96637290:A:G	1.52515e-06	-1.50853	-2.99234e-10
96637403	chr5:96637403:G:A	2.24304e-06	-1.03928e-10	-1.12279
96637414	chr5:96637414:A:G	5.04337e-06	-1.03928e-10	-0.31255
96637887	chr5:96637887:T:C	1.91724e-06	-1.03928e-10	-1.27974
96638052	chr5:96638052:A:T	2.70835e-06	-1.03928e-10	-0.934286
96638362	chr5:96638362:T:C	9.2654e-07	-0.754131	-1.25279
96638597	chr5:96638597:C:G	2.18758e-06	-1.03928e-10	-1.14783
96638641	chr5:96638641:C:T	6.36579e-07	-1.37787	-1.0044
96638710	chr5:96638710:A:G	2.03994e-06	-1.03928e-10	-1.2177
96639026	chr5:96639026:C:G	3.44627e-06	0.458668	-1.152
96639288	chr5:96639288:T:A	3.71683e-06	-0.617755	-2.99234e-10
96639598	chr5:96639598:C:T	1.0681e-06	-0.964892	-0.899851
96639607	chr5:96639607:G:C	8.225e-06	1.4433	-1.26675
96639663	chr5:96639663:G:C	1.06857e-06	-0.814098	-1.0502
96640241	chr5:96640241:T:G	1.13531e-06	-0.559574	-1.24415
96640732	chr5:96640732:G:A	2.81859e-06	-1.03928e-10	-0.894389
96640907	chr5:96640907:C:T	2.23262e-06	0.112224	-1.23967
96640959	chr5:96640959:A:G	1.92105e-06	-1.03928e-10	-1.27775
96641076	chr5:96641076:G:A	1.5399e-06	-1.05928	-0.439629
96641162	chr5:96641162:A:C	2.25149e-06	-1.03928e-10	-1.11903
96641375	chr5:96641375:T:C	6.14288e-07	-1.30122	-1.1167
96641515	chr5:96641515:G:A	4.74889e-06	0.379503	-0.752217
96641811	chr5:96641811:T:C	2.67793e-06	-1.03928e-10	-0.94558
96642043	chr5:96642043:A:G	4.22152e-07	-1.53428	-1.25874
96642242	chr5:96642242:A:G	3.00516e-06	-1.03928e-10	-0.830293
96642648	chr5:96642648:T:A	1.35825e-05	-1.03928e-10	0.678158
96642930	chr5:96642930:C:G	1.26837e-05	-1.03928e-10	0.609696
96643010	chr5:96643010:T:TGCCCTAGGTTACACA	7.73735e-07	-1.48207	-0.705079
96643177	chr5:96643177:T:C	1.88343e-06	-1.29753	-2.99234e-10
96643877	chr5:96643877:A:T	5.58255e-07	-1.24136	-1.2722
96644035	chr5:96644035:G:T	5.40956e-06	-0.242458	-2.99234e-10
96644582	chr5:96644582:A:G	9.91059e-06	-1.03928e-10	0.362978
96644700	chr5:96644700:C:T	7.22536e-05	-1.03928e-10	2.34956
96644940	chr5:96644940:C:T	5.59746e-06	-0.208312	-2.99234e-10
96645004	chr5:96645004:C:A	5.37918e-06	-0.248089	-2.99234e-10
96645164	chr5:96645164:A:G	1.94942e-06	-1.03928e-10	-1.2631
96645202	chr5:96645202:C:T	1.20024e-05	1.3746	-0.820124
96645499	chr5:96645499:A:G	1.3453e-05	1.80354	-1.13496
96645557	chr5:96645557:G:A	6.29999e-06	-0.0900771	-2.99234e-10
96645699	chr5:96645699:T:C	5.95338e-07	-1.17225	-1.277
96645873	chr5:96645873:A:C	8.59342e-07	-1.50462	-0.577597
96646067	chr5:96646067:A:G	2.03769e-06	-1.03928e-10	-1.21881
96646072	chr5:96646072:A:G	6.29881e-07	-1.42536	-0.967494
96646112	chr5:96646112:AAAAATTGAT:A	7.44069e-06	-1.03928e-10	0.0763386
96646486	chr5:96646486:T:C	1.49142e-06	-1.5309	-2.99234e-10
96646541	chr5:96646541:G:T	1.83313e-06	-0.618265	-0.706336
96646595	chr5:96646595:C:T	4.44893e-06	-0.437962	-2.99234e-10
96646810	chr5:96646810:A:G	1.38777e-06	-1.51339	-0.0895415
96646876	chr5:96646876:T:G	2.6828e-06	0.326013	-1.26978
96646882	chr5:96646882:G:A	7.41342e-06	0.0726658	-2.99234e-10
96646971	chr5:96646971:A:C	6.17646e-07	-1.41023	-1.00224
96647215	chr5:96647215:G:A	1.56079e-05	-1.03928e-10	0.817152
96647532	chr5:96647532:T:C	1.39566e-06	-1.53309	-0.0641726
96647696	chr5:96647696:C:T	7.35976e-07	-1.5193	-0.717885
96647765	chr5:96647765:C:T	7.635e-07	-1.53077	-0.669701
96647916	chr5:96647916:T:C	2.7312e-06	-1.03928e-10	-0.925883
96647968	chr5:96647968:A:G	2.75767e-06	-1.03928e-10	-0.916239
96648053	chr5:96648053:A:C	2.23994e-06	-1.03928e-10	-1.12418
96648543	chr5:96648543:C:T	1.95674e-05	2.06491	-1.02168
96648557	chr5:96648557:A:G	4.41281e-06	-0.824091	0.377977
96648945	chr5:96648945:A:G	2.03396e-06	-1.03928e-10	-1.22064
96649134	chr5:96649134:T:C	1.98243e-06	-1.03928e-10	-1.2463
96649267	chr5:96649267:G:A	2.12928e-06	-1.03928e-10	-1.17484
96649365	chr5:96649365:A:G	1.35537e-05	-1.03928e-10	0.676033
96649366	chr5:96649366:G:A	1.34262e-05	-1.03928e-10	0.666582
96649524	chr5:96649524:C:T	1.48405e-05	-1.03928e-10	0.766737
96649669	chr5:96649669:A:C	1.94651e-06	-1.03928e-10	-1.26459
96649977	chr5:96649977:C:T	1.11037e-06	-1.20005	-0.625875
96650240	chr5:96650240:C:T	2.29996e-06	-1.03928e-10	-1.09773
96650332	chr5:96650332:A:G	2.08729e-06	-1.03928e-10	-1.19476
96650782	chr5:96650782:C:T	2.23927e-06	-1.03928e-10	-1.12448
96650992	chr5:96650992:G:C	2.2014e-06	-1.03928e-10	-1.14153
96651163	chr5:96651163:CTCAA:C	1.95145e-06	-1.03928e-10	-1.26205
96652016	chr5:96652016:T:C	1.91746e-06	-1.03928e-10	-1.27962
96652037	chr5:96652037:G:A	1.93188e-06	-1.03928e-10	-1.27213
96652788	chr5:96652788:A:G	6.82806e-07	-1.49875	-0.81342
96652860	chr5:96652860:G:A	2.32128e-06	-1.03928e-10	-1.0885
96652868	chr5:96652868:G:A	1.57797e-06	-1.47448	-2.99234e-10
96652920	chr5:96652920:C:T	1.08614e-06	-1.19071	-0.657287
96653083	chr5:96653083:T:C	2.72096e-05	2.14084	-0.767895
96653573	chr5:96653573:A:G	6.22257e-07	-1.17035	-1.23467
96653717	chr5:96653717:C:T	1.92658e-06	-1.03928e-10	-1.27488
96654224	chr5:96654224:A:C	2.75166e-06	-1.03928e-10	-0.918422
96654297	chr5:96654297:T:C	1.91833e-06	-1.03928e-10	-1.27917
96654353	chr5:96654353:C:T	3.56147e-06	0.58618	-1.24663
96654605	chr5:96654605:A:G	1.8135e-05	-1.03928e-10	0.967217
96655165	chr5:96655165:G:A	4.15649e-06	0.741597	-1.24755
96655167	chr5:96655167:C:T	4.14671e-06	0.739427	-1.24774
96655280	chr5:96655280:A:C	1.13455e-06	-1.18337	-0.621015
96655969	chr5:96655969:G:C	1.08808e-06	-1.18892	-0.657287
96656023	chr5:96656023:T:G	2.10644e-06	-1.03928e-10	-1.18563
96656294	chr5:96656294:C:T	2.99104e-05	2.29159	-0.824004
96656756	chr5:96656756:T:G	6.1372e-07	-1.19873	-1.22011
96657108	chr5:96657108:G:T	2.90847e-06	-1.03928e-10	-0.863
96657234	chr5:96657234:T:C	2.00739e-06	-1.03928e-10	-1.23379
96658463	chr5:96658463:G:A	9.34071e-07	-1.16298	-0.835845
96658519	chr5:96658519:C:A	1.92087e-06	-1.03928e-10	-1.27785
96659237	chr5:96659237:G:A	2.60339e-06	-0.973811	-2.99234e-10
96659318	chr5:96659318:A:T	1.04902e-06	-1.23801	-0.644755
96659336	chr5:96659336:G:A	1.02319e-06	-1.26207	-0.645628
96659736	chr5:96659736:C:A	6.07794e-06	-1.03928e-10	-0.12596
96659855	chr5:96659855:A:G	4.71137e-07	-1.40352	-1.27971
96660029	chr5:96660029:G:T	1.76502e-06	-0.0821548	-1.28031
96660076	chr5:96660076:A:G	2.18662e-05	-1.03928e-10	1.15432
96660343	chr5:96660343:A:G	3.50915e-06	-1.03928e-10	-0.675253
96660706	chr5:96660706:C:T	9.33078e-07	-1.225	-0.774889
96660845	chr5:96660845:G:A	1.8166e-06	-1.33366	-2.99234e-10
96661008	chr5:96661008:C:T	1.47254e-06	-0.265557	-1.27808
96661179	chr5:96661179:A:C	1.79398e-06	-0.328347	-1.01784
96661562	chr5:96661562:T:C	1.91617e-06	-0.00748834	-1.27281
96661612	chr5:96661612:G:A	2.99761e-06	-1.03928e-10	-0.83281
96661728	chr5:96661728:G:A	5.4589e-06	-1.03928e-10	-0.233379
96661803	chr5:96661803:C:T	9.04704e-07	-1.2499	-0.780875
96662768	chr5:96662768:G:A	2.96682e-06	-1.03928e-10	-0.843136
96662801	chr5:96662801:G:A	9.41533e-06	-1.03928e-10	0.311713
96663070	chr5:96663070:C:G	3.04885e-06	-1.03928e-10	-0.815861
96663175	chr5:96663175:G:A	2.21566e-06	-1.03928e-10	-1.13507
96663675	chr5:96663675:A:G	5.31553e-06	-1.03928e-10	-0.259993
96664291	chr5:96664291:C:T	2.85549e-06	-1.03928e-10	-0.881383
96664295	chr5:96664295:G:A	1.98305e-06	-1.03928e-10	-1.24599
96664565	chr5:96664565:G:A	6.32289e-06	0.880861	-0.96731
96664759	chr5:96664759:A:G	2.88924e-06	-1.03928e-10	-0.869631
96665091	chr5:96665091:C:A	5.99067e-05	3.13789	-0.975724
96665104	chr5:96665104:C:T	3.00566e-06	-1.03928e-10	-0.830128
96665188	chr5:96665188:A:G	2.9951e-06	-1.03928e-10	-0.833648
96665243	chr5:96665243:A:G	1.97929e-06	-0.0413774	-1.20651
96665898	chr5:96665898:ATGTC:A	2.10976e-06	-1.03928e-10	-1.18405
96665950	chr5:96665950:T:C	1.02697e-05	-1.03928e-10	0.39857
96666138	chr5:96666138:G:A	3.37846e-06	0.548614	-1.26182
96666316	chr5:96666316:A:G	3.69097e-06	0.633593	-1.25833
96666854	chr5:96666854:G:C	1.98157e-06	-1.03928e-10	-1.24674
96666904	chr5:96666904:ACTACT:A	5.56678e-06	-1.03928e-10	-0.213809
96667371	chr5:96667371:C:T	8.76991e-07	-1.3824	-0.679482
96667445	chr5:96667445:T:G	4.41794e-06	0.699164	-1.14412
96667475	chr5:96667475:A:T	1.94634e-06	-1.03928e-10	-1.26468
96667569	chr5:96667569:C:CTT	1.97976e-06	-1.03928e-10	-1.24765
96667575	chr5:96667575:A:G	7.45462e-05	3.2478	-0.867007
96667753	chr5:96667753:G:A	5.2359e-06	-1.03928e-10	-0.275086
96667972	chr5:96667972:A:G	1.92141e-06	-1.03928e-10	-1.27757
96668081	chr5:96668081:A:G	1.03798e-06	-1.24835	-0.645
96668302	chr5:96668302:G:A	2.21865e-06	-1.13373	-2.99234e-10
96668469	chr5:96668469:C:T	1.51713e-06	-0.294339	-1.21946
96668570	chr5:96668570:T:C	1.95107e-06	-1.03928e-10	-1.26225
96668640	chr5:96668640:C:T	1.86522e-06	-1.30725	-2.99234e-10
96668659	chr5:96668659:T:C	3.43205e-06	0.582542	-1.28001
96669133	chr5:96669133:A:G	5.31384e-06	-1.03928e-10	-0.260311
96669468	chr5:96669468:T:G	2.2543e-06	-1.11779	-2.99234e-10
96669548	chr5:96669548:G:A	1.9551e-06	-1.03928e-10	-1.26018
96669881	chr5:96669881:T:C	1.95306e-06	-1.03928e-10	-1.26123
96669899	chr5:96669899:A:G	2.83428e-05	1.41375	-2.99234e-10
96669913	chr5:96669913:A:C	5.62334e-06	0.997076	-1.20078
96670782	chr5:96670782:C:T	1.94501e-06	-1.03928e-10	-1.26536
96670792	chr5:96670792:G:A	1.54249e-06	-1.49723	-2.99234e-10
96670819	chr5:96670819:T:C	1.54714e-06	-1.49422	-2.99234e-10
96670992	chr5:96670992:T:G	2.50716e-06	-1.03928e-10	-1.01148
96671427	chr5:96671427:A:G	1.61711e-06	-1.44998	-2.99234e-10
96671607	chr5:96671607:T:G	0.000119955	3.80457	-0.948083
96671624	chr5:96671624:T:C	5.31212e-06	-1.03928e-10	-0.260634
96672586	chr5:96672586:A:G	5.44475e-06	-1.03928e-10	-0.235973
96672615	chr5:96672615:A:G	1.95895e-06	-1.03928e-10	-1.25822
96673544	chr5:96673544:T:C	5.32185e-06	-1.03928e-10	-0.258805
96673988	chr5:96673988:G:A	1.97777e-06	-1.03928e-10	-1.24866
96674051	chr5:96674051:T:C	5.32567e-06	-1.03928e-10	-0.258087
96674416	chr5:96674416:A:G	1.95062e-06	-1.03928e-10	-1.26248
96674584	chr5:96674584:A:G	1.53292e-06	-1.50345	-2.99234e-10
96674770	chr5:96674770:A:G	8.64814e-07	-1.49613	-0.579738
96675319	chr5:96675319:T:C	9.45793e-07	-1.25534	-0.731017
96675440	chr5:96675440:G:A	1.54125e-06	-1.49803	-2.99234e-10
96676380	chr5:96676380:T:A	1.53556e-06	-1.50173	-2.99234e-10
96676713	chr5:96676713:C:T	1.60562e-06	-1.45712	-2.99234e-10
96676729	chr5:96676729:C:A	2.32665e-05	2.49678	-1.28039
96676776	chr5:96676776:C:A	5.48263e-06	-1.03928e-10	-0.229041
96676954	chr5:96676954:T:C	1.95999e-06	-1.03928e-10	-1.25769
96676980	chr5:96676980:G:A	4.74706e-06	-1.03928e-10	-0.3731
96677745	chr5:96677745:G:C	4.13725e-06	-1.03928e-10	-0.510594
96678012	chr5:96678012:G:C	6.8465e-06	-0.00688766	-2.99234e-10
96678083	chr5:96678083:A:G	1.15585e-05	-1.03928e-10	0.516792
96678360	chr5:96678360:T:C	1.9302e-06	-1.03928e-10	-1.273
96678979	chr5:96678979:A:G	6.06484e-06	1.09105	-1.21917
96679121	chr5:96679121:A:G	1.94166e-06	-1.03928e-10	-1.26708
96679134	chr5:96679134:T:C	5.84181e-05	3.1042	-0.9672
96679254	chr5:96679254:A:G	2.30309e-06	-1.03928e-10	-1.09637
96679353	chr5:96679353:T:C	1.37577e-06	-0.443258	-1.16835
96679356	chr5:96679356:C:A	1.93139e-06	-1.03928e-10	-1.27239
96679585	chr5:96679585:CAGAG:C	1.94196e-06	-1.03928e-10	-1.26693
96679881	chr5:96679881:C:G	1.93735e-06	-1.03928e-10	-1.2693
96679926	chr5:96679926:A:T	4.89388e-05	2.94586	-0.985914
96680260	chr5:96680260:C:A	5.99813e-06	-1.03928e-10	-0.139179
96680463	chr5:96680463:G:A	8.28744e-07	-1.29583	-0.82264
96680576	chr5:96680576:G:A	9.73943e-07	-1.2897	-0.667332
96680622	chr5:96680622:T:TA	1.93345e-06	-1.03928e-10	-1.27132
96680773	chr5:96680773:G:A	3.89025e-06	0.698578	-1.27073
96680865	chr5:96680865:A:G	3.84814e-06	0.67487	-1.25791
96680912	chr5:96680912:C:T	3.22567e-06	0.320519	-1.08
96681850	chr5:96681850:GT:G	1.91933e-06	-1.03928e-10	-1.27865
96681896	chr5:96681896:C:G	4.64797e-06	-1.03928e-10	-0.394195
96681906	chr5:96681906:A:G	1.72689e-06	-0.193085	-1.19122
96682155	chr5:96682155:C:T	1.91863e-06	-1.03928e-10	-1.27901
96682252	chr5:96682252:C:T	9.76455e-06	1.53868	-1.19055
96682474	chr5:96682474:A:G	2.28746e-06	-1.03928e-10	-1.10318
96682500	chr5:96682500:C:G	1.91604e-06	-1.03928e-10	-1.28036
96682571	chr5:96682571:A:G	1.92034e-06	-1.03928e-10	-1.27812
96682601	chr5:96682601:G:A	1.91863e-06	-1.03928e-10	-1.27901
96682848	chr5:96682848:C:A	1.72371e-05	-1.03928e-10	0.916437
96683218	chr5:96683218:T:C	2.05289e-06	-1.03928e-10	-1.21138
96683267	chr5:96683267:A:G	5.34897e-06	-1.03928e-10	-0.253722
96683389	chr5:96683389:C:T	1.92333e-06	-1.03928e-10	-1.27657
96683754	chr5:96683754:G:A	2.0788e-06	-1.03928e-10	-1.19883
96684373	chr5:96684373:T:C	1.9393e-06	-1.03928e-10	-1.2683
96684636	chr5:96684636:C:T	2.98045e-06	-1.03928e-10	-0.838552
96684860	chr5:96684860:A:G	2.36246e-06	-1.03928e-10	-1.07092
96684977	chr5:96684977:ATGT:A	3.53159e-06	0.307784	-0.976662
96684982	chr5:96684982:GTA:G	1.97903e-06	-1.03928e-10	-1.24802
96685171	chr5:96685171:G:A	4.72848e-07	-1.43632	-1.24329
96685589	chr5:96685589:A:G	6.46232e-07	-1.53177	-0.835448
96686179	chr5:96686179:T:C	5.70374e-06	-1.03928e-10	-0.189503
96686224	chr5:96686224:A:G	7.71804e-07	-1.30782	-0.881826
96686416	chr5:96686416:A:G	6.24122e-06	-1.03928e-10	-0.0994496
96686859	chr5:96686859:A:C	1.04423e-06	-1.3141	-0.573242
96687118	chr5:96687118:G:A	1.91629e-06	-1.03928e-10	-1.28023
96687882	chr5:96687882:A:G	1.04374e-06	-1.30474	-0.58307
96687997	chr5:96687997:G:A	2.52393e-06	-1.03928e-10	-1.00481
96688178	chr5:96688178:A:G	1.86914e-05	-1.03928e-10	0.997435
96688259	chr5:96688259:A:G	1.05147e-06	-1.29874	-0.581698
96688529	chr5:96688529:C:T	1.93114e-06	-1.03928e-10	-1.27252
96688533	chr5:96688533:G:A	2.02812e-06	-1.03928e-10	-1.22352
96688769	chr5:96688769:G:A	7.70078e-05	3.41812	-1.00484
96688936	chr5:96688936:G:A	1.02953e-05	-1.03928e-10	0.401059
96689060	chr5:96689060:G:C	1.91656e-06	-1.03928e-10	-1.28009
96689184	chr5:96689184:C:T	5.65703e-06	-1.03928e-10	-0.197727
96689186	chr5:96689186:A:G	2.13826e-05	1.13195	-2.99234e-10
96689679	chr5:96689679:A:G	2.12499e-06	-1.03928e-10	-1.17686
96690018	chr5:96690018:C:T	1.95827e-06	-1.03928e-10	-1.25857
96690143	chr5:96690143:A:G	6.81939e-06	1.18803	-1.19889
96690144	chr5:96690144:C:G	2.24035e-06	-1.03928e-10	-1.12399
96690274	chr5:96690274:C:G	2.16634e-06	-1.03928e-10	-1.15759
96690289	chr5:96690289:T:C	1.13803e-06	-1.2961	-0.505234
96690372	chr5:96690372:C:T	1.06844e-05	-1.03928e-10	0.438158
96690560	chr5:96690560:A:G	1.94129e-06	-1.03928e-10	-1.26727
96690703	chr5:96690703:CTA:C	5.65703e-06	-1.03928e-10	-0.197727
96690735	chr5:96690735:G:A	3.72913e-05	1.55827	0.129865
96690774	chr5:96690774:A:C	2.30028e-06	-1.03928e-10	-1.0976
96690775	chr5:96690775:C:T	2.31363e-06	-1.03928e-10	-1.09181
96690918	chr5:96690918:T:C	2.05876e-06	-1.03928e-10	-1.20852
96691200	chr5:96691200:C:T	5.06894e-06	-1.03928e-10	-0.307494
96691281	chr5:96691281:A:G	1.91607e-06	-1.03928e-10	-1.28035
96691832	chr5:96691832:T:C	2.13714e-06	-1.03928e-10	-1.17116
96692126	chr5:96692126:G:A	1.91626e-06	-1.03928e-10	-1.28025
96692606	chr5:96692606:A:G	1.43102e-05	-1.03928e-10	0.730345
96692646	chr5:96692646:T:G	2.94207e-06	-1.03928e-10	-0.851511
96692724	chr5:96692724:C:T	1.91606e-06	-1.03928e-10	-1.28036
96693156	chr5:96693156:A:G	7.06495e-05	3.40595	-1.07885
96693264	chr5:96693264:G:A	7.97283e-07	-1.03751	-1.11966
96693312	chr5:96693312:A:C	1.91736e-06	-1.03928e-10	-1.27967
96693916	chr5:96693916:CTATT:C	5.16413e-07	-1.3112	-1.28027
96693990	chr5:96693990:G:A	1.97434e-06	-1.03928e-10	-1.25039
96694062	chr5:96694062:T:A	1.91709e-06	-1.03928e-10	-1.27982
96694127	chr5:96694127:A:T	1.11017e-06	-1.13121	-0.694905
96694491	chr5:96694491:C:T	2.05757e-06	-1.03928e-10	-1.2091
96695039	chr5:96695039:C:T	4.98699e-06	-1.03928e-10	-0.323792
96695582	chr5:96695582:A:G	0.00552523	7.69893	-1.01248
96695865	chr5:96695865:A:G	7.66642e-07	-1.064	-1.13236
96695972	chr5:96695972:G:C	1.99828e-06	-1.03928e-10	-1.23834
96696123	chr5:96696123:G:T	7.60645e-07	-1.06935	-1.13487
96696391	chr5:96696391:G:A	4.57276e-07	-1.4492	-1.26389
96696470	chr5:96696470:T:C	3.08247e-06	-1.03928e-10	-0.804895
96696723	chr5:96696723:A:G	5.0974e-06	-0.301894	-2.99234e-10
96696726	chr5:96696726:C:T	3.75225e-06	-1.03928e-10	-0.60827
96697185	chr5:96697185:G:A	3.28875e-06	-0.740119	-2.99234e-10
96697499	chr5:96697499:T:C	4.40679e-06	-1.03928e-10	-0.447479
96697987	chr5:96697987:A:G	2.12313e-06	-1.03928e-10	-1.17773
96698166	chr5:96698166:C:T	0.000143657	4.00979	-0.972984
96698587	chr5:96698587:T:C	2.15035e-06	-1.03928e-10	-1.16499
96698704	chr5:96698704:T:C	2.15573e-06	-1.03928e-10	-1.16249
96698911	chr5:96698911:G:A	1.92133e-06	-1.03928e-10	-1.27761
96698915	chr5:96698915:G:A	1.97494e-06	-1.03928e-10	-1.25009
96699170	chr5:96699170:C:T	4.80389e-07	-1.38354	-1.28024
96699995	chr5:96699995:G:A	1.95105e-06	-1.03928e-10	-1.26226
96700460	chr5:96700460:A:C	2.02714e-06	-1.03928e-10	-1.224
96700607	chr5:96700607:G:C	7.28954e-07	-1.19907	-1.0477
96700801	chr5:96700801:A:C	1.66002e-06	-1.42379	-2.99234e-10
96700932	chr5:96700932:T:A	9.26324e-06	1.5753	-1.27987
96700989	chr5:96700989:T:C	1.59315e-06	-1.46491	-2.99234e-10
96701428	chr5:96701428:A:G	1.97431e-06	-1.03928e-10	-1.25041
96701516	chr5:96701516:A:AAAG	2.83458e-06	-1.03928e-10	-0.888731
96702174	chr5:96702174:T:C	6.84881e-06	-0.00655018	-2.99234e-10
96702207	chr5:96702207:TCTAA:T	1.48789e-06	-1.53326	-2.99234e-10
96702323	chr5:96702323:A:G	2.84028e-06	-1.03928e-10	-0.886722
96702953	chr5:96702953:C:T	2.0697e-06	-1.20322	-2.99234e-10
96702971	chr5:96702971:G:A	8.11771e-07	-1.09536	-1.0438
96703113	chr5:96703113:T:G	4.57708e-07	-1.43203	-1.28012
96703872	chr5:96703872:A:G	5.49066e-06	-1.03928e-10	-0.227577
96704085	chr5:96704085:G:A	5.59745e-06	-1.03928e-10	-0.208314
96704191	chr5:96704191:G:T	4.68869e-06	-0.385472	-2.99234e-10
96705208	chr5:96705208:A:G	2.16135e-06	-1.03928e-10	-1.15989
96705634	chr5:96705634:A:G	2.74397e-06	-1.03928e-10	-0.92122
96706067	chr5:96706067:T:C	1.92499e-06	-1.03928e-10	-1.2757
96706391	chr5:96706391:T:C	6.25435e-07	-1.12121	-1.27873
96706475	chr5:96706475:G:A	1.92392e-06	-1.03928e-10	-1.27626
96706616	chr5:96706616:G:A	2.01343e-06	-1.03928e-10	-1.23078
96707136	chr5:96707136:A:G	0.000272154	4.60237	-0.926626
96707587	chr5:96707587:A:G	1.95799e-06	-1.03928e-10	-1.25871
96707593	chr5:96707593:G:T	7.36447e-07	-1.18319	-1.05336
96707625	chr5:96707625:T:A	1.94331e-06	-1.03928e-10	-1.26624
96707670	chr5:96707670:T:A	4.4872e-06	-1.03928e-10	-0.429396
96707716	chr5:96707716:T:C	0.000850102	5.70836	-0.893629
96708356	chr5:96708356:G:C	5.49489e-06	-0.226807	-2.99234e-10
96708411	chr5:96708411:G:T	1.58468e-06	-1.47025	-2.99234e-10
96709008	chr5:96709008:C:G	2.2444e-06	-1.03928e-10	-1.12219
96709064	chr5:96709064:G:A	5.12978e-05	-1.03928e-10	2.00702
96709210	chr5:96709210:A:G	4.68362e-07	-1.4099	-1.27924
96709433	chr5:96709433:G:T	2.6073e-06	-0.972309	-2.99234e-10
96709633	chr5:96709633:C:T	1.9309e-06	-1.03928e-10	-1.27264
96710335	chr5:96710335:A:C	4.00815e-05	2.92889	-1.1686
96710788	chr5:96710788:T:C	1.94643e-06	-1.03928e-10	-1.26463
96711208	chr5:96711208:A:G	6.01581e-07	-1.1594	-1.27942
96712070	chr5:96712070:T:C	1.06115e-06	-0.614372	-1.2569
96712400	chr5:96712400:C:T	2.63992e-06	-1.03928e-10	-0.959878
96712632	chr5:96712632:A:G	4.69706e-07	-1.41048	-1.27579
96712727	chr5:96712727:C:T	2.64962e-06	-1.03928e-10	-0.956209
96712901	chr5:96712901:G:A	2.18858e-06	-1.14737	-2.99234e-10
96713010	chr5:96713010:G:A	4.87531e-07	-1.40519	-1.24384
96713135	chr5:96713135:T:C	1.93571e-06	-1.03928e-10	-1.27015
96713226	chr5:96713226:A:G	4.9231e-07	-1.41327	-1.226
96713281	chr5:96713281:G:T	1.92859e-06	-1.03928e-10	-1.27383
96713390	chr5:96713390:C:T	1.93463e-06	-1.03928e-10	-1.27071
96713396	chr5:96713396:G:T	3.90237e-06	-1.03928e-10	-0.569042
96713515	chr5:96713515:A:G	3.80078e-06	-1.03928e-10	-0.595419
96713564	chr5:96713564:G:A	1.91899e-06	-1.03928e-10	-1.27883
96714392	chr5:96714392:A:G	1.80929e-06	-1.33769	-2.99234e-10
96714975	chr5:96714975:A:AG	0.000138171	3.93103	-0.933164
96715332	chr5:96715332:C:T	2.10558e-06	-1.03928e-10	-1.18604
96715473	chr5:96715473:A:G	2.44097e-06	-1.03928e-10	-1.03823
96716286	chr5:96716286:T:G	6.50137e-07	-1.28747	-1.07373
96716346	chr5:96716346:C:T	1.71849e-05	2.18111	-1.2677
96716467	chr5:96716467:A:G	1.93619e-06	-1.03928e-10	-1.2699
96716806	chr5:96716806:C:T	1.5518e-06	-1.49121	-2.99234e-10
96717004	chr5:96717004:T:G	2.19555e-06	-1.03928e-10	-1.14419
96717399	chr5:96717399:T:C	2.22567e-06	-1.03928e-10	-1.13057
96717848	chr5:96717848:T:C	1.48731e-06	-1.53366	-2.99234e-10
96718149	chr5:96718149:T:C	6.33931e-07	-1.10898	-1.27746
96718479	chr5:96718479:C:A	3.78022e-06	-1.03928e-10	-0.600842
96718654	chr5:96718654:C:G	2.25281e-06	-1.03928e-10	-1.11845
96718683	chr5:96718683:T:C	6.72807e-06	-1.03928e-10	-0.0243367
96718691	chr5:96718691:A:C	0.000171274	4.2558	-1.04316
96718956	chr5:96718956:G:A	1.91664e-06	-1.03928e-10	-1.28005
96719093	chr5:96719093:C:A	1.94326e-06	-1.03928e-10	-1.26626
96719133	chr5:96719133:C:T	1.26497e-05	1.88719	-1.28018
96719443	chr5:96719443:G:A	1.93557e-06	-1.03928e-10	-1.27022
96719698	chr5:96719698:G:A	1.7357e-06	-1.37922	-2.99234e-10
96719739	chr5:96719739:G:A	1.9196e-06	-1.03928e-10	-1.27851
96719766	chr5:96719766:G:A	4.43263e-07	-1.51153	-1.23269
96719772	chr5:96719772:A:C	0.000456247	5.45629	-1.26388
96719858	chr5:96719858:G:A	2.62564e-06	-1.03928e-10	-0.965301
96720170	chr5:96720170:A:G	3.12819e-06	0.348377	-1.13855
96720221	chr5:96720221:A:G	4.67896e-06	-1.03928e-10	-0.387551
96720300	chr5:96720300:C:A	1.37463e-06	-1.24668	-0.365759
96720305	chr5:96720305:T:G	1.98747e-06	-1.03928e-10	-1.24376
96720655	chr5:96720655:C:G	0.000126414	4.14125	-1.23232
96720669	chr5:96720669:G:C	7.56835e-07	-1.21429	-0.994941
96720964	chr5:96720964:C:G	4.38261e-06	-1.03928e-10	-0.452981
96721085	chr5:96721085:T:C	9.49349e-06	-1.03928e-10	0.319981
96721295	chr5:96721295:C:CT	1.98927e-06	-1.03928e-10	-1.24286
96721609	chr5:96721609:G:A	5.2766e-07	-1.30882	-1.26111
96721867	chr5:96721867:G:C	5.92025e-07	-1.29989	-1.15495
96722014	chr5:96722014:C:T	4.5639e-06	-1.03928e-10	-0.412448
96722178	chr5:96722178:G:A	1.48354e-05	2.0322	-1.26581
96722187	chr5:96722187:C:T	0.000128799	4.17498	-1.24735
96722436	chr5:96722436:TAGC:T	5.70027e-07	-1.21787	-1.27483
96722604	chr5:96722604:G:A	2.02148e-06	-1.03928e-10	-1.22679
96722778	chr5:96722778:A:G	5.20216e-06	-1.03928e-10	-0.281551
96723157	chr5:96723157:G:T	6.17803e-07	-1.33174	-1.08047
96723197	chr5:96723197:C:T	5.36068e-06	1.01768	-1.26921
96723402	chr5:96723402:C:T	0.000275983	4.93552	-1.2458
96724010	chr5:96724010:C:G	2.13508e-06	-1.03928e-10	-1.17212
96724191	chr5:96724191:T:C	7.53966e-07	-1.17441	-1.03862
96724481	chr5:96724481:C:G	1.92086e-06	-1.03928e-10	-1.27785
96724538	chr5:96724538:G:T	5.37955e-06	-0.248022	-2.99234e-10
96724558	chr5:96724558:T:C	4.82772e-06	0.922395	-1.27865
96724602	chr5:96724602:G:A	7.59827e-07	-1.21062	-0.99467
96724651	chr5:96724651:C:T	7.7791e-07	-1.22311	-0.958658
96724752	chr5:96724752:G:A	1.93034e-06	-1.03928e-10	-1.27293
96724874	chr5:96724874:C:A	4.40231e-06	-1.03928e-10	-0.448496
96724888	chr5:96724888:A:G	0.000134746	4.15616	-1.1834
96725476	chr5:96725476:C:G	4.12887e-06	-1.03928e-10	-0.512622
96725616	chr5:96725616:T:C	4.73592e-07	-1.39984	-1.27819
96725995	chr5:96725995:C:T	0.000124369	4.16951	-1.27688
96726632	chr5:96726632:G:C	3.10953e-06	-1.03928e-10	-0.796155
96726913	chr5:96726913:C:T	1.05657e-06	-0.834228	-1.04137
96726914	chr5:96726914:G:A	6.95132e-06	0.0083064	-2.99234e-10
96727253	chr5:96727253:T:C	0.000146893	4.31573	-1.25665
96727711	chr5:96727711:G:A	4.38673e-06	-1.03928e-10	-0.452041
96727798	chr5:96727798:A:G	0.000113589	4.06866	-1.26669
96728020	chr5:96728020:G:A	0.000158393	4.27057	-1.13611
96728170	chr5:96728170:C:G	9.28171e-07	-1.17549	-0.829672
96728602	chr5:96728602:G:A	1.90085e-06	-1.28832	-2.99234e-10
96728622	chr5:96728622:A:G	6.24128e-07	-1.25165	-1.15038
96728966	chr5:96728966:A:G	2.0495e-06	-1.03928e-10	-1.21303
96728992	chr5:96728992:T:G	4.67815e-06	-1.03928e-10	-0.387723
96729508	chr5:96729508:A:T	8.96001e-06	-1.03928e-10	0.262146
96729774	chr5:96729774:A:G	4.2705e-06	-1.03928e-10	-0.478896
96729932	chr5:96729932:A:G	8.00157e-07	-1.23045	-0.923125
96729958	chr5:96729958:C:T	3.15135e-06	-1.03928e-10	-0.782796
96730226	chr5:96730226:T:C	9.31494e-06	-1.03928e-10	0.300994
96730265	chr5:96730265:G:C	2.01082e-06	-1.03928e-10	-1.23208
96730633	chr5:96730633:C:T	2.13716e-06	-1.03928e-10	-1.17115
96730662	chr5:96730662:C:A	7.93318e-07	-1.23797	-0.92419
96730872	chr5:96730872:C:G	7.87924e-07	-1.24254	-0.926436
96730948	chr5:96730948:C:T	0.000130382	4.19929	-1.25945
96731426	chr5:96731426:TCTACCCATAGCA:T	7.75698e-07	-1.26773	-0.916884
96731784	chr5:96731784:A:G	4.86473e-06	0.552237	-0.900851
96731803	chr5:96731803:T:C	6.30044e-07	-1.28672	-1.10587
96732627	chr5:96732627:A:G	1.98254e-06	-1.03928e-10	-1.24625
96732710	chr5:96732710:G:A	7.47882e-07	-1.26467	-0.956462
96732830	chr5:96732830:A:T	4.34078e-05	1.84001	-2.99234e-10
96732851	chr5:96732851:G:A	2.68931e-06	-0.94134	-2.99234e-10
96733022	chr5:96733022:G:GT	3.25667e-06	-1.03928e-10	-0.749921
96733063	chr5:96733063:T:C	4.29098e-06	0.796121	-1.27023
96733591	chr5:96733591:G:A	9.86644e-07	-0.682855	-1.26122
96733676	chr5:96733676:A:G	0.00014947	4.33724	-1.26077
96733817	chr5:96733817:C:T	4.1939e-06	-1.03928e-10	-0.496993
96734180	chr5:96734180:G:A	3.74144e-05	1.69143	-2.99234e-10
96734224	chr5:96734224:G:A	1.4841e-05	-1.03928e-10	0.766765
96734345	chr5:96734345:C:T	2.81211e-06	-1.03928e-10	-0.896692
96734545	chr5:96734545:A:T	4.40562e-06	-1.03928e-10	-0.447745
96734616	chr5:96734616:G:A	1.97424e-06	-1.03928e-10	-1.25044
96735490	chr5:96735490:T:C	0.000142125	4.30289	-1.27681
96736076	chr5:96736076:A:G	0.000148962	4.32486	-1.2518
96736137	chr5:96736137:A:G	4.40619e-06	-1.03928e-10	-0.447615
96736234	chr5:96736234:G:A	5.13633e-06	-1.03928e-10	-0.294286
96736331	chr5:96736331:AG:A	2.2748e-06	-1.03928e-10	-1.10873
96736490	chr5:96736490:G:A	2.1489e-06	-1.03928e-10	-1.16567
96736928	chr5:96736928:G:A	4.29831e-06	-1.03928e-10	-0.472404
96737333	chr5:96737333:A:G	2.42248e-06	-1.03928e-10	-1.04583
96737373	chr5:96737373:A:C	4.93161e-06	-1.03928e-10	-0.334961
96738309	chr5:96738309:G:A	9.00458e-07	-1.34319	-0.692287
96738357	chr5:96738357:A:G	5.70071e-07	-1.50841	-0.984206
96738443	chr5:96738443:A:G	8.26293e-07	-1.1632	-0.95823
96738731	chr5:96738731:A:G	0.000125903	4.14807	-1.24319
96738836	chr5:96738836:G:A	2.47164e-06	-1.03928e-10	-1.02574
96738840	chr5:96738840:C:T	1.73536e-06	-1.37941	-2.99234e-10
96738871	chr5:96738871:G:A	2.2965e-06	-1.03928e-10	-1.09924
96739559	chr5:96739559:T:C	2.37384e-06	-1.03928e-10	-1.06612
96739768	chr5:96739768:G:T	1.95501e-06	-1.03928e-10	-1.26023
96741132	chr5:96741132:A:T	2.41285e-06	-1.03928e-10	-1.04982
96741880	chr5:96741880:C:T	1.48818e-06	-1.53307	-2.99234e-10
96742213	chr5:96742213:C:T	4.14143e-06	-1.03928e-10	-0.509584
96742236	chr5:96742236:A:G	8.05513e-07	-1.21866	-0.928244
96742264	chr5:96742264:A:T	8.08932e-07	-1.22333	-0.919333
96742347	chr5:96742347:T:G	1.91728e-06	-1.03928e-10	-1.27972
96742605	chr5:96742605:G:A	0.000186165	4.54007	-1.24406
96742633	chr5:96742633:C:G	8.35187e-07	-1.20386	-0.906863
96742838	chr5:96742838:C:T	9.67325e-07	-0.790753	-1.17309
96742998	chr5:96742998:A:G	8.26475e-07	-1.23704	-0.884174
96743471	chr5:96743471:C:T	1.91954e-06	-1.03928e-10	-1.27854
96743922	chr5:96743922:C:G	2.55579e-06	-1.03928e-10	-0.992266
96743942	chr5:96743942:C:T	1.70258e-06	-1.39848	-2.99234e-10
96744152	chr5:96744152:A:G	3.27809e-06	-1.03928e-10	-0.743366
96744724	chr5:96744724:A:G	1.91604e-06	-1.03928e-10	-1.28037
96744764	chr5:96744764:C:T	3.59939e-06	0.630525	-1.28039
96744780	chr5:96744780:C:A	3.7143e-06	-0.837275	0.218839
96745104	chr5:96745104:G:A	2.36264e-06	-1.03928e-10	-1.07084
96745137	chr5:96745137:G:A	1.99071e-06	-1.03928e-10	-1.24214
96745162	chr5:96745162:T:A	1.96998e-06	-1.03928e-10	-1.2526
96745230	chr5:96745230:C:T	1.06508e-06	-0.587203	-1.28037
96746286	chr5:96746286:T:C	9.02443e-06	-1.03928e-10	0.26931
96746314	chr5:96746314:CT:C	2.41201e-06	-1.03928e-10	-1.05017
96746348	chr5:96746348:G:C	6.28281e-06	-1.03928e-10	-0.0928075
96746383	chr5:96746383:T:A	1.99479e-06	-1.03928e-10	-1.24008
96746424	chr5:96746424:C:T	2.34406e-06	-1.03928e-10	-1.07874
96746697	chr5:96746697:C:T	1.10103e-06	-1.10593	-0.728452
96746790	chr5:96746790:C:T	2.01226e-06	-0.987663	-0.243705
96746927	chr5:96746927:T:A	1.07847e-06	-1.1608	-0.694282
96747634	chr5:96747634:C:T	1.44892e-06	-1.02486	-0.534948
96747638	chr5:96747638:A:T	2.67347e-06	-1.03928e-10	-0.947247
96748104	chr5:96748104:C:T	2.00406e-06	-1.03928e-10	-1.23545
96748154	chr5:96748154:G:A	4.65894e-06	-1.03928e-10	-0.391837
96748196	chr5:96748196:A:T	2.27371e-06	-1.03928e-10	-1.10921
96749268	chr5:96749268:T:A	2.00111e-06	-1.03928e-10	-1.23693
96749281	chr5:96749281:A:G	2.75882e-06	-0.915822	-2.99234e-10
96749719	chr5:96749719:G:A	1.01634e-06	-1.53429	-0.380133
96749925	chr5:96749925:T:G	2.772e-06	-1.03928e-10	-0.911056
96749968	chr5:96749968:C:A	2.33009e-06	-1.03928e-10	-1.08472
96750198	chr5:96750198:G:A	2.33226e-06	-1.03928e-10	-1.08379
96750346	chr5:96750346:A:G	2.21205e-06	-1.03928e-10	-1.13671
96750528	chr5:96750528:C:T	2.04921e-06	-1.03928e-10	-1.21317
96750630	chr5:96750630:G:C	1.03543e-06	-0.619841	-1.27597
96750847	chr5:96750847:G:A	3.26817e-06	-0.746397	-2.99234e-10
96750986	chr5:96750986:G:A	7.12216e-06	1.28302	-1.25044
96751138	chr5:96751138:T:C	2.27879e-06	-1.03928e-10	-1.10698
96751311	chr5:96751311:T:A	6.64565e-06	1.22524	-1.2619
96752248	chr5:96752248:T:G	1.99601e-06	-1.03928e-10	-1.23948
96752447	chr5:96752447:T:G	4.53822e-06	-1.03928e-10	-0.41809
96752493	chr5:96752493:TCTTAATA:T	4.49977e-06	-1.03928e-10	-0.426599
96752814	chr5:96752814:T:C	3.11207e-06	-1.03928e-10	-0.795336
96752921	chr5:96752921:A:G	4.92918e-06	-1.03928e-10	-0.335453
96753146	chr5:96753146:A:G	8.13624e-07	-1.38008	-0.756804
96753299	chr5:96753299:C:T	3.40314e-06	-0.554865	-0.151062
96753342	chr5:96753342:T:C	1.02424e-05	1.65794	-1.26203
96753407	chr5:96753407:G:A	8.41169e-07	-1.0059	-1.09769
96753807	chr5:96753807:C:T	1.08282e-06	-0.716387	-1.13467
96753954	chr5:96753954:G:A	8.27775e-07	-1.04152	-1.07812
96754272	chr5:96754272:A:G	6.06091e-07	-1.15097	-1.28038
96754802	chr5:96754802:C:T	6.69584e-06	-1.03928e-10	-0.0291393
96754804	chr5:96754804:A:G	4.69125e-06	-1.03928e-10	-0.384926
96754878	chr5:96754878:A:C	4.69739e-06	-1.03928e-10	-0.383618
96755122	chr5:96755122:C:T	3.64956e-06	-0.636019	-2.99234e-10
96755191	chr5:96755191:A:C	4.70417e-06	-1.03928e-10	-0.382176
96755234	chr5:96755234:G:A	8.15302e-06	1.44324	-1.27547
96755610	chr5:96755610:C:T	2.36745e-06	-1.06881	-2.99234e-10
96756221	chr5:96756221:C:T	7.85863e-07	-1.41952	-0.752083
96756222	chr5:96756222:G:A	7.27602e-06	1.20973	-1.15577
96756269	chr5:96756269:C:T	2.08129e-06	-1.03928e-10	-1.19764
96756284	chr5:96756284:A:G	8.57539e-07	-0.907247	-1.17707
96756570	chr5:96756570:C:G	8.68049e-07	-1.39086	-0.68127
96756811	chr5:96756811:A:AAG	2.19914e-06	-1.03928e-10	-1.14256
96756944	chr5:96756944:C:A	8.37869e-06	-1.03928e-10	0.195065
96757228	chr5:96757228:C:T	1.98426e-06	-1.03928e-10	-1.24538
96757307	chr5:96757307:C:T	9.28175e-07	-0.78873	-1.21643
96757434	chr5:96757434:C:T	8.98774e-07	-0.815241	-1.22211
96757685	chr5:96757685:T:C	7.849e-07	-0.943485	-1.22934
96757737	chr5:96757737:C:T	1.72385e-06	-1.41001	0.0239452
96757768	chr5:96757768:G:A	7.09583e-06	-1.03928e-10	0.0288821
96758208	chr5:96758208:G:T	8.94298e-06	-1.03928e-10	0.260243
96758430	chr5:96758430:G:A	5.42013e-06	-1.03928e-10	-0.240506
96758745	chr5:96758745:G:A	2.05736e-06	-1.03928e-10	-1.2092
96758892	chr5:96758892:T:C	4.74785e-06	-1.03928e-10	-0.372935
96758950	chr5:96758950:C:T	2.72303e-06	-1.03928e-10	-0.92888
96758990	chr5:96758990:T:G	6.78154e-07	-1.48069	-0.838315
96759203	chr5:96759203:T:C	1.96258e-06	-1.03928e-10	-1.25636
96759269	chr5:96759269:A:C	9.14152e-07	-1.13067	-0.889711
96759464	chr5:96759464:T:C	2.0057e-06	-1.03928e-10	-1.23463
96759700	chr5:96759700:A:T	2.4048e-06	-1.05316	-2.99234e-10
96760120	chr5:96760120:A:G	1.92973e-06	-1.03928e-10	-1.27325
96760426	chr5:96760426:G:A	7.86026e-07	-1.12827	-1.04312
96760485	chr5:96760485:G:T	8.48285e-06	1.43407	-1.22665
96760515	chr5:96760515:C:G	2.03964e-06	-1.39282	0.174968
96760760	chr5:96760760:C:T	7.9457e-07	-0.89181	-1.26877
96760960	chr5:96760960:A:G	1.91652e-06	-1.03928e-10	-1.28011
96761124	chr5:96761124:A:G	1.4783e-06	-0.290887	-1.24884
96761269	chr5:96761269:A:G	2.12856e-06	-1.03928e-10	-1.17518
96761370	chr5:96761370:A:G	2.10135e-06	-1.03928e-10	-1.18805
96761901	chr5:96761901:A:G	2.10875e-06	-1.03928e-10	-1.18453
96761944	chr5:96761944:TC:T	5.6059e-06	-1.03928e-10	-0.206807
96762014	chr5:96762014:C:T	3.19283e-06	-1.03928e-10	-0.769718
96762144	chr5:96762144:T:C	1.95296e-06	-1.03928e-10	-1.26128
96762275	chr5:96762275:A:G	2.8984e-06	-1.03928e-10	-0.866468
96762299	chr5:96762299:C:T	3.38503e-06	-1.03928e-10	-0.711263
96763054	chr5:96763054:C:T	9.53555e-07	-0.739949	-1.23823
96763181	chr5:96763181:C:G	5.56108e-06	-1.03928e-10	-0.214833
96763425	chr5:96763425:G:A	2.40372e-06	-1.03928e-10	-1.05361
96763561	chr5:96763561:A:G	8.34115e-07	-1.35729	-0.754717
96763892	chr5:96763892:A:T	2.39924e-06	-1.03928e-10	-1.05547
96764068	chr5:96764068:C:T	2.39114e-06	-1.03928e-10	-1.05886
96764254	chr5:96764254:C:T	6.23949e-07	-1.35909	-1.04322
96764578	chr5:96764578:A:C	1.12121e-06	-0.555152	-1.26106
96764940	chr5:96764940:C:A	2.37743e-06	-1.03928e-10	-1.0646
96765007	chr5:96765007:A:G	5.96723e-06	-1.03928e-10	-0.144342
96765038	chr5:96765038:TCTC:T	1.02427e-06	-0.661897	-1.24475
96765060	chr5:96765060:G:C	7.14886e-07	-1.36479	-0.901468
96765218	chr5:96765218:C:T	2.84261e-06	-1.03928e-10	-0.885902
96765516	chr5:96765516:A:G	6.42199e-06	1.19676	-1.26766
96765522	chr5:96765522:G:A	6.22391e-06	1.16359	-1.26582
96766240	chr5:96766240:A:G	1.27696e-06	-0.94487	-0.741277
96766255	chr5:96766255:C:T	7.39156e-07	-1.3222	-0.910676
96766289	chr5:96766289:C:T	2.26077e-06	-1.03928e-10	-1.11492
96766871	chr5:96766871:TG:T	1.54065e-06	-1.48253	-0.0158943
96767138	chr5:96767138:C:T	2.04637e-06	-1.03928e-10	-1.21456
96767222	chr5:96767222:C:T	1.97702e-06	-1.03928e-10	-1.24904
96767406	chr5:96767406:A:G	9.72803e-07	-0.761552	-1.19665
96767606	chr5:96767606:T:C	1.50075e-06	-1.52466	-2.99234e-10
96767788	chr5:96767788:TGTCA:T	1.93614e-06	-1.03928e-10	-1.26993
96767885	chr5:96767885:G:A	1.0074e-06	-1.12811	-0.795134
96767912	chr5:96767912:T:G	2.14528e-06	-1.03928e-10	-1.16736
96768095	chr5:96768095:C:G	9.75003e-07	-0.719241	-1.2367
96768440	chr5:96768440:GAAGAA:G	2.27734e-06	-1.03928e-10	-1.10762
96768778	chr5:96768778:G:A	1.00341e-06	-0.705717	-1.2215
96769132	chr5:96769132:A:C	1.938e-06	-1.03928e-10	-1.26897
96769339	chr5:96769339:C:T	5.23751e-07	-1.34204	-1.23532
96769403	chr5:96769403:T:G	2.51544e-06	-1.03928e-10	-1.00818
96769918	chr5:96769918:G:T	2.86207e-06	-1.03928e-10	-0.87908
96770222	chr5:96770222:G:A	5.36757e-07	-1.29978	-1.25306
96770392	chr5:96770392:A:G	2.99687e-06	-1.03928e-10	-0.833058
96770407	chr5:96770407:A:G	6.97122e-05	2.31375	-2.99234e-10
96771156	chr5:96771156:A:G	2.2413e-06	-1.03928e-10	-1.12357
96771195	chr5:96771195:T:A	7.09058e-07	-0.994055	-1.28039
96771301	chr5:96771301:A:G	7.81104e-07	-1.39099	-0.78668
96771318	chr5:96771318:C:T	5.19611e-07	-1.41971	-1.16559
96771498	chr5:96771498:G:T	4.8709e-07	-1.38653	-1.2634
96772070	chr5:96772070:C:T	5.30833e-07	-1.32207	-1.24187
96772342	chr5:96772342:T:A	6.07762e-06	-1.03928e-10	-0.126012
96772434	chr5:96772434:GA:G	1.67659e-06	-0.91342	-0.500445
96772997	chr5:96772997:T:C	1.22035e-06	-1.17944	-0.552054
96773473	chr5:96773473:T:C	1.92659e-06	-1.03928e-10	-1.27487
96773501	chr5:96773501:T:C	9.26621e-07	-1.09902	-0.907814
96773881	chr5:96773881:T:C	1.91682e-06	-1.03928e-10	-1.27996
96773906	chr5:96773906:G:A	2.27882e-06	0.167327	-1.27429
96774068	chr5:96774068:A:C	1.916e-06	-1.03928e-10	-1.28039
96774135	chr5:96774135:A:AT	5.59455e-07	-1.3124	-1.19901
96774231	chr5:96774231:T:G	7.23321e-07	-1.30957	-0.944961
96774892	chr5:96774892:G:A	1.04938e-06	-1.00038	-0.882045
96774900	chr5:96774900:A:AT	6.82128e-07	-1.51381	-0.799356
96774956	chr5:96774956:C:CCTT	1.06528e-06	-0.994525	-0.872867
96775172	chr5:96775172:A:ATGTT	3.38836e-06	-1.03928e-10	-0.710278
96775667	chr5:96775667:G:A	2.32603e-06	0.192908	-1.27937
96775743	chr5:96775743:G:A	2.00752e-06	-1.03928e-10	-1.23372
96776022	chr5:96776022:G:A	1.09837e-06	-0.955748	-0.881052
96776075	chr5:96776075:A:G	1.08539e-06	-0.968464	-0.880227
96776301	chr5:96776301:C:T	1.0732e-06	-0.991528	-0.868456
96776435	chr5:96776435:G:A	2.30393e-06	-1.03928e-10	-1.09601
96776591	chr5:96776591:C:T	1.09938e-06	-0.955511	-0.88037
96776959	chr5:96776959:G:A	6.98533e-07	-1.48501	-0.804388
96776988	chr5:96776988:GTATGT:G	1.02441e-06	-1.02765	-0.878858
96777159	chr5:96777159:C:T	1.12375e-06	-0.973338	-0.840616
96777250	chr5:96777250:A:G	7.78112e-07	-1.11725	-1.06426
96777265	chr5:96777265:C:T	9.6781e-07	-0.964634	-0.998711
96777327	chr5:96777327:A:G	1.10767e-06	-0.949234	-0.879137
96777368	chr5:96777368:T:A	1.0703e-06	-0.983829	-0.878858
96777541	chr5:96777541:G:A	1.0983e-06	-0.956636	-0.880227
96777693	chr5:96777693:C:T	1.10062e-06	-0.952081	-0.882671
96778134	chr5:96778134:T:C	1.08699e-06	-0.96765	-0.879559
96778141	chr5:96778141:T:G	2.11151e-06	-1.03928e-10	-1.18322
96778267	chr5:96778267:A:G	1.92545e-06	-1.03928e-10	-1.27547
96778368	chr5:96778368:C:T	1.08105e-06	-0.974813	-0.877882
96778446	chr5:96778446:A:G	1.10262e-06	-0.955616	-0.877321
96778636	chr5:96778636:A:G	2.0277e-06	-1.03928e-10	-1.22373
96778813	chr5:96778813:C:T	1.91646e-06	-1.03928e-10	-1.28015
96778846	chr5:96778846:G:A	2.21712e-06	0.121531	-1.25595
96778915	chr5:96778915:G:A	1.9307e-06	-1.03928e-10	-1.27274
96778991	chr5:96778991:A:G	1.07952e-06	-0.918982	-0.93513
96779039	chr5:96779039:A:C	2.07133e-06	-1.03928e-10	-1.20243
96779335	chr5:96779335:A:G	6.51155e-06	-1.03928e-10	-0.0570484
96779366	chr5:96779366:T:G	1.1207e-06	-0.937815	-0.878858
96779381	chr5:96779381:G:C	1.12318e-06	-0.935606	-0.878858
96779407	chr5:96779407:G:A	1.16869e-06	-0.931714	-0.843032
96779429	chr5:96779429:T:C	2.03504e-06	-1.03928e-10	-1.22011
96779442	chr5:96779442:A:T	2.4639e-06	0.0549825	-1.08386
96779489	chr5:96779489:G:A	1.16181e-06	-0.730726	-1.04992
96779509	chr5:96779509:T:C	2.09799e-06	-1.03928e-10	-1.18964
96780017	chr5:96780017:C:T	9.94633e-07	-0.655663	-1.28034
96780221	chr5:96780221:C:T	1.05335e-06	-0.886581	-0.992067
96780327	chr5:96780327:AACTC:A	4.53966e-07	-1.48945	-1.23091
96780529	chr5:96780529:G:A	3.99151e-06	-1.03928e-10	-0.546456
96780582	chr5:96780582:A:G	9.31691e-07	-1.02343	-0.97795
96780956	chr5:96780956:A:G	8.3586e-07	-1.08639	-1.02353
96781036	chr5:96781036:C:A	1.67819e-05	-1.03928e-10	0.889672
96781150	chr5:96781150:A:G	2.54632e-06	-0.995977	-2.99234e-10
96781596	chr5:96781596:G:A	8.3249e-07	-1.34027	-0.773693
96781851	chr5:96781851:C:T	6.279e-07	-1.13887	-1.25713
96781875	chr5:96781875:G:A	8.67087e-07	-1.04957	-1.02367
96782013	chr5:96782013:T:C	8.61626e-07	-1.0577	-1.02186
96782093	chr5:96782093:T:C	7.51129e-07	-1.15944	-1.05736
96782135	chr5:96782135:C:T	7.92361e-07	-1.13777	-1.02559
96782160	chr5:96782160:G:A	2.22222e-06	-1.03928e-10	-1.13212
96782299	chr5:96782299:G:A	1.08759e-06	-1.06346	-0.783198
96782300	chr5:96782300:C:T	8.2305e-07	-1.05246	-1.07291
96782361	chr5:96782361:T:G	3.83385e-06	0.680822	-1.26758
96782444	chr5:96782444:T:C	8.45533e-07	-1.07553	-1.02288
96782783	chr5:96782783:A:C	8.58574e-07	-1.05916	-1.02395
96782839	chr5:96782839:A:G	1.57501e-06	-1.47636	-2.99234e-10
96783148	chr5:96783148:G:C	5.75974e-07	-1.51143	-0.970888
96783162	chr5:96783162:C:T	3.55622e-05	2.6386	-0.997939
96783340	chr5:96783340:T:A	6.20373e-07	-1.14268	-1.26538
96783351	chr5:96783351:T:C	8.5018e-07	-1.06864	-1.02429
96783419	chr5:96783419:CTT:C	8.56204e-07	-0.892819	-1.19305
96783635	chr5:96783635:G:T	0.000107177	3.05542	-0.311566
96784350	chr5:96784350:G:C	8.29697e-07	-1.34139	-0.775931
96784466	chr5:96784466:G:A	5.48871e-07	-1.51769	-1.01283
96784555	chr5:96784555:C:T	5.44054e-07	-1.51742	-1.02191
96784608	chr5:96784608:C:CAT	5.86895e-07	-1.51004	-0.95349
96784751	chr5:96784751:C:T	8.90062e-07	-1.3423	-0.704789
96785206	chr5:96785206:A:G	1.93218e-06	-1.03928e-10	-1.27198
96785338	chr5:96785338:T:C	1.17085e-06	-1.534	-0.238897
96785365	chr5:96785365:C:T	5.58664e-07	-1.23338	-1.27946
96785386	chr5:96785386:C:G	2.25656e-06	-1.03928e-10	-1.11679
96785539	chr5:96785539:C:T	8.11102e-05	3.61329	-1.14811
96785733	chr5:96785733:GAAC:G	3.42983e-06	0.563297	-1.26141
96785764	chr5:96785764:G:A	4.09487e-06	-1.03928e-10	-0.52089
96785793	chr5:96785793:G:A	2.03648e-06	-1.03928e-10	-1.2194
96785968	chr5:96785968:A:C	5.53032e-06	-1.03928e-10	-0.220379
96786011	chr5:96786011:C:T	6.3249e-07	-1.11488	-1.27383
96786072	chr5:96786072:C:A	2.13138e-06	-1.03928e-10	-1.17386
96786505	chr5:96786505:T:C	3.96883e-06	-1.03928e-10	-0.552153
96786577	chr5:96786577:A:C	5.95008e-07	-1.18292	-1.26689
96786754	chr5:96786754:C:T	5.6005e-05	3.16932	-1.07451
96786825	chr5:96786825:C:T	4.33027e-06	-0.464995	-2.99234e-10
96787111	chr5:96787111:A:C	7.81971e-07	-0.89721	-1.27935
96787335	chr5:96787335:G:A	6.26879e-07	-1.53429	-0.863342
96787352	chr5:96787352:A:G	1.55506e-06	-0.271848	-1.21726
96787385	chr5:96787385:C:T	6.27442e-07	-1.13763	-1.2591
96787387	chr5:96787387:T:C	7.5949e-07	-1.13556	-1.07017
96787422	chr5:96787422:T:C	5.99911e-07	-1.17094	-1.27066
96787456	chr5:96787456:G:C	4.2097e-07	-1.53358	-1.26224
96787457	chr5:96787457:T:C	1.50513e-06	-0.294595	-1.22715
96787507	chr5:96787507:C:T	6.04879e-07	-1.16609	-1.26726
96787633	chr5:96787633:T:C	6.11602e-07	-1.15756	-1.26474
96787663	chr5:96787663:G:A	7.39309e-07	-1.15494	-1.07772
96787726	chr5:96787726:A:G	5.86041e-05	3.28065	-1.14047
96787963	chr5:96787963:G:T	6.10101e-07	-1.17986	-1.24489
96788039	chr5:96788039:C:A	2.84846e-06	0.346351	-1.2302
96788112	chr5:96788112:G:T	4.58379e-07	-1.43154	-1.27914
96788627	chr5:96788627:T:C	5.89825e-07	-1.18758	-1.27097
96788744	chr5:96788744:G:C	1.52854e-06	-0.297635	-1.20868
96788750	chr5:96788750:A:G	7.23202e-07	-1.17748	-1.07721
96788801	chr5:96788801:A:G	2.7866e-06	-1.03928e-10	-0.905802
96789104	chr5:96789104:G:A	7.45771e-07	-1.14717	-1.0768
96789227	chr5:96789227:C:A	1.51933e-06	-1.51236	-2.99234e-10
96789344	chr5:96789344:G:A	7.33855e-07	-1.16426	-1.07581
96789356	chr5:96789356:G:A	3.44706e-06	-0.693105	-2.99234e-10
96789368	chr5:96789368:T:G	5.01437e-06	-1.03928e-10	-0.318317
96789443	chr5:96789443:C:T	7.53014e-07	-1.13657	-1.07772
96789456	chr5:96789456:C:T	7.50396e-07	-1.1427	-1.07508
96789556	chr5:96789556:G:A	7.29869e-07	-1.16756	-1.07796
96789611	chr5:96789611:A:T	1.55319e-06	-0.293322	-1.197
96789627	chr5:96789627:C:T	1.51706e-06	-1.51385	-2.99234e-10
96789762	chr5:96789762:G:A	1.45855e-06	-0.343472	-1.20971
96789830	chr5:96789830:T:A	7.45326e-07	-1.1478	-1.07676
96789891	chr5:96789891:G:A	7.34469e-07	-1.16244	-1.0768
96790082	chr5:96790082:G:T	6.34011e-05	3.29986	-1.081
96790178	chr5:96790178:A:T	2.78669e-06	-1.03928e-10	-0.905771
96790207	chr5:96790207:C:T	5.79388e-07	-1.21229	-1.26412
96790494	chr5:96790494:A:G	5.8715e-07	-1.19888	-1.26422
96790605	chr5:96790605:A:G	5.79705e-07	-1.21473	-1.26113
96790707	chr5:96790707:A:T	2.55389e-06	-1.03928e-10	-0.993008
96791235	chr5:96791235:G:A	3.45052e-05	2.83894	-1.22846
96791751	chr5:96791751:A:G	5.16167e-07	-1.3122	-1.27975
96791941	chr5:96791941:G:A	5.15537e-07	-1.52797	-1.0652
96792202	chr5:96792202:T:C	2.0441e-06	-0.192156	-1.02351
96792319	chr5:96792319:T:C	0.00012069	2.8626	-2.99234e-10
96792596	chr5:96792596:C:A	1.31227e-06	-1.11424	-0.544628
96792697	chr5:96792697:G:T	1.96984e-06	-0.240939	-1.01173
96792730	chr5:96792730:A:AT	4.62569e-07	-1.423	-1.27859
96793002	chr5:96793002:GTTACC:G	1.96548e-06	-1.03928e-10	-1.25489
96793078	chr5:96793078:T:C	3.43907e-06	-0.695425	-2.99234e-10
96793155	chr5:96793155:GA:G	3.8836e-06	-1.03928e-10	-0.573863
96793259	chr5:96793259:C:T	3.47084e-06	-0.68623	-2.99234e-10
96793809	chr5:96793809:A:G	1.98708e-06	-0.218682	-1.02528
96793832	chr5:96793832:T:C	7.00974e-05	3.45711	-1.13785
96793840	chr5:96793840:C:T	4.17741e-07	-1.53392	-1.2696
96794099	chr5:96794099:G:A	3.22732e-06	0.439554	-1.19853
96794311	chr5:96794311:T:C	2.49235e-06	-0.0338145	-0.983586
96794312	chr5:96794312:G:C	1.96423e-06	-0.25868	-0.996847
96794335	chr5:96794335:T:C	5.8816e-07	-1.24123	-1.22016
96794336	chr5:96794336:G:A	3.70242e-06	-1.03928e-10	-0.62164
96794362	chr5:96794362:TG:T	1.33828e-06	-1.10508	-0.534162
96794365	chr5:96794365:A:T	2.78452e-06	-1.03928e-10	-0.906551
96794401	chr5:96794401:G:A	1.98662e-05	-1.03928e-10	1.0584
96794486	chr5:96794486:C:T	5.66947e-05	3.22831	-1.12125
96794499	chr5:96794499:C:T	9.2726e-07	-1.53391	-0.47224
96794780	chr5:96794780:T:C	3.75847e-06	-1.03928e-10	-0.606614
96794907	chr5:96794907:G:A	2.51486e-06	-1.03928e-10	-1.00841
96795133	chr5:96795133:T:C	4.57787e-07	-1.43187	-1.28011
96795257	chr5:96795257:G:A	4.26042e-06	-1.03928e-10	-0.481259
96795780	chr5:96795780:G:T	6.3476e-05	3.34951	-1.12947
96796030	chr5:96796030:G:A	2.88909e-06	0.0280734	-0.897758
96796038	chr5:96796038:C:T	4.35508e-06	-1.03928e-10	-0.459282
96796090	chr5:96796090:C:T	2.75969e-06	0.295592	-1.2111
96796313	chr5:96796313:T:C	2.20191e-06	-1.03928e-10	-1.1413
96796367	chr5:96796367:A:G	1.39826e-06	-1.10609	-0.48931
96796565	chr5:96796565:G:A	2.39337e-06	-1.03928e-10	-1.05792
96797092	chr5:96797092:G:A	2.5651e-06	0.286387	-1.27501
96797331	chr5:96797331:T:C	3.43552e-06	0.515887	-1.21235
96797724	chr5:96797724:C:T	1.59189e-06	-0.28263	-1.18308
96797804	chr5:96797804:T:C	2.3427e-05	-1.03928e-10	1.22327
96797815	chr5:96797815:T:A	2.45365e-06	-1.03928e-10	-1.03305
96797889	chr5:96797889:C:G	4.52635e-07	-1.44292	-1.28037
96797976	chr5:96797976:G:A	2.08051e-06	-1.03928e-10	-1.19801
96798092	chr5:96798092:G:A	3.22952e-06	-0.758291	-2.99234e-10
96798217	chr5:96798217:C:T	1.53269e-06	-0.291511	-1.21209
96798410	chr5:96798410:A:G	2.25712e-06	-0.176507	-0.94003
96798472	chr5:96798472:T:G	5.03181e-05	3.25943	-1.27169
96798514	chr5:96798514:G:A	5.84313e-07	-1.22994	-1.238
96798532	chr5:96798532:G:A	1.12399e-06	-0.53392	-1.27982
96798603	chr5:96798603:T:C	4.33618e-05	3.10521	-1.26626
96798651	chr5:96798651:G:C	4.20554e-07	-1.53384	-1.26297
96799025	chr5:96799025:G:A	5.68426e-07	-1.42034	-1.07517
96799617	chr5:96799617:C:T	5.01502e-07	-1.35919	-1.26159
96799995	chr5:96799995:T:C	3.0507e-06	-1.00898	0.193728
96800020	chr5:96800020:C:T	4.95646e-07	-1.51275	-1.11977
96800222	chr5:96800222:A:T	5.0274e-07	-1.35256	-1.26575
96800598	chr5:96800598:T:G	5.10547e-07	-1.32807	-1.27482
96800822	chr5:96800822:T:C	4.84702e-07	-1.51403	-1.14082
96801501	chr5:96801501:G:A	4.22153e-05	3.06426	-1.2521
96801725	chr5:96801725:G:A	3.21324e-06	-1.03928e-10	-0.763346
96801755	chr5:96801755:G:A	3.7417e-06	-0.611085	-2.99234e-10
96801793	chr5:96801793:G:A	1.6294e-06	-0.436584	-1.00583
96802137	chr5:96802137:A:G	1.40896e-06	-0.507639	-1.08013
96802179	chr5:96802179:A:G	1.19952e-06	-0.52134	-1.22737
96802238	chr5:96802238:G:A	5.64704e-07	-1.26716	-1.23492
96802273	chr5:96802273:T:G	9.24837e-05	2.59641	-2.99234e-10
96802409	chr5:96802409:C:A	9.86381e-07	-1.53341	-0.410933
96802733	chr5:96802733:A:C	3.22084e-06	-1.03928e-10	-0.760982
96802768	chr5:96802768:G:A	5.04826e-07	-1.34639	-1.26777
96803064	chr5:96803064:T:C	1.6919e-06	-0.36642	-1.03835
96803109	chr5:96803109:A:G	1.36719e-06	-0.463644	-1.15423
96803158	chr5:96803158:C:T	1.16166e-06	-0.525922	-1.25485
96803201	chr5:96803201:G:C	3.48345e-06	-0.682601	-2.99234e-10
96803331	chr5:96803331:C:T	2.18741e-06	-1.03928e-10	-1.14791
96803363	chr5:96803363:C:T	4.92636e-05	3.2176	-1.25104
96803723	chr5:96803723:A:G	3.07435e-06	-1.03928e-10	-0.807533
96803892	chr5:96803892:G:A	5.76573e-07	-1.42437	-1.05691
96804011	chr5:96804011:AG:A	4.51301e-05	3.13374	-1.25481
96804163	chr5:96804163:A:C	4.73055e-05	3.18243	-1.25643
96804348	chr5:96804348:A:T	6.23377e-07	-1.21427	-1.18896
96804664	chr5:96804664:C:T	7.57813e-07	-1.01514	-1.1928
96804838	chr5:96804838:T:G	3.25044e-06	0.517222	-1.26906
96804839	chr5:96804839:G:A	2.473e-06	0.23969	-1.26488
96805037	chr5:96805037:C:T	1.4874e-05	2.02628	-1.25729
96805103	chr5:96805103:ACTC:A	5.63022e-07	-1.42437	-1.0807
96805404	chr5:96805404:GA:G	4.56917e-05	3.13485	-1.24355
96805598	chr5:96805598:C:T	2.70601e-06	-1.03928e-10	-0.935149
96806235	chr5:96806235:G:C	7.59e-07	-1.15888	-1.0475
96806780	chr5:96806780:T:G	5.17221e-07	-1.51224	-1.07767
96806873	chr5:96806873:T:C	3.0213e-06	-1.03928e-10	-0.82494
96806907	chr5:96806907:C:T	2.27556e-06	-1.03928e-10	-1.1084
96807103	chr5:96807103:G:C	9.45934e-07	-0.991693	-0.994515
96807232	chr5:96807232:G:A	5.29094e-07	-1.41958	-1.14763
96807498	chr5:96807498:G:A	0.00021914	3.45908	-2.99234e-10
96807734	chr5:96807734:T:C	6.75853e-07	-1.3391	-0.983301
96808421	chr5:96808421:G:C	3.52532e-06	-1.03928e-10	-0.670655
96808738	chr5:96808738:A:G	2.26166e-06	-1.03928e-10	-1.11453
96809070	chr5:96809070:G:A	1.0306e-06	-1.2129	-0.687594
96809199	chr5:96809199:A:G	1.95312e-06	-1.03928e-10	-1.2612
96809319	chr5:96809319:C:T	7.29631e-07	-1.48666	-0.759177
96809493	chr5:96809493:C:T	7.70971e-07	-1.14784	-1.04289
96809532	chr5:96809532:T:A	1.95256e-06	-1.03928e-10	-1.26149
96809721	chr5:96809721:A:G	5.15791e-07	-1.32236	-1.27032
96810065	chr5:96810065:C:T	1.98656e-06	-1.03928e-10	-1.24422
96810136	chr5:96810136:G:A	1.94052e-06	-1.03928e-10	-1.26767
96810353	chr5:96810353:A:G	1.42206e-06	-0.402586	-1.17593
96810414	chr5:96810414:T:C	1.98234e-06	-1.03928e-10	-1.24635
96810533	chr5:96810533:A:C	1.95241e-06	-1.03928e-10	-1.26156
96810669	chr5:96810669:G:C	1.4888e-06	-1.53265	-2.99234e-10
96810742	chr5:96810742:C:G	1.95241e-06	-1.03928e-10	-1.26156
96810745	chr5:96810745:C:A	1.0032e-06	-1.26938	-0.658053
96810837	chr5:96810837:A:G	2.98494e-06	-1.03928e-10	-0.837045
96811096	chr5:96811096:A:T	3.78223e-06	0.603173	-1.20348
96811567	chr5:96811567:T:A	5.41166e-07	-1.29339	-1.25126
96811758	chr5:96811758:T:C	1.9252e-06	-1.03928e-10	-1.2756
96811853	chr5:96811853:T:C	1.92594e-06	-1.03928e-10	-1.27521
96811917	chr5:96811917:C:T	0.000224765	3.48443	-2.99234e-10
96812030	chr5:96812030:A:G	4.01473e-06	0.62708	-1.16773
96812074	chr5:96812074:T:C	2.59867e-06	-0.306656	-0.668972
96812310	chr5:96812310:C:T	3.78121e-06	-0.600582	-2.99234e-10
96812663	chr5:96812663:C:T	1.39182e-06	-0.892465	-0.707545
96812752	chr5:96812752:A:G	1.92079e-06	-1.03928e-10	-1.27789
96813503	chr5:96813503:T:A	9.77153e-07	-0.9104	-1.04334
96813514	chr5:96813514:G:A	9.76986e-07	-0.870309	-1.0836
96813524	chr5:96813524:G:A	2.37237e-06	-1.03928e-10	-1.06673
96813534	chr5:96813534:T:A	5.93687e-07	-1.17905	-1.27298
96813910	chr5:96813910:G:T	1.12615e-06	-1.26021	-0.551613
96814400	chr5:96814400:C:T	1.93325e-06	-1.53239	0.26097
96814407	chr5:96814407:T:C	7.64004e-07	-0.922371	-1.27744
96814793	chr5:96814793:T:C	1.91967e-06	-1.03928e-10	-1.27847
96814807	chr5:96814807:T:C	0.000130792	2.94298	-2.99234e-10
96815133	chr5:96815133:A:G	3.00496e-06	-0.841911	0.0115484
96815208	chr5:96815208:C:T	9.43737e-07	-0.709358	-1.27918
96816091	chr5:96816091:C:G	1.50328e-06	-1.52297	-2.99234e-10
96816213	chr5:96816213:T:G	1.76807e-06	-1.22707	-0.133669
96816234	chr5:96816234:G:A	1.516e-06	-1.18876	-0.325787
96816265	chr5:96816265:C:A	1.4338e-06	-0.382831	-1.18746
96816487	chr5:96816487:T:C	5.34299e-06	-1.03928e-10	-0.25484
96816507	chr5:96816507:C:T	1.46509e-06	-1.50097	-0.0477401
96816680	chr5:96816680:A:G	8.61729e-07	-0.802931	-1.27651
96816718	chr5:96816718:G:A	1.76145e-06	-1.23288	-0.131608
96816733	chr5:96816733:G:C	1.44816e-06	-0.508127	-1.0522
96816885	chr5:96816885:T:C	8.51543e-07	-0.813278	-1.27805
96816968	chr5:96816968:G:A	5.80611e-07	-1.19392	-1.28038
96817069	chr5:96817069:AAGG:A	1.96732e-06	-1.03928e-10	-1.25395
96817106	chr5:96817106:A:G	1.61677e-06	-1.4502	-2.99234e-10
96817369	chr5:96817369:C:T	1.98467e-06	-1.03928e-10	-1.24518
96817430	chr5:96817430:T:C	8.722e-07	-0.794292	-1.27307
96817788	chr5:96817788:T:C	8.62122e-07	-0.802008	-1.27698
96817921	chr5:96817921:C:T	1.44434e-06	-0.289408	-1.27357
96817952	chr5:96817952:A:G	2.50911e-06	-1.03928e-10	-1.0107
96818263	chr5:96818263:A:G	8.50819e-07	-0.813667	-1.27851
96818640	chr5:96818640:C:T	3.61699e-06	-1.03928e-10	-0.644984
96819051	chr5:96819051:G:A	8.50831e-07	-0.811825	-1.28034
96819166	chr5:96819166:T:C	8.54157e-07	-0.808778	-1.27949
96819176	chr5:96819176:G:A	8.45603e-07	-0.818995	-1.27934
96819216	chr5:96819216:A:G	8.52281e-07	-0.81097	-1.27949
96819526	chr5:96819526:A:G	8.29263e-07	-0.838586	-1.27926
96819615	chr5:96819615:C:T	1.15023e-06	-1.46958	-0.32108
96819726	chr5:96819726:G:A	1.99076e-06	-1.03928e-10	-1.24211
96819815	chr5:96819815:G:A	8.36053e-07	-0.830329	-1.27936
96819905	chr5:96819905:T:C	5.70328e-07	-1.21622	-1.27595
96820197	chr5:96820197:G:A	8.5549e-07	-0.806991	-1.27972
96820253	chr5:96820253:C:T	1.95223e-06	-1.03928e-10	-1.26165
96820257	chr5:96820257:T:C	4.58306e-07	-1.49489	-1.21595
96820326	chr5:96820326:A:G	9.687e-07	-0.688574	-1.27385
96820341	chr5:96820341:G:A	3.14253e-06	-0.694038	-0.0915594
96820521	chr5:96820521:G:A	8.4395e-07	-0.82056	-1.27973
96820791	chr5:96820791:A:G	8.48378e-07	-0.814914	-1.28014
96821080	chr5:96821080:C:T	7.24023e-07	-1.27393	-0.979629
96821185	chr5:96821185:T:C	8.69804e-07	-0.789795	-1.28032
96821253	chr5:96821253:C:A	8.51119e-07	-0.811778	-1.28005
96821701	chr5:96821701:G:A	1.92807e-06	-1.03928e-10	-1.27411
96821838	chr5:96821838:T:C	8.47042e-07	-0.816798	-1.27983
96821945	chr5:96821945:G:C	8.03089e-07	-0.869611	-1.2803
96821986	chr5:96821986:A:G	8.6443e-07	-0.797416	-1.27889
96822016	chr5:96822016:G:C	1.95257e-06	-1.03928e-10	-1.26148
96822072	chr5:96822072:C:T	2.70737e-06	-1.03928e-10	-0.934647
96822143	chr5:96822143:A:G	8.55479e-07	-0.806477	-1.28024
96822151	chr5:96822151:C:G	8.5094e-07	-0.811678	-1.28036
96822285	chr5:96822285:C:T	5.02852e-06	-1.03928e-10	-0.315499
96822880	chr5:96822880:G:A	1.51014e-05	-1.03928e-10	0.784164
96823053	chr5:96823053:G:T	4.64554e-07	-1.50091	-1.19639
96823820	chr5:96823820:A:G	9.76118e-07	-0.847092	-1.10771
96824014	chr5:96824014:G:A	8.18889e-07	-1.4778	-0.652631
96824071	chr5:96824071:T:C	1.96707e-05	-1.03928e-10	1.04851
96824178	chr5:96824178:C:T	1.97633e-06	-1.03928e-10	-1.24938
96824215	chr5:96824215:C:A	3.04038e-06	-1.03928e-10	-0.818642
96824289	chr5:96824289:A:C	4.81403e-07	-1.43655	-1.22513
96825366	chr5:96825366:C:A	6.08046e-05	3.41643	-1.23939
96826491	chr5:96826491:G:T	4.61864e-07	-1.50121	-1.2019
96826762	chr5:96826762:C:T	1.58033e-06	-1.22858	-0.244414
96826830	chr5:96826830:T:C	1.64351e-06	-1.27433	-0.159466
96826993	chr5:96826993:G:A	2.15504e-06	-1.03928e-10	-1.16282
96827145	chr5:96827145:C:T	2.18704e-06	-1.03928e-10	-1.14808
96827195	chr5:96827195:G:T	4.39654e-07	-1.49294	-1.25946
96827402	chr5:96827402:C:T	1.94661e-06	-1.03928e-10	-1.26454
96827571	chr5:96827571:A:G	4.0927e-06	-1.03928e-10	-0.52142
96827910	chr5:96827910:C:T	8.08004e-07	-1.21926	-0.924549
96827941	chr5:96827941:C:T	1.59382e-06	-1.19951	-0.264976
96828072	chr5:96828072:T:G	6.42279e-07	-1.42563	-0.947723
96828202	chr5:96828202:A:G	9.93626e-06	0.289935	0.0756297
96828908	chr5:96828908:A:G	1.35258e-06	-0.354561	-1.27405
96828938	chr5:96828938:C:A	7.86603e-06	0.128599	0.00332907
96828941	chr5:96828941:T:G	2.04619e-05	-1.03928e-10	1.08794
96829097	chr5:96829097:C:T	5.9849e-06	-1.03928e-10	-0.141385
96829143	chr5:96829143:C:A	4.38967e-07	-1.47783	-1.27612
96829297	chr5:96829297:A:C	4.47059e-07	-1.45882	-1.27687
96829325	chr5:96829325:G:A	2.02648e-06	-1.03928e-10	-1.22432
96829566	chr5:96829566:G:A	4.37446e-07	-1.48096	-1.27647
96829724	chr5:96829724:T:G	8.54355e-06	-1.03928e-10	0.21455
96830144	chr5:96830144:G:A	3.45213e-06	-0.00227493	-0.689358
96830323	chr5:96830323:T:C	4.26138e-06	0.688699	-1.16973
96830361	chr5:96830361:C:T	2.21411e-06	-1.3101	0.174331
96830495	chr5:96830495:A:G	2.01633e-06	-1.32079	0.0914455
96831412	chr5:96831412:T:C	6.83899e-06	0.0242877	-0.0322736
96831782	chr5:96831782:T:C	8.56113e-06	0.185669	0.0309381
96831828	chr5:96831828:C:A	2.40453e-06	-1.03928e-10	-1.05327
96831833	chr5:96831833:T:C	2.04713e-06	-1.43037	0.21618
96831905	chr5:96831905:C:T	6.22153e-07	-1.4311	-0.974096
96832187	chr5:96832187:C:T	4.42099e-07	-1.46936	-1.27749
96832278	chr5:96832278:T:A	8.49148e-06	0.154676	0.0537613
96832353	chr5:96832353:G:T	9.53533e-07	-1.4254	-0.552808
96832377	chr5:96832377:T:C	1.37034e-06	-0.373407	-1.24216
96832470	chr5:96832470:C:T	7.16843e-06	0.0390609	-2.99234e-10
96832767	chr5:96832767:C:T	9.17078e-06	0.267786	0.0176104
96832933	chr5:96832933:G:A	1.5065e-06	-1.52084	-2.99234e-10
96833130	chr5:96833130:C:T	6.66068e-07	-1.21291	-1.12408
96833449	chr5:96833449:T:C	1.93829e-06	-1.03928e-10	-1.26882
96834107	chr5:96834107:G:C	1.93757e-06	-1.03928e-10	-1.26919
96834213	chr5:96834213:T:G	8.4303e-07	-1.16633	-0.935051
96834236	chr5:96834236:C:T	1.94848e-06	-1.03928e-10	-1.26358
96834519	chr5:96834519:G:A	2.26183e-06	-1.30748	0.193027
96834559	chr5:96834559:G:C	8.98307e-06	0.240832	0.0238839
96834728	chr5:96834728:C:A	1.0126e-05	-1.03928e-10	0.384479
96835062	chr5:96835062:A:G	1.281e-06	-0.506263	-1.17672
96836073	chr5:96836073:T:C	1.00545e-05	0.359645	0.0177493
96836126	chr5:96836126:A:G	8.92632e-06	0.237568	0.0208109
96836915	chr5:96836915:T:C	1.94895e-06	-1.03928e-10	-1.26333
96837282	chr5:96837282:C:T	9.09003e-06	-1.03928e-10	0.276552
96837436	chr5:96837436:C:T	2.29015e-06	-1.35835	0.256339
96837640	chr5:96837640:G:A	7.04714e-07	-1.00255	-1.27804
96837858	chr5:96837858:G:C	2.08276e-06	-1.03928e-10	-1.19693
96838090	chr5:96838090:G:C	0.000106809	2.74042	-2.99234e-10
96838483	chr5:96838483:A:G	1.25789e-06	-1.46305	-0.238145
96838743	chr5:96838743:G:A	5.5784e-07	-1.23609	-1.27822
96839226	chr5:96839226:C:T	9.28163e-07	-1.31024	-0.694936
96839340	chr5:96839340:T:C	1.19752e-06	-0.898819	-0.851553
96839448	chr5:96839448:C:G	3.80544e-06	-1.03928e-10	-0.594194
96839523	chr5:96839523:G:A	7.07071e-07	-1.51585	-0.761401
96840038	chr5:96840038:G:T	2.56641e-06	0.0779151	-1.06603
96840146	chr5:96840146:G:A	1.08545e-06	-0.961729	-0.886905
96840519	chr5:96840519:C:T	2.67147e-06	-1.03928e-10	-0.947997
96840738	chr5:96840738:G:A	9.19973e-07	-1.31703	-0.697009
96840791	chr5:96840791:C:T	9.13385e-07	-0.856821	-1.1644
96840851	chr5:96840851:G:A	1.04473e-06	-0.884662	-1.00221
96840852	chr5:96840852:C:T	5.99389e-06	-1.03928e-10	-0.139885
96841147	chr5:96841147:T:A	6.86556e-07	-1.51672	-0.789977
96841885	chr5:96841885:G:A	2.45455e-06	-1.03928e-10	-1.03268
96842064	chr5:96842064:C:G	9.00115e-07	-1.3266	-0.709263
96842275	chr5:96842275:C:T	1.92506e-06	-1.03928e-10	-1.27567
96842372	chr5:96842372:C:T	5.47462e-07	-1.52447	-1.00862
96842687	chr5:96842687:C:G	4.75081e-07	-1.51081	-1.16408
96842956	chr5:96842956:G:A	1.92936e-06	-1.03928e-10	-1.27344
96843158	chr5:96843158:C:G	3.04994e-06	-1.03928e-10	-0.815503
96843306	chr5:96843306:G:T	2.03036e-06	-1.03928e-10	-1.22241
96843643	chr5:96843643:C:T	8.43088e-07	-1.50525	-0.596056
96843890	chr5:96843890:C:G	6.5605e-07	-1.47185	-0.880289
96843982	chr5:96843982:A:G	8.56809e-07	-0.915195	-1.16997
96844058	chr5:96844058:C:T	6.35535e-07	-1.1973	-1.18662
96844926	chr5:96844926:CAGAGA:C	4.13264e-07	-1.53421	-1.28008
96845161	chr5:96845161:A:G	7.66004e-07	-0.975529	-1.22166
96845594	chr5:96845594:G:A	6.68996e-07	-1.50206	-0.830545
96845840	chr5:96845840:T:C	2.31138e-06	-1.03928e-10	-1.09278
96846315	chr5:96846315:C:T	1.98492e-06	-0.405691	-0.839358
96846441	chr5:96846441:A:G	4.40328e-07	-1.52135	-1.22951
96846541	chr5:96846541:T:C	4.36251e-07	-1.5266	-1.23357
96846912	chr5:96846912:G:A	8.76515e-07	-0.893115	-1.16931
96847014	chr5:96847014:G:A	7.05058e-07	-1.33902	-0.941078
96847050	chr5:96847050:C:T	4.35145e-07	-1.52042	-1.24228
96847116	chr5:96847116:C:T	6.97385e-07	-1.52097	-0.77007
96847117	chr5:96847117:G:A	1.9398e-06	-1.03928e-10	-1.26804
96847173	chr5:96847173:G:A	4.36076e-07	-1.52641	-1.23415
96847373	chr5:96847373:G:C	2.33531e-06	-1.03928e-10	-1.08248
96847379	chr5:96847379:G:T	4.36754e-07	-1.52062	-1.23839
96847442	chr5:96847442:C:T	4.30944e-07	-1.52892	-1.24349
96847853	chr5:96847853:C:T	8.71168e-07	-0.911147	-1.1574
96848009	chr5:96848009:A:AG	4.34468e-07	-1.52834	-1.23592
96848145	chr5:96848145:T:G	3.07877e-06	-1.03928e-10	-0.806096
96848165	chr5:96848165:C:T	4.39185e-07	-1.52425	-1.22921
96848252	chr5:96848252:T:C	4.43471e-07	-1.52485	-1.2189
96848271	chr5:96848271:A:G	4.45549e-07	-1.52455	-1.21453
96848322	chr5:96848322:A:G	6.58121e-07	-1.46732	-0.881669
96848350	chr5:96848350:C:T	5.63186e-07	-1.52466	-0.98011
96848398	chr5:96848398:G:A	4.35538e-07	-1.52342	-1.23838
96848509	chr5:96848509:T:A	4.34782e-07	-1.52575	-1.23779
96848552	chr5:96848552:A:G	4.37002e-07	-1.52089	-1.23756
96848746	chr5:96848746:G:T	4.32674e-07	-1.52702	-1.24138
96849299	chr5:96849299:G:T	1.02719e-06	-1.32494	-0.578851
96849390	chr5:96849390:G:A	4.36894e-07	-1.52109	-1.23761
96849421	chr5:96849421:G:A	4.34619e-07	-1.52415	-1.23976
96849604	chr5:96849604:A:T	8.9011e-07	-0.875633	-1.1714
96849648	chr5:96849648:T:C	1.93109e-06	-1.03928e-10	-1.27254
96849764	chr5:96849764:G:A	6.68381e-07	-1.32865	-1.00487
96849779	chr5:96849779:A:G	4.49163e-07	-1.52111	-1.20988
96850044	chr5:96850044:A:T	1.44664e-06	-0.410663	-1.15072
96850414	chr5:96850414:A:T	4.38518e-07	-1.51719	-1.23779
96850435	chr5:96850435:C:T	4.38777e-07	-1.51604	-1.23834
96850518	chr5:96850518:G:A	4.36409e-07	-1.52133	-1.23847
96850828	chr5:96850828:G:A	2.7919e-06	-0.903902	-2.99234e-10
96850899	chr5:96850899:A:G	1.93302e-06	-1.03928e-10	-1.27154
96851095	chr5:96851095:A:C	4.36735e-07	-1.52127	-1.23779
96851167	chr5:96851167:G:C	7.01587e-07	-1.01284	-1.27219
96851285	chr5:96851285:G:A	1.01854e-06	-1.29944	-0.61281
96851387	chr5:96851387:A:G	5.72497e-07	-1.5298	-0.958574
96852145	chr5:96852145:A:G	4.30227e-07	-1.52759	-1.24647
96852380	chr5:96852380:T:C	6.32001e-07	-1.4723	-0.917188
96852658	chr5:96852658:G:A	8.57514e-07	-0.937479	-1.14686
96852779	chr5:96852779:A:C	8.76467e-07	-0.895133	-1.16735
96852963	chr5:96852963:A:G	5.95477e-07	-1.41977	-1.02925
96852989	chr5:96852989:T:G	2.73607e-06	-0.924102	-2.99234e-10
96853101	chr5:96853101:G:T	4.335e-07	-1.52902	-1.23747
96853429	chr5:96853429:C:T	2.77729e-06	-1.03928e-10	-0.909151
96854013	chr5:96854013:G:A	4.38252e-07	-1.52559	-1.23
96854515	chr5:96854515:G:A	1.43013e-06	-0.436778	-1.13608
96854714	chr5:96854714:C:A	1.91752e-06	-1.03928e-10	-1.27959
96854790	chr5:96854790:T:C	3.66798e-06	-0.319662	-0.311323
96854942	chr5:96854942:A:G	4.35943e-07	-1.52492	-1.23595
96854985	chr5:96854985:T:TA	4.35937e-07	-1.52542	-1.23546
96855006	chr5:96855006:A:C	8.51715e-07	-0.921338	-1.16979
96855028	chr5:96855028:T:A	4.30388e-07	-1.52547	-1.24822
96855126	chr5:96855126:G:A	4.35889e-07	-1.5238	-1.23719
96855263	chr5:96855263:AT:A	2.11181e-06	-1.03928e-10	-1.18308
96856044	chr5:96856044:A:G	5.72901e-07	-1.5292	-0.958471
96856460	chr5:96856460:T:C	5.08918e-07	-1.50955	-1.09654
96856710	chr5:96856710:T:G	4.80851e-07	-1.52227	-1.14055
96856731	chr5:96856731:T:C	4.81167e-07	-1.52067	-1.14149
96856924	chr5:96856924:T:C	4.79474e-07	-1.52349	-1.14221
96857512	chr5:96857512:A:G	9.01878e-07	-0.85365	-1.18025
96857525	chr5:96857525:T:A	4.87638e-07	-1.51877	-1.13004
96857563	chr5:96857563:A:T	4.8623e-07	-1.52107	-1.13063
96857695	chr5:96857695:A:G	2.78277e-06	-0.907179	-2.99234e-10
96857839	chr5:96857839:C:G	4.81165e-07	-1.52052	-1.14165
96857921	chr5:96857921:G:T	4.81952e-07	-1.52013	-1.14041
96858153	chr5:96858153:G:T	4.83767e-07	-1.5159	-1.14087
96858339	chr5:96858339:C:T	2.16455e-06	-1.03928e-10	-1.15841
96858364	chr5:96858364:G:A	2.69731e-06	-1.03928e-10	-0.938369
96858417	chr5:96858417:G:A	4.83712e-07	-1.51769	-1.1392
96858512	chr5:96858512:T:C	2.55209e-06	-1.50423	0.510516
96858529	chr5:96858529:C:T	2.41806e-06	-1.03928e-10	-1.04766
96858548	chr5:96858548:A:G	1.54917e-06	-0.331483	-1.16142
96858552	chr5:96858552:G:A	4.9562e-07	-1.36153	-1.27105
96859151	chr5:96859151:T:C	4.89766e-07	-1.51073	-1.13372
96859339	chr5:96859339:T:C	4.84528e-07	-1.51316	-1.14204
96859577	chr5:96859577:A:G	6.87797e-07	-1.52909	-0.7758
96859767	chr5:96859767:T:A	4.86663e-07	-1.5104	-1.14041
96859822	chr5:96859822:G:A	4.8205e-07	-1.51246	-1.14787
96859832	chr5:96859832:T:G	4.86128e-07	-1.5132	-1.13871
96859944	chr5:96859944:T:G	4.84133e-07	-1.51561	-1.14041
96859982	chr5:96859982:G:A	4.73002e-07	-1.51146	-1.16782
96860249	chr5:96860249:T:C	7.49072e-07	-1.17271	-1.04684
96860291	chr5:96860291:T:C	4.88185e-07	-1.50739	-1.14029
96860569	chr5:96860569:T:C	6.56536e-07	-1.52018	-0.831225
96860620	chr5:96860620:GT:G	2.49132e-06	-1.03928e-10	-1.01781
96861171	chr5:96861171:C:A	3.05517e-06	-1.49903	0.685236
96861556	chr5:96861556:G:A	2.4927e-06	-1.03928e-10	-1.01726
96861744	chr5:96861744:A:G	3.15107e-06	-1.03928e-10	-0.782884
96862364	chr5:96862364:T:C	2.92229e-06	-1.03928e-10	-0.858259
96862499	chr5:96862499:G:A	2.21065e-06	0.0917252	-1.22906
96862776	chr5:96862776:C:G	1.916e-06	-1.03928e-10	-1.28039
96862989	chr5:96862989:G:A	6.97602e-07	-1.01047	-1.28027
96863212	chr5:96863212:C:T	1.8271e-05	0.974688	-2.99234e-10
96863268	chr5:96863268:C:T	4.60951e-07	-1.46112	-1.24397
96863277	chr5:96863277:C:T	5.50604e-07	-1.38286	-1.14451
96863494	chr5:96863494:T:C	5.26438e-07	-1.52902	-1.04323
96863616	chr5:96863616:CTG:C	1.9878e-06	-1.03928e-10	-1.24359
96863790	chr5:96863790:A:G	4.35729e-06	0.590414	-1.04919
96863962	chr5:96863962:G:A	1.97939e-06	-1.24784	-2.99234e-10
96864367	chr5:96864367:T:G	4.78993e-06	-1.03928e-10	-0.36411
96865377	chr5:96865377:A:G	1.4956e-06	-0.974466	-0.55363
96865876	chr5:96865876:A:C	1.14581e-06	-0.60072	-1.19379
96865880	chr5:96865880:T:G	3.52252e-06	0.597466	-1.26891
96866283	chr5:96866283:G:A	3.08506e-06	-1.03928e-10	-0.804056
96866369	chr5:96866369:G:A	1.49501e-06	-1.52849	-2.99234e-10
96866436	chr5:96866436:T:C	1.25181e-06	-1.01548	-0.690561
96866452	chr5:96866452:A:G	3.16145e-06	0.475139	-1.25473
96866574	chr5:96866574:C:G	1.36632e-06	-0.93385	-0.684653
96866605	chr5:96866605:C:T	1.90593e-06	-1.28566	-2.99234e-10
96867060	chr5:96867060:G:A	1.2293e-06	-1.01442	-0.709764
96867098	chr5:96867098:C:T	1.93048e-06	-1.03928e-10	-1.27285
96867251	chr5:96867251:T:C	1.30307e-06	-0.985218	-0.680686
96867330	chr5:96867330:C:T	1.48768e-06	-1.5334	-2.99234e-10
96867519	chr5:96867519:A:T	5.71865e-07	-1.21911	-1.27037
96867636	chr5:96867636:T:C	1.69921e-06	-1.40046	-2.99234e-10
96867651	chr5:96867651:T:G	1.14076e-06	-0.60339	-1.19554
96867838	chr5:96867838:C:T	2.62372e-06	-0.966031	-2.99234e-10
96868023	chr5:96868023:C:T	2.48316e-06	-1.0211	-2.99234e-10
96868506	chr5:96868506:T:A	1.22317e-06	-1.03018	-0.698994
96868551	chr5:96868551:T:C	0.000135371	3.62897	-0.651574
96868592	chr5:96868592:T:C	1.93167e-06	-1.03928e-10	-1.27224
96868681	chr5:96868681:A:T	1.50587e-05	1.11317	-0.331836
96868696	chr5:96868696:T:C	1.15126e-06	-1.04851	-0.741254
96868710	chr5:96868710:CA:C	3.24455e-06	0.526679	-1.28033
96869196	chr5:96869196:G:C	1.18713e-06	-1.0274	-0.73168
96869337	chr5:96869337:C:T	1.36166e-05	1.01261	-0.331942
96869453	chr5:96869453:AT:A	1.35685e-05	0.97543	-0.298304
96869498	chr5:96869498:C:A	1.92207e-06	-1.03928e-10	-1.27722
96869600	chr5:96869600:T:A	3.0569e-06	-1.03928e-10	-0.813224
96870062	chr5:96870062:T:G	1.17887e-06	-1.0333	-0.73277
96870098	chr5:96870098:A:G	1.30382e-06	-1.01776	-0.647572
96870332	chr5:96870332:G:T	1.26861e-05	0.957124	-0.347241
96870351	chr5:96870351:C:T	5.10554e-06	-1.03928e-10	-0.300299
96870386	chr5:96870386:A:G	1.18225e-06	-1.02666	-0.736549
96870462	chr5:96870462:T:TA	1.1756e-06	-1.02517	-0.743677
96870713	chr5:96870713:G:T	1.71517e-06	-1.39112	-2.99234e-10
96870860	chr5:96870860:C:T	1.92794e-06	-1.03928e-10	-1.27417
96870932	chr5:96870932:C:A	2.72509e-06	-1.03928e-10	-0.928123
96870960	chr5:96870960:T:C	1.15395e-06	-1.01628	-0.771152
96871175	chr5:96871175:A:G	2.13853e-06	-1.03928e-10	-1.17051
96871464	chr5:96871464:C:T	2.32167e-06	-1.03928e-10	-1.08834
96871708	chr5:96871708:T:C	1.95248e-06	-1.03928e-10	-1.26152
96872079	chr5:96872079:A:T	1.24817e-06	-0.952673	-0.756273
96872124	chr5:96872124:T:G	1.96841e-06	-1.03928e-10	-1.2534
96872396	chr5:96872396:C:T	1.90952e-06	-1.28377	-2.99234e-10
96872397	chr5:96872397:G:A	2.05368e-06	-1.03928e-10	-1.21099
96872444	chr5:96872444:A:T	6.87787e-07	-1.02856	-1.27635
96872817	chr5:96872817:T:C	1.51667e-06	-1.51411	-2.99234e-10
96872908	chr5:96872908:G:A	1.9217e-06	-1.03928e-10	-1.27741
96872926	chr5:96872926:A:G	4.21103e-06	-1.03928e-10	-0.492919
96872970	chr5:96872970:A:G	1.63638e-05	1.21674	-0.352291
96873017	chr5:96873017:C:T	2.95511e-06	-1.03928e-10	-0.847091
96873304	chr5:96873304:T:C	2.96198e-06	-1.03928e-10	-0.844767
96873422	chr5:96873422:T:G	1.19563e-06	-1.0097	-0.742255
96873475	chr5:96873475:T:C	0.000148429	3.06948	-2.99234e-10
96873636	chr5:96873636:CT:C	1.99259e-06	-1.24119	-2.99234e-10
96873887	chr5:96873887:G:C	2.38017e-05	-1.03928e-10	1.23913
96874201	chr5:96874201:G:T	2.34691e-06	-1.07753	-2.99234e-10
96875052	chr5:96875052:C:A	2.38591e-06	-1.03928e-10	-1.06104
96875463	chr5:96875463:G:C	2.5203e-06	-1.03928e-10	-1.00625
96875556	chr5:96875556:A:G	1.18945e-06	-1.05277	-0.704362
96875588	chr5:96875588:T:C	1.66577e-06	-1.42034	-2.99234e-10
96875816	chr5:96875816:T:C	9.67217e-06	0.338627	-2.99234e-10
96875820	chr5:96875820:G:T	3.04023e-06	-1.03928e-10	-0.818694
96875890	chr5:96875890:G:C	6.07646e-07	-1.3764	-1.05238
96876013	chr5:96876013:C:G	2.29523e-06	-1.03928e-10	-1.09979
96876026	chr5:96876026:G:C	3.08924e-06	-1.01318	0.210484
96876037	chr5:96876037:T:G	0.000182922	3.76297	-0.484538
96876221	chr5:96876221:G:A	3.46464e-06	-1.03928e-10	-0.688016
96876391	chr5:96876391:C:T	4.76116e-07	-1.5114	-1.16132
96877077	chr5:96877077:C:T	0.000477103	5.4324	-1.19529
96877136	chr5:96877136:G:A	3.22963e-06	-1.03928e-10	-0.758259
96877191	chr5:96877191:T:C	0.000501198	5.4826	-1.19622
96877241	chr5:96877241:C:G	1.91766e-06	-1.03928e-10	-1.27952
96877426	chr5:96877426:G:T	2.45958e-06	-1.03928e-10	-1.03063
96877467	chr5:96877467:C:A	0.000489228	5.4692	-1.20699
96877629	chr5:96877629:A:C	0.00053768	5.54046	-1.18382
96877766	chr5:96877766:A:G	2.4017e-06	-1.05445	-2.99234e-10
96877903	chr5:96877903:G:T	1.34448e-05	1.21322	-0.545259
96878222	chr5:96878222:G:A	0.000476998	5.41341	-1.17652
96878432	chr5:96878432:T:C	1.92403e-06	-1.03928e-10	-1.2762
96878478	chr5:96878478:A:G	2.11888e-06	-1.03928e-10	-1.17974
96878536	chr5:96878536:G:A	2.46496e-06	0.24593	-1.27438
96878621	chr5:96878621:T:C	3.33395e-06	-1.03928e-10	-0.726467
96878803	chr5:96878803:C:T	0.00051453	5.49393	-1.1813
96878877	chr5:96878877:A:G	0.000454585	5.37441	-1.18565
96879084	chr5:96879084:C:T	5.1698e-07	-1.50138	-1.089
96879107	chr5:96879107:T:C	2.43572e-06	-1.03928e-10	-1.04038
96879641	chr5:96879641:C:T	1.91603e-06	-1.03928e-10	-1.28037
96879976	chr5:96879976:C:T	5.08388e-06	0.82941	-1.13396
96880372	chr5:96880372:T:C	2.60772e-06	-1.03928e-10	-0.972149
96880469	chr5:96880469:A:G	1.51221e-05	1.30225	-0.516719
96880609	chr5:96880609:A:T	5.24814e-06	-1.03928e-10	-0.272753
96880683	chr5:96880683:A:G	0.000628779	5.70079	-1.18764
96880695	chr5:96880695:GA:G	4.51543e-07	-1.44642	-1.27929
96881043	chr5:96881043:A:C	1.91603e-06	-1.03928e-10	-1.28037
96881080	chr5:96881080:G:A	0.0124597	8.24453	-0.744907
96881189	chr5:96881189:GCT:G	4.93248e-07	-1.46716	-1.17021
96881642	chr5:96881642:A:G	2.01073e-06	-1.03928e-10	-1.23213
96881686	chr5:96881686:A:G	5.43986e-07	-1.30264	-1.23682
96882429	chr5:96882429:A:G	3.6928e-06	-1.03928e-10	-0.62424
96882787	chr5:96882787:TC:T	5.18296e-06	-0.285249	-2.99234e-10
96882894	chr5:96882894:C:T	6.20051e-06	0.544498	-0.650492
96882962	chr5:96882962:G:C	3.05481e-06	-1.03928e-10	-0.813907
96884007	chr5:96884007:T:G	2.22582e-06	-1.03928e-10	-1.1305
96884383	chr5:96884383:C:T	0.00130914	4.48269	0.763811
96885158	chr5:96885158:T:A	5.09659e-06	-0.302053	-2.99234e-10
96885307	chr5:96885307:C:T	0.0450864	7.93048	0.855233
96885371	chr5:96885371:G:A	3.42279e-06	-0.700168	-2.99234e-10
96885637	chr5:96885637:C:A	0.0166257	8.0336	-0.245524
96885721	chr5:96885721:AGG:A	2.12391e-05	1.12522	-2.99234e-10
96885724	chr5:96885724:AGTTGTGACTAGCTT:A	2.06286e-05	1.09605	-2.99234e-10
96885832	chr5:96885832:G:A	3.0129e-06	-1.03928e-10	-0.827722
96885861	chr5:96885861:C:G	0.0158677	7.97607	-0.234659
96886185	chr5:96886185:A:G	0.0185221	8.12887	-0.232769
96886281	chr5:96886281:G:A	2.01906e-06	-1.03928e-10	-1.22799
96886479	chr5:96886479:A:G	0.0167594	8.03682	-0.240731
96886656	chr5:96886656:T:C	4.84569e-06	-1.03928e-10	-0.352535
96886808	chr5:96886808:G:A	2.02635e-06	-1.03928e-10	-1.22439
96886849	chr5:96886849:TTTG:T	5.25439e-06	-0.271561	-2.99234e-10
96886923	chr5:96886923:G:A	0.0156645	7.94701	-0.218487
96887396	chr5:96887396:A:G	0.0165632	8.0171	-0.232793
96887588	chr5:96887588:C:G	3.22103e-06	-1.03928e-10	-0.760924
96887598	chr5:96887598:C:T	0.0156533	8.00769	-0.279878
96887776	chr5:96887776:A:G	0.0177863	8.11282	-0.257264
96887848	chr5:96887848:G:A	6.40806e-06	0.887401	-0.960469
96888056	chr5:96888056:C:T	0.0149724	7.98184	-0.298503
96888472	chr5:96888472:A:G	0.0379522	7.78461	0.828847
96888624	chr5:96888624:C:A	3.54609e-06	-0.664781	-2.99234e-10
96888626	chr5:96888626:C:T	2.72182e-06	0.113025	-1.04235
96888767	chr5:96888767:T:C	4.08435e-06	-1.03928e-10	-0.523463
96888866	chr5:96888866:T:C	4.12566e-06	-1.03928e-10	-0.5134
96889005	chr5:96889005:A:G	3.54151e-06	-0.666072	-2.99234e-10
96889122	chr5:96889122:T:C	4.27056e-06	-1.03928e-10	-0.47888
96889375	chr5:96889375:CTCTT:C	1.94204e-06	-1.03928e-10	-1.26689
96889548	chr5:96889548:G:A	0.0184927	8.15586	-0.261354
96889745	chr5:96889745:G:A	3.58511e-06	-0.653836	-2.99234e-10
96889818	chr5:96889818:A:T	0.0131851	7.72216	-0.165945
96889893	chr5:96889893:T:C	4.01593e-06	-1.03928e-10	-0.540356
96890423	chr5:96890423:C:T	1.47555e-05	-1.03928e-10	0.760993
96890434	chr5:96890434:C:T	1.04846e-06	-0.981084	-0.902217
96890492	chr5:96890492:A:G	0.00163067	4.63471	0.831409
96890703	chr5:96890703:A:C	3.95353e-06	-1.03928e-10	-0.556018
96890826	chr5:96890826:T:TTA	5.6208e-06	-0.204152	-2.99234e-10
96891026	chr5:96891026:A:G	0.0200376	8.21759	-0.242847
96891159	chr5:96891159:A:G	3.77722e-06	-0.601638	-2.99234e-10
96891447	chr5:96891447:A:G	0.000398221	4.05638	-2.99234e-10
96891541	chr5:96891541:C:T	1.95445e-05	1.04207	-2.99234e-10
96891543	chr5:96891543:C:T	1.52513e-06	-1.50854	-2.99234e-10
96891574	chr5:96891574:C:T	0.0050383	5.83176	0.762437
96891576	chr5:96891576:C:T	2.13255e-06	-1.03928e-10	-1.17331
96891750	chr5:96891750:TAGA:T	3.1676e-06	-1.03928e-10	-0.777651
96891763	chr5:96891763:G:A	0.000123403	2.88483	-2.99234e-10
96891882	chr5:96891882:A:G	0.0165813	8.0286	-0.243198
96891916	chr5:96891916:A:T	2.78908e-06	-1.03928e-10	-0.904912
96892021	chr5:96892021:A:G	2.88574e-06	-1.03928e-10	-0.870844
96892028	chr5:96892028:C:T	3.0405e-06	-0.818604	-2.99234e-10
96892271	chr5:96892271:C:T	4.3965e-06	-1.03928e-10	-0.449817
96892368	chr5:96892368:C:T	4.45201e-06	-0.437271	-2.99234e-10
96892536	chr5:96892536:A:G	3.00372e-06	-1.03928e-10	-0.830776
96892724	chr5:96892724:G:A	0.018015	8.12525	-0.256913
96893073	chr5:96893073:T:C	3.24009e-06	-1.03928e-10	-0.755025
96893078	chr5:96893078:A:T	0.0163306	8.03228	-0.262105
96893150	chr5:96893150:C:T	2.06759e-06	-1.03928e-10	-1.20424
96893521	chr5:96893521:G:T	0.00626823	7.67191	-0.859288
96893568	chr5:96893568:G:A	0.000185798	4.29007	-0.996032
96893723	chr5:96893723:T:C	2.48868e-06	-1.03928e-10	-1.01887
96893838	chr5:96893838:T:G	1.58198e-06	-1.42396	-0.0479819
96894046	chr5:96894046:G:T	0.00552375	6.96166	-0.275476
96894404	chr5:96894404:T:C	9.94894e-07	-1.24749	-0.688252
96894418	chr5:96894418:G:T	0.00217297	6.65614	-0.90292
96894474	chr5:96894474:G:A	0.0034376	6.4825	-0.270602
96894513	chr5:96894513:CA:C	0.00310886	6.35099	-0.239604
96894699	chr5:96894699:G:A	0.00374194	6.53598	-0.239246
96895140	chr5:96895140:G:A	1.24582e-06	-0.848285	-0.862549
96895296	chr5:96895296:G:T	0.00490193	6.89507	-0.328309
96895496	chr5:96895496:C:T	2.59318e-06	-0.97774	-2.99234e-10
96895668	chr5:96895668:T:C	0.000503114	4.01967	0.270517
96895732	chr5:96895732:G:A	1.98847e-06	-1.03928e-10	-1.24326
96895800	chr5:96895800:C:T	0.00646465	6.88821	-0.0447365
96895816	chr5:96895816:G:T	0.0054825	6.90161	-0.222923
96895819	chr5:96895819:T:C	8.02382e-07	-1.29985	-0.850944
96895859	chr5:96895859:G:T	3.21407e-06	-1.03928e-10	-0.763089
96896438	chr5:96896438:T:A	0.00510522	6.83967	-0.232275
96896546	chr5:96896546:G:GAAA	0.00550964	6.92096	-0.237329
96896582	chr5:96896582:C:T	0.00514033	6.86363	-0.249385
96896641	chr5:96896641:CAT:C	0.00309519	7.04842	-0.941439
96896995	chr5:96896995:A:G	0.00513364	6.87974	-0.266796
96897102	chr5:96897102:C:T	0.00341891	7.09882	-0.892364
96897746	chr5:96897746:T:A	0.00542408	6.89276	-0.224785
96897904	chr5:96897904:G:A	0.00541472	6.88527	-0.219016
96898392	chr5:96898392:T:TA	1.7246e-06	-1.38563	-2.99234e-10
96898488	chr5:96898488:T:C	2.5365e-06	-1.03928e-10	-0.999841
96898510	chr5:96898510:G:A	0.0048894	6.7712	-0.207003
96898602	chr5:96898602:T:C	0.0142595	7.40145	0.233099
96898648	chr5:96898648:G:A	0.00610087	6.98799	-0.202424
96898829	chr5:96898829:A:T	0.000491066	3.91671	0.349243
96898979	chr5:96898979:A:C	2.88176e-06	-0.872225	-2.99234e-10
96899168	chr5:96899168:T:C	0.00508575	6.84906	-0.245491
96899334	chr5:96899334:T:C	0.00538562	6.06862	0.592239
96899759	chr5:96899759:T:C	6.5356e-06	-0.0533619	-2.99234e-10
96899889	chr5:96899889:T:G	3.9947e-06	-0.545657	-2.99234e-10
96900013	chr5:96900013:A:G	2.84424e-06	-0.88533	-2.99234e-10
96900192	chr5:96900192:A:G	0.00502638	6.83774	-0.245908
96900425	chr5:96900425:G:A	3.81617e-06	-1.03928e-10	-0.591379
96900440	chr5:96900440:G:A	1.43398e-06	-1.48844	-0.0817281
96900614	chr5:96900614:G:A	0.00546259	6.90895	-0.233899
96900757	chr5:96900757:A:C	2.09691e-06	-1.03928e-10	-1.19016
96900916	chr5:96900916:T:C	0.000470153	3.94698	0.275449
96901139	chr5:96901139:C:T	0.00319807	7.03986	-0.900184
96901152	chr5:96901152:T:C	1.48958e-06	-1.53213	-2.99234e-10
96901193	chr5:96901193:T:A	5.66405e-07	-1.33494	-1.16413
96901410	chr5:96901410:C:G	0.00575322	6.95193	-0.225044
96901622	chr5:96901622:G:A	0.00547519	6.87395	-0.196596
96901709	chr5:96901709:C:T	0.0053174	6.85606	-0.20795
96901845	chr5:96901845:C:T	2.25927e-06	-1.03928e-10	-1.11558
96901892	chr5:96901892:T:C	2.14253e-06	-1.03928e-10	-1.16864
96901920	chr5:96901920:T:C	3.2484e-06	-1.03928e-10	-0.752464
96902007	chr5:96902007:T:C	3.91713e-06	-0.565267	-2.99234e-10
96902034	chr5:96902034:A:G	5.15717e-06	-0.290238	-2.99234e-10
96902398	chr5:96902398:A:G	3.17788e-06	-1.03928e-10	-0.774412
96902413	chr5:96902413:A:G	1.93716e-06	-1.03928e-10	-1.2694
96902565	chr5:96902565:TAG:T	8.5823e-07	-1.23652	-0.84699
96902697	chr5:96902697:A:G	0.00508029	6.82203	-0.219533
96902847	chr5:96902847:T:G	2.80487e-06	-0.89927	-2.99234e-10
96902874	chr5:96902874:C:T	0.000446411	4.49466	-0.324045
96902910	chr5:96902910:A:G	2.90054e-06	-0.86573	-2.99234e-10
96903109	chr5:96903109:C:A	2.96253e-06	-0.844581	-2.99234e-10
96903235	chr5:96903235:C:T	8.12629e-07	-1.26912	-0.868989
96903530	chr5:96903530:G:T	2.10112e-06	-1.03928e-10	-1.18816
96903554	chr5:96903554:T:A	2.70571e-06	-0.935262	-2.99234e-10
96903590	chr5:96903590:A:G	0.00571346	6.92392	-0.20397
96903726	chr5:96903726:G:GACCCAC	1.48792e-06	-1.53325	-2.99234e-10
96903941	chr5:96903941:G:C	0.00557625	6.92051	-0.224864
96904133	chr5:96904133:G:A	0.00206437	6.80844	-1.10649
96904223	chr5:96904223:T:C	0.0004724	3.93374	0.293458
96904370	chr5:96904370:T:C	2.28513e-06	-1.03928e-10	-1.1042
96904510	chr5:96904510:C:A	8.37506e-07	-1.25573	-0.852222
96904516	chr5:96904516:T:C	0.00348645	7.13879	-0.912774
96904682	chr5:96904682:A:G	0.00469784	6.80182	-0.277586
96905245	chr5:96905245:G:C	2.09798e-06	-1.03928e-10	-1.18965
96906240	chr5:96906240:T:C	2.49409e-06	-1.03928e-10	-1.0167
96906566	chr5:96906566:A:C	0.00459462	6.70947	-0.20746
96906738	chr5:96906738:G:A	0.00291164	6.45862	-0.412771
96907153	chr5:96907153:T:C	7.86444e-06	1.41127	-1.27955
96907162	chr5:96907162:G:A	0.00414617	6.59905	-0.199734
96907277	chr5:96907277:C:T	0.00465083	6.69369	-0.179518
96907307	chr5:96907307:C:T	2.49815e-06	-1.03928e-10	-1.01507
96908377	chr5:96908377:G:C	2.73787e-06	-0.923445	-2.99234e-10
96908845	chr5:96908845:C:T	0.000456451	3.7972	0.395651
96908934	chr5:96908934:A:G	0.00433231	6.6433	-0.200069
96909015	chr5:96909015:T:C	2.80391e-06	-0.899612	-2.99234e-10
96909639	chr5:96909639:C:T	0.00208367	6.7175	-1.00624
96909735	chr5:96909735:C:T	0.00439339	6.67676	-0.21953
96909814	chr5:96909814:A:G	0.00393507	6.58344	-0.236381
96910187	chr5:96910187:C:T	2.12173e-06	-0.285741	-0.892651
96910188	chr5:96910188:C:T	0.00429417	6.65358	-0.219188
96910199	chr5:96910199:A:C	0.00453198	6.73552	-0.247232
96910634	chr5:96910634:T:C	0.00402915	6.57227	-0.201586
96910897	chr5:96910897:A:T	0.00416335	6.65136	-0.247912
96911236	chr5:96911236:G:T	0.00415564	6.64595	-0.244356
96911569	chr5:96911569:A:T	4.76594e-06	-0.369131	-2.99234e-10
96911740	chr5:96911740:C:T	8.30836e-07	-1.25283	-0.863119
96911986	chr5:96911986:G:A	2.12339e-06	-1.03928e-10	-1.17761
96912106	chr5:96912106:T:C	0.000562024	3.98804	0.412876
96912123	chr5:96912123:G:A	0.00477597	6.72869	-0.187963
96912204	chr5:96912204:AG:A	2.11766e-06	-1.03928e-10	-1.18032
96912205	chr5:96912205:G:A	0.00282332	6.69037	-0.675331
96912289	chr5:96912289:A:G	0.00227162	6.69216	-0.894539
96912294	chr5:96912294:G:A	4.24362e-06	-1.03928e-10	-0.485208
96912550	chr5:96912550:T:G	3.89944e-06	-0.569792	-2.99234e-10
96913091	chr5:96913091:T:C	0.000147831	3.08452	-0.0190779
96913182	chr5:96913182:A:G	0.00448283	6.69047	-0.213087
96913411	chr5:96913411:C:T	0.00449143	6.70333	-0.224033
96913619	chr5:96913619:G:A	0.00404255	6.57409	-0.200085
96913674	chr5:96913674:A:C	0.00437558	6.63919	-0.186018
96913944	chr5:96913944:T:C	0.000444463	3.82809	0.338152
96914041	chr5:96914041:A:G	8.29834e-07	-1.28826	-0.828897
96914753	chr5:96914753:G:A	0.00228212	6.69809	-0.895851
96914881	chr5:96914881:A:G	3.89597e-06	-0.570683	-2.99234e-10
96914945	chr5:96914945:ATTAT:A	0.00360233	6.53225	-0.273544
96915100	chr5:96915100:C:T	1.48664e-06	-1.53411	-2.99234e-10
96915298	chr5:96915298:C:T	4.20639e-06	-1.03928e-10	-0.494022
96915299	chr5:96915299:G:A	0.00384079	6.60037	-0.277558
96915539	chr5:96915539:T:A	1.95216e-06	-1.03928e-10	-1.26169
96915971	chr5:96915971:C:A	0.000400308	3.71802	0.343588
96916246	chr5:96916246:AC:A	0.0019585	5.90373	-0.254425
96916374	chr5:96916374:C:T	3.40145e-06	-1.03928e-10	-0.706424
96916375	chr5:96916375:G:A	0.000329345	3.60733	0.259154
96916444	chr5:96916444:A:C	1.53025e-06	-1.5052	-2.99234e-10
96916702	chr5:96916702:T:C	2.83964e-06	-0.886949	-2.99234e-10
96916725	chr5:96916725:C:T	2.96481e-06	-1.03928e-10	-0.843813
96916727	chr5:96916727:C:T	3.18667e-06	-1.03928e-10	-0.77165
96916728	chr5:96916728:G:A	0.000371276	4.4307	-0.44438
96916885	chr5:96916885:T:C	0.000306109	4.25486	-0.461545
96917099	chr5:96917099:G:A	0.000390924	3.6307	0.407186
96917239	chr5:96917239:TG:T	0.000370153	3.69475	0.288539
96917294	chr5:96917294:A:G	0.000392814	3.74129	0.301421
96917400	chr5:96917400:T:C	0.000449422	3.7662	0.411141
96917577	chr5:96917577:T:C	2.43346e-06	-1.03928e-10	-1.04131
96917744	chr5:96917744:A:G	8.49829e-07	-0.959139	-1.13421
96918398	chr5:96918398:CA:C	4.94417e-06	-1.03928e-10	-0.332416
96918486	chr5:96918486:T:C	1.91636e-06	-1.03928e-10	-1.2802
96918505	chr5:96918505:A:G	0.00237852	6.76214	-0.918534
96918597	chr5:96918597:A:G	8.5581e-07	-0.941133	-1.1452
96918650	chr5:96918650:T:A	0.00192945	6.64178	-1.00742
96918945	chr5:96918945:T:A	3.96565e-06	-1.03928e-10	-0.552957
96919025	chr5:96919025:C:T	2.04999e-06	-1.03928e-10	-1.21279
96919290	chr5:96919290:T:A	2.75912e-06	-0.915714	-2.99234e-10
96919313	chr5:96919313:T:C	8.60732e-07	-0.942426	-1.13817
96919649	chr5:96919649:T:C	3.03067e-06	-1.03928e-10	-0.821843
96919733	chr5:96919733:A:G	2.3021e-06	-1.03928e-10	-1.0968
96920491	chr5:96920491:C:T	8.37891e-07	-0.963077	-1.14442
96920582	chr5:96920582:T:C	1.29894e-05	-1.03928e-10	0.63351
96920731	chr5:96920731:T:C	4.87995e-06	-1.03928e-10	-0.345491
96920782	chr5:96920782:A:G	4.30676e-06	-0.470439	-2.99234e-10
96921365	chr5:96921365:A:G	6.27174e-07	-1.52144	-0.87572
96921425	chr5:96921425:ACTTAGAAAG:A	3.24518e-06	-1.03928e-10	-0.753456
96921528	chr5:96921528:T:C	4.05716e-06	-1.03928e-10	-0.530142
96921581	chr5:96921581:A:C	5.4487e-06	-0.235248	-2.99234e-10
96921600	chr5:96921600:T:C	2.05264e-06	-1.03928e-10	-1.2115
96921684	chr5:96921684:C:G	3.68021e-06	-1.03928e-10	-0.627655
96922125	chr5:96922125:C:T	0.000483403	3.94641	0.303813
96922324	chr5:96922324:A:C	2.01001e-06	-1.03928e-10	-1.23248
96923223	chr5:96923223:G:C	0.00124813	6.32537	-1.12659
96923246	chr5:96923246:G:C	1.98046e-06	-1.03928e-10	-1.2473
96923470	chr5:96923470:A:G	7.79399e-07	-0.953224	-1.22663
96923563	chr5:96923563:G:A	6.23852e-07	-1.52202	-0.880447
96923688	chr5:96923688:T:C	8.31219e-07	-0.99089	-1.1246
96923694	chr5:96923694:A:C	2.97473e-06	-1.03928e-10	-0.840471
96923982	chr5:96923982:T:C	2.49649e-06	-1.03928e-10	-1.01574
96923994	chr5:96923994:A:G	8.24645e-07	-0.981146	-1.14228
96923995	chr5:96923995:A:T	8.21492e-07	-0.988083	-1.13918
96923996	chr5:96923996:A:C	8.17323e-07	-0.980582	-1.15176
96924141	chr5:96924141:G:A	4.00009e-06	-1.03928e-10	-0.544308
96924543	chr5:96924543:A:C	8.48673e-07	-0.959329	-1.13538
96924600	chr5:96924600:T:A	1.918e-06	-1.27934	-2.99234e-10
96924674	chr5:96924674:T:C	3.28115e-06	-1.03928e-10	-0.742432
96924763	chr5:96924763:A:G	2.59441e-06	-1.03928e-10	-0.977267
96924787	chr5:96924787:G:A	6.32579e-07	-1.52066	-0.867918
96924857	chr5:96924857:C:T	0.000490082	3.77955	0.484392
96925191	chr5:96925191:C:T	1.92811e-06	-1.27409	-2.99234e-10
96925368	chr5:96925368:G:A	3.68667e-06	-1.03928e-10	-0.625903
96925426	chr5:96925426:A:G	8.60412e-07	-0.932685	-1.14828
96925612	chr5:96925612:A:G	8.38621e-07	-0.948138	-1.15848
96926013	chr5:96926013:T:C	0.00593549	6.88948	-0.131397
96926301	chr5:96926301:A:G	8.62521e-07	-0.944802	-1.13372
96926540	chr5:96926540:A:C	8.60836e-07	-0.952707	-1.12777
96926697	chr5:96926697:A:G	8.80725e-07	-0.945836	-1.1118
96927647	chr5:96927647:T:C	1.83911e-06	-1.32134	-2.99234e-10
96927756	chr5:96927756:A:G	8.48747e-07	-0.966238	-1.12838
96927886	chr5:96927886:T:G	8.57603e-07	-0.947842	-1.1364
96927942	chr5:96927942:T:G	0.00114552	4.97396	0.139021
96928109	chr5:96928109:A:G	8.86733e-07	-0.920151	-1.13069
96928131	chr5:96928131:C:T	4.01871e-06	-1.03928e-10	-0.539665
96928135	chr5:96928135:C:T	0.000506529	3.80156	0.495393
96928352	chr5:96928352:A:G	0.000542884	3.85985	0.506416
96928827	chr5:96928827:C:T	2.45554e-06	-1.03928e-10	-1.03228
96929133	chr5:96929133:A:G	8.33825e-07	-1.35299	-0.759364
96929296	chr5:96929296:C:A	0.000808965	4.26957	0.495561
96929603	chr5:96929603:T:A	6.62606e-07	-1.51723	-0.82497
96929704	chr5:96929704:T:C	6.56541e-07	-1.51955	-0.831846
96929854	chr5:96929854:C:CT	6.41068e-07	-1.52175	-0.853493
96930175	chr5:96930175:C:A	0.00477453	6.65458	-0.114152
96930184	chr5:96930184:A:G	2.61432e-06	-0.96962	-2.99234e-10
96930297	chr5:96930297:C:T	1.24347e-06	-1.1907	-0.522022
96930453	chr5:96930453:A:G	3.1937e-06	-1.03928e-10	-0.769444
96930514	chr5:96930514:AGT:A	6.67165e-07	-1.52885	-0.806491
96930707	chr5:96930707:G:A	2.93229e-06	-1.03928e-10	-0.854843
96931806	chr5:96931806:T:C	2.65144e-06	-1.03928e-10	-0.955523
96931951	chr5:96931951:A:G	0.00045425	3.71678	0.471242
96932281	chr5:96932281:C:T	6.59961e-07	-1.51638	-0.829823
96932368	chr5:96932368:C:T	6.5759e-07	-1.51236	-0.837438
96932461	chr5:96932461:T:G	2.82792e-06	-1.03928e-10	-0.891082
96932793	chr5:96932793:A:G	1.949e-06	-1.03928e-10	-1.26331
96933012	chr5:96933012:C:T	6.52782e-07	-1.52879	-0.828346
96933090	chr5:96933090:G:A	2.88152e-06	-1.03928e-10	-0.872308
96933158	chr5:96933158:C:A	0.00205741	6.50542	-0.806839
96933394	chr5:96933394:G:A	4.03485e-06	-1.03928e-10	-0.535655
96933703	chr5:96933703:A:G	3.02437e-06	-0.823922	-2.99234e-10
96933781	chr5:96933781:G:A	6.42083e-07	-1.52588	-0.84778
96933836	chr5:96933836:G:A	6.56139e-07	-1.51998	-0.832032
96934387	chr5:96934387:A:G	6.77955e-07	-1.5217	-0.797604
96934925	chr5:96934925:G:A	6.15024e-07	-1.50258	-0.914144
96935070	chr5:96935070:C:T	7.83833e-07	-1.5187	-0.655484
96935365	chr5:96935365:T:C	8.40697e-07	-1.507	-0.59715
96935506	chr5:96935506:A:G	8.10768e-07	-1.51461	-0.625785
96935725	chr5:96935725:C:T	2.10971e-06	-1.03928e-10	-1.18407
96935736	chr5:96935736:A:T	9.32769e-07	-0.835123	-1.1651
96935737	chr5:96935737:T:A	7.96813e-07	-1.51853	-0.639235
96935746	chr5:96935746:G:C	3.74839e-06	-1.03928e-10	-0.609298
96935769	chr5:96935769:G:A	6.63544e-06	-1.03928e-10	-0.0382004
96935829	chr5:96935829:C:T	1.22305e-06	-1.51997	-0.209311
96935884	chr5:96935884:C:T	1.94096e-06	-1.03928e-10	-1.26744
96935898	chr5:96935898:G:GC	1.25114e-06	-1.49305	-0.213517
96936100	chr5:96936100:C:T	5.2156e-06	-0.278971	-2.99234e-10
96936302	chr5:96936302:G:A	2.09508e-06	-1.19103	-2.99234e-10
96936362	chr5:96936362:T:C	3.04304e-06	-1.03928e-10	-0.817767
96936495	chr5:96936495:C:A	3.59339e-06	-0.651529	-2.99234e-10
96936716	chr5:96936716:T:G	0.000248921	4.118	-0.531491
96936803	chr5:96936803:A:G	3.56526e-06	-0.65939	-2.99234e-10
96936824	chr5:96936824:CAA:C	0.000362703	4.23471	-0.271754
96937024	chr5:96937024:T:G	1.9273e-06	-1.03928e-10	-1.27451
96937330	chr5:96937330:T:C	0.000427048	4.23936	-0.113088
96937476	chr5:96937476:G:A	0.00132233	4.30639	0.950128
96937562	chr5:96937562:G:A	2.69937e-06	-1.03928e-10	-0.937607
96937594	chr5:96937594:C:T	0.000470145	4.29214	-0.0697246
96937694	chr5:96937694:C:T	5.897e-06	-1.03928e-10	-0.156182
96937737	chr5:96937737:CTACAGAAT:C	0.000115408	2.81785	-2.99234e-10
96938519	chr5:96938519:C:T	0.00355309	6.03813	0.206816
96938629	chr5:96938629:G:T	1.91952e-06	-1.03928e-10	-1.27855
96939016	chr5:96939016:G:T	0.000467284	4.36848	-0.152166
96939415	chr5:96939415:T:C	2.336e-06	-1.03928e-10	-1.08219
96939462	chr5:96939462:C:T	0.000390337	4.32726	-0.290876
96939482	chr5:96939482:C:T	0.00126791	4.26235	0.952152
96939497	chr5:96939497:G:A	0.000374683	4.28263	-0.287178
96939640	chr5:96939640:A:G	1.49513e-06	-1.52841	-2.99234e-10
96939709	chr5:96939709:C:T	0.000473188	4.3099	-0.0810351
96939818	chr5:96939818:AT:A	1.92325e-06	-1.03928e-10	-1.27661
96940302	chr5:96940302:G:A	2.54455e-06	-1.03928e-10	-0.996672
96940682	chr5:96940682:A:G	0.000539988	4.4374	-0.0764751
96940691	chr5:96940691:G:C	0.000499632	4.36343	-0.0801859
96940955	chr5:96940955:G:A	7.32501e-06	0.0606691	-2.99234e-10
96941173	chr5:96941173:C:T	0.00121415	4.2847	0.886472
96941175	chr5:96941175:C:G	1.94959e-06	-1.03928e-10	-1.263
96942017	chr5:96942017:G:A	0.000526796	4.45956	-0.123373
96942218	chr5:96942218:T:A	1.79529e-06	-1.34546	-2.99234e-10
96942238	chr5:96942238:G:A	1.49073e-06	-1.53136	-2.99234e-10
96942563	chr5:96942563:A:G	1.916e-06	-1.03928e-10	-1.28038
96942880	chr5:96942880:AT:A	1.4998e-06	-1.52529	-2.99234e-10
96942944	chr5:96942944:C:T	4.63915e-06	-1.03928e-10	-0.396093
96943747	chr5:96943747:G:A	3.00317e-06	-0.830956	-2.99234e-10
96943786	chr5:96943786:A:G	0.000508152	4.33888	-0.0387221
96944033	chr5:96944033:G:A	2.08474e-06	-1.03928e-10	-1.19598
96944768	chr5:96944768:C:T	2.79784e-06	-0.901778	-2.99234e-10
96944913	chr5:96944913:GTTA:G	2.90739e-06	-0.863368	-2.99234e-10
96945157	chr5:96945157:G:A	2.80334e-06	-1.03928e-10	-0.899813
96945339	chr5:96945339:A:T	0.000465472	4.30553	-0.0931019
96945462	chr5:96945462:CAA:C	2.12709e-06	-1.03928e-10	-1.17587
96945717	chr5:96945717:A:G	3.18265e-06	-0.772912	-2.99234e-10
96945765	chr5:96945765:C:T	0.00371486	6.17874	0.110727
96946104	chr5:96946104:C:T	1.18115e-05	-1.03928e-10	0.538448
96946220	chr5:96946220:A:T	3.10311e-06	-0.798221	-2.99234e-10
96946768	chr5:96946768:A:G	1.98443e-06	-1.03928e-10	-1.24529
96948091	chr5:96948091:A:G	3.70399e-06	-1.03928e-10	-0.621216
96948278	chr5:96948278:C:T	4.48008e-06	-1.03928e-10	-0.430984
96948520	chr5:96948520:A:G	3.05683e-06	-0.813248	-2.99234e-10
96949099	chr5:96949099:G:A	0.00408294	6.21514	0.168805
96949188	chr5:96949188:C:T	0.000470996	4.72267	-0.498449
96949756	chr5:96949756:A:G	2.2555e-06	-1.03928e-10	-1.11726
96949877	chr5:96949877:CTTAAA:C	4.47166e-06	-1.03928e-10	-0.432867
96949956	chr5:96949956:C:T	3.26608e-06	-1.03928e-10	-0.747035
96950117	chr5:96950117:C:G	0.00129012	4.21962	1.01224
96950171	chr5:96950171:G:A	2.82321e-06	-1.03928e-10	-0.892752
96950582	chr5:96950582:G:A	0.00111633	4.22438	0.862795
96951030	chr5:96951030:G:A	4.16212e-06	-1.03928e-10	-0.504602
96951315	chr5:96951315:G:A	1.57083e-06	-1.47902	-2.99234e-10
96951796	chr5:96951796:CA:C	0.00306475	6.05521	0.0418817
96951829	chr5:96951829:T:C	4.20342e-06	-1.03928e-10	-0.494726
96952434	chr5:96952434:A:G	0.00525835	7.28959	-0.652638
96952802	chr5:96952802:TAG:T	0.00116042	4.24044	0.885477
96953081	chr5:96953081:GC:G	3.12181e-06	-0.792212	-2.99234e-10
96953332	chr5:96953332:GAGAC:G	0.000437996	4.27071	-0.119129
96953339	chr5:96953339:G:T	0.000337496	4.22816	-0.337233
96953765	chr5:96953765:A:C	4.88145e-06	-0.345184	-2.99234e-10
96954020	chr5:96954020:T:C	9.00395e-07	-1.20946	-0.826084
96954351	chr5:96954351:A:G	1.55042e-06	-1.4921	-2.99234e-10
96954525	chr5:96954525:A:G	1.76992e-05	-1.03928e-10	0.942892
96954526	chr5:96954526:G:A	0.000379634	4.15684	-0.148262
96954925	chr5:96954925:G:A	3.40213e-06	-0.706225	-2.99234e-10
96954943	chr5:96954943:C:T	0.000464927	4.18474	0.0265155
96955052	chr5:96955052:G:C	3.49152e-06	-1.03928e-10	-0.680289
96956614	chr5:96956614:G:A	3.13243e-06	-0.788817	-2.99234e-10
96956810	chr5:96956810:G:A	3.03605e-06	-0.820068	-2.99234e-10
96957177	chr5:96957177:T:G	3.19641e-06	-0.768597	-2.99234e-10
96957302	chr5:96957302:C:A	0.000409176	4.21304	-0.129524
96957972	chr5:96957972:G:A	3.57746e-06	-1.03928e-10	-0.655972
96957982	chr5:96957982:C:G	3.6839e-06	-1.03928e-10	-0.626654
96958170	chr5:96958170:T:G	1.48681e-06	-1.53399	-2.99234e-10
96958673	chr5:96958673:G:A	3.66308e-06	-1.03928e-10	-0.63232
96958733	chr5:96958733:C:T	3.10139e-06	-0.798776	-2.99234e-10
96959126	chr5:96959126:C:T	3.04295e-06	-1.03928e-10	-0.817798
96959417	chr5:96959417:G:T	0.000411123	4.23512	-0.146859
96960106	chr5:96960106:T:C	0.000406991	4.23409	-0.155922
96960904	chr5:96960904:T:C	2.79642e-06	-1.03928e-10	-0.902284
96961176	chr5:96961176:AAAAAC:A	1.4939e-06	-1.52923	-2.99234e-10
96961295	chr5:96961295:G:A	2.08626e-06	-1.03928e-10	-1.19525
96961348	chr5:96961348:C:G	5.73277e-06	-1.03928e-10	-0.184427
96961628	chr5:96961628:A:G	2.76908e-06	-1.03928e-10	-0.912112
96962277	chr5:96962277:G:A	3.6839e-06	-1.03928e-10	-0.626654
96962790	chr5:96962790:G:A	4.69107e-06	-0.384966	-2.99234e-10
96963367	chr5:96963367:C:T	2.82492e-06	-0.892146	-2.99234e-10
96963647	chr5:96963647:T:A	1.5375e-06	-1.50047	-2.99234e-10
96963765	chr5:96963765:A:T	3.17128e-06	-0.776489	-2.99234e-10
96963877	chr5:96963877:T:G	2.36214e-06	-1.03928e-10	-1.07106
96964375	chr5:96964375:C:A	5.85781e-06	-1.03928e-10	-0.162849
96964555	chr5:96964555:T:C	9.08768e-06	-1.03928e-10	0.276294
96964613	chr5:96964613:A:G	2.21529e-06	-1.03928e-10	-1.13524
96965496	chr5:96965496:A:G	3.9669e-06	-0.552642	-2.99234e-10
96965585	chr5:96965585:T:A	2.28933e-06	-1.03928e-10	-1.10237
96965838	chr5:96965838:G:A	6.03196e-06	-1.03928e-10	-0.133553
96966043	chr5:96966043:T:C	1.94204e-06	-1.26689	-2.99234e-10
96966279	chr5:96966279:A:G	3.17027e-06	-0.776809	-2.99234e-10
96966379	chr5:96966379:A:G	3.52353e-06	-1.03928e-10	-0.671163
96966449	chr5:96966449:A:G	8.44909e-06	-1.03928e-10	0.203433
96966868	chr5:96966868:C:T	1.56601e-05	0.820491	-2.99234e-10
96966939	chr5:96966939:A:G	2.79663e-06	-1.03928e-10	-0.902212
96967110	chr5:96967110:A:G	1.75977e-06	-1.36544	-2.99234e-10
96967530	chr5:96967530:A:T	3.83637e-06	-0.586099	-2.99234e-10
96968114	chr5:96968114:A:T	2.03579e-06	-1.03928e-10	-1.21974
96968604	chr5:96968604:A:G	2.76787e-06	-1.03928e-10	-0.912546
96968772	chr5:96968772:A:G	3.19478e-06	-0.769107	-2.99234e-10
96969041	chr5:96969041:T:G	4.72171e-06	-1.03928e-10	-0.378454
96969651	chr5:96969651:G:C	2.03313e-06	-1.03928e-10	-1.22105
96969654	chr5:96969654:G:A	2.54766e-06	-1.03928e-10	-0.995449
96969812	chr5:96969812:G:A	3.42578e-06	-1.03928e-10	-0.699297
96970128	chr5:96970128:G:A	3.20436e-06	-0.766112	-2.99234e-10
96970298	chr5:96970298:A:G	1.93139e-06	-1.03928e-10	-1.27239
96971221	chr5:96971221:G:A	3.27342e-06	-0.744791	-2.99234e-10
96971454	chr5:96971454:T:A	0.0215231	7.28107	0.76519
96971577	chr5:96971577:T:C	6.09586e-06	-0.123016	-2.99234e-10
96971655	chr5:96971655:T:C	6.36974e-06	-0.0790677	-2.99234e-10
96971908	chr5:96971908:G:A	0.00477026	7.18322	-0.64369
96971932	chr5:96971932:A:G	0.018732	7.26279	0.644573
96972675	chr5:96972675:T:A	3.73162e-06	-0.613784	-2.99234e-10
96972820	chr5:96972820:C:T	2.71119e-06	-1.03928e-10	-0.933239
96972863	chr5:96972863:T:C	9.05647e-06	-1.03928e-10	0.272853
96973389	chr5:96973389:T:G	3.16838e-06	-1.03928e-10	-0.777405
96973396	chr5:96973396:A:G	2.53373e-06	-1.03928e-10	-1.00093
96973398	chr5:96973398:A:G	5.86455e-06	-0.1617	-2.99234e-10
96973874	chr5:96973874:T:C	1.07341e-05	-1.03928e-10	0.442798
96974289	chr5:96974289:C:T	1.23143e-05	-1.03928e-10	0.580139
96974493	chr5:96974493:G:C	1.49288e-06	-1.52992	-2.99234e-10
96975189	chr5:96975189:A:G	1.48912e-06	-1.53244	-2.99234e-10
96975228	chr5:96975228:ATC:A	1.27566e-05	-1.03928e-10	0.615423
96975568	chr5:96975568:G:A	2.18765e-06	-1.03928e-10	-1.1478
96975638	chr5:96975638:A:C	3.63888e-06	-0.638949	-2.99234e-10
96975655	chr5:96975655:TA:T	6.29054e-06	-0.0915792	-2.99234e-10
96976516	chr5:96976516:G:A	3.14325e-06	-0.785367	-2.99234e-10
96977723	chr5:96977723:G:A	3.09106e-06	-1.03928e-10	-0.802112
96977921	chr5:96977921:A:T	3.24035e-06	-0.754945	-2.99234e-10
96978057	chr5:96978057:A:T	8.27622e-06	-1.03928e-10	0.182761
96978325	chr5:96978325:T:C	1.92482e-06	-1.03928e-10	-1.2758
96978475	chr5:96978475:C:T	6.11019e-06	-0.120668	-2.99234e-10
96978526	chr5:96978526:A:G	0.000880915	3.98574	0.864595
96978723	chr5:96978723:G:A	2.1579e-06	-1.03928e-10	-1.16149
96978798	chr5:96978798:T:G	0.00921566	7.44349	-0.245456
96978852	chr5:96978852:G:A	3.37552e-06	-1.03928e-10	-0.714077
96979616	chr5:96979616:C:G	4.07104e-06	-0.526727	-2.99234e-10
96980491	chr5:96980491:G:A	3.73289e-06	-0.613442	-2.99234e-10
96980766	chr5:96980766:A:G	6.42244e-06	-0.0708271	-2.99234e-10
96981054	chr5:96981054:C:T	0.000305615	4.12864	-0.336935
96981382	chr5:96981382:G:A	9.29583e-06	-1.03928e-10	0.298941
96981586	chr5:96981586:G:A	2.19599e-06	-1.03928e-10	-1.14399
96981760	chr5:96981760:A:G	2.97663e-06	-0.839832	-2.99234e-10
96982424	chr5:96982424:A:G	2.15818e-06	-1.03928e-10	-1.16136
96982441	chr5:96982441:G:A	0.000346589	4.25494	-0.337423
96982681	chr5:96982681:GA:G	3.17265e-06	-0.776058	-2.99234e-10
96982972	chr5:96982972:CAAGTCGTTTTTATTATA:C	3.2203e-06	-1.03928e-10	-0.761152
96983311	chr5:96983311:CAT:C	0.000872348	4.3798	0.460758
96983485	chr5:96983485:G:A	1.029e-05	-1.03928e-10	0.400545
96983787	chr5:96983787:T:C	0.0216586	7.34402	0.708512
96983903	chr5:96983903:T:G	0.000568972	4.30262	0.11058
96983967	chr5:96983967:TTCTTAATAA:T	3.06968e-06	-1.03928e-10	-0.809051
96984226	chr5:96984226:A:C	0.00903725	7.39817	-0.219686
96984703	chr5:96984703:C:T	2.24155e-06	-1.03928e-10	-1.12346
96984707	chr5:96984707:G:A	0.000815563	4.36937	0.403888
96984791	chr5:96984791:C:T	0.000833982	4.36152	0.434064
96984882	chr5:96984882:T:C	0.000653505	4.18003	0.371695
96984938	chr5:96984938:T:C	3.13244e-06	-0.788813	-2.99234e-10
96985015	chr5:96985015:C:T	1.91687e-06	-1.03928e-10	-1.27993
96985289	chr5:96985289:T:C	3.08661e-06	-0.803554	-2.99234e-10
96985435	chr5:96985435:G:C	2.46366e-06	-1.03928e-10	-1.02898
96985580	chr5:96985580:A:G	2.45008e-06	-1.03928e-10	-1.0345
96985690	chr5:96985690:G:T	1.91724e-06	-1.03928e-10	-1.27974
96985773	chr5:96985773:G:T	3.69423e-06	-0.623854	-2.99234e-10
96985889	chr5:96985889:G:A	4.66122e-06	-1.03928e-10	-0.391349
96986155	chr5:96986155:G:A	2.42022e-06	-1.03928e-10	-1.04677
96986183	chr5:96986183:T:C	0.00218672	4.23785	1.52169
96986305	chr5:96986305:G:A	1.03489e-06	-1.52782	-0.368507
96986401	chr5:96986401:A:G	1.25268e-05	0.597247	-2.99234e-10
96986432	chr5:96986432:A:G	0.000666421	4.36549	0.205802
96986437	chr5:96986437:C:A	1.91621e-06	-1.03928e-10	-1.28028
96986656	chr5:96986656:G:A	2.81161e-06	-0.89687	-2.99234e-10
96986715	chr5:96986715:C:T	0.000821312	4.35633	0.423952
96987246	chr5:96987246:C:A	1.04017e-06	-1.52512	-0.366122
96987548	chr5:96987548:A:G	1.99587e-06	-1.03928e-10	-1.23954
96987576	chr5:96987576:C:T	0.0184017	7.25982	0.629755
96987799	chr5:96987799:A:G	0.00912941	7.43991	-0.25128
96988112	chr5:96988112:T:C	2.71882e-06	-1.03928e-10	-0.930429
96988390	chr5:96988390:T:C	1.65399e-05	0.875151	-2.99234e-10
96988495	chr5:96988495:C:T	0.0101735	7.48701	-0.190098
96988496	chr5:96988496:G:A	2.9664e-06	-0.843277	-2.99234e-10
96988803	chr5:96988803:G:A	3.6705e-06	-1.03928e-10	-0.630297
96989013	chr5:96989013:G:A	5.25805e-06	-1.03928e-10	-0.270865
96990061	chr5:96990061:AG:A	3.18132e-06	-0.773328	-2.99234e-10
96990235	chr5:96990235:C:G	1.9311e-06	-1.03928e-10	-1.27254
96991203	chr5:96991203:G:A	8.61993e-06	-1.03928e-10	0.223451
96991585	chr5:96991585:C:T	0.000399437	4.4258	-0.366373
96991605	chr5:96991605:C:A	3.06212e-06	-0.811519	-2.99234e-10
96991616	chr5:96991616:A:G	1.91724e-06	-1.03928e-10	-1.27974
96991623	chr5:96991623:T:C	1.91605e-06	-1.03928e-10	-1.28036
96991778	chr5:96991778:G:A	4.67472e-06	-1.03928e-10	-0.388457
96991959	chr5:96991959:A:G	0.00678118	6.2852	0.606078
96992035	chr5:96992035:AT:A	0.00773517	7.28741	-0.264502
96992252	chr5:96992252:G:A	3.04454e-06	-0.817274	-2.99234e-10
96992572	chr5:96992572:C:T	5.73663e-06	-0.183754	-2.99234e-10
96992894	chr5:96992894:C:T	1.88116e-06	-1.29874	-2.99234e-10
96993196	chr5:96993196:A:T	2.16191e-06	-1.03928e-10	-1.15963
96993304	chr5:96993304:ATAT:A	0.0259901	7.60271	0.63214
96993394	chr5:96993394:G:A	2.006e-06	-1.03928e-10	-1.23448
96994160	chr5:96994160:G:A	3.13737e-06	-0.787241	-2.99234e-10
96994182	chr5:96994182:C:T	1.48822e-06	-1.53305	-2.99234e-10
96994972	chr5:96994972:G:T	3.14805e-06	-1.03928e-10	-0.783844
96995183	chr5:96995183:C:T	3.06815e-06	-0.809552	-2.99234e-10
96995262	chr5:96995262:T:C	0.00084286	4.49233	0.313851
96995665	chr5:96995665:C:A	0.000783299	4.45595	0.276943
96995719	chr5:96995719:C:G	3.15819e-06	-0.780627	-2.99234e-10
96996063	chr5:96996063:G:A	3.17805e-06	-0.774358	-2.99234e-10
96996076	chr5:96996076:A:T	3.25023e-06	-0.751901	-2.99234e-10
96996102	chr5:96996102:A:G	1.97653e-06	-1.24928	-2.99234e-10
96996381	chr5:96996381:TC:T	0.000510966	4.24434	0.0613347
96997010	chr5:96997010:C:T	2.064e-06	-1.03928e-10	-1.20598
96997630	chr5:96997630:G:A	0.00807645	7.28934	-0.223261
96997707	chr5:96997707:A:G	2.20023e-06	-1.03928e-10	-1.14207
96998338	chr5:96998338:C:T	1.32401e-05	0.652628	-2.99234e-10
96998343	chr5:96998343:T:G	3.19913e-06	-0.767747	-2.99234e-10
96998393	chr5:96998393:G:A	4.0084e-06	-0.542232	-2.99234e-10
96999299	chr5:96999299:T:G	2.31755e-06	-1.03928e-10	-1.09012
96999326	chr5:96999326:G:A	2.31497e-06	-1.03928e-10	-1.09123
96999346	chr5:96999346:A:G	1.66446e-06	-1.49403	0.0729079
96999646	chr5:96999646:C:T	0.00811103	7.29365	-0.223298
97000452	chr5:97000452:C:CATG	0.000380308	4.37657	-0.366216
97000556	chr5:97000556:G:A	3.93459e-06	-0.560819	-2.99234e-10
97000727	chr5:97000727:T:A	1.48774e-06	-1.53337	-2.99234e-10
97001087	chr5:97001087:A:G	0.0005731	4.34173	0.0787061
97001160	chr5:97001160:G:T	1.48638e-06	-1.53428	-2.99234e-10
97001320	chr5:97001320:T:A	1.2912e-06	-0.785593	-0.889464
97001683	chr5:97001683:C:T	3.03779e-06	-0.819494	-2.99234e-10
97001721	chr5:97001721:T:C	1.0226e-05	0.394308	-2.99234e-10
97001753	chr5:97001753:G:A	3.22238e-06	-0.760505	-2.99234e-10
97001808	chr5:97001808:A:G	1.4868e-06	-1.534	-2.99234e-10
97001873	chr5:97001873:C:T	3.18095e-06	-0.773445	-2.99234e-10
97001945	chr5:97001945:G:C	0.00623484	6.21592	0.59136
97002086	chr5:97002086:T:C	0.000531846	4.30118	0.0445446
97002114	chr5:97002114:G:A	2.79912e-06	-1.03928e-10	-0.901321
97002458	chr5:97002458:A:C	1.989e-06	-1.24299	-2.99234e-10
97003026	chr5:97003026:A:G	4.76169e-06	-1.03928e-10	-0.370023
97003029	chr5:97003029:G:A	4.65364e-06	-1.03928e-10	-0.392975
97003258	chr5:97003258:A:G	3.751e-06	-1.03928e-10	-0.608603
97003841	chr5:97003841:T:C	3.23515e-06	-0.756551	-2.99234e-10
97003844	chr5:97003844:G:A	1.26685e-05	0.60849	-2.99234e-10
97004548	chr5:97004548:T:C	1.91731e-06	-1.03928e-10	-1.2797
97005594	chr5:97005594:T:C	3.13816e-06	-1.03928e-10	-0.78699
97005624	chr5:97005624:G:C	1.48823e-06	-1.53304	-2.99234e-10
97006608	chr5:97006608:A:G	3.24329e-06	-1.03928e-10	-0.754039
97007535	chr5:97007535:T:C	1.99902e-06	-1.03928e-10	-1.23797
97008062	chr5:97008062:T:C	1.95783e-06	-0.709013	-0.549778
97008268	chr5:97008268:G:A	2.96731e-06	-0.842969	-2.99234e-10
97008888	chr5:97008888:G:A	1.58973e-06	-1.46706	-2.99234e-10
97009954	chr5:97009954:TTTTC:T	2.33799e-06	-1.03928e-10	-1.08133
97010574	chr5:97010574:G:T	0.000593004	4.15426	0.300314
97010779	chr5:97010779:A:G	5.35768e-06	-1.03928e-10	-0.252095
97011288	chr5:97011288:T:C	2.70853e-06	-0.93422	-2.99234e-10
97012816	chr5:97012816:T:C	2.73467e-06	-0.924614	-2.99234e-10
97013426	chr5:97013426:C:T	2.68581e-06	-0.942643	-2.99234e-10
97013431	chr5:97013431:A:G	2.67738e-06	-0.945788	-2.99234e-10
97013801	chr5:97013801:A:G	4.68015e-06	-1.03928e-10	-0.387296
97013841	chr5:97013841:A:G	1.6845e-06	-1.40916	-2.99234e-10
97014384	chr5:97014384:G:A	0.000650983	4.42781	0.12005
97014565	chr5:97014565:AG:A	3.58188e-06	0.086361	-0.741099
97014566	chr5:97014566:G:A	0.00290494	6.04354	-2.99234e-10
97015006	chr5:97015006:G:A	8.3869e-07	-1.25997	-0.846574
97015769	chr5:97015769:C:G	1.48644e-06	-1.53424	-2.99234e-10
97015835	chr5:97015835:G:A	4.55382e-07	-1.53007	-1.18717
97015991	chr5:97015991:C:T	2.64383e-06	-0.958399	-2.99234e-10
97016738	chr5:97016738:T:A	2.8237e-06	-0.892579	-2.99234e-10
97016790	chr5:97016790:C:T	2.69634e-06	-0.938729	-2.99234e-10
97016899	chr5:97016899:G:A	3.6871e-06	-1.03928e-10	-0.625785
97017106	chr5:97017106:A:C	1.99511e-06	-1.03928e-10	-1.23993
97017519	chr5:97017519:C:G	0.00150266	4.01322	1.37115
97017980	chr5:97017980:C:T	0.00816084	6.46028	0.616198
97018090	chr5:97018090:G:A	2.1773e-06	-1.03928e-10	-1.15254
97018154	chr5:97018154:A:G	2.03074e-06	-1.22222	-2.99234e-10
97018225	chr5:97018225:A:G	3.09642e-06	-1.03928e-10	-0.800378
97018252	chr5:97018252:G:A	4.85757e-06	-1.03928e-10	-0.350088
97018449	chr5:97018449:C:A	2.13626e-06	-1.03928e-10	-1.17157
97018474	chr5:97018474:G:A	1.91604e-06	-1.03928e-10	-1.28037
97018721	chr5:97018721:A:G	2.11776e-06	-1.03928e-10	-1.18027
97018810	chr5:97018810:T:C	2.85868e-06	-0.880264	-2.99234e-10
97018937	chr5:97018937:C:T	1.65004e-06	-1.42982	-2.99234e-10
97019264	chr5:97019264:C:T	1.93744e-06	-1.03928e-10	-1.26926
97019744	chr5:97019744:A:G	0.000645684	3.95595	0.583738
97019899	chr5:97019899:A:G	0.00153534	4.20692	1.19896
97019929	chr5:97019929:C:G	7.0926e-07	-1.52248	-0.751679
97020379	chr5:97020379:C:T	2.9801e-06	-1.03928e-10	-0.83867
97020862	chr5:97020862:T:C	1.81865e-06	-1.33253	-2.99234e-10
97020960	chr5:97020960:G:A	0.00734843	6.52241	0.449207
97021169	chr5:97021169:A:G	2.288e-06	-1.03928e-10	-1.10295
97021276	chr5:97021276:A:G	0.00624536	7.10719	-0.298225
97021474	chr5:97021474:A:G	0.000548019	4.28321	0.092473
97021556	chr5:97021556:T:G	0.00625612	6.46082	0.349871
97021808	chr5:97021808:CAT:C	2.19463e-06	-1.03928e-10	-1.14461
97022152	chr5:97022152:C:T	2.03201e-06	-1.03928e-10	-1.2216
97022356	chr5:97022356:G:A	2.57034e-06	-1.03928e-10	-0.986588
97022616	chr5:97022616:A:G	7.20808e-07	-1.10247	-1.15553
97022983	chr5:97022983:C:T	0.000524561	4.11018	0.22176
97023052	chr5:97023052:T:C	1.89368e-06	-1.2921	-2.99234e-10
97023203	chr5:97023203:C:T	2.61463e-06	-0.969503	-2.99234e-10
97023313	chr5:97023313:G:T	6.43658e-06	-1.03928e-10	-0.0686277
97023342	chr5:97023342:T:C	2.56772e-06	-0.987606	-2.99234e-10
97023384	chr5:97023384:G:A	2.96626e-06	-0.843323	-2.99234e-10
97023545	chr5:97023545:T:C	2.52894e-06	-1.00282	-2.99234e-10
97023748	chr5:97023748:A:AAGT	2.70643e-06	-0.934994	-2.99234e-10
97024073	chr5:97024073:C:T	3.95561e-06	-1.03928e-10	-0.555491
97024208	chr5:97024208:A:G	0.00702816	7.19921	-0.27216
97024239	chr5:97024239:G:C	8.35418e-07	-1.20874	-0.901713
97024739	chr5:97024739:C:T	1.91761e-06	-1.03928e-10	-1.27955
97025167	chr5:97025167:G:A	2.14248e-06	-1.03928e-10	-1.16866
97025629	chr5:97025629:T:C	0.00871917	6.68432	0.458329
97025828	chr5:97025828:T:G	9.2385e-06	-1.03928e-10	0.292753
97025829	chr5:97025829:A:G	5.66715e-06	-0.195939	-2.99234e-10
97025922	chr5:97025922:C:T	0.00998871	6.74111	0.53747
97026018	chr5:97026018:C:T	6.7397e-06	-1.03928e-10	-0.0226101
97026874	chr5:97026874:A:G	2.80137e-06	-0.900518	-2.99234e-10
97027096	chr5:97027096:T:G	0.000799419	4.44308	0.310178
97027347	chr5:97027347:C:T	0.00879302	6.60786	0.543226
97027436	chr5:97027436:G:GT	2.80646e-06	-0.898703	-2.99234e-10
97027703	chr5:97027703:C:T	0.00121719	4.86943	0.304245
97027755	chr5:97027755:A:G	7.41923e-07	-1.11282	-1.11631
97028005	chr5:97028005:A:T	2.70373e-06	-0.935995	-2.99234e-10
97028359	chr5:97028359:C:T	0.000335278	4.37798	-0.493646
97028941	chr5:97028941:T:C	2.85924e-06	-0.880068	-2.99234e-10
97029034	chr5:97029034:T:A	1.48774e-06	-1.53337	-2.99234e-10
97029723	chr5:97029723:T:C	2.31944e-06	-1.03928e-10	-1.0893
97030387	chr5:97030387:G:C	6.85684e-06	-0.00537832	-2.99234e-10
97030788	chr5:97030788:C:T	3.68782e-06	-1.03928e-10	-0.625591
97031181	chr5:97031181:TA:T	2.17862e-05	2.22427	-1.07362
97031222	chr5:97031222:A:G	1.916e-06	-1.03928e-10	-1.28039
97031524	chr5:97031524:G:A	2.94798e-06	-0.849505	-2.99234e-10
97031527	chr5:97031527:C:G	2.86824e-06	-0.876927	-2.99234e-10
97031617	chr5:97031617:G:A	3.08985e-06	-1.03928e-10	-0.802503
97031625	chr5:97031625:T:A	4.68763e-06	-1.03928e-10	-0.385697
97031671	chr5:97031671:A:G	3.1036e-06	-1.03928e-10	-0.798064
97031704	chr5:97031704:G:A	0.000604229	4.26083	0.212499
97031943	chr5:97031943:T:G	6.91246e-06	0.00270062	-2.99234e-10
97032020	chr5:97032020:T:A	1.91644e-06	-1.03928e-10	-1.28016
97032254	chr5:97032254:T:C	2.86441e-06	-0.878264	-2.99234e-10
97032364	chr5:97032364:G:A	1.08578e-05	-1.03928e-10	0.454254
97032391	chr5:97032391:C:A	2.57885e-06	-1.03928e-10	-0.983283
97032671	chr5:97032671:C:G	2.76918e-06	-0.912074	-2.99234e-10
97033056	chr5:97033056:T:C	1.89888e-06	-1.28936	-2.99234e-10
97034541	chr5:97034541:G:A	1.78383e-06	-1.35186	-2.99234e-10
97034558	chr5:97034558:G:A	2.6792e-06	-0.945109	-2.99234e-10
97034812	chr5:97034812:A:G	4.46569e-06	-1.03928e-10	-0.434202
97035068	chr5:97035068:A:G	1.68018e-05	-1.03928e-10	0.89086
97035440	chr5:97035440:A:G	2.74091e-06	-0.922336	-2.99234e-10
97035553	chr5:97035553:C:T	3.14672e-06	-1.03928e-10	-0.784264
97035631	chr5:97035631:A:G	7.01615e-07	-1.48784	-0.79716
97036461	chr5:97036461:G:A	0.00755419	6.42738	0.571851
97036481	chr5:97036481:G:A	6.74563e-07	-1.46647	-0.857847
97036998	chr5:97036998:G:A	1.45411e-06	-0.326479	-1.22975
97037537	chr5:97037537:A:G	1.39187e-06	-0.522187	-1.07779
97037743	chr5:97037743:C:T	2.87873e-06	-0.873275	-2.99234e-10
97038017	chr5:97038017:C:T	2.08145e-06	-1.03928e-10	-1.19756
97038254	chr5:97038254:A:T	5.39211e-06	-1.03928e-10	-0.245689
97038277	chr5:97038277:T:C	1.38114e-06	-0.961272	-0.646446
97038446	chr5:97038446:G:A	5.40545e-06	-0.0666307	-0.176586
97038652	chr5:97038652:G:T	3.22212e-06	-1.03928e-10	-0.760588
97038750	chr5:97038750:T:G	2.84907e-06	-1.03928e-10	-0.883632
97038918	chr5:97038918:A:G	8.44279e-07	-1.11738	-0.982516
97039120	chr5:97039120:T:A	4.9537e-06	-1.03928e-10	-0.330491
97039192	chr5:97039192:G:T	3.33475e-06	-1.03928e-10	-0.726227
97039314	chr5:97039314:A:G	2.61761e-06	-1.03928e-10	-0.968364
97039543	chr5:97039543:A:G	2.77982e-06	-1.03928e-10	-0.908239
97039967	chr5:97039967:A:G	1.33701e-06	-0.714043	-0.926146
97040147	chr5:97040147:T:C	1.84632e-06	-0.06364	-1.25379
97040159	chr5:97040159:A:G	3.53942e-06	-1.03928e-10	-0.666662
97040646	chr5:97040646:G:A	3.47902e-06	0.568563	-1.25244
97040658	chr5:97040658:T:C	2.00821e-06	-1.03928e-10	-1.23338
97040715	chr5:97040715:T:C	5.83566e-07	-1.19086	-1.27836
97040953	chr5:97040953:C:T	1.66676e-06	-0.466874	-0.952871
97041276	chr5:97041276:T:C	1.91601e-06	-1.03928e-10	-1.28038
97041483	chr5:97041483:G:A	2.22264e-06	-1.03928e-10	-1.13193
97042085	chr5:97042085:G:A	2.37625e-06	-1.03928e-10	-1.0651
97042107	chr5:97042107:T:C	3.18039e-06	-1.03928e-10	-0.773621
97042260	chr5:97042260:A:G	2.08226e-06	-1.03928e-10	-1.19717
97042296	chr5:97042296:T:C	3.14263e-06	-1.03928e-10	-0.785564
97042371	chr5:97042371:T:C	3.14235e-06	-1.03928e-10	-0.785655
97042658	chr5:97042658:G:C	3.14263e-06	-1.03928e-10	-0.785564
97042688	chr5:97042688:G:A	3.13299e-06	-1.03928e-10	-0.788637
97042789	chr5:97042789:G:T	3.59934e-06	-1.03928e-10	-0.649875
97042899	chr5:97042899:A:G	3.46226e-06	-1.03928e-10	-0.688703
97043002	chr5:97043002:A:G	1.91761e-06	-1.03928e-10	-1.27955
97043465	chr5:97043465:A:G	3.02185e-06	-1.03928e-10	-0.824756
97043709	chr5:97043709:G:T	3.62166e-06	-1.03928e-10	-0.643693
97043897	chr5:97043897:A:C	3.23021e-06	-1.03928e-10	-0.758077
97044106	chr5:97044106:G:A	3.14263e-06	-1.03928e-10	-0.785564
97044228	chr5:97044228:G:A	3.14732e-06	-1.03928e-10	-0.784073
97044391	chr5:97044391:A:G	3.55078e-06	-1.03928e-10	-0.663458
97044474	chr5:97044474:G:A	3.13284e-06	-1.03928e-10	-0.788687
97044731	chr5:97044731:A:T	3.28613e-06	-1.03928e-10	-0.740915
97044801	chr5:97044801:G:A	3.07447e-06	-1.03928e-10	-0.807493
97045029	chr5:97045029:G:A	1.40775e-06	-0.390328	-1.19831
97045052	chr5:97045052:G:A	2.97101e-06	-1.03928e-10	-0.841722
97045140	chr5:97045140:G:A	3.07412e-06	-1.03928e-10	-0.807608
97045269	chr5:97045269:C:T	1.32127e-06	-0.459568	-1.19246
97045490	chr5:97045490:G:C	2.97083e-06	-1.03928e-10	-0.841784
97045503	chr5:97045503:T:C	4.67344e-06	0.502696	-0.891425
97045891	chr5:97045891:G:A	2.95033e-06	-1.03928e-10	-0.848707
97045936	chr5:97045936:G:A	4.71136e-06	0.508377	-0.889027
97045960	chr5:97045960:G:A	3.07977e-06	-1.03928e-10	-0.805771
97046066	chr5:97046066:C:A	2.95415e-06	-1.03928e-10	-0.847415
97046128	chr5:97046128:C:A	3.03417e-06	-1.03928e-10	-0.820687
97046264	chr5:97046264:G:T	3.59554e-06	-1.03928e-10	-0.650932
97046309	chr5:97046309:T:C	2.42624e-06	-1.03928e-10	-1.04428
97046422	chr5:97046422:A:T	3.16757e-06	-1.03928e-10	-0.77766
97046445	chr5:97046445:C:G	3.37317e-06	-1.03928e-10	-0.714772
97046489	chr5:97046489:C:T	1.03635e-06	-0.686177	-1.20874
97046632	chr5:97046632:A:G	2.80631e-06	-1.03928e-10	-0.898757
97046801	chr5:97046801:GACAA:G	1.26225e-06	-0.493072	-1.20465
97046808	chr5:97046808:AAAG:A	2.61844e-06	-1.13761	0.169562
97047131	chr5:97047131:T:C	2.00407e-06	-1.23545	-2.99234e-10
97047341	chr5:97047341:C:T	2.04497e-06	-1.03928e-10	-1.21524
97047724	chr5:97047724:A:G	3.73663e-06	0.338359	-0.9508
97047792	chr5:97047792:C:T	4.09128e-06	0.358158	-0.879926
97048048	chr5:97048048:A:G	3.80231e-06	0.41316	-1.00818
97048082	chr5:97048082:A:G	5.4881e-06	-1.03928e-10	-0.228043
97048265	chr5:97048265:T:C	2.12402e-06	-1.17731	-2.99234e-10
97048736	chr5:97048736:G:A	2.12924e-06	-1.17486	-2.99234e-10
97048937	chr5:97048937:G:A	2.10974e-06	-1.18406	-2.99234e-10
97048960	chr5:97048960:T:A	2.52783e-06	-1.03928e-10	-1.00326
97049053	chr5:97049053:A:T	4.80754e-06	-1.03928e-10	-0.36044
97049176	chr5:97049176:A:G	4.63506e-06	-0.616894	0.219918
97049485	chr5:97049485:A:G	2.97328e-06	-1.03928e-10	-0.840959
97049612	chr5:97049612:T:C	4.80865e-06	-1.03928e-10	-0.36021
97049654	chr5:97049654:T:C	1.94053e-06	-1.03928e-10	-1.26767
97049750	chr5:97049750:A:G	1.9168e-06	-1.03928e-10	-1.27997
97049849	chr5:97049849:C:CA	4.14196e-06	0.20709	-0.716547
97050572	chr5:97050572:G:T	1.99628e-06	-1.03928e-10	-1.23934
97050694	chr5:97050694:T:C	3.90902e-06	0.189572	-0.75691
97050808	chr5:97050808:C:A	2.18075e-06	-1.15096	-2.99234e-10
97051263	chr5:97051263:A:G	3.82039e-06	0.17601	-0.766283
97051329	chr5:97051329:A:G	8.05423e-07	-1.00253	-1.14448
97051332	chr5:97051332:A:C	5.7125e-06	-1.03928e-10	-0.187968
97051391	chr5:97051391:T:C	5.98451e-07	-1.17537	-1.26866
97051560	chr5:97051560:A:G	4.76366e-06	-1.03928e-10	-0.369609
97051735	chr5:97051735:A:G	6.23756e-07	-1.12964	-1.27298
97051817	chr5:97051817:T:A	5.4495e-06	-1.03928e-10	-0.235101
97052286	chr5:97052286:T:G	7.65383e-07	-1.05353	-1.14447
97052290	chr5:97052290:A:T	6.30313e-07	-1.12731	-1.26486
97052527	chr5:97052527:T:C	6.33345e-07	-1.11906	-1.26831
97052588	chr5:97052588:C:T	6.23014e-07	-1.14328	-1.26053
97053248	chr5:97053248:T:G	1.99048e-06	-1.03928e-10	-1.24225
97053269	chr5:97053269:T:G	1.99517e-06	-1.03928e-10	-1.2399
97053436	chr5:97053436:A:T	5.05427e-06	-1.03928e-10	-0.310391
97053609	chr5:97053609:C:G	5.92191e-06	-1.03928e-10	-0.151966
97053652	chr5:97053652:T:A	5.91306e-06	-1.03928e-10	-0.153461
97053656	chr5:97053656:G:A	1.52928e-05	-1.03928e-10	0.79676
97053986	chr5:97053986:G:T	6.239e-07	-1.13438	-1.26801
97054015	chr5:97054015:G:A	3.19446e-06	-1.03928e-10	-0.769209
97054414	chr5:97054414:G:T	1.95604e-06	-1.03928e-10	-1.2597
97054581	chr5:97054581:A:T	6.00277e-07	-1.17247	-1.26852
97054915	chr5:97054915:A:G	4.70627e-06	-1.03928e-10	-0.38173
97055022	chr5:97055022:A:G	6.09955e-07	-1.15713	-1.26786
97055103	chr5:97055103:G:A	5.16814e-06	-1.03928e-10	-0.288113
97055186	chr5:97055186:G:A	3.34107e-06	-1.03928e-10	-0.724333
97055292	chr5:97055292:A:G	6.21469e-07	-1.13799	-1.26831
97055502	chr5:97055502:T:C	5.85794e-07	-1.18893	-1.27649
97055572	chr5:97055572:A:G	1.43834e-06	-0.543974	-1.02316
97055727	chr5:97055727:G:T	1.94374e-06	-1.03928e-10	-1.26601
97055728	chr5:97055728:C:T	1.94369e-06	-1.03928e-10	-1.26604
97056094	chr5:97056094:A:G	2.01671e-05	-1.03928e-10	1.07342
97056653	chr5:97056653:A:C	7.22675e-06	-1.03928e-10	0.0471639
97056660	chr5:97056660:C:T	6.24396e-07	-1.13323	-1.26836
97056872	chr5:97056872:A:G	3.08927e-06	-1.03928e-10	-0.802692
97057381	chr5:97057381:A:C	3.65233e-06	0.068473	-0.703733
97057398	chr5:97057398:C:T	5.77691e-07	-1.20974	-1.2696
97057429	chr5:97057429:C:T	6.21397e-06	-1.28287	1.17905
97057690	chr5:97057690:T:A	1.95788e-06	-1.03928e-10	-1.25876
97057703	chr5:97057703:G:A	1.08612e-05	-1.03928e-10	0.454574
97057827	chr5:97057827:G:C	2.46786e-06	-1.03928e-10	-1.02727
97057838	chr5:97057838:G:A	2.08713e-06	-1.03928e-10	-1.19484
97057899	chr5:97057899:G:A	2.8805e-06	-1.03928e-10	-0.872662
97057972	chr5:97057972:C:T	6.05193e-07	-1.16432	-1.26852
97058023	chr5:97058023:T:A	4.78451e-06	-1.03928e-10	-0.365242
97058170	chr5:97058170:A:C	5.05577e-06	-1.03928e-10	-0.310096
97058206	chr5:97058206:T:C	4.97025e-06	-1.03928e-10	-0.327155
97058447	chr5:97058447:C:T	1.98525e-06	-1.03928e-10	-1.24488
97058959	chr5:97058959:T:C	5.64609e-06	-1.03928e-10	-0.199662
97059072	chr5:97059072:A:G	1.1271e-06	-0.980153	-0.830823
97059097	chr5:97059097:G:C	5.33664e-06	-1.03928e-10	-0.25603
97059105	chr5:97059105:A:T	5.00282e-06	-1.03928e-10	-0.320624
97059303	chr5:97059303:C:T	1.95833e-06	-1.03928e-10	-1.25853
97059699	chr5:97059699:G:T	2.08335e-06	-1.19665	-2.99234e-10
97060526	chr5:97060526:C:T	5.48843e-07	-1.40595	-1.12462
97060759	chr5:97060759:C:T	2.09888e-06	-1.18922	-2.99234e-10
97060809	chr5:97060809:G:A	1.98661e-06	-1.03928e-10	-1.2442
97061007	chr5:97061007:G:C	2.14184e-06	-1.16896	-2.99234e-10
97061080	chr5:97061080:TC:T	1.91609e-06	-1.03928e-10	-1.28034
97061082	chr5:97061082:T:A	1.91605e-06	-1.03928e-10	-1.28036
97061133	chr5:97061133:A:G	5.30591e-06	-1.03928e-10	-0.261804
97061174	chr5:97061174:A:G	2.08866e-06	-1.1941	-2.99234e-10
97061250	chr5:97061250:A:C	2.18647e-06	-1.14834	-2.99234e-10
97061254	chr5:97061254:T:C	2.18812e-06	-1.14758	-2.99234e-10
97061720	chr5:97061720:T:C	2.16132e-06	-1.15991	-2.99234e-10
97061731	chr5:97061731:T:A	2.15691e-05	-1.03928e-10	1.14064
97061842	chr5:97061842:CAT:C	1.91612e-06	-1.03928e-10	-1.28032
97061928	chr5:97061928:A:G	2.04303e-06	-1.21619	-2.99234e-10
97061932	chr5:97061932:T:C	5.80429e-06	-1.03928e-10	-0.172029
97061979	chr5:97061979:G:A	2.07273e-06	-1.20176	-2.99234e-10
97062019	chr5:97062019:G:A	1.61051e-05	-1.03928e-10	0.848513
97062029	chr5:97062029:T:A	2.14352e-06	-1.16818	-2.99234e-10
97062075	chr5:97062075:C:T	1.62255e-05	-1.03928e-10	0.855956
97062079	chr5:97062079:G:A	1.62554e-05	-1.03928e-10	0.857798
97062169	chr5:97062169:C:T	1.92995e-06	-1.03928e-10	-1.27313
97062379	chr5:97062379:C:A	2.09215e-06	-1.19243	-2.99234e-10
97062436	chr5:97062436:T:C	2.13355e-06	-1.17284	-2.99234e-10
97062996	chr5:97062996:A:T	1.97841e-06	-1.03928e-10	-1.24833
97063329	chr5:97063329:T:C	2.14092e-06	-1.16939	-2.99234e-10
97063334	chr5:97063334:A:G	2.45192e-05	-1.03928e-10	1.26883
97063666	chr5:97063666:C:T	2.93312e-06	-1.01724	0.16268
97063771	chr5:97063771:G:A	1.91639e-06	-1.03928e-10	-1.28018
97063835	chr5:97063835:T:C	1.93662e-06	-1.03928e-10	-1.26968
97063891	chr5:97063891:G:C	2.48252e-06	-1.03928e-10	-1.02135
97063977	chr5:97063977:T:C	1.62129e-05	-1.03928e-10	0.855184
97063988	chr5:97063988:T:G	4.75065e-06	-1.03928e-10	-0.372344
97064215	chr5:97064215:C:T	2.09895e-06	-1.18919	-2.99234e-10
97064253	chr5:97064253:G:C	1.54989e-05	-1.03928e-10	0.810144
97064414	chr5:97064414:C:T	1.51782e-06	-1.51335	-2.99234e-10
97064580	chr5:97064580:A:T	2.48618e-06	-1.03928e-10	-1.01988
97064609	chr5:97064609:AGTT:A	2.13733e-06	-1.17107	-2.99234e-10
97064717	chr5:97064717:C:T	1.27531e-06	-0.463807	-1.22363
97064897	chr5:97064897:C:G	5.48411e-06	-1.03928e-10	-0.22877
97065167	chr5:97065167:AG:A	6.78862e-06	-1.03928e-10	-0.0153779
97065205	chr5:97065205:A:G	1.26059e-05	-1.03928e-10	0.603539
97065511	chr5:97065511:G:A	3.46812e-06	-1.03928e-10	-0.687014
97065541	chr5:97065541:A:G	1.44394e-05	-1.03928e-10	0.739338
97066674	chr5:97066674:C:T	1.91747e-06	-1.03928e-10	-1.27962
97066892	chr5:97066892:C:T	3.21039e-06	-1.03928e-10	-0.764232
97067403	chr5:97067403:T:C	1.42918e-05	-1.03928e-10	0.729058
97067601	chr5:97067601:G:A	1.39686e-05	-1.03928e-10	0.706188
97067711	chr5:97067711:T:C	1.91969e-06	-1.03928e-10	-1.27846
97067916	chr5:97067916:A:G	2.31124e-05	-0.457419	1.66716
97067925	chr5:97067925:C:T	5.47189e-07	-1.25643	-1.27716
97067988	chr5:97067988:A:C	4.63266e-06	-1.03928e-10	-0.397494
97068382	chr5:97068382:A:G	1.29936e-05	-1.03928e-10	0.633833
97068569	chr5:97068569:G:C	3.02182e-06	-1.03928e-10	-0.824765
97068900	chr5:97068900:G:A	1.94278e-06	-1.03928e-10	-1.26651
97069074	chr5:97069074:C:T	1.72397e-06	-1.38599	-2.99234e-10
97069275	chr5:97069275:T:C	2.50031e-06	-0.395666	-0.618544
97069396	chr5:97069396:G:A	2.20311e-06	-1.14076	-2.99234e-10
97069999	chr5:97069999:A:G	5.7683e-06	-0.931458	0.753209
97070347	chr5:97070347:T:C	1.91843e-06	-1.03928e-10	-1.27912
97071218	chr5:97071218:G:A	2.28769e-06	-1.03928e-10	-1.10308
97071287	chr5:97071287:G:A	6.67104e-06	-0.845717	0.812868
97072030	chr5:97072030:T:C	2.99627e-06	-1.03928e-10	-0.833257
97072058	chr5:97072058:A:G	7.28502e-06	0.0551949	-2.99234e-10
97072418	chr5:97072418:G:A	2.14101e-06	-1.16935	-2.99234e-10
97072490	chr5:97072490:G:A	2.28127e-06	-1.10589	-2.99234e-10
97073273	chr5:97073273:C:A	1.13274e-06	-0.58428	-1.2217
97073297	chr5:97073297:G:A	1.12445e-06	-0.591662	-1.22167
97073359	chr5:97073359:T:A	1.62563e-06	-0.549079	-0.895652
97073394	chr5:97073394:A:C	4.79972e-06	-1.03928e-10	-0.362069
97073561	chr5:97073561:G:T	1.59158e-06	-0.639944	-0.825954
97073565	chr5:97073565:G:A	1.58068e-06	-0.646813	-0.825954
97074013	chr5:97074013:G:C	1.65657e-06	-0.63824	-0.787635
97074182	chr5:97074182:C:T	2.04282e-06	-1.03928e-10	-1.21629
97074195	chr5:97074195:G:A	2.31054e-06	-1.03928e-10	-1.09315
97074270	chr5:97074270:G:A	1.70499e-06	-0.64132	-0.755744
97074338	chr5:97074338:AG:A	2.94393e-06	-1.03928e-10	-0.85088
97074686	chr5:97074686:A:G	2.48234e-06	-1.03928e-10	-1.02142
97074749	chr5:97074749:A:G	1.9164e-06	-1.03928e-10	-1.28018
97074851	chr5:97074851:G:A	1.25232e-06	-0.468488	-1.23714
97075163	chr5:97075163:C:A	1.58191e-06	-0.646039	-0.825954
97075277	chr5:97075277:A:AT	1.59368e-06	-0.639353	-0.82523
97075346	chr5:97075346:T:C	1.65785e-06	-0.59869	-0.826411
97075499	chr5:97075499:A:G	2.00651e-06	-1.03928e-10	-1.23423
97075536	chr5:97075536:G:A	1.66595e-06	-0.632592	-0.787635
97075615	chr5:97075615:G:A	2.69183e-06	-1.03928e-10	-0.940406
97075739	chr5:97075739:T:C	7.68855e-07	-1.09712	-1.09635
97075756	chr5:97075756:G:A	1.9188e-06	-1.03928e-10	-1.27892
97075823	chr5:97075823:G:A	2.21599e-06	-1.03928e-10	-1.13492
97075848	chr5:97075848:CAA:C	1.75393e-06	-0.581129	-0.787635
97075942	chr5:97075942:A:G	1.61491e-06	-0.659671	-0.791675
97076186	chr5:97076186:T:C	1.54941e-06	-1.28967	-0.203082
97076273	chr5:97076273:A:G	1.69115e-06	-0.620844	-0.784373
97076959	chr5:97076959:G:A	8.56446e-07	-0.996175	-1.08941
97076974	chr5:97076974:G:T	1.65401e-06	-0.639787	-0.787635
97077118	chr5:97077118:T:G	2.58994e-06	-0.978992	-2.99234e-10
97077121	chr5:97077121:G:A	1.02617e-06	-0.938858	-0.96593
97077357	chr5:97077357:C:T	2.46722e-06	-1.03928e-10	-1.02754
97077378	chr5:97077378:G:A	1.70098e-06	-0.611785	-0.787636
97077596	chr5:97077596:T:C	3.58527e-06	-0.65379	-2.99234e-10
97077616	chr5:97077616:AT:A	2.05216e-06	-1.03928e-10	-1.21173
97077945	chr5:97077945:G:T	2.24008e-06	-0.688827	-0.435288
97077963	chr5:97077963:T:C	1.58517e-06	-0.568081	-0.901854
97078194	chr5:97078194:C:T	1.22688e-05	-1.03928e-10	0.576433
97078230	chr5:97078230:C:T	1.95315e-06	-1.03928e-10	-1.26118
97078241	chr5:97078241:T:C	1.74161e-06	-0.590143	-0.785673
97078341	chr5:97078341:A:G	1.70444e-06	-0.61108	-0.786309
97078568	chr5:97078568:G:A	1.45983e-06	-0.316843	-1.23546
97079244	chr5:97079244:T:C	3.3428e-06	-1.03928e-10	-0.723818
97079398	chr5:97079398:C:T	9.39244e-07	-0.716404	-1.2769
97079475	chr5:97079475:A:G	4.35687e-07	-1.524	-1.23746
97079702	chr5:97079702:C:A	1.74632e-06	-0.708605	-0.664508
97079767	chr5:97079767:G:A	1.19734e-06	-0.78152	-0.969007
97079826	chr5:97079826:T:C	1.96109e-06	-1.03928e-10	-1.25712
97080237	chr5:97080237:C:T	1.62882e-06	-0.862901	-0.57987
97080240	chr5:97080240:T:C	4.88222e-06	-1.03928e-10	-0.345025
97080276	chr5:97080276:A:G	8.58072e-07	-0.860064	-1.22363
97080288	chr5:97080288:G:T	1.07428e-05	-1.03928e-10	0.443615
97080824	chr5:97080824:G:A	1.2916e-05	-1.03928e-10	0.627843
97081083	chr5:97081083:A:G	5.47684e-06	-1.03928e-10	-0.230097
97081484	chr5:97081484:C:T	1.35591e-06	-1.42504	-0.20111
97081564	chr5:97081564:A:G	2.02743e-06	-1.03928e-10	-1.22386
97081958	chr5:97081958:A:G	6.86426e-07	-1.42379	-0.883093
97082149	chr5:97082149:A:G	1.9258e-06	-1.03928e-10	-1.27528
97082443	chr5:97082443:G:A	1.91948e-06	-1.03928e-10	-1.27857
97082570	chr5:97082570:A:G	1.56243e-06	-1.48438	-2.99234e-10
97082811	chr5:97082811:G:A	9.25212e-07	-0.876091	-1.13227
97083043	chr5:97083043:G:A	5.63491e-07	-1.31659	-1.18764
97083533	chr5:97083533:C:T	2.01623e-06	-1.03928e-10	-1.2294
97083671	chr5:97083671:G:A	5.75026e-07	-1.31165	-1.17232
97083882	chr5:97083882:GT:G	2.60382e-06	-1.51958	0.545929
97084005	chr5:97084005:C:T	1.92397e-06	-1.03928e-10	-1.27623
97084178	chr5:97084178:T:C	5.04039e-06	-1.03928e-10	-0.313142
97084627	chr5:97084627:T:C	2.96683e-06	-1.51996	0.676826
97084703	chr5:97084703:T:A	1.00838e-06	-1.53207	-0.390212
97084880	chr5:97084880:A:T	5.23936e-05	2.02816	-2.99234e-10
97085248	chr5:97085248:C:T	6.7063e-06	-1.03928e-10	-0.027578
97085306	chr5:97085306:T:C	8.65929e-07	-1.47359	-0.600983
97085329	chr5:97085329:G:T	2.49457e-06	-1.03928e-10	-1.01651
97085392	chr5:97085392:C:T	4.15912e-06	-1.03928e-10	-0.505323
97085506	chr5:97085506:C:T	1.67675e-06	-1.41377	-2.99234e-10
97085519	chr5:97085519:T:G	1.72601e-06	-1.38482	-2.99234e-10
97085561	chr5:97085561:G:A	2.19301e-06	-1.03928e-10	-1.14535
97085762	chr5:97085762:G:A	1.96768e-06	-1.03928e-10	-1.25377
97085840	chr5:97085840:A:G	8.67611e-07	-1.46035	-0.612291
97086333	chr5:97086333:T:TG	1.41715e-06	-0.741533	-0.840446
97086424	chr5:97086424:C:T	4.5785e-06	-1.03928e-10	-0.409255
97086664	chr5:97086664:T:C	1.29503e-06	-0.641665	-1.03042
97086776	chr5:97086776:T:C	4.2337e-07	-1.52678	-1.26335
97087146	chr5:97087146:G:A	1.93531e-06	-1.03928e-10	-1.27036
97087622	chr5:97087622:G:A	2.879e-06	-1.03928e-10	-0.873184
97088034	chr5:97088034:G:A	4.98252e-06	-1.03928e-10	-0.324691
97088043	chr5:97088043:G:A	2.14866e-06	-1.03928e-10	-1.16578
97088074	chr5:97088074:C:T	1.37225e-06	-0.937237	-0.676939
97088357	chr5:97088357:C:T	2.54007e-06	-1.03928e-10	-0.998434
97088432	chr5:97088432:G:A	1.93237e-06	-1.03928e-10	-1.27188
97088451	chr5:97088451:G:C	1.91775e-06	-1.03928e-10	-1.27947
97088574	chr5:97088574:C:T	2.47016e-06	-1.03928e-10	-1.02634
97088994	chr5:97088994:G:A	1.92494e-06	-1.03928e-10	-1.27573
97089024	chr5:97089024:G:A	2.88985e-06	-1.03928e-10	-0.869419
97089361	chr5:97089361:C:T	8.50272e-07	-0.891373	-1.20145
97089501	chr5:97089501:C:A	1.92734e-06	-1.03928e-10	-1.27449
97089589	chr5:97089589:A:T	4.33704e-07	-1.49185	-1.27417
97089597	chr5:97089597:T:A	2.74195e-06	-1.03928e-10	-0.921958
97089755	chr5:97089755:G:A	4.87222e-07	-1.52644	-1.12322
97090170	chr5:97090170:C:A	2.20416e-06	-1.03928e-10	-1.14028
97090279	chr5:97090279:C:T	3.30001e-06	-1.03928e-10	-0.7367
97090566	chr5:97090566:A:T	1.91606e-06	-1.03928e-10	-1.28035
97091708	chr5:97091708:T:C	2.10275e-06	-1.03928e-10	-1.18738
97091920	chr5:97091920:T:C	5.86896e-07	-1.25028	-1.21326
97091994	chr5:97091994:C:A	6.11268e-07	-1.21678	-1.20607
97092072	chr5:97092072:G:A	4.10615e-06	-0.51814	-2.99234e-10
97092148	chr5:97092148:AC:A	1.64357e-06	-1.43376	-2.99234e-10
97092768	chr5:97092768:G:T	1.42379e-05	-1.03928e-10	0.725285
97092847	chr5:97092847:A:G	1.70573e-05	-1.03928e-10	0.905955
97093181	chr5:97093181:T:C	2.0729e-06	-1.03928e-10	-1.20167
97094046	chr5:97094046:G:A	1.69611e-06	-1.40229	-2.99234e-10
97095089	chr5:97095089:C:T	3.29491e-06	-1.03928e-10	-0.738248
97095128	chr5:97095128:T:C	4.51795e-07	-1.52059	-1.20456
97095968	chr5:97095968:T:A	5.04022e-07	-1.3368	-1.27896
97096317	chr5:97096317:T:TG	4.71028e-06	-1.03928e-10	-0.380878
97096725	chr5:97096725:C:T	3.05653e-06	-1.03928e-10	-0.813344
97097429	chr5:97097429:T:TA	1.93205e-06	-1.03928e-10	-1.27204
97097760	chr5:97097760:T:A	4.27642e-07	-1.50741	-1.27268
97098051	chr5:97098051:C:T	1.91624e-06	-1.03928e-10	-1.28026
97098314	chr5:97098314:C:T	2.57288e-06	-0.350513	-0.635086
97098473	chr5:97098473:A:G	4.98237e-07	-1.53375	-1.09356
97098743	chr5:97098743:A:G	2.4096e-06	-0.348303	-0.702861
97099099	chr5:97099099:T:A	1.94084e-06	-1.03928e-10	-1.26751
97099132	chr5:97099132:TG:T	5.25024e-07	-1.29499	-1.27995
97099747	chr5:97099747:A:G	2.14462e-06	-1.03928e-10	-1.16766
97099762	chr5:97099762:G:A	1.92842e-06	-1.03928e-10	-1.27393
97099768	chr5:97099768:C:T	3.32866e-06	-1.03928e-10	-0.728055
97099814	chr5:97099814:G:A	1.92884e-06	-1.03928e-10	-1.27371
97100176	chr5:97100176:C:G	1.96503e-06	-0.433472	-0.821644
97100364	chr5:97100364:A:G	5.59315e-07	-1.46316	-1.0485
97100477	chr5:97100477:A:G	1.91771e-06	-1.03928e-10	-1.27949
97100869	chr5:97100869:C:T	6.42882e-07	-1.53063	-0.841785
97100986	chr5:97100986:G:A	1.98234e-06	-1.03928e-10	-1.24635
97101238	chr5:97101238:T:C	6.72607e-07	-1.52649	-0.800733
97101396	chr5:97101396:C:T	2.54231e-06	-1.03928e-10	-0.997554
97101522	chr5:97101522:A:G	1.91904e-06	-1.03928e-10	-1.2788
97101829	chr5:97101829:G:C	2.41857e-06	-1.03928e-10	-1.04745
97101921	chr5:97101921:CA:C	1.931e-06	-1.03928e-10	-1.27259
97102484	chr5:97102484:A:G	2.4003e-06	-1.03928e-10	-1.05503
97102751	chr5:97102751:C:T	3.45756e-06	-1.03928e-10	-0.690064
97102983	chr5:97102983:G:A	2.68781e-06	-1.03928e-10	-0.941897
97103103	chr5:97103103:G:GTTTTTT	2.41374e-06	-1.03928e-10	-1.04945
97103104	chr5:97103104:A:AAAGTTTTTTAAAGTTTTAAAG	2.61644e-06	-1.03928e-10	-0.96881
97103105	chr5:97103105:C:T	2.40448e-06	-1.03928e-10	-1.05329
97103230	chr5:97103230:A:G	2.41446e-06	-1.03928e-10	-1.04915
97103292	chr5:97103292:G:A	3.02084e-06	-1.03928e-10	-0.82509
97103366	chr5:97103366:T:C	1.91747e-06	-1.03928e-10	-1.27962
97103715	chr5:97103715:T:C	1.83015e-06	-1.32623	-2.99234e-10
97103748	chr5:97103748:G:A	9.64127e-07	-0.902175	-1.06498
97103913	chr5:97103913:C:A	2.1715e-06	-1.03928e-10	-1.15521
97103914	chr5:97103914:A:G	2.19547e-06	-1.03928e-10	-1.14423
97104093	chr5:97104093:T:A	5.78716e-07	-1.22177	-1.2558
97104472	chr5:97104472:C:T	6.2523e-07	-1.15113	-1.24913
97104685	chr5:97104685:G:A	2.44855e-06	-1.03928e-10	-1.03513
97104884	chr5:97104884:G:T	2.40117e-06	-1.03928e-10	-1.05467
97104934	chr5:97104934:C:A	2.39959e-06	-1.03928e-10	-1.05533
97105007	chr5:97105007:C:T	2.3458e-06	-1.03928e-10	-1.078
97105244	chr5:97105244:C:T	2.40206e-06	-1.03928e-10	-1.0543
97105441	chr5:97105441:C:A	2.40164e-06	-1.03928e-10	-1.05447
97105687	chr5:97105687:T:G	6.94728e-07	-1.26461	-1.03025
97105689	chr5:97105689:A:G	2.42015e-06	-1.03928e-10	-1.04679
97105872	chr5:97105872:A:G	2.02838e-06	-1.03928e-10	-1.22339
97106088	chr5:97106088:G:A	2.4433e-06	-1.03928e-10	-1.03728
97106704	chr5:97106704:T:C	2.47948e-06	-1.03928e-10	-1.02258
97106758	chr5:97106758:A:C	1.9261e-06	-1.03928e-10	-1.27513
97106760	chr5:97106760:G:A	4.18643e-06	-1.03928e-10	-0.498776
97106865	chr5:97106865:C:T	2.43938e-06	-1.03928e-10	-1.03888
97106878	chr5:97106878:G:A	2.40164e-06	-1.03928e-10	-1.05447
97107038	chr5:97107038:A:G	2.40397e-06	-1.03928e-10	-1.05351
97107131	chr5:97107131:A:G	1.92271e-06	-1.03928e-10	-1.27689
97107253	chr5:97107253:T:A	4.25907e-07	-1.51299	-1.27117
97107581	chr5:97107581:C:T	1.8765e-05	-1.03928e-10	1.00137
97107933	chr5:97107933:C:G	2.37251e-06	-1.03928e-10	-1.06668
97107948	chr5:97107948:T:G	5.34812e-06	-1.03928e-10	-0.25388
97108002	chr5:97108002:C:A	2.43976e-06	-1.03928e-10	-1.03873
97108279	chr5:97108279:G:A	2.0672e-06	-1.03928e-10	-1.20443
97108453	chr5:97108453:CT:C	2.37013e-06	-1.03928e-10	-1.06768
97108710	chr5:97108710:C:T	6.38729e-06	-1.03928e-10	-0.076315
97109056	chr5:97109056:C:T	2.41301e-06	-1.03928e-10	-1.04975
97109190	chr5:97109190:G:A	5.64766e-07	-1.5024	-0.999566
97109662	chr5:97109662:T:C	1.56928e-06	-0.460663	-1.01935
97109923	chr5:97109923:T:C	5.81833e-07	-1.50453	-0.967669
97109998	chr5:97109998:G:A	6.24777e-07	-1.51104	-0.889946
97110055	chr5:97110055:G:A	2.4585e-06	-1.03928e-10	-1.03107
97110421	chr5:97110421:G:T	2.34454e-06	-1.03928e-10	-1.07854
97110443	chr5:97110443:T:A	5.10781e-07	-1.50455	-1.09789
97110624	chr5:97110624:A:T	1.13534e-05	-1.03928e-10	0.498888
97110691	chr5:97110691:G:A	6.95443e-07	-1.19251	-1.10132
97110769	chr5:97110769:T:C	3.81307e-06	-0.59219	-2.99234e-10
97110809	chr5:97110809:A:G	5.58099e-07	-1.25109	-1.26275
97111347	chr5:97111347:G:A	1.92145e-06	-1.03928e-10	-1.27755
97111418	chr5:97111418:A:C	2.13068e-06	-0.414723	-0.759463
97111421	chr5:97111421:A:C	1.91874e-06	-1.03928e-10	-1.27895
97111933	chr5:97111933:G:A	3.45533e-05	1.61188	-2.99234e-10
97112107	chr5:97112107:C:T	8.57992e-06	-1.03928e-10	0.2188
97112130	chr5:97112130:T:C	2.37189e-06	-1.03928e-10	-1.06694
97112592	chr5:97112592:C:T	1.92084e-06	-1.03928e-10	-1.27787
97113300	chr5:97113300:C:G	2.37854e-06	-1.03928e-10	-1.06414
97113521	chr5:97113521:A:G	2.38177e-06	-1.03928e-10	-1.06278
97113695	chr5:97113695:G:A	2.12359e-06	-1.03928e-10	-1.17752
97113715	chr5:97113715:C:T	2.0991e-06	-1.18912	-2.99234e-10
97113985	chr5:97113985:C:A	5.64517e-06	-1.03928e-10	-0.199825
97114018	chr5:97114018:A:G	2.2796e-06	-0.392532	-0.714092
97114260	chr5:97114260:A:G	1.91768e-06	-1.03928e-10	-1.27951
97114512	chr5:97114512:C:T	1.91891e-06	-1.03928e-10	-1.27887
97114666	chr5:97114666:C:T	1.7557e-06	-1.36776	-2.99234e-10
97115518	chr5:97115518:G:A	4.01108e-06	-1.03928e-10	-0.541566
97115525	chr5:97115525:C:T	2.09139e-06	-0.412175	-0.780622
97115703	chr5:97115703:G:GTGCC	2.37004e-06	-1.03928e-10	-1.06772
97115713	chr5:97115713:A:G	2.25637e-06	-0.449253	-0.667615
97116303	chr5:97116303:G:A	1.51919e-05	-1.03928e-10	0.79014
97116641	chr5:97116641:G:A	6.15555e-07	-1.18678	-1.22908
97116937	chr5:97116937:G:C	1.49242e-06	-1.53023	-2.99234e-10
97117559	chr5:97117559:CT:C	1.94292e-06	-1.03928e-10	-1.26643
97117601	chr5:97117601:G:A	4.66168e-07	-1.51849	-1.17535
97117984	chr5:97117984:T:C	1.91818e-06	-1.03928e-10	-1.27925
97118240	chr5:97118240:C:G	2.38246e-06	-1.03928e-10	-1.06249
97118250	chr5:97118250:C:T	9.14518e-07	-1.50584	-0.514148
97118365	chr5:97118365:AATAAG:A	3.77298e-06	-0.602761	-2.99234e-10
97118627	chr5:97118627:G:A	2.36484e-06	-1.03928e-10	-1.06992
97118701	chr5:97118701:T:A	2.38907e-06	-1.03928e-10	-1.05972
97119739	chr5:97119739:T:G	6.02129e-05	2.16726	-2.99234e-10
97120032	chr5:97120032:C:T	2.60272e-06	-1.03928e-10	-0.974067
97120274	chr5:97120274:T:A	2.22094e-06	-1.03928e-10	-1.13269
97120367	chr5:97120367:A:G	2.36851e-06	-1.03928e-10	-1.06836
97120453	chr5:97120453:C:T	9.42731e-07	-1.53411	-0.455494
97121120	chr5:97121120:T:C	2.46799e-06	-1.03928e-10	-1.02722
97121679	chr5:97121679:A:G	2.3853e-06	-1.03928e-10	-1.0613
97122284	chr5:97122284:G:A	1.92139e-06	-1.03928e-10	-1.27758
97122836	chr5:97122836:T:C	1.95633e-06	-1.03928e-10	-1.25955
97123359	chr5:97123359:C:T	8.507e-06	-1.03928e-10	0.210264
97123381	chr5:97123381:C:T	9.95795e-06	-1.03928e-10	0.367746
97123738	chr5:97123738:C:T	5.89291e-06	-1.03928e-10	-0.156875
97124251	chr5:97124251:G:T	1.84598e-06	-1.31762	-2.99234e-10
97124862	chr5:97124862:G:A	1.53954e-06	-0.571409	-0.927732
97124880	chr5:97124880:G:A	4.84378e-07	-1.52947	-1.12605
97125450	chr5:97125450:G:A	1.91799e-06	-1.03928e-10	-1.27935
97125666	chr5:97125666:G:C	5.41971e-06	-1.03928e-10	-0.240583
97125960	chr5:97125960:A:C	2.08864e-06	-1.03928e-10	-1.19411
97126134	chr5:97126134:T:A	4.47993e-07	-1.45732	-1.27628
97126540	chr5:97126540:G:A	7.52273e-07	-1.20217	-1.01311
97126641	chr5:97126641:T:C	1.93827e-06	-1.03928e-10	-1.26883
97126741	chr5:97126741:G:A	2.26226e-06	-1.03928e-10	-1.11426
97127335	chr5:97127335:A:G	4.40613e-07	-1.48951	-1.26071
97127831	chr5:97127831:G:A	2.04433e-06	-1.03928e-10	-1.21556
97127847	chr5:97127847:T:A	2.49964e-06	-1.03928e-10	-1.01448
97128582	chr5:97128582:T:C	1.94656e-06	-1.03928e-10	-1.26456
97129669	chr5:97129669:G:A	1.15491e-05	-1.03928e-10	0.515983
97129919	chr5:97129919:C:T	4.14642e-07	-1.53255	-1.27841
97129986	chr5:97129986:A:G	2.11733e-06	-1.03928e-10	-1.18047
97130249	chr5:97130249:C:T	1.48761e-06	-1.53345	-2.99234e-10
97130296	chr5:97130296:G:T	1.93005e-06	-1.03928e-10	-1.27308
97130912	chr5:97130912:C:T	4.16168e-07	-1.52921	-1.27808
97131499	chr5:97131499:T:C	2.19669e-06	-1.03928e-10	-1.14367
97131549	chr5:97131549:CT:C	4.6571e-07	-1.53292	-1.1619
97131693	chr5:97131693:C:A	1.12327e-05	-1.03928e-10	0.4882
97132052	chr5:97132052:G:T	4.7418e-07	-1.53426	-1.14254
97132504	chr5:97132504:A:G	1.77227e-06	-1.35836	-2.99234e-10
97132531	chr5:97132531:C:A	4.3528e-06	-1.03928e-10	-0.459806
97133485	chr5:97133485:C:T	9.0596e-07	-1.38445	-0.644936
97133512	chr5:97133512:G:C	1.93005e-06	-1.03928e-10	-1.27308
97133669	chr5:97133669:G:C	4.52923e-07	-1.44382	-1.27884
97133896	chr5:97133896:A:G	1.11957e-05	-1.03928e-10	0.484901
97134043	chr5:97134043:C:A	7.73293e-06	-1.03928e-10	0.114863
97134044	chr5:97134044:T:C	4.74753e-07	-1.39561	-1.27998
97134307	chr5:97134307:G:A	4.43184e-07	-1.46612	-1.27828
97134948	chr5:97134948:CT:C	2.64979e-05	-1.03928e-10	1.34644
97135044	chr5:97135044:T:C	1.93304e-06	-1.03928e-10	-1.27153
97135556	chr5:97135556:C:T	2.24103e-05	-1.03928e-10	1.17889
97135806	chr5:97135806:G:A	2.2616e-05	-1.03928e-10	1.18803
97136756	chr5:97136756:G:A	2.09306e-06	-1.03928e-10	-1.192
97137137	chr5:97137137:C:T	2.4398e-05	-1.03928e-10	1.26387
97137366	chr5:97137366:G:A	6.51648e-06	-1.03928e-10	-0.0562917
97137720	chr5:97137720:G:A	5.54598e-07	-1.45516	-1.06498
97138520	chr5:97138520:C:A	5.54378e-06	-1.03928e-10	-0.21795
97138625	chr5:97138625:T:C	2.28627e-06	-1.03928e-10	-1.1037
97138928	chr5:97138928:T:C	2.3167e-06	-1.03928e-10	-1.09048
97139263	chr5:97139263:C:T	1.9494e-06	-1.03928e-10	-1.26311
97139938	chr5:97139938:T:C	1.68907e-06	-1.40645	-2.99234e-10
97140431	chr5:97140431:C:G	4.16159e-07	-1.53411	-1.2732
97141041	chr5:97141041:A:G	2.5859e-06	-1.03928e-10	-0.980551
97141497	chr5:97141497:A:G	4.61601e-07	-1.49658	-1.2071
97142297	chr5:97142297:A:G	1.32464e-06	-0.915068	-0.734417
97142298	chr5:97142298:G:A	3.77961e-06	-1.03928e-10	-0.601005
97142661	chr5:97142661:T:C	1.57014e-06	-1.47946	-2.99234e-10
97142711	chr5:97142711:A:G	1.92867e-06	-1.03928e-10	-1.27379
97143154	chr5:97143154:T:C	8.0072e-07	-0.958729	-1.19414
97143387	chr5:97143387:C:T	1.97119e-06	-1.03928e-10	-1.25199
97143392	chr5:97143392:C:T	9.06514e-06	-1.03928e-10	0.27381
97143928	chr5:97143928:AGTCT:A	2.4337e-06	-1.03928e-10	-1.04121
97144170	chr5:97144170:C:T	2.01084e-06	-1.03928e-10	-1.23207
97144172	chr5:97144172:G:T	3.14052e-06	-1.03928e-10	-0.786238
97144552	chr5:97144552:T:C	5.48921e-06	-0.672816	0.444975
97144947	chr5:97144947:AG:A	1.9331e-06	-1.03928e-10	-1.2715
97145055	chr5:97145055:A:G	7.25772e-07	-1.04842	-1.20272
97145100	chr5:97145100:C:T	1.77415e-06	-0.0872772	-1.27003
97145109	chr5:97145109:G:T	1.95728e-06	-1.03928e-10	-1.25907
97145224	chr5:97145224:G:A	2.41831e-06	-1.52439	0.476835
97145333	chr5:97145333:G:A	1.1344e-06	-1.51053	-0.293989
97145488	chr5:97145488:G:A	1.04783e-06	-1.52379	-0.360117
97145771	chr5:97145771:G:T	1.93804e-06	-1.24107	-0.0278817
97145816	chr5:97145816:A:G	1.93888e-06	-1.03928e-10	-1.26852
97145827	chr5:97145827:A:G	3.52445e-06	-1.03928e-10	-0.670901
97145868	chr5:97145868:T:C	3.11683e-06	-1.03928e-10	-0.793809
97146373	chr5:97146373:G:A	6.1051e-07	-1.52893	-0.895158
97146439	chr5:97146439:C:A	7.10582e-06	0.251676	-0.221387
97146631	chr5:97146631:C:T	2.1617e-06	-0.578581	-0.581148
97146881	chr5:97146881:A:G	7.69431e-06	0.412252	-0.302397
97147148	chr5:97147148:A:G	3.05189e-06	-1.03928e-10	-0.814866
97147541	chr5:97147541:C:T	7.32022e-07	-1.06917	-1.1734
97147705	chr5:97147705:G:A	1.91605e-06	-1.03928e-10	-1.28036
97147776	chr5:97147776:T:C	1.74006e-06	-1.29782	-0.0788896
97147979	chr5:97147979:A:G	2.22562e-06	-1.03928e-10	-1.13059
97148124	chr5:97148124:A:G	1.91601e-06	-1.03928e-10	-1.28038
97148400	chr5:97148400:G:A	3.51279e-06	-1.03928e-10	-0.674215
97148698	chr5:97148698:A:T	2.41939e-06	-1.04711	-2.99234e-10
97148720	chr5:97148720:C:A	8.27899e-07	-1.28384	-0.835647
97148761	chr5:97148761:A:G	9.19522e-07	-1.35353	-0.660996
97148805	chr5:97148805:A:C	1.10912e-06	-1.47101	-0.356048
97148825	chr5:97148825:C:T	2.73417e-06	-1.18779	0.262987
97148899	chr5:97148899:A:G	2.29715e-06	-1.03928e-10	-1.09896
97148908	chr5:97148908:C:G	1.34342e-06	-1.41422	-0.221188
97149049	chr5:97149049:A:G	1.59023e-06	-0.541456	-0.92529
97149109	chr5:97149109:C:T	1.31985e-06	-1.40831	-0.244797
97149213	chr5:97149213:T:C	1.28638e-06	-1.03892	-0.639875
97149243	chr5:97149243:G:A	1.94153e-06	-1.03928e-10	-1.26715
97149390	chr5:97149390:T:G	1.91777e-06	-1.03928e-10	-1.27946
97149582	chr5:97149582:G:T	4.93456e-06	-0.40831	0.0739476
97149671	chr5:97149671:T:C	4.12439e-06	-0.586658	0.0729499
97149689	chr5:97149689:C:T	4.50369e-07	-1.50464	-1.22368
97149897	chr5:97149897:T:C	6.66801e-06	-1.03928e-10	-0.0333037
97150102	chr5:97150102:G:T	1.69341e-06	-1.40388	-2.99234e-10
97150196	chr5:97150196:C:A	8.67453e-07	-1.06603	-1.00679
97150236	chr5:97150236:C:T	2.26184e-06	-1.03928e-10	-1.11445
97150327	chr5:97150327:G:C	8.1521e-06	-1.32482	1.49247
97150329	chr5:97150329:C:G	1.49125e-06	-1.53101	-2.99234e-10
97150649	chr5:97150649:A:G	1.98075e-06	-1.03928e-10	-1.24715
97150710	chr5:97150710:A:G	2.92969e-06	-0.855731	-2.99234e-10
97150952	chr5:97150952:G:A	3.64425e-06	-0.0844833	-0.552992
97151040	chr5:97151040:T:C	1.31623e-05	0.435984	0.210748
97151173	chr5:97151173:T:A	3.13867e-06	-1.03928e-10	-0.786827
97151191	chr5:97151191:G:T	2.44542e-06	-0.00247442	-1.03393
97151273	chr5:97151273:T:A	5.65175e-07	-1.37724	-1.124
97151385	chr5:97151385:A:C	2.32405e-06	-1.03928e-10	-1.08731
97151561	chr5:97151561:G:C	1.51458e-05	-0.334682	1.12178
97151629	chr5:97151629:A:T	1.19997e-05	-0.321207	0.87546
97151964	chr5:97151964:C:T	1.51473e-06	-1.51539	-2.99234e-10
97151970	chr5:97151970:C:G	2.06044e-06	-1.03928e-10	-1.20771
97152300	chr5:97152300:C:T	1.60393e-06	-0.539386	-0.918783
97152333	chr5:97152333:T:C	1.96694e-06	-1.03928e-10	-1.25415
97152376	chr5:97152376:C:T	1.42511e-06	-0.511491	-1.06489
97152503	chr5:97152503:C:T	2.20159e-05	-1.53408	2.69522
97152642	chr5:97152642:T:C	2.49482e-06	-1.03928e-10	-1.01641
97152763	chr5:97152763:C:T	2.52754e-06	-1.03928e-10	-1.00338
97152878	chr5:97152878:A:G	8.90616e-07	-0.89642	-1.15005
97153139	chr5:97153139:A:G	2.34586e-06	-1.03928e-10	-1.07797
97153621	chr5:97153621:G:A	1.99559e-06	-1.03928e-10	-1.23968
97153864	chr5:97153864:C:T	1.96924e-06	-1.03928e-10	-1.25298
97154472	chr5:97154472:C:T	1.97539e-06	-1.03928e-10	-1.24986
97154558	chr5:97154558:T:C	1.18618e-05	0.263414	0.279284
97155023	chr5:97155023:G:T	1.96198e-06	-1.03928e-10	-1.25667
97155037	chr5:97155037:T:C	1.9606e-06	-1.03928e-10	-1.25737
97155653	chr5:97155653:T:C	9.38821e-07	-1.39978	-0.593975
97155994	chr5:97155994:C:T	1.1706e-06	-0.525416	-1.24769
97156156	chr5:97156156:G:A	2.19021e-06	-1.03928e-10	-1.14663
97156204	chr5:97156204:A:AAAAT	9.56698e-07	-1.53384	-0.441051
97156275	chr5:97156275:T:C	1.97406e-06	-1.03928e-10	-1.25053
97156290	chr5:97156290:T:C	1.08542e-06	-0.612711	-1.23594
97156469	chr5:97156469:T:C	1.53788e-06	-1.50022	-2.99234e-10
97156620	chr5:97156620:G:A	2.47601e-06	0.193332	-1.21731
97157008	chr5:97157008:A:G	2.49863e-06	-1.03928e-10	-1.01488
97157064	chr5:97157064:A:G	9.49561e-07	-1.03075	-0.951636
97157507	chr5:97157507:T:C	4.10583e-06	-1.03928e-10	-0.518216
97157742	chr5:97157742:A:G	9.41739e-07	-1.38734	-0.603314
97157810	chr5:97157810:TC:T	9.6702e-07	-0.780847	-1.18331
97157838	chr5:97157838:G:A	2.14339e-06	-1.03928e-10	-1.16824
97157974	chr5:97157974:T:A	6.66126e-06	-1.32623	1.29191
97158001	chr5:97158001:C:T	1.97654e-06	-1.03928e-10	-1.24928
97158580	chr5:97158580:G:A	1.33756e-06	-0.685617	-0.954162
97158699	chr5:97158699:A:G	9.83942e-06	-0.408882	0.764653
97158751	chr5:97158751:G:A	4.85605e-05	-1.03928e-10	1.95218
97158889	chr5:97158889:C:T	2.12676e-06	-1.03928e-10	-1.17603
97159038	chr5:97159038:C:T	1.59403e-05	-0.362856	1.20108
97159058	chr5:97159058:C:A	2.46299e-06	-1.03928e-10	-1.02925
97159424	chr5:97159424:C:T	4.58047e-06	-1.03928e-10	-0.408825
97159724	chr5:97159724:CT:C	3.00181e-06	-0.485404	-0.346006
97159933	chr5:97159933:T:C	1.21807e-05	-1.03928e-10	0.569224
97160147	chr5:97160147:T:C	2.34552e-06	-0.347118	-0.731002
97160282	chr5:97160282:A:G	2.7437e-06	-1.03928e-10	-0.921319
97160309	chr5:97160309:T:A	8.18314e-07	-1.08039	-1.05075
97160446	chr5:97160446:T:G	6.18948e-06	-0.0879343	-0.0198402
97160485	chr5:97160485:A:C	7.04827e-06	0.0214718	0.000685351
97160685	chr5:97160685:A:G	6.3063e-07	-1.51711	-0.874552
97160733	chr5:97160733:C:T	1.93338e-06	-1.27135	-2.99234e-10
97160767	chr5:97160767:C:T	1.53741e-06	-1.50053	-2.99234e-10
97160772	chr5:97160772:A:G	1.73595e-06	-1.37907	-2.99234e-10
97160787	chr5:97160787:C:G	8.85938e-07	-1.12913	-0.9226
97160806	chr5:97160806:T:C	1.38651e-05	-1.03928e-10	0.698749
97160906	chr5:97160906:C:T	2.17364e-06	-1.03928e-10	-1.15422
97160959	chr5:97160959:A:G	1.54317e-06	-1.49679	-2.99234e-10
97161002	chr5:97161002:G:A	4.29709e-06	-1.03928e-10	-0.472687
97161391	chr5:97161391:A:C	1.55221e-06	-1.49095	-2.99234e-10
97161417	chr5:97161417:CA:C	9.73933e-07	-1.04956	-0.907478
97161625	chr5:97161625:A:G	1.39255e-05	-1.03928e-10	0.703096
97162013	chr5:97162013:G:A	3.95805e-06	-0.554873	-2.99234e-10
97162132	chr5:97162132:G:A	1.60493e-05	-1.03928e-10	0.845041
97162244	chr5:97162244:C:T	1.99559e-06	-1.03928e-10	-1.23968
97162543	chr5:97162543:A:C	1.92065e-06	-1.03928e-10	-1.27796
97162717	chr5:97162717:T:C	1.94708e-06	-1.03928e-10	-1.2643
97162962	chr5:97162962:T:C	1.30615e-06	-0.790026	-0.873519
97163159	chr5:97163159:A:G	2.15573e-06	-1.03928e-10	-1.1625
97163231	chr5:97163231:A:G	1.39377e-05	-1.03928e-10	0.703974
97163552	chr5:97163552:T:C	9.32493e-07	-1.5328	-0.467715
97163570	chr5:97163570:A:C	3.07275e-06	-1.03928e-10	-0.808052
97163628	chr5:97163628:T:C	1.37659e-05	-1.03928e-10	0.691571
97163896	chr5:97163896:C:T	4.08333e-06	-1.03928e-10	-0.523713
97164026	chr5:97164026:G:A	1.77399e-06	-1.35739	-2.99234e-10
97164538	chr5:97164538:A:C	3.52784e-06	0.0292748	-0.699215
97164696	chr5:97164696:C:T	8.57237e-07	-1.12674	-0.957924
97165544	chr5:97165544:A:T	1.9656e-06	-1.03928e-10	-1.25483
97165594	chr5:97165594:G:C	1.98202e-06	-1.03928e-10	-1.24651
97165786	chr5:97165786:C:T	9.66768e-07	-0.708379	-1.25604
97166368	chr5:97166368:A:G	1.92425e-06	-1.03928e-10	-1.27609
97167200	chr5:97167200:G:T	1.95448e-06	-1.03928e-10	-1.2605
97167308	chr5:97167308:A:G	2.07854e-06	-1.03928e-10	-1.19896
97167674	chr5:97167674:T:C	9.22718e-07	-0.737155	-1.2739
97167819	chr5:97167819:C:T	6.33424e-06	-1.2265	1.14184
97168426	chr5:97168426:CT:C	1.75813e-06	-0.305908	-1.06047
97169087	chr5:97169087:A:G	8.77543e-07	-1.32082	-0.740439
97169110	chr5:97169110:A:G	2.11667e-06	-1.03928e-10	-1.18078
97169234	chr5:97169234:T:C	1.56986e-06	-1.15441	-0.325233
97169249	chr5:97169249:C:T	2.53759e-06	-1.03928e-10	-0.99941
97169299	chr5:97169299:T:C	1.9602e-06	-1.03928e-10	-1.25758
97169404	chr5:97169404:A:C	9.90329e-07	-1.51739	-0.422957
97169405	chr5:97169405:A:C	1.5532e-06	-1.49031	-2.99234e-10
97169608	chr5:97169608:C:T	2.66994e-06	-1.03928e-10	-0.94857
97169870	chr5:97169870:T:C	1.23633e-06	-0.795261	-0.923216
97169971	chr5:97169971:C:T	8.70011e-07	-0.987807	-1.08207
97169978	chr5:97169978:T:TAAA	6.27611e-06	-0.176094	0.082218
97169989	chr5:97169989:T:A	1.65699e-05	-1.03928e-10	0.876964
97170744	chr5:97170744:C:T	2.76969e-06	-1.03928e-10	-0.911889
97170786	chr5:97170786:T:C	1.62225e-06	-1.19917	-0.24764
97170906	chr5:97170906:C:A	9.90321e-07	-1.5277	-0.412648
97171056	chr5:97171056:G:A	3.78824e-06	-1.03928e-10	-0.598725
97171092	chr5:97171092:T:C	1.45446e-06	-1.20004	-0.355945
97171093	chr5:97171093:G:A	2.20326e-06	0.0842157	-1.22491
97171096	chr5:97171096:A:G	1.94223e-06	-1.03928e-10	-1.26679
97171255	chr5:97171255:T:C	4.60917e-05	1.90001	-2.99234e-10
97171313	chr5:97171313:C:T	2.19664e-06	-1.03928e-10	-1.1437
97171478	chr5:97171478:T:C	1.92474e-06	-1.03928e-10	-1.27583
97171500	chr5:97171500:T:C	5.72591e-06	-0.266313	0.080689
97171707	chr5:97171707:A:C	1.34496e-05	-0.463575	1.1319
97172443	chr5:97172443:T:C	1.00014e-06	-0.969284	-0.961204
97172649	chr5:97172649:A:G	1.06845e-06	-0.919463	-0.944957
97173239	chr5:97173239:C:T	1.57408e-06	-1.47695	-2.99234e-10
97173294	chr5:97173294:T:C	1.37583e-05	-0.0478059	0.738824
97173997	chr5:97173997:C:T	3.44575e-06	-1.03928e-10	-0.693483
97174355	chr5:97174355:G:C	1.54802e-05	-1.03928e-10	0.808934
97174484	chr5:97174484:T:C	1.01043e-06	-0.933182	-0.987064
97174811	chr5:97174811:G:A	3.48203e-06	-0.247068	-0.435943
97174866	chr5:97174866:G:A	7.51723e-06	-1.51751	1.60408
97175093	chr5:97175093:G:A	1.59077e-06	-1.46641	-2.99234e-10
97176878	chr5:97176878:A:G	6.0223e-06	-0.216209	0.0810526
97176979	chr5:97176979:A:G	2.18882e-06	-0.0767343	-1.07053
97177167	chr5:97177167:T:A	1.70875e-06	-0.321485	-1.07338
97177183	chr5:97177183:T:C	1.94189e-06	-1.03928e-10	-1.26696
97177302	chr5:97177302:A:G	4.86553e-06	-1.03928e-10	-0.348449
97177436	chr5:97177436:G:A	2.23019e-06	-1.03928e-10	-1.12854
97177767	chr5:97177767:G:C	1.07245e-06	-0.928851	-0.931825
97177923	chr5:97177923:A:T	1.49081e-06	-1.5313	-2.99234e-10
97178211	chr5:97178211:T:C	6.48541e-06	-1.03928e-10	-0.0610708
97178781	chr5:97178781:T:C	1.98254e-06	-1.03928e-10	-1.24625
97178922	chr5:97178922:C:T	1.35946e-06	-0.390582	-1.23296
97179278	chr5:97179278:G:A	5.35548e-06	-0.302322	0.0498172
97179363	chr5:97179363:T:C	2.12686e-06	-1.03928e-10	-1.17598
97179549	chr5:97179549:C:T	1.92544e-06	-1.03928e-10	-1.27547
97179688	chr5:97179688:C:G	1.93379e-06	-1.03928e-10	-1.27114
97180548	chr5:97180548:C:T	1.60915e-06	-1.45492	-2.99234e-10
97181149	chr5:97181149:A:G	3.06235e-06	-1.03928e-10	-0.811442
97181292	chr5:97181292:A:T	1.73223e-06	-0.145978	-1.23524
97181469	chr5:97181469:T:C	4.35981e-07	-1.52265	-1.23813
97181523	chr5:97181523:A:C	2.15787e-06	-1.03928e-10	-1.1615
97181710	chr5:97181710:T:G	2.32489e-06	-1.03928e-10	-1.08695
97182028	chr5:97182028:G:C	1.04294e-06	-0.912253	-0.97633
97182729	chr5:97182729:C:G	2.40233e-06	-1.05419	-2.99234e-10
97183088	chr5:97183088:T:G	5.57186e-06	-1.53417	1.32128
97183292	chr5:97183292:TC:T	1.59172e-06	-1.46581	-2.99234e-10
97183390	chr5:97183390:A:G	4.96395e-06	-0.505998	0.177574
97184147	chr5:97184147:G:A	1.73219e-06	-0.255261	-1.12598
97184151	chr5:97184151:C:G	2.03419e-06	-1.03928e-10	-1.22053
97184176	chr5:97184176:G:A	1.91656e-06	-1.03928e-10	-1.28009
97184564	chr5:97184564:G:A	4.25362e-06	-0.431726	-0.0511284
97184902	chr5:97184902:C:T	1.77483e-06	-0.375201	-0.981718
97184973	chr5:97184973:C:G	1.81013e-06	-0.344367	-0.992858
97185118	chr5:97185118:C:T	9.15366e-07	-0.943208	-1.07585
97185965	chr5:97185965:C:T	7.79904e-07	-0.918344	-1.26087
97186004	chr5:97186004:T:C	6.84001e-06	-1.03928e-10	-0.00783626
97186065	chr5:97186065:A:G	2.45261e-06	-1.03928e-10	-1.03347
97186284	chr5:97186284:G:A	9.60192e-07	-1.00236	-0.968886
97186296	chr5:97186296:G:A	1.9187e-06	-1.03928e-10	-1.27898
97186341	chr5:97186341:T:C	1.61084e-06	-0.182656	-1.27121
97186586	chr5:97186586:G:C	2.39939e-06	-1.03928e-10	-1.05541
97186887	chr5:97186887:A:G	1.12047e-06	-0.620159	-1.19672
97186971	chr5:97186971:A:G	1.13177e-06	-1.08561	-0.721236
97187137	chr5:97187137:G:A	3.52933e-06	-1.03928e-10	-0.669516
97187238	chr5:97187238:T:G	4.05622e-06	-1.03928e-10	-0.530375
97187344	chr5:97187344:C:T	1.93639e-06	-1.03928e-10	-1.2698
97187517	chr5:97187517:G:A	1.94606e-06	-1.03928e-10	-1.26482
97187843	chr5:97187843:C:T	2.23255e-06	-1.03928e-10	-1.12748
97187920	chr5:97187920:A:T	1.93505e-06	-1.03928e-10	-1.27049
97187927	chr5:97187927:A:G	2.03229e-06	-1.03928e-10	-1.22146
97188083	chr5:97188083:C:G	9.24769e-06	-1.03928e-10	0.293748
97188377	chr5:97188377:C:T	3.60391e-06	0.268821	-0.917426
97188576	chr5:97188576:T:G	2.64996e-06	-1.03928e-10	-0.95608
97188659	chr5:97188659:C:T	2.53088e-06	-1.03928e-10	-1.00206
97188696	chr5:97188696:A:G	1.50784e-06	-1.51995	-2.99234e-10
97188755	chr5:97188755:A:G	2.93901e-06	-1.03928e-10	-0.852553
97188764	chr5:97188764:C:G	5.85829e-06	-1.03928e-10	-0.162768
97188814	chr5:97188814:C:T	1.91986e-06	-1.03928e-10	-1.27837
97189054	chr5:97189054:A:T	7.92809e-07	-0.924165	-1.23863
97189268	chr5:97189268:A:G	3.4428e-06	-1.03928e-10	-0.694341
97189442	chr5:97189442:C:T	1.62757e-06	-0.170329	-1.27321
97189769	chr5:97189769:A:G	5.75132e-07	-1.41837	-1.06541
97190020	chr5:97190020:C:G	4.92208e-07	-1.36611	-1.27337
97190127	chr5:97190127:A:G	1.08555e-06	-1.15122	-0.697312
97190363	chr5:97190363:G:T	2.34397e-06	-1.03928e-10	-1.07878
97190540	chr5:97190540:G:A	1.92211e-06	-1.03928e-10	-1.2772
97190546	chr5:97190546:A:G	1.9959e-06	-1.03928e-10	-1.23953
97190676	chr5:97190676:G:A	1.01037e-06	-0.940528	-0.97978
97190872	chr5:97190872:G:A	9.56269e-07	-1.1598	-0.815543
97190958	chr5:97190958:T:C	1.92193e-06	-1.03928e-10	-1.2773
97191041	chr5:97191041:G:A	1.92353e-06	-1.03928e-10	-1.27647
97191615	chr5:97191615:T:C	5.41579e-06	-1.03928e-10	-0.241307
97191848	chr5:97191848:C:T	1.11794e-06	-0.550993	-1.26814
97191852	chr5:97191852:C:T	3.37598e-06	-1.03928e-10	-0.713939
97191970	chr5:97191970:A:G	5.30363e-07	-1.37555	-1.18926
97191996	chr5:97191996:T:C	5.07354e-07	-1.41921	-1.18997
97192087	chr5:97192087:G:C	3.5887e-06	-1.03928e-10	-0.652834
97192190	chr5:97192190:G:C	1.49077e-06	-1.53134	-2.99234e-10
97192518	chr5:97192518:A:G	6.42518e-07	-1.52864	-0.844341
97192584	chr5:97192584:C:T	4.3122e-07	-1.49476	-1.277
97193771	chr5:97193771:G:A	4.24955e-07	-1.50682	-1.27958
97193974	chr5:97193974:G:GA	4.23067e-07	-1.51091	-1.27994
97194163	chr5:97194163:G:A	1.49001e-06	-1.53184	-2.99234e-10
97194286	chr5:97194286:A:G	8.66044e-07	-1.53418	-0.54026
97194595	chr5:97194595:CAG:C	1.93958e-06	-1.03928e-10	-1.26815
97194652	chr5:97194652:G:A	6.6261e-07	-1.52759	-0.814602
97195099	chr5:97195099:G:T	2.99685e-06	-1.03928e-10	-0.833065
97195117	chr5:97195117:A:C	3.01421e-06	-1.03928e-10	-0.827287
97195177	chr5:97195177:G:A	3.86561e-06	-1.03928e-10	-0.578507
97195903	chr5:97195903:A:G	5.2577e-06	0.257646	-0.528578
97195980	chr5:97195980:A:G	5.73738e-07	-1.34141	-1.1448
97196252	chr5:97196252:A:G	8.79856e-07	-1.53426	-0.524363
97196373	chr5:97196373:A:G	1.7885e-06	-1.38167	0.0324161
97196841	chr5:97196841:C:T	4.76365e-06	-1.03928e-10	-0.369611
97197250	chr5:97197250:T:C	5.51439e-07	-1.37941	-1.14644
97197507	chr5:97197507:C:G	1.6968e-06	-1.36541	-0.0364697
97197556	chr5:97197556:A:G	3.69583e-06	0.134629	-0.75805
97197765	chr5:97197765:T:C	4.19729e-06	0.228511	-0.724697
97198163	chr5:97198163:C:T	3.24426e-06	-1.03928e-10	-0.753738
97198491	chr5:97198491:A:G	1.42534e-06	-0.650226	-0.92599
97198591	chr5:97198591:C:G	4.77748e-06	-1.03928e-10	-0.366713
97198774	chr5:97198774:C:A	1.50479e-06	-1.52197	-2.99234e-10
97199042	chr5:97199042:T:C	4.94496e-07	-1.52572	-1.10912
97199303	chr5:97199303:A:G	1.48896e-06	-1.53255	-2.99234e-10
97199532	chr5:97199532:C:T	2.13235e-06	-1.1734	-2.99234e-10
97199875	chr5:97199875:G:A	4.94559e-07	-1.52406	-1.11066
97200018	chr5:97200018:A:G	4.77659e-06	-1.03928e-10	-0.3669
97200119	chr5:97200119:A:G	4.19375e-06	-1.03928e-10	-0.497031
97200154	chr5:97200154:A:G	3.0428e-06	-1.03928e-10	-0.817847
97200442	chr5:97200442:A:C	3.29832e-06	-1.03928e-10	-0.737211
97200689	chr5:97200689:G:A	2.06786e-06	-1.03928e-10	-1.20411
97200720	chr5:97200720:C:T	3.08879e-06	-1.03928e-10	-0.802848
97200933	chr5:97200933:A:G	5.55682e-07	-1.35002	-1.16817
97201218	chr5:97201218:G:C	4.63539e-06	0.592349	-0.989253
97201513	chr5:97201513:C:T	2.3549e-06	-1.03928e-10	-1.07413
97201749	chr5:97201749:C:A	1.51028e-06	-1.51833	-2.99234e-10
97202057	chr5:97202057:A:G	1.53811e-06	-1.50007	-2.99234e-10
97202189	chr5:97202189:T:C	5.41127e-06	-1.03928e-10	-0.242142
97202331	chr5:97202331:A:T	4.36524e-07	-1.49755	-1.26198
97202472	chr5:97202472:C:A	5.48506e-07	-1.33356	-1.19762
97202558	chr5:97202558:ATAT:A	3.37529e-06	-1.03928e-10	-0.714144
97202804	chr5:97202804:A:C	1.49135e-06	-1.53094	-2.99234e-10
97203947	chr5:97203947:G:T	4.29104e-07	-1.4971	-1.27958
97204148	chr5:97204148:G:C	3.72668e-06	-1.03928e-10	-0.615107
97204420	chr5:97204420:A:G	1.64401e-06	-1.43349	-2.99234e-10
97204498	chr5:97204498:T:C	1.75408e-06	-1.3978	0.0291226
97205026	chr5:97205026:G:A	6.17815e-07	-1.25216	-1.16003
97205233	chr5:97205233:G:C	4.33169e-07	-1.4932	-1.27406
97205289	chr5:97205289:A:G	4.28285e-07	-1.49943	-1.27916
97205343	chr5:97205343:G:A	4.30959e-07	-1.49272	-1.27965
97205654	chr5:97205654:C:T	8.70739e-07	-1.53426	-0.534778
97205856	chr5:97205856:T:C	1.05424e-06	-0.609421	-1.26839
97206409	chr5:97206409:C:A	5.72563e-07	-1.33343	-1.15482
97206558	chr5:97206558:C:T	3.07539e-06	-1.03928e-10	-0.807193
97206596	chr5:97206596:G:T	3.58757e-06	-1.03928e-10	-0.65315
97206729	chr5:97206729:A:G	3.48027e-06	-1.03928e-10	-0.683516
97208023	chr5:97208023:C:T	7.4428e-07	-1.32696	-0.899002
97208669	chr5:97208669:T:C	4.06357e-06	0.453626	-0.982189
97208707	chr5:97208707:G:A	3.4433e-06	-1.03928e-10	-0.694196
97208807	chr5:97208807:TCA:T	5.70398e-07	-1.34342	-1.14862
97209273	chr5:97209273:A:G	4.54163e-06	-1.03928e-10	-0.417339
97209684	chr5:97209684:C:T	4.06338e-06	0.447862	-0.976474
97209725	chr5:97209725:T:C	2.83738e-06	-1.03928e-10	-0.887745
97209915	chr5:97209915:A:G	1.00388e-06	-1.53428	-0.392475
97209952	chr5:97209952:A:C	4.72475e-06	-1.03928e-10	-0.377811
97210376	chr5:97210376:G:A	7.28096e-07	-1.25594	-0.992004
97210525	chr5:97210525:T:A	2.01867e-06	-1.03928e-10	-1.22819
97210534	chr5:97210534:C:T	6.4098e-07	-1.35078	-1.02461
97210601	chr5:97210601:G:T	6.46918e-07	-1.34207	-1.02409
97210614	chr5:97210614:G:A	4.73757e-07	-1.50556	-1.17212
97211151	chr5:97211151:C:CAGAT	3.42268e-06	-1.03928e-10	-0.700203
97211207	chr5:97211207:T:C	3.18696e-06	-1.03928e-10	-0.771559
97211246	chr5:97211246:A:G	7.81213e-07	-1.52706	-0.65047
97211440	chr5:97211440:A:T	1.50508e-06	-1.52178	-2.99234e-10
97211714	chr5:97211714:A:G	6.84449e-07	-1.30914	-1.00063
97211768	chr5:97211768:G:C	3.23124e-06	-1.03928e-10	-0.757759
97211864	chr5:97211864:G:C	4.67708e-06	-1.03928e-10	-0.387951
97212065	chr5:97212065:A:T	5.00498e-06	-1.03928e-10	-0.320192
97212209	chr5:97212209:T:G	1.48839e-06	-1.53293	-2.99234e-10
97212613	chr5:97212613:T:A	3.09515e-06	-1.03928e-10	-0.800788
97212772	chr5:97212772:G:A	6.71461e-07	-1.28921	-1.03972
97213147	chr5:97213147:G:A	4.79543e-06	-1.03928e-10	-0.362963
97213552	chr5:97213552:A:G	2.9652e-06	-1.03928e-10	-0.84368
97213763	chr5:97213763:G:A	2.20204e-06	-1.03928e-10	-1.14124
97213846	chr5:97213846:A:T	7.20929e-07	-1.25925	-0.998591
97214077	chr5:97214077:T:C	3.17186e-06	-1.03928e-10	-0.776306
97214298	chr5:97214298:C:T	1.23279e-06	-0.443542	-1.2778
97214442	chr5:97214442:C:T	4.82795e-06	-1.03928e-10	-0.356203
97214454	chr5:97214454:T:C	5.00786e-06	0.657041	-0.976658
97214532	chr5:97214532:C:T	4.59445e-06	-0.405778	-2.99234e-10
97214794	chr5:97214794:A:T	4.97064e-07	-1.48808	-1.14158
97214949	chr5:97214949:T:A	8.49329e-07	-1.50078	-0.593152
97215214	chr5:97215214:T:C	3.44128e-06	-1.03928e-10	-0.694782
97215514	chr5:97215514:A:G	4.96066e-06	-0.329087	-2.99234e-10
97216022	chr5:97216022:T:C	6.62996e-07	-1.32505	-1.01656
97216079	chr5:97216079:G:T	4.30458e-07	-1.4936	-1.27993
97216094	chr5:97216094:A:G	3.21693e-06	-0.762199	-2.99234e-10
97216387	chr5:97216387:T:C	4.39986e-07	-1.47753	-1.27411
97216739	chr5:97216739:T:G	1.48975e-06	-1.53202	-2.99234e-10
97216864	chr5:97216864:C:G	6.92969e-07	-1.28425	-1.01315
97217099	chr5:97217099:G:A	6.79327e-07	-1.31336	-1.00391
97217161	chr5:97217161:C:G	3.56392e-06	-1.03928e-10	-0.659766
97217346	chr5:97217346:C:T	2.56325e-06	-1.03928e-10	-0.989351
97217485	chr5:97217485:A:T	2.98284e-06	-1.03928e-10	-0.837749
97217949	chr5:97217949:AG:A	4.26129e-07	-1.50533	-1.27831
97218467	chr5:97218467:T:C	4.47274e-07	-1.51385	-1.22136
97218492	chr5:97218492:T:A	3.29482e-06	-1.03928e-10	-0.738275
97218507	chr5:97218507:GT:G	2.57665e-06	-1.03928e-10	-0.984136
97218681	chr5:97218681:T:C	5.125e-06	0.633946	-0.930442
97218923	chr5:97218923:C:G	1.53795e-06	-1.50017	-2.99234e-10
97218938	chr5:97218938:A:G	1.35835e-06	-0.437049	-1.18731
97219223	chr5:97219223:TGATGGC:T	2.07529e-06	-1.03928e-10	-1.20053
97219229	chr5:97219229:C:T	8.35554e-07	-1.53428	-0.576003
97219351	chr5:97219351:C:T	2.60572e-06	-1.03928e-10	-0.972915
97219357	chr5:97219357:A:G	3.51197e-06	-1.03928e-10	-0.674447
97219992	chr5:97219992:TC:T	5.26231e-06	-1.03928e-10	-0.270055
97219996	chr5:97219996:C:A	6.97379e-06	-1.03928e-10	0.0115336
97220033	chr5:97220033:A:G	5.46114e-06	0.315549	-0.548517
97220158	chr5:97220158:C:G	6.8036e-07	-1.53279	-0.782973
97220272	chr5:97220272:C:T	2.23097e-06	-1.03928e-10	-1.12819
97220361	chr5:97220361:A:T	3.89012e-06	-0.572184	-2.99234e-10
97220409	chr5:97220409:T:C	1.49723e-06	-1.52701	-2.99234e-10
97220456	chr5:97220456:A:G	3.77984e-06	-1.03928e-10	-0.600943
97220524	chr5:97220524:G:A	4.8796e-06	-1.03928e-10	-0.345562
97220589	chr5:97220589:A:G	2.8839e-06	-1.03928e-10	-0.871481
97220780	chr5:97220780:T:C	4.33927e-07	-1.48897	-1.27653
97220938	chr5:97220938:T:G	3.53148e-06	-1.03928e-10	-0.668909
97221474	chr5:97221474:A:C	4.34062e-07	-1.48528	-1.27991
97221607	chr5:97221607:A:C	6.77249e-07	-1.31437	-1.00597
97221689	chr5:97221689:CAG:C	5.27117e-06	0.730239	-0.998613
97221883	chr5:97221883:T:C	4.52321e-06	-1.03928e-10	-0.421403
97221929	chr5:97221929:C:T	9.80159e-07	-1.53215	-0.418514
97222231	chr5:97222231:G:A	1.1027e-06	-1.09914	-0.733721
97222316	chr5:97222316:C:A	2.23317e-06	-1.03928e-10	-1.1272
97222317	chr5:97222317:T:A	2.1823e-06	-1.03928e-10	-1.15025
97222601	chr5:97222601:A:G	7.18371e-07	-1.26598	-0.995418
97223128	chr5:97223128:A:G	1.21878e-06	-1.46096	-0.271816
97223200	chr5:97223200:T:A	7.16433e-07	-1.27736	-0.98674
97223465	chr5:97223465:G:T	3.626e-06	-0.642496	-2.99234e-10
97223627	chr5:97223627:A:G	4.72783e-06	-1.03928e-10	-0.377159
97223889	chr5:97223889:A:T	1.65209e-06	-1.42859	-2.99234e-10
97223893	chr5:97223893:G:T	4.60377e-06	0.576727	-0.980478
97224030	chr5:97224030:T:C	4.70311e-06	-1.03928e-10	-0.382402
97224139	chr5:97224139:C:T	1.43757e-06	-1.4549	-0.112772
97224336	chr5:97224336:A:G	5.78669e-06	0.615262	-0.790326
97224618	chr5:97224618:C:T	2.13145e-06	-1.03928e-10	-1.17382
97224771	chr5:97224771:T:G	4.52882e-07	-1.44541	-1.27734
97225058	chr5:97225058:C:G	1.2446e-06	-0.436336	-1.27547
97225228	chr5:97225228:T:C	2.52556e-06	-1.03928e-10	-1.00416
97225374	chr5:97225374:A:G	4.31457e-07	-1.49199	-1.27922
97225628	chr5:97225628:C:T	4.29847e-07	-1.49565	-1.2793
97225664	chr5:97225664:C:A	4.71226e-06	-1.03928e-10	-0.380458
97225937	chr5:97225937:C:T	4.05542e-06	-1.03928e-10	-0.530572
97226076	chr5:97226076:C:T	2.80521e-06	-1.03928e-10	-0.899147
97226241	chr5:97226241:A:C	6.92321e-07	-1.33872	-0.959613
97226444	chr5:97226444:T:C	2.51796e-06	-1.03928e-10	-1.00718
97227155	chr5:97227155:T:A	1.11453e-06	-1.53304	-0.289147
97227415	chr5:97227415:AG:A	4.73873e-06	-1.03928e-10	-0.374857
97227650	chr5:97227650:G:A	3.71277e-06	-1.03928e-10	-0.618847
97228011	chr5:97228011:C:T	3.7041e-06	-1.03928e-10	-0.621186
97228331	chr5:97228331:T:G	4.70963e-06	-1.03928e-10	-0.381017
97228525	chr5:97228525:G:T	3.59102e-06	-1.03928e-10	-0.652189
97228853	chr5:97228853:G:A	1.9166e-06	-1.03928e-10	-1.28007
97228959	chr5:97228959:A:G	7.54766e-07	-1.52426	-0.687709
97228965	chr5:97228965:G:C	1.15728e-06	-1.49255	-0.292008
97228974	chr5:97228974:G:A	7.35467e-07	-1.30624	-0.931635
97229203	chr5:97229203:C:T	1.30098e-06	-0.43922	-1.22829
97229345	chr5:97229345:G:T	1.76525e-06	-1.36233	-2.99234e-10
97229378	chr5:97229378:C:G	6.16148e-07	-1.15093	-1.26396
97229576	chr5:97229576:G:A	4.2263e-07	-1.51159	-1.2803
97230003	chr5:97230003:T:C	3.8578e-06	-1.03928e-10	-0.580529
97230418	chr5:97230418:GT:G	4.23715e-07	-1.51102	-1.2783
97230549	chr5:97230549:C:A	3.54394e-06	-1.03928e-10	-0.665385
97230884	chr5:97230884:G:T	4.26596e-07	-1.50225	-1.28029
97230891	chr5:97230891:A:G	2.50018e-06	-1.03928e-10	-1.01426
97232246	chr5:97232246:G:A	1.18256e-06	-0.482866	-1.28007
97232263	chr5:97232263:A:G	1.13349e-06	-1.4707	-0.334622
97232274	chr5:97232274:G:A	2.622e-06	-1.03928e-10	-0.966688
97233357	chr5:97233357:TC:T	1.50471e-06	-1.52203	-2.99234e-10
97233390	chr5:97233390:A:G	2.56735e-06	-1.03928e-10	-0.987751
97233493	chr5:97233493:A:T	1.07153e-06	-0.646489	-1.21505
97233591	chr5:97233591:T:G	6.56658e-07	-1.49641	-0.854807
97233738	chr5:97233738:A:G	1.49865e-06	-1.52606	-2.99234e-10
97233797	chr5:97233797:T:C	2.12395e-06	-1.03928e-10	-1.17735
97234327	chr5:97234327:A:G	4.26597e-07	-1.5069	-1.27564
97234432	chr5:97234432:G:A	2.2401e-06	-1.03928e-10	-1.1241
97234625	chr5:97234625:A:T	4.68271e-06	-1.03928e-10	-0.386749
97234626	chr5:97234626:T:C	4.68271e-06	-1.03928e-10	-0.386749
97234701	chr5:97234701:G:A	4.72208e-06	-1.03928e-10	-0.378376
97235063	chr5:97235063:C:A	1.03257e-06	-1.53376	-0.36481
97235183	chr5:97235183:A:C	3.25975e-06	0.223869	-0.972844
97235254	chr5:97235254:T:C	3.51395e-06	0.20345	-0.877335
97235358	chr5:97235358:G:A	5.70923e-07	-1.21251	-1.27862
97235561	chr5:97235561:G:C	1.58822e-06	-1.46801	-2.99234e-10
97235697	chr5:97235697:G:A	1.81139e-06	-1.33653	-2.99234e-10
97235768	chr5:97235768:T:C	2.34717e-06	-1.03928e-10	-1.07741
97235890	chr5:97235890:A:G	4.08375e-06	-1.03928e-10	-0.523609
97236166	chr5:97236166:G:A	7.11287e-07	-1.32232	-0.948981
97236215	chr5:97236215:T:G	2.50428e-06	-0.0429934	-0.969632
97236226	chr5:97236226:T:C	2.1058e-06	-0.167253	-1.01868
97236235	chr5:97236235:T:C	1.49565e-06	-0.574096	-0.95397
97236245	chr5:97236245:T:C	1.45282e-06	-0.622748	-0.934368
97236253	chr5:97236253:T:C	1.58993e-06	-0.65905	-0.807888
97236259	chr5:97236259:T:C	1.44767e-06	-0.479403	-1.08127
97236261	chr5:97236261:T:G	1.60576e-06	-0.402669	-1.05436
97236263	chr5:97236263:T:C	1.56901e-06	-0.423565	-1.05662
97236275	chr5:97236275:A:G	2.11556e-06	-1.03928e-10	-1.18131
97236448	chr5:97236448:A:G	3.50965e-06	-1.03928e-10	-0.675109
97236690	chr5:97236690:A:G	1.59294e-06	-1.46504	-2.99234e-10
97236692	chr5:97236692:G:C	1.48703e-06	-1.53385	-2.99234e-10
97236837	chr5:97236837:C:T	1.20866e-06	-1.46363	-0.277484
97236843	chr5:97236843:C:T	1.03262e-05	0.404061	-2.99234e-10
97236877	chr5:97236877:G:A	1.95012e-06	-1.03928e-10	-1.26273
97236895	chr5:97236895:G:C	2.14161e-06	-1.03928e-10	-1.16907
97237271	chr5:97237271:T:A	7.20818e-07	-1.2957	-0.962294
97237298	chr5:97237298:C:T	2.3833e-06	0.154718	-1.21686
97237358	chr5:97237358:A:G	1.50203e-06	-1.52381	-2.99234e-10
97237909	chr5:97237909:T:C	3.50946e-06	-1.03928e-10	-0.675163
97238079	chr5:97238079:G:C	3.17631e-06	-1.03928e-10	-0.774907
97238132	chr5:97238132:C:T	2.01505e-06	-1.03928e-10	-1.22998
97238324	chr5:97238324:T:G	3.66837e-06	-1.03928e-10	-0.630878
97238400	chr5:97238400:A:G	6.90083e-07	-1.52417	-0.777402
97238707	chr5:97238707:C:A	4.00838e-06	-1.03928e-10	-0.542239
97238834	chr5:97238834:T:G	2.07503e-06	-1.03928e-10	-1.20065
97238942	chr5:97238942:A:G	4.62941e-07	-1.42114	-1.27964
97238989	chr5:97238989:A:C	3.07175e-06	-1.03928e-10	-0.808378
97239524	chr5:97239524:A:G	4.81177e-06	-1.03928e-10	-0.359562
97239615	chr5:97239615:T:A	1.18684e-06	-1.49656	-0.262763
97239653	chr5:97239653:C:T	2.15049e-06	-1.03928e-10	-1.16493
97239889	chr5:97239889:G:GAGGC	2.13868e-06	-1.03928e-10	-1.17044
97240063	chr5:97240063:C:T	3.28881e-06	0.23541	-0.975511
97240170	chr5:97240170:GCTGT:G	1.5031e-06	-1.5231	-2.99234e-10
97240191	chr5:97240191:C:T	4.53967e-06	-1.03928e-10	-0.417771
97240261	chr5:97240261:C:T	3.36864e-06	-1.03928e-10	-0.716116
97240370	chr5:97240370:G:A	1.28587e-06	-1.4826	-0.196592
97240492	chr5:97240492:A:G	3.80203e-06	-1.03928e-10	-0.59509
97240628	chr5:97240628:A:G	4.71607e-06	-1.03928e-10	-0.37965
97240988	chr5:97240988:C:T	6.65109e-07	-1.32453	-1.0139
97241009	chr5:97241009:C:T	4.26827e-07	-1.50636	-1.27565
97241247	chr5:97241247:A:G	3.43326e-06	0.223273	-0.920389
97241412	chr5:97241412:G:A	3.11347e-06	-1.03928e-10	-0.794886
97241450	chr5:97241450:A:G	4.53532e-06	-0.111255	-0.307475
97241521	chr5:97241521:G:GAGCAAATAAGGACATAGAGAAGAATC	7.13974e-07	-1.28863	-0.978906
97241945	chr5:97241945:A:C	4.81256e-06	-1.03928e-10	-0.359396
97242396	chr5:97242396:T:A	6.74947e-07	-1.3114	-1.01234
97242498	chr5:97242498:C:T	4.71226e-06	-1.03928e-10	-0.380458
97242520	chr5:97242520:C:A	3.43285e-06	0.23433	-0.931563
97242739	chr5:97242739:TTACCTA:T	7.76316e-07	-1.53326	-0.650563
97242770	chr5:97242770:T:G	2.12598e-06	-1.03928e-10	-1.17639
97242848	chr5:97242848:G:A	2.14611e-06	-1.03928e-10	-1.16697
97242864	chr5:97242864:C:G	7.94454e-07	-1.53341	-0.627312
97243650	chr5:97243650:G:A	3.53957e-06	-1.03928e-10	-0.66662
97244030	chr5:97244030:A:G	1.11288e-06	-0.631896	-1.19178
97244051	chr5:97244051:A:G	1.11812e-06	-1.5331	-0.285878
97244118	chr5:97244118:G:A	1.96129e-06	-1.03928e-10	-1.25702
97244301	chr5:97244301:G:A	7.57257e-07	-1.52097	-0.687709
97244690	chr5:97244690:A:T	2.15371e-06	-1.03928e-10	-1.16343
97245038	chr5:97245038:T:TG	3.33407e-06	-1.03928e-10	-0.726432
97245534	chr5:97245534:T:G	2.15782e-06	-1.03928e-10	-1.16153
97245730	chr5:97245730:G:C	6.41741e-07	-1.34656	-1.02764
97245943	chr5:97245943:A:G	3.32267e-06	-1.03928e-10	-0.729857
97246098	chr5:97246098:T:C	4.94833e-07	-1.37184	-1.26232
97246356	chr5:97246356:C:T	7.24571e-07	-1.52159	-0.731211
97247000	chr5:97247000:G:A	7.08358e-07	-1.50111	-0.774322
97247195	chr5:97247195:G:A	1.71598e-06	-1.39064	-2.99234e-10
97247520	chr5:97247520:G:T	4.36509e-07	-1.50723	-1.25234
97247540	chr5:97247540:A:G	6.93907e-07	-1.31592	-0.980122
97247837	chr5:97247837:A:G	1.35363e-06	-1.46018	-0.167655
97248187	chr5:97248187:A:G	2.83168e-06	-1.03928e-10	-0.889755
97248191	chr5:97248191:T:TA	6.78114e-07	-1.32665	-0.992411
97248432	chr5:97248432:T:C	8.63115e-07	-1.53391	-0.543919
97248528	chr5:97248528:G:A	7.85293e-07	-1.52948	-0.642839
97248547	chr5:97248547:T:C	1.00851e-06	-0.752993	-1.16916
97249281	chr5:97249281:T:C	4.64724e-07	-1.53424	-1.1627
97249615	chr5:97249615:T:C	2.70649e-06	-1.52507	0.590095
97249684	chr5:97249684:C:G	5.26148e-06	0.491727	-0.76194
97249835	chr5:97249835:C:T	4.65627e-06	0.410158	-0.802569
97250011	chr5:97250011:A:G	5.15878e-05	-0.230949	2.24361
97250053	chr5:97250053:G:T	3.8388e-06	-1.03928e-10	-0.585466
97250097	chr5:97250097:C:A	2.9319e-06	-1.03928e-10	-0.854974
97250624	chr5:97250624:G:A	2.24487e-06	-1.03928e-10	-1.12198
97250916	chr5:97250916:G:A	2.47814e-06	-1.03928e-10	-1.02312
97251524	chr5:97251524:G:A	2.15673e-06	-1.03928e-10	-1.16203
97251771	chr5:97251771:G:A	4.9832e-07	-1.50274	-1.1244
97251957	chr5:97251957:A:T	3.11776e-05	-1.51709	3.02617
97252352	chr5:97252352:A:G	2.81161e-06	-1.03928e-10	-0.896867
97253354	chr5:97253354:G:A	8.61757e-07	-1.29912	-0.780287
97253889	chr5:97253889:C:T	2.13645e-06	-1.03928e-10	-1.17148
97253985	chr5:97253985:T:G	1.64745e-06	-1.4314	-2.99234e-10
97254153	chr5:97254153:C:T	5.37936e-07	-1.52456	-1.02608
97254290	chr5:97254290:T:TA	4.80414e-06	-1.03928e-10	-0.361149
97254464	chr5:97254464:TTA:T	7.126e-06	-1.03928e-10	0.0331243
97254500	chr5:97254500:G:A	4.56776e-06	-0.411602	-2.99234e-10
97254736	chr5:97254736:G:A	4.14228e-07	-1.53167	-1.28029
97255011	chr5:97255011:A:G	3.09662e-06	-1.03928e-10	-0.800314
97255161	chr5:97255161:C:T	2.33723e-06	-1.03928e-10	-1.08166
97255340	chr5:97255340:C:G	2.96078e-06	-1.03928e-10	-0.845173
97255383	chr5:97255383:A:C	3.04167e-06	-1.03928e-10	-0.818218
97255511	chr5:97255511:C:T	2.85456e-06	-0.63608	-0.245626
97255647	chr5:97255647:G:A	1.71865e-06	-0.11247	-1.27661
97255705	chr5:97255705:G:A	6.089e-07	-1.32321	-1.10352
97255710	chr5:97255710:C:T	4.62081e-06	-1.03928e-10	-0.400055
97255784	chr5:97255784:G:A	1.69319e-06	-0.222179	-1.18183
97255859	chr5:97255859:C:T	4.73088e-06	-1.03928e-10	-0.376514
97256107	chr5:97256107:A:G	3.43636e-06	0.214169	-0.910382
97256355	chr5:97256355:AC:A	9.49702e-07	-1.27826	-0.703971
97256518	chr5:97256518:T:A	4.66972e-06	-1.03928e-10	-0.389526
97256698	chr5:97256698:G:A	1.58139e-06	-0.199594	-1.27272
97257257	chr5:97257257:G:A	8.38031e-07	-1.2439	-0.863429
97257593	chr5:97257593:A:T	5.31852e-07	-1.5159	-1.04612
97258374	chr5:97258374:C:T	8.87739e-07	-1.30282	-0.746882
97258396	chr5:97258396:A:G	8.50347e-07	-1.32247	-0.770267
97258513	chr5:97258513:T:C	2.95704e-06	-1.03928e-10	-0.846438
97258573	chr5:97258573:G:A	2.60258e-06	-0.666955	-0.307167
97259357	chr5:97259357:T:C	1.51817e-06	-1.51312	-2.99234e-10
97259375	chr5:97259375:T:C	2.9117e-06	-1.03928e-10	-0.861889
97259603	chr5:97259603:C:T	9.23197e-07	-1.29323	-0.71731
97259956	chr5:97259956:A:G	7.93259e-07	-1.23271	-0.929524
97260241	chr5:97260241:G:A	8.55913e-06	-1.52275	1.73913
97260441	chr5:97260441:T:C	2.52547e-06	-1.03928e-10	-1.0042
97261114	chr5:97261114:G:GA	4.14371e-07	-1.53357	-1.27805
97261808	chr5:97261808:T:TG	6.60709e-07	-1.19285	-1.15222
97262086	chr5:97262086:A:C	4.69967e-06	-1.03928e-10	-0.383133
97262435	chr5:97262435:G:A	3.39584e-05	-1.5153	3.10981
97262634	chr5:97262634:T:C	8.69991e-06	-1.52889	1.76157
97262706	chr5:97262706:G:C	2.48995e-06	-1.03928e-10	-1.01836
97262814	chr5:97262814:T:C	2.19428e-06	-1.03928e-10	-1.14477
97263014	chr5:97263014:T:TA	2.66901e-06	-1.03928e-10	-0.948918
97263136	chr5:97263136:T:G	8.76793e-07	-1.53314	-0.528973
97263298	chr5:97263298:C:T	5.32807e-07	-1.53016	-1.03006
97263312	chr5:97263312:C:A	3.7084e-06	-0.620026	-2.99234e-10
97263817	chr5:97263817:G:A	5.33288e-07	-1.5198	-1.03952
97263819	chr5:97263819:G:A	2.92449e-06	-1.03928e-10	-0.857507
97264303	chr5:97264303:C:T	1.92727e-06	-1.03928e-10	-1.27452
97264435	chr5:97264435:T:G	2.23798e-06	-1.03928e-10	-1.12505
97264592	chr5:97264592:T:C	4.85136e-06	-1.03928e-10	-0.351367
97264676	chr5:97264676:TTAGA:T	4.33113e-07	-1.49065	-1.27673
97264684	chr5:97264684:A:T	4.15962e-06	0.44012	-0.945322
97264746	chr5:97264746:GA:G	9.34024e-07	-1.53402	-0.464859
97265239	chr5:97265239:C:T	0.00034879	3.92384	-2.99234e-10
97265580	chr5:97265580:G:A	4.19203e-06	0.312525	-0.809965
97266181	chr5:97266181:G:A	2.42814e-06	-1.03928e-10	-1.0435
97266220	chr5:97266220:T:C	5.37739e-07	-1.53285	-1.01816
97266263	chr5:97266263:A:T	3.04167e-06	-1.03928e-10	-0.818218
97266343	chr5:97266343:C:T	5.28024e-07	-1.53226	-1.03698
97266912	chr5:97266912:G:C	4.85946e-06	-1.03928e-10	-0.349698
97266914	chr5:97266914:G:T	6.30136e-07	-1.28413	-1.10831
97267113	chr5:97267113:G:A	1.523e-06	-1.50995	-2.99234e-10
97267539	chr5:97267539:T:C	8.79134e-07	-1.26868	-0.790766
97267587	chr5:97267587:T:C	5.33558e-07	-1.53401	-1.0248
97267633	chr5:97267633:C:T	5.38424e-07	-1.53294	-1.0168
97267827	chr5:97267827:A:G	5.36464e-07	-1.53127	-1.02211
97267906	chr5:97267906:G:A	2.70844e-06	-1.03928e-10	-0.934253
97267982	chr5:97267982:G:C	3.1823e-06	-1.03928e-10	-0.773022
97268317	chr5:97268317:T:C	4.70642e-07	-1.51682	-1.16746
97268601	chr5:97268601:A:G	5.38827e-07	-1.53225	-1.01674
97268796	chr5:97268796:C:A	5.25886e-06	-1.03928e-10	-0.270711
97268810	chr5:97268810:C:T	6.72349e-06	-1.51981	1.49479
97268893	chr5:97268893:G:T	2.80331e-06	-1.03928e-10	-0.899825
97268977	chr5:97268977:C:A	8.14936e-07	-1.2126	-0.922666
97269115	chr5:97269115:T:C	5.26886e-07	-1.53306	-1.03834
97269221	chr5:97269221:A:G	8.11871e-07	-1.22535	-0.913691
97269618	chr5:97269618:T:A	2.86473e-06	-1.03928e-10	-0.87815
97269741	chr5:97269741:G:A	1.21279e-06	-1.2648	-0.472896
97270083	chr5:97270083:T:A	7.68637e-07	-1.22589	-0.967872
97270612	chr5:97270612:G:A	5.3587e-07	-1.5312	-1.02329
97270706	chr5:97270706:C:T	5.34097e-07	-1.53391	-1.02389
97270862	chr5:97270862:G:A	1.86698e-06	-0.0396277	-1.26668
97270990	chr5:97270990:C:A	2.90772e-06	-1.03928e-10	-0.863257
97271029	chr5:97271029:A:G	6.78164e-07	-1.15709	-1.1619
97271107	chr5:97271107:G:A	3.41356e-06	-1.03928e-10	-0.702869
97271820	chr5:97271820:T:C	7.88815e-07	-1.209	-0.958846
97272083	chr5:97272083:A:G	5.30822e-07	-1.53398	-1.02998
97272285	chr5:97272285:A:G	2.14553e-06	-1.03928e-10	-1.16724
97272519	chr5:97272519:A:G	5.26148e-06	-1.03928e-10	-0.270213
97273315	chr5:97273315:T:A	9.34632e-07	-1.53382	-0.464404
97273321	chr5:97273321:G:A	2.14389e-06	-1.03928e-10	-1.16801
97273502	chr5:97273502:A:G	4.74119e-07	-1.52088	-1.15604
97273530	chr5:97273530:C:T	1.72039e-06	-0.114923	-1.27315
97273676	chr5:97273676:C:G	3.46162e-05	-1.51858	3.13228
97273695	chr5:97273695:G:A	2.14714e-06	-1.03928e-10	-1.16649
97274075	chr5:97274075:A:G	1.96556e-06	-1.03928e-10	-1.25485
97274359	chr5:97274359:G:A	4.89911e-06	-1.03928e-10	-0.341571
97274607	chr5:97274607:G:A	2.90246e-06	-1.03928e-10	-0.865065
97274703	chr5:97274703:G:A	5.45191e-07	-1.53372	-1.00353
97274728	chr5:97274728:G:A	8.4884e-07	-1.2602	-0.834312
97274851	chr5:97274851:C:T	4.13598e-07	-1.53345	-1.28003
97275036	chr5:97275036:A:G	5.39993e-07	-1.53225	-1.01458
97275061	chr5:97275061:T:C	1.61093e-06	-0.183369	-1.27045
97275078	chr5:97275078:T:C	5.34448e-07	-1.5336	-1.02354
97275212	chr5:97275212:T:C	8.09361e-07	-1.22195	-0.920181
97275358	chr5:97275358:G:C	5.83308e-06	-1.03928e-10	-0.167081
97275380	chr5:97275380:C:T	2.13698e-06	-1.03928e-10	-1.17123
97275431	chr5:97275431:A:G	5.32989e-07	-1.5277	-1.03218
97275515	chr5:97275515:C:T	5.56873e-07	-1.533	-0.983041
97275549	chr5:97275549:T:C	3.8277e-05	-1.5188	3.23302
97275615	chr5:97275615:T:C	3.39913e-06	0.23983	-0.946936
97275651	chr5:97275651:T:C	5.34557e-07	-1.53179	-1.02516
97275688	chr5:97275688:C:T	9.49039e-07	-1.25503	-0.727899
97275823	chr5:97275823:T:C	7.92789e-06	-1.03928e-10	0.139761
97276308	chr5:97276308:T:C	3.18815e-05	-1.51845	3.04985
97276355	chr5:97276355:A:G	1.52165e-06	-1.51083	-2.99234e-10
97276626	chr5:97276626:TC:T	1.4897e-06	-1.53205	-2.99234e-10
97276697	chr5:97276697:G:A	5.78769e-07	-1.48624	-0.991237
97276751	chr5:97276751:G:A	5.35509e-07	-1.52795	-1.02721
97277117	chr5:97277117:C:T	5.36342e-07	-1.5331	-1.02051
97277290	chr5:97277290:C:T	4.14365e-07	-1.53126	-1.28037
97277307	chr5:97277307:T:C	7.86292e-06	-1.52021	1.65174
97277325	chr5:97277325:T:C	5.48997e-07	-1.53115	-0.999139
97277331	chr5:97277331:T:C	5.43851e-07	-1.53335	-1.00636
97277351	chr5:97277351:A:C	5.41429e-07	-1.5331	-1.01107
97277381	chr5:97277381:A:G	1.23436e-06	-1.28118	-0.438895
97277603	chr5:97277603:C:T	2.63653e-06	-1.03928e-10	-0.961161
97277612	chr5:97277612:A:G	5.93149e-05	2.15223	-2.99234e-10
97277744	chr5:97277744:G:A	5.5034e-07	-1.53294	-0.994902
97278289	chr5:97278289:A:T	5.07309e-06	-1.03928e-10	-0.306675
97278401	chr5:97278401:C:T	1.27526e-06	-0.628981	-1.05849
97278435	chr5:97278435:C:T	8.30315e-06	-1.51607	1.70207
97279021	chr5:97279021:C:T	5.42247e-07	-1.53322	-1.00944
97279079	chr5:97279079:T:C	1.25508e-06	-1.27944	-0.423987
97279172	chr5:97279172:G:A	2.66901e-06	-1.03928e-10	-0.948918
97279365	chr5:97279365:C:T	7.52727e-06	-1.03928e-10	0.0879065
97279715	chr5:97279715:A:G	5.567e-07	-1.53055	-0.985809
97279736	chr5:97279736:T:A	5.51146e-07	-1.53181	-0.99457
97279804	chr5:97279804:A:G	2.33547e-06	-1.03928e-10	-1.08241
97280205	chr5:97280205:T:A	2.15287e-06	-1.16382	-2.99234e-10
97280273	chr5:97280273:A:G	5.71579e-07	-1.53283	-0.957151
97280621	chr5:97280621:G:T	1.923e-06	-1.03928e-10	-1.27674
97280937	chr5:97280937:G:A	4.66042e-06	-1.03928e-10	-0.39152
97281313	chr5:97281313:T:C	5.9235e-06	-1.03928e-10	-0.151698
97281529	chr5:97281529:C:T	3.5956e-06	-1.03928e-10	-0.650916
97281573	chr5:97281573:G:T	6.44342e-07	-1.52523	-0.844919
97281759	chr5:97281759:A:T	7.71285e-07	-0.947162	-1.24316
97281946	chr5:97281946:C:T	6.68695e-07	-1.52002	-0.813034
97281995	chr5:97281995:T:C	3.95536e-06	-1.03928e-10	-0.555555
97282045	chr5:97282045:G:A	8.05382e-07	-1.07952	-1.06754
97282187	chr5:97282187:A:G	6.3487e-07	-1.52912	-0.855843
97282220	chr5:97282220:A:G	3.50537e-06	-0.676329	-2.99234e-10
97282416	chr5:97282416:C:T	6.37872e-07	-1.53221	-0.848029
97282620	chr5:97282620:T:C	1.54777e-06	-1.49381	-2.99234e-10
97282937	chr5:97282937:C:T	3.64611e-06	-1.03928e-10	-0.636965
97283100	chr5:97283100:T:C	6.80929e-07	-1.51422	-0.800703
97283339	chr5:97283339:G:A	6.71863e-07	-1.51935	-0.808972
97283910	chr5:97283910:C:T	1.04664e-06	-1.02044	-0.864604
97283925	chr5:97283925:T:C	6.67965e-07	-1.52049	-0.81365
97283995	chr5:97283995:G:C	1.02685e-06	-1.02672	-0.877408
97284333	chr5:97284333:A:G	3.98428e-06	-0.214141	-0.334128
97284365	chr5:97284365:T:G	2.17873e-06	-1.03928e-10	-1.15188
97284747	chr5:97284747:G:C	3.85524e-06	-1.03928e-10	-0.581192
97285225	chr5:97285225:A:G	3.09122e-06	-1.03928e-10	-0.802059
97285249	chr5:97285249:T:G	2.05058e-06	0.0489945	-1.2615
97285254	chr5:97285254:G:T	1.08209e-06	-0.959703	-0.892031
97285294	chr5:97285294:G:A	6.73311e-07	-1.52283	-0.803341
97285440	chr5:97285440:A:T	6.45589e-07	-1.52293	-0.845283
97285453	chr5:97285453:G:A	6.5214e-07	-1.38872	-0.969402
97285517	chr5:97285517:A:G	3.67264e-06	-0.286189	-0.343526
97285640	chr5:97285640:C:T	4.2203e-07	-1.52103	-1.27228
97285712	chr5:97285712:T:C	6.69107e-07	-1.51853	-0.813903
97285775	chr5:97285775:T:A	6.85265e-07	-1.52157	-0.787009
97286640	chr5:97286640:C:T	6.51702e-07	-1.52957	-0.829227
97286701	chr5:97286701:G:A	6.61779e-07	-1.52195	-0.821494
97286947	chr5:97286947:G:A	6.5086e-07	-1.51912	-0.840971
97287154	chr5:97287154:A:C	1.49525e-06	-1.52833	-2.99234e-10
97287485	chr5:97287485:T:G	6.77875e-07	-1.51995	-0.799464
97287757	chr5:97287757:C:T	1.48757e-06	-1.53348	-2.99234e-10
97288294	chr5:97288294:A:T	9.64535e-07	-1.00229	-0.96444
97288392	chr5:97288392:T:A	4.20279e-06	-0.157228	-0.337648
97288604	chr5:97288604:A:G	9.12311e-07	-1.53041	-0.491994
97288668	chr5:97288668:C:T	1.48638e-06	-1.53428	-2.99234e-10
97288776	chr5:97288776:T:C	1.06462e-06	-1.53398	-0.334026
97288784	chr5:97288784:A:G	6.42428e-07	-1.52563	-0.847498
97288972	chr5:97288972:G:A	3.60137e-06	-0.281934	-0.367378
97289178	chr5:97289178:G:C	3.74233e-06	-1.03928e-10	-0.610917
97289179	chr5:97289179:T:C	6.7434e-07	-1.52426	-0.800387
97289414	chr5:97289414:A:G	7.65403e-07	-1.52301	-0.674971
97289453	chr5:97289453:A:C	3.52627e-06	-0.296627	-0.373757
97289554	chr5:97289554:G:A	2.88735e-06	-1.03928e-10	-0.870287
97289668	chr5:97289668:A:G	7.52823e-07	-1.52264	-0.691913
97289914	chr5:97289914:T:C	3.26194e-06	-1.03928e-10	-0.748303
97290022	chr5:97290022:T:C	7.60219e-07	-1.50838	-0.696394
97290165	chr5:97290165:A:G	7.50141e-07	-1.52446	-0.693663
97290224	chr5:97290224:C:A	2.31992e-06	-1.03928e-10	-1.08909
97290257	chr5:97290257:A:G	1.76302e-06	-0.309955	-1.05364
97290574	chr5:97290574:A:T	7.59496e-07	-1.52059	-0.685141
97290641	chr5:97290641:CCT:C	1.87668e-06	-1.30112	-2.99234e-10
97290850	chr5:97290850:A:G	7.75455e-07	-1.52329	-0.661636
97291340	chr5:97291340:T:C	7.39879e-07	-1.52324	-0.708649
97291424	chr5:97291424:T:C	3.41405e-06	-1.03928e-10	-0.702727
97291543	chr5:97291543:G:A	2.63492e-06	-1.03928e-10	-0.961774
97291924	chr5:97291924:G:A	7.58666e-07	-1.51941	-0.687413
97292245	chr5:97292245:A:G	3.34141e-06	-1.03928e-10	-0.724234
97292277	chr5:97292277:T:C	7.57651e-07	-1.52683	-0.681332
97292766	chr5:97292766:T:C	8.77337e-07	-0.977023	-1.08447
97292854	chr5:97292854:A:G	6.33284e-06	-1.03928e-10	-0.0848772
97292965	chr5:97292965:T:C	0.000461881	4.20468	-2.99234e-10
97293299	chr5:97293299:C:A	6.96122e-07	-1.52672	-0.766137
97293918	chr5:97293918:T:C	9.24968e-07	-0.935898	-1.07272
97294049	chr5:97294049:T:C	4.14689e-07	-1.5329	-1.27795
97295562	chr5:97295562:G:A	2.65334e-06	-1.03928e-10	-0.954806
97295586	chr5:97295586:G:A	5.43464e-07	-1.45011	-1.09031
97295657	chr5:97295657:G:A	3.17416e-05	-1.52152	3.04853
97295745	chr5:97295745:T:C	8.96074e-07	-0.95697	-1.08339
97295746	chr5:97295746:G:A	6.71642e-07	-1.364	-0.964656
97296138	chr5:97296138:C:T	2.11942e-06	-1.03928e-10	-1.17948
97296262	chr5:97296262:A:G	1.65016e-06	-1.52534	0.0955847
97296372	chr5:97296372:G:T	2.63021e-06	-1.04974	0.0861763
97296415	chr5:97296415:T:G	4.07894e-06	-1.03928e-10	-0.524789
97297126	chr5:97297126:G:C	7.44653e-07	-1.52285	-0.702607
97297187	chr5:97297187:C:G	6.09603e-06	-1.53386	1.41087
97297405	chr5:97297405:G:A	1.94887e-06	-0.215457	-1.04792
97297685	chr5:97297685:T:G	7.24491e-07	-1.52588	-0.727029
97297852	chr5:97297852:G:A	7.21781e-06	1.22479	-1.17886
97297907	chr5:97297907:T:G	2.75458e-05	-1.53023	2.91546
97297966	chr5:97297966:C:T	2.25657e-06	-1.03928e-10	-1.11678
97298161	chr5:97298161:G:A	6.52932e-06	-1.03928e-10	-0.0543224
97298224	chr5:97298224:C:T	1.95626e-06	-0.216623	-1.04297
97298356	chr5:97298356:G:A	4.86709e-06	0.641614	-0.989744
97298378	chr5:97298378:A:G	7.49043e-07	-1.52523	-0.694356
97298418	chr5:97298418:G:A	3.42943e-06	-1.03928e-10	-0.698231
97298865	chr5:97298865:A:T	3.67862e-06	-0.258004	-0.370084
97298870	chr5:97298870:C:T	1.62409e-06	-1.44568	-2.99234e-10
97298908	chr5:97298908:G:A	0.000139332	3.00624	-2.99234e-10
97299130	chr5:97299130:C:T	7.36143e-07	-1.5249	-0.712053
97299134	chr5:97299134:G:A	6.21448e-07	-1.12757	-1.27876
97299330	chr5:97299330:T:C	7.5977e-07	-1.5213	-0.684068
97299398	chr5:97299398:CCTGATTTTACAGG:C	7.48841e-07	-1.52375	-0.696107
97299749	chr5:97299749:G:A	7.75507e-07	-1.52495	-0.659912
97299771	chr5:97299771:C:T	1.52367e-06	-1.5095	-2.99234e-10
97300258	chr5:97300258:G:A	2.72028e-06	-1.03928e-10	-0.92989
97300318	chr5:97300318:G:T	2.84327e-06	-0.885671	-2.99234e-10
97300353	chr5:97300353:T:C	2.94323e-06	-1.03928e-10	-0.85112
97300400	chr5:97300400:C:T	7.62461e-07	-1.52503	-0.676794
97300531	chr5:97300531:T:A	7.64978e-07	-1.51986	-0.678678
97300540	chr5:97300540:G:T	3.39417e-06	-1.03928e-10	-0.708566
97300675	chr5:97300675:T:C	7.52548e-07	-1.52483	-0.690082
97300693	chr5:97300693:C:G	1.72784e-06	-1.51796	0.134209
97300827	chr5:97300827:A:G	4.32664e-07	-1.53321	-1.23521
97300837	chr5:97300837:G:A	2.98976e-06	-1.03928e-10	-0.835432
97301009	chr5:97301009:G:A	3.16667e-06	-1.03928e-10	-0.777944
97301043	chr5:97301043:TG:T	7.50162e-07	-1.52523	-0.692859
97301113	chr5:97301113:G:A	4.42152e-07	-1.53331	-1.21342
97301157	chr5:97301157:G:A	1.53623e-06	-1.5013	-2.99234e-10
97301182	chr5:97301182:G:A	4.40248e-07	-1.53323	-1.21781
97301299	chr5:97301299:G:A	4.29155e-06	-1.03928e-10	-0.473978
97301457	chr5:97301457:C:T	2.22443e-06	-0.141497	-0.989629
97301482	chr5:97301482:C:T	7.55791e-07	-1.5253	-0.685313
97301492	chr5:97301492:C:T	9.12071e-07	-0.967851	-1.05481
97301494	chr5:97301494:G:A	8.66067e-07	-0.998948	-1.07547
97301577	chr5:97301577:A:G	7.52222e-07	-1.52172	-0.693628
97301609	chr5:97301609:T:C	5.94203e-06	-1.53409	1.38551
97301642	chr5:97301642:T:C	4.44965e-07	-1.53295	-1.20743
97301674	chr5:97301674:C:T	2.58271e-06	-1.03928e-10	-0.981785
97301717	chr5:97301717:G:A	7.96635e-06	-1.03928e-10	0.1446
97301746	chr5:97301746:A:G	1.55578e-06	-1.48865	-2.99234e-10
97301862	chr5:97301862:C:G	7.28005e-07	-1.52459	-0.723484
97301946	chr5:97301946:T:G	2.999e-06	-1.03928e-10	-0.832348
97301958	chr5:97301958:A:T	7.50936e-07	-1.51901	-0.698047
97302576	chr5:97302576:C:T	7.43159e-07	-1.52454	-0.702928
97302584	chr5:97302584:TATTG:T	7.50027e-07	-1.52354	-0.694733
97302610	chr5:97302610:A:G	4.02679e-06	-0.537656	-2.99234e-10
97302676	chr5:97302676:A:T	3.00023e-06	-1.03928e-10	-0.831935
97302941	chr5:97302941:T:G	7.8942e-06	-1.03928e-10	0.135503
97303183	chr5:97303183:C:G	7.62118e-07	-1.52343	-0.678849
97303185	chr5:97303185:C:A	6.092e-06	-1.53392	1.41027
97303304	chr5:97303304:C:A	7.42696e-07	-1.52596	-0.702129
97303404	chr5:97303404:G:A	8.90569e-07	-0.956893	-1.08963
97303759	chr5:97303759:C:T	1.93709e-06	0.00271561	-1.27215
97303912	chr5:97303912:T:C	4.27749e-06	-1.03928e-10	-0.47726
97304138	chr5:97304138:T:C	2.89756e-06	-1.03928e-10	-0.866758
97304220	chr5:97304220:A:G	2.68327e-06	-1.03928e-10	-0.943591
97304393	chr5:97304393:C:A	8.79801e-07	-0.952564	-1.10612
97304700	chr5:97304700:G:C	1.95193e-06	-1.03928e-10	-1.26181
97304997	chr5:97304997:A:G	1.52907e-06	-1.50597	-2.99234e-10
97305023	chr5:97305023:C:G	2.68917e-06	-1.03928e-10	-0.941394
97305413	chr5:97305413:C:T	4.41259e-07	-1.53326	-1.21549
97305496	chr5:97305496:C:T	2.28306e-06	-1.03928e-10	-1.10511
97305589	chr5:97305589:C:T	4.15777e-07	-1.53358	-1.27465
97305791	chr5:97305791:A:G	1.54451e-06	-1.49592	-2.99234e-10
97305868	chr5:97305868:A:G	3.27857e-06	-0.347722	-0.395496
97306006	chr5:97306006:C:T	2.62344e-06	-1.03928e-10	-0.96614
97306273	chr5:97306273:A:G	1.53929e-06	-1.49931	-2.99234e-10
97306310	chr5:97306310:G:C	2.28874e-06	-1.03928e-10	-1.10263
97306313	chr5:97306313:T:C	7.39065e-07	-1.52394	-0.70906
97306447	chr5:97306447:T:C	7.33994e-07	-1.52474	-0.715144
97306748	chr5:97306748:G:T	1.95997e-06	0.0188959	-1.27659
97306763	chr5:97306763:T:C	2.64837e-06	-1.52842	0.571737
97306824	chr5:97306824:G:A	7.47014e-07	-1.5234	-0.698899
97306862	chr5:97306862:G:C	7.56134e-07	-1.52116	-0.688998
97306938	chr5:97306938:G:A	2.00556e-06	0.0397085	-1.27441
97307749	chr5:97307749:G:A	2.29544e-06	-1.03928e-10	-1.0997
97307871	chr5:97307871:C:T	1.52698e-06	-1.50733	-2.99234e-10
97307905	chr5:97307905:T:A	2.91215e-06	-1.03928e-10	-0.861733
97308261	chr5:97308261:A:T	2.57255e-05	-1.52661	2.84347
97308270	chr5:97308270:G:A	8.6412e-07	-0.977571	-1.0991
97308346	chr5:97308346:TA:T	2.66001e-06	-1.02853	0.0762381
97309012	chr5:97309012:T:C	2.64014e-06	-1.52633	0.566535
97309103	chr5:97309103:G:A	9.26686e-07	-1.50094	-0.505824
97309326	chr5:97309326:G:A	6.75872e-06	-1.03928e-10	-0.0197926
97309355	chr5:97309355:G:A	7.62212e-07	-1.48593	-0.716227
97309692	chr5:97309692:A:C	7.58801e-07	-1.52465	-0.681994
97309822	chr5:97309822:G:A	1.26315e-06	-1.52479	-0.172229
97309928	chr5:97309928:C:T	1.84475e-06	-1.31828	-2.99234e-10
97309973	chr5:97309973:G:A	2.73065e-06	-1.5242	0.598119
97310291	chr5:97310291:C:T	4.47932e-07	-1.53412	-1.19962
97310305	chr5:97310305:A:G	8.3581e-06	-1.03928e-10	0.192606
97310322	chr5:97310322:A:G	1.86187e-06	-0.270469	-1.03857
97310448	chr5:97310448:C:T	2.83142e-06	-1.02397	0.134125
97310454	chr5:97310454:G:A	4.37728e-07	-1.53311	-1.22367
97311014	chr5:97311014:G:A	6.32442e-07	-1.40362	-0.985176
97311063	chr5:97311063:C:T	1.72816e-06	-0.34645	-1.03712
97311253	chr5:97311253:G:T	8.51364e-07	-1.00635	-1.0852
97311437	chr5:97311437:A:G	2.75336e-05	-1.53067	2.91546
97311458	chr5:97311458:A:G	1.49511e-06	-1.52842	-2.99234e-10
97311506	chr5:97311506:G:T	2.99269e-06	-1.03928e-10	-0.834452
97311735	chr5:97311735:A:G	7.41e-07	-1.52571	-0.704665
97311753	chr5:97311753:A:T	9.0315e-07	-0.932669	-1.09982
97311995	chr5:97311995:G:A	2.99269e-06	-1.03928e-10	-0.834452
97312242	chr5:97312242:A:G	1.92601e-06	0.00304365	-1.27822
97312539	chr5:97312539:C:T	2.52285e-06	-1.52476	0.519523
97312691	chr5:97312691:C:A	7.54965e-07	-1.52351	-0.688201
97312708	chr5:97312708:G:A	4.13683e-07	-1.53292	-1.28036
97312820	chr5:97312820:C:A	2.95808e-06	-1.03928e-10	-0.846084
97312883	chr5:97312883:A:G	7.64835e-07	-1.52302	-0.675699
97313026	chr5:97313026:C:T	3.41728e-06	-1.03928e-10	-0.701782
97313129	chr5:97313129:T:C	3.38428e-06	-0.290854	-0.42063
97313162	chr5:97313162:T:C	7.38723e-07	-1.52445	-0.709004
97313174	chr5:97313174:A:G	6.2439e-06	-1.52589	1.42687
97313177	chr5:97313177:G:C	2.52006e-06	-1.52587	0.519523
97313219	chr5:97313219:A:G	4.1702e-07	-1.53295	-1.27229
97313347	chr5:97313347:C:A	8.72807e-07	-0.981561	-1.08511
97313536	chr5:97313536:A:G	3.4326e-06	-1.03928e-10	-0.697308
97313581	chr5:97313581:A:G	7.48898e-07	-1.52156	-0.698223
97313657	chr5:97313657:G:T	2.414e-06	-1.52511	0.475769
97313947	chr5:97313947:T:A	6.33068e-06	-1.03928e-10	-0.0852175
97314001	chr5:97314001:C:T	8.42728e-07	-1.00051	-1.10123
97314031	chr5:97314031:T:A	1.84308e-06	-0.257171	-1.06202
97314264	chr5:97314264:G:A	1.55542e-06	-1.48888	-2.99234e-10
97314305	chr5:97314305:T:G	4.40678e-07	-1.53322	-1.21685
97314477	chr5:97314477:G:A	7.50083e-07	-1.52321	-0.694992
97314754	chr5:97314754:G:A	7.48497e-07	-1.5211	-0.699216
97314764	chr5:97314764:A:G	3.87969e-06	-0.240234	-0.334637
97314859	chr5:97314859:G:A	7.53206e-07	-1.52083	-0.693216
97314946	chr5:97314946:G:A	3.41854e-06	-1.03928e-10	-0.701413
97314955	chr5:97314955:A:G	3.20287e-06	-0.382779	-0.383799
97314963	chr5:97314963:AAG:A	2.99269e-06	-1.03928e-10	-0.834452
97314964	chr5:97314964:A:G	6.80241e-07	-1.53162	-0.784311
97315006	chr5:97315006:G:A	1.97029e-06	0.00371413	-1.25616
97315060	chr5:97315060:G:A	7.2071e-06	0.0444407	-2.99234e-10
97315235	chr5:97315235:A:G	3.03831e-06	-1.03928e-10	-0.819325
97315547	chr5:97315547:C:T	1.99175e-06	0.0376412	-1.27925
97315572	chr5:97315572:A:G	8.53653e-07	-1.00447	-1.08439
97315662	chr5:97315662:C:A	2.07335e-06	0.0729367	-1.27439
97315703	chr5:97315703:A:G	3.41949e-06	-1.03928e-10	-0.701135
97315880	chr5:97315880:C:G	2.90772e-06	-1.03928e-10	-0.863256
97316171	chr5:97316171:G:A	2.65327e-06	-1.03262	0.0777908
97316389	chr5:97316389:C:T	5.94199e-06	-1.53409	1.38551
97316507	chr5:97316507:C:T	7.51971e-07	-1.52434	-0.69134
97316578	chr5:97316578:G:A	2.70526e-06	-1.03928e-10	-0.935427
97316595	chr5:97316595:T:C	7.47022e-07	-1.52542	-0.696869
97316682	chr5:97316682:C:T	1.70254e-06	-1.39851	-2.99234e-10
97316703	chr5:97316703:C:T	1.78793e-06	-0.0715785	-1.27799
97316788	chr5:97316788:C:T	2.61872e-06	-1.04076	0.0728189
97316867	chr5:97316867:C:T	7.25409e-07	-1.52152	-0.73013
97316949	chr5:97316949:C:T	7.62734e-07	-1.5231	-0.678367
97316964	chr5:97316964:T:G	7.66346e-07	-1.52445	-0.672293
97317215	chr5:97317215:A:G	1.09829e-05	-1.03928e-10	0.465709
97317231	chr5:97317231:G:A	1.53483e-06	-1.50221	-2.99234e-10
97317285	chr5:97317285:A:C	8.84406e-07	-0.962465	-1.091
97317451	chr5:97317451:C:T	2.23983e-06	-1.03928e-10	-1.12422
97317481	chr5:97317481:G:A	5.71232e-07	-1.53379	-0.956794
97317580	chr5:97317580:C:G	1.53446e-06	-1.50244	-2.99234e-10
97317583	chr5:97317583:T:C	7.51952e-07	-1.52286	-0.692844
97317720	chr5:97317720:T:A	2.76328e-06	-1.00369	0.0894804
97317921	chr5:97317921:GT:G	4.43298e-07	-1.53009	-1.21405
97317924	chr5:97317924:A:C	4.37423e-07	-1.53286	-1.22463
97318034	chr5:97318034:G:A	2.87704e-06	-1.03928e-10	-0.873864
```
