## Supplementary material for "Characterization of shared and ancestry-specific signals driving complex traits using multi-ancestry fine-mapping": susiex_nc2.cs80.cs

```
CS_ID	SNP	BP	REF_ALLELE	ALT_ALLELE	REF_FRQ	BETA	SE	-LOG10P	CS_PIP	OVRL_PIP
1	chr5:96885307:C:T	96885307	T,T	C,C	1,1	inf,inf	inf,inf	5.07674,1.50242	0.0464638	0.0464638
1	chr5:96888472:A:G	96888472	G,G	A,A	1,1	inf,inf	inf,inf	5.00721,1.48793	0.0388562	0.0388562
1	chr5:96993304:ATAT:A	96993304	A,A	ATAT,ATAT	1,1	inf,inf	inf,inf	4.92045,1.37924	0.027983	0.027983
1	chr5:96983787:T:C	96983787	C,C	T,T	1,1	-inf,-inf	inf,inf	4.79695,1.42159	0.0231567	0.0231567
1	chr5:96971454:T:A	96971454	A,A	T,T	1,1	-inf,-inf	inf,inf	4.76687,1.4529	0.0229685	0.0229685
1	chr5:96891026:A:G	96891026	G,G	A,A	1,1	inf,inf	inf,inf	5.21345,0.873751	0.021101	0.021101
1	chr5:96971932:A:G	96971932	G,G	A,A	1,1	-inf,-inf	inf,inf	4.75813,1.38614	0.0199769	0.0199769
1	chr5:96987576:C:T	96987576	T,T	C,C	1,1	-inf,-inf	inf,inf	4.75671,1.37791	0.0197253	0.0197253
1	chr5:96886185:A:G	96886185	G,G	A,A	1,1	inf,inf	inf,inf	5.17122,0.879877	0.0194259	0.0194259
1	chr5:96889548:G:A	96889548	A,A	G,G	1,1	inf,inf	inf,inf	5.18407,0.862476	0.0194193	0.0194193
1	chr5:96892724:G:A	96892724	A,A	G,G	1,1	inf,inf	inf,inf	5.1695,0.865185	0.0189007	0.0189007
1	chr5:96887776:A:G	96887776	G,G	A,A	1,1	inf,inf	inf,inf	5.16358,0.864971	0.0186502	0.0186502
1	chr5:96886479:A:G	96886479	G,G	A,A	1,1	inf,inf	inf,inf	5.12739,0.875038	0.0175217	0.0175217
1	chr5:96885637:C:A	96885637	A,A	C,C	1,1	inf,inf	inf,inf	5.12586,0.872123	0.0173817	0.0173817
1	chr5:96891882:A:G	96891882	G,G	A,A	1,1	inf,inf	inf,inf	5.12348,0.873538	0.017332	0.017332
1	chr5:96887396:A:G	96887396	G,G	A,A	1,1	inf,inf	inf,inf	5.118,0.879863	0.0173048	0.0173048
1	chr5:96893078:A:T	96893078	T,T	A,A	1,1	inf,inf	inf,inf	5.12523,0.862018	0.0170696	0.0170696
1	chr5:96885861:C:G	96885861	G,G	C,C	1,1	inf,inf	inf,inf	5.09846,0.878729	0.0165524	0.0165524
1	chr5:96887598:C:T	96887598	T,T	C,C	1,1	inf,inf	inf,inf	5.11352,0.851155	0.0163381	0.0163381
1	chr5:96886923:G:A	96886923	A,A	G,G	1,1	inf,inf	inf,inf	5.08461,0.88854	0.0163203	0.0163203
1	chr5:96888056:C:T	96888056	T,T	C,C	1,1	inf,inf	inf,inf	5.10121,0.839736	0.0156033	0.0156033
1	chr5:96898602:T:C	96898602	C,C	T,T	1,1	inf,inf	inf,inf	4.82438,1.15412	0.0151951	0.0151951
1	chr5:96889818:A:T	96889818	T,T	A,A	1,1	inf,inf	inf,inf	4.97744,0.920246	0.0136717	0.0136717
1	chr5:96988495:C:T	96988495	T,T	C,C	1,1	inf,inf	inf,inf	4.86523,0.905703	0.0110093	0.0110093
1	chr5:97025922:C:T	97025922	T,T	C,C	1,1	inf,inf	inf,inf	4.50847,1.32644	0.010699	0.010699
1	chr5:96978798:T:G	96978798	G,G	T,T	1,1	-inf,-inf	inf,inf	4.84446,0.872164	0.00988913	0.00988913
1	chr5:96987799:A:G	96987799	G,G	A,A	1,1	-inf,-inf	inf,inf	4.84275,0.868618	0.00984698	0.00984698
1	chr5:96984226:A:C	96984226	C,C	A,A	1,1	-inf,-inf	inf,inf	4.82281,0.887814	0.0096755	0.0096755
1	chr5:97027347:C:T	97027347	T,T	C,C	1,1	inf,inf	inf,inf	4.44459,1.32966	0.00936105	0.00936105
1	chr5:97025629:T:C	97025629	C,C	T,T	1,1	inf,inf	inf,inf	4.48126,1.28203	0.00930961	0.00930961
1	chr5:96999646:C:T	96999646	T,T	C,C	1,1	inf,inf	inf,inf	4.77288,0.885624	0.00869342	0.00869342
1	chr5:96997630:G:A	96997630	A,A	G,G	1,1	inf,inf	inf,inf	4.77082,0.885646	0.0086525	0.0086525
1	chr5:97017980:C:T	97017980	T,T	C,C	1,1	inf,inf	inf,inf	4.37378,1.37037	0.00840833	0.00840833
1	chr5:96992035:AT:A	96992035	A,A	AT,AT	1,1	inf,inf	inf,inf	4.7699,0.860555	0.00829873	0.00829873
1	chr5:97036461:G:A	97036461	A,A	G,G	1,1	inf,inf	inf,inf	4.35799,1.34565	0.00776387	0.00776387
1	chr5:97020960:G:A	97020960	A,A	G,G	1,1	inf,inf	inf,inf	4.4036,1.2769	0.00766682	0.00766682
1	chr5:97024208:A:G	97024208	G,G	A,A	1,1	inf,inf	inf,inf	4.72774,0.855876	0.00750327	0.00750327
1	chr5:96991959:A:G	96991959	G,G	A,A	1,1	inf,inf	inf,inf	4.2897,1.36473	0.00686537	0.00686537
1	chr5:97021276:A:G	97021276	G,G	A,A	1,1	inf,inf	inf,inf	4.68374,0.839906	0.00663995	0.00663995
1	chr5:97021556:T:G	97021556	G,G	T,T	1,1	inf,inf	inf,inf	4.37404,1.22074	0.00650277	0.00650277
1	chr5:96898648:G:A	96898648	A,A	G,G	1,1	inf,inf	inf,inf	4.6267,0.898261	0.00638318	0.00638318
1	chr5:96893521:G:T	96893521	T,T	G,G	1,1	inf,inf	inf,inf	4.95347,0.469263	0.00631984	0.00631984
1	chr5:97001945:G:C	97001945	C,C	G,G	1,1	inf,inf	inf,inf	4.25641,1.35653	0.00629289	0.00629289
1	chr5:96926013:T:C	96926013	C,C	T,T	1,1	-inf,-inf	inf,inf	4.57955,0.940958	0.00616924	0.00616924
1	chr5:96895800:C:T	96895800	T,T	C,C	1,1	inf,inf	inf,inf	4.57894,0.992478	0.00616584	0.00616584
1	chr5:96901410:C:G	96901410	G,G	C,C	1,1	inf,inf	inf,inf	4.60945,0.884565	0.00601062	0.00601062
1	chr5:96903590:A:G	96903590	G,G	A,A	1,1	inf,inf	inf,inf	4.59604,0.897326	0.00595919	0.00595919
1	chr5:96903941:G:C	96903941	C,C	G,G	1,1	inf,inf	inf,inf	4.59441,0.884675	0.00581787	0.00581787
1	chr5:96894046:G:T	96894046	T,T	G,G	1,1	inf,inf	inf,inf	4.61411,0.853849	0.00579668	0.00579668
1	chr5:96896546:G:GAAA	96896546	GAAA,GAAA	G,G	1,1	inf,inf	inf,inf	4.59462,0.877107	0.00574288	0.00574288
1	chr5:96895816:G:T	96895816	T,T	G,G	1,1	inf,inf	inf,inf	4.58536,0.885852	0.0057103	0.0057103
1	chr5:96901622:G:A	96901622	A,A	G,G	1,1	inf,inf	inf,inf	4.57211,0.901781	0.00569817	0.00569817
1	chr5:96900614:G:A	96900614	A,A	G,G	1,1	inf,inf	inf,inf	4.58887,0.879191	0.00569177	0.00569177
1	chr5:96897746:T:A	96897746	A,A	T,T	1,1	inf,inf	inf,inf	4.58112,0.884723	0.00564836	0.00564836
1	chr5:96897904:G:A	96897904	A,A	G,G	1,1	inf,inf	inf,inf	4.57753,0.88822	0.00563615	0.00563615
1	chr5:96952434:A:G	96952434	G,G	A,A	1,1	-inf,-inf	inf,inf	4.77094,0.613582	0.00561833	0.00561833
1	chr5:96901709:C:T	96901709	T,T	C,C	1,1	inf,inf	inf,inf	4.56355,0.894919	0.00552829	0.00552829
1	chr5:96881080:G:A	96881080	A,A	G,G	1,1	inf,inf	inf,inf	5.22627,0.550739	0.00543324	0.00543324
1	chr5:96899334:T:C	96899334	C,C	T,T	1,1	inf,inf	inf,inf	4.18556,1.35702	0.0054249	0.0054249
1	chr5:96896582:C:T	96896582	T,T	C,C	1,1	inf,inf	inf,inf	4.56717,0.869772	0.00534278	0.00534278
1	chr5:96896995:A:G	96896995	G,G	A,A	1,1	inf,inf	inf,inf	4.57488,0.859154	0.00533846	0.00533846
1	chr5:96896438:T:A	96896438	A,A	T,T	1,1	inf,inf	inf,inf	4.55569,0.880177	0.0053014	0.0053014
1	chr5:96899168:T:C	96899168	C,C	T,T	1,1	inf,inf	inf,inf	4.56019,0.872143	0.00528462	0.00528462
1	chr5:96902697:A:G	96902697	G,G	A,A	1,1	inf,inf	inf,inf	4.54724,0.887907	0.00527263	0.00527263
1	chr5:96900192:A:G	96900192	G,G	A,A	1,1	inf,inf	inf,inf	4.55477,0.871889	0.00522114	0.00522114
1	chr5:96895296:G:T	96895296	T,T	G,G	1,1	inf,inf	inf,inf	4.58222,0.821381	0.0050999	0.0050999
1	chr5:96898510:G:A	96898510	A,A	G,G	1,1	inf,inf	inf,inf	4.52289,0.895492	0.00506376	0.00506376
1	chr5:96971908:G:A	96971908	A,A	G,G	1,1	-inf,-inf	inf,inf	4.7201,0.619567	0.00504214	0.00504214
1	chr5:96930175:C:A	96930175	A,A	C,C	1,1	-inf,-inf	inf,inf	4.46699,0.951259	0.00490964	0.00490964
1	chr5:96912123:G:A	96912123	A,A	G,G	1,1	inf,inf	inf,inf	4.50252,0.906991	0.00490685	0.00490685
1	chr5:96904682:A:G	96904682	G,G	A,A	1,1	inf,inf	inf,inf	4.53756,0.852558	0.00487198	0.00487198
1	chr5:96907277:C:T	96907277	T,T	C,C	1,1	inf,inf	inf,inf	4.48575,0.91208	0.00478744	0.00478744
```
