## Supplementary material for "Characterization of shared and ancestry-specific signals driving complex traits using multi-ancestry fine-mapping": susiex_nc2.cs80.snp

```
BP	SNP	PIP(CS1)	LogBF(CS1,Pop1)	LogBF(CS1,Pop2)
96319084	chr5:96319084:G:T	6.02596e-06	-1.03928e-10	0.655045
96320480	chr5:96320480:C:T	3.53405e-06	-1.03928e-10	0.121412
96320883	chr5:96320883:G:A	5.40592e-06	-1.03928e-10	0.546462
96321019	chr5:96321019:T:C	8.40704e-06	-1.03928e-10	0.988037
96321765	chr5:96321765:GT:G	3.42023e-06	-1.03928e-10	0.088675
96321863	chr5:96321863:G:T	9.44477e-07	-1.03928e-10	-1.19816
96322451	chr5:96322451:C:T	3.83554e-06	-0.0884611	0.291738
96322804	chr5:96322804:A:G	3.02363e-06	-1.03928e-10	-0.0345753
96323352	chr5:96323352:G:A	3.45602e-06	0.323819	-0.224734
96324775	chr5:96324775:G:A	2.66237e-06	-1.03928e-10	-0.161814
96324881	chr5:96324881:A:G	1.2726e-06	-1.03928e-10	-0.899968
96324952	chr5:96324952:C:T	8.00057e-06	-1.03928e-10	0.93848
96325191	chr5:96325191:G:A	8.77905e-07	-1.03928e-10	-1.27125
96325318	chr5:96325318:A:C	1.49996e-06	-0.735593	-2.99234e-10
96325628	chr5:96325628:T:C	2.17727e-07	-1.46348	-1.20206
96325782	chr5:96325782:C:T	2.60897e-07	-1.27326	-1.2114
96326033	chr5:96326033:A:C	1.87134e-06	0.524033	-1.03841
96326160	chr5:96326160:G:A	9.60748e-07	-1.03928e-10	-1.18108
96326396	chr5:96326396:T:C	2.15054e-07	-1.46824	-1.20966
96327051	chr5:96327051:G:A	2.78739e-06	-1.03928e-10	-0.115928
96327152	chr5:96327152:C:T	1.07329e-05	-1.03928e-10	1.23228
96327191	chr5:96327191:A:G	9.67994e-07	-1.03928e-10	-1.17356
96327210	chr5:96327210:G:A	1.11149e-06	-1.03928e-10	-1.03533
96327255	chr5:96327255:G:A	2.89038e-06	-1.03928e-10	-0.0796457
96327534	chr5:96327534:G:A	2.09519e-07	-1.48612	-1.21785
96328175	chr5:96328175:T:G	2.82164e-07	-1.52524	-0.881061
96328532	chr5:96328532:G:A	2.53795e-07	-1.47382	-1.03844
96328723	chr5:96328723:TCTAA:T	1.46805e-06	-1.03928e-10	-0.757099
96329181	chr5:96329181:C:A	1.05869e-06	-1.084	-2.99234e-10
96330016	chr5:96330016:A:G	1.20794e-06	-0.952112	-2.99234e-10
96330176	chr5:96330176:C:A	4.78847e-06	0.286528	0.138651
96330213	chr5:96330213:A:T	1.32294e-06	-1.03928e-10	-0.861173
96330243	chr5:96330243:A:C	1.1059e-06	-1.03928e-10	-1.04038
96330793	chr5:96330793:T:C	7.63383e-06	-1.03928e-10	0.891558
96331943	chr5:96331943:T:C	2.28739e-06	-1.03928e-10	-0.313623
96331970	chr5:96331970:C:T	1.66046e-06	0.631129	-1.26507
96332350	chr5:96332350:T:C	1.12932e-06	-1.03928e-10	-1.01942
96333093	chr5:96333093:C:T	4.84718e-06	0.465118	-0.0277527
96333381	chr5:96333381:G:T	8.98453e-07	-1.03928e-10	-1.24811
96333389	chr5:96333389:C:T	1.54257e-05	-1.03928e-10	1.595
96333746	chr5:96333746:A:G	2.05202e-06	0.460944	-0.883153
96333784	chr5:96333784:ATG:A	6.84175e-07	-1.52057	-2.99234e-10
96333823	chr5:96333823:C:T	6.74878e-07	-1.53426	-2.99234e-10
96334042	chr5:96334042:C:T	7.43067e-06	-1.03928e-10	0.864584
96334150	chr5:96334150:A:G	2.48859e-07	-1.41475	-1.11715
96334330	chr5:96334330:G:T	3.0357e-07	-1.43994	-0.893242
96334415	chr5:96334415:A:G	9.72314e-07	-1.03928e-10	-1.16911
96334461	chr5:96334461:T:C	1.08791e-06	-0.394017	-0.662761
96335042	chr5:96335042:A:G	3.36896e-06	-1.03928e-10	0.0735724
96335191	chr5:96335191:T:A	8.87388e-07	-1.03928e-10	-1.26051
96335233	chr5:96335233:T:C	3.10844e-06	-1.03928e-10	-0.00691128
96335236	chr5:96335236:C:T	9.4899e-07	-1.03928e-10	-1.19339
96335555	chr5:96335555:C:T	3.52876e-06	-1.03928e-10	0.119915
96336151	chr5:96336151:C:T	2.43294e-05	-1.03928e-10	2.05065
96336604	chr5:96336604:G:A	1.57737e-06	-1.03928e-10	-0.685274
96337014	chr5:96337014:C:T	3.06265e-06	-1.03928e-10	-0.0217528
96337516	chr5:96337516:C:T	3.68906e-06	-1.03928e-10	0.164338
96337665	chr5:96337665:G:A	6.18518e-07	-0.608303	-1.01316
96337935	chr5:96337935:T:A	7.0823e-07	-1.48602	-2.99234e-10
96337996	chr5:96337996:C:G	2.30052e-07	-1.46166	-1.14882
96338562	chr5:96338562:C:T	1.96917e-07	-1.50694	-1.25907
96338619	chr5:96338619:T:C	1.17546e-06	-1.03928e-10	-0.979372
96338681	chr5:96338681:G:A	9.90672e-07	-1.03928e-10	-1.1504
96339450	chr5:96339450:G:A	3.12596e-06	-1.03928e-10	-0.0012907
96339695	chr5:96339695:A:G	2.89649e-06	-1.03928e-10	-0.077534
96340049	chr5:96340049:T:C	1.58359e-06	-1.03928e-10	-0.681337
96340221	chr5:96340221:G:C	3.14524e-06	-1.03928e-10	0.00485754
96340824	chr5:96340824:T:C	1.43271e-06	-1.03928e-10	-0.781467
96340943	chr5:96340943:A:G	1.49682e-06	-1.03928e-10	-0.737689
96342174	chr5:96342174:G:A	3.15148e-06	-1.03928e-10	0.00683967
96342379	chr5:96342379:G:A	9.3024e-07	-1.03928e-10	-1.21334
96342406	chr5:96342406:A:G	1.00139e-06	-1.03928e-10	-1.13964
96342597	chr5:96342597:C:T	4.80464e-07	-0.604932	-1.2691
96343334	chr5:96343334:G:A	1.11018e-06	-1.03928e-10	-1.03651
96344206	chr5:96344206:CAT:C	1.28804e-06	-0.480337	-0.407569
96344223	chr5:96344223:A:T	1.46183e-06	-1.03928e-10	-0.76134
96344308	chr5:96344308:G:A	1.26655e-06	-1.03928e-10	-0.904736
96344374	chr5:96344374:T:G	1.40436e-06	-1.03928e-10	-0.801448
96344718	chr5:96344718:A:C	7.01506e-07	-1.49556	-2.99234e-10
96344909	chr5:96344909:C:T	3.39297e-06	-1.03928e-10	0.080674
96345051	chr5:96345051:A:G	9.63464e-07	-1.03928e-10	-1.17825
96345067	chr5:96345067:T:C	7.46258e-06	-1.03928e-10	0.868869
96345194	chr5:96345194:C:A	6.59835e-06	-1.03928e-10	0.745788
96345376	chr5:96345376:G:A	1.69181e-06	-1.03928e-10	-0.615231
96345441	chr5:96345441:T:C	9.99505e-07	-1.03928e-10	-1.14153
96346276	chr5:96346276:A:T	1.04146e-06	-1.03928e-10	-1.10041
96346304	chr5:96346304:C:T	1.6253e-06	-1.03928e-10	-0.65534
96346354	chr5:96346354:G:A	9.54616e-07	-1.03928e-10	-1.18748
96346570	chr5:96346570:C:T	1.01497e-06	-1.03928e-10	-1.12618
96346728	chr5:96346728:T:C	3.44333e-06	-1.03928e-10	0.0954065
96347128	chr5:96347128:T:C	1.30767e-06	-1.03928e-10	-0.872787
96347425	chr5:96347425:T:C	2.02344e-06	-1.03928e-10	-0.436231
96348111	chr5:96348111:A:G	9.34015e-07	-1.03928e-10	-1.20929
96348187	chr5:96348187:G:A	1.24913e-06	-1.03928e-10	-0.918588
96348416	chr5:96348416:G:A	1.36667e-06	-1.03928e-10	-0.828653
96349564	chr5:96349564:A:G	1.55566e-06	-1.03928e-10	-0.699133
96349710	chr5:96349710:G:A	6.98098e-07	-1.50043	-2.99234e-10
96349800	chr5:96349800:G:A	1.20891e-06	-1.03928e-10	-0.951311
96350117	chr5:96350117:A:G	1.38288e-06	-1.03928e-10	-0.816867
96350182	chr5:96350182:G:A	1.69935e-06	-1.03928e-10	-0.610787
96350281	chr5:96350281:A:G	1.03644e-06	-1.03928e-10	-1.10524
96350452	chr5:96350452:C:T	2.0076e-06	-1.03928e-10	-0.444094
96350485	chr5:96350485:G:A	1.58853e-06	-1.03928e-10	-0.678226
96351159	chr5:96351159:A:C	9.39247e-07	-1.03928e-10	-1.20371
96351238	chr5:96351238:T:C	1.25672e-06	-1.03928e-10	-0.91253
96351403	chr5:96351403:T:G	8.69948e-07	-1.03928e-10	-1.28035
96351826	chr5:96351826:T:C	9.4535e-07	-1.03928e-10	-1.19723
96351838	chr5:96351838:TG:T	1.19236e-06	-1.03928e-10	-0.9651
96352044	chr5:96352044:A:C	2.64562e-06	-1.03928e-10	-0.168128
96352383	chr5:96352383:T:G	1.60012e-06	-1.03928e-10	-0.670951
96352681	chr5:96352681:A:G	1.37592e-06	-1.03928e-10	-0.821913
96352949	chr5:96352949:T:TA	9.16978e-07	-1.03928e-10	-1.2277
96353311	chr5:96353311:A:G	8.73208e-07	-1.03928e-10	-1.27661
96353360	chr5:96353360:A:G	2.44106e-07	-1.34007	-1.21111
96353959	chr5:96353959:CAT:C	2.74152e-06	-1.03928e-10	-0.132519
96354078	chr5:96354078:T:C	1.90534e-06	-1.03928e-10	-0.496369
96354119	chr5:96354119:G:A	7.76546e-07	-0.965756	-0.428176
96354640	chr5:96354640:A:G	1.21139e-06	-0.516993	-0.432274
96354921	chr5:96354921:G:C	9.49023e-07	-1.03928e-10	-1.19335
96355491	chr5:96355491:G:A	1.46932e-06	-1.03928e-10	-0.756233
96355599	chr5:96355599:G:A	9.27698e-07	-1.03928e-10	-1.21608
96355942	chr5:96355942:T:C	1.035e-06	-1.03928e-10	-1.10663
96356312	chr5:96356312:T:G	1.01372e-06	-1.03928e-10	-1.1274
96356320	chr5:96356320:G:A	1.26468e-06	-1.03928e-10	-0.906213
96356419	chr5:96356419:C:G	2.33504e-06	-1.03928e-10	-0.293004
96356527	chr5:96356527:G:A	9.13641e-07	-1.03928e-10	-1.23135
96356563	chr5:96356563:T:C	4.93941e-06	-0.205208	0.66142
96356591	chr5:96356591:T:G	9.12097e-07	-1.03928e-10	-1.23304
96356593	chr5:96356593:C:G	7.85502e-07	-1.38246	-2.99234e-10
96356756	chr5:96356756:C:T	8.88165e-07	-1.03928e-10	-1.25963
96357239	chr5:96357239:A:G	3.5175e-06	-1.03928e-10	0.116719
96357257	chr5:96357257:T:C	1.06742e-06	-1.03928e-10	-1.07579
96357306	chr5:96357306:A:G	2.06061e-07	-1.49179	-1.22882
96357558	chr5:96357558:C:T	6.35845e-06	1.12659	-0.417834
96357838	chr5:96357838:G:A	2.22782e-06	-1.03928e-10	-0.34001
96358254	chr5:96358254:T:G	9.31553e-07	-1.03928e-10	-1.21193
96358421	chr5:96358421:T:A	2.80941e-06	-1.03928e-10	-0.108059
96358426	chr5:96358426:T:G	2.87146e-06	-0.438345	0.352135
96358636	chr5:96358636:T:C	2.43205e-06	-1.03928e-10	-0.252298
96358713	chr5:96358713:C:T	1.47034e-06	-1.03928e-10	-0.755537
96358717	chr5:96358717:C:A	1.58433e-06	-1.03928e-10	-0.68087
96358849	chr5:96358849:A:G	3.48609e-06	-1.03928e-10	0.107749
96358905	chr5:96358905:C:G	2.66301e-07	-1.43666	-1.0275
96359303	chr5:96359303:C:T	2.83257e-06	-0.589238	0.48939
96359535	chr5:96359535:C:CA	3.37522e-06	0.825238	-0.749811
96359620	chr5:96359620:G:T	1.56638e-06	-1.03928e-10	-0.692265
96359969	chr5:96359969:C:T	3.23089e-07	-1.53242	-0.738443
96360257	chr5:96360257:G:A	1.70861e-06	-1.03928e-10	-0.60535
96360449	chr5:96360449:T:G	9.17781e-07	-1.03928e-10	-1.22683
96360499	chr5:96360499:T:C	8.88686e-07	-1.03928e-10	-1.25904
96360577	chr5:96360577:C:T	5.74136e-07	-0.731878	-0.964044
96360834	chr5:96360834:C:T	1.65683e-06	-1.03928e-10	-0.636126
96360838	chr5:96360838:C:T	1.4866e-06	-1.03928e-10	-0.74454
96360881	chr5:96360881:T:C	3.33401e-07	-1.53224	-0.7072
96360929	chr5:96360929:C:T	1.08156e-06	-1.03928e-10	-1.06262
96361269	chr5:96361269:T:C	5.01235e-06	-0.211386	0.682258
96361451	chr5:96361451:A:C	3.34474e-06	-0.290694	0.35705
96361625	chr5:96361625:C:T	1.99411e-06	-1.03928e-10	-0.450832
96361646	chr5:96361646:C:T	6.11108e-06	-1.03928e-10	0.669072
96362070	chr5:96362070:G:A	4.50443e-07	-0.999233	-0.939324
96362566	chr5:96362566:G:T	1.01102e-06	-1.03928e-10	-1.13007
96362592	chr5:96362592:G:A	2.0397e-06	-1.03928e-10	-0.428228
96362836	chr5:96362836:T:G	8.88472e-07	-1.03928e-10	-1.25928
96363121	chr5:96363121:G:A	3.67816e-06	-1.03928e-10	0.161381
96363225	chr5:96363225:T:G	5.68254e-06	-1.03928e-10	0.596367
96363267	chr5:96363267:A:G	8.84492e-07	-1.03928e-10	-1.26377
96363559	chr5:96363559:T:C	1.6161e-06	-1.03928e-10	-0.661014
96363738	chr5:96363738:A:G	9.31865e-07	-1.03928e-10	-1.2116
96363948	chr5:96363948:A:G	9.30895e-07	-1.03928e-10	-1.21264
96364161	chr5:96364161:A:C	3.35653e-06	-0.352682	0.422558
96364322	chr5:96364322:G:T	8.71074e-07	-1.03928e-10	-1.27906
96364325	chr5:96364325:A:G	8.70191e-07	-1.03928e-10	-1.28008
96364370	chr5:96364370:T:C	1.08971e-05	-1.03928e-10	1.24746
96364504	chr5:96364504:T:G	7.06506e-07	-1.48846	-2.99234e-10
96365074	chr5:96365074:G:A	5.12995e-06	-0.348901	0.842965
96365141	chr5:96365141:A:G	1.00827e-06	-1.13279	-2.99234e-10
96365282	chr5:96365282:GAGA:G	9.4687e-07	-1.03928e-10	-1.19563
96365341	chr5:96365341:C:T	1.42001e-06	-1.03928e-10	-0.790368
96365342	chr5:96365342:G:A	9.42265e-07	-0.467502	-0.732998
96365400	chr5:96365400:A:T	8.83035e-07	-1.03928e-10	-1.26542
96365553	chr5:96365553:C:G	2.13155e-06	-1.03928e-10	-0.384185
96365839	chr5:96365839:T:G	1.16684e-06	-0.585061	-0.401669
96366044	chr5:96366044:A:G	3.12141e-06	-0.321894	0.319146
96366057	chr5:96366057:C:T	1.00115e-06	-1.03928e-10	-1.13989
96366078	chr5:96366078:T:C	2.42301e-07	-1.5303	-1.02831
96366079	chr5:96366079:G:A	1.53204e-06	-0.50673	-0.207705
96366241	chr5:96366241:C:G	4.35597e-06	-1.03928e-10	0.330515
96366456	chr5:96366456:C:T	1.37814e-06	-1.03928e-10	-0.820296
96366616	chr5:96366616:G:A	9.00368e-07	-1.03928e-10	-1.24598
96366833	chr5:96366833:A:G	1.63483e-06	-1.03928e-10	-0.649492
96366892	chr5:96366892:G:A	7.32752e-07	-0.630019	-0.821961
96367114	chr5:96367114:C:T	1.31894e-06	-0.518103	-0.346104
96367209	chr5:96367209:C:A	7.267e-07	-0.628358	-0.831916
96367496	chr5:96367496:T:C	1.90478e-06	-1.03928e-10	-0.496664
96367651	chr5:96367651:T:C	3.41788e-06	-1.03928e-10	0.0879882
96367884	chr5:96367884:A:T	9.08322e-07	-1.03928e-10	-1.23719
96368367	chr5:96368367:A:G	3.32677e-07	-1.45718	-0.784434
96369172	chr5:96369172:G:A	1.74238e-06	-0.616267	0.0304848
96369563	chr5:96369563:G:C	1.53444e-06	-1.03928e-10	-0.712865
96370787	chr5:96370787:C:A	1.67533e-06	-0.418537	-0.206485
96370968	chr5:96370968:T:C	1.64308e-06	-1.03928e-10	-0.644458
96372424	chr5:96372424:T:C	1.32875e-06	-0.490423	-0.366368
96372562	chr5:96372562:T:A	9.30384e-07	-1.03928e-10	-1.21319
96372565	chr5:96372565:G:A	1.8286e-06	-0.404958	-0.132524
96373047	chr5:96373047:C:T	6.79265e-07	-1.52778	-2.99234e-10
96373074	chr5:96373074:C:A	2.11951e-06	-1.03928e-10	-0.389845
96373167	chr5:96373167:A:G	1.09454e-06	-1.03928e-10	-1.0507
96373428	chr5:96373428:T:C	3.60358e-07	-1.4768	-0.684885
96373697	chr5:96373697:A:G	1.10278e-06	-1.03928e-10	-1.0432
96374095	chr5:96374095:A:G	6.83974e-07	-1.52087	-2.99234e-10
96374136	chr5:96374136:A:G	1.06407e-06	-1.03928e-10	-1.07893
96374157	chr5:96374157:C:T	8.75037e-07	-1.03928e-10	-1.27452
96374198	chr5:96374198:T:A	4.7841e-06	0.424267	-2.99234e-10
96374831	chr5:96374831:G:A	1.22964e-06	-1.03928e-10	-0.934314
96375189	chr5:96375189:T:C	8.71402e-07	-1.03928e-10	-1.27868
96375200	chr5:96375200:A:C	3.06434e-07	-1.47127	-0.852519
96375594	chr5:96375594:A:G	9.23347e-07	-1.03928e-10	-1.22078
96375901	chr5:96375901:A:C	6.81513e-07	-1.52447	-2.99234e-10
96376091	chr5:96376091:C:T	3.77458e-06	-1.03928e-10	0.187257
96376218	chr5:96376218:T:A	8.69942e-07	-1.03928e-10	-1.28036
96376643	chr5:96376643:G:A	1.02839e-06	-1.03928e-10	-1.11303
96376712	chr5:96376712:C:T	1.40574e-06	-1.03928e-10	-0.800468
96376822	chr5:96376822:G:A	1.85723e-06	-1.03928e-10	-0.521943
96377110	chr5:96377110:G:A	1.70154e-06	-1.03928e-10	-0.6095
96377267	chr5:96377267:A:G	6.79635e-07	-1.52723	-2.99234e-10
96377445	chr5:96377445:C:T	2.1496e-05	-1.03928e-10	1.92684
96377518	chr5:96377518:G:T	3.22746e-07	-1.46802	-0.803904
96377565	chr5:96377565:G:A	2.62908e-06	-1.03928e-10	-0.174397
96377606	chr5:96377606:A:T	2.08838e-06	-1.03928e-10	-0.404642
96378512	chr5:96378512:C:G	8.69936e-07	-1.03928e-10	-1.28037
96378711	chr5:96378711:G:C	3.02969e-06	-1.03928e-10	-0.0325728
96379021	chr5:96379021:A:G	2.14734e-07	-1.47447	-1.20492
96379046	chr5:96379046:T:G	1.04171e-06	-1.03928e-10	-1.10017
96379602	chr5:96379602:G:A	9.74213e-06	-1.03928e-10	1.13543
96379730	chr5:96379730:G:T	2.1953e-06	-0.354713	-2.99234e-10
96379920	chr5:96379920:G:A	9.3891e-07	-1.03928e-10	-1.20407
96380103	chr5:96380103:A:G	1.86296e-06	-1.03928e-10	-0.518863
96380282	chr5:96380282:A:T	3.66194e-07	-1.51433	-0.631294
96380679	chr5:96380679:T:C	2.04573e-06	-1.03928e-10	-0.425278
96380703	chr5:96380703:T:C	2.10769e-06	-1.03928e-10	-0.395441
96380863	chr5:96380863:C:T	2.12963e-06	-1.03928e-10	-0.385083
96380865	chr5:96380865:C:T	8.69987e-07	-1.03928e-10	-1.28031
96380932	chr5:96380932:G:A	6.34518e-07	-1.32727	-0.268651
96381018	chr5:96381018:A:G	2.11636e-07	-1.4582	-1.23572
96381115	chr5:96381115:G:A	8.28088e-07	-0.49285	-0.836817
96381209	chr5:96381209:A:G	1.91735e-06	-1.03928e-10	-0.490086
96381265	chr5:96381265:G:A	9.02177e-07	-1.03928e-10	-1.24398
96381299	chr5:96381299:T:C	1.06581e-06	-1.03928e-10	-1.0773
96381679	chr5:96381679:G:A	2.9981e-06	-1.03928e-10	-0.0430521
96381736	chr5:96381736:T:C	3.03018e-07	-1.47138	-0.863615
96381915	chr5:96381915:A:G	2.06507e-07	-1.45722	-1.26124
96382499	chr5:96382499:G:C	2.78083e-07	-1.48523	-0.935636
96383070	chr5:96383070:C:T	9.02506e-07	-1.03928e-10	-1.24361
96383140	chr5:96383140:A:G	1.04074e-06	-1.03928e-10	-1.1011
96383386	chr5:96383386:C:T	8.14404e-07	-0.556063	-0.790268
96383590	chr5:96383590:C:T	3.63205e-07	-1.46902	-0.684802
96383618	chr5:96383618:T:A	1.20649e-06	-1.03928e-10	-0.953318
96383817	chr5:96383817:G:A	8.85197e-07	-1.03928e-10	-1.26298
96383972	chr5:96383972:T:C	2.90925e-07	-1.47028	-0.905441
96383994	chr5:96383994:T:C	7.04318e-07	-1.49156	-2.99234e-10
96384219	chr5:96384219:A:G	2.88491e-07	-1.4646	-0.919522
96384573	chr5:96384573:G:A	9.9253e-07	-1.03928e-10	-1.14853
96384650	chr5:96384650:G:A	9.56693e-07	-1.03928e-10	-1.1853
96384655	chr5:96384655:T:C	3.00649e-07	-1.46692	-0.875924
96384871	chr5:96384871:A:G	6.23657e-07	-0.662143	-0.951044
96385712	chr5:96385712:A:T	3.16873e-06	-1.03928e-10	0.0122992
96385913	chr5:96385913:T:G	2.51457e-06	-1.03928e-10	-0.21893
96386408	chr5:96386408:A:G	1.26031e-06	-0.408567	-0.501107
96386516	chr5:96386516:C:T	7.29381e-07	-1.36489	-0.0917022
96386587	chr5:96386587:C:T	1.204e-06	-1.03928e-10	-0.955385
96386650	chr5:96386650:G:A	3.71968e-07	-1.42606	-0.703924
96386692	chr5:96386692:T:C	2.2566e-06	-1.2345	0.907325
96386730	chr5:96386730:C:T	1.21403e-05	-1.03928e-10	1.3555
96386913	chr5:96386913:C:T	2.18697e-06	-1.03928e-10	-0.358517
96387389	chr5:96387389:C:T	7.49295e-07	-0.53313	-0.896525
96387469	chr5:96387469:A:G	1.74147e-05	-0.366921	2.08321
96387677	chr5:96387677:G:A	7.52927e-07	-1.46336	0.038544
96387715	chr5:96387715:C:T	8.79388e-07	-1.03928e-10	-1.26956
96387982	chr5:96387982:A:G	1.28988e-06	-0.886484	-2.99234e-10
96388006	chr5:96388006:C:T	7.17657e-07	-1.4728	-2.99234e-10
96388138	chr5:96388138:G:A	8.77619e-07	-1.03928e-10	-1.27157
96388298	chr5:96388298:T:C	2.69546e-06	-0.149463	-2.99234e-10
96388303	chr5:96388303:T:C	8.71056e-07	-1.03928e-10	-1.27908
96388500	chr5:96388500:G:A	3.45186e-06	-1.03928e-10	0.0978802
96388578	chr5:96388578:T:C	1.12873e-06	-1.03928e-10	-1.01994
96388635	chr5:96388635:A:G	2.97917e-07	-1.44912	-0.902858
96388881	chr5:96388881:A:G	6.77963e-07	-1.5297	-2.99234e-10
96389281	chr5:96389281:A:G	2.64569e-06	-0.367187	0.199086
96389403	chr5:96389403:A:G	1.22023e-06	-1.03928e-10	-0.94199
96389734	chr5:96389734:G:C	2.41869e-06	-1.03928e-10	-0.257808
96391159	chr5:96391159:C:T	2.44938e-06	-1.03928e-10	-0.245197
96391668	chr5:96391668:T:A	9.20106e-07	-1.03928e-10	-1.2243
96391960	chr5:96391960:A:T	2.8795e-07	-1.451	-0.935004
96392404	chr5:96392404:A:G	1.07406e-05	-1.03928e-10	1.233
96392685	chr5:96392685:T:C	8.88987e-07	-1.03928e-10	-1.2587
96392736	chr5:96392736:A:G	6.52392e-06	-0.509779	1.24422
96392843	chr5:96392843:T:C	2.37151e-06	-1.03928e-10	-0.277506
96393194	chr5:96393194:C:G	1.12391e-06	-1.45804	0.43382
96393270	chr5:96393270:G:C	3.38932e-07	-1.50329	-0.719697
96393340	chr5:96393340:C:T	1.19937e-06	-1.03928e-10	-0.959239
96393605	chr5:96393605:A:C	8.81741e-07	-1.03928e-10	-1.26689
96393702	chr5:96393702:G:A	1.164e-06	-1.49007	0.500898
96393823	chr5:96393823:G:A	7.46389e-06	-1.03928e-10	0.869044
96394254	chr5:96394254:C:T	7.46622e-06	-1.03928e-10	0.869356
96394432	chr5:96394432:T:C	3.28466e-06	0.0482304	-2.99234e-10
96394571	chr5:96394571:G:C	1.17914e-06	-1.03928e-10	-0.976249
96394757	chr5:96394757:C:T	6.06419e-06	-0.488857	1.15023
96395628	chr5:96395628:A:ACC	1.65888e-05	-1.03928e-10	1.6677
96395632	chr5:96395632:G:T	1.58318e-05	-1.03928e-10	1.62099
96395640	chr5:96395640:A:G	1.81497e-05	-1.03928e-10	1.75762
96395644	chr5:96395644:A:G	1.79306e-05	-1.03928e-10	1.74547
96396015	chr5:96396015:T:C	5.53596e-06	-1.03928e-10	0.570232
96396282	chr5:96396282:C:T	7.8191e-06	-1.03928e-10	0.915537
96396454	chr5:96396454:G:A	1.10822e-06	-1.03928e-10	-1.03827
96396463	chr5:96396463:A:G	1.10941e-06	-1.0372	-2.99234e-10
96396753	chr5:96396753:G:T	1.35167e-06	-0.382072	-0.457618
96396865	chr5:96396865:A:T	1.33943e-06	-1.47463	0.625841
96397282	chr5:96397282:T:C	3.43414e-06	-0.698493	0.791227
96397408	chr5:96397408:A:G	1.52568e-06	-0.642814	-0.075777
96398395	chr5:96398395:A:T	2.36397e-06	-1.03928e-10	-0.28069
96398396	chr5:96398396:A:T	2.36397e-06	-1.03928e-10	-0.28069
96399173	chr5:96399173:T:C	9.43399e-07	-1.03928e-10	-1.1993
96399486	chr5:96399486:G:A	2.94043e-06	-1.03928e-10	-0.0624761
96399727	chr5:96399727:T:A	1.20527e-06	-1.03928e-10	-0.954331
96399757	chr5:96399757:C:A	8.81931e-07	-1.03928e-10	-1.26667
96400491	chr5:96400491:G:A	2.49152e-07	-1.4848	-1.04593
96400584	chr5:96400584:C:T	3.38251e-06	-1.03928e-10	0.0775863
96400853	chr5:96400853:C:T	1.98375e-07	-1.51088	-1.24775
96400855	chr5:96400855:A:T	2.03129e-07	-1.50039	-1.23456
96400909	chr5:96400909:A:G	1.20824e-06	-1.03928e-10	-0.951864
96401410	chr5:96401410:T:C	1.23172e-06	-0.518915	-0.413709
96401459	chr5:96401459:T:G	1.14105e-06	-0.725947	-0.283136
96401509	chr5:96401509:T:C	1.01059e-06	-1.03928e-10	-1.1305
96401612	chr5:96401612:A:G	9.53342e-07	-1.03928e-10	-1.18881
96401658	chr5:96401658:T:C	1.22618e-06	-0.517801	-0.419331
96401720	chr5:96401720:A:T	9.38819e-07	-0.728256	-0.475908
96401760	chr5:96401760:G:A	5.61715e-07	-0.85583	-0.861963
96401970	chr5:96401970:C:T	7.29893e-07	-0.619814	-0.836076
96402297	chr5:96402297:A:G	2.72676e-06	-0.137917	-2.99234e-10
96402381	chr5:96402381:A:G	2.58689e-06	-1.03928e-10	-0.190574
96403813	chr5:96403813:C:A	8.75735e-07	-1.03928e-10	-1.27372
96403837	chr5:96403837:T:C	1.43233e-06	-1.03928e-10	-0.781727
96404127	chr5:96404127:A:G	2.99479e-06	-1.03928e-10	-0.0441564
96404384	chr5:96404384:G:A	1.54859e-06	-1.03928e-10	-0.703685
96405475	chr5:96405475:A:T	9.1864e-07	-1.03928e-10	-1.22589
96405776	chr5:96405776:A:G	5.56091e-07	-0.753947	-0.973908
96405787	chr5:96405787:T:A	5.81296e-07	-0.717036	-0.966491
96406097	chr5:96406097:G:A	2.50995e-07	-1.24528	-1.27808
96406328	chr5:96406328:G:T	1.44291e-06	-1.03928e-10	-0.774373
96406609	chr5:96406609:C:A	2.22706e-06	-1.09165	0.751301
96406910	chr5:96406910:A:G	6.54571e-07	-0.284461	-1.28035
96407029	chr5:96407029:T:C	1.04854e-06	-1.03928e-10	-1.09364
96407182	chr5:96407182:T:A	5.9454e-06	-1.03928e-10	0.641585
96407199	chr5:96407199:A:T	1.15996e-06	-1.03928e-10	-0.992644
96407482	chr5:96407482:T:C	2.36403e-06	-1.03928e-10	-0.280663
96407484	chr5:96407484:T:C	2.36282e-06	-1.03928e-10	-0.281176
96407497	chr5:96407497:A:ACT	2.34288e-06	-1.03928e-10	-0.289651
96408004	chr5:96408004:C:T	3.87265e-07	-1.3769	-0.712774
96408084	chr5:96408084:G:A	8.73314e-07	-1.03928e-10	-1.27649
96408418	chr5:96408418:A:G	1.00451e-06	-1.03928e-10	-1.13653
96408611	chr5:96408611:C:G	9.8987e-07	-1.03928e-10	-1.15121
96408737	chr5:96408737:G:T	1.00484e-06	-1.03928e-10	-1.1362
96408981	chr5:96408981:G:A	9.1391e-07	-1.03928e-10	-1.23106
96409039	chr5:96409039:C:T	1.05182e-06	-1.03928e-10	-1.09051
96409891	chr5:96409891:A:G	4.23124e-06	-1.03928e-10	0.301463
96410150	chr5:96410150:A:G	1.08475e-05	-1.03928e-10	1.2429
96410161	chr5:96410161:G:A	1.05806e-06	-1.03928e-10	-1.0846
96410168	chr5:96410168:C:T	8.77643e-07	-1.03928e-10	-1.27155
96410177	chr5:96410177:G:A	8.84476e-07	-1.03928e-10	-1.26379
96410561	chr5:96410561:G:C	1.03973e-06	-1.03928e-10	-1.10207
96410625	chr5:96410625:A:G	1.09301e-06	-1.03928e-10	-1.05209
96410651	chr5:96410651:T:G	6.85759e-07	-0.561521	-0.95674
96411626	chr5:96411626:A:G	9.09459e-07	-1.03928e-10	-1.23594
96411659	chr5:96411659:A:T	3.20772e-07	-1.10547	-1.17259
96411663	chr5:96411663:A:G	1.10964e-06	-1.03928e-10	-1.037
96411896	chr5:96411896:G:A	3.21042e-06	-1.03928e-10	0.0253701
96411955	chr5:96411955:A:G	1.10774e-06	-1.03928e-10	-1.03871
96412216	chr5:96412216:A:G	9.85964e-07	-1.03928e-10	-1.15517
96412224	chr5:96412224:CAAT:C	9.09406e-07	-1.03928e-10	-1.236
96412259	chr5:96412259:TCTC:T	1.44654e-06	-1.18144	0.40958
96412277	chr5:96412277:G:T	9.07153e-07	-1.03928e-10	-1.23848
96413018	chr5:96413018:TCTGGA:T	5.16422e-06	-1.03928e-10	0.500722
96413412	chr5:96413412:G:T	2.20426e-06	-1.03928e-10	-0.350639
96413600	chr5:96413600:G:C	1.09922e-06	-1.03928e-10	-1.04643
96413855	chr5:96413855:C:T	8.70112e-07	-1.03928e-10	-1.28017
96413864	chr5:96413864:A:G	5.24053e-07	-0.90338	-0.883815
96414389	chr5:96414389:GCCAGGAAGGGATAGTGA:G	1.16292e-06	-1.03928e-10	-0.990096
96414530	chr5:96414530:A:C	1.23925e-06	-1.03928e-10	-0.926527
96414544	chr5:96414544:A:G	1.16662e-06	-1.03928e-10	-0.986921
96414692	chr5:96414692:T:C	2.03332e-07	-1.49466	-1.23929
96414913	chr5:96414913:A:G	5.24314e-07	-0.763657	-1.02304
96414953	chr5:96414953:A:G	2.57804e-07	-1.47386	-1.02273
96414963	chr5:96414963:C:T	1.15159e-06	-1.03928e-10	-0.999884
96415104	chr5:96415104:T:A	1.15208e-06	-1.03928e-10	-0.999462
96415530	chr5:96415530:C:T	5.02224e-07	-1.14756	-0.682179
96415534	chr5:96415534:A:T	4.97261e-07	-1.14663	-0.693046
96415570	chr5:96415570:T:G	8.7361e-07	-1.03928e-10	-1.27615
96415829	chr5:96415829:T:A	1.17427e-06	-1.03928e-10	-0.980381
96415845	chr5:96415845:A:G	2.84203e-07	-1.12406	-1.27503
96416081	chr5:96416081:T:C	7.68513e-07	-1.40433	-2.99234e-10
96416194	chr5:96416194:TG:T	1.01258e-06	-1.03928e-10	-1.12853
96416197	chr5:96416197:G:A	1.01258e-06	-1.03928e-10	-1.12853
96416421	chr5:96416421:G:A	1.1561e-06	-1.03928e-10	-0.995983
96416451	chr5:96416451:G:A	1.02479e-06	-1.03928e-10	-1.11655
96416850	chr5:96416850:G:A	1.09137e-06	-1.03928e-10	-1.0536
96416856	chr5:96416856:C:A	5.32152e-07	-0.773609	-0.998248
96416919	chr5:96416919:C:T	9.10671e-07	-1.03928e-10	-1.23461
96416999	chr5:96416999:A:G	1.1343e-06	-1.03928e-10	-1.01502
96417028	chr5:96417028:G:A	2.19638e-06	-1.03928e-10	-0.354221
96417091	chr5:96417091:T:C	1.01457e-05	-1.03928e-10	1.17602
96417096	chr5:96417096:C:T	1.00009e-06	-1.03928e-10	-1.14095
96417161	chr5:96417161:A:G	1.18233e-06	-1.03928e-10	-0.973548
96417490	chr5:96417490:G:A	8.71842e-07	-1.03928e-10	-1.27818
96417976	chr5:96417976:A:C	2.19643e-07	-1.5303	-1.12648
96418051	chr5:96418051:C:T	2.11279e-06	-1.03928e-10	-0.393023
96418101	chr5:96418101:A:G	1.16907e-06	-1.03928e-10	-0.984826
96418268	chr5:96418268:G:A	5.58177e-06	-1.03928e-10	0.578474
96418581	chr5:96418581:A:G	1.07508e-06	-1.03928e-10	-1.06864
96418693	chr5:96418693:T:C	1.1572e-06	-1.03928e-10	-0.995033
96418779	chr5:96418779:C:A	4.08905e-07	-1.22301	-0.812296
96419561	chr5:96419561:A:G	8.73153e-07	-1.03928e-10	-1.27668
96419731	chr5:96419731:C:T	1.1639e-06	-1.03928e-10	-0.989257
96419735	chr5:96419735:A:G	1.16399e-06	-1.03928e-10	-0.989182
96419815	chr5:96419815:T:C	2.0837e-06	-1.03928e-10	-0.406888
96420501	chr5:96420501:G:C	1.17088e-06	-1.03928e-10	-0.983275
96420664	chr5:96420664:T:C	1.14701e-06	-1.03928e-10	-1.00387
96420674	chr5:96420674:A:G	1.21975e-06	-1.03928e-10	-0.942385
96420880	chr5:96420880:A:G	1.24358e-06	-1.03928e-10	-0.923035
96421107	chr5:96421107:C:T	1.16907e-06	-1.03928e-10	-0.984826
96421150	chr5:96421150:G:A	2.65445e-06	-1.03928e-10	-0.164793
96421187	chr5:96421187:C:A	1.14746e-06	-1.03928e-10	-1.00348
96421589	chr5:96421589:A:G	0.000143984	3.82867	-2.99234e-10
96421790	chr5:96421790:G:A	1.16966e-06	-1.03928e-10	-0.984317
96422124	chr5:96422124:T:C	1.12234e-06	-1.03928e-10	-1.02562
96422163	chr5:96422163:CCAGCATTCAATTCT:C	1.21094e-06	-1.03928e-10	-0.949632
96422227	chr5:96422227:A:G	1.22228e-06	-1.03928e-10	-0.940312
96422663	chr5:96422663:T:A	6.73913e-06	-1.03928e-10	0.766898
96422678	chr5:96422678:A:C	1.16943e-06	-1.03928e-10	-0.984512
96422895	chr5:96422895:A:AG	3.27646e-07	-0.985263	-1.27159
96423167	chr5:96423167:G:T	1.14228e-06	-1.03928e-10	-1.008
96423282	chr5:96423282:A:T	2.07793e-06	-1.03928e-10	-0.409659
96423506	chr5:96423506:G:A	1.15457e-06	-1.03928e-10	-0.997305
96423584	chr5:96423584:G:A	3.65901e-06	-1.03928e-10	0.15616
96423659	chr5:96423659:T:C	1.75266e-06	-1.03928e-10	-0.579896
96423719	chr5:96423719:C:T	3.95561e-07	-1.21494	-0.85354
96423808	chr5:96423808:G:A	1.15362e-06	-1.03928e-10	-0.998128
96423884	chr5:96423884:A:G	1.10905e-06	-1.03928e-10	-1.03753
96424062	chr5:96424062:TAGTC:T	2.07031e-06	-1.03928e-10	-0.413335
96424377	chr5:96424377:A:G	8.74567e-07	-1.03928e-10	-1.27506
96424502	chr5:96424502:T:C	9.41677e-07	-1.03928e-10	-1.20113
96424635	chr5:96424635:A:G	1.15039e-06	-1.03928e-10	-1.00093
96424644	chr5:96424644:C:G	3.43291e-07	-1.2387	-0.971514
96424673	chr5:96424673:T:C	1.15404e-06	-1.03928e-10	-0.997761
96424769	chr5:96424769:A:C	1.1578e-06	-1.03928e-10	-0.994513
96425284	chr5:96425284:T:C	2.02109e-07	-1.47419	-1.26579
96425476	chr5:96425476:G:A	1.16044e-06	-1.03928e-10	-0.992232
96425510	chr5:96425510:C:T	1.15459e-06	-1.03928e-10	-0.997285
96425536	chr5:96425536:C:A	9.68421e-07	-1.03928e-10	-1.17312
96425540	chr5:96425540:A:G	1.15362e-06	-1.03928e-10	-0.998128
96425798	chr5:96425798:T:C	1.12575e-06	-1.03928e-10	-1.02258
96426342	chr5:96426342:G:A	4.04205e-07	-1.1957	-0.851161
96426360	chr5:96426360:C:A	8.9445e-07	-1.03928e-10	-1.25258
96426602	chr5:96426602:C:T	1.79028e-06	-1.03928e-10	-0.55866
96426616	chr5:96426616:T:C	1.15642e-06	-1.03928e-10	-0.995703
96426773	chr5:96426773:A:G	3.06967e-07	-1.113	-1.20904
96426806	chr5:96426806:C:T	1.64583e-05	-1.03928e-10	1.6598
96427038	chr5:96427038:C:A	8.70038e-07	-1.03928e-10	-1.28025
96427134	chr5:96427134:G:A	1.17706e-06	-1.03928e-10	-0.978012
96427164	chr5:96427164:G:T	6.89496e-07	-1.51283	-2.99234e-10
96427220	chr5:96427220:G:A	1.21147e-06	-1.03928e-10	-0.9492
96427245	chr5:96427245:T:C	1.17302e-06	-1.03928e-10	-0.981451
96427381	chr5:96427381:T:C	8.7356e-07	-1.03928e-10	-1.27621
96427382	chr5:96427382:G:C	1.20145e-06	-1.03928e-10	-0.957501
96427388	chr5:96427388:T:C	1.36017e-06	-1.03928e-10	-0.833419
96427552	chr5:96427552:G:T	4.67832e-07	-0.892443	-1.00823
96427564	chr5:96427564:A:T	1.17829e-06	-1.03928e-10	-0.976967
96427656	chr5:96427656:C:T	1.16939e-06	-1.03928e-10	-0.984549
96427880	chr5:96427880:T:C	1.5487e-06	-0.703617	-2.99234e-10
96427952	chr5:96427952:C:T	1.14521e-06	-1.03928e-10	-1.00544
96428074	chr5:96428074:T:C	1.16825e-06	-1.03928e-10	-0.985521
96428116	chr5:96428116:T:C	1.17535e-06	-1.03928e-10	-0.97947
96428139	chr5:96428139:T:G	1.22209e-06	-1.03928e-10	-0.940469
96428335	chr5:96428335:T:G	1.18237e-06	-1.03928e-10	-0.973511
96428882	chr5:96428882:C:T	9.69839e-07	-1.03928e-10	-1.17166
96428980	chr5:96428980:A:G	6.05269e-06	-1.03928e-10	0.659471
96429101	chr5:96429101:G:T	1.14737e-06	-1.03928e-10	-1.00356
96429175	chr5:96429175:C:T	1.13747e-06	-1.03928e-10	-1.01222
96429524	chr5:96429524:T:C	1.02249e-06	-1.03928e-10	-1.11879
96429622	chr5:96429622:A:G	4.32737e-07	-1.09631	-0.882348
96429662	chr5:96429662:T:G	1.60782e-06	-1.03928e-10	-0.666156
96429668	chr5:96429668:C:T	6.77627e-07	-1.53019	-2.99234e-10
96429709	chr5:96429709:C:T	2.30362e-07	-1.39035	-1.21878
96429919	chr5:96429919:A:G	1.18974e-06	-1.03928e-10	-0.967301
96430215	chr5:96430215:G:A	9.02716e-07	-1.03928e-10	-1.24338
96430387	chr5:96430387:C:T	5.10629e-06	-1.03928e-10	0.48944
96430422	chr5:96430422:C:G	1.02862e-06	-1.03928e-10	-1.11282
96430661	chr5:96430661:A:G	9.15864e-07	-1.03928e-10	-1.22892
96431000	chr5:96431000:A:G	4.20538e-06	-1.03928e-10	0.295332
96431004	chr5:96431004:A:T	1.83331e-06	-1.03928e-10	-0.534909
96431119	chr5:96431119:T:C	3.03071e-06	-1.03928e-10	-0.032234
96431234	chr5:96431234:A:G	5.77002e-06	0.611643	-2.99234e-10
96431842	chr5:96431842:C:T	7.21953e-07	-1.46683	-2.99234e-10
96431999	chr5:96431999:C:T	3.31085e-07	-1.24686	-0.99955
96432216	chr5:96432216:T:C	3.08316e-07	-1.07302	-1.24464
96432826	chr5:96432826:G:A	1.92532e-06	-0.485942	-2.99234e-10
96433143	chr5:96433143:A:G	2.77813e-07	-1.50535	-0.916486
96433269	chr5:96433269:C:A	8.70346e-07	-1.03928e-10	-1.2799
96433790	chr5:96433790:C:T	1.23094e-06	-1.03928e-10	-0.933255
96434603	chr5:96434603:G:C	1.10747e-06	-1.03896	-2.99234e-10
96434633	chr5:96434633:TG:T	1.6196e-06	-1.03928e-10	-0.658854
96434717	chr5:96434717:A:G	6.74973e-07	-1.53411	-2.99234e-10
96435023	chr5:96435023:A:C	2.12986e-07	-1.51095	-1.17661
96435158	chr5:96435158:C:T	2.86781e-07	-1.17621	-1.21386
96435591	chr5:96435591:G:A	4.21641e-07	-1.17807	-0.826565
96435931	chr5:96435931:C:T	1.34204e-06	-1.03928e-10	-0.84684
96436452	chr5:96436452:TAA:T	2.86191e-07	-1.1366	-1.25553
96436767	chr5:96436767:T:C	2.42063e-07	-1.44092	-1.11867
96436896	chr5:96436896:T:C	1.73214e-06	-1.03928e-10	-0.591672
96436942	chr5:96436942:A:G	3.27363e-06	-1.03928e-10	0.0448675
96437013	chr5:96437013:G:T	6.75147e-07	-1.53386	-2.99234e-10
96437783	chr5:96437783:T:C	1.18746e-06	-0.969215	-2.99234e-10
96437927	chr5:96437927:C:G	1.9731e-07	-1.52344	-1.24057
96438019	chr5:96438019:A:G	1.95171e-06	-1.03928e-10	-0.472326
96438238	chr5:96438238:G:T	1.99292e-07	-1.47634	-1.27768
96438301	chr5:96438301:T:A	2.13711e-07	-1.49256	-1.1916
96438464	chr5:96438464:T:C	1.92243e-06	-1.03928e-10	-0.48744
96438676	chr5:96438676:A:G	2.44788e-07	-1.33064	-1.21776
96438785	chr5:96438785:T:C	1.194e-06	-1.03928e-10	-0.963725
96439105	chr5:96439105:G:T	2.17855e-07	-1.51307	-1.15189
96439257	chr5:96439257:C:A	7.05013e-07	-1.49057	-2.99234e-10
96439301	chr5:96439301:A:G	3.11645e-07	-1.37443	-0.932493
96439309	chr5:96439309:G:A	8.65058e-07	-1.28599	-2.99234e-10
96439336	chr5:96439336:A:G	3.7783e-06	-1.03928e-10	0.188241
96439373	chr5:96439373:A:G	3.46734e-07	-0.952749	-1.24748
96439452	chr5:96439452:C:G	8.75025e-07	-1.27454	-2.99234e-10
96439758	chr5:96439758:C:G	5.84223e-06	-1.03928e-10	0.62408
96439807	chr5:96439807:G:A	6.75901e-07	-1.53274	-2.99234e-10
96440401	chr5:96440401:C:A	2.95086e-07	-1.08123	-1.28029
96440402	chr5:96440402:T:C	2.24684e-06	-1.03928e-10	-0.331505
96440932	chr5:96440932:C:T	5.08598e-06	-1.03928e-10	0.485455
96441461	chr5:96441461:C:T	1.42214e-05	1.51371	-2.99234e-10
96441489	chr5:96441489:G:T	5.2924e-07	-1.52784	-0.249504
96441499	chr5:96441499:C:G	5.49136e-07	-1.53177	-0.208668
96441663	chr5:96441663:G:A	4.14196e-07	-1.53123	-0.491215
96442532	chr5:96442532:G:A	0.000166588	-1.03928e-10	3.97449
96442620	chr5:96442620:C:T	7.69558e-06	-0.27026	1.16987
96442670	chr5:96442670:C:G	8.76564e-07	-1.03928e-10	-1.27278
96442906	chr5:96442906:G:A	2.79234e-07	-1.22355	-1.19318
96442926	chr5:96442926:T:C	1.28564e-06	-1.03928e-10	-0.889773
96443005	chr5:96443005:G:A	2.06759e-07	-1.4369	-1.28034
96443036	chr5:96443036:A:G	2.97833e-07	-1.18131	-1.17095
96443149	chr5:96443149:A:G	1.75602e-06	-1.03928e-10	-0.577982
96443610	chr5:96443610:C:T	1.14966e-06	-1.03928e-10	-1.00157
96444752	chr5:96444752:TA:T	1.11812e-06	-1.03928e-10	-1.02938
96444849	chr5:96444849:T:C	1.394e-06	-1.03928e-10	-0.808855
96445457	chr5:96445457:C:T	2.43318e-06	1.01605	-1.26788
96445468	chr5:96445468:A:C	2.26005e-06	0.947548	-1.27319
96445636	chr5:96445636:C:T	3.32536e-07	-1.40332	-0.838717
96445932	chr5:96445932:C:T	2.20026e-07	-1.51066	-1.14439
96446012	chr5:96446012:T:C	3.31722e-07	-1.41834	-0.826152
96446077	chr5:96446077:C:T	4.08959e-07	-1.53395	-0.501221
96446371	chr5:96446371:T:C	2.86215e-07	-1.49832	-0.893727
96446586	chr5:96446586:G:A	1.94631e-07	-1.53188	-1.2458
96446647	chr5:96446647:A:G	1.93037e-07	-1.5214	-1.26451
96446870	chr5:96446870:C:T	2.84743e-07	-1.5075	-0.889701
96446932	chr5:96446932:C:T	2.79844e-06	-1.03928e-10	-0.111971
96446935	chr5:96446935:T:C	2.36734e-07	-1.33154	-1.25031
96446974	chr5:96446974:A:G	9.73961e-07	-1.03928e-10	-1.16742
96447497	chr5:96447497:C:T	6.92527e-07	-1.50844	-2.99234e-10
96447533	chr5:96447533:T:C	6.96891e-07	-1.50216	-2.99234e-10
96448223	chr5:96448223:A:C	1.90306e-06	-1.03928e-10	-0.49757
96448482	chr5:96448482:A:G	6.93644e-07	-1.50683	-2.99234e-10
96448751	chr5:96448751:A:G	9.39902e-07	-1.52278	0.319766
96448759	chr5:96448759:C:G	9.05805e-07	-1.03928e-10	-1.23996
96449110	chr5:96449110:T:A	1.22627e-05	-1.03928e-10	1.36553
96449142	chr5:96449142:GC:G	2.1925e-06	-1.03928e-10	-0.355988
96449379	chr5:96449379:G:A	1.09573e-05	-1.03928e-10	1.25297
96449409	chr5:96449409:A:G	1.26936e-05	-1.03928e-10	1.40007
96449773	chr5:96449773:GCCT:G	2.03357e-07	-1.46308	-1.27075
96450166	chr5:96450166:A:G	1.14347e-06	-1.03928e-10	-1.00696
96450173	chr5:96450173:G:A	9.5036e-06	-1.03928e-10	1.11064
96450336	chr5:96450336:C:T	1.00523e-05	-1.03928e-10	1.16677
96450694	chr5:96450694:C:T	1.11216e-06	-1.03928e-10	-1.03473
96450867	chr5:96450867:A:G	1.08537e-06	-1.03928e-10	-1.05911
96450991	chr5:96450991:G:C	9.51359e-06	-1.03928e-10	1.11169
96451115	chr5:96451115:CTGT:C	1.51893e-06	-1.03928e-10	-0.723029
96451189	chr5:96451189:A:C	1.90075e-07	-1.53396	-1.26741
96451945	chr5:96451945:T:C	1.07631e-06	-1.30963	0.24214
96451970	chr5:96451970:T:G	1.72212e-06	-1.47099	0.873521
96452113	chr5:96452113:C:T	5.00371e-07	-1.53416	-0.299273
96452306	chr5:96452306:C:A	2.87794e-07	-1.24866	-1.13788
96452323	chr5:96452323:G:A	2.93932e-07	-1.08553	-1.27991
96452548	chr5:96452548:G:A	6.77081e-07	-1.531	-2.99234e-10
96453089	chr5:96453089:T:G	9.56097e-07	-1.18593	-2.99234e-10
96453106	chr5:96453106:A:G	4.5851e-06	-1.4251	1.80688
96453194	chr5:96453194:C:T	1.48002e-06	-1.03928e-10	-0.748979
96453342	chr5:96453342:G:A	5.19597e-06	-1.03928e-10	0.506851
96453553	chr5:96453553:T:A	5.02477e-06	-1.03928e-10	0.473347
96453865	chr5:96453865:A:T	7.04382e-06	-1.03928e-10	0.811118
96454114	chr5:96454114:A:G	3.82653e-07	-1.50392	-0.59774
96454183	chr5:96454183:C:T	3.48022e-07	-0.994547	-1.20197
96454541	chr5:96454541:A:T	8.74198e-07	-1.03928e-10	-1.27548
96455202	chr5:96455202:C:T	8.65003e-06	-1.03928e-10	1.01653
96455721	chr5:96455721:A:G	4.80103e-06	-1.03928e-10	0.427799
96455842	chr5:96455842:G:C	4.08126e-07	-1.41589	-0.621324
96455944	chr5:96455944:A:C	1.09498e-06	-1.03928e-10	-1.0503
96455988	chr5:96455988:G:A	1.39647e-06	-1.49334	0.686254
96456094	chr5:96456094:T:C	6.8655e-06	-1.03928e-10	0.785477
96456419	chr5:96456419:T:A	6.97262e-07	-1.53102	0.0293927
96456547	chr5:96456547:A:T	1.35333e-06	-1.49106	0.652594
96456906	chr5:96456906:T:C	1.35607e-06	-1.03928e-10	-0.836445
96457038	chr5:96457038:T:C	1.54742e-06	-1.03928e-10	-0.704442
96457075	chr5:96457075:G:A	4.59e-07	-1.03975	-0.879988
96457137	chr5:96457137:T:C	6.91869e-07	-1.52862	0.0192292
96457298	chr5:96457298:A:G	7.08194e-07	-1.48607	-2.99234e-10
96458024	chr5:96458024:T:C	4.43838e-06	-1.03928e-10	0.349257
96458077	chr5:96458077:A:G	5.4892e-07	-1.47993	-0.2609
96458115	chr5:96458115:G:A	4.05088e-06	-1.03928e-10	0.257901
96458718	chr5:96458718:A:T	3.0512e-07	-1.07295	-1.25513
96458898	chr5:96458898:G:A	2.67481e-07	-1.51972	-0.940018
96459069	chr5:96459069:G:A	1.06428e-06	-1.03928e-10	-1.07874
96459528	chr5:96459528:G:A	1.20604e-06	-1.03928e-10	-0.953692
96459569	chr5:96459569:G:A	9.6117e-07	-1.03928e-10	-1.18064
96459657	chr5:96459657:A:G	8.8402e-07	-1.03928e-10	-1.26431
96459727	chr5:96459727:C:T	1.07631e-06	-1.03928e-10	-1.06749
96459855	chr5:96459855:G:A	2.17592e-07	-1.3918	-1.27437
96459996	chr5:96459996:G:A	6.74943e-07	-1.53416	-2.99234e-10
96460249	chr5:96460249:G:T	2.66138e-07	-1.18872	-1.27605
96460354	chr5:96460354:A:G	1.52971e-06	-1.03928e-10	-0.715955
96460480	chr5:96460480:C:A	2.02611e-07	-1.52933	-1.20816
96460481	chr5:96460481:A:T	9.76922e-07	-1.03928e-10	-1.16438
96460504	chr5:96460504:C:G	3.02681e-06	-1.03928e-10	-0.0335227
96460579	chr5:96460579:A:T	5.99631e-06	-1.03928e-10	0.650111
96460944	chr5:96460944:T:TGC	7.31406e-07	-1.53428	0.0804607
96461047	chr5:96461047:C:T	2.34755e-07	-1.40715	-1.1831
96461276	chr5:96461276:G:A	1.19041e-06	-1.03928e-10	-0.966731
96461406	chr5:96461406:A:G	8.71516e-07	-1.03928e-10	-1.27855
96461459	chr5:96461459:T:G	3.21015e-07	-1.184	-1.0933
96461851	chr5:96461851:A:G	3.74377e-07	-1.09452	-1.02901
96461986	chr5:96461986:C:T	1.21519e-06	-1.03928e-10	-0.946133
96462042	chr5:96462042:A:G	2.64141e-07	-1.28196	-1.19034
96462050	chr5:96462050:A:G	3.58643e-07	-1.06155	-1.10491
96462160	chr5:96462160:T:C	2.02416e-06	-1.03928e-10	-0.435877
96462216	chr5:96462216:T:C	2.21394e-06	-1.03928e-10	-0.346258
96462252	chr5:96462252:A:G	2.4702e-07	-1.28961	-1.24971
96462374	chr5:96462374:G:A	5.82997e-07	-1.53403	-0.146576
96462386	chr5:96462386:C:T	1.22396e-06	-1.03928e-10	-0.938941
96462503	chr5:96462503:T:C	1.28965e-06	-1.03928e-10	-0.886659
96462532	chr5:96462532:G:A	4.21366e-06	-1.03928e-10	0.297299
96462890	chr5:96462890:C:A	4.66533e-06	-1.03928e-10	0.399127
96462930	chr5:96462930:G:A	1.99168e-06	-1.03928e-10	-0.452052
96463352	chr5:96463352:G:C	2.09257e-07	-1.53322	-1.17201
96463474	chr5:96463474:T:A	2.12652e-06	-1.03928e-10	-0.386545
96463740	chr5:96463740:AC:A	6.34355e-06	0.706407	-2.99234e-10
96463900	chr5:96463900:C:T	4.27001e-07	-1.46532	-0.526679
96463997	chr5:96463997:A:T	7.09303e-07	-1.32114	-0.16336
96464023	chr5:96464023:G:A	1.94347e-06	-1.03928e-10	-0.476558
96464729	chr5:96464729:T:C	1.30406e-06	-1.03928e-10	-0.875549
96464863	chr5:96464863:T:A	1.28501e-06	-1.03928e-10	-0.890265
96464921	chr5:96464921:G:T	1.2862e-06	-1.03928e-10	-0.889343
96465117	chr5:96465117:G:A	1.05908e-06	-1.08363	-2.99234e-10
96465163	chr5:96465163:A:G	1.54804e-06	-1.03928e-10	-0.704041
96465883	chr5:96465883:G:A	5.5396e-06	-1.03928e-10	0.570889
96466219	chr5:96466219:T:C	9.88838e-07	-1.03928e-10	-1.15226
96466263	chr5:96466263:T:C	2.39991e-07	-1.36117	-1.20702
96466561	chr5:96466561:G:A	3.33806e-07	-1.52397	-0.714253
96466871	chr5:96466871:C:G	2.56926e-06	-1.03928e-10	-0.197416
96467022	chr5:96467022:G:A	2.72344e-06	-0.139136	-2.99234e-10
96467242	chr5:96467242:T:C	2.91923e-07	-1.51491	-0.857385
96467267	chr5:96467267:CTA:C	6.90893e-06	0.791783	-2.99234e-10
96467383	chr5:96467383:T:A	2.58513e-07	-1.48404	-1.00981
96467405	chr5:96467405:T:C	4.21325e-07	-0.849251	-1.15613
96467430	chr5:96467430:C:T	9.96826e-07	-1.01906	-0.125153
96467747	chr5:96467747:A:G	4.76372e-07	-1.51087	-0.371721
96467766	chr5:96467766:C:T	2.48229e-07	-1.281	-1.25344
96467912	chr5:96467912:C:A	2.93506e-07	-1.49894	-0.867948
96467914	chr5:96467914:A:G	3.31897e-07	-1.05222	-1.19174
96467939	chr5:96467939:G:A	5.9393e-06	-1.03928e-10	0.64056
96467989	chr5:96467989:G:A	5.53088e-06	-1.03928e-10	0.569314
96468012	chr5:96468012:G:A	4.47661e-06	-1.03928e-10	0.357834
96468025	chr5:96468025:A:G	2.69498e-07	-1.52731	-0.92492
96468027	chr5:96468027:A:G	1.02529e-06	-1.03928e-10	-1.11606
96468075	chr5:96468075:A:G	1.18448e-06	-1.03928e-10	-0.971727
96468142	chr5:96468142:G:A	2.16257e-07	-1.42232	-1.25
96468719	chr5:96468719:G:A	8.86299e-07	-1.03928e-10	-1.26173
96469100	chr5:96469100:A:C	4.05024e-07	-1.41666	-0.628178
96469135	chr5:96469135:G:A	3.08213e-07	-1.13031	-1.18769
96469381	chr5:96469381:A:C	2.1379e-07	-1.49829	-1.1855
96469945	chr5:96469945:G:A	4.7476e-07	-0.839827	-1.04615
96470050	chr5:96470050:T:C	2.40735e-07	-1.52193	-1.04316
96470521	chr5:96470521:G:A	6.98206e-07	-1.50027	-2.99234e-10
96471275	chr5:96471275:T:C	2.02939e-07	-1.49878	-1.2371
96471684	chr5:96471684:A:C	2.31871e-06	-1.03928e-10	-0.300023
96471983	chr5:96471983:C:A	3.31561e-07	-0.968495	-1.27648
96472027	chr5:96472027:A:G	8.28748e-07	-1.53293	0.20406
96472108	chr5:96472108:A:G	5.21658e-07	-1.47106	-0.320713
96472290	chr5:96472290:C:T	1.18319e-06	-1.53202	0.559204
96472364	chr5:96472364:G:A	1.19675e-06	-1.5283	0.566884
96472470	chr5:96472470:T:C	2.6856e-07	-1.42699	-1.02872
96472471	chr5:96472471:G:A	2.3286e-07	-1.32032	-1.27803
96472755	chr5:96472755:A:C	4.33596e-06	-1.03928e-10	0.32591
96473090	chr5:96473090:C:T	1.49171e-06	-1.03928e-10	-0.741111
96473535	chr5:96473535:A:C	3.11026e-07	-1.18056	-1.12835
96473624	chr5:96473624:C:T	3.32936e-07	-1.53305	-0.707788
96474121	chr5:96474121:T:C	4.65403e-07	-1.21628	-0.689602
96474237	chr5:96474237:G:A	2.27135e-07	-1.34716	-1.27608
96474503	chr5:96474503:A:G	1.64962e-06	-1.03928e-10	-0.64049
96474606	chr5:96474606:G:A	9.36412e-07	-1.03928e-10	-1.20673
96474787	chr5:96474787:A:G	6.76318e-07	-1.53212	-2.99234e-10
96475206	chr5:96475206:A:C	1.10875e-06	-1.03928e-10	-1.0378
96475456	chr5:96475456:C:T	2.09111e-06	-1.03928e-10	-0.403337
96475543	chr5:96475543:G:A	1.13604e-06	-1.01348	-2.99234e-10
96475615	chr5:96475615:A:G	2.52866e-06	-1.03928e-10	-0.213341
96475910	chr5:96475910:G:A	5.6593e-07	-0.499661	-1.21066
96476150	chr5:96476150:T:C	3.88044e-07	-1.14781	-0.939857
96476584	chr5:96476584:G:A	2.41581e-07	-1.5217	-1.03988
96476814	chr5:96476814:C:T	6.74897e-07	-1.53423	-2.99234e-10
96477291	chr5:96477291:T:A	3.43077e-07	-1.12732	-1.08351
96477304	chr5:96477304:G:A	7.75225e-07	-1.39563	-2.99234e-10
96477350	chr5:96477350:CAT:C	2.32531e-07	-1.50704	-1.09272
96477573	chr5:96477573:C:T	2.4366e-07	-1.53306	-1.01995
96477589	chr5:96477589:T:C	3.96755e-07	-1.51908	-0.546389
96478133	chr5:96478133:G:A	1.09567e-06	-1.03928e-10	-1.04967
96478142	chr5:96478142:C:T	3.02498e-07	-1.19503	-1.14168
96478366	chr5:96478366:A:G	1.20755e-06	-0.95244	-2.99234e-10
96478629	chr5:96478629:C:A	4.63428e-07	-1.45318	-0.456956
96478742	chr5:96478742:G:A	1.87803e-07	-1.53428	-1.27911
96478785	chr5:96478785:C:A	3.12877e-07	-1.18618	-1.1168
96478995	chr5:96478995:G:A	2.03915e-07	-1.46212	-1.26896
96479244	chr5:96479244:A:G	3.75347e-07	-1.4404	-0.680532
96479430	chr5:96479430:C:G	1.3892e-06	-1.03928e-10	-0.812303
96479452	chr5:96479452:TA:T	2.03421e-07	-1.48629	-1.24722
96479693	chr5:96479693:C:T	5.3734e-07	-1.49511	-0.267046
96479740	chr5:96479740:AC:A	8.70778e-07	-1.03928e-10	-1.2794
96479742	chr5:96479742:C:A	8.70793e-07	-1.03928e-10	-1.27938
96480107	chr5:96480107:C:T	1.92339e-07	-1.51635	-1.27318
96480416	chr5:96480416:T:A	2.52527e-07	-1.44308	-1.07419
96481228	chr5:96481228:C:G	1.91568e-07	-1.51319	-1.28036
96481728	chr5:96481728:T:C	2.8783e-07	-1.53426	-0.852158
96481800	chr5:96481800:C:T	2.0699e-07	-1.44064	-1.27548
96481829	chr5:96481829:G:A	4.52463e-07	-1.47322	-0.460864
96482004	chr5:96482004:A:G	6.86231e-07	-1.51757	-2.99234e-10
96482141	chr5:96482141:T:G	9.0069e-07	-1.03928e-10	-1.24563
96482280	chr5:96482280:C:T	2.9426e-06	-1.03928e-10	-0.0617377
96482707	chr5:96482707:G:A	4.50629e-07	-1.4644	-0.473745
96482845	chr5:96482845:G:A	7.31693e-07	-1.53389	0.0804662
96482964	chr5:96482964:A:G	4.57125e-07	-1.43636	-0.487467
96482968	chr5:96482968:C:G	1.32133e-06	-1.03928e-10	-0.862395
96483002	chr5:96483002:G:A	2.9534e-06	-1.03928e-10	-0.0580734
96483137	chr5:96483137:C:T	4.26584e-07	-1.44712	-0.545857
96483198	chr5:96483198:C:T	3.46437e-07	-1.45656	-0.744525
96483428	chr5:96483428:C:T	4.27728e-07	-1.43901	-0.551287
96483642	chr5:96483642:A:G	5.13621e-07	-1.43735	-0.369955
96483839	chr5:96483839:A:C	9.4904e-07	-1.03928e-10	-1.19334
96484579	chr5:96484579:T:A	1.20884e-05	-1.03928e-10	1.35122
96484582	chr5:96484582:G:T	1.26377e-05	-1.03928e-10	1.39566
96484592	chr5:96484592:T:C	4.54034e-07	-1.39926	-0.531352
96485334	chr5:96485334:A:G	3.80852e-07	-1.45343	-0.65295
96485598	chr5:96485598:C:G	6.45509e-07	-1.10748	-0.471272
96485613	chr5:96485613:G:A	1.787e-06	-1.03928e-10	-0.560496
96485733	chr5:96485733:T:C	5.59942e-07	-1.48679	-0.234165
96485828	chr5:96485828:A:G	2.44151e-07	-1.41994	-1.13107
96486008	chr5:96486008:C:T	7.35151e-05	-1.03928e-10	3.15646
96486233	chr5:96486233:A:C	1.03653e-06	-1.03928e-10	-1.10515
96486470	chr5:96486470:T:G	9.82111e-07	-1.03928e-10	-1.15908
96486702	chr5:96486702:T:G	2.66758e-07	-1.41802	-1.04443
96486886	chr5:96486886:T:C	2.63781e-07	-1.51227	-0.961401
96486918	chr5:96486918:A:G	1.349e-06	-1.03928e-10	-0.841666
96487028	chr5:96487028:C:T	2.32928e-07	-1.51655	-1.08151
96487247	chr5:96487247:G:A	2.2299e-06	-1.03928e-10	-0.339076
96487397	chr5:96487397:G:A	1.16094e-06	-1.03928e-10	-0.991806
96487604	chr5:96487604:A:G	9.3577e-07	-1.20742	-2.99234e-10
96487838	chr5:96487838:G:A	6.94467e-07	-1.50564	-2.99234e-10
96488305	chr5:96488305:C:T	1.01415e-06	-0.932537	-0.194442
96488647	chr5:96488647:T:G	5.28777e-07	-1.47005	-0.308168
96488759	chr5:96488759:C:T	8.2831e-07	-1.3294	-2.99234e-10
96488963	chr5:96488963:A:G	2.94481e-07	-1.51063	-0.852941
96489053	chr5:96489053:G:C	1.31513e-06	-1.03928e-10	-0.867096
96489423	chr5:96489423:G:GA	3.20915e-06	-0.88565	0.910625
96489685	chr5:96489685:A:G	2.08704e-06	-1.43751	1.03222
96489701	chr5:96489701:T:C	9.96354e-07	-1.03928e-10	-1.14468
96489740	chr5:96489740:A:G	2.61751e-07	-1.50504	-0.97635
96490045	chr5:96490045:T:A	2.25893e-06	-1.4007	1.07455
96490651	chr5:96490651:A:T	9.63957e-07	-1.03928e-10	-1.17774
96490652	chr5:96490652:T:A	1.46084e-06	-1.03928e-10	-0.762022
96491078	chr5:96491078:G:T	2.64361e-07	-1.48035	-0.991127
96491212	chr5:96491212:A:G	3.68121e-07	-0.900559	-1.23982
96491252	chr5:96491252:G:A	9.25272e-07	-1.03928e-10	-1.2187
96491383	chr5:96491383:C:T	8.50607e-07	-1.14996	-0.152879
96491795	chr5:96491795:G:A	3.23861e-07	-0.999579	-1.26889
96492041	chr5:96492041:G:A	1.53689e-06	-1.03928e-10	-0.711272
96492132	chr5:96492132:A:G	2.31997e-06	-1.03928e-10	-0.299476
96492140	chr5:96492140:A:C	9.53739e-07	-1.03928e-10	-1.1884
96492472	chr5:96492472:G:A	3.34629e-07	-0.964944	-1.27082
96492970	chr5:96492970:A:G	1.33887e-06	-1.03928e-10	-0.849209
96493003	chr5:96493003:A:G	6.75262e-07	-1.53369	-2.99234e-10
96493150	chr5:96493150:A:G	2.48439e-06	-1.03928e-10	-0.231004
96493323	chr5:96493323:C:G	5.08351e-07	-0.564746	-1.25287
96493860	chr5:96493860:C:T	1.22557e-06	-1.03928e-10	-0.93763
96493881	chr5:96493881:A:G	8.79527e-07	-1.03928e-10	-1.2694
96494339	chr5:96494339:A:G	9.02209e-07	-1.03928e-10	-1.24394
96494423	chr5:96494423:G:T	2.10366e-07	-1.42062	-1.27932
96494928	chr5:96494928:T:C	8.90612e-07	-1.03928e-10	-1.25688
96494979	chr5:96494979:G:A	9.42515e-07	-1.03928e-10	-1.20024
96495001	chr5:96495001:T:C	3.22004e-05	-1.03928e-10	2.33095
96495489	chr5:96495489:G:A	2.25984e-07	-1.51304	-1.11528
96495852	chr5:96495852:T:A	8.70143e-07	-1.03928e-10	-1.28013
96496124	chr5:96496124:G:A	1.21254e-06	-1.03928e-10	-0.948311
96497268	chr5:96497268:C:T	1.00325e-06	-1.03928e-10	-1.13778
96497320	chr5:96497320:T:C	2.20707e-05	-1.03928e-10	1.95322
96497416	chr5:96497416:G:T	3.14399e-05	-1.03928e-10	2.30705
96497452	chr5:96497452:G:T	1.40228e-06	-1.03928e-10	-0.802936
96497456	chr5:96497456:A:G	1.40588e-06	-1.03928e-10	-0.800371
96497539	chr5:96497539:T:G	4.65059e-06	-1.03928e-10	0.395963
96497546	chr5:96497546:T:C	1.45649e-06	-1.03928e-10	-0.765
96497706	chr5:96497706:C:T	1.361e-06	-1.03928e-10	-0.83281
96497734	chr5:96497734:T:G	1.89598e-06	-1.03928e-10	-0.501296
96497800	chr5:96497800:C:A	8.83419e-07	-1.03928e-10	-1.26499
96497969	chr5:96497969:T:G	3.13313e-07	-1.3231	-0.97848
96497980	chr5:96497980:T:C	2.90381e-07	-1.10976	-1.26783
96498321	chr5:96498321:C:A	8.7524e-07	-1.03928e-10	-1.27429
96498608	chr5:96498608:T:C	1.00891e-06	-1.03928e-10	-1.13216
96498609	chr5:96498609:G:A	5.26256e-07	-1.51914	-0.263863
96498920	chr5:96498920:C:A	4.23792e-07	-0.779511	-1.22003
96499145	chr5:96499145:G:C	2.28445e-05	-1.03928e-10	1.98768
96499342	chr5:96499342:C:T	2.80686e-07	-1.49492	-0.916628
96499367	chr5:96499367:A:G	9.01608e-07	-1.03928e-10	-1.24461
96499374	chr5:96499374:C:T	8.71507e-07	-1.03928e-10	-1.27856
96499463	chr5:96499463:A:G	7.67429e-07	-1.46409	0.0583495
96499605	chr5:96499605:C:T	1.25953e-06	-1.03928e-10	-0.910295
96499620	chr5:96499620:T:C	5.73786e-07	-1.11773	-0.578805
96499627	chr5:96499627:C:T	8.69934e-07	-1.03928e-10	-1.28037
96499716	chr5:96499716:A:G	8.701e-07	-1.03928e-10	-1.28018
96500085	chr5:96500085:C:T	1.40792e-06	-1.03928e-10	-0.798919
96500162	chr5:96500162:C:T	2.34005e-06	-0.29086	-2.99234e-10
96500294	chr5:96500294:A:C	2.75197e-06	-1.01421	0.885498
96500902	chr5:96500902:G:A	1.61886e-06	-1.03928e-10	-0.65931
96501135	chr5:96501135:A:C	1.13802e-06	-1.03928e-10	-1.01174
96501201	chr5:96501201:C:A	1.10147e-06	-1.03928e-10	-1.04439
96501373	chr5:96501373:C:T	1.35155e-06	-1.03928e-10	-0.839784
96501629	chr5:96501629:A:G	3.68938e-07	-0.870972	-1.26719
96501737	chr5:96501737:C:G	4.01211e-05	-1.03928e-10	2.55087
96501787	chr5:96501787:C:A	1.30609e-06	-1.03928e-10	-0.873995
96501803	chr5:96501803:A:G	1.1328e-06	-1.03928e-10	-1.01634
96501968	chr5:96501968:C:A	2.51585e-07	-1.34681	-1.1742
96502128	chr5:96502128:G:A	1.63508e-06	-0.649337	-2.99234e-10
96502324	chr5:96502324:ATAT:A	2.23497e-06	-1.03928e-10	-0.336806
96502889	chr5:96502889:T:A	2.72732e-07	-1.27501	-1.16529
96503190	chr5:96503190:T:C	1.68849e-06	-1.03928e-10	-0.617197
96503233	chr5:96503233:T:G	9.72723e-07	-1.03928e-10	-1.16869
96503403	chr5:96503403:C:G	8.84162e-07	-1.03928e-10	-1.26415
96503447	chr5:96503447:A:T	8.74178e-07	-1.03928e-10	-1.2755
96503493	chr5:96503493:G:A	2.85166e-07	-1.24552	-1.15019
96503566	chr5:96503566:C:T	7.59489e-07	-1.49817	0.0820276
96503617	chr5:96503617:A:G	8.70499e-07	-1.03928e-10	-1.27972
96503811	chr5:96503811:T:C	6.34351e-06	-1.03928e-10	0.706399
96504645	chr5:96504645:A:G	2.83092e-06	-1.03928e-10	-0.100431
96505347	chr5:96505347:G:A	6.24675e-06	-1.03928e-10	0.69103
96505371	chr5:96505371:TCAGGAGGCTGATG:T	9.10425e-07	-1.03928e-10	-1.23488
96505412	chr5:96505412:G:A	9.15641e-07	-1.03928e-10	-1.22916
96505429	chr5:96505429:G:A	2.02794e-06	-1.03928e-10	-0.434012
96505484	chr5:96505484:A:T	1.1969e-06	-1.03928e-10	-0.961297
96505735	chr5:96505735:G:GT	9.12227e-06	-1.03928e-10	1.06969
96505783	chr5:96505783:C:T	8.70033e-07	-1.03928e-10	-1.28026
96505784	chr5:96505784:G:A	1.23181e-06	-1.03928e-10	-0.932551
96505979	chr5:96505979:A:G	1.57878e-06	-1.03928e-10	-0.684379
96506020	chr5:96506020:A:G	1.57878e-06	-1.03928e-10	-0.684379
96506153	chr5:96506153:G:A	8.70059e-07	-1.03928e-10	-1.28023
96506318	chr5:96506318:T:TGTTTTA	2.17933e-07	-1.46486	-1.19974
96506447	chr5:96506447:A:C	1.92146e-06	-1.03928e-10	-0.487945
96506506	chr5:96506506:T:C	1.32064e-06	-1.03928e-10	-0.862919
96506670	chr5:96506670:TC:T	1.13982e-06	-1.03928e-10	-1.01016
96506708	chr5:96506708:C:T	3.52211e-07	-0.915194	-1.26936
96506783	chr5:96506783:G:A	1.38564e-06	-0.814871	-2.99234e-10
96506987	chr5:96506987:G:T	4.88178e-06	-1.03928e-10	0.444479
96507088	chr5:96507088:G:A	1.20439e-06	-1.41626	0.461193
96507245	chr5:96507245:G:A	1.99489e-06	-0.783463	0.333018
96507252	chr5:96507252:A:G	1.01504e-06	-1.03928e-10	-1.1261
96507283	chr5:96507283:C:A	2.89748e-06	0.133377	-0.210566
96507951	chr5:96507951:T:C	4.92859e-07	-0.838214	-1.01035
96508059	chr5:96508059:C:T	5.50562e-07	-0.814631	-0.923217
96508233	chr5:96508233:G:A	9.60077e-07	-1.03928e-10	-1.18177
96508816	chr5:96508816:A:G	3.58214e-06	-1.03928e-10	0.134928
96509027	chr5:96509027:G:A	4.40161e-06	-1.03928e-10	0.340939
96509093	chr5:96509093:A:T	3.43464e-06	0.0798717	0.0130089
96509117	chr5:96509117:T:C	1.85762e-06	-1.03928e-10	-0.521736
96509147	chr5:96509147:C:T	9.72169e-07	-1.03928e-10	-1.16926
96509217	chr5:96509217:G:A	4.27789e-07	-0.75297	-1.23719
96509250	chr5:96509250:A:C	9.85646e-07	-1.03928e-10	-1.15549
96509372	chr5:96509372:G:A	1.00704e-06	-1.03928e-10	-1.13402
96509506	chr5:96509506:C:T	1.08522e-06	-1.03928e-10	-1.05925
96510011	chr5:96510011:A:G	1.08632e-06	-1.05824	-2.99234e-10
96510047	chr5:96510047:A:G	1.73942e-06	0.269711	-0.857193
96510143	chr5:96510143:T:C	9.04591e-07	-1.03928e-10	-1.2413
96510150	chr5:96510150:A:G	9.01687e-07	-1.03928e-10	-1.24452
96510443	chr5:96510443:A:C	1.26565e-06	0.333852	-1.23929
96510640	chr5:96510640:A:G	2.87316e-05	-1.03928e-10	2.21697
96510813	chr5:96510813:A:G	2.8174e-05	-1.03928e-10	2.19737
96511043	chr5:96511043:G:A	1.0016e-06	-1.13943	-2.99234e-10
96511208	chr5:96511208:G:A	7.8009e-07	-1.38938	-2.99234e-10
96511394	chr5:96511394:G:A	1.43795e-06	-1.03928e-10	-0.777812
96511434	chr5:96511434:AC:A	4.31739e-06	0.245227	0.0763925
96511613	chr5:96511613:G:A	9.26548e-06	-1.03928e-10	1.08526
96511706	chr5:96511706:G:A	1.45336e-06	-1.03928e-10	-0.767153
96511874	chr5:96511874:C:T	1.44025e-06	-1.03928e-10	-0.776213
96511924	chr5:96511924:C:T	2.0566e-06	-1.03928e-10	-0.419978
96512309	chr5:96512309:C:T	6.81509e-07	-1.52448	-2.99234e-10
96512372	chr5:96512372:T:C	5.05788e-07	-0.820296	-1.00237
96512771	chr5:96512771:T:A	2.75843e-05	-1.03928e-10	2.17621
96512799	chr5:96512799:C:A	5.21945e-07	-0.813666	-0.97756
96512909	chr5:96512909:T:A	5.2599e-07	-0.83312	-0.950386
96513138	chr5:96513138:A:T	9.4727e-07	-1.03928e-10	-1.1952
96513512	chr5:96513512:A:G	8.75312e-07	-1.03928e-10	-1.27421
96513600	chr5:96513600:A:G	2.42186e-05	-1.03928e-10	2.04609
96513619	chr5:96513619:C:T	3.48824e-07	-0.924363	-1.26986
96513644	chr5:96513644:C:T	4.09368e-07	-0.856362	-1.17781
96513776	chr5:96513776:A:T	2.98512e-07	-1.07998	-1.27
96513883	chr5:96513883:T:C	1.35329e-06	0.28476	-1.12326
96514546	chr5:96514546:A:C	1.47406e-06	0.355086	-1.1081
96514901	chr5:96514901:G:A	1.57404e-06	-1.03928e-10	-0.687387
96515093	chr5:96515093:A:G	5.87375e-06	-1.03928e-10	0.629462
96515103	chr5:96515103:C:T	5.40664e-07	-0.560278	-1.19571
96515162	chr5:96515162:C:CA	2.22412e-07	-1.39403	-1.25022
96515330	chr5:96515330:T:C	9.08197e-07	-1.03928e-10	-1.23733
96515400	chr5:96515400:G:C	1.06616e-06	-1.03928e-10	-1.07697
96515989	chr5:96515989:G:T	9.21206e-07	-1.03928e-10	-1.2231
96516317	chr5:96516317:C:T	2.62736e-07	-1.21421	-1.26343
96516560	chr5:96516560:G:A	9.78383e-07	-1.16289	-2.99234e-10
96516841	chr5:96516841:G:A	3.8557e-05	-1.03928e-10	2.51111
96517005	chr5:96517005:C:T	3.58118e-06	-1.03928e-10	0.13466
96517065	chr5:96517065:G:C	9.06717e-07	-1.03928e-10	-1.23896
96517158	chr5:96517158:T:A	1.05404e-06	-1.0884	-2.99234e-10
96517205	chr5:96517205:T:TAA	2.21447e-07	-1.39881	-1.24979
96517488	chr5:96517488:C:A	9.73903e-07	-1.03928e-10	-1.16748
96517549	chr5:96517549:G:A	1.64688e-06	-1.03928e-10	-0.642147
96517831	chr5:96517831:G:T	4.78381e-06	-1.03928e-10	0.424204
96518126	chr5:96518126:TC:T	2.11277e-07	-1.53355	-1.16207
96518417	chr5:96518417:C:T	9.67423e-07	-1.03928e-10	-1.17415
96518781	chr5:96518781:G:A	1.88821e-06	-1.03928e-10	-0.505402
96519041	chr5:96519041:A:G	1.40796e-06	-1.03928e-10	-0.798893
96519339	chr5:96519339:T:C	4.6996e-06	-1.03928e-10	0.406445
96519387	chr5:96519387:G:C	5.11987e-07	-0.778288	-1.0322
96519731	chr5:96519731:C:T	1.00813e-06	-1.03928e-10	-1.13293
96519807	chr5:96519807:A:T	9.28157e-07	-1.03928e-10	-1.21559
96519872	chr5:96519872:A:G	1.108e-06	-0.836903	-0.201572
96519961	chr5:96519961:A:C	2.29456e-06	0.0446394	-0.355132
96520105	chr5:96520105:G:A	2.29792e-07	-1.35549	-1.25612
96520755	chr5:96520755:G:T	4.86586e-07	-0.645847	-1.21553
96520797	chr5:96520797:T:C	1.63749e-06	0.544248	-1.19212
96520975	chr5:96520975:A:G	2.48466e-06	0.0019827	-0.232878
96521561	chr5:96521561:C:G	9.23725e-07	0.0375911	-1.25796
96521580	chr5:96521580:CAT:C	1.36536e-06	-1.03928e-10	-0.829613
96521856	chr5:96521856:G:A	3.35631e-07	-0.994002	-1.23877
96521984	chr5:96521984:C:T	1.82615e-06	-1.03928e-10	-0.538825
96522059	chr5:96522059:C:T	1.5515e-06	0.571661	-1.27347
96522095	chr5:96522095:G:A	4.10354e-06	-1.03928e-10	0.270817
96522140	chr5:96522140:G:A	2.21123e-05	-1.03928e-10	1.9551
96522371	chr5:96522371:C:T	1.15468e-06	-1.03928e-10	-0.99721
96522554	chr5:96522554:A:G	6.10559e-07	-0.61326	-1.02115
96522604	chr5:96522604:AG:A	1.42287e-06	-1.03928e-10	-0.788357
96522611	chr5:96522611:A:G	2.92083e-07	-1.11798	-1.25376
96522816	chr5:96522816:A:G	1.39839e-06	-1.03928e-10	-0.805713
96522862	chr5:96522862:G:A	8.70128e-07	-1.03928e-10	-1.28015
96522878	chr5:96522878:T:A	8.77813e-07	-1.03928e-10	-1.27135
96523082	chr5:96523082:G:T	9.96888e-07	-1.03928e-10	-1.14415
96523133	chr5:96523133:A:G	8.76824e-07	-1.03928e-10	-1.27248
96523174	chr5:96523174:G:T	3.07316e-07	-1.06029	-1.26062
96523440	chr5:96523440:C:T	1.90976e-06	0.63317	-1.12722
96523577	chr5:96523577:G:A	7.28788e-06	0.845181	-2.99234e-10
96523899	chr5:96523899:A:G	3.50796e-06	-0.068476	0.18248
96523989	chr5:96523989:G:A	1.04142e-06	-1.03928e-10	-1.10045
96524146	chr5:96524146:G:A	2.8355e-05	-1.03928e-10	2.20377
96525143	chr5:96525143:A:C	1.5308e-06	-1.03928e-10	-0.715238
96525196	chr5:96525196:G:A	7.79278e-06	-1.03928e-10	0.912166
96525308	chr5:96525308:C:T	4.66157e-07	-0.628506	-1.27576
96525320	chr5:96525320:T:G	1.41257e-06	-1.03928e-10	-0.795624
96525325	chr5:96525325:G:A	2.28531e-06	-0.0542504	-0.26028
96525503	chr5:96525503:C:A	7.40967e-07	-0.755655	-0.685176
96525525	chr5:96525525:A:G	8.83466e-07	-1.03928e-10	-1.26494
96526442	chr5:96526442:A:T	8.76863e-07	-1.03928e-10	-1.27244
96526577	chr5:96526577:T:A	2.05642e-07	-1.467	-1.25565
96526585	chr5:96526585:T:A	2.12277e-07	-1.45641	-1.23448
96526587	chr5:96526587:T:C	1.93718e-06	-1.03928e-10	-0.479801
96526990	chr5:96526990:T:C	1.61213e-06	-0.7001	0.0366276
96527284	chr5:96527284:G:A	1.3722e-06	-1.03928e-10	-0.824617
96528470	chr5:96528470:G:T	8.75945e-07	-1.03928e-10	-1.27348
96528632	chr5:96528632:C:T	9.51602e-07	-1.03928e-10	-1.19064
96528681	chr5:96528681:T:C	9.3796e-07	-1.03928e-10	-1.20508
96528989	chr5:96528989:C:T	1.28448e-06	-0.877732	-0.0129488
96529264	chr5:96529264:T:C	7.90847e-07	-1.37568	-2.99234e-10
96529502	chr5:96529502:T:C	3.86329e-05	-1.03928e-10	2.51307
96529662	chr5:96529662:G:A	1.73678e-05	-1.03928e-10	1.71359
96529796	chr5:96529796:T:C	2.94977e-06	0.498696	-0.557999
96529822	chr5:96529822:G:A	2.56932e-06	0.354804	-0.552194
96530215	chr5:96530215:C:T	3.57672e-07	-0.913802	-1.25537
96530257	chr5:96530257:G:A	1.32835e-06	-1.03928e-10	-0.857095
96530299	chr5:96530299:G:A	3.64715e-07	-0.888034	-1.26164
96530350	chr5:96530350:G:T	8.73214e-07	-1.03928e-10	-1.27661
96530504	chr5:96530504:T:G	9.61072e-07	-1.03928e-10	-1.18074
96530795	chr5:96530795:T:A	3.61082e-07	-1.00823	-1.15145
96530807	chr5:96530807:C:T	2.98877e-06	0.399085	-0.445257
96531221	chr5:96531221:G:A	1.33758e-06	-1.03928e-10	-0.85017
96531519	chr5:96531519:C:A	1.77872e-06	0.610992	-1.17613
96532204	chr5:96532204:C:A	8.91552e-07	-1.03928e-10	-1.25582
96532366	chr5:96532366:G:A	1.12679e-06	-1.03928e-10	-1.02166
96532637	chr5:96532637:A:G	8.88558e-07	-1.03928e-10	-1.25919
96532656	chr5:96532656:C:T	1.51325e-06	-0.726774	-2.99234e-10
96532685	chr5:96532685:G:A	5.58354e-07	-0.520818	-1.20298
96532775	chr5:96532775:C:T	1.45071e-06	-1.03928e-10	-0.768977
96532776	chr5:96532776:G:A	9.33181e-07	-1.21019	-2.99234e-10
96532805	chr5:96532805:G:A	4.85031e-07	-0.753152	-1.11142
96532918	chr5:96532918:G:A	6.10979e-07	-0.475605	-1.15812
96532968	chr5:96532968:T:C	1.43876e-06	-1.03928e-10	-0.777248
96533116	chr5:96533116:G:A	8.94064e-07	-1.03928e-10	-1.25301
96533313	chr5:96533313:G:A	1.75474e-06	-1.03928e-10	-0.57871
96533584	chr5:96533584:T:C	8.94385e-06	-1.03928e-10	1.04993
96533723	chr5:96533723:T:C	7.04376e-07	-0.758113	-0.733363
96533727	chr5:96533727:C:G	1.29229e-05	-1.03928e-10	1.41797
96533848	chr5:96533848:T:C	4.9966e-07	-0.557511	-1.27735
96534046	chr5:96534046:A:G	2.31564e-07	-1.43667	-1.16726
96534814	chr5:96534814:AAGAAAG:A	9.67259e-07	-1.17432	-2.99234e-10
96534833	chr5:96534833:G:A	8.70861e-07	-1.03928e-10	-1.2793
96534996	chr5:96534996:C:T	6.36744e-07	-0.312356	-1.28006
96535255	chr5:96535255:G:A	2.64851e-06	-0.167036	-2.99234e-10
96535672	chr5:96535672:A:C	2.21552e-07	-1.52373	-1.1244
96535787	chr5:96535787:T:A	5.38604e-07	-0.479832	-1.27997
96535862	chr5:96535862:T:C	8.76136e-07	-1.03928e-10	-1.27327
96536040	chr5:96536040:T:G	9.12521e-07	-1.23258	-2.99234e-10
96536395	chr5:96536395:C:G	1.19351e-06	-1.03928e-10	-0.964137
96536540	chr5:96536540:C:T	1.5714e-06	-1.03928e-10	-0.689067
96536707	chr5:96536707:G:A	1.699e-06	-1.03928e-10	-0.610995
96536899	chr5:96536899:A:T	8.27997e-07	-0.244177	-1.0856
96537126	chr5:96537126:T:A	1.35686e-05	-1.03928e-10	1.46672
96538064	chr5:96538064:G:A	8.80763e-07	-0.158903	-1.1091
96538095	chr5:96538095:G:C	9.51313e-07	-0.0825468	-1.1084
96538126	chr5:96538126:G:A	9.0822e-07	-0.12709	-1.11021
96538323	chr5:96538323:G:A	6.79671e-07	-0.315302	-1.21188
96538328	chr5:96538328:A:G	6.74265e-07	-0.367506	-1.16766
96538359	chr5:96538359:A:T	1.50272e-06	-1.03928e-10	-0.733756
96538380	chr5:96538380:G:A	6.98148e-07	-0.337719	-1.16264
96538467	chr5:96538467:C:T	6.74096e-07	-0.381245	-1.15417
96538604	chr5:96538604:G:A	1.16863e-05	-1.03928e-10	1.31738
96538905	chr5:96538905:T:C	8.15732e-07	-0.0758521	-1.26885
96539040	chr5:96539040:C:T	9.93012e-07	-1.14804	-2.99234e-10
96539067	chr5:96539067:A:G	1.12769e-06	-1.03928e-10	-1.02086
96539470	chr5:96539470:C:A	1.68553e-06	-1.03928e-10	-0.61895
96539479	chr5:96539479:A:G	1.26352e-06	-1.03928e-10	-0.907132
96539808	chr5:96539808:C:T	1.06784e-06	0.0402221	-1.11561
96539885	chr5:96539885:A:G	8.99677e-07	0.0249846	-1.27174
96539891	chr5:96539891:G:C	9.29543e-07	0.0586463	-1.27274
96540213	chr5:96540213:A:G	3.46729e-07	-1.43746	-0.762785
96540274	chr5:96540274:C:T	1.00806e-06	0.131966	-1.26497
96540365	chr5:96540365:T:C	9.03401e-07	0.0231001	-1.26572
96540374	chr5:96540374:A:G	1.01221e-06	0.126123	-1.25501
96540392	chr5:96540392:A:G	1.73113e-06	-1.03928e-10	-0.592256
96540435	chr5:96540435:A:G	9.07958e-07	0.0309128	-1.2685
96540928	chr5:96540928:A:G	2.94051e-06	-1.03928e-10	-0.062448
96541051	chr5:96541051:T:TC	8.73111e-07	-1.03928e-10	-1.27672
96541069	chr5:96541069:T:C	1.05422e-06	-1.03928e-10	-1.08823
96541169	chr5:96541169:G:A	2.5178e-07	-1.37509	-1.14515
96541250	chr5:96541250:A:C	1.18255e-05	-1.03928e-10	1.32923
96541397	chr5:96541397:C:A	5.0965e-07	-0.540832	-1.27423
96541457	chr5:96541457:C:T	4.30684e-06	-1.03928e-10	0.319172
96541498	chr5:96541498:G:C	6.42674e-07	-0.3132	-1.26995
96541625	chr5:96541625:C:G	1.70761e-06	-1.03928e-10	-0.605937
96541689	chr5:96541689:C:A	1.10752e-06	-1.03928e-10	-1.03891
96541743	chr5:96541743:C:A	1.18621e-05	-1.03928e-10	1.33231
96541839	chr5:96541839:G:A	3.23813e-07	-1.44246	-0.826163
96541869	chr5:96541869:A:G	7.08831e-07	-0.278627	-1.20654
96542184	chr5:96542184:C:T	1.2819e-06	-1.03928e-10	-0.892687
96542199	chr5:96542199:A:G	9.29545e-07	-0.302217	-0.911875
96542267	chr5:96542267:C:T	8.40185e-07	-0.27971	-1.03546
96542532	chr5:96542532:A:G	2.94235e-07	-1.09238	-1.27203
96542670	chr5:96542670:AAG:A	8.90378e-07	-0.310392	-0.946748
96542866	chr5:96542866:A:G	1.15575e-06	-1.03928e-10	-0.99628
96542971	chr5:96542971:A:G	8.81973e-07	-0.316424	-0.950201
96543386	chr5:96543386:T:TG	1.27627e-06	-1.03928e-10	-0.897089
96543592	chr5:96543592:G:A	8.82159e-07	-0.308379	-0.958036
96544153	chr5:96544153:A:G	1.33145e-06	-1.03928e-10	-0.854762
96544261	chr5:96544261:T:C	1.56465e-06	-1.03928e-10	-0.693369
96544374	chr5:96544374:C:T	2.57395e-06	-1.03928e-10	-0.195592
96544397	chr5:96544397:C:T	8.91628e-07	-0.287559	-0.96818
96544720	chr5:96544720:G:A	9.63729e-07	-0.245895	-0.932082
96544849	chr5:96544849:A:G	8.31767e-07	-0.361146	-0.964089
96544866	chr5:96544866:T:C	8.38812e-07	-0.368906	-0.947894
96545130	chr5:96545130:A:G	1.09507e-06	-1.03928e-10	-1.05022
96545349	chr5:96545349:C:T	9.71967e-06	-1.03928e-10	1.13312
96545353	chr5:96545353:T:C	9.09017e-07	-0.2588	-0.977624
96545494	chr5:96545494:T:C	7.25883e-07	-0.436564	-1.02483
96545679	chr5:96545679:C:T	7.60495e-07	-0.540084	-0.874734
96545720	chr5:96545720:G:A	5.40533e-07	-0.50941	-1.24682
96545740	chr5:96545740:A:G	9.43653e-07	-0.256874	-0.942155
96545781	chr5:96545781:T:G	7.21602e-07	-0.233701	-1.23361
96545794	chr5:96545794:C:T	8.93266e-07	-0.303238	-0.950665
96546313	chr5:96546313:G:A	7.18176e-07	-0.23752	-1.23455
96546417	chr5:96546417:G:A	8.79861e-07	-0.300452	-0.968571
96546458	chr5:96546458:A:G	1.03672e-06	-0.927922	-0.177049
96546565	chr5:96546565:A:T	8.59817e-07	-0.288614	-1.00345
96546634	chr5:96546634:A:G	1.10523e-06	-1.03928e-10	-1.04098
96546732	chr5:96546732:C:T	2.42997e-07	-1.40251	-1.15323
96547572	chr5:96547572:T:C	1.09313e-06	-1.03928e-10	-1.05198
96547758	chr5:96547758:A:G	8.835e-07	-0.237	-1.0279
96547840	chr5:96547840:A:G	8.99187e-07	-0.199679	-1.04762
96547986	chr5:96547986:T:TGTAA	2.11771e-07	-1.43472	-1.25856
96548143	chr5:96548143:C:A	4.52797e-07	-1.50045	-0.432894
96548153	chr5:96548153:G:A	9.78268e-07	-1.03928e-10	-1.163
96548400	chr5:96548400:G:A	7.26092e-07	-1.08011	-0.381005
96548878	chr5:96548878:A:G	2.02827e-07	-1.45857	-1.27786
96549190	chr5:96549190:C:T	1.31063e-05	1.43206	-2.99234e-10
96549241	chr5:96549241:G:A	5.64689e-07	-0.485906	-1.22661
96549701	chr5:96549701:T:G	7.27555e-07	-1.52758	0.0684799
96549752	chr5:96549752:T:G	1.24871e-06	-1.03928e-10	-0.918918
96550087	chr5:96550087:T:C	2.5506e-07	-1.47685	-1.03044
96550229	chr5:96550229:G:A	1.99057e-07	-1.52938	-1.22582
96550439	chr5:96550439:A:G	2.91368e-07	-1.46038	-0.91382
96550451	chr5:96550451:T:C	2.72921e-07	-1.53352	-0.906081
96551230	chr5:96551230:C:A	2.69334e-07	-1.45919	-0.993651
96551486	chr5:96551486:G:A	2.85429e-07	-1.46863	-0.926169
96551864	chr5:96551864:C:T	2.0047e-07	-1.52732	-1.2208
96551907	chr5:96551907:G:A	2.55875e-07	-1.35004	-1.15406
96552112	chr5:96552112:T:C	1.08587e-06	-1.03928e-10	-1.05865
96552538	chr5:96552538:A:G	4.03677e-07	-1.53051	-0.517662
96552722	chr5:96552722:G:A	2.22855e-07	-1.53355	-1.10871
96552793	chr5:96552793:T:C	2.22198e-07	-1.52156	-1.12366
96552837	chr5:96552837:A:C	8.20624e-07	-1.33872	-2.99234e-10
96553789	chr5:96553789:T:G	2.06801e-07	-1.53316	-1.18387
96553980	chr5:96553980:C:G	1.05645e-06	-1.03928e-10	-1.08611
96554023	chr5:96554023:C:G	1.58656e-05	-1.03928e-10	1.62312
96554025	chr5:96554025:C:G	1.5822e-05	-1.03928e-10	1.62037
96554259	chr5:96554259:T:C	2.04697e-07	-1.49114	-1.23612
96554800	chr5:96554800:C:A	2.23106e-07	-1.51446	-1.12668
96554999	chr5:96554999:T:A	1.97776e-07	-1.53397	-1.22769
96555539	chr5:96555539:T:A	7.53465e-07	-1.48873	0.0646245
96555580	chr5:96555580:C:A	9.87019e-07	-1.03928e-10	-1.1541
96555582	chr5:96555582:C:T	1.16457e-06	-1.03928e-10	-0.988678
96555721	chr5:96555721:G:A	2.78707e-07	-1.53414	-0.88448
96555821	chr5:96555821:G:A	2.85209e-07	-1.45328	-0.942285
96556398	chr5:96556398:G:T	2.77852e-07	-1.53427	-0.887431
96556401	chr5:96556401:C:A	2.24371e-07	-1.50617	-1.12932
96556504	chr5:96556504:A:G	1.32093e-06	-1.03928e-10	-0.862698
96556831	chr5:96556831:A:G	1.99687e-07	-1.53227	-1.21976
96557471	chr5:96557471:T:C	2.20959e-07	-1.51396	-1.13685
96558088	chr5:96558088:C:A	1.88371e-07	-1.53118	-1.27919
96558157	chr5:96558157:C:T	2.78579e-07	-1.40974	-1.00935
96558373	chr5:96558373:A:G	1.11322e-06	-1.03928e-10	-1.03377
96558790	chr5:96558790:T:C	2.22715e-07	-1.5307	-1.1122
96558963	chr5:96558963:C:A	2.25862e-06	-1.03928e-10	-0.326279
96559004	chr5:96559004:C:A	2.63448e-07	-1.53427	-0.940657
96559105	chr5:96559105:G:A	2.12953e-06	-1.03928e-10	-0.385132
96559152	chr5:96559152:C:T	2.62288e-06	-1.03928e-10	-0.176758
96559155	chr5:96559155:C:G	6.831e-07	-1.52215	-2.99234e-10
96559188	chr5:96559188:G:A	6.9763e-07	-1.5011	-2.99234e-10
96559224	chr5:96559224:G:A	2.74831e-07	-1.53408	-0.898552
96559241	chr5:96559241:A:C	1.15799e-06	-1.03928e-10	-0.994348
96559379	chr5:96559379:A:C	1.09567e-06	-1.03928e-10	-1.04967
96559713	chr5:96559713:G:A	2.54554e-07	-1.53374	-0.975536
96559759	chr5:96559759:C:T	2.88993e-07	-1.47337	-0.909015
96559960	chr5:96559960:A:C	1.35827e-06	-1.03928e-10	-0.834819
96560031	chr5:96560031:G:T	1.42264e-06	-1.03928e-10	-0.788518
96560277	chr5:96560277:G:A	2.15574e-07	-1.53178	-1.1437
96560346	chr5:96560346:A:C	1.12098e-06	-1.03928e-10	-1.02683
96561084	chr5:96561084:G:C	3.23294e-07	-1.52975	-0.740478
96561098	chr5:96561098:A:C	9.52533e-07	-1.03928e-10	-1.18966
96561313	chr5:96561313:A:G	2.51761e-07	-1.52902	-0.991288
96561374	chr5:96561374:A:C	1.10671e-06	-1.03928e-10	-1.03964
96561935	chr5:96561935:GAC:G	3.14236e-07	-1.53252	-0.766125
96562041	chr5:96562041:C:T	3.13076e-06	-1.03928e-10	0.000242673
96562046	chr5:96562046:C:A	3.01463e-07	-1.42661	-0.913536
96562131	chr5:96562131:A:G	2.90318e-07	-1.53373	-0.84408
96562228	chr5:96562228:A:T	1.49351e-06	-1.03928e-10	-0.739904
96562415	chr5:96562415:C:A	2.63361e-07	-1.53426	-0.941005
96562643	chr5:96562643:A:G	1.22116e-06	-1.53232	0.591084
96562980	chr5:96562980:AG:A	1.32049e-06	-1.5247	0.661665
96563065	chr5:96563065:G:A	1.16602e-06	-1.53359	0.546151
96563078	chr5:96563078:C:G	1.9194e-07	-1.52986	-1.26174
96563243	chr5:96563243:A:G	8.57646e-07	-1.5055	0.210907
96563275	chr5:96563275:G:T	1.22466e-06	-1.03928e-10	-0.938367
96563292	chr5:96563292:G:T	1.17139e-06	-1.53192	0.549078
96563723	chr5:96563723:C:T	1.33728e-06	-1.47933	0.628938
96563724	chr5:96563724:G:A	1.06277e-06	-1.03928e-10	-1.08015
96563813	chr5:96563813:A:G	7.58523e-07	-1.50586	0.0884406
96563960	chr5:96563960:T:A	8.83912e-07	-1.03928e-10	-1.26443
96564007	chr5:96564007:A:T	4.67544e-06	-1.03928e-10	0.401292
96564210	chr5:96564210:G:A	8.88959e-07	-1.03928e-10	-1.25874
96564798	chr5:96564798:C:T	9.02242e-07	-1.2439	-2.99234e-10
96564930	chr5:96564930:C:T	2.94573e-07	-1.09537	-1.26789
96565286	chr5:96565286:G:T	2.59312e-07	-1.24578	-1.24497
96565631	chr5:96565631:G:A	1.1581e-06	-1.03928e-10	-0.994255
96565699	chr5:96565699:C:T	3.08962e-07	-1.45794	-0.857631
96565700	chr5:96565700:T:TAAG	2.30453e-07	-1.43957	-1.16918
96565710	chr5:96565710:C:T	1.88212e-07	-1.53397	-1.27724
96565725	chr5:96565725:C:T	2.39101e-07	-1.4855	-1.08641
96565741	chr5:96565741:G:A	7.76805e-07	-1.3936	-2.99234e-10
96566188	chr5:96566188:T:C	1.16108e-06	-1.49682	0.505137
96566243	chr5:96566243:C:A	8.70403e-07	-1.03928e-10	-1.27983
96566412	chr5:96566412:A:G	1.22104e-06	-1.03928e-10	-0.94133
96566839	chr5:96566839:T:C	8.77792e-07	-1.03928e-10	-1.27138
96566923	chr5:96566923:GT:G	9.99909e-07	-1.03928e-10	-1.14112
96567285	chr5:96567285:A:C	3.80798e-07	-1.46634	-0.640177
96567407	chr5:96567407:G:A	9.91731e-07	-1.03928e-10	-1.14934
96567571	chr5:96567571:T:G	2.05451e-07	-1.44771	-1.27587
96567683	chr5:96567683:T:A	3.5451e-07	-1.47046	-0.707589
96567684	chr5:96567684:C:A	3.54585e-07	-1.46577	-0.712065
96567892	chr5:96567892:C:T	1.34039e-06	-1.03928e-10	-0.848072
96568137	chr5:96568137:T:TA	1.15958e-06	-1.03928e-10	-0.992972
96568600	chr5:96568600:C:A	8.85532e-07	-1.03928e-10	-1.2626
96568986	chr5:96568986:C:A	7.2619e-07	-1.52747	0.0664905
96569082	chr5:96569082:T:A	8.19723e-07	-1.33982	-2.99234e-10
96569173	chr5:96569173:C:T	1.07653e-06	-1.03928e-10	-1.06728
96569337	chr5:96569337:A:G	1.94067e-07	-1.52029	-1.2603
96569874	chr5:96569874:A:G	7.84016e-07	-1.38436	-2.99234e-10
96570622	chr5:96570622:G:C	1.33935e-06	-1.03928e-10	-0.848844
96570669	chr5:96570669:T:C	1.87775e-07	-1.53364	-1.2799
96571017	chr5:96571017:A:G	1.87902e-07	-1.53281	-1.28006
96571094	chr5:96571094:AT:A	7.48239e-07	-1.43107	-2.99234e-10
96571397	chr5:96571397:C:T	2.65011e-06	-1.52825	1.36182
96571559	chr5:96571559:G:A	3.11691e-06	-1.27598	1.27179
96571673	chr5:96571673:A:G	9.33739e-07	-1.20959	-2.99234e-10
96571883	chr5:96571883:A:G	1.03344e-06	-1.03928e-10	-1.10814
96571962	chr5:96571962:A:T	1.15706e-06	-1.03928e-10	-0.995146
96572300	chr5:96572300:G:A	6.29688e-06	-1.49211	2.19113
96572496	chr5:96572496:CT:C	2.75027e-07	-1.38253	-1.04939
96572546	chr5:96572546:T:C	1.08438e-06	-1.03928e-10	-1.06002
96572618	chr5:96572618:C:T	3.04278e-07	-1.52203	-0.808813
96572677	chr5:96572677:A:G	1.10066e-06	-1.03928e-10	-1.04512
96573433	chr5:96573433:C:A	2.86026e-07	-1.12683	-1.26588
96573706	chr5:96573706:T:C	1.88671e-07	-1.53401	-1.27477
96573961	chr5:96573961:C:T	5.75239e-06	-1.03928e-10	0.608584
96573976	chr5:96573976:T:C	1.52569e-06	-0.953351	0.234766
96574761	chr5:96574761:A:G	1.8798e-06	-1.03928e-10	-0.509867
96574936	chr5:96574936:T:A	8.76897e-07	-1.03928e-10	-1.2724
96575076	chr5:96575076:T:A	8.88082e-07	-1.03928e-10	-1.25972
96575171	chr5:96575171:T:C	8.69984e-07	-1.03928e-10	-1.28031
96575297	chr5:96575297:C:T	8.88688e-07	-1.03928e-10	-1.25904
96575546	chr5:96575546:GCTAT:G	8.81853e-07	-1.03928e-10	-1.26676
96575698	chr5:96575698:A:T	8.86014e-07	-0.355693	-0.906361
96575711	chr5:96575711:C:G	7.86601e-06	-1.03928e-10	0.921519
96576171	chr5:96576171:T:C	1.54344e-06	-0.707021	-2.99234e-10
96576871	chr5:96576871:A:ACT	2.34565e-07	-1.53327	-1.05778
96576872	chr5:96576872:G:T	2.35008e-07	-1.53229	-1.05688
96577136	chr5:96577136:T:C	6.94901e-07	-1.50502	-2.99234e-10
96577289	chr5:96577289:T:A	2.20959e-06	-1.03928e-10	-0.348226
96577592	chr5:96577592:T:C	1.91903e-07	-1.51358	-1.27821
96577932	chr5:96577932:A:G	1.11308e-06	-1.03928e-10	-1.0339
96578512	chr5:96578512:CTTTTA:C	8.7469e-07	-1.03928e-10	-1.27492
96579014	chr5:96579014:A:C	1.02027e-06	-1.03928e-10	-1.12097
96579096	chr5:96579096:G:C	1.91135e-07	-1.51578	-1.28003
96579946	chr5:96579946:G:A	2.32957e-07	-1.53424	-1.06369
96580019	chr5:96580019:G:A	1.02876e-06	-1.03928e-10	-1.11267
96580936	chr5:96580936:T:C	1.68898e-06	-0.616906	-2.99234e-10
96580940	chr5:96580940:C:A	2.62219e-07	-1.26727	-1.21234
96581327	chr5:96581327:C:G	1.19486e-06	-1.03928e-10	-0.963001
96581706	chr5:96581706:T:C	2.0508e-07	-1.48717	-1.23822
96581714	chr5:96581714:C:T	8.57093e-07	-0.852592	-0.442649
96581794	chr5:96581794:G:A	1.14279e-06	-1.03928e-10	-1.00756
96581880	chr5:96581880:A:G	8.79222e-07	-1.03928e-10	-1.26975
96582022	chr5:96582022:T:C	1.53095e-06	-1.03928e-10	-0.715145
96582064	chr5:96582064:A:C	9.99517e-07	-1.03928e-10	-1.14151
96582199	chr5:96582199:A:AAAAAG	8.85914e-07	-1.03928e-10	-1.26217
96582261	chr5:96582261:G:A	8.16942e-07	-1.34322	-2.99234e-10
96582672	chr5:96582672:A:C	9.06256e-07	-1.03928e-10	-1.23947
96582842	chr5:96582842:A:G	8.76361e-07	-1.03928e-10	-1.27301
96583362	chr5:96583362:G:C	1.02084e-06	-1.03928e-10	-1.12041
96583487	chr5:96583487:C:T	6.31583e-07	-1.35592	-0.244635
96583510	chr5:96583510:G:A	1.73561e-06	-1.53363	0.943952
96583633	chr5:96583633:T:C	1.09488e-06	-1.03928e-10	-1.05039
96583778	chr5:96583778:C:T	1.13416e-06	-1.03928e-10	-1.01514
96583792	chr5:96583792:T:C	1.03742e-06	-1.03928e-10	-1.1043
96584183	chr5:96584183:T:A	5.47643e-07	-0.477475	-1.26569
96584370	chr5:96584370:C:T	9.717e-07	-1.03928e-10	-1.16974
96584681	chr5:96584681:AAGAAGCTGGGGTCATTAGAATCC:A	3.14163e-07	-1.49953	-0.799342
96584722	chr5:96584722:G:T	1.04393e-06	-1.09804	-2.99234e-10
96585024	chr5:96585024:A:G	8.88708e-07	-1.03928e-10	-1.25902
96585142	chr5:96585142:T:C	1.27207e-06	-1.03928e-10	-0.900388
96585829	chr5:96585829:T:C	8.7349e-07	-1.03928e-10	-1.27629
96585953	chr5:96585953:G:T	1.2592e-06	-1.03928e-10	-0.910555
96586130	chr5:96586130:C:T	8.7739e-07	-1.03928e-10	-1.27184
96586216	chr5:96586216:T:C	9.71069e-07	-1.03928e-10	-1.17039
96586628	chr5:96586628:TG:T	2.82595e-06	-1.52835	1.42616
96586869	chr5:96586869:C:T	8.70256e-07	-1.03928e-10	-1.28
96586942	chr5:96586942:G:A	4.16818e-06	-1.20335	1.4898
96587449	chr5:96587449:G:C	1.03706e-06	-1.03928e-10	-1.10464
96587614	chr5:96587614:A:G	1.79468e-06	-1.03928e-10	-0.556207
96587719	chr5:96587719:A:G	1.03706e-06	-1.03928e-10	-1.10464
96587880	chr5:96587880:T:C	7.27565e-07	-1.13624	-0.322848
96588119	chr5:96588119:A:G	9.80376e-07	-1.22217	0.0613163
96588132	chr5:96588132:G:A	3.25887e-07	-1.04119	-1.22105
96588488	chr5:96588488:C:T	1.01003e-06	-1.03928e-10	-1.13106
96588848	chr5:96588848:T:C	3.51926e-07	-0.936677	-1.24869
96588939	chr5:96588939:T:C	8.70071e-07	-1.03928e-10	-1.28021
96589038	chr5:96589038:C:T	2.77085e-06	-1.53425	1.41238
96589341	chr5:96589341:T:A	3.23814e-07	-0.996509	-1.27211
96590264	chr5:96590264:G:T	3.04843e-06	-1.52995	1.50354
96590296	chr5:96590296:T:G	9.89838e-07	-1.03928e-10	-1.15125
96590683	chr5:96590683:A:G	8.63042e-07	-1.28832	-2.99234e-10
96590832	chr5:96590832:A:C	3.18983e-07	-1.00727	-1.27638
96591027	chr5:96591027:T:C	9.83473e-07	-1.03928e-10	-1.1577
96591126	chr5:96591126:AT:GT	9.31472e-07	-1.03928e-10	-1.21202
96591355	chr5:96591355:T:A	2.89698e-07	-1.11626	-1.26369
96591403	chr5:96591403:T:TA	1.4199e-06	-1.03928e-10	-0.790443
96591505	chr5:96591505:G:A	8.77725e-07	-1.03928e-10	-1.27145
96592332	chr5:96592332:T:C	3.23855e-07	-0.99083	-1.27766
96592547	chr5:96592547:C:T	3.22289e-07	-0.99328	-1.28006
96592870	chr5:96592870:T:A	2.93352e-07	-1.11401	-1.25341
96592956	chr5:96592956:A:G	8.14011e-07	-1.38073	0.033918
96593008	chr5:96593008:G:A	2.94309e-07	-1.10098	-1.26318
96593034	chr5:96593034:G:T	4.36615e-07	-1.4614	-0.508336
96593231	chr5:96593231:T:C	1.36719e-06	-1.03928e-10	-0.828273
96593430	chr5:96593430:T:C	2.92373e-07	-1.12078	-1.24998
96593631	chr5:96593631:A:G	2.6267e-07	-1.23176	-1.24612
96594120	chr5:96594120:G:T	3.00049e-07	-1.09478	-1.25007
96594373	chr5:96594373:T:C	1.27063e-06	-1.03928e-10	-0.901516
96594697	chr5:96594697:CA:C	1.50299e-06	-1.03928e-10	-0.733578
96595027	chr5:96595027:A:G	2.1434e-06	-0.378637	-2.99234e-10
96595132	chr5:96595132:C:T	1.60027e-06	-1.03928e-10	-0.670862
96595224	chr5:96595224:C:T	3.30506e-07	-1.03616	-1.212
96595784	chr5:96595784:G:A	6.77539e-07	-1.53032	-2.99234e-10
96596533	chr5:96596533:G:C	1.28631e-06	-1.03928e-10	-0.889258
96596815	chr5:96596815:G:A	1.02742e-06	-0.000460991	-1.11352
96597291	chr5:96597291:A:T	7.32233e-07	-1.5119	0.0592095
96597380	chr5:96597380:T:C	1.58286e-06	-1.03928e-10	-0.681798
96597458	chr5:96597458:A:T	7.49007e-07	-1.42777	-0.0022678
96597596	chr5:96597596:C:T	6.39268e-07	-1.47725	-0.111216
96597878	chr5:96597878:C:T	2.16189e-07	-1.52165	-1.15098
96598616	chr5:96598616:A:G	8.70942e-07	-1.03928e-10	-1.27921
96598628	chr5:96598628:ATAGT:A	3.03436e-06	-1.03928e-10	-0.0310318
96598710	chr5:96598710:G:A	1.35767e-06	-1.03928e-10	-0.835263
96598875	chr5:96598875:ATTGT:A	8.92046e-07	-1.03928e-10	-1.25527
96599069	chr5:96599069:G:A	8.95815e-07	-1.03928e-10	-1.25105
96599074	chr5:96599074:A:G	8.77227e-07	-1.03928e-10	-1.27202
96599224	chr5:96599224:T:C	8.87045e-07	-1.53344	0.27255
96599319	chr5:96599319:C:T	9.79642e-07	-1.1616	-2.99234e-10
96599706	chr5:96599706:G:A	1.11543e-06	-1.03928e-10	-1.0318
96600704	chr5:96600704:G:A	2.28435e-06	-1.03928e-10	-0.314952
96600724	chr5:96600724:A:G	2.0839e-07	-1.53418	-1.1752
96601213	chr5:96601213:A:G	4.80617e-07	-1.24473	-0.628983
96601216	chr5:96601216:A:G	9.05789e-07	-1.03928e-10	-1.23998
96601361	chr5:96601361:C:T	9.11757e-07	-1.03928e-10	-1.23341
96601380	chr5:96601380:C:T	9.54713e-07	-1.03928e-10	-1.18738
96601427	chr5:96601427:C:T	1.10215e-06	-1.03928e-10	-1.04377
96601700	chr5:96601700:T:A	1.59695e-06	-1.51932	0.846377
96602182	chr5:96602182:T:C	2.06161e-07	-1.53201	-1.18812
96602202	chr5:96602202:A:G	1.88137e-07	-1.53165	-1.27997
96602273	chr5:96602273:AT:A	2.05789e-07	-1.53086	-1.19107
96602308	chr5:96602308:A:G	2.03524e-07	-1.53269	-1.20032
96602665	chr5:96602665:G:A	9.05043e-07	-1.03928e-10	-1.2408
96602902	chr5:96602902:T:G	1.99922e-07	-1.52875	-1.22211
96602911	chr5:96602911:G:A	1.98464e-07	-1.52542	-1.23276
96602976	chr5:96602976:T:A	1.98643e-07	-1.52642	-1.23086
96603048	chr5:96603048:A:G	1.9824e-07	-1.52893	-1.23038
96603100	chr5:96603100:G:A	1.99809e-07	-1.52297	-1.22845
96603204	chr5:96603204:T:C	1.99202e-07	-1.52786	-1.22661
96603403	chr5:96603403:T:C	2.00215e-07	-1.52581	-1.22359
96603405	chr5:96603405:TA:T	1.02745e-06	-1.03928e-10	-1.11395
96603496	chr5:96603496:T:C	2.00524e-07	-1.52683	-1.22102
96603568	chr5:96603568:A:G	2.00012e-07	-1.52562	-1.22479
96603909	chr5:96603909:G:T	1.13543e-06	-1.03928e-10	-1.01402
96604006	chr5:96604006:C:T	3.45146e-06	-1.03928e-10	0.0977648
96604034	chr5:96604034:A:G	1.98767e-07	-1.52751	-1.22915
96604044	chr5:96604044:C:T	2.07624e-06	-1.53405	1.12357
96604045	chr5:96604045:G:A	0.000118505	-1.03928e-10	3.63392
96604118	chr5:96604118:C:T	1.3225e-06	-1.03928e-10	-0.861512
96604213	chr5:96604213:C:A	1.15835e-06	-1.03928e-10	-0.994036
96604617	chr5:96604617:G:A	1.15476e-06	-1.03928e-10	-0.997143
96604936	chr5:96604936:G:A	3.54063e-06	-1.03928e-10	0.123273
96605199	chr5:96605199:G:C	9.37918e-07	-1.03928e-10	-1.20513
96605320	chr5:96605320:A:G	3.21942e-06	-1.03928e-10	0.0281693
96605561	chr5:96605561:C:T	1.89044e-07	-1.53235	-1.27446
96605648	chr5:96605648:T:C	9.1465e-07	-1.03928e-10	-1.23025
96605649	chr5:96605649:A:C	2.29269e-06	-1.03928e-10	-0.311305
96605661	chr5:96605661:C:T	9.95799e-07	-1.48821	0.342965
96605679	chr5:96605679:CCAAA:C	2.58856e-07	-1.46461	-1.02791
96605944	chr5:96605944:A:C	7.88108e-07	-1.49873	0.119581
96606840	chr5:96606840:C:G	2.24468e-07	-1.44203	-1.19302
96607054	chr5:96607054:C:T	9.40905e-07	-1.03928e-10	-1.20195
96607075	chr5:96607075:T:G	8.72095e-07	-1.03928e-10	-1.27789
96607145	chr5:96607145:G:A	8.84685e-07	-1.03928e-10	-1.26356
96607220	chr5:96607220:G:A	2.06155e-07	-1.50961	-1.21054
96607282	chr5:96607282:C:T	1.16381e-06	-1.03928e-10	-0.989333
96607573	chr5:96607573:A:T	1.26701e-06	-1.51515	0.61078
96607757	chr5:96607757:C:T	1.96115e-07	-1.52068	-1.2494
96607761	chr5:96607761:G:A	1.99851e-07	-1.5128	-1.23842
96607925	chr5:96607925:T:C	1.93635e-07	-1.51781	-1.265
96607965	chr5:96607965:A:T	8.73274e-07	-1.03928e-10	-1.27654
96608041	chr5:96608041:A:AG	4.45767e-07	-1.50262	-0.446371
96608236	chr5:96608236:A:T	8.87645e-07	-1.03928e-10	-1.26021
96608275	chr5:96608275:T:C	7.35486e-07	-1.44826	-2.99234e-10
96608440	chr5:96608440:A:G	6.79826e-07	-1.52695	-2.99234e-10
96608605	chr5:96608605:T:C	8.86101e-07	-1.03928e-10	-1.26196
96608663	chr5:96608663:G:T	4.03807e-07	-1.50011	-0.547738
96608678	chr5:96608678:T:C	7.69098e-07	-1.46122	0.0576528
96609072	chr5:96609072:G:A	8.19723e-07	-1.50199	0.162165
96609138	chr5:96609138:C:A	1.05043e-06	-1.51536	0.423535
96609408	chr5:96609408:AG:A	2.03262e-07	-1.52803	-1.20626
96609504	chr5:96609504:T:G	1.42839e-05	-1.03928e-10	1.5181
96609590	chr5:96609590:C:T	8.00665e-07	-1.51155	0.148201
96609615	chr5:96609615:T:C	7.92079e-07	-1.50124	0.127116
96609837	chr5:96609837:AT:A	7.9782e-07	-1.51357	0.146667
96609856	chr5:96609856:T:C	8.88279e-07	-1.03928e-10	-1.2595
96609877	chr5:96609877:G:T	8.91889e-07	-1.03928e-10	-1.25545
96609908	chr5:96609908:C:G	9.10166e-07	-1.03928e-10	-1.23516
96610012	chr5:96610012:A:G	9.03035e-07	-1.03928e-10	-1.24303
96610196	chr5:96610196:T:C	2.56415e-06	-1.03928e-10	-0.199406
96610323	chr5:96610323:C:T	7.01495e-07	-1.05862	-0.436952
96610386	chr5:96610386:G:A	8.69958e-07	-1.03928e-10	-1.28034
96610442	chr5:96610442:G:A	9.01257e-07	-1.03928e-10	-1.245
96610553	chr5:96610553:A:G	5.85705e-07	-0.797368	-0.878603
96610670	chr5:96610670:G:A	1.02427e-06	-1.03928e-10	-1.11706
96610745	chr5:96610745:A:G	8.87358e-07	-1.03928e-10	-1.26054
96611381	chr5:96611381:G:A	1.19242e-06	-1.03928e-10	-0.965046
96611418	chr5:96611418:A:G	1.18596e-06	-1.03928e-10	-0.97048
96611473	chr5:96611473:G:A	1.55473e-06	-1.03928e-10	-0.69973
96611564	chr5:96611564:CTT:C	4.23464e-07	-1.51085	-0.489466
96611663	chr5:96611663:G:C	8.70024e-07	-1.03928e-10	-1.28027
96611878	chr5:96611878:CA:C	9.12017e-07	-1.03928e-10	-1.23313
96612102	chr5:96612102:G:A	2.28499e-06	-1.49206	1.17739
96612128	chr5:96612128:G:A	4.02805e-07	-1.50733	-0.543009
96612642	chr5:96612642:C:T	1.21684e-06	-0.44702	-0.497757
96613213	chr5:96613213:A:G	8.87792e-07	-1.03928e-10	-1.26005
96613254	chr5:96613254:T:C	6.32782e-07	-1.07625	-0.522416
96613298	chr5:96613298:T:C	1.65132e-06	0.0168111	-0.656266
96613460	chr5:96613460:T:A	1.21861e-06	-1.03928e-10	-0.943319
96613683	chr5:96613683:T:C	1.02162e-06	-1.03928e-10	-1.11964
96613731	chr5:96613731:T:C	8.869e-07	-1.03928e-10	-1.26105
96613732	chr5:96613732:C:A	8.869e-07	-1.03928e-10	-1.26105
96613936	chr5:96613936:C:T	9.22738e-07	-1.03928e-10	-1.22144
96614020	chr5:96614020:T:C	9.73682e-07	-1.03928e-10	-1.1677
96614023	chr5:96614023:G:T	6.14834e-07	-1.10553	-0.521906
96614398	chr5:96614398:A:G	6.77589e-07	-1.03018	-0.500063
96614692	chr5:96614692:C:T	1.18523e-06	-1.03928e-10	-0.971092
96614894	chr5:96614894:A:G	6.74872e-07	-1.53427	-2.99234e-10
96614919	chr5:96614919:GC:G	3.61329e-06	0.0133427	0.130243
96615283	chr5:96615283:A:G	8.96081e-07	-1.03928e-10	-1.25076
96615312	chr5:96615312:C:G	1.9215e-07	-1.52137	-1.26914
96615607	chr5:96615607:G:C	3.8037e-06	0.0929004	0.102042
96615872	chr5:96615872:G:A	2.35025e-06	0.158072	-0.444583
96616080	chr5:96616080:GGTGTTC:G	1.90491e-07	-1.51895	-1.28023
96616139	chr5:96616139:C:T	9.78325e-07	-1.03928e-10	-1.16295
96616140	chr5:96616140:G:A	8.86677e-07	-1.03928e-10	-1.26131
96616179	chr5:96616179:G:T	1.19526e-06	-1.03928e-10	-0.96267
96616696	chr5:96616696:A:G	8.70792e-07	-1.03928e-10	-1.27938
96616765	chr5:96616765:C:T	9.48227e-07	-1.03928e-10	-1.19419
96616773	chr5:96616773:C:T	8.77006e-07	-1.03928e-10	-1.27227
96617136	chr5:96617136:T:C	1.82863e-06	-1.33957	0.802107
96617198	chr5:96617198:T:C	2.00034e-06	-1.03928e-10	-0.447713
96617268	chr5:96617268:G:A	1.74486e-06	-1.03928e-10	-0.584357
96617481	chr5:96617481:A:G	1.29556e-06	-1.03928e-10	-0.88209
96617510	chr5:96617510:C:T	2.74815e-07	-1.16949	-1.2632
96617517	chr5:96617517:C:T	3.42393e-06	0.0897555	-2.99234e-10
96617556	chr5:96617556:A:G	2.58507e-06	-1.50757	1.31629
96617617	chr5:96617617:G:A	2.50881e-06	-0.583174	0.361949
96617629	chr5:96617629:A:C	9.63076e-07	-1.03928e-10	-1.17866
96617906	chr5:96617906:T:C	2.77859e-07	-1.21958	-1.20209
96618218	chr5:96618218:GC:G	2.17428e-06	-1.03928e-10	-0.364332
96618285	chr5:96618285:G:C	8.74335e-07	-1.03928e-10	-1.27532
96618395	chr5:96618395:G:A	8.77534e-07	-1.03928e-10	-1.27167
96618519	chr5:96618519:C:T	9.67133e-07	-1.03928e-10	-1.17445
96618525	chr5:96618525:T:C	2.11678e-07	-1.42039	-1.27333
96618603	chr5:96618603:G:A	7.4263e-06	-1.03928e-10	0.863996
96618605	chr5:96618605:G:A	2.14407e-07	-1.40061	-1.2803
96618658	chr5:96618658:T:C	2.18111e-07	-1.38346	-1.28032
96618719	chr5:96618719:C:A	3.08836e-06	-0.0100146	-0.00337655
96618787	chr5:96618787:G:T	8.74009e-07	-1.03928e-10	-1.2757
96619113	chr5:96619113:T:C	2.05533e-06	-1.03928e-10	-0.420595
96619225	chr5:96619225:A:G	6.90341e-07	-1.5116	-2.99234e-10
96619295	chr5:96619295:TGCATC:T	3.38808e-07	-1.40745	-0.815905
96619532	chr5:96619532:G:T	1.13921e-06	-1.03928e-10	-1.01069
96619713	chr5:96619713:A:G	1.96481e-06	-1.03928e-10	-0.465636
96619875	chr5:96619875:T:C	1.9313e-07	-1.50669	-1.27873
96620513	chr5:96620513:G:A	7.30915e-07	-1.45449	-2.99234e-10
96620527	chr5:96620527:A:G	6.81175e-07	-1.52497	-2.99234e-10
96620579	chr5:96620579:A:G	8.76052e-07	-1.03928e-10	-1.27336
96621124	chr5:96621124:C:T	2.6316e-07	-1.46781	-1.00822
96621125	chr5:96621125:G:T	8.76651e-07	-1.03928e-10	-1.27268
96621194	chr5:96621194:A:C	2.03e-07	-1.46508	-1.27051
96621282	chr5:96621282:C:G	1.6721e-06	-1.03928e-10	-0.626951
96621544	chr5:96621544:A:G	2.93878e-07	-1.4702	-0.895424
96621572	chr5:96621572:A:C	1.02687e-05	-1.03928e-10	1.18807
96621763	chr5:96621763:G:C	2.07817e-06	-1.03928e-10	-0.409543
96622151	chr5:96622151:G:A	8.96741e-07	-1.03928e-10	-1.25002
96622598	chr5:96622598:T:G	1.974e-07	-1.49045	-1.27311
96622682	chr5:96622682:G:A	1.9579e-07	-1.49139	-1.28035
96622782	chr5:96622782:T:A	8.73398e-07	-1.03928e-10	-1.2764
96623086	chr5:96623086:G:A	5.80561e-07	-1.35338	-0.331416
96623230	chr5:96623230:G:A	9.5287e-07	-0.292138	-0.897171
96623246	chr5:96623246:G:A	2.73182e-07	-1.47204	-0.96661
96623590	chr5:96623590:T:C	1.89007e-07	-1.52721	-1.2798
96623667	chr5:96623667:G:A	8.85344e-07	-1.03928e-10	-1.26281
96624515	chr5:96624515:C:A	2.07198e-07	-1.5285	-1.18661
96625296	chr5:96625296:C:G	1.26881e-06	-1.03928e-10	-0.902953
96625835	chr5:96625835:G:A	1.41243e-06	-1.03928e-10	-0.795718
96626069	chr5:96626069:C:T	1.95655e-07	-1.53426	-1.23818
96626125	chr5:96626125:C:T	1.15693e-06	-0.12326	-0.871998
96626348	chr5:96626348:A:G	2.18117e-07	-1.53153	-1.13223
96626556	chr5:96626556:C:G	2.31621e-06	-1.49791	1.19681
96626560	chr5:96626560:T:C	2.26956e-07	-1.42343	-1.2006
96626640	chr5:96626640:A:G	8.83202e-07	-0.0547336	-1.2105
96626713	chr5:96626713:A:G	1.22431e-06	0.291274	-1.22993
96626749	chr5:96626749:T:C	4.75381e-07	-1.17497	-0.709703
96626887	chr5:96626887:C:T	1.48466e-06	-1.41476	0.668916
96626888	chr5:96626888:G:A	6.8736e-07	-1.51593	-2.99234e-10
96627008	chr5:96627008:C:T	6.75268e-07	-1.53368	-2.99234e-10
96627192	chr5:96627192:G:A	1.36969e-06	0.365262	-1.19171
96627245	chr5:96627245:GCAAGATGAGAA:G	4.9128e-07	-1.12829	-0.723486
96628261	chr5:96628261:G:A	9.27499e-07	-1.03928e-10	-1.2163
96628351	chr5:96628351:G:A	3.16384e-07	-1.24755	-1.04428
96628825	chr5:96628825:A:AT	8.75818e-07	-1.03928e-10	-1.27363
96629119	chr5:96629119:A:G	2.56161e-06	-1.28077	1.08037
96629422	chr5:96629422:T:A	2.07128e-07	-1.43841	-1.27704
96629493	chr5:96629493:C:T	1.14948e-06	-1.00172	-2.99234e-10
96629531	chr5:96629531:A:G	4.61784e-07	-0.652718	-1.26097
96629595	chr5:96629595:C:T	5.45877e-06	-1.03928e-10	0.556191
96630107	chr5:96630107:A:C	4.1495e-07	-0.986566	-1.03406
96630153	chr5:96630153:C:T	2.79434e-07	-1.46893	-0.947091
96630418	chr5:96630418:G:A	3.74792e-07	-1.09173	-1.03069
96630597	chr5:96630597:A:G	4.13159e-07	-1.04463	-0.980323
96630684	chr5:96630684:G:A	9.61706e-07	-1.03928e-10	-1.18008
96630757	chr5:96630757:G:A	8.81685e-07	-1.03928e-10	-1.26695
96632250	chr5:96632250:T:C	9.35396e-07	-1.03928e-10	-1.20782
96632400	chr5:96632400:C:T	1.1494e-06	-1.00179	-2.99234e-10
96632482	chr5:96632482:TTG:T	3.3525e-06	-1.03928e-10	0.0686734
96632912	chr5:96632912:G:A	1.02357e-06	0.16188	-1.27962
96633589	chr5:96633589:C:T	9.27283e-07	-1.03928e-10	-1.21653
96633618	chr5:96633618:A:C	2.73928e-07	-1.15615	-1.27978
96633723	chr5:96633723:A:G	6.88094e-07	-1.51486	-2.99234e-10
96633892	chr5:96633892:A:G	9.55114e-07	-1.03928e-10	-1.18696
96634116	chr5:96634116:C:T	6.66629e-07	-0.498212	-1.04834
96634125	chr5:96634125:G:A	9.04775e-07	-1.03928e-10	-1.2411
96634411	chr5:96634411:T:A	8.96657e-07	-1.03928e-10	-1.25011
96634450	chr5:96634450:T:G	2.01555e-07	-1.50622	-1.23651
96634485	chr5:96634485:G:A	1.13157e-06	-1.35374	0.336314
96634528	chr5:96634528:C:T	2.07958e-06	-1.03928e-10	-0.408868
96634530	chr5:96634530:A:G	3.81733e-07	-1.06	-1.04407
96634762	chr5:96634762:G:A	4.40444e-07	-0.715599	-1.24541
96634819	chr5:96634819:A:G	3.77698e-07	-1.2142	-0.900489
96635078	chr5:96635078:A:G	6.5508e-06	-1.03928e-10	0.738554
96635216	chr5:96635216:G:A	4.13121e-07	-1.00582	-1.01922
96635266	chr5:96635266:T:C	3.75617e-07	-1.07592	-1.0443
96635683	chr5:96635683:T:C	8.69935e-07	-1.03928e-10	-1.28037
96635792	chr5:96635792:A:G	7.96231e-07	-1.45309	0.0841948
96636084	chr5:96636084:G:A	2.05583e-07	-1.4979	-1.22504
96636469	chr5:96636469:T:C	1.20703e-06	-1.03928e-10	-0.952869
96636470	chr5:96636470:G:T	1.30324e-06	-1.03928e-10	-0.876177
96636503	chr5:96636503:C:T	8.45384e-07	-1.309	-2.99234e-10
96636564	chr5:96636564:T:C	3.75855e-07	-1.08385	-1.03573
96636580	chr5:96636580:T:G	3.71545e-07	-1.07167	-1.05945
96636665	chr5:96636665:G:T	2.42747e-07	-1.4912	-1.06557
96636734	chr5:96636734:C:G	2.03175e-07	-1.49546	-1.23926
96636886	chr5:96636886:C:T	3.42725e-07	-1.13152	-1.08034
96636968	chr5:96636968:CA:C	8.70056e-07	-1.03928e-10	-1.28023
96636999	chr5:96636999:C:A	3.72773e-07	-1.09562	-1.0322
96637053	chr5:96637053:A:C	9.22692e-07	-1.03928e-10	-1.22149
96637290	chr5:96637290:A:G	6.85104e-07	-1.51922	-2.99234e-10
96637403	chr5:96637403:G:A	1.01542e-06	-1.03928e-10	-1.12573
96637414	chr5:96637414:A:G	2.30334e-06	-1.03928e-10	-0.306673
96637887	chr5:96637887:T:C	8.70008e-07	-1.03928e-10	-1.28028
96638052	chr5:96638052:A:T	1.22377e-06	-1.03928e-10	-0.939094
96638362	chr5:96638362:T:C	3.93928e-07	-0.818523	-1.2541
96638597	chr5:96638597:C:G	9.88253e-07	-1.03928e-10	-1.15285
96638641	chr5:96638641:C:T	2.68928e-07	-1.45188	-1.00247
96638710	chr5:96638710:A:G	9.19181e-07	-1.03928e-10	-1.2253
96639026	chr5:96639026:C:G	1.50773e-06	0.422353	-1.15278
96639288	chr5:96639288:T:A	1.22534e-06	-0.937813	-2.99234e-10
96639598	chr5:96639598:C:T	4.27431e-07	-1.07826	-0.912736
96639607	chr5:96639607:G:C	3.69874e-06	1.4332	-1.26624
96639663	chr5:96639663:G:C	4.3323e-07	-0.927688	-1.04983
96640241	chr5:96640241:T:G	5.8691e-07	-0.430101	-1.24381
96640732	chr5:96640732:G:A	1.28922e-06	-1.03928e-10	-0.886996
96640907	chr5:96640907:C:T	8.06822e-07	-0.1126	-1.24308
96640959	chr5:96640959:A:G	8.72217e-07	-1.03928e-10	-1.27775
96641076	chr5:96641076:G:A	7.24797e-07	-1.00319	-0.459704
96641162	chr5:96641162:A:C	1.01017e-06	-1.03928e-10	-1.13091
96641375	chr5:96641375:T:C	2.97383e-07	-1.23835	-1.11542
96641515	chr5:96641515:G:A	1.51888e-06	0.0315116	-0.754573
96641811	chr5:96641811:T:C	1.21438e-06	-1.03928e-10	-0.946801
96642043	chr5:96642043:A:G	1.92058e-07	-1.53094	-1.26005
96642242	chr5:96642242:A:G	1.35669e-06	-1.03928e-10	-0.835981
96642648	chr5:96642648:T:A	5.88831e-06	-1.03928e-10	0.631936
96642930	chr5:96642930:C:G	5.75434e-06	-1.03928e-10	0.608923
96643010	chr5:96643010:T:TGCCCTAGGTTACACA	3.66228e-07	-1.43659	-0.708938
96643177	chr5:96643177:T:C	8.35536e-07	-1.32071	-2.99234e-10
96643877	chr5:96643877:A:T	2.06019e-07	-1.44834	-1.27248
96644035	chr5:96644035:G:T	2.21543e-06	-0.345587	-2.99234e-10
96644582	chr5:96644582:A:G	4.44946e-06	-1.03928e-10	0.35175
96644700	chr5:96644700:C:T	3.0181e-05	-1.03928e-10	2.26618
96644940	chr5:96644940:C:T	2.28891e-06	-0.312958	-2.99234e-10
96645004	chr5:96645004:C:A	2.20301e-06	-0.351207	-2.99234e-10
96645164	chr5:96645164:A:G	8.85985e-07	-1.03928e-10	-1.26209
96645202	chr5:96645202:C:T	5.81762e-06	1.44987	-0.830015
96645499	chr5:96645499:A:G	6.53978e-06	1.87926	-1.14239
96645557	chr5:96645557:G:A	2.66286e-06	-0.161632	-2.99234e-10
96645699	chr5:96645699:T:C	2.95263e-07	-1.08465	-1.27627
96645873	chr5:96645873:A:C	4.02779e-07	-1.46813	-0.58227
96646067	chr5:96646067:A:G	9.18467e-07	-1.03928e-10	-1.22608
96646072	chr5:96646072:A:G	2.97694e-07	-1.38874	-0.963984
96646112	chr5:96646112:AAAAATTGAT:A	3.344e-06	-1.03928e-10	0.0661345
96646486	chr5:96646486:T:C	7.0084e-07	-1.49651	-2.99234e-10
96646541	chr5:96646541:G:T	9.36087e-07	-0.50386	-0.703219
96646595	chr5:96646595:C:T	1.83496e-06	-0.534009	-2.99234e-10
96646810	chr5:96646810:A:G	6.44925e-07	-1.48194	-0.0977173
96646876	chr5:96646876:T:G	6.67023e-07	-0.277095	-1.26887
96646882	chr5:96646882:G:A	3.39708e-06	0.0818828	-2.99234e-10
96646971	chr5:96646971:A:C	2.92484e-07	-1.37146	-0.998919
96647215	chr5:96647215:G:A	6.47401e-06	-1.03928e-10	0.726763
96647532	chr5:96647532:T:C	6.29845e-07	-1.53369	-0.0696285
96647696	chr5:96647696:C:T	3.28727e-07	-1.53034	-0.723224
96647765	chr5:96647765:C:T	3.43529e-07	-1.53428	-0.675232
96647916	chr5:96647916:T:C	1.24004e-06	-1.03928e-10	-0.925889
96647968	chr5:96647968:A:G	1.25714e-06	-1.03928e-10	-0.912196
96648053	chr5:96648053:A:C	1.01567e-06	-1.03928e-10	-1.12549
96648543	chr5:96648543:C:T	8.86528e-06	2.06837	-1.02726
96648557	chr5:96648557:A:G	1.76635e-06	-0.941108	0.368989
96648945	chr5:96648945:A:G	9.24079e-07	-1.03928e-10	-1.21999
96649134	chr5:96649134:T:C	9.01286e-07	-1.03928e-10	-1.24496
96649267	chr5:96649267:G:A	9.64889e-07	-1.03928e-10	-1.17677
96649365	chr5:96649365:A:G	5.8975e-06	-1.03928e-10	0.633496
96649366	chr5:96649366:G:A	5.8426e-06	-1.03928e-10	0.624143
96649524	chr5:96649524:C:T	6.45285e-06	-1.03928e-10	0.72349
96649669	chr5:96649669:A:C	8.85188e-07	-1.03928e-10	-1.26299
96649977	chr5:96649977:C:T	5.29537e-07	-1.15155	-0.625237
96650240	chr5:96650240:C:T	1.04541e-06	-1.03928e-10	-1.09663
96650332	chr5:96650332:A:G	9.47898e-07	-1.03928e-10	-1.19454
96650782	chr5:96650782:C:T	1.02166e-06	-1.03928e-10	-1.1196
96650992	chr5:96650992:G:C	9.87696e-07	-1.03928e-10	-1.15341
96651163	chr5:96651163:CTCAA:C	8.85006e-07	-1.03928e-10	-1.26319
96652016	chr5:96652016:T:C	8.70955e-07	-1.03928e-10	-1.2792
96652037	chr5:96652037:G:A	8.77744e-07	-1.03928e-10	-1.27143
96652788	chr5:96652788:A:G	3.02751e-07	-1.51413	-0.821747
96652860	chr5:96652860:G:A	1.05504e-06	-1.03928e-10	-1.08746
96652868	chr5:96652868:G:A	7.0028e-07	-1.49731	-2.99234e-10
96652920	chr5:96652920:C:T	5.18301e-07	-1.14132	-0.65691
96653083	chr5:96653083:T:C	4.51885e-06	1.13329	-0.766067
96653573	chr5:96653573:A:G	2.95286e-07	-1.12473	-1.23612
96653717	chr5:96653717:C:T	8.75229e-07	-1.03928e-10	-1.2743
96654224	chr5:96654224:A:C	1.24306e-06	-1.03928e-10	-0.92346
96654297	chr5:96654297:T:C	8.71228e-07	-1.03928e-10	-1.27888
96654353	chr5:96654353:C:T	5.45619e-07	-0.499981	-1.24688
96654605	chr5:96654605:A:G	7.8658e-06	-1.03928e-10	0.921492
96655165	chr5:96655165:G:A	6.08303e-07	-0.390317	-1.2478
96655167	chr5:96655167:C:T	6.07235e-07	-0.391889	-1.24798
96655280	chr5:96655280:A:C	5.41926e-07	-1.13328	-0.620376
96655969	chr5:96655969:G:C	5.1932e-07	-1.13936	-0.65691
96656023	chr5:96656023:T:G	9.53968e-07	-1.03928e-10	-1.18816
96656294	chr5:96656294:C:T	4.87575e-06	1.26554	-0.822298
96656756	chr5:96656756:T:G	2.91858e-07	-1.14962	-1.2229
96657108	chr5:96657108:G:T	1.31318e-06	-1.03928e-10	-0.868584
96657234	chr5:96657234:T:C	9.09656e-07	-1.03928e-10	-1.23572
96658463	chr5:96658463:G:A	4.42829e-07	-1.1094	-0.846202
96658519	chr5:96658519:C:A	8.72431e-07	-1.03928e-10	-1.2775
96659237	chr5:96659237:G:A	1.0823e-06	-1.06194	-2.99234e-10
96659318	chr5:96659318:A:T	4.99126e-07	-1.1918	-0.644125
96659336	chr5:96659336:G:A	4.85923e-07	-1.21774	-0.644998
96659736	chr5:96659736:C:A	2.71301e-06	-1.03928e-10	-0.142973
96659855	chr5:96659855:A:G	2.29657e-07	-1.33252	-1.27968
96660029	chr5:96660029:G:T	3.3139e-07	-0.96517	-1.28032
96660076	chr5:96660076:A:G	9.46616e-06	-1.03928e-10	1.10669
96660343	chr5:96660343:A:G	1.54999e-06	-1.03928e-10	-0.702787
96660706	chr5:96660706:C:T	4.4595e-07	-1.17775	-0.770832
96660845	chr5:96660845:G:A	8.58093e-07	-1.29408	-2.99234e-10
96661008	chr5:96661008:C:T	6.97181e-07	-0.223216	-1.27853
96661179	chr5:96661179:A:C	4.45405e-07	-0.92912	-1.02068
96661562	chr5:96661562:T:C	3.49652e-07	-0.919366	-1.27248
96661612	chr5:96661612:G:A	1.35337e-06	-1.03928e-10	-0.838437
96661728	chr5:96661728:G:A	2.43885e-06	-1.03928e-10	-0.249505
96661803	chr5:96661803:C:T	4.31675e-07	-1.20433	-0.776783
96662768	chr5:96662768:G:A	1.33939e-06	-1.03928e-10	-0.848818
96662801	chr5:96662801:G:A	4.10506e-06	-1.03928e-10	0.271188
96663070	chr5:96663070:C:G	1.37615e-06	-1.03928e-10	-0.821742
96663175	chr5:96663175:G:A	1.00392e-06	-1.03928e-10	-1.13712
96663675	chr5:96663675:A:G	2.37603e-06	-1.03928e-10	-0.2756
96664291	chr5:96664291:C:T	1.28948e-06	-1.03928e-10	-0.886794
96664295	chr5:96664295:G:A	9.01634e-07	-1.03928e-10	-1.24458
96664565	chr5:96664565:G:A	1.03854e-06	-0.131605	-0.971608
96664759	chr5:96664759:A:G	1.30469e-06	-1.03928e-10	-0.875068
96665091	chr5:96665091:C:A	8.82354e-06	2.01079	-0.974399
96665104	chr5:96665104:C:T	1.35677e-06	-1.03928e-10	-0.835926
96665188	chr5:96665188:A:G	1.35203e-06	-1.03928e-10	-0.839422
96665243	chr5:96665243:A:G	3.76147e-07	-0.912986	-1.20582
96665898	chr5:96665898:ATGTC:A	9.53467e-07	-1.03928e-10	-1.18868
96665950	chr5:96665950:T:C	4.47176e-06	-1.03928e-10	0.35675
96666138	chr5:96666138:G:A	5.91517e-07	-0.404019	-1.26208
96666316	chr5:96666316:A:G	6.31113e-07	-0.342791	-1.25851
96666854	chr5:96666854:G:C	8.972e-07	-1.03928e-10	-1.24951
96666904	chr5:96666904:ACTACT:A	2.47613e-06	-1.03928e-10	-0.234337
96667371	chr5:96667371:C:T	4.0285e-07	-1.34866	-0.701559
96667445	chr5:96667445:T:G	7.24784e-07	-0.315444	-1.14747
96667475	chr5:96667475:A:T	8.82707e-07	-1.03928e-10	-1.26579
96667569	chr5:96667569:C:CTT	8.97931e-07	-1.03928e-10	-1.24869
96667575	chr5:96667575:A:G	1.05671e-05	2.08208	-0.865367
96667753	chr5:96667753:G:A	2.33015e-06	-1.03928e-10	-0.2951
96667972	chr5:96667972:A:G	8.72101e-07	-1.03928e-10	-1.27788
96668081	chr5:96668081:A:G	4.93629e-07	-1.20263	-0.644373
96668302	chr5:96668302:G:A	8.58251e-07	-1.29389	-2.99234e-10
96668469	chr5:96668469:C:T	7.14498e-07	-0.255023	-1.22218
96668570	chr5:96668570:T:C	8.84782e-07	-1.03928e-10	-1.26345
96668640	chr5:96668640:C:T	8.0573e-07	-1.35704	-2.99234e-10
96668659	chr5:96668659:T:C	5.03586e-07	-0.547108	-1.27992
96669133	chr5:96669133:A:G	2.3753e-06	-1.03928e-10	-0.275907
96669468	chr5:96669468:T:G	8.59849e-07	-1.29203	-2.99234e-10
96669548	chr5:96669548:G:A	8.8655e-07	-1.03928e-10	-1.26145
96669881	chr5:96669881:T:C	8.85657e-07	-1.03928e-10	-1.26246
96669899	chr5:96669899:A:G	1.03972e-05	1.2005	-2.99234e-10
96669913	chr5:96669913:A:C	8.78798e-07	-0.0682532	-1.20198
96670782	chr5:96670782:C:T	8.8213e-07	-1.03928e-10	-1.26645
96670792	chr5:96670792:G:A	6.80466e-07	-1.52601	-2.99234e-10
96670819	chr5:96670819:T:C	7.19965e-07	-1.46958	-2.99234e-10
96670992	chr5:96670992:T:G	1.13906e-06	-1.03928e-10	-1.01083
96671427	chr5:96671427:A:G	7.25945e-07	-1.46131	-2.99234e-10
96671607	chr5:96671607:T:G	1.45885e-05	2.49616	-0.956964
96671624	chr5:96671624:T:C	2.37454e-06	-1.03928e-10	-0.27623
96672586	chr5:96672586:A:G	2.43258e-06	-1.03928e-10	-0.252081
96672615	chr5:96672615:A:G	8.8824e-07	-1.03928e-10	-1.25955
96673544	chr5:96673544:T:C	2.37885e-06	-1.03928e-10	-0.274415
96673988	chr5:96673988:G:A	8.96447e-07	-1.03928e-10	-1.25035
96674051	chr5:96674051:T:C	2.38054e-06	-1.03928e-10	-0.273703
96674416	chr5:96674416:A:G	8.84642e-07	-1.03928e-10	-1.2636
96674584	chr5:96674584:A:G	7.11361e-07	-1.48161	-2.99234e-10
96674770	chr5:96674770:A:G	3.741e-07	-1.53069	-0.593575
96675319	chr5:96675319:T:C	4.511e-07	-1.21005	-0.727051
96675440	chr5:96675440:G:A	6.92839e-07	-1.50799	-2.99234e-10
96676380	chr5:96676380:T:A	7.12956e-07	-1.47937	-2.99234e-10
96676713	chr5:96676713:C:T	6.7789e-07	-1.5298	-2.99234e-10
96676729	chr5:96676729:C:A	3.59191e-06	1.418	-1.28035
96676776	chr5:96676776:C:A	2.44937e-06	-1.03928e-10	-0.245202
96676954	chr5:96676954:T:C	8.88697e-07	-1.03928e-10	-1.25903
96676980	chr5:96676980:G:A	2.1148e-06	-1.03928e-10	-0.39207
96677745	chr5:96677745:G:C	1.84595e-06	-1.03928e-10	-0.528036
96678012	chr5:96678012:G:C	2.43922e-06	-0.249355	-2.99234e-10
96678083	chr5:96678083:A:G	5.19679e-06	-1.03928e-10	0.507008
96678360	chr5:96678360:T:C	8.75733e-07	-1.03928e-10	-1.27373
96678979	chr5:96678979:A:G	9.264e-07	0.00202955	-1.21951
96679121	chr5:96679121:A:G	8.80636e-07	-1.03928e-10	-1.26814
96679134	chr5:96679134:T:C	8.42751e-06	1.95634	-0.965869
96679254	chr5:96679254:A:G	1.04337e-06	-1.03928e-10	-1.09858
96679353	chr5:96679353:T:C	6.45039e-07	-0.405387	-1.17409
96679356	chr5:96679356:C:A	8.76378e-07	-1.03928e-10	-1.27299
96679585	chr5:96679585:CAGAG:C	8.80092e-07	-1.03928e-10	-1.26876
96679881	chr5:96679881:C:G	8.78798e-07	-1.03928e-10	-1.27023
96679926	chr5:96679926:A:T	7.21123e-06	1.8192	-0.984594
96680260	chr5:96680260:C:A	2.67875e-06	-1.03928e-10	-0.155681
96680463	chr5:96680463:G:A	3.9315e-07	-1.25562	-0.818977
96680576	chr5:96680576:G:A	4.61737e-07	-1.24708	-0.666712
96680622	chr5:96680622:T:TA	8.77108e-07	-1.03928e-10	-1.27216
96680773	chr5:96680773:G:A	6.40859e-07	-0.315019	-1.27096
96680865	chr5:96680865:A:G	5.46059e-07	-0.486271	-1.25979
96680912	chr5:96680912:C:T	5.13207e-07	-0.723544	-1.08456
96681850	chr5:96681850:GT:G	8.70906e-07	-1.03928e-10	-1.27925
96681896	chr5:96681896:C:G	2.07131e-06	-1.03928e-10	-0.41285
96681906	chr5:96681906:A:G	8.14086e-07	-0.150355	-1.19637
96682155	chr5:96682155:C:T	8.70848e-07	-1.03928e-10	-1.27932
96682252	chr5:96682252:C:T	1.31299e-06	0.325386	-1.19411
96682474	chr5:96682474:A:G	1.03159e-06	-1.03928e-10	-1.10993
96682500	chr5:96682500:C:G	8.69934e-07	-1.03928e-10	-1.28037
96682571	chr5:96682571:A:G	8.71538e-07	-1.03928e-10	-1.27853
96682601	chr5:96682601:G:A	8.70848e-07	-1.03928e-10	-1.27932
96682848	chr5:96682848:C:A	7.22501e-06	-1.03928e-10	0.836516
96683218	chr5:96683218:T:C	9.29927e-07	-1.03928e-10	-1.21368
96683267	chr5:96683267:A:G	2.39026e-06	-1.03928e-10	-0.269632
96683389	chr5:96683389:C:T	8.73067e-07	-1.03928e-10	-1.27678
96683754	chr5:96683754:G:A	9.41498e-07	-1.03928e-10	-1.20132
96684373	chr5:96684373:T:C	8.79624e-07	-1.03928e-10	-1.26929
96684636	chr5:96684636:C:T	1.35313e-06	-1.03928e-10	-0.838612
96684860	chr5:96684860:A:G	1.07003e-06	-1.03928e-10	-1.07335
96684977	chr5:96684977:ATGT:A	7.17805e-07	-0.490608	-0.981982
96684982	chr5:96684982:GTA:G	8.97458e-07	-1.03928e-10	-1.24922
96685171	chr5:96685171:G:A	2.17273e-07	-1.42702	-1.24062
96685589	chr5:96685589:A:G	3.01236e-07	-1.49155	-0.849344
96686179	chr5:96686179:T:C	2.54754e-06	-1.03928e-10	-0.205902
96686224	chr5:96686224:A:G	3.75584e-07	-1.23799	-0.882318
96686416	chr5:96686416:A:G	2.78684e-06	-1.03928e-10	-0.116123
96686859	chr5:96686859:A:C	4.94157e-07	-1.27334	-0.572598
96687118	chr5:96687118:G:A	8.70147e-07	-1.03928e-10	-1.28013
96687882	chr5:96687882:A:G	4.94334e-07	-1.26314	-0.582431
96687997	chr5:96687997:G:A	1.14784e-06	-1.03928e-10	-1.00315
96688178	chr5:96688178:A:G	8.11436e-06	-1.03928e-10	0.952603
96688259	chr5:96688259:A:G	4.98274e-07	-1.25658	-0.58106
96688529	chr5:96688529:C:T	8.76069e-07	-1.03928e-10	-1.27334
96688533	chr5:96688533:G:A	9.19289e-07	-1.03928e-10	-1.22519
96688769	chr5:96688769:G:A	1.02346e-05	2.18871	-1.00396
96688936	chr5:96688936:G:A	4.48276e-06	-1.03928e-10	0.359207
96689060	chr5:96689060:G:C	8.70321e-07	-1.03928e-10	-1.27992
96689184	chr5:96689184:C:T	2.5265e-06	-1.03928e-10	-0.214197
96689186	chr5:96689186:A:G	3.8614e-06	0.209998	-2.99234e-10
96689679	chr5:96689679:A:G	9.62313e-07	-1.03928e-10	-1.17945
96690018	chr5:96690018:C:T	8.89944e-07	-1.03928e-10	-1.25763
96690143	chr5:96690143:A:G	8.08479e-07	-0.151392	-1.20224
96690144	chr5:96690144:C:G	1.02236e-06	-1.03928e-10	-1.11892
96690274	chr5:96690274:C:G	9.80873e-07	-1.03928e-10	-1.16034
96690289	chr5:96690289:T:C	5.394e-07	-1.25375	-0.504583
96690372	chr5:96690372:C:T	4.65004e-06	-1.03928e-10	0.395843
96690560	chr5:96690560:A:G	8.80475e-07	-1.03928e-10	-1.26833
96690703	chr5:96690703:CTA:C	2.5265e-06	-1.03928e-10	-0.214197
96690735	chr5:96690735:G:A	6.09605e-06	0.556033	0.110576
96690774	chr5:96690774:A:C	1.04092e-06	-1.03928e-10	-1.10092
96690775	chr5:96690775:C:T	1.04704e-06	-1.03928e-10	-1.09507
96690918	chr5:96690918:T:C	9.32509e-07	-1.03928e-10	-1.21091
96691200	chr5:96691200:C:T	2.25203e-06	-1.03928e-10	-0.329199
96691281	chr5:96691281:A:G	8.70016e-07	-1.03928e-10	-1.28028
96691832	chr5:96691832:T:C	9.63979e-07	-1.03928e-10	-1.17772
96692126	chr5:96692126:G:A	8.70139e-07	-1.03928e-10	-1.28013
96692606	chr5:96692606:A:G	6.01862e-06	-1.03928e-10	0.653826
96692646	chr5:96692646:T:G	1.33963e-06	-1.03928e-10	-0.848638
96692724	chr5:96692724:C:T	8.70003e-07	-1.03928e-10	-1.28029
96693156	chr5:96693156:A:G	5.67301e-06	1.67886	-1.08418
96693264	chr5:96693264:G:A	4.17071e-07	-0.888939	-1.12659
96693312	chr5:96693312:A:C	8.70422e-07	-1.03928e-10	-1.27981
96693916	chr5:96693916:CTATT:C	2.283e-07	-1.3378	-1.28033
96693990	chr5:96693990:G:A	8.95217e-07	-1.03928e-10	-1.25172
96694062	chr5:96694062:T:A	8.70341e-07	-1.03928e-10	-1.2799
96694127	chr5:96694127:A:T	5.32372e-07	-1.07715	-0.694296
96694491	chr5:96694491:C:T	9.34568e-07	-1.03928e-10	-1.2087
96695039	chr5:96695039:C:T	2.21516e-06	-1.03928e-10	-0.345709
96695582	chr5:96695582:A:G	0.000291752	5.54675	-1.01188
96695865	chr5:96695865:A:G	3.9945e-07	-0.91969	-1.13901
96695972	chr5:96695972:G:C	9.05861e-07	-1.03928e-10	-1.2399
96696123	chr5:96696123:G:T	3.96496e-07	-0.92463	-1.14149
96696391	chr5:96696391:G:A	2.14513e-07	-1.41643	-1.26399
96696470	chr5:96696470:T:C	1.40363e-06	-1.03928e-10	-0.801973
96696723	chr5:96696723:A:G	1.51951e-06	-0.722643	-2.99234e-10
96696726	chr5:96696726:C:T	1.70465e-06	-1.03928e-10	-0.607673
96697185	chr5:96697185:G:A	1.20856e-06	-0.9516	-2.99234e-10
96697499	chr5:96697499:T:C	1.96314e-06	-1.03928e-10	-0.466485
96697987	chr5:96697987:A:G	9.58204e-07	-1.03928e-10	-1.18373
96698166	chr5:96698166:C:T	1.40221e-05	2.47104	-0.971432
96698587	chr5:96698587:T:C	9.70107e-07	-1.03928e-10	-1.17138
96698704	chr5:96698704:T:C	9.70613e-07	-1.03928e-10	-1.17086
96698911	chr5:96698911:G:A	8.72331e-07	-1.03928e-10	-1.27762
96698915	chr5:96698915:G:A	8.95506e-07	-1.03928e-10	-1.2514
96699170	chr5:96699170:C:T	2.1341e-07	-1.40525	-1.28032
96699995	chr5:96699995:G:A	8.84942e-07	-1.03928e-10	-1.26327
96700460	chr5:96700460:A:C	9.18673e-07	-1.03928e-10	-1.22586
96700607	chr5:96700607:G:C	3.02475e-07	-1.29102	-1.04577
96700801	chr5:96700801:A:C	7.06625e-07	-1.48829	-2.99234e-10
96700932	chr5:96700932:T:A	1.56593e-06	0.587465	-1.28002
96700989	chr5:96700989:T:C	7.13059e-07	-1.47922	-2.99234e-10
96701428	chr5:96701428:A:G	8.93755e-07	-1.03928e-10	-1.25336
96701516	chr5:96701516:A:AAAG	1.29037e-06	-1.03928e-10	-0.8861
96702174	chr5:96702174:T:C	2.43658e-06	-0.250437	-2.99234e-10
96702207	chr5:96702207:TCTAA:T	6.74944e-07	-1.53416	-2.99234e-10
96702323	chr5:96702323:A:G	1.29297e-06	-1.03928e-10	-0.884088
96702953	chr5:96702953:C:T	9.64444e-07	-1.17724	-2.99234e-10
96702971	chr5:96702971:G:A	3.31495e-07	-1.20009	-1.04509
96703113	chr5:96703113:T:G	2.04186e-07	-1.44984	-1.27991
96703872	chr5:96703872:A:G	2.44034e-06	-1.03928e-10	-0.248895
96704085	chr5:96704085:G:A	2.48763e-06	-1.03928e-10	-0.229702
96704191	chr5:96704191:G:T	1.68446e-06	-0.619584	-2.99234e-10
96705208	chr5:96705208:A:G	9.78725e-07	-1.03928e-10	-1.16254
96705634	chr5:96705634:A:G	1.24959e-06	-1.03928e-10	-0.918216
96706067	chr5:96706067:T:C	8.74406e-07	-1.03928e-10	-1.27524
96706391	chr5:96706391:T:C	2.56327e-07	-1.22336	-1.27897
96706475	chr5:96706475:G:A	8.73896e-07	-1.03928e-10	-1.27583
96706616	chr5:96706616:G:A	9.12592e-07	-1.03928e-10	-1.2325
96707136	chr5:96707136:A:G	2.03854e-05	2.81589	-0.942107
96707587	chr5:96707587:A:G	8.89784e-07	-1.03928e-10	-1.25781
96707593	chr5:96707593:G:T	3.04923e-07	-1.27728	-1.05145
96707625	chr5:96707625:T:A	8.81698e-07	-1.03928e-10	-1.26694
96707670	chr5:96707670:T:A	1.99881e-06	-1.03928e-10	-0.448478
96707716	chr5:96707716:T:C	4.86153e-05	3.65092	-0.908011
96708356	chr5:96708356:G:C	1.61435e-06	-0.662099	-2.99234e-10
96708411	chr5:96708411:G:T	7.09704e-07	-1.48394	-2.99234e-10
96709008	chr5:96709008:C:G	1.01441e-06	-1.03928e-10	-1.12672
96709064	chr5:96709064:G:A	2.13775e-05	-1.03928e-10	1.92131
96709210	chr5:96709210:A:G	2.01608e-07	-1.46327	-1.2792
96709433	chr5:96709433:G:T	9.87594e-07	-1.15352	-2.99234e-10
96709633	chr5:96709633:C:T	8.78696e-07	-1.03928e-10	-1.27035
96710335	chr5:96710335:A:C	2.74967e-06	1.04389	-1.17344
96710788	chr5:96710788:T:C	8.83106e-07	-1.03928e-10	-1.26534
96711208	chr5:96711208:A:G	2.47886e-07	-1.25629	-1.27953
96712070	chr5:96712070:T:C	3.29392e-07	-0.993103	-1.25843
96712400	chr5:96712400:C:T	1.20192e-06	-1.03928e-10	-0.957112
96712632	chr5:96712632:A:G	2.02242e-07	-1.46357	-1.27575
96712727	chr5:96712727:C:T	1.20633e-06	-1.03928e-10	-0.953452
96712901	chr5:96712901:G:A	1.02201e-06	-1.11926	-2.99234e-10
96713010	chr5:96713010:G:A	2.09353e-07	-1.45959	-1.24517
96713135	chr5:96713135:T:C	8.79481e-07	-1.03928e-10	-1.26945
96713226	chr5:96713226:A:G	2.11687e-07	-1.46604	-1.22764
96713281	chr5:96713281:G:T	8.76598e-07	-1.03928e-10	-1.27274
96713390	chr5:96713390:C:T	8.77905e-07	-1.03928e-10	-1.27125
96713396	chr5:96713396:G:T	1.75463e-06	-1.03928e-10	-0.578776
96713515	chr5:96713515:A:G	1.70155e-06	-1.03928e-10	-0.60949
96713564	chr5:96713564:G:A	8.71083e-07	-1.03928e-10	-1.27905
96714392	chr5:96714392:A:G	8.54697e-07	-1.29804	-2.99234e-10
96714975	chr5:96714975:A:AG	1.15728e-05	2.25598	-0.948358
96715332	chr5:96715332:C:T	9.50926e-07	-1.03928e-10	-1.19135
96715473	chr5:96715473:A:G	1.10503e-06	-1.03928e-10	-1.04116
96716286	chr5:96716286:T:G	3.27335e-07	-1.17623	-1.08158
96716346	chr5:96716346:C:T	1.75057e-06	0.686109	-1.2672
96716467	chr5:96716467:A:G	8.79052e-07	-1.03928e-10	-1.26994
96716806	chr5:96716806:C:T	6.77767e-07	-1.52998	-2.99234e-10
96717004	chr5:96717004:T:G	9.97109e-07	-1.03928e-10	-1.14393
96717399	chr5:96717399:T:C	1.0108e-06	-1.03928e-10	-1.13029
96717848	chr5:96717848:T:C	6.76719e-07	-1.53153	-2.99234e-10
96718149	chr5:96718149:T:C	2.59387e-07	-1.21267	-1.2778
96718479	chr5:96718479:C:A	1.6827e-06	-1.03928e-10	-0.62063
96718654	chr5:96718654:C:G	1.01696e-06	-1.03928e-10	-1.12421
96718683	chr5:96718683:T:C	2.93399e-06	-1.03928e-10	-0.0646687
96718691	chr5:96718691:A:C	1.60694e-05	2.67765	-1.04177
96718956	chr5:96718956:G:A	8.70141e-07	-1.03928e-10	-1.28013
96719093	chr5:96719093:C:A	8.84971e-07	-1.03928e-10	-1.26323
96719133	chr5:96719133:C:T	1.5055e-06	0.547984	-1.27989
96719443	chr5:96719443:G:A	8.8109e-07	-1.03928e-10	-1.26763
96719698	chr5:96719698:G:A	6.98147e-07	-1.50036	-2.99234e-10
96719739	chr5:96719739:G:A	8.72095e-07	-1.03928e-10	-1.27789
96719766	chr5:96719766:G:A	2.15875e-07	-1.44088	-1.23321
96719772	chr5:96719772:A:C	3.86874e-05	3.77776	-1.26327
96719858	chr5:96719858:G:A	1.19602e-06	-1.03928e-10	-0.962036
96720170	chr5:96720170:A:G	8.62542e-07	-0.144019	-1.14488
96720221	chr5:96720221:A:G	2.10285e-06	-1.03928e-10	-0.397737
96720300	chr5:96720300:C:A	7.07327e-07	-1.11004	-0.377251
96720305	chr5:96720305:T:G	9.01233e-07	-1.03928e-10	-1.24502
96720655	chr5:96720655:C:G	8.67275e-06	2.24979	-1.23063
96720669	chr5:96720669:G:C	3.17372e-07	-1.2965	-0.992218
96720964	chr5:96720964:C:G	1.98638e-06	-1.03928e-10	-0.454717
96721085	chr5:96721085:T:C	4.14006e-06	-1.03928e-10	0.279678
96721295	chr5:96721295:C:CT	9.01872e-07	-1.03928e-10	-1.24432
96721609	chr5:96721609:G:A	2.73165e-07	-1.17848	-1.26023
96721867	chr5:96721867:G:C	3.07934e-07	-1.16003	-1.15887
96722014	chr5:96722014:C:T	2.06853e-06	-1.03928e-10	-0.414196
96722178	chr5:96722178:G:A	1.18213e-06	0.294076	-1.26779
96722187	chr5:96722187:C:T	8.72929e-06	2.27158	-1.24593
96722436	chr5:96722436:TAGC:T	3.03938e-07	-1.05695	-1.27502
96722604	chr5:96722604:G:A	9.1805e-07	-1.03928e-10	-1.22654
96722778	chr5:96722778:A:G	2.35719e-06	-1.03928e-10	-0.28356
96723157	chr5:96723157:G:T	2.7176e-07	-1.35742	-1.08644
96723197	chr5:96723197:C:T	6.17487e-07	-0.354402	-1.26873
96723402	chr5:96723402:C:T	7.03828e-06	2.05671	-1.24637
96724010	chr5:96724010:C:G	9.60188e-07	-1.03928e-10	-1.18166
96724191	chr5:96724191:T:C	3.14306e-07	-1.26236	-1.03606
96724481	chr5:96724481:C:G	8.71844e-07	-1.03928e-10	-1.27818
96724538	chr5:96724538:G:T	2.17513e-06	-0.363945	-2.99234e-10
96724558	chr5:96724558:T:C	5.73957e-07	-0.418101	-1.27813
96724602	chr5:96724602:G:A	3.18323e-07	-1.29382	-0.991896
96724651	chr5:96724651:C:T	3.26502e-07	-1.30467	-0.955683
96724752	chr5:96724752:G:A	8.75907e-07	-1.03928e-10	-1.27353
96724874	chr5:96724874:C:A	1.99459e-06	-1.03928e-10	-0.450592
96724888	chr5:96724888:A:G	9.15769e-06	2.2545	-1.18094
96725476	chr5:96725476:C:G	1.87145e-06	-1.03928e-10	-0.514319
96725616	chr5:96725616:T:C	2.10751e-07	-1.42041	-1.27769
96725995	chr5:96725995:C:T	8.44125e-06	2.26844	-1.27634
96726632	chr5:96726632:G:C	1.39955e-06	-1.03928e-10	-0.804882
96726913	chr5:96726913:C:T	4.23185e-07	-0.962013	-1.03896
96726914	chr5:96726914:G:A	3.26812e-06	0.0431836	-2.99234e-10
96727253	chr5:96727253:T:C	9.68078e-06	2.38744	-1.25832
96727711	chr5:96727711:G:A	1.98795e-06	-1.03928e-10	-0.453928
96727798	chr5:96727798:A:G	7.83882e-06	2.18601	-1.26795
96728020	chr5:96728020:G:A	1.0562e-05	2.34933	-1.1331
96728170	chr5:96728170:C:G	4.9549e-07	-1.00662	-0.836618
96728602	chr5:96728602:G:A	7.88778e-07	-1.3783	-2.99234e-10
96728622	chr5:96728622:A:G	2.73173e-07	-1.28109	-1.1576
96728966	chr5:96728966:A:G	9.33645e-07	-1.03928e-10	-1.20969
96728992	chr5:96728992:T:G	2.11918e-06	-1.03928e-10	-0.390003
96729508	chr5:96729508:A:T	3.81526e-06	-1.03928e-10	0.197976
96729774	chr5:96729774:A:G	1.93493e-06	-1.03928e-10	-0.48096
96729932	chr5:96729932:A:G	3.36289e-07	-1.3108	-0.920012
96729958	chr5:96729958:C:T	1.40034e-06	-1.03928e-10	-0.804315
96730226	chr5:96730226:T:C	4.06198e-06	-1.03928e-10	0.26064
96730265	chr5:96730265:G:C	9.114e-07	-1.03928e-10	-1.23381
96730633	chr5:96730633:C:T	9.71499e-07	-1.03928e-10	-1.16995
96730662	chr5:96730662:C:A	3.33797e-07	-1.31717	-0.921081
96730872	chr5:96730872:C:G	3.31742e-07	-1.32109	-0.923339
96730948	chr5:96730948:C:T	4.01133e-06	1.51026	-1.26217
96731426	chr5:96731426:TCTACCCATAGCA:T	3.27854e-07	-1.34248	-0.913737
96731784	chr5:96731784:A:G	1.16637e-06	-0.0879817	-0.899151
96731803	chr5:96731803:T:C	3.28453e-07	-1.1438	-1.11059
96732627	chr5:96732627:A:G	8.98878e-07	-1.03928e-10	-1.24764
96732710	chr5:96732710:G:A	3.15855e-07	-1.34001	-0.953494
96732830	chr5:96732830:A:T	1.33857e-05	1.45316	-2.99234e-10
96732851	chr5:96732851:G:A	1.17347e-06	-0.981064	-2.99234e-10
96733022	chr5:96733022:G:GT	1.46488e-06	-1.03928e-10	-0.75926
96733063	chr5:96733063:T:C	5.30724e-07	-0.50327	-1.27127
96733591	chr5:96733591:G:A	2.64008e-07	-1.21047	-1.26234
96733676	chr5:96733676:A:G	4.43641e-06	1.6122	-1.26339
96733817	chr5:96733817:C:T	1.90076e-06	-1.03928e-10	-0.498778
96734180	chr5:96734180:G:A	1.16486e-05	1.31416	-2.99234e-10
96734224	chr5:96734224:G:A	6.62606e-06	-1.03928e-10	0.749979
96734345	chr5:96734345:C:T	1.25274e-06	-1.03928e-10	-0.915696
96734545	chr5:96734545:A:T	1.99655e-06	-1.03928e-10	-0.449612
96734616	chr5:96734616:G:A	8.94943e-07	-1.03928e-10	-1.25203
96735490	chr5:96735490:T:C	9.39495e-06	2.37518	-1.27604
96736076	chr5:96736076:A:G	9.81325e-06	2.3929	-1.2502
96736137	chr5:96736137:A:G	1.9968e-06	-1.03928e-10	-0.449487
96736234	chr5:96736234:G:A	2.32945e-06	-1.03928e-10	-0.295398
96736331	chr5:96736331:AG:A	1.02772e-06	-1.03928e-10	-1.11369
96736490	chr5:96736490:G:A	9.72235e-07	-1.03928e-10	-1.16919
96736928	chr5:96736928:G:A	1.94733e-06	-1.03928e-10	-0.474574
96737333	chr5:96737333:A:G	1.08801e-06	-1.03928e-10	-1.05668
96737373	chr5:96737373:A:C	2.23503e-06	-1.03928e-10	-0.336777
96738309	chr5:96738309:G:A	4.59428e-07	-1.21572	-0.703085
96738357	chr5:96738357:A:G	2.58313e-07	-1.51712	-0.977492
96738443	chr5:96738443:A:G	3.44058e-07	-1.25269	-0.955286
96738731	chr5:96738731:A:G	8.80254e-06	2.28005	-1.24604
96738836	chr5:96738836:G:A	1.10952e-06	-1.03928e-10	-1.03711
96738840	chr5:96738840:C:T	7.27236e-07	-1.45954	-2.99234e-10
96738871	chr5:96738871:G:A	1.05209e-06	-1.03928e-10	-1.09025
96739559	chr5:96739559:T:C	1.06401e-06	-1.03928e-10	-1.07899
96739768	chr5:96739768:G:T	8.87755e-07	-1.03928e-10	-1.26009
96741132	chr5:96741132:A:T	1.09644e-06	-1.03928e-10	-1.04897
96741880	chr5:96741880:C:T	6.80155e-07	-1.52647	-2.99234e-10
96742213	chr5:96742213:C:T	1.88936e-06	-1.03928e-10	-0.504796
96742236	chr5:96742236:A:G	3.37858e-07	-1.30101	-0.925153
96742264	chr5:96742264:A:T	3.39517e-07	-1.30507	-0.916194
96742347	chr5:96742347:T:G	8.7062e-07	-1.03928e-10	-1.27958
96742605	chr5:96742605:G:A	5.24569e-06	1.76385	-1.24748
96742633	chr5:96742633:C:G	3.49663e-07	-1.28809	-0.903723
96742838	chr5:96742838:C:T	4.57948e-07	-0.755607	-1.16643
96742998	chr5:96742998:A:G	3.47614e-07	-1.31676	-0.880939
96743471	chr5:96743471:C:T	8.70578e-07	-1.03928e-10	-1.27963
96743922	chr5:96743922:C:G	1.15428e-06	-1.03928e-10	-0.997556
96743942	chr5:96743942:C:T	8.00635e-07	-1.36338	-2.99234e-10
96744152	chr5:96744152:A:G	1.47208e-06	-1.03928e-10	-0.754358
96744724	chr5:96744724:A:G	8.69955e-07	-1.03928e-10	-1.28035
96744764	chr5:96744764:C:T	4.7119e-07	-0.613482	-1.28004
96744780	chr5:96744780:C:A	1.50106e-06	-0.960897	0.226038
96745104	chr5:96745104:G:A	1.06964e-06	-1.03928e-10	-1.07371
96745137	chr5:96745137:G:A	9.03666e-07	-1.03928e-10	-1.24233
96745162	chr5:96745162:T:A	8.95581e-07	-1.03928e-10	-1.25132
96745230	chr5:96745230:C:T	2.44615e-07	-1.26918	-1.27993
96746286	chr5:96746286:T:C	4.12656e-06	-1.03928e-10	0.276413
96746314	chr5:96746314:CT:C	1.09174e-06	-1.03928e-10	-1.05326
96746348	chr5:96746348:G:C	2.74065e-06	-1.03928e-10	-0.132836
96746383	chr5:96746383:T:A	9.05477e-07	-1.03928e-10	-1.24033
96746424	chr5:96746424:C:T	1.04698e-06	-1.03928e-10	-1.09513
96746697	chr5:96746697:C:T	3.98983e-07	-1.32919	-0.730683
96746790	chr5:96746790:C:T	6.97755e-07	-1.24709	-0.253824
96746927	chr5:96746927:T:A	3.98474e-07	-1.36659	-0.694555
96747634	chr5:96747634:C:T	5.13603e-07	-1.27207	-0.53527
96747638	chr5:96747638:A:T	1.20715e-06	-1.03928e-10	-0.952774
96748104	chr5:96748104:C:T	9.08541e-07	-1.03928e-10	-1.23695
96748154	chr5:96748154:G:A	2.0512e-06	-1.03928e-10	-0.422608
96748196	chr5:96748196:A:T	1.02965e-06	-1.03928e-10	-1.11182
96749268	chr5:96749268:T:A	9.07226e-07	-1.03928e-10	-1.2384
96749281	chr5:96749281:A:G	1.3102e-06	-0.870853	-2.99234e-10
96749719	chr5:96749719:G:A	4.58264e-07	-1.51477	-0.406574
96749925	chr5:96749925:T:G	1.25337e-06	-1.03928e-10	-0.915193
96749968	chr5:96749968:C:A	1.055e-06	-1.03928e-10	-1.08749
96750198	chr5:96750198:G:A	1.05597e-06	-1.03928e-10	-1.08657
96750346	chr5:96750346:A:G	1.00394e-06	-1.03928e-10	-1.1371
96750528	chr5:96750528:C:T	9.27471e-07	-1.03928e-10	-1.21633
96750630	chr5:96750630:G:C	2.973e-07	-1.07801	-1.27604
96750847	chr5:96750847:G:A	1.24873e-06	-0.918903	-2.99234e-10
96750986	chr5:96750986:G:A	1.03203e-06	0.145226	-1.25473
96751138	chr5:96751138:T:C	1.03193e-06	-1.03928e-10	-1.1096
96751311	chr5:96751311:T:A	9.75508e-07	0.0941678	-1.26
96752248	chr5:96752248:T:G	9.07631e-07	-1.03928e-10	-1.23795
96752447	chr5:96752447:T:G	1.99897e-06	-1.03928e-10	-0.448401
96752493	chr5:96752493:TCTTAATA:T	1.98226e-06	-1.03928e-10	-0.456793
96752814	chr5:96752814:T:C	1.43989e-06	-1.03928e-10	-0.776469
96752921	chr5:96752921:A:G	2.21943e-06	-1.03928e-10	-0.343782
96753146	chr5:96753146:A:G	3.5777e-07	-1.41769	-0.751205
96753299	chr5:96753299:C:T	1.23259e-06	-0.787586	-0.144325
96753342	chr5:96753342:T:C	1.35816e-06	0.430455	-1.26535
96753407	chr5:96753407:G:A	2.41016e-07	-1.4522	-1.11172
96753807	chr5:96753807:C:T	3.91935e-07	-0.945679	-1.13201
96753954	chr5:96753954:G:A	2.42267e-07	-1.46566	-1.09309
96754272	chr5:96754272:A:G	2.77397e-07	-1.14309	-1.28025
96754802	chr5:96754802:C:T	2.98814e-06	-1.03928e-10	-0.0463814
96754804	chr5:96754804:A:G	2.06513e-06	-1.03928e-10	-0.415838
96754878	chr5:96754878:A:C	2.06778e-06	-1.03928e-10	-0.414555
96755122	chr5:96755122:C:T	1.37566e-06	-0.822101	-2.99234e-10
96755191	chr5:96755191:A:C	2.0707e-06	-1.03928e-10	-0.413145
96755234	chr5:96755234:G:A	1.13064e-06	0.25878	-1.27703
96755610	chr5:96755610:C:T	1.11767e-06	-1.02979	-2.99234e-10
96756221	chr5:96756221:C:T	3.4773e-07	-1.45098	-0.746383
96756222	chr5:96756222:G:A	1.05823e-06	0.0803954	-1.16483
96756269	chr5:96756269:C:T	9.43249e-07	-1.03928e-10	-1.19946
96756284	chr5:96756284:A:G	3.20231e-07	-1.10558	-1.17416
96756570	chr5:96756570:C:G	3.82681e-07	-1.42644	-0.675141
96756811	chr5:96756811:A:AAG	9.9905e-07	-1.03928e-10	-1.14198
96756944	chr5:96756944:C:A	3.65273e-06	-1.03928e-10	0.154442
96757228	chr5:96757228:C:T	8.99654e-07	-1.03928e-10	-1.24678
96757307	chr5:96757307:C:T	3.40015e-07	-1.00568	-1.21411
96757434	chr5:96757434:C:T	3.3063e-07	-1.02789	-1.2199
96757685	chr5:96757685:T:C	2.94911e-07	-1.1349	-1.22721
96757737	chr5:96757737:C:T	8.24918e-07	-1.31856	-0.0149388
96757768	chr5:96757768:G:A	3.16046e-06	-1.03928e-10	0.00968606
96758208	chr5:96758208:G:T	3.89524e-06	-1.03928e-10	0.218723
96758430	chr5:96758430:G:A	2.38079e-06	-1.03928e-10	-0.273599
96758745	chr5:96758745:G:A	9.2887e-07	-1.03928e-10	-1.21482
96758892	chr5:96758892:T:C	2.08991e-06	-1.03928e-10	-0.403909
96758950	chr5:96758950:C:T	1.21861e-06	-1.03928e-10	-0.943323
96758990	chr5:96758990:T:G	2.8602e-07	-1.52749	-0.865234
96759203	chr5:96759203:T:C	8.90064e-07	-1.03928e-10	-1.25749
96759269	chr5:96759269:A:C	3.32495e-07	-1.34923	-0.892935
96759464	chr5:96759464:T:C	9.09315e-07	-1.03928e-10	-1.2361
96759700	chr5:96759700:A:T	1.13799e-06	-1.01177	-2.99234e-10
96760120	chr5:96760120:A:G	8.7736e-07	-1.03928e-10	-1.27187
96760426	chr5:96760426:G:A	2.85995e-07	-1.34729	-1.04552
96760485	chr5:96760485:G:T	1.17836e-06	0.25566	-1.23256
96760515	chr5:96760515:C:G	9.78439e-07	-1.29626	0.133435
96760760	chr5:96760760:C:T	2.96156e-07	-1.08991	-1.26799
96760960	chr5:96760960:A:G	8.70018e-07	-1.03928e-10	-1.28027
96761124	chr5:96761124:A:G	3.86528e-07	-0.843395	-1.24819
96761269	chr5:96761269:A:G	9.64316e-07	-1.03928e-10	-1.17737
96761370	chr5:96761370:A:G	9.52126e-07	-1.03928e-10	-1.19009
96761901	chr5:96761901:A:G	9.55432e-07	-1.03928e-10	-1.18662
96761944	chr5:96761944:TC:T	2.46107e-06	-1.03928e-10	-0.240434
96762014	chr5:96762014:C:T	1.44542e-06	-1.03928e-10	-0.772635
96762144	chr5:96762144:T:C	8.85464e-07	-1.03928e-10	-1.26268
96762275	chr5:96762275:A:G	1.31253e-06	-1.03928e-10	-0.869078
96762299	chr5:96762299:C:T	1.52166e-06	-1.03928e-10	-0.721228
96763054	chr5:96763054:C:T	3.46222e-07	-0.964905	-1.2368
96763181	chr5:96763181:C:G	2.44172e-06	-1.03928e-10	-0.24833
96763425	chr5:96763425:G:A	1.09355e-06	-1.03928e-10	-1.05161
96763561	chr5:96763561:A:G	3.66076e-07	-1.39688	-0.749062
96763892	chr5:96763892:A:T	1.09148e-06	-1.03928e-10	-1.05349
96764068	chr5:96764068:C:T	1.08778e-06	-1.03928e-10	-1.05689
96764254	chr5:96764254:C:T	2.52363e-07	-1.47715	-1.04077
96764578	chr5:96764578:A:C	3.95238e-07	-0.805918	-1.26338
96764940	chr5:96764940:C:A	1.08159e-06	-1.03928e-10	-1.0626
96765007	chr5:96765007:A:G	2.7235e-06	-1.03928e-10	-0.139116
96765038	chr5:96765038:TCTC:T	3.6773e-07	-0.897971	-1.24347
96765060	chr5:96765060:G:C	2.89512e-07	-1.48083	-0.899764
96765218	chr5:96765218:C:T	1.29421e-06	-1.03928e-10	-0.883132
96765516	chr5:96765516:A:G	9.4222e-07	0.0697592	-1.27031
96765522	chr5:96765522:G:A	9.20025e-07	0.0442735	-1.26866
96766240	chr5:96766240:A:G	3.63381e-07	-1.37549	-0.777839
96766255	chr5:96766255:C:T	2.9462e-07	-1.45545	-0.907653
96766289	chr5:96766289:C:T	1.03699e-06	-1.03928e-10	-1.10471
96766871	chr5:96766871:TG:T	7.17728e-07	-1.41878	-0.0539165
96767138	chr5:96767138:C:T	9.24153e-07	-1.03928e-10	-1.21991
96767222	chr5:96767222:C:T	8.95955e-07	-1.03928e-10	-1.2509
96767406	chr5:96767406:A:G	3.55156e-07	-0.982093	-1.19414
96767606	chr5:96767606:T:C	6.76977e-07	-1.53115	-2.99234e-10
96767788	chr5:96767788:TGTCA:T	8.7843e-07	-1.03928e-10	-1.27065
96767885	chr5:96767885:G:A	3.6503e-07	-1.34707	-0.801738
96767912	chr5:96767912:T:G	9.71815e-07	-1.03928e-10	-1.16962
96768095	chr5:96768095:C:G	3.5182e-07	-0.950891	-1.23478
96768440	chr5:96768440:GAAGAA:G	1.03525e-06	-1.03928e-10	-1.10638
96768778	chr5:96768778:G:A	3.62699e-07	-0.935878	-1.21934
96769132	chr5:96769132:A:C	8.82016e-07	-1.03928e-10	-1.26658
96769339	chr5:96769339:C:T	2.10417e-07	-1.4671	-1.23259
96769403	chr5:96769403:T:G	1.13658e-06	-1.03928e-10	-1.013
96769918	chr5:96769918:G:T	1.29608e-06	-1.03928e-10	-0.881686
96770222	chr5:96770222:G:A	2.11923e-07	-1.44161	-1.25095
96770392	chr5:96770392:A:G	1.35349e-06	-1.03928e-10	-0.838345
96770407	chr5:96770407:A:G	3.28718e-05	2.35158	-2.99234e-10
96771156	chr5:96771156:A:G	1.01236e-06	-1.03928e-10	-1.12875
96771195	chr5:96771195:T:A	2.46957e-07	-1.25924	-1.28033
96771301	chr5:96771301:A:G	3.44269e-07	-1.42615	-0.781219
96771318	chr5:96771318:C:T	2.1653e-07	-1.50704	-1.16402
96771498	chr5:96771498:G:T	1.934e-07	-1.52167	-1.26236
96772070	chr5:96772070:C:T	2.11538e-07	-1.45504	-1.23935
96772342	chr5:96772342:T:A	2.7763e-06	-1.03928e-10	-0.119913
96772434	chr5:96772434:GA:G	4.4532e-07	-1.41301	-0.536985
96772997	chr5:96772997:T:C	5.35569e-07	-1.21986	-0.5456
96773473	chr5:96773473:T:C	8.75215e-07	-1.03928e-10	-1.27432
96773501	chr5:96773501:T:C	4.00838e-07	-1.1523	-0.902928
96773881	chr5:96773881:T:C	8.70448e-07	-1.03928e-10	-1.27978
96773906	chr5:96773906:G:A	4.43187e-07	-0.682865	-1.27193
96774068	chr5:96774068:A:C	8.69973e-07	-1.03928e-10	-1.28033
96774135	chr5:96774135:A:AT	2.23576e-07	-1.43907	-1.19997
96774231	chr5:96774231:T:G	2.57687e-07	-1.53247	-0.964574
96774892	chr5:96774892:G:A	4.52221e-07	-1.05763	-0.87699
96774900	chr5:96774900:A:AT	3.01047e-07	-1.53316	-0.808361
96774956	chr5:96774956:C:CCTT	4.57545e-07	-1.05515	-0.867758
96775172	chr5:96775172:A:ATGTT	1.53927e-06	-1.03928e-10	-0.709724
96775667	chr5:96775667:G:A	4.47585e-07	-0.664871	-1.28005
96775743	chr5:96775743:G:A	9.10314e-07	-1.03928e-10	-1.235
96776022	chr5:96776022:G:A	4.70637e-07	-1.0187	-0.875996
96776075	chr5:96776075:A:G	4.65501e-07	-1.03051	-0.875165
96776301	chr5:96776301:C:T	4.60808e-07	-1.05246	-0.863349
96776435	chr5:96776435:G:A	1.04291e-06	-1.03928e-10	-1.09902
96776591	chr5:96776591:C:T	4.711e-07	-1.01841	-0.875312
96776959	chr5:96776959:G:A	2.99854e-07	-1.5322	-0.813286
96776988	chr5:96776988:GTATGT:G	4.40834e-07	-1.08633	-0.873788
96777159	chr5:96777159:C:T	4.82159e-07	-1.0352	-0.835313
96777250	chr5:96777250:A:G	2.38924e-07	-1.49374	-1.0789
96777265	chr5:96777265:C:T	4.14576e-07	-1.02698	-0.994549
96777327	chr5:96777327:A:G	4.74563e-07	-1.01233	-0.874068
96777368	chr5:96777368:T:A	4.59402e-07	-1.04507	-0.873788
96777541	chr5:96777541:G:A	4.70705e-07	-1.01939	-0.875165
96777693	chr5:96777693:C:T	4.71554e-07	-1.01514	-0.877618
96778134	chr5:96778134:T:C	4.66138e-07	-1.02981	-0.874492
96778141	chr5:96778141:T:G	9.59642e-07	-1.03928e-10	-1.18223
96778267	chr5:96778267:A:G	8.7467e-07	-1.03928e-10	-1.27494
96778368	chr5:96778368:C:T	4.63787e-07	-1.03655	-0.872807
96778446	chr5:96778446:A:G	4.72553e-07	-1.0184	-0.872238
96778636	chr5:96778636:A:G	9.19255e-07	-1.03928e-10	-1.22522
96778813	chr5:96778813:C:T	8.70023e-07	-1.03928e-10	-1.28027
96778846	chr5:96778846:G:A	5.12868e-07	-0.551314	-1.25746
96778915	chr5:96778915:G:A	8.77153e-07	-1.03928e-10	-1.27211
96778991	chr5:96778991:A:G	4.61412e-07	-0.983949	-0.930546
96779039	chr5:96779039:A:C	9.41244e-07	-1.03928e-10	-1.20159
96779335	chr5:96779335:A:G	2.97342e-06	-1.03928e-10	-0.0513179
96779366	chr5:96779366:T:G	4.79768e-07	-1.0017	-0.873788
96779381	chr5:96779381:G:C	4.80778e-07	-0.999594	-0.873788
96779407	chr5:96779407:G:A	5.0026e-07	-0.995915	-0.837743
96779429	chr5:96779429:T:C	9.20213e-07	-1.03928e-10	-1.22418
96779442	chr5:96779442:A:T	9.80411e-07	-0.0795472	-1.08127
96779489	chr5:96779489:G:A	5.4829e-07	-0.682343	-1.05964
96779509	chr5:96779509:T:C	9.53405e-07	-1.03928e-10	-1.18875
96780017	chr5:96780017:C:T	2.40429e-07	-1.2862	-1.28016
96780221	chr5:96780221:C:T	4.49954e-07	-0.952065	-0.987577
96780327	chr5:96780327:AACTC:A	2.20155e-07	-1.42862	-1.22584
96780529	chr5:96780529:G:A	1.82247e-06	-1.03928e-10	-0.540842
96780582	chr5:96780582:A:G	4.01158e-07	-1.08107	-0.973359
96780956	chr5:96780956:A:G	3.61087e-07	-1.1404	-1.01927
96781036	chr5:96781036:C:A	7.69582e-06	-1.03928e-10	0.899645
96781150	chr5:96781150:A:G	1.20469e-06	-0.954806	-2.99234e-10
96781596	chr5:96781596:G:A	3.02127e-07	-1.53334	-0.8046
96781851	chr5:96781851:C:T	3.10822e-07	-1.05371	-1.25585
96781875	chr5:96781875:G:A	3.73731e-07	-1.10582	-1.01943
96782013	chr5:96782013:T:C	3.71547e-07	-1.11352	-1.01759
96782093	chr5:96782093:T:C	3.26102e-07	-1.20821	-1.05337
96782135	chr5:96782135:C:T	3.43305e-07	-1.18881	-1.02136
96782160	chr5:96782160:G:A	1.00473e-06	-1.03928e-10	-1.13632
96782299	chr5:96782299:G:A	4.69638e-07	-1.11884	-0.777985
96782300	chr5:96782300:C:T	3.54739e-07	-1.10842	-1.06898
96782361	chr5:96782361:T:G	1.47352e-06	0.515133	-1.26851
96782444	chr5:96782444:T:C	3.65044e-07	-1.13015	-1.01862
96782783	chr5:96782783:A:C	3.70296e-07	-1.11479	-1.0197
96782839	chr5:96782839:A:G	7.07726e-07	-1.48673	-2.99234e-10
96783148	chr5:96783148:G:C	3.10202e-07	-1.31574	-0.995826
96783162	chr5:96783162:C:T	3.55651e-06	1.15647	-1.02872
96783340	chr5:96783340:T:A	3.07721e-07	-1.0552	-1.2644
96783351	chr5:96783351:T:C	3.66895e-07	-1.12367	-1.02005
96783419	chr5:96783419:CTT:C	4.10223e-07	-0.840594	-1.19149
96783635	chr5:96783635:G:T	9.52671e-06	1.49404	-0.380974
96784350	chr5:96784350:G:C	3.01432e-07	-1.53343	-0.806814
96784466	chr5:96784466:G:A	2.91946e-07	-1.33625	-1.03597
96784555	chr5:96784555:C:T	2.89712e-07	-1.33524	-1.04466
96784608	chr5:96784608:C:CAT	3.16646e-07	-1.31183	-0.979172
96784751	chr5:96784751:C:T	3.22941e-07	-1.53349	-0.73783
96785206	chr5:96785206:A:G	8.76936e-07	-1.03928e-10	-1.27235
96785338	chr5:96785338:T:C	5.39206e-07	-1.50412	-0.254573
96785365	chr5:96785365:C:T	2.81872e-07	-1.12709	-1.28024
96785386	chr5:96785386:C:G	1.02004e-06	-1.03928e-10	-1.12119
96785539	chr5:96785539:C:T	7.07404e-06	1.98331	-1.16791
96785733	chr5:96785733:GAAC:G	1.67288e-06	0.636094	-1.26258
96785764	chr5:96785764:G:A	1.86775e-06	-1.03928e-10	-0.516297
96785793	chr5:96785793:G:A	9.26773e-07	-1.03928e-10	-1.21708
96785968	chr5:96785968:A:C	2.53151e-06	-1.03928e-10	-0.212218
96786011	chr5:96786011:C:T	2.02785e-07	-1.45969	-1.27695
96786072	chr5:96786072:C:A	9.64279e-07	-1.03928e-10	-1.17741
96786505	chr5:96786505:T:C	1.80112e-06	-1.03928e-10	-0.552625
96786577	chr5:96786577:A:C	1.98439e-07	-1.4867	-1.27161
96786754	chr5:96786754:C:T	5.25933e-06	1.6184	-1.09942
96786825	chr5:96786825:C:T	1.83834e-06	-0.532168	-2.99234e-10
96787111	chr5:96787111:A:C	3.67521e-07	-0.862901	-1.2791
96787335	chr5:96787335:G:A	2.88734e-07	-1.51003	-0.873252
96787352	chr5:96787352:A:G	3.12595e-07	-1.07628	-1.2276
96787385	chr5:96787385:C:T	2.03265e-07	-1.46912	-1.26516
96787387	chr5:96787387:T:C	3.2911e-07	-1.18615	-1.06624
96787422	chr5:96787422:T:C	1.98751e-07	-1.48216	-1.27457
96787456	chr5:96787456:G:C	1.97412e-07	-1.49897	-1.26453
96787457	chr5:96787457:T:C	3.05652e-07	-1.08975	-1.23659
96787507	chr5:96787507:C:T	1.99627e-07	-1.48043	-1.2719
96787633	chr5:96787633:T:C	2.00709e-07	-1.47708	-1.26986
96787663	chr5:96787663:G:A	3.2082e-07	-1.20404	-1.07387
96787726	chr5:96787726:A:G	5.41476e-06	1.70898	-1.16089
96787963	chr5:96787963:G:T	2.02398e-07	-1.48551	-1.25304
96788039	chr5:96788039:C:A	1.38283e-06	0.41519	-1.23209
96788112	chr5:96788112:G:T	2.227e-07	-1.36304	-1.27992
96788627	chr5:96788627:T:C	1.97489e-07	-1.48826	-1.27484
96788744	chr5:96788744:G:C	3.10294e-07	-1.09147	-1.2198
96788750	chr5:96788750:A:G	3.14316e-07	-1.22503	-1.07336
96788801	chr5:96788801:A:G	1.2667e-06	-1.03928e-10	-0.904614
96789104	chr5:96789104:G:A	3.23513e-07	-1.19661	-1.07294
96789227	chr5:96789227:C:A	6.85648e-07	-1.51842	-2.99234e-10
96789344	chr5:96789344:G:A	3.18677e-07	-1.21266	-1.07195
96789356	chr5:96789356:G:A	1.47439e-06	-0.75279	-2.99234e-10
96789368	chr5:96789368:T:G	2.23184e-06	-1.03928e-10	-0.338205
96789443	chr5:96789443:C:T	3.26391e-07	-1.18682	-1.07387
96789456	chr5:96789456:C:T	3.2538e-07	-1.19259	-1.07121
96789556	chr5:96789556:G:A	3.17008e-07	-1.21575	-1.07411
96789611	chr5:96789611:A:T	3.14463e-07	-1.0889	-1.20902
96789627	chr5:96789627:C:T	6.74976e-07	-1.53411	-2.99234e-10
96789762	chr5:96789762:G:A	3.01692e-07	-1.11863	-1.22075
96789830	chr5:96789830:T:A	3.23292e-07	-1.19733	-1.0729
96789891	chr5:96789891:G:A	3.18897e-07	-1.21098	-1.07294
96790082	chr5:96790082:G:T	5.81678e-06	1.72525	-1.10554
96790178	chr5:96790178:A:T	1.26666e-06	-1.03928e-10	-0.904651
96790207	chr5:96790207:C:T	1.96848e-07	-1.49697	-1.26938
96790494	chr5:96790494:A:G	1.9775e-07	-1.49233	-1.26946
96790605	chr5:96790605:A:G	1.97175e-07	-1.4978	-1.2669
96790707	chr5:96790707:A:T	1.14365e-06	-1.03928e-10	-1.0068
96791235	chr5:96791235:G:A	3.56621e-06	1.3489	-1.21843
96791751	chr5:96791751:A:G	2.35774e-07	-1.30665	-1.27926
96791941	chr5:96791941:G:A	2.31823e-07	-1.52822	-1.07459
96792202	chr5:96792202:T:C	3.9446e-07	-1.02638	-1.04489
96792319	chr5:96792319:T:C	1.61376e-05	1.64012	-2.99234e-10
96792596	chr5:96792596:C:A	5.59919e-07	-1.1817	-0.5393
96792697	chr5:96792697:G:T	3.8727e-07	-1.05611	-1.03355
96792730	chr5:96792730:A:AT	2.25212e-07	-1.35217	-1.27958
96793002	chr5:96793002:GTTACC:G	8.96585e-07	-1.03928e-10	-1.25019
96793078	chr5:96793078:T:C	1.47148e-06	-0.754762	-2.99234e-10
96793155	chr5:96793155:GA:G	1.72007e-06	-1.03928e-10	-0.598664
96793259	chr5:96793259:C:T	1.48397e-06	-0.746314	-2.99234e-10
96793809	chr5:96793809:A:G	3.87424e-07	-1.04272	-1.04655
96793832	chr5:96793832:T:C	6.27613e-06	1.85418	-1.15846
96793840	chr5:96793840:C:T	1.95517e-07	-1.5018	-1.27134
96794099	chr5:96794099:G:A	1.56847e-06	0.510205	-1.20113
96794311	chr5:96794311:T:C	4.49709e-07	-0.925402	-1.01478
96794312	chr5:96794312:G:C	3.88576e-07	-1.06691	-1.01939
96794335	chr5:96794335:T:C	2.87563e-07	-1.16487	-1.22247
96794336	chr5:96794336:G:A	1.6424e-06	-1.03928e-10	-0.644875
96794362	chr5:96794362:TG:T	5.70625e-07	-1.17326	-0.528793
96794365	chr5:96794365:A:T	1.26576e-06	-1.03928e-10	-0.905363
96794401	chr5:96794401:G:A	8.4099e-06	-1.03928e-10	0.988377
96794486	chr5:96794486:C:T	5.28621e-06	1.66714	-1.14307
96794499	chr5:96794499:C:T	4.22952e-07	-1.51551	-0.486021
96794780	chr5:96794780:T:C	1.70566e-06	-1.03928e-10	-0.607081
96794907	chr5:96794907:G:A	1.12663e-06	-1.03928e-10	-1.02181
96795133	chr5:96795133:T:C	2.22456e-07	-1.36369	-1.28036
96795257	chr5:96795257:G:A	1.9184e-06	-1.03928e-10	-0.489541
96795780	chr5:96795780:G:T	5.78948e-06	1.76571	-1.1507
96796030	chr5:96796030:G:A	5.07305e-07	-0.886384	-0.933291
96796038	chr5:96796038:C:T	1.93302e-06	-1.03928e-10	-0.48195
96796090	chr5:96796090:C:T	1.33748e-06	0.363201	-1.21345
96796313	chr5:96796313:T:C	1.0016e-06	-1.03928e-10	-1.13943
96796367	chr5:96796367:A:G	5.96418e-07	-1.17406	-0.483782
96796565	chr5:96796565:G:A	1.07351e-06	-1.03928e-10	-1.0701
96797092	chr5:96797092:G:A	1.41251e-06	0.479516	-1.27518
96797331	chr5:96797331:T:C	1.67223e-06	0.587778	-1.21465
96797724	chr5:96797724:C:T	3.20628e-07	-1.08235	-1.19615
96797804	chr5:96797804:T:C	1.07574e-05	-1.03928e-10	1.23456
96797815	chr5:96797815:T:A	1.0999e-06	-1.03928e-10	-1.04581
96797889	chr5:96797889:C:G	2.19377e-07	-1.37795	-1.28004
96797976	chr5:96797976:G:A	9.3745e-07	-1.03928e-10	-1.20562
96798092	chr5:96798092:G:A	1.38482e-06	-0.815465	-2.99234e-10
96798217	chr5:96798217:C:T	3.11591e-07	-1.08425	-1.22284
96798410	chr5:96798410:A:G	4.28564e-07	-1.01474	-0.973607
96798472	chr5:96798472:T:G	4.7428e-06	1.69171	-1.27612
96798514	chr5:96798514:G:A	2.86162e-07	-1.15229	-1.23994
96798532	chr5:96798532:G:A	4.17132e-07	-0.735206	-1.28018
96798603	chr5:96798603:T:C	4.19475e-06	1.56489	-1.27209
96798651	chr5:96798651:G:C	1.95105e-07	-1.51468	-1.26057
96799025	chr5:96799025:G:A	2.5206e-07	-1.44802	-1.0711
96799617	chr5:96799617:C:T	2.47871e-07	-1.27839	-1.25748
96799995	chr5:96799995:T:C	1.53529e-06	-0.910233	0.197922
96800020	chr5:96800020:C:T	2.25015e-07	-1.52179	-1.11084
96800222	chr5:96800222:A:T	2.48705e-07	-1.27042	-1.2621
96800598	chr5:96800598:T:G	2.53578e-07	-1.24063	-1.27248
96800822	chr5:96800822:T:C	2.19987e-07	-1.52277	-1.13245
96801501	chr5:96801501:G:A	4.10996e-06	1.53314	-1.26076
96801725	chr5:96801725:G:A	1.4581e-06	-1.03928e-10	-0.763896
96801755	chr5:96801755:G:A	1.59594e-06	-0.673571	-2.99234e-10
96801793	chr5:96801793:G:A	3.49185e-07	-1.16538	-1.0278
96802137	chr5:96802137:A:G	3.11709e-07	-1.20774	-1.09898
96802179	chr5:96802179:A:G	2.69262e-07	-1.21623	-1.23687
96802238	chr5:96802238:G:A	2.71054e-07	-1.21623	-1.23024
96802273	chr5:96802273:T:G	1.28806e-05	1.41469	-2.99234e-10
96802409	chr5:96802409:C:A	4.48254e-07	-1.5182	-0.425232
96802733	chr5:96802733:A:C	1.46155e-06	-1.03928e-10	-0.761537
96802768	chr5:96802768:G:A	2.49953e-07	-1.26315	-1.26437
96803064	chr5:96803064:T:C	3.49821e-07	-1.12496	-1.06641
96803109	chr5:96803109:A:G	2.98221e-07	-1.18234	-1.16861
96803158	chr5:96803158:C:T	2.62254e-07	-1.21837	-1.26111
96803201	chr5:96803201:G:C	1.48954e-06	-0.742564	-2.99234e-10
96803331	chr5:96803331:C:T	9.95008e-07	-1.03928e-10	-1.14604
96803363	chr5:96803363:C:T	4.66478e-06	1.65887	-1.25986
96803723	chr5:96803723:A:G	1.36982e-06	-1.03928e-10	-0.826351
96803892	chr5:96803892:G:A	2.55864e-07	-1.45147	-1.05267
96804011	chr5:96804011:AG:A	4.34235e-06	1.5904	-1.26302
96804163	chr5:96804163:A:C	4.51184e-06	1.63001	-1.26434
96804348	chr5:96804348:A:T	3.05542e-07	-1.1348	-1.1919
96804664	chr5:96804664:C:T	2.14092e-07	-1.47503	-1.20735
96804838	chr5:96804838:T:G	1.58294e-06	0.588207	-1.26996
96804839	chr5:96804839:G:A	1.19899e-06	0.306394	-1.26595
96805037	chr5:96805037:C:T	1.69996e-06	0.654585	-1.26501
96805103	chr5:96805103:ACTC:A	2.49739e-07	-1.4517	-1.07667
96805404	chr5:96805404:GA:G	4.36731e-06	1.5867	-1.25358
96805598	chr5:96805598:C:T	1.22994e-06	-1.03928e-10	-0.934066
96806235	chr5:96806235:G:C	3.29717e-07	-1.20723	-1.04332
96806780	chr5:96806780:T:G	2.41654e-07	-1.48202	-1.07926
96806873	chr5:96806873:T:C	1.34661e-06	-1.03928e-10	-0.843443
96806907	chr5:96806907:C:T	1.03545e-06	-1.03928e-10	-1.1062
96807103	chr5:96807103:G:C	2.59185e-07	-1.46633	-1.02492
96807232	chr5:96807232:G:A	2.53227e-07	-1.35693	-1.15757
96807498	chr5:96807498:G:A	0.000103759	3.50103	-2.99234e-10
96807734	chr5:96807734:T:C	2.97275e-07	-1.37569	-0.978438
96808421	chr5:96808421:G:C	1.56669e-06	-1.03928e-10	-0.692065
96808738	chr5:96808738:A:G	1.01719e-06	-1.03928e-10	-1.12399
96809070	chr5:96809070:G:A	5.00042e-07	-1.14002	-0.694079
96809199	chr5:96809199:A:G	8.8427e-07	-1.03928e-10	-1.26402
96809319	chr5:96809319:C:T	3.19033e-07	-1.53371	-0.749786
96809493	chr5:96809493:C:T	3.3495e-07	-1.19614	-1.03867
96809532	chr5:96809532:T:A	8.84034e-07	-1.03928e-10	-1.26429
96809721	chr5:96809721:A:G	2.54785e-07	-1.23453	-1.27384
96810065	chr5:96810065:C:T	8.98403e-07	-1.03928e-10	-1.24817
96810136	chr5:96810136:G:A	8.79049e-07	-1.03928e-10	-1.26995
96810353	chr5:96810353:A:G	4.89054e-07	-0.683347	-1.17297
96810414	chr5:96810414:T:C	8.9866e-07	-1.03928e-10	-1.24788
96810533	chr5:96810533:A:C	8.8397e-07	-1.03928e-10	-1.26436
96810669	chr5:96810669:G:C	6.75082e-07	-1.53395	-2.99234e-10
96810742	chr5:96810742:C:G	8.8397e-07	-1.03928e-10	-1.26436
96810745	chr5:96810745:C:A	4.83496e-07	-1.20301	-0.664732
96810837	chr5:96810837:A:G	1.36623e-06	-1.03928e-10	-0.828975
96811096	chr5:96811096:A:T	1.83879e-06	0.673946	-1.20587
96811567	chr5:96811567:T:A	2.67995e-07	-1.20044	-1.25738
96811758	chr5:96811758:T:C	8.72929e-07	-1.03928e-10	-1.27693
96811853	chr5:96811853:T:C	8.73216e-07	-1.03928e-10	-1.2766
96811917	chr5:96811917:C:T	0.000105921	3.52167	-2.99234e-10
96812030	chr5:96812030:A:G	6.97544e-07	-0.315158	-1.18606
96812074	chr5:96812074:T:C	5.17551e-07	-1.0839	-0.715781
96812310	chr5:96812310:C:T	1.61496e-06	-0.661719	-2.99234e-10
96812663	chr5:96812663:C:T	3.51835e-07	-1.42663	-0.758991
96812752	chr5:96812752:A:G	8.7322e-07	-1.03928e-10	-1.2766
96813503	chr5:96813503:T:A	2.55279e-07	-1.43337	-1.07306
96813514	chr5:96813514:G:A	2.50019e-07	-1.41681	-1.11044
96813524	chr5:96813524:G:A	1.06305e-06	-1.03928e-10	-1.07989
96813534	chr5:96813534:T:A	3.00809e-07	-1.06644	-1.27588
96813910	chr5:96813910:G:T	5.4309e-07	-1.19272	-0.558797
96814400	chr5:96814400:C:T	8.72528e-07	-1.51764	0.240248
96814407	chr5:96814407:T:C	3.31637e-07	-0.967258	-1.27749
96814793	chr5:96814793:T:C	8.70766e-07	-1.03928e-10	-1.27941
96814807	chr5:96814807:T:C	1.92057e-05	1.81417	-2.99234e-10
96815133	chr5:96815133:A:G	1.29329e-06	-0.893722	0.0098795
96815208	chr5:96815208:C:T	2.27804e-07	-1.33993	-1.28037
96816091	chr5:96816091:C:G	6.94076e-07	-1.50621	-2.99234e-10
96816213	chr5:96816213:T:G	8.64413e-07	-1.15628	-0.130461
96816234	chr5:96816234:G:A	7.4378e-07	-1.11404	-0.323006
96816265	chr5:96816265:C:A	3.0597e-07	-1.11927	-1.20603
96816487	chr5:96816487:T:C	2.34692e-06	-1.03928e-10	-0.287928
96816507	chr5:96816507:C:T	6.32068e-07	-1.53378	-0.0660083
96816680	chr5:96816680:A:G	2.18169e-07	-1.38397	-1.27955
96816718	chr5:96816718:G:A	8.60636e-07	-1.16272	-0.128395
96816733	chr5:96816733:G:C	3.78817e-07	-1.04545	-1.06628
96816885	chr5:96816885:T:C	2.17007e-07	-1.3887	-1.28015
96816968	chr5:96816968:G:A	2.92877e-07	-1.08899	-1.28004
96817069	chr5:96817069:AAGG:A	8.89649e-07	-1.03928e-10	-1.25796
96817106	chr5:96817106:A:G	7.22864e-07	-1.46557	-2.99234e-10
96817369	chr5:96817369:C:T	9.0137e-07	-1.03928e-10	-1.24487
96817430	chr5:96817430:T:C	2.19436e-07	-1.38006	-1.27767
96817788	chr5:96817788:T:C	2.18206e-07	-1.38359	-1.27975
96817921	chr5:96817921:C:T	2.81145e-07	-1.13199	-1.27793
96817952	chr5:96817952:A:G	1.12805e-06	-1.03928e-10	-1.02054
96818263	chr5:96818263:A:G	2.16962e-07	-1.38879	-1.28028
96818640	chr5:96818640:C:T	1.65377e-06	-1.03928e-10	-0.637975
96819051	chr5:96819051:G:A	2.17332e-07	-1.38771	-1.27965
96819166	chr5:96819166:T:C	2.17476e-07	-1.38634	-1.28036
96819176	chr5:96819176:G:A	2.16474e-07	-1.39095	-1.28037
96819216	chr5:96819216:A:G	2.17264e-07	-1.38732	-1.28036
96819526	chr5:96819526:A:G	2.14591e-07	-1.39968	-1.28037
96819615	chr5:96819615:C:T	4.73286e-07	-1.5155	-0.373585
96819726	chr5:96819726:G:A	9.01583e-07	-1.03928e-10	-1.24464
96819815	chr5:96819815:G:A	2.15377e-07	-1.39603	-1.28037
96819905	chr5:96819905:T:C	2.87664e-07	-1.11428	-1.27271
96820197	chr5:96820197:G:A	2.17654e-07	-1.38557	-1.28031
96820253	chr5:96820253:C:T	8.84857e-07	-1.03928e-10	-1.26336
96820257	chr5:96820257:T:C	1.9945e-07	-1.53282	-1.22041
96820326	chr5:96820326:A:G	2.33431e-07	-1.3286	-1.2673
96820341	chr5:96820341:G:A	1.34617e-06	-0.751104	-0.0926615
96820521	chr5:96820521:G:A	2.16342e-07	-1.39162	-1.28031
96820791	chr5:96820791:A:G	2.16936e-07	-1.38913	-1.28005
96821080	chr5:96821080:C:T	3.17627e-07	-1.313	-0.974913
96821185	chr5:96821185:T:C	2.19503e-07	-1.37768	-1.27974
96821253	chr5:96821253:C:A	2.17218e-07	-1.38775	-1.28014
96821701	chr5:96821701:G:A	8.74538e-07	-1.03928e-10	-1.27509
96821838	chr5:96821838:T:C	2.16697e-07	-1.39002	-1.28027
96821945	chr5:96821945:G:C	2.11866e-07	-1.41306	-1.27977
96821986	chr5:96821986:A:G	2.18598e-07	-1.38121	-1.28035
96822016	chr5:96822016:G:C	8.83546e-07	-1.03928e-10	-1.26484
96822072	chr5:96822072:C:T	1.21052e-06	-1.03928e-10	-0.94998
96822143	chr5:96822143:A:G	2.17785e-07	-1.38537	-1.27991
96822151	chr5:96822151:C:G	2.17508e-07	-1.38769	-1.27886
96822285	chr5:96822285:C:T	2.2445e-06	-1.03928e-10	-0.332548
96822880	chr5:96822880:G:A	6.51726e-06	-1.03928e-10	0.733422
96823053	chr5:96823053:G:T	2.03066e-07	-1.53378	-1.20148
96823820	chr5:96823820:A:G	2.46511e-07	-1.40396	-1.13743
96824014	chr5:96824014:G:A	3.6665e-07	-1.49623	-0.648149
96824071	chr5:96824071:T:C	8.45782e-06	-1.03928e-10	0.99406
96824178	chr5:96824178:C:T	8.9338e-07	-1.03928e-10	-1.25378
96824215	chr5:96824215:C:A	1.356e-06	-1.03928e-10	-0.836493
96824289	chr5:96824289:A:C	2.67837e-07	-1.23661	-1.22179
96825366	chr5:96825366:C:A	5.74259e-06	1.84054	-1.23366
96826491	chr5:96826491:G:T	2.01978e-07	-1.53381	-1.20682
96826762	chr5:96826762:C:T	7.72164e-07	-1.15882	-0.240768
96826830	chr5:96826830:T:C	7.98665e-07	-1.20962	-0.156227
96826993	chr5:96826993:G:A	9.70624e-07	-1.03928e-10	-1.17085
96827145	chr5:96827145:C:T	9.9415e-07	-1.03928e-10	-1.1469
96827195	chr5:96827195:G:T	2.07848e-07	-1.4469	-1.26508
96827402	chr5:96827402:C:T	8.82359e-07	-1.03928e-10	-1.26619
96827571	chr5:96827571:A:G	1.8203e-06	-1.03928e-10	-0.542034
96827910	chr5:96827910:C:T	3.53214e-07	-1.26227	-0.919442
96827941	chr5:96827941:C:T	7.80361e-07	-1.12716	-0.261872
96828072	chr5:96828072:T:G	2.85538e-07	-1.45179	-0.942618
96828202	chr5:96828202:A:G	4.00463e-06	0.162689	0.0837309
96828908	chr5:96828908:A:G	3.09937e-07	-1.04565	-1.26676
96828938	chr5:96828938:C:A	3.18916e-06	0.00750052	0.0112236
96828941	chr5:96828941:T:G	8.81369e-06	-1.03928e-10	1.03527
96829097	chr5:96829097:C:T	2.67583e-06	-1.03928e-10	-0.156772
96829143	chr5:96829143:C:A	1.89332e-07	-1.52816	-1.27712
96829297	chr5:96829297:A:C	1.9057e-07	-1.521	-1.27777
96829325	chr5:96829325:G:A	9.16167e-07	-1.03928e-10	-1.22859
96829566	chr5:96829566:G:A	1.89086e-07	-1.52917	-1.27742
96829724	chr5:96829724:T:G	3.71828e-06	-1.03928e-10	0.17223
96830144	chr5:96830144:G:A	1.38211e-06	-0.122279	-0.695144
96830323	chr5:96830323:T:C	7.04484e-07	-0.30099	-1.19033
96830361	chr5:96830361:C:T	7.27854e-07	-1.53335	0.0746682
96830495	chr5:96830495:A:G	6.71519e-07	-1.53392	-0.00532477
96831412	chr5:96831412:T:C	2.72575e-06	-0.0973157	-0.0409712
96831782	chr5:96831782:T:C	3.46408e-06	0.0625116	0.0389032
96831828	chr5:96831828:C:A	1.08469e-06	-1.03928e-10	-1.05974
96831833	chr5:96831833:T:C	7.66697e-07	-1.52935	0.122653
96831905	chr5:96831905:C:T	2.76716e-07	-1.45659	-0.969202
96832187	chr5:96832187:C:T	1.89676e-07	-1.52519	-1.27828
96832278	chr5:96832278:T:A	3.43963e-06	0.032585	0.0617477
96832353	chr5:96832353:G:T	4.23808e-07	-1.45164	-0.547862
96832377	chr5:96832377:T:C	3.09347e-07	-1.0579	-1.25642
96832470	chr5:96832470:C:T	2.95758e-06	-0.0566605	-2.99234e-10
96832767	chr5:96832767:C:T	3.70046e-06	0.141892	0.0255319
96832933	chr5:96832933:G:A	6.77136e-07	-1.53092	-2.99234e-10
96833130	chr5:96833130:C:T	3.30565e-07	-1.11113	-1.13685
96833449	chr5:96833449:T:C	8.80834e-07	-1.03928e-10	-1.26792
96834107	chr5:96834107:G:C	8.78482e-07	-1.03928e-10	-1.27059
96834213	chr5:96834213:T:G	3.6718e-07	-1.21289	-0.930042
96834236	chr5:96834236:C:T	8.83138e-07	-1.03928e-10	-1.26531
96834519	chr5:96834519:G:A	7.41153e-07	-1.53317	0.092588
96834559	chr5:96834559:G:C	3.62726e-06	0.115623	0.0318234
96834728	chr5:96834728:C:A	4.37382e-06	-1.03928e-10	0.334606
96835062	chr5:96835062:A:G	6.05273e-07	-0.457805	-1.1853
96836073	chr5:96836073:T:C	4.04259e-06	0.23017	0.0256846
96836126	chr5:96836126:A:G	3.6048e-06	0.11249	0.0287455
96836915	chr5:96836915:T:C	8.83338e-07	-1.03928e-10	-1.26508
96837282	chr5:96837282:C:T	3.95175e-06	-1.03928e-10	0.233126
96837436	chr5:96837436:C:T	7.95383e-07	-1.53381	0.163847
96837640	chr5:96837640:G:A	2.12072e-07	-1.41177	-1.28009
96837858	chr5:96837858:G:C	9.40396e-07	-1.03928e-10	-1.20249
96838090	chr5:96838090:G:C	5.00505e-05	2.772	-2.99234e-10
96838483	chr5:96838483:A:G	5.0732e-07	-1.50391	-0.315731
96838743	chr5:96838743:G:A	1.94164e-07	-1.50531	-1.27478
96839226	chr5:96839226:C:T	3.468e-07	-1.4947	-0.705338
96839340	chr5:96839340:T:C	5.13291e-07	-0.937163	-0.870782
96839448	chr5:96839448:C:G	1.73168e-06	-1.03928e-10	-0.59194
96839523	chr5:96839523:G:A	3.31256e-07	-1.44065	-0.805244
96840038	chr5:96840038:G:T	1.47708e-06	0.297476	-1.04844
96840146	chr5:96840146:G:A	4.66753e-07	-0.997669	-0.905319
96840519	chr5:96840519:C:T	1.22549e-06	-1.03928e-10	-0.937691
96840738	chr5:96840738:G:A	3.45136e-07	-1.49748	-0.707366
96840791	chr5:96840791:C:T	3.89488e-07	-0.922216	-1.16174
96840851	chr5:96840851:G:A	4.46729e-07	-0.948708	-0.998126
96840852	chr5:96840852:C:T	2.62146e-06	-1.03928e-10	-0.177299
96841147	chr5:96841147:T:A	3.22995e-07	-1.43856	-0.832589
96841885	chr5:96841885:G:A	1.12429e-06	-1.03928e-10	-1.02388
96842064	chr5:96842064:C:G	3.39626e-07	-1.5014	-0.719539
96842275	chr5:96842275:C:T	8.73282e-07	-1.03928e-10	-1.27653
96842372	chr5:96842372:C:T	2.45628e-07	-1.52944	-1.01552
96842687	chr5:96842687:C:G	2.22835e-07	-1.47824	-1.16412
96842956	chr5:96842956:G:A	8.75289e-07	-1.03928e-10	-1.27423
96843158	chr5:96843158:C:G	1.36053e-06	-1.03928e-10	-0.833156
96843306	chr5:96843306:G:T	9.19008e-07	-1.03928e-10	-1.22549
96843643	chr5:96843643:C:T	3.80577e-07	-1.46057	-0.646527
96843890	chr5:96843890:C:G	3.60308e-07	-1.24037	-0.921459
96843982	chr5:96843982:A:G	3.66421e-07	-0.977603	-1.1674
96844058	chr5:96844058:C:T	2.75549e-07	-1.24586	-1.18416
96844926	chr5:96844926:CAGAGA:C	1.92449e-07	-1.50884	-1.28012
96845161	chr5:96845161:A:G	3.3454e-07	-1.01314	-1.22289
96845594	chr5:96845594:G:A	2.94145e-07	-1.49136	-0.873354
96845840	chr5:96845840:T:C	1.05748e-06	-1.03928e-10	-1.08514
96846315	chr5:96846315:C:T	8.41965e-07	-0.454018	-0.859032
96846441	chr5:96846441:A:G	1.97494e-07	-1.5313	-1.23178
96846541	chr5:96846541:T:C	1.97409e-07	-1.52777	-1.23574
96846912	chr5:96846912:G:A	3.7446e-07	-0.956566	-1.16674
96847014	chr5:96847014:G:A	4.89748e-07	-0.877799	-0.977098
96847050	chr5:96847050:C:T	1.9497e-07	-1.53169	-1.24425
96847116	chr5:96847116:C:T	3.10066e-07	-1.53143	-0.780572
96847117	chr5:96847117:G:A	8.79755e-07	-1.03928e-10	-1.26914
96847173	chr5:96847173:G:A	1.97245e-07	-1.52799	-1.23635
96847373	chr5:96847373:G:C	1.06863e-06	-1.03928e-10	-1.07465
96847379	chr5:96847379:G:T	1.95725e-07	-1.53162	-1.24045
96847442	chr5:96847442:C:T	1.96001e-07	-1.52526	-1.24541
96847853	chr5:96847853:C:T	3.72603e-07	-0.973588	-1.15469
96848009	chr5:96848009:A:AG	1.97316e-07	-1.52593	-1.23805
96848145	chr5:96848145:T:G	1.40635e-06	-1.03928e-10	-0.800033
96848165	chr5:96848165:C:T	1.97884e-07	-1.52962	-1.23148
96848252	chr5:96848252:T:C	1.99973e-07	-1.5292	-1.22141
96848271	chr5:96848271:A:G	2.00788e-07	-1.52941	-1.21712
96848322	chr5:96848322:A:G	2.7358e-07	-1.51791	-0.919284
96848350	chr5:96848350:C:T	2.52678e-07	-1.52932	-0.987354
96848398	chr5:96848398:G:A	1.96013e-07	-1.53016	-1.24045
96848509	chr5:96848509:T:A	1.96451e-07	-1.5285	-1.23987
96848552	chr5:96848552:A:G	1.95905e-07	-1.53151	-1.23965
96848746	chr5:96848746:G:T	1.95988e-07	-1.52736	-1.24337
96849299	chr5:96849299:G:T	4.42806e-07	-1.38028	-0.575373
96849390	chr5:96849390:G:A	1.95914e-07	-1.53142	-1.23969
96849421	chr5:96849421:G:A	1.9584e-07	-1.5297	-1.2418
96849604	chr5:96849604:A:T	3.79898e-07	-0.940036	-1.16885
96849648	chr5:96849648:T:C	8.76585e-07	-1.03928e-10	-1.27275
96849764	chr5:96849764:G:A	4.21355e-07	-0.967475	-1.03784
96849779	chr5:96849779:A:G	2.01301e-07	-1.53141	-1.21258
96850044	chr5:96850044:A:T	8.18571e-07	-0.206124	-1.1351
96850414	chr5:96850414:A:T	1.95597e-07	-1.53286	-1.23987
96850435	chr5:96850435:C:T	1.9543e-07	-1.53317	-1.24041
96850518	chr5:96850518:G:A	1.95772e-07	-1.5313	-1.24053
96850828	chr5:96850828:G:A	1.21853e-06	-0.94339	-2.99234e-10
96850899	chr5:96850899:A:G	8.78163e-07	-1.03928e-10	-1.27095
96851095	chr5:96851095:A:C	1.95896e-07	-1.53133	-1.23987
96851167	chr5:96851167:G:C	3.07108e-07	-1.04893	-1.27266
96851285	chr5:96851285:G:A	3.77961e-07	-1.49007	-0.623928
96851387	chr5:96851387:A:G	2.59582e-07	-1.52364	-0.966072
96852145	chr5:96852145:A:G	1.95128e-07	-1.52681	-1.24832
96852380	chr5:96852380:T:C	2.65176e-07	-1.51535	-0.953044
96852658	chr5:96852658:G:A	3.67535e-07	-0.997928	-1.14404
96852779	chr5:96852779:A:C	3.74514e-07	-0.958409	-1.16475
96852963	chr5:96852963:A:G	3.48128e-07	-1.13551	-1.06071
96852989	chr5:96852989:T:G	1.19485e-06	-0.963008	-2.99234e-10
96853101	chr5:96853101:G:T	1.97185e-07	-1.52509	-1.23956
96853429	chr5:96853429:C:T	1.2414e-06	-1.03928e-10	-0.924796
96854013	chr5:96854013:G:A	1.97925e-07	-1.52863	-1.23226
96854515	chr5:96854515:G:A	8.07537e-07	-0.235136	-1.11966
96854714	chr5:96854714:C:A	8.70566e-07	-1.03928e-10	-1.27964
96854790	chr5:96854790:T:C	1.54076e-06	-0.368812	-0.339942
96854942	chr5:96854942:A:G	1.96681e-07	-1.52915	-1.23806
96854985	chr5:96854985:T:TA	1.9685e-07	-1.52877	-1.23758
96855006	chr5:96855006:A:C	3.64375e-07	-0.983383	-1.16722
96855028	chr5:96855028:T:A	1.94425e-07	-1.52873	-1.25001
96855126	chr5:96855126:G:A	1.96286e-07	-1.52992	-1.23929
96855263	chr5:96855263:AT:A	9.61207e-07	-1.03928e-10	-1.1806
96856044	chr5:96856044:A:G	2.76237e-07	-1.43481	-0.992715
96856460	chr5:96856460:T:C	2.24266e-07	-1.53415	-1.1018
96856710	chr5:96856710:T:G	2.15488e-07	-1.53083	-1.14505
96856731	chr5:96856731:T:C	2.15121e-07	-1.53161	-1.14598
96856924	chr5:96856924:T:C	2.1529e-07	-1.53012	-1.14668
96857512	chr5:96857512:A:G	3.84455e-07	-0.919166	-1.1778
96857525	chr5:96857525:T:A	2.17398e-07	-1.53235	-1.1347
96857563	chr5:96857563:A:T	2.17472e-07	-1.53143	-1.13529
96857695	chr5:96857695:A:G	1.31559e-06	-0.866745	-2.99234e-10
96857839	chr5:96857839:C:G	2.15071e-07	-1.53169	-1.14613
96857921	chr5:96857921:G:T	2.15299e-07	-1.53185	-1.14491
96858153	chr5:96858153:G:T	2.14901e-07	-1.53321	-1.1454
96858339	chr5:96858339:C:T	9.7905e-07	-1.03928e-10	-1.1622
96858364	chr5:96858364:G:A	1.20624e-06	-1.03928e-10	-0.953521
96858417	chr5:96858417:G:A	2.15367e-07	-1.53272	-1.14372
96858512	chr5:96858512:T:C	1.10065e-06	-1.53427	0.489132
96858529	chr5:96858529:C:T	1.10738e-06	-1.03928e-10	-1.03904
96858548	chr5:96858548:A:G	8.83686e-07	-0.118571	-1.14612
96858552	chr5:96858552:G:A	2.86132e-07	-1.12263	-1.2697
96859151	chr5:96859151:T:C	2.16247e-07	-1.53405	-1.13831
96859339	chr5:96859339:T:C	2.14543e-07	-1.53375	-1.14652
96859577	chr5:96859577:A:G	3.27719e-07	-1.43634	-0.820291
96859767	chr5:96859767:T:A	2.14817e-07	-1.53409	-1.14491
96859822	chr5:96859822:G:A	2.13291e-07	-1.53386	-1.15227
96859832	chr5:96859832:T:G	2.1525e-07	-1.53375	-1.14324
96859944	chr5:96859944:T:G	2.14992e-07	-1.53328	-1.14491
96859982	chr5:96859982:G:A	2.09128e-07	-1.53399	-1.17185
96860249	chr5:96860249:T:C	3.25378e-07	-1.22123	-1.04257
96860291	chr5:96860291:T:C	2.14804e-07	-1.53427	-1.1448
96860569	chr5:96860569:T:C	2.91693e-07	-1.5318	-0.841287
96860620	chr5:96860620:GT:G	1.14156e-06	-1.03928e-10	-1.00864
96861171	chr5:96861171:C:A	1.30986e-06	-1.53394	0.662827
96861556	chr5:96861556:G:A	1.1422e-06	-1.03928e-10	-1.00808
96861744	chr5:96861744:A:G	1.422e-06	-1.03928e-10	-0.78897
96862364	chr5:96862364:T:C	1.3236e-06	-1.03928e-10	-0.860675
96862499	chr5:96862499:G:A	4.61395e-07	-0.693671	-1.22086
96862776	chr5:96862776:C:G	8.70252e-07	-1.03928e-10	-1.28
96862989	chr5:96862989:G:A	2.80961e-07	-1.13024	-1.28033
96863212	chr5:96863212:C:T	3.70026e-06	0.16737	-2.99234e-10
96863268	chr5:96863268:C:T	2.11887e-07	-1.44725	-1.24548
96863277	chr5:96863277:C:T	2.29837e-07	-1.46213	-1.14928
96863494	chr5:96863494:T:C	2.37104e-07	-1.53204	-1.04825
96863616	chr5:96863616:CTG:C	9.0907e-07	-1.03928e-10	-1.23636
96863790	chr5:96863790:A:G	1.09965e-06	-0.00332565	-1.04271
96863962	chr5:96863962:G:A	9.26607e-07	-1.21726	-2.99234e-10
96864367	chr5:96864367:T:G	2.09195e-06	-1.03928e-10	-0.402934
96865377	chr5:96865377:A:G	6.24329e-07	-1.05531	-0.556798
96865876	chr5:96865876:A:C	7.27873e-07	-0.270082	-1.18858
96865880	chr5:96865880:T:G	8.83026e-07	0.00432923	-1.26976
96866283	chr5:96866283:G:A	1.37766e-06	-1.03928e-10	-0.820643
96866369	chr5:96866369:G:A	6.75179e-07	-1.53381	-2.99234e-10
96866436	chr5:96866436:T:C	5.24354e-07	-1.09316	-0.693459
96866452	chr5:96866452:A:G	8.0753e-07	-0.0987944	-1.25601
96866574	chr5:96866574:C:G	5.68772e-07	-1.01774	-0.687566
96866605	chr5:96866605:C:T	8.90522e-07	-1.25698	-2.99234e-10
96867060	chr5:96867060:G:A	5.14846e-07	-1.09231	-0.712614
96867098	chr5:96867098:C:T	8.75727e-07	-1.03928e-10	-1.27373
96867251	chr5:96867251:T:C	5.4447e-07	-1.06532	-0.683658
96867330	chr5:96867330:C:T	6.7536e-07	-1.53354	-2.99234e-10
96867519	chr5:96867519:A:T	2.55469e-07	-1.23379	-1.27189
96867636	chr5:96867636:T:C	7.17212e-07	-1.47342	-2.99234e-10
96867651	chr5:96867651:T:G	7.24435e-07	-0.273015	-1.19038
96867838	chr5:96867838:C:T	1.25103e-06	-0.917061	-2.99234e-10
96868023	chr5:96868023:C:T	1.18117e-06	-0.974529	-2.99234e-10
96868506	chr5:96868506:T:A	5.12956e-07	-1.10672	-0.70188
96868551	chr5:96868551:T:C	0.000104772	4.14548	-0.63472
96868592	chr5:96868592:T:C	8.80123e-07	-1.03928e-10	-1.26873
96868681	chr5:96868681:A:T	5.66613e-06	0.919129	-0.325655
96868696	chr5:96868696:T:C	4.85023e-07	-1.12056	-0.744033
96868710	chr5:96868710:CA:C	8.23411e-07	-0.0549748	-1.28036
96869196	chr5:96869196:G:C	4.97829e-07	-1.10408	-0.734454
96869337	chr5:96869337:C:T	5.14622e-06	0.82299	-0.32576
96869453	chr5:96869453:AT:A	5.13551e-06	0.787161	-0.292014
96869498	chr5:96869498:C:A	8.73759e-07	-1.03928e-10	-1.27598
96869600	chr5:96869600:T:A	1.36533e-06	-1.03928e-10	-0.829634
96870062	chr5:96870062:T:G	4.94553e-07	-1.1096	-0.735538
96870098	chr5:96870098:A:G	5.46238e-07	-1.09526	-0.650467
96870332	chr5:96870332:G:T	4.80479e-06	0.769686	-0.341106
96870351	chr5:96870351:C:T	2.25854e-06	-1.03928e-10	-0.326315
96870386	chr5:96870386:A:G	4.95712e-07	-1.10348	-0.73931
96870462	chr5:96870462:T:TA	4.92869e-07	-1.10213	-0.746418
96870713	chr5:96870713:G:T	7.2629e-07	-1.46084	-2.99234e-10
96870860	chr5:96870860:C:T	8.78298e-07	-1.03928e-10	-1.2708
96870932	chr5:96870932:C:A	1.23993e-06	-1.03928e-10	-0.925974
96870960	chr5:96870960:T:C	4.83499e-07	-1.09392	-0.773822
96871175	chr5:96871175:A:G	9.72732e-07	-1.03928e-10	-1.16868
96871464	chr5:96871464:C:T	1.0489e-06	-1.03928e-10	-1.09329
96871708	chr5:96871708:T:C	8.87211e-07	-1.03928e-10	-1.2607
96872079	chr5:96872079:A:T	5.20398e-07	-1.03523	-0.758966
96872124	chr5:96872124:T:G	8.95448e-07	-1.03928e-10	-1.25146
96872396	chr5:96872396:C:T	8.92312e-07	-1.25497	-2.99234e-10
96872397	chr5:96872397:G:A	9.36564e-07	-1.03928e-10	-1.20657
96872444	chr5:96872444:A:T	3.27138e-07	-0.982558	-1.27585
96872817	chr5:96872817:T:C	6.75176e-07	-1.53381	-2.99234e-10
96872908	chr5:96872908:G:A	8.72044e-07	-1.03928e-10	-1.27795
96872926	chr5:96872926:A:G	1.93158e-06	-1.03928e-10	-0.482692
96872970	chr5:96872970:A:G	6.13314e-06	1.0189	-0.346227
96873017	chr5:96873017:C:T	1.32073e-06	-1.03928e-10	-0.862849
96873304	chr5:96873304:T:C	1.33103e-06	-1.03928e-10	-0.855079
96873422	chr5:96873422:T:G	5.00761e-07	-1.08771	-0.744948
96873475	chr5:96873475:T:C	6.91361e-05	3.09505	-2.99234e-10
96873636	chr5:96873636:CT:C	9.33003e-07	-1.21038	-2.99234e-10
96873887	chr5:96873887:G:C	1.06318e-05	-1.03928e-10	1.22282
96874201	chr5:96874201:G:T	1.11893e-06	-1.02866	-2.99234e-10
96875052	chr5:96875052:C:A	1.07748e-06	-1.03928e-10	-1.06641
96875463	chr5:96875463:G:C	1.12998e-06	-1.03928e-10	-1.01883
96875556	chr5:96875556:A:G	4.99855e-07	-1.12725	-0.707217
96875588	chr5:96875588:T:C	6.92001e-07	-1.5092	-2.99234e-10
96875816	chr5:96875816:T:C	4.40579e-06	0.341888	-2.99234e-10
96875820	chr5:96875820:G:T	1.35779e-06	-1.03928e-10	-0.835174
96875890	chr5:96875890:G:C	2.52793e-07	-1.45686	-1.05936
96876013	chr5:96876013:C:G	1.03705e-06	-1.03928e-10	-1.10466
96876026	chr5:96876026:G:C	1.47334e-06	-0.96671	0.213212
96876037	chr5:96876037:T:G	0.000140837	4.27868	-0.47211
96876221	chr5:96876221:G:A	1.58706e-06	-1.03928e-10	-0.67915
96876391	chr5:96876391:C:T	2.13621e-07	-1.51621	-1.16837
96877077	chr5:96877077:C:T	0.000336572	5.86624	-1.18846
96877136	chr5:96877136:G:A	1.48161e-06	-1.03928e-10	-0.747901
96877191	chr5:96877191:T:C	0.000353965	5.91759	-1.18943
96877241	chr5:96877241:C:G	8.70263e-07	-1.03928e-10	-1.27999
96877426	chr5:96877426:G:T	1.11018e-06	-1.03928e-10	-1.03651
96877467	chr5:96877467:C:A	0.00034517	5.90364	-1.20063
96877629	chr5:96877629:A:C	0.000380637	5.97737	-1.17655
96877766	chr5:96877766:A:G	1.14096e-06	-1.00916	-2.99234e-10
96877903	chr5:96877903:G:T	5.04504e-06	1.01711	-0.539734
96878222	chr5:96878222:G:A	0.000336449	5.84641	-1.16899
96878432	chr5:96878432:T:C	8.72541e-07	-1.03928e-10	-1.27738
96878478	chr5:96878478:A:G	9.54935e-07	-1.03928e-10	-1.18714
96878536	chr5:96878536:G:A	1.65273e-06	0.637637	-1.27624
96878621	chr5:96878621:T:C	1.4961e-06	-1.03928e-10	-0.738174
96878803	chr5:96878803:C:T	0.000363908	5.92981	-1.17394
96878877	chr5:96878877:A:G	0.000320344	5.80683	-1.17847
96879084	chr5:96879084:C:T	2.27307e-07	-1.52719	-1.0953
96879107	chr5:96879107:T:C	1.09951e-06	-1.03928e-10	-1.04617
96879641	chr5:96879641:C:T	8.69941e-07	-1.03928e-10	-1.28036
96879976	chr5:96879976:C:T	1.89927e-06	0.632999	-1.13256
96880372	chr5:96880372:T:C	1.17626e-06	-1.03928e-10	-0.978694
96880469	chr5:96880469:A:G	5.65457e-06	1.10256	-0.511127
96880609	chr5:96880609:A:T	2.36608e-06	-1.03928e-10	-0.279797
96880683	chr5:96880683:A:G	0.000448685	6.14579	-1.18051
96880695	chr5:96880695:GA:G	2.73502e-07	-1.16032	-1.27716
96881043	chr5:96881043:A:C	8.69943e-07	-1.03928e-10	-1.28036
96881080	chr5:96881080:G:A	0.00543324	8.19267	-0.733416
96881189	chr5:96881189:GCT:G	2.20485e-07	-1.47598	-1.17698
96881642	chr5:96881642:A:G	9.14061e-07	-1.03928e-10	-1.23089
96881686	chr5:96881686:A:G	2.42889e-07	-1.31856	-1.23762
96882429	chr5:96882429:A:G	1.65476e-06	-1.03928e-10	-0.637375
96882787	chr5:96882787:TC:T	2.4879e-06	-0.229593	-2.99234e-10
96882894	chr5:96882894:C:T	2.89017e-06	0.579022	-0.65874
96882962	chr5:96882962:G:C	1.37176e-06	-1.03928e-10	-0.824937
96884007	chr5:96884007:T:G	1.01192e-06	-1.03928e-10	-1.12918
96884383	chr5:96884383:C:T	0.001142	5.12049	0.779013
96885158	chr5:96885158:T:A	2.19127e-06	-0.356551	-2.99234e-10
96885307	chr5:96885307:C:T	0.0464638	8.7396	0.865798
96885371	chr5:96885371:G:A	1.61247e-06	-0.663266	-2.99234e-10
96885637	chr5:96885637:C:A	0.0173817	8.85045	-0.228307
96885721	chr5:96885721:AGG:A	4.29285e-06	0.315919	-2.99234e-10
96885724	chr5:96885724:AGTTGTGACTAGCTT:A	4.18982e-06	0.291624	-2.99234e-10
96885832	chr5:96885832:G:A	1.37788e-06	-1.03928e-10	-0.820485
96885861	chr5:96885861:C:G	0.0165524	8.79059	-0.217339
96886185	chr5:96886185:A:G	0.0194259	8.94882	-0.215488
96886281	chr5:96886281:G:A	9.14796e-07	-1.03928e-10	-1.23009
96886479	chr5:96886479:A:G	0.0175217	8.85365	-0.223489
96886656	chr5:96886656:T:C	2.21546e-06	-1.03928e-10	-0.345573
96886808	chr5:96886808:G:A	9.23112e-07	-1.03928e-10	-1.22104
96886849	chr5:96886849:TTTG:T	2.52274e-06	-0.215686	-2.99234e-10
96886923	chr5:96886923:G:A	0.0163203	8.76019	-0.20106
96887396	chr5:96887396:A:G	0.0173048	8.83314	-0.215435
96887588	chr5:96887588:C:G	1.44545e-06	-1.03928e-10	-0.772609
96887598	chr5:96887598:C:T	0.0163381	8.82316	-0.262935
96887776	chr5:96887776:A:G	0.0186502	8.93272	-0.240141
96887848	chr5:96887848:G:A	1.73872e-06	0.375379	-0.963264
96888056	chr5:96888056:C:T	0.0156033	8.79592	-0.281717
96888472	chr5:96888472:A:G	0.0388562	8.5873	0.839293
96888624	chr5:96888624:C:A	1.3544e-06	-0.837671	-2.99234e-10
96888626	chr5:96888626:C:T	1.06361e-06	-0.0387577	-1.04061
96888767	chr5:96888767:T:C	1.82181e-06	-1.03928e-10	-0.541201
96888866	chr5:96888866:T:C	1.84038e-06	-1.03928e-10	-0.53106
96889005	chr5:96889005:A:G	1.66909e-06	-0.628754	-2.99234e-10
96889122	chr5:96889122:T:C	1.95149e-06	-1.03928e-10	-0.472439
96889375	chr5:96889375:CTCTT:C	8.82467e-07	-1.03928e-10	-1.26607
96889548	chr5:96889548:G:A	0.0194193	8.97726	-0.244265
96889745	chr5:96889745:G:A	1.3679e-06	-0.827754	-2.99234e-10
96889818	chr5:96889818:A:T	0.0136717	8.52992	-0.147867
96889893	chr5:96889893:T:C	1.79202e-06	-1.03928e-10	-0.55769
96890423	chr5:96890423:C:T	6.37442e-06	-1.03928e-10	0.711261
96890434	chr5:96890434:C:T	6.45682e-07	-0.685507	-0.892973
96890492	chr5:96890492:A:G	0.00143177	5.27903	0.846608
96890703	chr5:96890703:A:C	1.76448e-06	-1.03928e-10	-0.573176
96890826	chr5:96890826:T:TTA	2.70249e-06	-0.146858	-2.99234e-10
96891026	chr5:96891026:A:G	0.021101	9.04166	-0.225619
96891159	chr5:96891159:A:G	1.78258e-06	-0.562969	-2.99234e-10
96891447	chr5:96891447:A:G	0.000108535	3.54604	-2.99234e-10
96891541	chr5:96891541:C:T	9.63643e-06	1.12452	-2.99234e-10
96891543	chr5:96891543:C:T	6.88828e-07	-1.5138	-2.99234e-10
96891574	chr5:96891574:C:T	0.0046419	6.51633	0.785519
96891576	chr5:96891576:C:T	9.65142e-07	-1.03928e-10	-1.17651
96891750	chr5:96891750:TAGA:T	1.44918e-06	-1.03928e-10	-0.770036
96891763	chr5:96891763:G:A	5.72906e-05	2.90711	-2.99234e-10
96891882	chr5:96891882:A:G	0.017332	8.84519	-0.225914
96891916	chr5:96891916:A:T	1.27425e-06	-1.03928e-10	-0.898673
96892021	chr5:96892021:A:G	1.3186e-06	-1.03928e-10	-0.864461
96892028	chr5:96892028:C:T	1.31738e-06	-0.865387	-2.99234e-10
96892271	chr5:96892271:C:T	1.96357e-06	-1.03928e-10	-0.466266
96892368	chr5:96892368:C:T	2.55527e-06	-0.202876	-2.99234e-10
96892536	chr5:96892536:A:G	1.34287e-06	-1.03928e-10	-0.846222
96892724	chr5:96892724:G:A	0.0189007	8.94574	-0.239814
96893073	chr5:96893073:T:C	1.45386e-06	-1.03928e-10	-0.766809
96893078	chr5:96893078:A:T	0.0170696	8.84904	-0.245015
96893150	chr5:96893150:C:T	9.36358e-07	-1.03928e-10	-1.20679
96893521	chr5:96893521:G:T	0.00631984	8.45928	-0.848862
96893568	chr5:96893568:G:A	0.000262897	5.41469	-0.983956
96893723	chr5:96893723:T:C	1.12455e-06	-1.03928e-10	-1.02365
96893838	chr5:96893838:T:G	6.66162e-07	-1.49158	-0.0556747
96894046	chr5:96894046:G:T	0.00579668	7.77957	-0.255562
96894404	chr5:96894404:T:C	4.4237e-07	-1.25443	-0.702212
96894418	chr5:96894418:G:T	0.0022783	7.47245	-0.882296
96894474	chr5:96894474:G:A	0.00360892	7.30172	-0.251589
96894513	chr5:96894513:CA:C	0.00324274	7.16345	-0.220307
96894699	chr5:96894699:G:A	0.00393887	7.35756	-0.219949
96895140	chr5:96895140:G:A	5.91374e-07	-0.798426	-0.867913
96895296	chr5:96895296:G:T	0.0050999	7.70596	-0.310017
96895496	chr5:96895496:C:T	1.24006e-06	-0.925868	-2.99234e-10
96895668	chr5:96895668:T:C	0.000414905	4.60194	0.285073
96895732	chr5:96895732:G:A	9.0351e-07	-1.03928e-10	-1.2425
96895800	chr5:96895800:C:T	0.00616584	7.61014	-0.0243956
96895816	chr5:96895816:G:T	0.0057103	7.71253	-0.203537
96895819	chr5:96895819:T:C	3.57733e-07	-1.30623	-0.862768
96895859	chr5:96895859:G:T	1.43888e-06	-1.03928e-10	-0.777169
96896438	chr5:96896438:T:A	0.0053014	7.64769	-0.212991
96896546	chr5:96896546:G:GAAA	0.00574288	7.73278	-0.218098
96896582	chr5:96896582:C:T	0.00534278	7.67273	-0.230262
96896641	chr5:96896641:CAT:C	0.00320797	7.85427	-0.921912
96896995	chr5:96896995:A:G	0.00533846	7.68948	-0.247819
96897102	chr5:96897102:C:T	0.00355782	7.90736	-0.87149
96897746	chr5:96897746:T:A	0.00564836	7.70353	-0.205436
96897904	chr5:96897904:G:A	0.00563615	7.69553	-0.19961
96898392	chr5:96898392:T:TA	7.78632e-07	-1.39125	-2.99234e-10
96898488	chr5:96898488:T:C	1.14184e-06	-1.03928e-10	-1.00839
96898510	chr5:96898510:G:A	0.00506376	7.57636	-0.187529
96898602	chr5:96898602:T:C	0.0151951	8.23148	0.256213
96898648	chr5:96898648:G:A	0.00638318	7.80316	-0.182773
96898829	chr5:96898829:A:T	0.00040734	4.5045	0.364116
96898979	chr5:96898979:A:C	1.38496e-06	-0.815357	-2.99234e-10
96899168	chr5:96899168:T:C	0.00528462	7.65784	-0.226318
96899334	chr5:96899334:T:C	0.0054249	6.85168	0.606041
96899759	chr5:96899759:T:C	2.33862e-06	-0.291469	-2.99234e-10
96899889	chr5:96899889:T:G	1.95813e-06	-0.46904	-2.99234e-10
96900013	chr5:96900013:A:G	1.36621e-06	-0.828992	-2.99234e-10
96900192	chr5:96900192:A:G	0.00522114	7.64619	-0.226753
96900425	chr5:96900425:G:A	1.73548e-06	-1.03928e-10	-0.589748
96900440	chr5:96900440:G:A	6.37659e-07	-1.50535	-0.0856313
96900614	chr5:96900614:G:A	0.00569177	7.72036	-0.214613
96900757	chr5:96900757:A:C	9.4907e-07	-1.03928e-10	-1.1933
96900916	chr5:96900916:T:C	0.000390509	4.53637	0.29005
96901139	chr5:96901139:C:T	0.00331848	7.84574	-0.87951
96901152	chr5:96901152:T:C	6.76631e-07	-1.53166	-2.99234e-10
96901193	chr5:96901193:T:A	2.76735e-07	-1.26513	-1.1606
96901410	chr5:96901410:C:G	0.00601062	7.76591	-0.205662
96901622	chr5:96901622:G:A	0.00569817	7.68384	-0.176966
96901709	chr5:96901709:C:T	0.00552829	7.66502	-0.188422
96901845	chr5:96901845:C:T	1.02217e-06	-1.03928e-10	-1.1191
96901892	chr5:96901892:T:C	9.7479e-07	-1.03928e-10	-1.16657
96901920	chr5:96901920:T:C	1.45404e-06	-1.03928e-10	-0.766688
96902007	chr5:96902007:T:C	1.91863e-06	-0.489421	-2.99234e-10
96902034	chr5:96902034:A:G	2.94034e-06	-0.0625061	-2.99234e-10
96902398	chr5:96902398:A:G	1.42574e-06	-1.03928e-10	-0.786338
96902413	chr5:96902413:A:G	8.78701e-07	-1.03928e-10	-1.27034
96902565	chr5:96902565:TAG:T	3.82316e-07	-1.24375	-0.85879
96902697	chr5:96902697:A:G	0.00527263	7.62936	-0.20011
96902847	chr5:96902847:T:G	1.34647e-06	-0.843543	-2.99234e-10
96902874	chr5:96902874:C:T	0.000381073	5.11456	-0.312598
96902910	chr5:96902910:A:G	1.39439e-06	-0.808574	-2.99234e-10
96903109	chr5:96903109:C:A	1.42543e-06	-0.786557	-2.99234e-10
96903235	chr5:96903235:C:T	3.62166e-07	-1.27612	-0.880561
96903530	chr5:96903530:G:T	9.50957e-07	-1.03928e-10	-1.19132
96903554	chr5:96903554:T:A	1.29675e-06	-0.88117	-2.99234e-10
96903590	chr5:96903590:A:G	0.00595919	7.73608	-0.184426
96903726	chr5:96903726:G:GACCCAC	6.75785e-07	-1.53291	-2.99234e-10
96903941	chr5:96903941:G:C	0.00581787	7.73315	-0.205489
96904133	chr5:96904133:G:A	0.00211061	7.60406	-1.09036
96904223	chr5:96904223:T:C	0.000392249	4.52269	0.308175
96904370	chr5:96904370:T:C	1.03304e-06	-1.03928e-10	-1.10853
96904510	chr5:96904510:C:A	3.73226e-07	-1.26257	-0.86403
96904516	chr5:96904516:T:C	0.00363439	7.94957	-0.892407
96904682	chr5:96904682:A:G	0.00487198	7.60887	-0.258642
96905245	chr5:96905245:G:C	9.49563e-07	-1.03928e-10	-1.19279
96906240	chr5:96906240:T:C	1.1333e-06	-1.03928e-10	-1.0159
96906566	chr5:96906566:A:C	0.00473122	7.5088	-0.187892
96906738	chr5:96906738:G:A	0.00295426	7.24514	-0.395163
96907153	chr5:96907153:T:C	9.02435e-06	2.3392	-1.2803
96907162	chr5:96907162:G:A	0.00424779	7.39325	-0.180125
96907277	chr5:96907277:C:T	0.00478744	7.49244	-0.159724
96907307	chr5:96907307:C:T	1.12952e-06	-1.03928e-10	-1.01924
96908377	chr5:96908377:G:C	1.31274e-06	-0.868917	-2.99234e-10
96908845	chr5:96908845:C:T	0.000375804	4.37719	0.41084
96908934	chr5:96908934:A:G	0.00444775	7.43958	-0.18046
96909015	chr5:96909015:T:C	1.34579e-06	-0.844052	-2.99234e-10
96909639	chr5:96909639:C:T	0.00211672	7.50548	-0.988885
96909735	chr5:96909735:C:T	0.00451681	7.47463	-0.200097
96909814	chr5:96909814:A:G	0.00402913	7.37737	-0.217099
96910187	chr5:96910187:C:T	8.48942e-07	-0.413773	-0.891024
96910188	chr5:96910188:C:T	0.00441217	7.45085	-0.199762
96910199	chr5:96910199:A:C	0.00466931	7.53582	-0.228081
96910634	chr5:96910634:T:C	0.00412267	7.3652	-0.18198
96910897	chr5:96910897:A:T	0.00427475	7.44819	-0.228741
96911236	chr5:96911236:G:T	0.00426515	7.44236	-0.225157
96911569	chr5:96911569:A:T	2.69671e-06	-0.149001	-2.99234e-10
96911740	chr5:96911740:C:T	3.70252e-07	-1.25984	-0.87476
96911986	chr5:96911986:G:A	9.65134e-07	-1.03928e-10	-1.17652
96912106	chr5:96912106:T:C	0.00046672	4.57674	0.427958
96912123	chr5:96912123:G:A	0.00490685	7.5256	-0.168245
96912204	chr5:96912204:AG:A	9.54863e-07	-1.03928e-10	-1.18722
96912205	chr5:96912205:G:A	0.00290923	7.49296	-0.658351
96912289	chr5:96912289:A:G	0.00231286	7.47887	-0.873661
96912294	chr5:96912294:G:A	1.89523e-06	-1.03928e-10	-0.501694
96912550	chr5:96912550:T:G	1.90914e-06	-0.494379	-2.99234e-10
96913091	chr5:96913091:T:C	0.000112492	3.5817	0.000146872
96913182	chr5:96913182:A:G	0.00461072	7.48873	-0.193619
96913411	chr5:96913411:C:T	0.0046215	7.5021	-0.204656
96913619	chr5:96913619:G:A	0.00413483	7.36666	-0.180491
96913674	chr5:96913674:A:C	0.00449322	7.43556	-0.166262
96913944	chr5:96913944:T:C	0.000366261	4.40925	0.353067
96914041	chr5:96914041:A:G	3.69863e-07	-1.29472	-0.840933
96914753	chr5:96914753:G:A	0.00232371	7.48496	-0.875077
96914881	chr5:96914881:A:G	1.9075e-06	-0.495238	-2.99234e-10
96914945	chr5:96914945:ATTAT:A	0.00367792	7.32396	-0.254886
96915100	chr5:96915100:C:T	6.74905e-07	-1.53422	-2.99234e-10
96915298	chr5:96915298:C:T	1.8748e-06	-1.03928e-10	-0.512532
96915299	chr5:96915299:G:A	0.00392985	7.394	-0.258674
96915539	chr5:96915539:T:A	8.85256e-07	-1.03928e-10	-1.26291
96915971	chr5:96915971:C:A	0.000327962	4.29339	0.358477
96916246	chr5:96916246:AC:A	0.00190234	6.6459	-0.236094
96916374	chr5:96916374:C:T	1.52192e-06	-1.03928e-10	-0.721062
96916375	chr5:96916375:G:A	0.000268147	4.17669	0.273818
96916444	chr5:96916444:A:C	6.95706e-07	-1.50386	-2.99234e-10
96916702	chr5:96916702:T:C	1.36364e-06	-0.830874	-2.99234e-10
96916725	chr5:96916725:C:T	1.35464e-06	-1.03928e-10	-0.837495
96916727	chr5:96916727:C:T	1.42711e-06	-1.03928e-10	-0.78538
96916728	chr5:96916728:G:A	0.000312288	5.02849	-0.425591
96916885	chr5:96916885:T:C	0.000255025	4.84336	-0.443028
96917099	chr5:96917099:G:A	0.00031895	4.20158	0.422425
96917239	chr5:96917239:TG:T	0.000302809	4.26889	0.30318
96917294	chr5:96917294:A:G	0.000322055	4.31756	0.316126
96917400	chr5:96917400:T:C	0.000369366	4.34442	0.426334
96917577	chr5:96917577:T:C	1.10335e-06	-1.03928e-10	-1.04268
96917744	chr5:96917744:A:G	4.01481e-07	-0.913914	-1.13971
96918398	chr5:96918398:CA:C	2.22126e-06	-1.03928e-10	-0.342956
96918486	chr5:96918486:T:C	8.70028e-07	-1.03928e-10	-1.28026
96918505	chr5:96918505:A:G	0.00242746	7.55193	-0.89836
96918597	chr5:96918597:A:G	4.04691e-07	-0.89517	-1.15049
96918650	chr5:96918650:T:A	0.00195231	7.42585	-0.990117
96918945	chr5:96918945:T:A	1.77238e-06	-1.03928e-10	-0.56871
96919025	chr5:96919025:C:T	9.33139e-07	-1.03928e-10	-1.21023
96919290	chr5:96919290:T:A	1.32331e-06	-0.860897	-2.99234e-10
96919313	chr5:96919313:T:C	4.06917e-07	-0.896574	-1.1436
96919649	chr5:96919649:T:C	1.38494e-06	-1.03928e-10	-0.815375
96919733	chr5:96919733:A:G	1.04137e-06	-1.03928e-10	-1.10049
96920491	chr5:96920491:C:T	3.95842e-07	-0.918051	-1.14972
96920582	chr5:96920582:T:C	5.64732e-06	-1.03928e-10	0.590149
96920731	chr5:96920731:T:C	2.1759e-06	-1.03928e-10	-0.363591
96920782	chr5:96920782:A:G	2.0617e-06	-0.417501	-2.99234e-10
96921365	chr5:96921365:A:G	2.81368e-07	-1.52192	-0.887202
96921425	chr5:96921425:ACTTAGAAAG:A	1.45561e-06	-1.03928e-10	-0.765605
96921528	chr5:96921528:T:C	1.81279e-06	-1.03928e-10	-0.546164
96921581	chr5:96921581:A:C	3.15972e-06	0.00945004	-2.99234e-10
96921600	chr5:96921600:T:C	9.34371e-07	-1.03928e-10	-1.20891
96921684	chr5:96921684:C:G	1.6482e-06	-1.03928e-10	-0.641346
96922125	chr5:96922125:C:T	0.000400462	4.53303	0.318559
96922324	chr5:96922324:A:C	9.14624e-07	-1.03928e-10	-1.23027
96923223	chr5:96923223:G:C	0.00124377	7.09627	-1.11141
96923246	chr5:96923246:G:C	8.97717e-07	-1.03928e-10	-1.24893
96923470	chr5:96923470:A:G	3.69203e-07	-0.907425	-1.23002
96923563	chr5:96923563:G:A	2.79874e-07	-1.5225	-0.89195
96923688	chr5:96923688:T:C	3.92144e-07	-0.946883	-1.13028
96923694	chr5:96923694:A:C	1.3503e-06	-1.03928e-10	-0.840708
96923982	chr5:96923982:T:C	1.13435e-06	-1.03928e-10	-1.01497
96923994	chr5:96923994:A:G	3.89317e-07	-0.936762	-1.14763
96923995	chr5:96923995:A:T	3.87709e-07	-0.943946	-1.14459
96923996	chr5:96923996:A:C	3.85936e-07	-0.936192	-1.15692
96924141	chr5:96924141:G:A	1.78757e-06	-1.03928e-10	-0.560175
96924543	chr5:96924543:A:C	4.00919e-07	-0.914167	-1.14086
96924600	chr5:96924600:T:A	8.45952e-07	-1.30832	-2.99234e-10
96924674	chr5:96924674:T:C	1.46887e-06	-1.03928e-10	-0.75654
96924763	chr5:96924763:A:G	1.17889e-06	-1.03928e-10	-0.976456
96924787	chr5:96924787:G:A	2.83755e-07	-1.52117	-0.879505
96924857	chr5:96924857:C:T	0.000402928	4.35993	0.497799
96925191	chr5:96925191:C:T	8.52282e-07	-1.30087	-2.99234e-10
96925368	chr5:96925368:G:A	1.65106e-06	-1.03928e-10	-0.639613
96925426	chr5:96925426:A:G	4.07028e-07	-0.886389	-1.15352
96925612	chr5:96925612:A:G	3.96548e-07	-0.902488	-1.1635
96926013	chr5:96926013:T:C	0.00616924	7.69919	-0.112893
96926301	chr5:96926301:A:G	4.07699e-07	-0.899012	-1.13925
96926540	chr5:96926540:A:C	4.06749e-07	-0.907204	-1.13339
96926697	chr5:96926697:A:G	4.16132e-07	-0.900078	-1.11771
96927647	chr5:96927647:T:C	8.15308e-07	-1.34522	-2.99234e-10
96927756	chr5:96927756:A:G	4.00802e-07	-0.921331	-1.13399
96927886	chr5:96927886:T:G	4.05359e-07	-0.902171	-1.14184
96927942	chr5:96927942:T:G	0.00107427	5.67928	0.15909
96928109	chr5:96928109:A:G	4.19494e-07	-0.873487	-1.13625
96928131	chr5:96928131:C:T	1.79579e-06	-1.03928e-10	-0.555589
96928135	chr5:96928135:C:T	0.000417046	4.38328	0.508886
96928352	chr5:96928352:A:G	0.000448329	4.44459	0.519902
96928827	chr5:96928827:C:T	1.11574e-06	-1.03928e-10	-1.03152
96929133	chr5:96929133:A:G	3.76139e-07	-1.34689	-0.771942
96929296	chr5:96929296:C:A	0.000691609	4.88918	0.508809
96929603	chr5:96929603:T:A	2.97007e-07	-1.5178	-0.837228
96929704	chr5:96929704:T:C	2.94329e-07	-1.52008	-0.844006
96929854	chr5:96929854:C:CT	2.8749e-07	-1.52224	-0.865357
96930175	chr5:96930175:C:A	0.00490964	7.4535	-0.0955736
96930184	chr5:96930184:A:G	1.15513e-06	-0.99682	-2.99234e-10
96930297	chr5:96930297:C:T	5.66121e-07	-1.19086	-0.519119
96930453	chr5:96930453:A:G	1.43274e-06	-1.03928e-10	-0.781447
96930514	chr5:96930514:AGT:A	2.99081e-07	-1.52917	-0.818906
96930707	chr5:96930707:G:A	1.33097e-06	-1.03928e-10	-0.855127
96931806	chr5:96931806:T:C	1.21045e-06	-1.03928e-10	-0.950038
96931951	chr5:96931951:A:G	0.000372223	4.29392	0.48454
96932281	chr5:96932281:C:T	2.95831e-07	-1.51696	-0.842038
96932368	chr5:96932368:C:T	2.94787e-07	-1.51301	-0.849527
96932461	chr5:96932461:T:G	1.27727e-06	-1.03928e-10	-0.89631
96932793	chr5:96932793:A:G	8.83859e-07	-1.03928e-10	-1.26449
96933012	chr5:96933012:C:T	2.92726e-07	-1.52913	-0.84042
96933090	chr5:96933090:G:A	1.31169e-06	-1.03928e-10	-0.869719
96933158	chr5:96933158:C:A	0.00208227	7.28524	-0.785057
96933394	chr5:96933394:G:A	1.80519e-06	-1.03928e-10	-0.550367
96933703	chr5:96933703:A:G	1.45574e-06	-0.765515	-2.99234e-10
96933781	chr5:96933781:G:A	2.87951e-07	-1.52627	-0.859721
96933836	chr5:96933836:G:A	2.94151e-07	-1.5205	-0.844196
96934387	chr5:96934387:A:G	3.03795e-07	-1.52219	-0.810247
96934925	chr5:96934925:G:A	2.75922e-07	-1.50324	-0.925427
96935070	chr5:96935070:C:T	3.50601e-07	-1.51925	-0.669885
96935365	chr5:96935365:T:C	3.75726e-07	-1.50769	-0.612237
96935506	chr5:96935506:A:G	3.62503e-07	-1.51523	-0.640523
96935725	chr5:96935725:C:T	9.57811e-07	-1.03928e-10	-1.18414
96935736	chr5:96935736:A:T	4.42813e-07	-0.785419	-1.17022
96935737	chr5:96935737:T:A	3.5634e-07	-1.51908	-0.65382
96935746	chr5:96935746:G:C	1.70453e-06	-1.03928e-10	-0.607742
96935769	chr5:96935769:G:A	2.93422e-06	-1.03928e-10	-0.0645893
96935829	chr5:96935829:C:T	5.42189e-07	-1.5205	-0.232674
96935884	chr5:96935884:C:T	8.82308e-07	-1.03928e-10	-1.26625
96935898	chr5:96935898:G:GC	5.54444e-07	-1.49393	-0.236892
96936100	chr5:96936100:C:T	3.00446e-06	-0.0409344	-2.99234e-10
96936302	chr5:96936302:G:A	8.52255e-07	-1.3009	-2.99234e-10
96936362	chr5:96936362:T:C	1.39666e-06	-1.03928e-10	-0.806946
96936495	chr5:96936495:C:A	1.56925e-06	-0.690435	-2.99234e-10
96936716	chr5:96936716:T:G	0.000208513	4.71554	-0.516572
96936803	chr5:96936803:A:G	1.73552e-06	-0.589727	-2.99234e-10
96936824	chr5:96936824:CAA:C	0.000307076	4.84049	-0.254422
96937024	chr5:96937024:T:G	8.75669e-07	-1.03928e-10	-1.2738
96937330	chr5:96937330:T:C	0.000363182	4.8478	-0.0939294
96937476	chr5:96937476:G:A	0.00112461	4.92405	0.960115
96937562	chr5:96937562:G:A	1.23274e-06	-1.03928e-10	-0.931789
96937594	chr5:96937594:C:T	0.000402989	4.90721	-0.0493315
96937694	chr5:96937694:C:T	2.57409e-06	-1.03928e-10	-0.195537
96937737	chr5:96937737:CTACAGAAT:C	5.35584e-05	2.83974	-2.99234e-10
96938519	chr5:96938519:C:T	0.00354996	6.80688	0.22678
96938629	chr5:96938629:G:T	8.71877e-07	-1.03928e-10	-1.27814
96939016	chr5:96939016:G:T	0.000401485	4.98732	-0.133187
96939415	chr5:96939415:T:C	1.0687e-06	-1.03928e-10	-1.07459
96939462	chr5:96939462:C:T	0.000332574	4.93946	-0.273633
96939482	chr5:96939482:C:T	0.00107645	4.87812	0.96227
96939497	chr5:96939497:G:A	0.000318419	4.89225	-0.269916
96939640	chr5:96939640:A:G	6.79379e-07	-1.52761	-2.99234e-10
96939709	chr5:96939709:C:T	0.000403863	4.92155	-0.0615043
96939818	chr5:96939818:AT:A	8.73713e-07	-1.03928e-10	-1.27604
96940302	chr5:96940302:G:A	1.15753e-06	-1.03928e-10	-0.994743
96940682	chr5:96940682:A:G	0.000463892	5.05555	-0.0569265
96940691	chr5:96940691:G:C	0.000427614	4.97786	-0.0606673
96940955	chr5:96940955:G:A	3.33358e-06	0.063014	-2.99234e-10
96941173	chr5:96941173:C:T	0.00103644	4.90599	0.896526
96941175	chr5:96941175:C:G	8.8633e-07	-1.03928e-10	-1.2617
96942017	chr5:96942017:G:A	0.0004549	5.0832	-0.10415
96942218	chr5:96942218:T:A	8.17768e-07	-1.34221	-2.99234e-10
96942238	chr5:96942238:G:A	6.77227e-07	-1.53078	-2.99234e-10
96942563	chr5:96942563:A:G	8.70043e-07	-1.03928e-10	-1.28024
96942880	chr5:96942880:AT:A	6.81548e-07	-1.52442	-2.99234e-10
96942944	chr5:96942944:C:T	2.10995e-06	-1.03928e-10	-0.394367
96943747	chr5:96943747:G:A	1.44469e-06	-0.773135	-2.99234e-10
96943786	chr5:96943786:A:G	0.000434413	4.95179	-0.0188289
96944033	chr5:96944033:G:A	9.51954e-07	-1.03928e-10	-1.19027
96944768	chr5:96944768:C:T	1.34178e-06	-0.847033	-2.99234e-10
96944913	chr5:96944913:GTTA:G	1.3968e-06	-0.806846	-2.99234e-10
96945157	chr5:96945157:G:A	1.28849e-06	-1.03928e-10	-0.887559
96945339	chr5:96945339:A:T	0.000398834	4.92113	-0.0736213
96945462	chr5:96945462:CAA:C	9.71521e-07	-1.03928e-10	-1.16992
96945717	chr5:96945717:A:G	1.53457e-06	-0.712784	-2.99234e-10
96945765	chr5:96945765:C:T	0.00375449	6.9597	0.12998
96946104	chr5:96946104:C:T	5.149e-06	-1.03928e-10	0.49777
96946220	chr5:96946220:A:T	1.49473e-06	-0.739087	-2.99234e-10
96946768	chr5:96946768:A:G	9.00792e-07	-1.03928e-10	-1.24551
96948091	chr5:96948091:A:G	1.65874e-06	-1.03928e-10	-0.634976
96948278	chr5:96948278:C:T	1.99929e-06	-1.03928e-10	-0.448239
96948520	chr5:96948520:A:G	1.47154e-06	-0.754721	-2.99234e-10
96949099	chr5:96949099:G:A	0.00411487	6.99292	0.188415
96949188	chr5:96949188:C:T	0.000415639	5.37055	-0.481761
96949756	chr5:96949756:A:G	1.02054e-06	-1.03928e-10	-1.1207
96949877	chr5:96949877:CTTAAA:C	1.9958e-06	-1.03928e-10	-0.449987
96949956	chr5:96949956:C:T	1.49919e-06	-1.03928e-10	-0.736106
96950117	chr5:96950117:C:G	0.0010929	4.83301	1.02255
96950171	chr5:96950171:G:A	1.28982e-06	-1.03928e-10	-0.886527
96950582	chr5:96950582:G:A	0.000945388	4.8379	0.872665
96951030	chr5:96951030:G:A	1.85872e-06	-1.03928e-10	-0.521141
96951315	chr5:96951315:G:A	7.14527e-07	-1.47717	-2.99234e-10
96951796	chr5:96951796:CA:C	0.00307806	6.83037	0.0606562
96951829	chr5:96951829:T:C	1.87701e-06	-1.03928e-10	-0.511354
96952434	chr5:96952434:A:G	0.00561833	8.1214	-0.628643
96952802	chr5:96952802:TAG:T	0.000988367	4.85956	0.895461
96953081	chr5:96953081:GC:G	1.50411e-06	-0.732828	-2.99234e-10
96953332	chr5:96953332:GAGAC:G	0.000374642	4.88489	-0.0999489
96953339	chr5:96953339:G:T	0.000287317	4.83994	-0.32039
96953765	chr5:96953765:A:C	2.1002e-06	-0.398999	-2.99234e-10
96954020	chr5:96954020:T:C	5.33706e-07	-0.951069	-0.817874
96954351	chr5:96954351:A:G	7.10741e-07	-1.48248	-2.99234e-10
96954525	chr5:96954525:A:G	7.78941e-06	-1.03928e-10	0.911733
96954526	chr5:96954526:G:A	0.000322799	4.76529	-0.12929
96954925	chr5:96954925:G:A	1.64473e-06	-0.643455	-2.99234e-10
96954943	chr5:96954943:C:T	0.000422345	4.85766	0.0471319
96955052	chr5:96955052:G:C	1.56458e-06	-1.03928e-10	-0.693414
96956614	chr5:96956614:G:A	1.50942e-06	-0.729308	-2.99234e-10
96956810	chr5:96956810:G:A	1.46118e-06	-0.76179	-2.99234e-10
96957177	chr5:96957177:T:G	1.54144e-06	-0.708315	-2.99234e-10
96957302	chr5:96957302:C:A	0.000348912	4.8242	-0.11041
96957972	chr5:96957972:G:A	1.60198e-06	-1.03928e-10	-0.669789
96957982	chr5:96957982:C:G	1.64983e-06	-1.03928e-10	-0.640358
96958170	chr5:96958170:T:G	6.75182e-07	-1.53381	-2.99234e-10
96958673	chr5:96958673:G:A	1.63988e-06	-1.03928e-10	-0.646411
96958733	chr5:96958733:C:T	1.49388e-06	-0.739658	-2.99234e-10
96959126	chr5:96959126:C:T	1.39657e-06	-1.03928e-10	-0.807016
96959417	chr5:96959417:G:T	0.000350934	4.84747	-0.127904
96960106	chr5:96960106:T:C	0.000347495	4.84671	-0.136992
96960904	chr5:96960904:T:C	1.2822e-06	-1.03928e-10	-0.892453
96961176	chr5:96961176:AAAAAC:A	6.77864e-07	-1.52984	-2.99234e-10
96961295	chr5:96961295:G:A	9.52706e-07	-1.03928e-10	-1.18948
96961348	chr5:96961348:C:G	2.50375e-06	-1.03928e-10	-0.223243
96961628	chr5:96961628:A:G	1.26946e-06	-1.03928e-10	-0.902442
96962277	chr5:96962277:G:A	1.64983e-06	-1.03928e-10	-0.640358
96962790	chr5:96962790:G:A	2.15755e-06	-0.372061	-2.99234e-10
96963367	chr5:96963367:C:T	1.35698e-06	-0.835774	-2.99234e-10
96963647	chr5:96963647:T:A	6.75285e-07	-1.53365	-2.99234e-10
96963765	chr5:96963765:A:T	1.52891e-06	-0.716477	-2.99234e-10
96963877	chr5:96963877:T:G	1.08087e-06	-1.03928e-10	-1.06326
96964375	chr5:96964375:C:A	2.55732e-06	-1.03928e-10	-0.202071
96964555	chr5:96964555:T:C	4.08771e-06	-1.03928e-10	0.266952
96964613	chr5:96964613:A:G	1.01285e-06	-1.03928e-10	-1.12827
96965496	chr5:96965496:A:G	1.82415e-06	-0.539919	-2.99234e-10
96965585	chr5:96965585:T:A	1.03522e-06	-1.03928e-10	-1.10642
96965838	chr5:96965838:G:A	2.65157e-06	-1.03928e-10	-0.165881
96966043	chr5:96966043:T:C	7.65623e-07	-1.4081	-2.99234e-10
96966279	chr5:96966279:A:G	1.52841e-06	-0.716801	-2.99234e-10
96966379	chr5:96966379:A:G	1.62066e-06	-1.03928e-10	-0.658201
96966449	chr5:96966449:A:G	3.80124e-06	-1.03928e-10	0.194296
96966868	chr5:96966868:C:T	8.60434e-06	1.01123	-2.99234e-10
96966939	chr5:96966939:A:G	1.25424e-06	-1.03928e-10	-0.914501
96967110	chr5:96967110:A:G	8.32694e-07	-1.32412	-2.99234e-10
96967530	chr5:96967530:A:T	1.76376e-06	-0.573587	-2.99234e-10
96968114	chr5:96968114:A:T	9.22832e-07	-1.03928e-10	-1.22134
96968604	chr5:96968604:A:G	1.26897e-06	-1.03928e-10	-0.902828
96968772	chr5:96968772:A:G	1.54067e-06	-0.708818	-2.99234e-10
96969041	chr5:96969041:T:G	2.13557e-06	-1.03928e-10	-0.382298
96969651	chr5:96969651:G:C	9.26749e-07	-1.03928e-10	-1.2171
96969654	chr5:96969654:G:A	1.1447e-06	-1.03928e-10	-1.00589
96969812	chr5:96969812:G:A	1.53422e-06	-1.03928e-10	-0.713009
96970128	chr5:96970128:G:A	1.54553e-06	-0.705667	-2.99234e-10
96970298	chr5:96970298:A:G	8.76211e-07	-1.03928e-10	-1.27318
96971221	chr5:96971221:G:A	1.58007e-06	-0.683566	-2.99234e-10
96971454	chr5:96971454:T:A	0.0229685	8.11613	0.784716
96971577	chr5:96971577:T:C	3.00155e-06	-0.0419049	-2.99234e-10
96971655	chr5:96971655:T:C	3.14027e-06	0.00327777	-2.99234e-10
96971908	chr5:96971908:G:A	0.00504214	8.00224	-0.617684
96971932	chr5:96971932:A:G	0.0199769	8.09772	0.66358
96972675	chr5:96972675:T:A	1.71527e-06	-0.601461	-2.99234e-10
96972820	chr5:96972820:C:T	1.24271e-06	-1.03928e-10	-0.923739
96972863	chr5:96972863:T:C	4.07368e-06	-1.03928e-10	0.263514
96973389	chr5:96973389:T:G	1.4215e-06	-1.03928e-10	-0.789317
96973396	chr5:96973396:A:G	1.13851e-06	-1.03928e-10	-1.01131
96973398	chr5:96973398:A:G	2.88459e-06	-0.0816488	-2.99234e-10
96973874	chr5:96973874:T:C	4.82222e-06	-1.03928e-10	0.432202
96974289	chr5:96974289:C:T	5.5129e-06	-1.03928e-10	0.566058
96974493	chr5:96974493:G:C	6.78264e-07	-1.52925	-2.99234e-10
96975189	chr5:96975189:A:G	6.78558e-07	-1.52882	-2.99234e-10
96975228	chr5:96975228:ATC:A	5.54801e-06	-1.03928e-10	0.572407
96975568	chr5:96975568:G:A	9.8729e-07	-1.03928e-10	-1.15382
96975638	chr5:96975638:A:C	1.67188e-06	-0.627082	-2.99234e-10
96975655	chr5:96975655:TA:T	3.10024e-06	-0.00955279	-2.99234e-10
96976516	chr5:96976516:G:A	1.51481e-06	-0.725743	-2.99234e-10
96977723	chr5:96977723:G:A	1.40821e-06	-1.03928e-10	-0.798714
96977921	chr5:96977921:A:T	1.5635e-06	-0.694102	-2.99234e-10
96978057	chr5:96978057:A:T	3.71403e-06	-1.03928e-10	0.171085
96978325	chr5:96978325:T:C	8.73598e-07	-1.03928e-10	-1.27617
96978475	chr5:96978475:C:T	3.00857e-06	-0.0395678	-2.99234e-10
96978526	chr5:96978526:A:G	0.000736554	4.58673	0.874216
96978723	chr5:96978723:G:A	9.85959e-07	-1.03928e-10	-1.15517
96978798	chr5:96978798:T:G	0.00988913	8.27511	-0.216951
96978852	chr5:96978852:G:A	1.51196e-06	-1.03928e-10	-0.727628
96979616	chr5:96979616:C:G	2.26397e-06	-0.323912	-2.99234e-10
96980491	chr5:96980491:G:A	1.71586e-06	-0.601117	-2.99234e-10
96980766	chr5:96980766:A:G	3.16701e-06	0.0117551	-2.99234e-10
96981054	chr5:96981054:C:T	0.000258945	4.73578	-0.320198
96981382	chr5:96981382:G:A	4.18197e-06	-1.03928e-10	0.28975
96981586	chr5:96981586:G:A	9.95227e-07	-1.03928e-10	-1.14582
96981760	chr5:96981760:A:G	1.43148e-06	-0.782326	-2.99234e-10
96982424	chr5:96982424:A:G	9.8609e-07	-1.03928e-10	-1.15504
96982441	chr5:96982441:G:A	0.000295635	4.86876	-0.32067
96982681	chr5:96982681:GA:G	1.52951e-06	-0.716085	-2.99234e-10
96982972	chr5:96982972:CAAGTCGTTTTTATTATA:C	1.44325e-06	-1.03928e-10	-0.774133
96983311	chr5:96983311:CAT:C	0.000745946	4.99266	0.480957
96983485	chr5:96983485:G:A	4.61e-06	-1.03928e-10	0.387196
96983787	chr5:96983787:T:C	0.0231567	8.18201	0.726994
96983903	chr5:96983903:T:G	0.000483477	4.91191	0.128063
96983967	chr5:96983967:TTCTTAATAA:T	1.37776e-06	-1.03928e-10	-0.820573
96984226	chr5:96984226:A:C	0.0096755	8.22714	-0.190822
96984703	chr5:96984703:C:T	1.0143e-06	-1.03928e-10	-1.12684
96984707	chr5:96984707:G:A	0.000696919	4.98185	0.423785
96984791	chr5:96984791:C:T	0.00071255	4.97367	0.454149
96984882	chr5:96984882:T:C	0.000553073	4.78305	0.391407
96984938	chr5:96984938:T:C	1.50938e-06	-0.729335	-2.99234e-10
96985015	chr5:96985015:C:T	8.70502e-07	-1.03928e-10	-1.27972
96985289	chr5:96985289:T:C	1.48639e-06	-0.744683	-2.99234e-10
96985435	chr5:96985435:G:C	1.10762e-06	-1.03928e-10	-1.03881
96985580	chr5:96985580:A:G	1.10837e-06	-1.03928e-10	-1.03815
96985690	chr5:96985690:G:T	8.70961e-07	-1.03928e-10	-1.27919
96985773	chr5:96985773:G:T	1.70028e-06	-0.610239	-2.99234e-10
96985889	chr5:96985889:G:A	2.09465e-06	-1.03928e-10	-0.401646
96986155	chr5:96986155:G:A	1.08833e-06	-1.03928e-10	-1.05639
96986183	chr5:96986183:T:C	0.00184373	4.84998	1.52854
96986305	chr5:96986305:G:A	4.59573e-07	-1.52817	-0.390314
96986401	chr5:96986401:A:G	2.77816e-06	-0.119244	-2.99234e-10
96986432	chr5:96986432:A:G	0.000568138	4.97749	0.223841
96986437	chr5:96986437:C:A	8.70145e-07	-1.03928e-10	-1.28013
96986656	chr5:96986656:G:A	1.35148e-06	-0.839833	-2.99234e-10
96986715	chr5:96986715:C:T	0.000701509	4.9682	0.444006
96987246	chr5:96987246:C:A	4.6186e-07	-1.52555	-0.387971
96987548	chr5:96987548:A:G	9.08887e-07	-1.03928e-10	-1.23657
96987576	chr5:96987576:C:T	0.0197253	8.0998	0.648823
96987799	chr5:96987799:A:G	0.00984698	8.27667	-0.222786
96988112	chr5:96988112:T:C	1.24617e-06	-1.03928e-10	-0.920961
96988390	chr5:96988390:T:C	3.47061e-06	0.103297	-2.99234e-10
96988495	chr5:96988495:C:T	0.0110093	8.32621	-0.160742
96988496	chr5:96988496:G:A	1.42626e-06	-0.785975	-2.99234e-10
96988803	chr5:96988803:G:A	1.64389e-06	-1.03928e-10	-0.643964
96989013	chr5:96989013:G:A	2.30024e-06	-1.03928e-10	-0.308019
96990061	chr5:96990061:AG:A	1.53391e-06	-0.71321	-2.99234e-10
96990235	chr5:96990235:C:G	8.76087e-07	-1.03928e-10	-1.27332
96991203	chr5:96991203:G:A	3.75477e-06	-1.03928e-10	0.181994
96991585	chr5:96991585:C:T	0.000344864	5.05803	-0.355915
96991605	chr5:96991605:C:A	1.47422e-06	-0.752902	-2.99234e-10
96991616	chr5:96991616:A:G	8.70961e-07	-1.03928e-10	-1.27919
96991623	chr5:96991623:T:C	8.70031e-07	-1.03928e-10	-1.28026
96991778	chr5:96991778:G:A	2.08458e-06	-1.03928e-10	-0.406467
96991959	chr5:96991959:A:G	0.00686537	7.06886	0.624351
96992035	chr5:96992035:AT:A	0.00829873	8.11893	-0.236108
96992252	chr5:96992252:G:A	1.46553e-06	-0.758815	-2.99234e-10
96992572	chr5:96992572:C:T	2.07816e-06	-0.409548	-2.99234e-10
96992894	chr5:96992894:C:T	8.32974e-07	-1.32378	-2.99234e-10
96993196	chr5:96993196:A:T	9.87812e-07	-1.03928e-10	-1.1533
96993304	chr5:96993304:ATAT:A	0.027983	8.44804	0.650283
96993394	chr5:96993394:G:A	9.09567e-07	-1.03928e-10	-1.23582
96994160	chr5:96994160:G:A	1.51187e-06	-0.727685	-2.99234e-10
96994182	chr5:96994182:C:T	6.74989e-07	-1.53409	-2.99234e-10
96994972	chr5:96994972:G:T	1.41132e-06	-1.03928e-10	-0.796508
96995183	chr5:96995183:C:T	1.47723e-06	-0.750861	-2.99234e-10
96995262	chr5:96995262:T:C	0.000726969	5.11541	0.332444
96995665	chr5:96995665:C:A	0.000674184	5.07716	0.295315
96995719	chr5:96995719:C:G	1.52233e-06	-0.720792	-2.99234e-10
96996063	chr5:96996063:G:A	1.53218e-06	-0.71434	-2.99234e-10
96996076	chr5:96996076:A:T	1.56832e-06	-0.691028	-2.99234e-10
96996102	chr5:96996102:A:G	8.12523e-07	-1.34864	-2.99234e-10
96996381	chr5:96996381:TC:T	0.0004346	4.85491	0.0784846
96997010	chr5:96997010:C:T	9.35758e-07	-1.03928e-10	-1.20743
96997630	chr5:96997630:G:A	0.0086525	8.11895	-0.194381
96997707	chr5:96997707:A:G	1.0058e-06	-1.03928e-10	-1.13525
96998338	chr5:96998338:C:T	5.0941e-06	0.48705	-2.99234e-10
96998343	chr5:96998343:T:G	1.54275e-06	-0.707467	-2.99234e-10
96998393	chr5:96998393:G:A	1.84298e-06	-0.529646	-2.99234e-10
96999299	chr5:96999299:T:G	1.05071e-06	-1.03928e-10	-1.09157
96999326	chr5:96999326:G:A	1.04954e-06	-1.03928e-10	-1.09268
96999346	chr5:96999346:A:G	7.41047e-07	-1.49549	0.0547666
96999646	chr5:96999646:C:T	0.00869342	8.12371	-0.194416
97000452	chr5:97000452:C:CATG	0.000327522	5.0062	-0.355674
97000556	chr5:97000556:G:A	1.81002e-06	-0.547696	-2.99234e-10
97000727	chr5:97000727:T:A	6.75694e-07	-1.53305	-2.99234e-10
97001087	chr5:97001087:A:G	0.000486775	4.95597	0.0908007
97001160	chr5:97001160:G:T	6.74889e-07	-1.53424	-2.99234e-10
97001320	chr5:97001320:T:A	6.26096e-07	-0.725308	-0.883975
97001683	chr5:97001683:C:T	1.31781e-06	-0.865064	-2.99234e-10
97001721	chr5:97001721:T:C	2.37077e-06	-0.277818	-2.99234e-10
97001753	chr5:97001753:G:A	1.55427e-06	-0.700027	-2.99234e-10
97001808	chr5:97001808:A:G	6.75176e-07	-1.53381	-2.99234e-10
97001873	chr5:97001873:C:T	1.53353e-06	-0.713459	-2.99234e-10
97001945	chr5:97001945:G:C	0.00629289	6.99658	0.609567
97002086	chr5:97002086:T:C	0.000453815	4.91501	0.061645
97002114	chr5:97002114:G:A	1.28345e-06	-1.03928e-10	-0.891481
97002458	chr5:97002458:A:C	8.16622e-07	-1.34361	-2.99234e-10
97003026	chr5:97003026:A:G	2.19622e-06	-1.03928e-10	-0.354294
97003029	chr5:97003029:G:A	2.09126e-06	-1.03928e-10	-0.403266
97003258	chr5:97003258:A:G	1.67976e-06	-1.03928e-10	-0.622381
97003841	chr5:97003841:T:C	1.56099e-06	-0.695713	-2.99234e-10
97003844	chr5:97003844:G:A	2.81554e-06	-0.105878	-2.99234e-10
97004548	chr5:97004548:T:C	8.70322e-07	-1.03928e-10	-1.27992
97005594	chr5:97005594:T:C	1.40692e-06	-1.03928e-10	-0.799626
97005624	chr5:97005624:G:C	6.75941e-07	-1.53268	-2.99234e-10
97006608	chr5:97006608:A:G	1.45345e-06	-1.03928e-10	-0.767092
97007535	chr5:97007535:T:C	9.11425e-07	-1.03928e-10	-1.23378
97008062	chr5:97008062:T:C	9.40836e-07	-0.64722	-0.554799
97008268	chr5:97008268:G:A	1.42694e-06	-0.785502	-2.99234e-10
97008888	chr5:97008888:G:A	6.92856e-07	-1.50797	-2.99234e-10
97009954	chr5:97009954:TTTTC:T	1.05684e-06	-1.03928e-10	-1.08575
97010574	chr5:97010574:G:T	0.000498634	4.75209	0.31875
97010779	chr5:97010779:A:G	2.38626e-06	-1.03928e-10	-0.271304
97011288	chr5:97011288:T:C	1.29704e-06	-0.880946	-2.99234e-10
97012816	chr5:97012816:T:C	1.31007e-06	-0.870954	-2.99234e-10
97013426	chr5:97013426:C:T	1.28559e-06	-0.889815	-2.99234e-10
97013431	chr5:97013431:A:G	1.28139e-06	-0.893087	-2.99234e-10
97013801	chr5:97013801:A:G	2.10298e-06	-1.03928e-10	-0.397679
97013841	chr5:97013841:A:G	7.53522e-07	-1.42403	-2.99234e-10
97014384	chr5:97014384:G:A	0.000560162	5.04918	0.138014
97014565	chr5:97014565:AG:A	9.17489e-07	-0.478248	-0.748899
97014566	chr5:97014566:G:A	0.00197964	6.44964	-2.99234e-10
97015006	chr5:97015006:G:A	4.87858e-07	-1.0203	-0.838461
97015769	chr5:97015769:C:G	6.74861e-07	-1.53428	-2.99234e-10
97015835	chr5:97015835:G:A	2.06621e-07	-1.53072	-1.18718
97015991	chr5:97015991:C:T	1.26474e-06	-0.906165	-2.99234e-10
97016738	chr5:97016738:T:A	1.35444e-06	-0.837642	-2.99234e-10
97016790	chr5:97016790:C:T	1.29086e-06	-0.885722	-2.99234e-10
97016899	chr5:97016899:G:A	1.66373e-06	-1.03928e-10	-0.631973
97017106	chr5:97017106:A:C	9.09052e-07	-1.03928e-10	-1.23639
97017519	chr5:97017519:C:G	0.00124889	4.6107	1.37828
97017980	chr5:97017980:C:T	0.00840833	7.26124	0.634706
97018090	chr5:97018090:G:A	9.95061e-07	-1.03928e-10	-1.14598
97018154	chr5:97018154:A:G	7.90052e-07	-1.37669	-2.99234e-10
97018225	chr5:97018225:A:G	1.38851e-06	-1.03928e-10	-0.812804
97018252	chr5:97018252:G:A	2.18249e-06	-1.03928e-10	-0.360567
97018449	chr5:97018449:C:A	9.64821e-07	-1.03928e-10	-1.17684
97018474	chr5:97018474:G:A	8.70149e-07	-1.03928e-10	-1.28012
97018721	chr5:97018721:A:G	9.58747e-07	-1.03928e-10	-1.18316
97018810	chr5:97018810:T:C	1.37205e-06	-0.824728	-2.99234e-10
97018937	chr5:97018937:C:T	7.35786e-07	-1.44785	-2.99234e-10
97019264	chr5:97019264:C:T	8.78827e-07	-1.03928e-10	-1.2702
97019744	chr5:97019744:A:G	0.000542125	4.56133	0.593137
97019899	chr5:97019899:A:G	0.00130059	4.82345	1.20609
97019929	chr5:97019929:C:G	3.16899e-07	-1.523	-0.767209
97020379	chr5:97020379:C:T	1.3372e-06	-1.03928e-10	-0.850451
97020862	chr5:97020862:T:C	8.28543e-07	-1.32912	-2.99234e-10
97020960	chr5:97020960:G:A	0.00766682	7.33672	0.466904
97021169	chr5:97021169:A:G	1.02989e-06	-1.03928e-10	-1.11158
97021276	chr5:97021276:A:G	0.00663995	7.93003	-0.270201
97021474	chr5:97021474:A:G	0.00046782	4.89701	0.110043
97021556	chr5:97021556:T:G	0.00650277	7.27184	0.367115
97021808	chr5:97021808:CAT:C	9.89052e-07	-1.03928e-10	-1.15204
97022152	chr5:97022152:C:T	9.26513e-07	-1.03928e-10	-1.21736
97022356	chr5:97022356:G:A	1.15387e-06	-1.03928e-10	-0.997914
97022616	chr5:97022616:A:G	3.61274e-07	-1.00715	-1.152
97022983	chr5:97022983:C:T	0.000440067	4.70598	0.239917
97023052	chr5:97023052:T:C	8.42762e-07	-1.3121	-2.99234e-10
97023203	chr5:97023203:C:T	1.24992e-06	-0.917952	-2.99234e-10
97023313	chr5:97023313:G:T	2.80549e-06	-1.03928e-10	-0.109452
97023342	chr5:97023342:T:C	1.22652e-06	-0.936852	-2.99234e-10
97023384	chr5:97023384:G:A	1.30808e-06	-0.872469	-2.99234e-10
97023545	chr5:97023545:T:C	1.20722e-06	-0.952714	-2.99234e-10
97023748	chr5:97023748:A:AAGT	1.29579e-06	-0.881908	-2.99234e-10
97024073	chr5:97024073:C:T	1.76904e-06	-1.03928e-10	-0.570596
97024208	chr5:97024208:A:G	0.00750327	8.02585	-0.243784
97024239	chr5:97024239:G:C	4.97628e-07	-0.941612	-0.897322
97024739	chr5:97024739:C:T	8.70938e-07	-1.03928e-10	-1.27922
97025167	chr5:97025167:G:A	9.78737e-07	-1.03928e-10	-1.16252
97025629	chr5:97025629:T:C	0.00930961	7.5218	0.475975
97025828	chr5:97025828:T:G	4.12624e-06	-1.03928e-10	0.276335
97025829	chr5:97025829:A:G	2.1557e-06	-0.372915	-2.99234e-10
97025922	chr5:97025922:C:T	0.010699	7.58134	0.555541
97026018	chr5:97026018:C:T	3.02214e-06	-1.03928e-10	-0.0350664
97026874	chr5:97026874:A:G	1.34341e-06	-0.84582	-2.99234e-10
97027096	chr5:97027096:T:G	0.000698347	5.07878	0.328904
97027347	chr5:97027347:C:T	0.00936105	7.44198	0.561302
97027436	chr5:97027436:G:GT	1.34593e-06	-0.843948	-2.99234e-10
97027703	chr5:97027703:C:T	0.00110325	5.5422	0.32279
97027755	chr5:97027755:A:G	3.7352e-07	-1.01347	-1.11235
97028005	chr5:97028005:A:T	1.29441e-06	-0.882973	-2.99234e-10
97028359	chr5:97028359:C:T	0.000291392	5.01034	-0.476705
97028941	chr5:97028941:T:C	1.37222e-06	-0.824605	-2.99234e-10
97029034	chr5:97029034:T:A	6.75298e-07	-1.53363	-2.99234e-10
97029723	chr5:97029723:T:C	1.04908e-06	-1.03928e-10	-1.09312
97030387	chr5:97030387:G:C	3.45229e-06	0.0980068	-2.99234e-10
97030788	chr5:97030788:C:T	1.66404e-06	-1.03928e-10	-0.631781
97031181	chr5:97031181:TA:T	1.20724e-05	2.41676	-1.06687
97031222	chr5:97031222:A:G	8.70024e-07	-1.03928e-10	-1.28027
97031524	chr5:97031524:G:A	1.41669e-06	-0.79271	-2.99234e-10
97031527	chr5:97031527:C:G	1.3768e-06	-0.821271	-2.99234e-10
97031617	chr5:97031617:G:A	1.38562e-06	-1.03928e-10	-0.814886
97031625	chr5:97031625:T:A	2.10631e-06	-1.03928e-10	-0.396094
97031671	chr5:97031671:A:G	1.41884e-06	-1.03928e-10	-0.791189
97031704	chr5:97031704:G:A	0.000522634	4.88728	0.230571
97031943	chr5:97031943:T:G	2.96869e-06	-0.0529103	-2.99234e-10
97032020	chr5:97032020:T:A	8.70436e-07	-1.03928e-10	-1.27979
97032254	chr5:97032254:T:C	1.37488e-06	-0.822666	-2.99234e-10
97032364	chr5:97032364:G:A	4.86338e-06	-1.03928e-10	0.440701
97032391	chr5:97032391:C:A	1.1576e-06	-1.03928e-10	-0.994686
97032671	chr5:97032671:C:G	1.32722e-06	-0.857944	-2.99234e-10
97033056	chr5:97033056:T:C	8.65585e-07	-1.28538	-2.99234e-10
97034541	chr5:97034541:G:A	7.49865e-07	-1.42889	-2.99234e-10
97034558	chr5:97034558:G:A	1.28225e-06	-0.892417	-2.99234e-10
97034812	chr5:97034812:A:G	2.01276e-06	-1.03928e-10	-0.441527
97035068	chr5:97035068:A:G	7.21509e-06	-1.03928e-10	0.835142
97035440	chr5:97035440:A:G	1.31317e-06	-0.868588	-2.99234e-10
97035553	chr5:97035553:C:T	1.43364e-06	-1.03928e-10	-0.780816
97035631	chr5:97035631:A:G	3.13572e-07	-1.48881	-0.811943
97036461	chr5:97036461:G:A	0.00776387	7.22051	0.595697
97036481	chr5:97036481:G:A	3.01754e-07	-1.4676	-0.871572
97036998	chr5:97036998:G:A	3.95676e-07	-0.840813	-1.22738
97037537	chr5:97037537:A:G	3.96131e-07	-0.990598	-1.07644
97037743	chr5:97037743:C:T	1.3824e-06	-0.817208	-2.99234e-10
97038017	chr5:97038017:C:T	9.48985e-07	-1.03928e-10	-1.19339
97038254	chr5:97038254:A:T	2.37955e-06	-1.03928e-10	-0.274119
97038277	chr5:97038277:T:C	4.45145e-07	-1.30718	-0.643203
97038446	chr5:97038446:G:A	3.0551e-06	0.152588	-0.176808
97038652	chr5:97038652:G:T	1.43257e-06	-1.03928e-10	-0.781563
97038750	chr5:97038750:T:G	1.27978e-06	-1.03928e-10	-0.894341
97038918	chr5:97038918:A:G	3.87635e-07	-1.1148	-0.973919
97039120	chr5:97039120:T:A	2.22805e-06	-1.03928e-10	-0.339904
97039192	chr5:97039192:G:T	1.48702e-06	-1.03928e-10	-0.744255
97039314	chr5:97039314:A:G	1.17381e-06	-1.03928e-10	-0.980776
97039543	chr5:97039543:A:G	1.25352e-06	-1.03928e-10	-0.915074
97039967	chr5:97039967:A:G	4.88497e-07	-0.927023	-0.93043
97040147	chr5:97040147:T:C	6.30153e-07	-0.349134	-1.25369
97040159	chr5:97040159:A:G	1.59291e-06	-1.03928e-10	-0.675468
97040646	chr5:97040646:G:A	1.19306e-06	0.287699	-1.25221
97040658	chr5:97040658:T:C	9.12061e-07	-1.03928e-10	-1.23308
97040715	chr5:97040715:T:C	2.21817e-07	-1.36877	-1.27816
97040953	chr5:97040953:C:T	5.9098e-07	-0.710467	-0.956538
97041276	chr5:97041276:T:C	8.69954e-07	-1.03928e-10	-1.28035
97041483	chr5:97041483:G:A	1.00713e-06	-1.03928e-10	-1.13392
97042085	chr5:97042085:G:A	1.06528e-06	-1.03928e-10	-1.0778
97042107	chr5:97042107:T:C	1.4328e-06	-1.03928e-10	-0.781403
97042260	chr5:97042260:A:G	9.47992e-07	-1.03928e-10	-1.19444
97042296	chr5:97042296:T:C	1.41592e-06	-1.03928e-10	-0.793254
97042371	chr5:97042371:T:C	1.41579e-06	-1.03928e-10	-0.793344
97042658	chr5:97042658:G:C	1.41592e-06	-1.03928e-10	-0.793254
97042688	chr5:97042688:G:A	1.41161e-06	-1.03928e-10	-0.796302
97042789	chr5:97042789:G:T	1.59519e-06	-1.03928e-10	-0.674039
97042899	chr5:97042899:A:G	1.55848e-06	-1.03928e-10	-0.69732
97043002	chr5:97043002:A:G	8.70644e-07	-1.03928e-10	-1.27955
97043465	chr5:97043465:A:G	1.35149e-06	-1.03928e-10	-0.839823
97043709	chr5:97043709:G:T	1.62971e-06	-1.03928e-10	-0.652633
97043897	chr5:97043897:A:C	1.45507e-06	-1.03928e-10	-0.765979
97044106	chr5:97044106:G:A	1.41592e-06	-1.03928e-10	-0.793254
97044228	chr5:97044228:G:A	1.41801e-06	-1.03928e-10	-0.791775
97044391	chr5:97044391:A:G	1.59868e-06	-1.03928e-10	-0.671856
97044474	chr5:97044474:G:A	1.41154e-06	-1.03928e-10	-0.796351
97044731	chr5:97044731:A:T	1.4798e-06	-1.03928e-10	-0.749123
97044801	chr5:97044801:G:A	1.38545e-06	-1.03928e-10	-0.815004
97045029	chr5:97045029:G:A	5.18949e-07	-0.598119	-1.19886
97045052	chr5:97045052:G:A	1.32935e-06	-1.03928e-10	-0.856343
97045140	chr5:97045140:G:A	1.38527e-06	-1.03928e-10	-0.815136
97045269	chr5:97045269:C:T	4.90307e-07	-0.660719	-1.19304
97045490	chr5:97045490:G:C	1.33916e-06	-1.03928e-10	-0.848993
97045503	chr5:97045503:T:C	1.56338e-06	0.212127	-0.906311
97045891	chr5:97045891:G:A	1.32986e-06	-1.03928e-10	-0.85596
97045936	chr5:97045936:G:A	1.57481e-06	0.21653	-0.903426
97045960	chr5:97045960:G:A	1.38767e-06	-1.03928e-10	-0.813403
97046066	chr5:97046066:C:A	1.33161e-06	-1.03928e-10	-0.854644
97046128	chr5:97046128:C:A	1.36738e-06	-1.03928e-10	-0.828133
97046264	chr5:97046264:G:T	1.61782e-06	-1.03928e-10	-0.659952
97046309	chr5:97046309:T:C	1.08706e-06	-1.03928e-10	-1.05756
97046422	chr5:97046422:A:T	1.42817e-06	-1.03928e-10	-0.784638
97046445	chr5:97046445:C:G	1.52048e-06	-1.03928e-10	-0.722007
97046489	chr5:97046489:C:T	3.93515e-07	-0.863887	-1.20978
97046632	chr5:97046632:A:G	1.26518e-06	-1.03928e-10	-0.905818
97046801	chr5:97046801:GACAA:G	4.69295e-07	-0.691611	-1.20594
97046808	chr5:97046808:AAAG:A	1.17838e-06	-1.12275	0.145857
97047131	chr5:97047131:T:C	9.47295e-07	-1.19518	-2.99234e-10
97047341	chr5:97047341:C:T	9.30071e-07	-1.03928e-10	-1.21353
97047724	chr5:97047724:A:G	1.2757e-06	0.0641294	-0.96167
97047792	chr5:97047792:C:T	1.38844e-06	0.0807695	-0.893618
97048048	chr5:97048048:A:G	1.29418e-06	0.134997	-1.01815
97048082	chr5:97048082:A:G	2.45131e-06	-1.03928e-10	-0.244408
97048265	chr5:97048265:T:C	1.00781e-06	-1.13326	-2.99234e-10
97048736	chr5:97048736:G:A	1.01025e-06	-1.13084	-2.99234e-10
97048937	chr5:97048937:G:A	1.00062e-06	-1.14042	-2.99234e-10
97048960	chr5:97048960:T:A	1.1355e-06	-1.03928e-10	-1.01396
97049053	chr5:97049053:A:T	2.13497e-06	-1.03928e-10	-0.382581
97049176	chr5:97049176:A:G	2.10058e-06	-0.57639	0.17757
97049485	chr5:97049485:A:G	1.33456e-06	-1.03928e-10	-0.852428
97049612	chr5:97049612:T:C	2.13586e-06	-1.03928e-10	-0.382163
97049654	chr5:97049654:T:C	8.81281e-07	-1.03928e-10	-1.26741
97049750	chr5:97049750:A:G	8.70369e-07	-1.03928e-10	-1.27987
97049849	chr5:97049849:C:CA	1.48422e-06	-0.0128149	-0.733331
97050572	chr5:97050572:G:T	9.06332e-07	-1.03928e-10	-1.23938
97050694	chr5:97050694:T:C	1.40361e-06	-0.0288132	-0.773169
97050808	chr5:97050808:C:A	1.03632e-06	-1.10536	-2.99234e-10
97051263	chr5:97051263:A:G	1.37296e-06	-0.0417362	-0.782325
97051329	chr5:97051329:A:G	3.17059e-07	-1.1431	-1.14659
97051332	chr5:97051332:A:C	2.55259e-06	-1.03928e-10	-0.203924
97051391	chr5:97051391:T:C	2.83795e-07	-1.13134	-1.2692
97051560	chr5:97051560:A:G	2.11608e-06	-1.03928e-10	-0.391466
97051735	chr5:97051735:A:G	2.96669e-07	-1.08304	-1.27314
97051817	chr5:97051817:T:A	2.41253e-06	-1.03928e-10	-0.260358
97052286	chr5:97052286:T:G	3.03552e-07	-1.18666	-1.14658
97052290	chr5:97052290:A:T	2.99708e-07	-1.08051	-1.26547
97052527	chr5:97052527:T:C	3.01309e-07	-1.0718	-1.26885
97052588	chr5:97052588:C:T	2.95937e-07	-1.09741	-1.26123
97053248	chr5:97053248:T:G	9.02605e-07	-1.03928e-10	-1.2435
97053269	chr5:97053269:T:G	9.08946e-07	-1.03928e-10	-1.2365
97053436	chr5:97053436:A:T	2.24359e-06	-1.03928e-10	-0.332954
97053609	chr5:97053609:C:G	2.64573e-06	-1.03928e-10	-0.168085
97053652	chr5:97053652:T:A	2.6418e-06	-1.03928e-10	-0.169571
97053656	chr5:97053656:G:A	6.63542e-06	-1.03928e-10	0.75139
97053986	chr5:97053986:G:T	2.9655e-07	-1.08801	-1.26856
97054015	chr5:97054015:G:A	1.44056e-06	-1.03928e-10	-0.776
97054414	chr5:97054414:G:T	8.88373e-07	-1.03928e-10	-1.2594
97054581	chr5:97054581:A:T	2.84705e-07	-1.12828	-1.26905
97054915	chr5:97054915:A:G	2.0909e-06	-1.03928e-10	-0.403438
97055022	chr5:97055022:A:G	2.8955e-07	-1.11204	-1.26841
97055103	chr5:97055103:G:A	2.31173e-06	-1.03928e-10	-0.303038
97055186	chr5:97055186:G:A	1.48099e-06	-1.03928e-10	-0.748318
97055292	chr5:97055292:A:G	2.95346e-07	-1.09179	-1.26885
97055502	chr5:97055502:T:C	2.77624e-07	-1.14574	-1.27678
97055572	chr5:97055572:A:G	5.51645e-07	-0.70613	-1.02975
97055727	chr5:97055727:G:T	8.82747e-07	-1.03928e-10	-1.26575
97055728	chr5:97055728:C:T	8.82724e-07	-1.03928e-10	-1.26577
97056094	chr5:97056094:A:G	8.76466e-06	-1.03928e-10	1.0297
97056653	chr5:97056653:A:C	3.17411e-06	-1.03928e-10	0.0139938
97056660	chr5:97056660:C:T	2.96814e-07	-1.08678	-1.2689
97056872	chr5:97056872:A:G	1.38385e-06	-1.03928e-10	-0.81616
97057381	chr5:97057381:A:C	1.32118e-06	-0.141733	-0.720775
97057398	chr5:97057398:C:T	2.7342e-07	-1.16767	-1.27011
97057429	chr5:97057429:C:T	2.75906e-06	-1.25615	1.13
97057690	chr5:97057690:T:A	8.89217e-07	-1.03928e-10	-1.25845
97057703	chr5:97057703:G:A	4.72173e-06	-1.03928e-10	0.411142
97057827	chr5:97057827:G:C	1.10908e-06	-1.03928e-10	-1.0375
97057838	chr5:97057838:G:A	9.51269e-07	-1.03928e-10	-1.19099
97057899	chr5:97057899:G:A	1.29349e-06	-1.03928e-10	-0.883686
97057972	chr5:97057972:C:T	2.87172e-07	-1.11966	-1.26905
97058023	chr5:97058023:T:A	2.13882e-06	-1.03928e-10	-0.380777
97058170	chr5:97058170:A:C	2.2623e-06	-1.03928e-10	-0.324652
97058206	chr5:97058206:T:C	2.22118e-06	-1.03928e-10	-0.342993
97058447	chr5:97058447:C:T	9.01681e-07	-1.03928e-10	-1.24453
97058959	chr5:97058959:T:C	2.50321e-06	-1.03928e-10	-0.22346
97059072	chr5:97059072:A:G	4.39909e-07	-1.12357	-0.838653
97059097	chr5:97059097:G:C	2.3864e-06	-1.03928e-10	-0.271248
97059105	chr5:97059105:A:T	2.23877e-06	-1.03928e-10	-0.335104
97059303	chr5:97059303:C:T	8.89422e-07	-1.03928e-10	-1.25822
97059699	chr5:97059699:G:T	9.87335e-07	-1.15378	-2.99234e-10
97060526	chr5:97060526:C:T	2.28391e-07	-1.49413	-1.1236
97060759	chr5:97060759:C:T	9.95139e-07	-1.14591	-2.99234e-10
97060809	chr5:97060809:G:A	9.00685e-07	-1.03928e-10	-1.24563
97061007	chr5:97061007:G:C	1.01672e-06	-1.12445	-2.99234e-10
97061080	chr5:97061080:TC:T	8.69963e-07	-1.03928e-10	-1.28034
97061082	chr5:97061082:T:A	8.69951e-07	-1.03928e-10	-1.28035
97061133	chr5:97061133:A:G	2.36707e-06	-1.03928e-10	-0.279379
97061174	chr5:97061174:A:G	9.90045e-07	-1.15104	-2.99234e-10
97061250	chr5:97061250:A:C	1.03925e-06	-1.10253	-2.99234e-10
97061254	chr5:97061254:T:C	1.04003e-06	-1.10178	-2.99234e-10
97061720	chr5:97061720:T:C	1.0266e-06	-1.11478	-2.99234e-10
97061731	chr5:97061731:T:A	9.65644e-06	-1.03928e-10	1.12659
97061842	chr5:97061842:CAT:C	8.69976e-07	-1.03928e-10	-1.28032
97061928	chr5:97061928:A:G	9.67083e-07	-1.1745	-2.99234e-10
97061932	chr5:97061932:T:C	2.57152e-06	-1.03928e-10	-0.196536
97061979	chr5:97061979:G:A	9.82038e-07	-1.15916	-2.99234e-10
97062019	chr5:97062019:G:A	6.94869e-06	-1.03928e-10	0.79752
97062029	chr5:97062029:T:A	1.01763e-06	-1.12355	-2.99234e-10
97062075	chr5:97062075:C:T	6.99997e-06	-1.03928e-10	0.804874
97062079	chr5:97062079:G:A	7.01231e-06	-1.03928e-10	0.806635
97062169	chr5:97062169:C:T	8.76604e-07	-1.03928e-10	-1.27273
97062379	chr5:97062379:C:A	9.91779e-07	-1.14929	-2.99234e-10
97062436	chr5:97062436:T:C	1.01263e-06	-1.12848	-2.99234e-10
97062996	chr5:97062996:A:T	8.9856e-07	-1.03928e-10	-1.24799
97063329	chr5:97063329:T:C	1.01636e-06	-1.12481	-2.99234e-10
97063334	chr5:97063334:A:G	1.067e-05	-1.03928e-10	1.2264
97063666	chr5:97063666:C:T	1.32021e-06	-0.99024	0.127
97063771	chr5:97063771:G:A	8.70116e-07	-1.03928e-10	-1.28016
97063835	chr5:97063835:T:C	8.7898e-07	-1.03928e-10	-1.27002
97063891	chr5:97063891:G:C	1.11553e-06	-1.03928e-10	-1.0317
97063977	chr5:97063977:T:C	6.99421e-06	-1.03928e-10	0.804051
97063988	chr5:97063988:T:G	2.12687e-06	-1.03928e-10	-0.386382
97064215	chr5:97064215:C:T	9.95218e-07	-1.14583	-2.99234e-10
97064253	chr5:97064253:G:C	6.6898e-06	-1.03928e-10	0.759552
97064414	chr5:97064414:C:T	6.75844e-07	-1.53283	-2.99234e-10
97064580	chr5:97064580:A:T	1.11714e-06	-1.03928e-10	-1.03026
97064609	chr5:97064609:AGTT:A	1.01454e-06	-1.12659	-2.99234e-10
97064717	chr5:97064717:C:T	6.15499e-07	-0.400287	-1.22607
97064897	chr5:97064897:C:G	2.45217e-06	-1.03928e-10	-0.244059
97065167	chr5:97065167:AG:A	2.97362e-06	-1.03928e-10	-0.0512532
97065205	chr5:97065205:A:G	5.45462e-06	-1.03928e-10	0.555431
97065511	chr5:97065511:G:A	1.5625e-06	-1.03928e-10	-0.694743
97065541	chr5:97065541:A:G	6.23795e-06	-1.03928e-10	0.689619
97066674	chr5:97066674:C:T	8.70576e-07	-1.03928e-10	-1.27963
97066892	chr5:97066892:C:T	1.44759e-06	-1.03928e-10	-0.771132
97067403	chr5:97067403:T:C	6.17502e-06	-1.03928e-10	0.67948
97067601	chr5:97067601:G:A	6.03709e-06	-1.03928e-10	0.656891
97067711	chr5:97067711:T:C	8.71704e-07	-1.03928e-10	-1.27834
97067916	chr5:97067916:A:G	1.01234e-05	-0.42367	1.59749
97067925	chr5:97067925:C:T	2.73297e-07	-1.16073	-1.27749
97067988	chr5:97067988:A:C	2.07428e-06	-1.03928e-10	-0.411416
97068382	chr5:97068382:A:G	5.62124e-06	-1.03928e-10	0.58552
97068569	chr5:97068569:G:C	1.36319e-06	-1.03928e-10	-0.831203
97068900	chr5:97068900:G:A	8.82107e-07	-1.03928e-10	-1.26647
97069074	chr5:97069074:C:T	8.3908e-07	-1.31648	-2.99234e-10
97069275	chr5:97069275:T:C	1.07195e-06	-0.426783	-0.644769
97069396	chr5:97069396:G:A	1.04777e-06	-1.09437	-2.99234e-10
97069999	chr5:97069999:A:G	2.41918e-06	-0.958993	0.701389
97070347	chr5:97070347:T:C	8.7097e-07	-1.03928e-10	-1.27918
97071218	chr5:97071218:G:A	1.03656e-06	-1.03928e-10	-1.10512
97071287	chr5:97071287:G:A	2.7906e-06	-0.875395	0.760618
97072030	chr5:97072030:T:C	1.35181e-06	-1.03928e-10	-0.839586
97072058	chr5:97072058:A:G	2.9616e-06	-0.0553017	-2.99234e-10
97072418	chr5:97072418:G:A	1.01668e-06	-1.12449	-2.99234e-10
97072490	chr5:97072490:G:A	1.08731e-06	-1.05733	-2.99234e-10
97073273	chr5:97073273:C:A	4.10574e-07	-0.806135	-1.2251
97073297	chr5:97073297:G:A	4.07932e-07	-0.812624	-1.22506
97073359	chr5:97073359:T:A	5.82567e-07	-0.776759	-0.904584
97073394	chr5:97073394:A:C	2.14809e-06	-1.03928e-10	-0.376452
97073561	chr5:97073561:G:T	5.76376e-07	-0.856295	-0.835732
97073565	chr5:97073565:G:A	5.72938e-07	-0.862279	-0.835732
97074013	chr5:97074013:G:C	5.99633e-07	-0.854642	-0.797829
97074182	chr5:97074182:C:T	9.2245e-07	-1.03928e-10	-1.22175
97074195	chr5:97074195:G:A	1.05833e-06	-1.03928e-10	-1.08434
97074270	chr5:97074270:G:A	6.16861e-07	-0.857901	-0.766243
97074338	chr5:97074338:AG:A	1.30992e-06	-1.03928e-10	-0.871067
97074686	chr5:97074686:A:G	1.1157e-06	-1.03928e-10	-1.03155
97074749	chr5:97074749:A:G	8.70111e-07	-1.03928e-10	-1.28017
97074851	chr5:97074851:G:A	4.80688e-07	-0.632019	-1.24155
97075163	chr5:97075163:C:A	5.7343e-07	-0.861419	-0.835732
97075277	chr5:97075277:A:AT	5.77172e-07	-0.855627	-0.83502
97075346	chr5:97075346:T:C	5.97332e-07	-0.820134	-0.83618
97075499	chr5:97075499:A:G	9.11031e-07	-1.03928e-10	-1.23421
97075536	chr5:97075536:G:A	6.02546e-07	-0.849794	-0.797829
97075615	chr5:97075615:G:A	1.21157e-06	-1.03928e-10	-0.949113
97075739	chr5:97075739:T:C	3.3489e-07	-1.14216	-1.09282
97075756	chr5:97075756:G:A	8.71321e-07	-1.03928e-10	-1.27878
97075823	chr5:97075823:G:A	9.99712e-07	-1.03928e-10	-1.14132
97075848	chr5:97075848:CAA:C	6.30285e-07	-0.804787	-0.797829
97075942	chr5:97075942:A:G	5.86229e-07	-0.873247	-0.80183
97076186	chr5:97076186:T:C	9.01186e-07	-1.05304	-0.192038
97076273	chr5:97076273:A:G	6.10754e-07	-0.839487	-0.794605
97076959	chr5:97076959:G:A	3.71349e-07	-1.04585	-1.0858
97076974	chr5:97076974:G:T	5.98864e-07	-0.855924	-0.797829
97077118	chr5:97077118:T:G	1.16304e-06	-0.989996	-2.99234e-10
97077121	chr5:97077121:G:A	4.43002e-07	-0.991373	-0.963841
97077357	chr5:97077357:C:T	1.10256e-06	-1.03928e-10	-1.0434
97077378	chr5:97077378:G:A	6.13631e-07	-0.831563	-0.79783
97077596	chr5:97077596:T:C	1.30921e-06	-0.871606	-2.99234e-10
97077616	chr5:97077616:AT:A	9.31086e-07	-1.03928e-10	-1.21244
97077945	chr5:97077945:G:T	9.47472e-07	-0.726001	-0.468989
97077963	chr5:97077963:T:C	6.17286e-07	-0.723897	-0.899558
97078194	chr5:97078194:C:T	5.5066e-06	-1.03928e-10	0.564915
97078230	chr5:97078230:C:T	8.85957e-07	-1.03928e-10	-1.26212
97078241	chr5:97078241:T:C	6.27198e-07	-0.811639	-0.795887
97078341	chr5:97078341:A:G	6.14857e-07	-0.830881	-0.796517
97078568	chr5:97078568:G:A	5.54339e-07	-0.491055	-1.23996
97079244	chr5:97079244:T:C	1.50085e-06	-1.03928e-10	-0.735001
97079398	chr5:97079398:C:T	3.97494e-07	-0.78598	-1.27763
97079475	chr5:97079475:A:G	1.97115e-07	-1.52771	-1.23729
97079702	chr5:97079702:C:A	6.37064e-07	-0.90766	-0.684258
97079767	chr5:97079767:G:A	5.14247e-07	-0.835544	-0.970541
97079826	chr5:97079826:T:C	8.89667e-07	-1.03928e-10	-1.25794
97080237	chr5:97080237:C:T	7.00451e-07	-0.909849	-0.587214
97080240	chr5:97080240:T:C	2.1791e-06	-1.03928e-10	-0.362118
97080276	chr5:97080276:A:G	3.7186e-07	-0.906405	-1.22387
97080288	chr5:97080288:G:T	4.82332e-06	-1.03928e-10	0.43243
97080824	chr5:97080824:G:A	5.64266e-06	-1.03928e-10	0.589323
97081083	chr5:97081083:A:G	2.44221e-06	-1.03928e-10	-0.248129
97081484	chr5:97081484:C:T	5.66851e-07	-1.47766	-0.23103
97081564	chr5:97081564:A:G	9.24248e-07	-1.03928e-10	-1.21981
97081958	chr5:97081958:A:G	2.9079e-07	-1.47637	-0.899811
97082149	chr5:97082149:A:G	8.74893e-07	-1.03928e-10	-1.27469
97082443	chr5:97082443:G:A	8.71514e-07	-1.03928e-10	-1.27856
97082570	chr5:97082570:A:G	7.18682e-07	-1.47137	-2.99234e-10
97082811	chr5:97082811:G:A	4.03714e-07	-0.919365	-1.12872
97083043	chr5:97083043:G:A	2.49714e-07	-1.3319	-1.19657
97083533	chr5:97083533:C:T	9.19088e-07	-1.03928e-10	-1.22541
97083671	chr5:97083671:G:A	2.54609e-07	-1.32708	-1.18198
97083882	chr5:97083882:GT:G	1.13119e-06	-1.51611	0.498354
97084005	chr5:97084005:C:T	8.73555e-07	-1.03928e-10	-1.27622
97084178	chr5:97084178:T:C	2.25512e-06	-1.03928e-10	-0.327831
97084627	chr5:97084627:T:C	1.28668e-06	-1.51654	0.627568
97084703	chr5:97084703:T:A	4.44102e-07	-1.53053	-0.422203
97084880	chr5:97084880:A:T	2.41642e-05	2.04384	-2.99234e-10
97085248	chr5:97085248:C:T	2.9372e-06	-1.03928e-10	-0.0635768
97085306	chr5:97085306:T:C	3.71855e-07	-1.5107	-0.619578
97085329	chr5:97085329:G:T	1.12455e-06	-1.03928e-10	-1.02365
97085392	chr5:97085392:C:T	1.8366e-06	-1.03928e-10	-0.533118
97085506	chr5:97085506:C:T	7.52106e-07	-1.42591	-2.99234e-10
97085519	chr5:97085519:T:G	8.25846e-07	-1.33238	-2.99234e-10
97085561	chr5:97085561:G:A	9.9551e-07	-1.03928e-10	-1.14553
97085762	chr5:97085762:G:A	8.93844e-07	-1.03928e-10	-1.25326
97085840	chr5:97085840:A:G	3.70857e-07	-1.50221	-0.630759
97086333	chr5:97086333:T:TG	5.54639e-07	-0.874887	-0.855582
97086424	chr5:97086424:C:T	2.04475e-06	-1.03928e-10	-0.425758
97086664	chr5:97086664:T:C	5.79988e-07	-0.64843	-1.03735
97086776	chr5:97086776:T:C	2.02261e-07	-1.47672	-1.26251
97087146	chr5:97087146:G:A	8.78999e-07	-1.03928e-10	-1.27
97087622	chr5:97087622:G:A	1.29988e-06	-1.03928e-10	-0.878756
97088034	chr5:97088034:G:A	2.23701e-06	-1.03928e-10	-0.335894
97088043	chr5:97088043:G:A	9.74664e-07	-1.03928e-10	-1.16669
97088074	chr5:97088074:C:T	5.90965e-07	-0.98296	-0.684072
97088357	chr5:97088357:C:T	1.13296e-06	-1.03928e-10	-1.0162
97088432	chr5:97088432:G:A	8.78022e-07	-1.03928e-10	-1.27112
97088451	chr5:97088451:G:C	8.70702e-07	-1.03928e-10	-1.27949
97088574	chr5:97088574:C:T	1.10382e-06	-1.03928e-10	-1.04226
97088994	chr5:97088994:G:A	8.73814e-07	-1.03928e-10	-1.27592
97089024	chr5:97089024:G:A	1.30124e-06	-1.03928e-10	-0.877716
97089361	chr5:97089361:C:T	3.74337e-07	-0.924191	-1.19944
97089501	chr5:97089501:C:A	8.75625e-07	-1.03928e-10	-1.27385
97089589	chr5:97089589:A:T	1.90169e-07	-1.52619	-1.27468
97089597	chr5:97089597:T:A	1.23383e-06	-1.03928e-10	-0.930906
97089755	chr5:97089755:G:A	2.1884e-07	-1.5302	-1.13025
97090170	chr5:97090170:C:A	9.9523e-07	-1.03928e-10	-1.14581
97090279	chr5:97090279:C:T	1.47125e-06	-1.03928e-10	-0.754922
97090566	chr5:97090566:A:T	8.69944e-07	-1.03928e-10	-1.28036
97091708	chr5:97091708:T:C	9.45635e-07	-1.03928e-10	-1.19693
97091920	chr5:97091920:T:C	2.49689e-07	-1.31796	-1.21061
97091994	chr5:97091994:C:A	2.58962e-07	-1.28881	-1.2033
97092072	chr5:97092072:G:A	1.51148e-06	-0.727944	-2.99234e-10
97092148	chr5:97092148:AC:A	7.49276e-07	-1.42968	-2.99234e-10
97092768	chr5:97092768:G:T	6.38773e-06	-1.03928e-10	0.713347
97092847	chr5:97092847:A:G	7.64856e-06	-1.03928e-10	0.893485
97093181	chr5:97093181:T:C	9.32935e-07	-1.03928e-10	-1.21045
97094046	chr5:97094046:G:A	7.76636e-07	-1.39382	-2.99234e-10
97095089	chr5:97095089:C:T	1.46901e-06	-1.03928e-10	-0.756444
97095128	chr5:97095128:T:C	2.04038e-07	-1.52506	-1.20542
97095968	chr5:97095968:T:A	2.16461e-07	-1.39193	-1.27944
97096317	chr5:97096317:T:TG	2.11116e-06	-1.03928e-10	-0.393797
97096725	chr5:97096725:C:T	1.36532e-06	-1.03928e-10	-0.829644
97097429	chr5:97097429:T:TA	8.75651e-07	-1.03928e-10	-1.27382
97097760	chr5:97097760:T:A	2.01919e-07	-1.46879	-1.27213
97098051	chr5:97098051:C:T	8.70085e-07	-1.03928e-10	-1.2802
97098314	chr5:97098314:C:T	9.18836e-07	-0.579098	-0.646582
97098473	chr5:97098473:A:G	2.27166e-07	-1.53214	-1.09097
97098743	chr5:97098743:A:G	8.60869e-07	-0.577093	-0.713752
97099099	chr5:97099099:T:A	8.79287e-07	-1.03928e-10	-1.26968
97099132	chr5:97099132:TG:T	2.24009e-07	-1.35696	-1.28014
97099747	chr5:97099747:A:G	9.74612e-07	-1.03928e-10	-1.16675
97099762	chr5:97099762:G:A	8.76146e-07	-1.03928e-10	-1.27325
97099768	chr5:97099768:C:T	1.49903e-06	-1.03928e-10	-0.736214
97099814	chr5:97099814:G:A	8.76345e-07	-1.03928e-10	-1.27303
97100176	chr5:97100176:C:G	7.09291e-07	-0.653463	-0.831058
97100364	chr5:97100364:A:G	2.45033e-07	-1.49759	-1.0498
97100477	chr5:97100477:A:G	8.70813e-07	-1.03928e-10	-1.27936
97100869	chr5:97100869:C:T	2.92512e-07	-1.52726	-0.843023
97100986	chr5:97100986:G:A	9.02858e-07	-1.03928e-10	-1.24322
97101238	chr5:97101238:T:C	3.06392e-07	-1.52187	-0.802049
97101396	chr5:97101396:C:T	1.14602e-06	-1.03928e-10	-1.00474
97101522	chr5:97101522:A:G	8.71602e-07	-1.03928e-10	-1.27845
97101829	chr5:97101829:G:C	1.09175e-06	-1.03928e-10	-1.05325
97101921	chr5:97101921:CA:C	8.75229e-07	-1.03928e-10	-1.2743
97102484	chr5:97102484:A:G	1.08359e-06	-1.03928e-10	-1.06075
97102751	chr5:97102751:C:T	1.55643e-06	-1.03928e-10	-0.698635
97102983	chr5:97102983:G:A	1.20542e-06	-1.03928e-10	-0.954208
97103103	chr5:97103103:G:GTTTTTT	1.08958e-06	-1.03928e-10	-1.05524
97103104	chr5:97103104:A:AAAGTTTTTTAAAGTTTTAAAG	1.18012e-06	-1.03928e-10	-0.975416
97103105	chr5:97103105:C:T	1.08545e-06	-1.03928e-10	-1.05904
97103230	chr5:97103230:A:G	1.0899e-06	-1.03928e-10	-1.05494
97103292	chr5:97103292:G:A	1.36865e-06	-1.03928e-10	-0.827207
97103366	chr5:97103366:T:C	8.70694e-07	-1.03928e-10	-1.2795
97103715	chr5:97103715:T:C	8.21035e-07	-1.33822	-2.99234e-10
97103748	chr5:97103748:G:A	4.71276e-07	-0.831188	-1.06215
97103913	chr5:97103913:C:A	9.74887e-07	-1.03928e-10	-1.16647
97103914	chr5:97103914:A:G	9.85208e-07	-1.03928e-10	-1.15593
97104093	chr5:97104093:T:A	2.4314e-07	-1.29986	-1.25529
97104472	chr5:97104472:C:T	2.61181e-07	-1.23525	-1.24832
97104685	chr5:97104685:G:A	1.10074e-06	-1.03928e-10	-1.04505
97104884	chr5:97104884:G:T	1.08398e-06	-1.03928e-10	-1.06039
97104934	chr5:97104934:C:A	1.08326e-06	-1.03928e-10	-1.06105
97105007	chr5:97105007:C:T	1.05932e-06	-1.03928e-10	-1.0834
97105244	chr5:97105244:C:T	1.08437e-06	-1.03928e-10	-1.06004
97105441	chr5:97105441:C:A	1.08418e-06	-1.03928e-10	-1.06021
97105687	chr5:97105687:T:G	3.19816e-07	-1.24291	-1.03813
97105689	chr5:97105689:A:G	1.08852e-06	-1.03928e-10	-1.05622
97105872	chr5:97105872:A:G	9.181e-07	-1.03928e-10	-1.22648
97106088	chr5:97106088:G:A	1.10292e-06	-1.03928e-10	-1.04307
97106704	chr5:97106704:T:C	1.11462e-06	-1.03928e-10	-1.03252
97106758	chr5:97106758:A:C	8.75037e-07	-1.03928e-10	-1.27452
97106760	chr5:97106760:G:A	1.87486e-06	-1.03928e-10	-0.512499
97106865	chr5:97106865:C:T	1.101e-06	-1.03928e-10	-1.04481
97106878	chr5:97106878:G:A	1.08418e-06	-1.03928e-10	-1.06021
97107038	chr5:97107038:A:G	1.08522e-06	-1.03928e-10	-1.05925
97107131	chr5:97107131:A:G	8.7341e-07	-1.03928e-10	-1.27638
97107253	chr5:97107253:T:A	1.92466e-07	-1.51787	-1.27099
97107581	chr5:97107581:C:T	8.38002e-06	-1.03928e-10	0.984818
97107933	chr5:97107933:C:G	1.07119e-06	-1.03928e-10	-1.07226
97107948	chr5:97107948:T:G	2.39193e-06	-1.03928e-10	-0.268931
97108002	chr5:97108002:C:A	1.10118e-06	-1.03928e-10	-1.04465
97108279	chr5:97108279:G:A	9.38902e-07	-1.03928e-10	-1.20408
97108453	chr5:97108453:CT:C	1.07015e-06	-1.03928e-10	-1.07324
97108710	chr5:97108710:C:T	2.85406e-06	-1.03928e-10	-0.092288
97109056	chr5:97109056:C:T	1.08926e-06	-1.03928e-10	-1.05553
97109190	chr5:97109190:G:A	2.54586e-07	-1.5084	-1.00075
97109662	chr5:97109662:T:C	5.80752e-07	-0.661516	-1.02295
97109923	chr5:97109923:T:C	2.62329e-07	-1.51026	-0.968933
97109998	chr5:97109998:G:A	2.81662e-07	-1.51572	-0.892355
97110055	chr5:97110055:G:A	1.10953e-06	-1.03928e-10	-1.0371
97110421	chr5:97110421:G:T	1.05914e-06	-1.03928e-10	-1.08358
97110443	chr5:97110443:T:A	2.30611e-07	-1.51066	-1.0974
97110624	chr5:97110624:A:T	4.97173e-06	-1.03928e-10	0.462736
97110691	chr5:97110691:G:A	2.95343e-07	-1.25934	-1.1013
97110769	chr5:97110769:T:C	1.43747e-06	-0.778147	-2.99234e-10
97110809	chr5:97110809:A:G	2.77148e-07	-1.16236	-1.26188
97111347	chr5:97111347:G:A	8.72791e-07	-1.03928e-10	-1.27709
97111418	chr5:97111418:A:C	7.83419e-07	-0.620326	-0.764794
97111421	chr5:97111421:A:C	8.71461e-07	-1.03928e-10	-1.27862
97111933	chr5:97111933:G:A	1.56914e-05	1.61208	-2.99234e-10
97112107	chr5:97112107:C:T	3.83905e-06	-1.03928e-10	0.204193
97112130	chr5:97112130:T:C	1.07093e-06	-1.03928e-10	-1.0725
97112592	chr5:97112592:C:T	8.72497e-07	-1.03928e-10	-1.27743
97113300	chr5:97113300:C:G	1.0739e-06	-1.03928e-10	-1.06974
97113521	chr5:97113521:A:G	1.07534e-06	-1.03928e-10	-1.0684
97113695	chr5:97113695:G:A	9.60891e-07	-1.03928e-10	-1.18093
97113715	chr5:97113715:C:T	7.78749e-07	-1.3911	-2.99234e-10
97113985	chr5:97113985:C:A	2.53306e-06	-1.03928e-10	-0.211603
97114018	chr5:97114018:A:G	8.35972e-07	-0.600609	-0.719583
97114260	chr5:97114260:A:G	8.70793e-07	-1.03928e-10	-1.27938
97114512	chr5:97114512:C:T	8.7155e-07	-1.03928e-10	-1.27851
97114666	chr5:97114666:C:T	8.48482e-07	-1.30534	-2.99234e-10
97115518	chr5:97115518:G:A	1.82278e-06	-1.03928e-10	-0.540667
97115525	chr5:97115525:C:T	7.68543e-07	-0.618545	-0.785746
97115703	chr5:97115703:G:GTGCC	1.07011e-06	-1.03928e-10	-1.07327
97115713	chr5:97115713:A:G	8.3155e-07	-0.65217	-0.673327
97116303	chr5:97116303:G:A	6.67423e-06	-1.03928e-10	0.757221
97116641	chr5:97116641:G:A	2.60436e-07	-1.2577	-1.22873
97116937	chr5:97116937:G:C	6.78991e-07	-1.52818	-2.99234e-10
97117559	chr5:97117559:CT:C	8.81307e-07	-1.03928e-10	-1.26738
97117601	chr5:97117601:G:A	2.16133e-07	-1.49669	-1.1762
97117984	chr5:97117984:T:C	8.71181e-07	-1.03928e-10	-1.27894
97118240	chr5:97118240:C:G	1.07565e-06	-1.03928e-10	-1.06811
97118250	chr5:97118250:C:T	4.22346e-07	-1.47962	-0.523342
97118365	chr5:97118365:AATAAG:A	1.42277e-06	-0.788424	-2.99234e-10
97118627	chr5:97118627:G:A	1.06779e-06	-1.03928e-10	-1.07544
97118701	chr5:97118701:T:A	1.07863e-06	-1.03928e-10	-1.06534
97119739	chr5:97119739:T:G	2.25041e-05	1.97267	-2.99234e-10
97120032	chr5:97120032:C:T	1.19051e-06	-1.03928e-10	-0.966647
97120274	chr5:97120274:T:A	1.00765e-06	-1.03928e-10	-1.13341
97120367	chr5:97120367:A:G	1.07808e-06	-1.03928e-10	-1.06585
97120453	chr5:97120453:C:T	4.25098e-07	-1.53153	-0.464938
97121120	chr5:97121120:T:C	1.11376e-06	-1.03928e-10	-1.03329
97121679	chr5:97121679:A:G	1.07691e-06	-1.03928e-10	-1.06694
97122284	chr5:97122284:G:A	8.72405e-07	-1.03928e-10	-1.27753
97122836	chr5:97122836:T:C	8.86683e-07	-1.03928e-10	-1.2613
97123359	chr5:97123359:C:T	3.82773e-06	-1.03928e-10	0.201239
97123381	chr5:97123381:C:T	4.47435e-06	-1.03928e-10	0.357329
97123738	chr5:97123738:C:T	2.63422e-06	-1.03928e-10	-0.172447
97124251	chr5:97124251:G:T	7.90611e-07	-1.37598	-2.99234e-10
97124862	chr5:97124862:G:A	6.42738e-07	-0.658823	-0.924228
97124880	chr5:97124880:G:A	2.22338e-07	-1.51419	-1.1304
97125450	chr5:97125450:G:A	8.71072e-07	-1.03928e-10	-1.27906
97125666	chr5:97125666:G:C	2.42426e-06	-1.03928e-10	-0.255508
97125960	chr5:97125960:A:C	9.44946e-07	-1.03928e-10	-1.19766
97126134	chr5:97126134:T:A	2.03306e-07	-1.45868	-1.2754
97126540	chr5:97126540:G:A	3.13287e-07	-1.28216	-1.0195
97126641	chr5:97126641:T:C	8.81129e-07	-1.03928e-10	-1.26758
97126741	chr5:97126741:G:A	1.02806e-06	-1.03928e-10	-1.11336
97127335	chr5:97127335:A:G	2.07173e-07	-1.45443	-1.2608
97127831	chr5:97127831:G:A	9.27164e-07	-1.03928e-10	-1.21666
97127847	chr5:97127847:T:A	1.13963e-06	-1.03928e-10	-1.01033
97128582	chr5:97128582:T:C	8.81937e-07	-1.03928e-10	-1.26667
97129669	chr5:97129669:G:A	5.18946e-06	-1.03928e-10	0.505598
97129919	chr5:97129919:C:T	1.90431e-07	-1.52133	-1.27816
97129986	chr5:97129986:A:G	9.57662e-07	-1.03928e-10	-1.18429
97130249	chr5:97130249:C:T	6.76252e-07	-1.53222	-2.99234e-10
97130296	chr5:97130296:G:T	8.74883e-07	-1.03928e-10	-1.2747
97130912	chr5:97130912:C:T	1.9198e-07	-1.51359	-1.27781
97131499	chr5:97131499:T:C	1.00037e-06	-1.03928e-10	-1.14066
97131549	chr5:97131549:CT:C	2.12878e-07	-1.52238	-1.16569
97131693	chr5:97131693:C:A	5.04686e-06	-1.03928e-10	0.477735
97132052	chr5:97132052:G:T	2.15971e-07	-1.52981	-1.14383
97132504	chr5:97132504:A:G	7.54513e-07	-1.42272	-2.99234e-10
97132531	chr5:97132531:C:A	1.95044e-06	-1.03928e-10	-0.472976
97133485	chr5:97133485:C:T	4.11742e-07	-1.38603	-0.642364
97133512	chr5:97133512:G:C	8.74883e-07	-1.03928e-10	-1.2747
97133669	chr5:97133669:G:C	2.0546e-07	-1.44526	-1.27827
97133896	chr5:97133896:A:G	5.02943e-06	-1.03928e-10	0.474274
97134043	chr5:97134043:C:A	3.40279e-06	-1.03928e-10	0.0835631
97134044	chr5:97134044:T:C	2.1525e-07	-1.39734	-1.27965
97134307	chr5:97134307:G:A	2.01089e-07	-1.46741	-1.27762
97134948	chr5:97134948:CT:C	1.15844e-05	-1.03928e-10	1.30863
97135044	chr5:97135044:T:C	8.76711e-07	-1.03928e-10	-1.27261
97135556	chr5:97135556:C:T	9.8073e-06	-1.03928e-10	1.1421
97135806	chr5:97135806:G:A	9.89766e-06	-1.03928e-10	1.15127
97136756	chr5:97136756:G:A	9.46936e-07	-1.03928e-10	-1.19556
97137137	chr5:97137137:C:T	1.06728e-05	-1.03928e-10	1.22667
97137366	chr5:97137366:G:A	2.88729e-06	-1.03928e-10	-0.080714
97137720	chr5:97137720:G:A	2.48626e-07	-1.46457	-1.06826
97138520	chr5:97138520:C:A	2.44516e-06	-1.03928e-10	-0.246922
97138625	chr5:97138625:T:C	1.03183e-06	-1.03928e-10	-1.1097
97138928	chr5:97138928:T:C	1.05229e-06	-1.03928e-10	-1.09007
97139263	chr5:97139263:C:T	8.85977e-07	-1.03928e-10	-1.2621
97139938	chr5:97139938:T:C	8.01025e-07	-1.36289	-2.99234e-10
97140431	chr5:97140431:C:G	1.90226e-07	-1.52718	-1.27339
97141041	chr5:97141041:A:G	1.16888e-06	-1.03928e-10	-0.984983
97141497	chr5:97141497:A:G	2.11021e-07	-1.48679	-1.21004
97142297	chr5:97142297:A:G	5.84768e-07	-0.946008	-0.731563
97142298	chr5:97142298:G:A	1.70641e-06	-1.03928e-10	-0.606642
97142661	chr5:97142661:T:C	7.11453e-07	-1.48148	-2.99234e-10
97142711	chr5:97142711:A:G	8.762e-07	-1.03928e-10	-1.27319
97143154	chr5:97143154:T:C	4.35635e-07	-0.780137	-1.19185
97143387	chr5:97143387:C:T	8.9277e-07	-1.03928e-10	-1.25446
97143392	chr5:97143392:C:T	4.11347e-06	-1.03928e-10	0.273235
97143928	chr5:97143928:AGTCT:A	1.10204e-06	-1.03928e-10	-1.04387
97144170	chr5:97144170:C:T	9.11838e-07	-1.03928e-10	-1.23333
97144172	chr5:97144172:G:T	1.41545e-06	-1.03928e-10	-0.793585
97144552	chr5:97144552:T:C	2.58117e-06	-0.634947	0.442157
97144947	chr5:97144947:AG:A	8.78097e-07	-1.03928e-10	-1.27103
97145055	chr5:97145055:A:G	3.16831e-07	-1.09216	-1.19826
97145100	chr5:97145100:C:T	7.82729e-07	-0.11543	-1.27057
97145109	chr5:97145109:G:T	8.89714e-07	-1.03928e-10	-1.25789
97145224	chr5:97145224:G:A	1.11771e-06	-1.51482	0.485069
97145333	chr5:97145333:G:A	5.2496e-07	-1.49668	-0.288789
97145488	chr5:97145488:G:A	4.82731e-07	-1.51403	-0.355303
97145771	chr5:97145771:G:T	9.03927e-07	-1.21755	-0.0244928
97145816	chr5:97145816:A:G	8.806e-07	-1.03928e-10	-1.26818
97145827	chr5:97145827:A:G	1.57376e-06	-1.03928e-10	-0.687562
97145868	chr5:97145868:T:C	1.40841e-06	-1.03928e-10	-0.79857
97146373	chr5:97146373:G:A	2.7721e-07	-1.52791	-0.896105
97146439	chr5:97146439:C:A	3.37117e-06	0.298907	-0.22468
97146631	chr5:97146631:C:T	1.11807e-06	-0.450441	-0.578989
97146881	chr5:97146881:A:G	3.659e-06	0.461762	-0.305603
97147148	chr5:97147148:A:G	1.37498e-06	-1.03928e-10	-0.822595
97147541	chr5:97147541:C:T	3.91806e-07	-0.907126	-1.17089
97147705	chr5:97147705:G:A	8.70015e-07	-1.03928e-10	-1.28028
97147776	chr5:97147776:T:C	7.54247e-07	-1.34666	-0.0764103
97147979	chr5:97147979:A:G	1.006e-06	-1.03928e-10	-1.13505
97148124	chr5:97148124:A:G	8.69963e-07	-1.03928e-10	-1.28034
97148400	chr5:97148400:G:A	1.57133e-06	-1.03928e-10	-0.68911
97148698	chr5:97148698:A:T	1.04625e-06	-1.09582	-2.99234e-10
97148720	chr5:97148720:C:A	3.90574e-07	-1.24923	-0.831936
97148761	chr5:97148761:A:G	4.12285e-07	-1.37683	-0.650245
97148805	chr5:97148805:A:C	5.12677e-07	-1.46885	-0.340295
97148825	chr5:97148825:C:T	1.13622e-06	-1.26165	0.248327
97148899	chr5:97148899:A:G	1.04239e-06	-1.03928e-10	-1.09952
97148908	chr5:97148908:C:G	5.80572e-07	-1.43398	-0.250791
97149049	chr5:97149049:A:G	7.33607e-07	-0.531313	-0.919501
97149109	chr5:97149109:C:T	6.21263e-07	-1.35393	-0.263106
97149213	chr5:97149213:T:C	6.0336e-07	-0.997222	-0.649052
97149243	chr5:97149243:G:A	8.80671e-07	-1.03928e-10	-1.2681
97149390	chr5:97149390:T:G	8.70641e-07	-1.03928e-10	-1.27956
97149582	chr5:97149582:G:T	2.13078e-06	-0.412418	0.0278758
97149671	chr5:97149671:T:C	1.77646e-06	-0.593307	0.0268994
97149689	chr5:97149689:C:T	2.01964e-07	-1.51632	-1.22437
97149897	chr5:97149897:T:C	2.95415e-06	-1.03928e-10	-0.0578219
97150102	chr5:97150102:G:T	7.43948e-07	-1.43682	-2.99234e-10
97150196	chr5:97150196:C:A	4.07806e-07	-1.02569	-1.0123
97150236	chr5:97150236:C:T	1.02208e-06	-1.03928e-10	-1.11919
97150327	chr5:97150327:G:C	3.77309e-06	-1.25552	1.44238
97150329	chr5:97150329:C:G	6.80066e-07	-1.5266	-2.99234e-10
97150649	chr5:97150649:A:G	8.97895e-07	-1.03928e-10	-1.24873
97150710	chr5:97150710:A:G	1.29848e-06	-0.879841	-2.99234e-10
97150952	chr5:97150952:G:A	1.94411e-06	0.0927807	-0.569009
97151040	chr5:97151040:T:C	6.10487e-06	0.496443	0.171612
97151173	chr5:97151173:T:A	1.43204e-06	-1.03928e-10	-0.781932
97151191	chr5:97151191:G:T	1.14896e-06	0.0366301	-1.03881
97151273	chr5:97151273:T:A	2.71919e-07	-1.31577	-1.12751
97151385	chr5:97151385:A:C	1.04432e-06	-1.03928e-10	-1.09766
97151561	chr5:97151561:G:C	7.74109e-06	-0.168419	1.07393
97151629	chr5:97151629:A:T	6.17299e-06	-0.154457	0.833608
97151964	chr5:97151964:C:T	6.92527e-07	-1.50844	-2.99234e-10
97151970	chr5:97151970:C:G	9.36492e-07	-1.03928e-10	-1.20665
97152300	chr5:97152300:C:T	7.75962e-07	-0.471119	-0.923565
97152333	chr5:97152333:T:C	8.9179e-07	-1.03928e-10	-1.25556
97152376	chr5:97152376:C:T	6.40102e-07	-0.519049	-1.06811
97152503	chr5:97152503:C:T	9.30859e-06	-1.53326	2.62317
97152642	chr5:97152642:T:C	1.12688e-06	-1.03928e-10	-1.02158
97152763	chr5:97152763:C:T	1.14606e-06	-1.03928e-10	-1.0047
97152878	chr5:97152878:A:G	4.23491e-07	-0.84869	-1.15156
97153139	chr5:97153139:A:G	1.0537e-06	-1.03928e-10	-1.08873
97153621	chr5:97153621:G:A	9.06824e-07	-1.03928e-10	-1.23884
97153864	chr5:97153864:C:T	8.92788e-07	-1.03928e-10	-1.25444
97154472	chr5:97154472:C:T	8.97363e-07	-1.03928e-10	-1.24933
97154558	chr5:97154558:T:C	5.48546e-06	0.321471	0.239598
97155023	chr5:97155023:G:T	8.89594e-07	-1.03928e-10	-1.25802
97155037	chr5:97155037:T:C	8.90049e-07	-1.03928e-10	-1.25751
97155653	chr5:97155653:T:C	4.43843e-07	-1.34372	-0.609598
97155994	chr5:97155994:C:T	5.25927e-07	-0.535932	-1.24769
97156156	chr5:97156156:G:A	9.95716e-07	-1.03928e-10	-1.14532
97156204	chr5:97156204:A:AAAAT	4.31838e-07	-1.53353	-0.447203
97156275	chr5:97156275:T:C	8.94936e-07	-1.03928e-10	-1.25204
97156290	chr5:97156290:T:C	5.25743e-07	-0.547372	-1.2366
97156469	chr5:97156469:T:C	6.97895e-07	-1.50072	-2.99234e-10
97156620	chr5:97156620:G:A	1.1767e-06	0.240287	-1.21861
97157008	chr5:97157008:A:G	1.12352e-06	-1.03928e-10	-1.02456
97157064	chr5:97157064:A:G	4.46317e-07	-0.988779	-0.958979
97157507	chr5:97157507:T:C	1.85313e-06	-1.03928e-10	-0.524158
97157742	chr5:97157742:A:G	4.46327e-07	-1.32891	-0.618822
97157810	chr5:97157810:TC:T	4.61798e-07	-0.729041	-1.18462
97157838	chr5:97157838:G:A	9.69383e-07	-1.03928e-10	-1.17213
97157974	chr5:97157974:T:A	3.08385e-06	-1.25853	1.24367
97158001	chr5:97158001:C:T	8.96018e-07	-1.03928e-10	-1.25083
97158580	chr5:97158580:G:A	6.50973e-07	-0.607141	-0.963177
97158699	chr5:97158699:A:G	5.0231e-06	-0.247497	0.720512
97158751	chr5:97158751:G:A	2.15199e-05	-1.03928e-10	1.92795
97158889	chr5:97158889:C:T	9.6641e-07	-1.03928e-10	-1.1752
97159038	chr5:97159038:C:T	8.1165e-06	-0.200267	1.15313
97159058	chr5:97159058:C:A	1.10777e-06	-1.03928e-10	-1.03868
97159424	chr5:97159424:C:T	2.06599e-06	-1.03928e-10	-0.415422
97159724	chr5:97159724:CT:C	1.55967e-06	-0.332615	-0.36394
97159933	chr5:97159933:T:C	5.33317e-06	-1.03928e-10	0.532914
97160147	chr5:97160147:T:C	1.06311e-06	-0.342919	-0.736912
97160282	chr5:97160282:A:G	1.23177e-06	-1.03928e-10	-0.93258
97160309	chr5:97160309:T:A	3.87275e-07	-1.03377	-1.05588
97160446	chr5:97160446:T:G	2.66679e-06	-0.0928456	-0.0673096
97160485	chr5:97160485:A:C	3.0363e-06	0.01648	-0.0468732
97160685	chr5:97160685:A:G	2.91495e-07	-1.49673	-0.877035
97160733	chr5:97160733:C:T	8.48289e-07	-1.30557	-2.99234e-10
97160767	chr5:97160767:C:T	6.87634e-07	-1.51553	-2.99234e-10
97160772	chr5:97160772:A:G	8.04057e-07	-1.35912	-2.99234e-10
97160787	chr5:97160787:C:G	4.18504e-07	-1.08414	-0.927956
97160806	chr5:97160806:T:C	6.06221e-06	-1.03928e-10	0.661043
97160906	chr5:97160906:C:T	9.8445e-07	-1.03928e-10	-1.1567
97160959	chr5:97160959:A:G	7.00267e-07	-1.49733	-2.99234e-10
97161002	chr5:97161002:G:A	1.939e-06	-1.03928e-10	-0.478861
97161391	chr5:97161391:A:C	7.0435e-07	-1.49151	-2.99234e-10
97161417	chr5:97161417:CA:C	4.61447e-07	-1.00155	-0.91287
97161625	chr5:97161625:A:G	6.08838e-06	-1.03928e-10	0.665351
97162013	chr5:97162013:G:A	1.79631e-06	-0.555295	-2.99234e-10
97162132	chr5:97162132:G:A	7.00689e-06	-1.03928e-10	0.805862
97162244	chr5:97162244:C:T	9.06824e-07	-1.03928e-10	-1.23884
97162543	chr5:97162543:A:C	8.71842e-07	-1.03928e-10	-1.27818
97162717	chr5:97162717:T:C	8.83479e-07	-1.03928e-10	-1.26492
97162962	chr5:97162962:T:C	6.32076e-07	-0.716273	-0.883504
97163159	chr5:97163159:A:G	9.82616e-07	-1.03928e-10	-1.15857
97163231	chr5:97163231:A:G	6.09372e-06	-1.03928e-10	0.666227
97163552	chr5:97163552:T:C	4.20631e-07	-1.53325	-0.47378
97163570	chr5:97163570:A:C	1.40159e-06	-1.03928e-10	-0.803426
97163628	chr5:97163628:T:C	6.01919e-06	-1.03928e-10	0.653921
97163896	chr5:97163896:C:T	1.84269e-06	-1.03928e-10	-0.529805
97164026	chr5:97164026:G:A	8.03757e-07	-1.35949	-2.99234e-10
97164538	chr5:97164538:A:C	1.65577e-06	0.0665905	-0.703355
97164696	chr5:97164696:C:T	4.0424e-07	-1.08145	-0.965334
97165544	chr5:97165544:A:T	8.9119e-07	-1.03928e-10	-1.25623
97165594	chr5:97165594:G:C	8.9844e-07	-1.03928e-10	-1.24813
97165786	chr5:97165786:C:T	4.62179e-07	-0.656092	-1.25674
97166368	chr5:97166368:A:G	8.7341e-07	-1.03928e-10	-1.27638
97167200	chr5:97167200:G:T	8.86299e-07	-1.03928e-10	-1.26173
97167308	chr5:97167308:A:G	9.4264e-07	-1.03928e-10	-1.2001
97167674	chr5:97167674:T:C	4.41008e-07	-0.685747	-1.27398
97167819	chr5:97167819:C:T	2.74661e-06	-1.22131	1.09065
97168426	chr5:97168426:CT:C	7.99459e-07	-0.301235	-1.06362
97169087	chr5:97169087:A:G	4.21323e-07	-1.25193	-0.753453
97169110	chr5:97169110:A:G	9.60055e-07	-1.03928e-10	-1.1818
97169234	chr5:97169234:T:C	6.92721e-07	-1.17081	-0.337349
97169249	chr5:97169249:C:T	1.14076e-06	-1.03928e-10	-1.00933
97169299	chr5:97169299:T:C	8.90395e-07	-1.03928e-10	-1.25712
97169404	chr5:97169404:A:C	4.32517e-07	-1.5235	-0.455668
97169405	chr5:97169405:A:C	7.04732e-07	-1.49097	-2.99234e-10
97169608	chr5:97169608:C:T	1.21025e-06	-1.03928e-10	-0.950205
97169870	chr5:97169870:T:C	5.98642e-07	-0.721565	-0.932559
97169971	chr5:97169971:C:T	4.13971e-07	-0.936358	-1.08663
97169978	chr5:97169978:T:TAAA	2.69999e-06	-0.180628	0.0328431
97169989	chr5:97169989:T:A	7.23676e-06	-1.03928e-10	0.838141
97170744	chr5:97170744:C:T	1.25535e-06	-1.03928e-10	-0.913619
97170786	chr5:97170786:T:C	7.16647e-07	-1.21402	-0.260185
97170906	chr5:97170906:C:A	4.46408e-07	-1.5287	-0.41886
97171056	chr5:97171056:G:A	1.71641e-06	-1.03928e-10	-0.600796
97171092	chr5:97171092:T:C	6.41858e-07	-1.21517	-0.369252
97171093	chr5:97171093:G:A	9.71881e-07	0.0530627	-1.22262
97171096	chr5:97171096:A:G	8.80934e-07	-1.03928e-10	-1.2678
97171255	chr5:97171255:T:C	1.69375e-05	1.6885	-2.99234e-10
97171313	chr5:97171313:C:T	9.93103e-07	-1.03928e-10	-1.14795
97171478	chr5:97171478:T:C	8.73622e-07	-1.03928e-10	-1.27614
97171500	chr5:97171500:T:C	2.4631e-06	-0.270933	0.0313233
97171707	chr5:97171707:A:C	5.70457e-06	-0.474232	1.07447
97172443	chr5:97172443:T:C	4.76048e-07	-0.916925	-0.966344
97172649	chr5:97172649:A:G	5.09534e-07	-0.865073	-0.950218
97173239	chr5:97173239:C:T	6.99514e-07	-1.4984	-2.99234e-10
97173294	chr5:97173294:T:C	7.17359e-06	0.13406	0.695314
97173997	chr5:97173997:C:T	1.57329e-06	-1.03928e-10	-0.687865
97174355	chr5:97174355:G:C	6.76512e-06	-1.03928e-10	0.770748
97174484	chr5:97174484:T:C	4.80781e-07	-0.87915	-0.994225
97174811	chr5:97174811:G:A	1.51647e-06	-0.252118	-0.472528
97174866	chr5:97174866:G:A	3.20155e-06	-1.52045	1.54305
97175093	chr5:97175093:G:A	7.21829e-07	-1.467	-2.99234e-10
97176878	chr5:97176878:A:G	2.59108e-06	-0.221044	0.0320855
97176979	chr5:97176979:A:G	9.94386e-07	-0.0730061	-1.07366
97177167	chr5:97177167:T:A	7.75237e-07	-0.32193	-1.07369
97177183	chr5:97177183:T:C	8.80785e-07	-1.03928e-10	-1.26797
97177302	chr5:97177302:A:G	2.16383e-06	-1.03928e-10	-0.36915
97177436	chr5:97177436:G:A	1.00806e-06	-1.03928e-10	-1.13301
97177767	chr5:97177767:G:C	5.10023e-07	-0.874676	-0.939656
97177923	chr5:97177923:A:T	6.80099e-07	-1.52655	-2.99234e-10
97178211	chr5:97178211:T:C	2.8741e-06	-1.03928e-10	-0.0852926
97178781	chr5:97178781:T:C	8.98637e-07	-1.03928e-10	-1.24791
97178922	chr5:97178922:C:T	6.53878e-07	-0.331481	-1.23439
97179278	chr5:97179278:G:A	2.30532e-06	-0.307118	0.00130458
97179363	chr5:97179363:T:C	9.64667e-07	-1.03928e-10	-1.177
97179549	chr5:97179549:C:T	8.73709e-07	-1.03928e-10	-1.27604
97179688	chr5:97179688:C:G	8.77264e-07	-1.03928e-10	-1.27198
97180548	chr5:97180548:C:T	7.17841e-07	-1.47254	-2.99234e-10
97181149	chr5:97181149:A:G	1.38746e-06	-1.03928e-10	-0.813559
97181292	chr5:97181292:A:T	7.83982e-07	-0.149251	-1.23515
97181469	chr5:97181469:T:C	1.96085e-07	-1.53158	-1.23866
97181523	chr5:97181523:A:C	9.74091e-07	-1.03928e-10	-1.16728
97181710	chr5:97181710:T:G	1.04771e-06	-1.03928e-10	-1.09443
97182028	chr5:97182028:G:C	4.97211e-07	-0.858367	-0.981406
97182729	chr5:97182729:C:G	1.14358e-06	-1.00687	-2.99234e-10
97183088	chr5:97183088:T:G	2.38456e-06	-1.53375	1.26173
97183292	chr5:97183292:TC:T	7.22209e-07	-1.46647	-2.99234e-10
97183390	chr5:97183390:A:G	2.13229e-06	-0.510255	0.12642
97184147	chr5:97184147:G:A	7.8308e-07	-0.256857	-1.1287
97184151	chr5:97184151:C:G	9.26583e-07	-1.03928e-10	-1.21728
97184176	chr5:97184176:G:A	8.70136e-07	-1.03928e-10	-1.28014
97184564	chr5:97184564:G:A	1.83334e-06	-0.437067	-0.0978268
97184902	chr5:97184902:C:T	8.015e-07	-0.379078	-0.983225
97184973	chr5:97184973:C:G	8.82263e-07	-0.269176	-0.997122
97185118	chr5:97185118:C:T	4.36379e-07	-0.890312	-1.07996
97185965	chr5:97185965:C:T	3.80019e-07	-0.846662	-1.2619
97186004	chr5:97186004:T:C	3.05876e-06	-1.03928e-10	-0.023023
97186065	chr5:97186065:A:G	1.10929e-06	-1.03928e-10	-1.03731
97186284	chr5:97186284:G:A	4.71886e-07	-0.915267	-0.976783
97186296	chr5:97186296:G:A	8.71694e-07	-1.03928e-10	-1.27835
97186341	chr5:97186341:T:C	7.82339e-07	-0.116181	-1.27032
97186586	chr5:97186586:G:C	1.08421e-06	-1.03928e-10	-1.06018
97186887	chr5:97186887:A:G	4.71514e-07	-0.691369	-1.20147
97186971	chr5:97186971:A:G	5.5159e-07	-1.00224	-0.73374
97187137	chr5:97187137:G:A	1.59475e-06	-1.03928e-10	-0.674314
97187238	chr5:97187238:T:G	1.79981e-06	-1.03928e-10	-0.553352
97187344	chr5:97187344:C:T	8.7782e-07	-1.03928e-10	-1.27135
97187517	chr5:97187517:G:A	8.81975e-07	-1.03928e-10	-1.26662
97187843	chr5:97187843:C:T	1.00905e-06	-1.03928e-10	-1.13202
97187920	chr5:97187920:A:T	8.7796e-07	-1.03928e-10	-1.27119
97187927	chr5:97187927:A:G	9.23084e-07	-1.03928e-10	-1.22107
97188083	chr5:97188083:C:G	4.15637e-06	-1.03928e-10	0.28361
97188377	chr5:97188377:C:T	1.53588e-06	0.205973	-0.917899
97188576	chr5:97188576:T:G	1.19205e-06	-1.03928e-10	-0.965355
97188659	chr5:97188659:C:T	1.15187e-06	-1.03928e-10	-0.999647
97188696	chr5:97188696:A:G	6.81373e-07	-1.52468	-2.99234e-10
97188755	chr5:97188755:A:G	1.33857e-06	-1.03928e-10	-0.849429
97188764	chr5:97188764:C:G	2.66673e-06	-1.03928e-10	-0.16018
97188814	chr5:97188814:C:T	8.71128e-07	-1.03928e-10	-1.279
97189054	chr5:97189054:A:T	3.45512e-07	-0.961905	-1.24185
97189268	chr5:97189268:A:G	1.53071e-06	-1.03928e-10	-0.715298
97189442	chr5:97189442:C:T	7.94221e-07	-0.0990551	-1.27237
97189769	chr5:97189769:A:G	2.57055e-07	-1.42979	-1.06971
97190020	chr5:97190020:C:G	2.35785e-07	-1.3135	-1.27236
97190127	chr5:97190127:A:G	5.25565e-07	-1.07361	-0.710701
97190363	chr5:97190363:G:T	1.07066e-06	-1.03928e-10	-1.07276
97190540	chr5:97190540:G:A	8.71989e-07	-1.03928e-10	-1.27801
97190546	chr5:97190546:A:G	9.06947e-07	-1.03928e-10	-1.2387
97190676	chr5:97190676:G:A	4.30372e-07	-1.00063	-0.983503
97190872	chr5:97190872:G:A	4.63493e-07	-1.08312	-0.826878
97190958	chr5:97190958:T:C	8.7192e-07	-1.03928e-10	-1.27809
97191041	chr5:97191041:G:A	8.72547e-07	-1.03928e-10	-1.27737
97191615	chr5:97191615:T:C	2.42628e-06	-1.03928e-10	-0.254671
97191848	chr5:97191848:C:T	4.76307e-07	-0.615558	-1.26717
97191852	chr5:97191852:C:T	1.50623e-06	-1.03928e-10	-0.731424
97191970	chr5:97191970:A:G	2.37232e-07	-1.38526	-1.19449
97191996	chr5:97191996:T:C	2.27245e-07	-1.42758	-1.19518
97192087	chr5:97192087:G:C	1.61997e-06	-1.03928e-10	-0.658625
97192190	chr5:97192190:G:C	6.75101e-07	-1.53392	-2.99234e-10
97192518	chr5:97192518:A:G	2.8538e-07	-1.52441	-0.870557
97192584	chr5:97192584:C:T	1.95091e-07	-1.49873	-1.27659
97193771	chr5:97193771:G:A	1.91689e-07	-1.51317	-1.27974
97193974	chr5:97193974:G:GA	1.91527e-07	-1.51399	-1.27977
97194163	chr5:97194163:G:A	6.74992e-07	-1.53409	-2.99234e-10
97194286	chr5:97194286:A:G	3.86606e-07	-1.53205	-0.559329
97194595	chr5:97194595:CAG:C	8.80337e-07	-1.03928e-10	-1.26848
97194652	chr5:97194652:G:A	2.94131e-07	-1.52305	-0.841712
97195099	chr5:97195099:G:T	1.36276e-06	-1.03928e-10	-0.831521
97195117	chr5:97195117:A:C	1.37067e-06	-1.03928e-10	-0.82573
97195177	chr5:97195177:G:A	1.75659e-06	-1.03928e-10	-0.577656
97195903	chr5:97195903:A:G	2.2537e-06	0.223107	-0.551566
97195980	chr5:97195980:A:G	2.56041e-07	-1.35222	-1.15123
97196252	chr5:97196252:A:G	3.92563e-07	-1.5325	-0.543594
97196373	chr5:97196373:A:G	8.23818e-07	-1.35	0.0151616
97196841	chr5:97196841:C:T	2.13555e-06	-1.03928e-10	-0.38231
97197250	chr5:97197250:T:C	2.46391e-07	-1.38904	-1.15283
97197507	chr5:97197507:C:G	7.83171e-07	-1.33218	-0.053261
97197556	chr5:97197556:A:G	1.59403e-06	0.101279	-0.776043
97197765	chr5:97197765:T:C	1.80791e-06	0.194421	-0.743282
97198163	chr5:97198163:C:T	1.47737e-06	-1.03928e-10	-0.750768
97198491	chr5:97198491:A:G	6.1077e-07	-0.710423	-0.923645
97198591	chr5:97198591:C:G	2.1417e-06	-1.03928e-10	-0.379432
97198774	chr5:97198774:C:A	6.89572e-07	-1.51272	-2.99234e-10
97199042	chr5:97199042:T:C	2.22039e-07	-1.52064	-1.12529
97199303	chr5:97199303:A:G	6.74886e-07	-1.53424	-2.99234e-10
97199532	chr5:97199532:C:T	9.68554e-07	-1.17298	-2.99234e-10
97199875	chr5:97199875:G:A	2.22165e-07	-1.51859	-1.12678
97200018	chr5:97200018:A:G	2.14131e-06	-1.03928e-10	-0.379614
97200119	chr5:97200119:A:G	1.85925e-06	-1.03928e-10	-0.520858
97200154	chr5:97200154:A:G	1.3598e-06	-1.03928e-10	-0.833692
97200442	chr5:97200442:A:C	1.47196e-06	-1.03928e-10	-0.754438
97200689	chr5:97200689:G:A	9.36019e-07	-1.03928e-10	-1.20715
97200720	chr5:97200720:C:T	1.37999e-06	-1.03928e-10	-0.818954
97200933	chr5:97200933:A:G	2.48191e-07	-1.36059	-1.174
97201218	chr5:97201218:G:C	1.925e-06	0.504064	-0.990171
97201513	chr5:97201513:C:T	1.06197e-06	-1.03928e-10	-1.08091
97201749	chr5:97201749:C:A	6.92846e-07	-1.50798	-2.99234e-10
97202057	chr5:97202057:A:G	6.92983e-07	-1.50778	-2.99234e-10
97202189	chr5:97202189:T:C	2.46666e-06	-1.03928e-10	-0.238167
97202331	chr5:97202331:A:T	1.97618e-07	-1.50142	-1.26103
97202472	chr5:97202472:C:A	2.45169e-07	-1.34429	-1.20255
97202558	chr5:97202558:ATAT:A	1.53725e-06	-1.03928e-10	-0.71104
97202804	chr5:97202804:A:C	6.75199e-07	-1.53378	-2.99234e-10
97203947	chr5:97203947:G:T	1.94115e-07	-1.50097	-1.27937
97204148	chr5:97204148:G:C	1.65763e-06	-1.03928e-10	-0.635641
97204420	chr5:97204420:A:G	7.60468e-07	-1.41485	-2.99234e-10
97204498	chr5:97204498:T:C	8.0781e-07	-1.36771	0.0132451
97205026	chr5:97205026:G:A	2.75148e-07	-1.26541	-1.16606
97205233	chr5:97205233:G:C	1.95238e-07	-1.50109	-1.27348
97205289	chr5:97205289:A:G	1.93105e-07	-1.50667	-1.27888
97205343	chr5:97205343:G:A	1.94159e-07	-1.50068	-1.27943
97205654	chr5:97205654:C:T	3.88255e-07	-1.53325	-0.55387
97205856	chr5:97205856:T:C	4.49729e-07	-0.6727	-1.26744
97206409	chr5:97206409:C:A	2.55587e-07	-1.34424	-1.16099
97206558	chr5:97206558:C:T	1.40088e-06	-1.03928e-10	-0.803931
97206596	chr5:97206596:G:T	1.59862e-06	-1.03928e-10	-0.671892
97206729	chr5:97206729:A:G	1.55174e-06	-1.03928e-10	-0.701654
97208023	chr5:97208023:C:T	3.46412e-07	-1.29178	-0.909376
97208669	chr5:97208669:T:C	1.6932e-06	0.368701	-0.983113
97208707	chr5:97208707:G:A	1.53551e-06	-1.03928e-10	-0.712166
97208807	chr5:97208807:TCA:T	2.5464e-07	-1.35399	-1.15494
97209273	chr5:97209273:A:G	2.06576e-06	-1.03928e-10	-0.415536
97209684	chr5:97209684:C:T	1.69362e-06	0.36324	-0.977403
97209725	chr5:97209725:T:C	1.26952e-06	-1.03928e-10	-0.902393
97209915	chr5:97209915:A:G	4.38282e-07	-1.5335	-0.432422
97209952	chr5:97209952:A:C	2.11823e-06	-1.03928e-10	-0.390451
97210376	chr5:97210376:G:A	3.41134e-07	-1.21573	-1.00079
97210525	chr5:97210525:T:A	9.16012e-07	-1.03928e-10	-1.22876
97210534	chr5:97210534:C:T	2.85426e-07	-1.36103	-1.03378
97210601	chr5:97210601:G:T	2.87988e-07	-1.35264	-1.03323
97210614	chr5:97210614:G:A	2.14119e-07	-1.5086	-1.17366
97211151	chr5:97211151:C:CAGAT	1.51864e-06	-1.03928e-10	-0.723219
97211207	chr5:97211207:T:C	1.44934e-06	-1.03928e-10	-0.769927
97211246	chr5:97211246:A:G	3.45248e-07	-1.52234	-0.682181
97211440	chr5:97211440:A:T	6.89738e-07	-1.51248	-2.99234e-10
97211714	chr5:97211714:A:G	3.04281e-07	-1.32065	-1.01019
97211768	chr5:97211768:G:C	1.44235e-06	-1.03928e-10	-0.774756
97211864	chr5:97211864:G:C	2.09701e-06	-1.03928e-10	-0.400519
97212065	chr5:97212065:A:T	2.24297e-06	-1.03928e-10	-0.333232
97212209	chr5:97212209:T:G	6.7486e-07	-1.53428	-2.99234e-10
97212613	chr5:97212613:T:A	1.38267e-06	-1.03928e-10	-0.817013
97212772	chr5:97212772:G:A	2.98607e-07	-1.30107	-1.04859
97213147	chr5:97213147:G:A	2.14969e-06	-1.03928e-10	-0.375709
97213552	chr5:97213552:A:G	1.34863e-06	-1.03928e-10	-0.841945
97213763	chr5:97213763:G:A	1.00231e-06	-1.03928e-10	-1.13872
97213846	chr5:97213846:A:T	3.20136e-07	-1.27187	-1.00817
97214077	chr5:97214077:T:C	1.41631e-06	-1.03928e-10	-0.79298
97214298	chr5:97214298:C:T	5.22503e-07	-0.511928	-1.27823
97214442	chr5:97214442:C:T	2.16417e-06	-1.03928e-10	-0.368997
97214454	chr5:97214454:T:C	2.07733e-06	0.566488	-0.976439
97214532	chr5:97214532:C:T	2.03072e-06	-0.432643	-2.99234e-10
97214794	chr5:97214794:A:T	2.24379e-07	-1.49205	-1.1434
97214949	chr5:97214949:T:A	3.76598e-07	-1.49133	-0.62628
97215214	chr5:97215214:T:C	1.56829e-06	-1.03928e-10	-0.691049
97215514	chr5:97215514:A:G	2.19147e-06	-0.356458	-2.99234e-10
97216022	chr5:97216022:T:C	2.9494e-07	-1.33618	-1.02584
97216079	chr5:97216079:G:T	1.94621e-07	-1.49769	-1.28004
97216094	chr5:97216094:A:G	1.58457e-06	-0.680718	-2.99234e-10
97216387	chr5:97216387:T:C	1.98015e-07	-1.48693	-1.27352
97216739	chr5:97216739:T:G	6.74962e-07	-1.53413	-2.99234e-10
97216864	chr5:97216864:C:G	3.07975e-07	-1.29629	-1.02248
97217099	chr5:97217099:G:A	3.1699e-07	-1.27738	-1.01253
97217161	chr5:97217161:C:G	1.58414e-06	-1.03928e-10	-0.680988
97217346	chr5:97217346:C:T	1.15886e-06	-1.03928e-10	-0.993592
97217485	chr5:97217485:A:T	1.35676e-06	-1.03928e-10	-0.83593
97217949	chr5:97217949:AG:A	1.92865e-07	-1.50881	-1.27798
97218467	chr5:97218467:T:C	2.02869e-07	-1.51272	-1.22351
97218492	chr5:97218492:T:A	1.46832e-06	-1.03928e-10	-0.756911
97218507	chr5:97218507:GT:G	1.15492e-06	-1.03928e-10	-0.997002
97218681	chr5:97218681:T:C	2.12685e-06	0.543979	-0.930369
97218923	chr5:97218923:C:G	6.934e-07	-1.50718	-2.99234e-10
97218938	chr5:97218938:A:G	5.77269e-07	-0.504333	-1.18615
97219223	chr5:97219223:TGATGGC:T	9.43102e-07	-1.03928e-10	-1.19961
97219229	chr5:97219229:C:T	3.71966e-07	-1.53391	-0.596076
97219351	chr5:97219351:C:T	1.16767e-06	-1.03928e-10	-0.986022
97219357	chr5:97219357:A:G	1.58553e-06	-1.03928e-10	-0.680113
97219992	chr5:97219992:TC:T	2.37284e-06	-1.03928e-10	-0.276944
97219996	chr5:97219996:C:A	3.14213e-06	-1.03928e-10	0.00386766
97220033	chr5:97220033:A:G	2.34076e-06	0.280568	-0.571127
97220158	chr5:97220158:C:G	3.01066e-07	-1.53032	-0.81114
97220272	chr5:97220272:C:T	1.0155e-06	-1.03928e-10	-1.12565
97220361	chr5:97220361:A:T	1.84461e-06	-0.528763	-2.99234e-10
97220409	chr5:97220409:T:C	6.76546e-07	-1.53179	-2.99234e-10
97220456	chr5:97220456:A:G	1.7075e-06	-1.03928e-10	-0.606003
97220524	chr5:97220524:G:A	2.21839e-06	-1.03928e-10	-0.344249
97220589	chr5:97220589:A:G	1.28962e-06	-1.03928e-10	-0.886685
97220780	chr5:97220780:T:C	1.95471e-07	-1.49731	-1.27607
97220938	chr5:97220938:T:G	1.60654e-06	-1.03928e-10	-0.666952
97221474	chr5:97221474:A:C	1.95405e-07	-1.49397	-1.27974
97221607	chr5:97221607:A:C	3.01152e-07	-1.32572	-1.01545
97221689	chr5:97221689:CAG:C	2.18085e-06	0.638216	-0.999535
97221883	chr5:97221883:T:C	2.02858e-06	-1.03928e-10	-0.433694
97221929	chr5:97221929:C:T	4.29529e-07	-1.52928	-0.456822
97222231	chr5:97222231:G:A	4.9726e-07	-1.11297	-0.726707
97222316	chr5:97222316:C:A	1.01519e-06	-1.03928e-10	-1.12595
97222317	chr5:97222317:T:A	9.91954e-07	-1.03928e-10	-1.14911
97222601	chr5:97222601:A:G	3.19034e-07	-1.27842	-1.00507
97223128	chr5:97223128:A:G	5.57721e-07	-1.43849	-0.286442
97223200	chr5:97223200:T:A	3.18219e-07	-1.2895	-0.996543
97223465	chr5:97223465:G:T	1.68721e-06	-0.617954	-2.99234e-10
97223627	chr5:97223627:A:G	2.1197e-06	-1.03928e-10	-0.389758
97223889	chr5:97223889:A:T	7.52748e-07	-1.42506	-2.99234e-10
97223893	chr5:97223893:G:T	1.91267e-06	0.488873	-0.981403
97224030	chr5:97224030:T:C	2.10867e-06	-1.03928e-10	-0.394976
97224139	chr5:97224139:C:T	6.58536e-07	-1.43102	-0.127745
97224336	chr5:97224336:A:G	2.4035e-06	0.526119	-0.790225
97224618	chr5:97224618:C:T	9.62987e-07	-1.03928e-10	-1.17875
97224771	chr5:97224771:T:G	2.04362e-07	-1.45194	-1.27695
97225058	chr5:97225058:C:G	5.27234e-07	-0.50508	-1.27606
97225228	chr5:97225228:T:C	1.15164e-06	-1.03928e-10	-0.999846
97225374	chr5:97225374:A:G	1.95129e-07	-1.49615	-1.27897
97225628	chr5:97225628:C:T	1.94437e-07	-1.49961	-1.27906
97225664	chr5:97225664:C:A	2.11275e-06	-1.03928e-10	-0.393041
97225937	chr5:97225937:C:T	1.84765e-06	-1.03928e-10	-0.527116
97226076	chr5:97226076:C:T	1.27729e-06	-1.03928e-10	-0.896293
97226241	chr5:97226241:A:C	3.07791e-07	-1.34945	-0.969914
97226444	chr5:97226444:T:C	1.12926e-06	-1.03928e-10	-1.01947
97227155	chr5:97227155:T:A	4.8458e-07	-1.53418	-0.331322
97227415	chr5:97227415:AG:A	2.12453e-06	-1.03928e-10	-0.38748
97227650	chr5:97227650:G:A	1.67596e-06	-1.03928e-10	-0.624646
97228011	chr5:97228011:C:T	1.64079e-06	-1.03928e-10	-0.645853
97228331	chr5:97228331:T:G	2.11157e-06	-1.03928e-10	-0.393599
97228525	chr5:97228525:G:T	1.62421e-06	-1.03928e-10	-0.656011
97228853	chr5:97228853:G:A	8.70225e-07	-1.03928e-10	-1.28004
97228959	chr5:97228959:A:G	3.34138e-07	-1.51881	-0.718428
97228965	chr5:97228965:G:C	5.27386e-07	-1.47508	-0.305771
97228974	chr5:97228974:G:A	3.26518e-07	-1.31792	-0.942386
97229203	chr5:97229203:C:T	5.52667e-07	-0.506665	-1.22737
97229345	chr5:97229345:G:T	8.03067e-07	-1.36035	-2.99234e-10
97229378	chr5:97229378:C:G	2.74395e-07	-1.16883	-1.26539
97229576	chr5:97229576:G:A	1.91302e-07	-1.51472	-1.28021
97230003	chr5:97230003:T:C	1.74105e-06	-1.03928e-10	-0.586542
97230418	chr5:97230418:GT:G	1.91301e-07	-1.51698	-1.27795
97230549	chr5:97230549:C:A	1.59987e-06	-1.03928e-10	-0.671109
97230884	chr5:97230884:G:T	1.92982e-07	-1.50599	-1.2802
97230891	chr5:97230891:A:G	1.12148e-06	-1.03928e-10	-1.02638
97232246	chr5:97232246:G:A	5.02123e-07	-0.549989	-1.27995
97232263	chr5:97232263:A:G	5.18203e-07	-1.44964	-0.348784
97232274	chr5:97232274:G:A	1.17483e-06	-1.03928e-10	-0.979907
97233357	chr5:97233357:TC:T	6.89524e-07	-1.51279	-2.99234e-10
97233390	chr5:97233390:A:G	1.15089e-06	-1.03928e-10	-1.0005
97233493	chr5:97233493:A:T	4.57767e-07	-0.708375	-1.21405
97233591	chr5:97233591:T:G	2.96909e-07	-1.4945	-0.860863
97233738	chr5:97233738:A:G	6.85763e-07	-1.51826	-2.99234e-10
97233797	chr5:97233797:T:C	9.59759e-07	-1.03928e-10	-1.18211
97234327	chr5:97234327:A:G	1.92526e-07	-1.51343	-1.27513
97234432	chr5:97234432:G:A	1.01105e-06	-1.03928e-10	-1.13004
97234625	chr5:97234625:A:T	2.09957e-06	-1.03928e-10	-0.399299
97234626	chr5:97234626:T:C	2.09957e-06	-1.03928e-10	-0.399299
97234701	chr5:97234701:G:A	2.11713e-06	-1.03928e-10	-0.390973
97235063	chr5:97235063:C:A	4.51002e-07	-1.53199	-0.405328
97235183	chr5:97235183:A:C	1.36122e-06	0.141158	-0.973807
97235254	chr5:97235254:T:C	1.4692e-06	0.120894	-0.877207
97235358	chr5:97235358:G:A	2.55011e-07	-1.22918	-1.2783
97235561	chr5:97235561:G:C	7.13822e-07	-1.47815	-2.99234e-10
97235697	chr5:97235697:G:A	8.29098e-07	-1.32845	-2.99234e-10
97235768	chr5:97235768:T:C	1.05874e-06	-1.03928e-10	-1.08395
97235890	chr5:97235890:A:G	1.84633e-06	-1.03928e-10	-0.52783
97236166	chr5:97236166:G:A	3.15957e-07	-1.3337	-0.959479
97236215	chr5:97236215:T:G	1.05351e-06	-0.118305	-0.970599
97236226	chr5:97236226:T:C	1.15018e-06	0.0200539	-1.02117
97236235	chr5:97236235:T:C	7.93031e-07	-0.41616	-0.956766
97236245	chr5:97236245:T:C	7.67503e-07	-0.468398	-0.937248
97236253	chr5:97236253:T:C	8.3686e-07	-0.507928	-0.811203
97236259	chr5:97236259:T:C	7.74084e-07	-0.313684	-1.08342
97236261	chr5:97236261:T:G	8.6335e-07	-0.231334	-1.05663
97236263	chr5:97236263:T:C	8.4237e-07	-0.253669	-1.0589
97236275	chr5:97236275:A:G	9.56004e-07	-1.03928e-10	-1.18603
97236448	chr5:97236448:A:G	1.58761e-06	-1.03928e-10	-0.678802
97236690	chr5:97236690:A:G	7.20902e-07	-1.46828	-2.99234e-10
97236692	chr5:97236692:G:C	6.7489e-07	-1.53424	-2.99234e-10
97236837	chr5:97236837:C:T	5.53637e-07	-1.44102	-0.291257
97236843	chr5:97236843:C:T	4.50852e-06	0.364938	-2.99234e-10
97236877	chr5:97236877:G:A	8.84785e-07	-1.03928e-10	-1.26344
97236895	chr5:97236895:G:C	9.67465e-07	-1.03928e-10	-1.17411
97237271	chr5:97237271:T:A	3.20006e-07	-1.30789	-0.972559
97237298	chr5:97237298:C:T	1.01085e-06	0.0854437	-1.21569
97237358	chr5:97237358:A:G	6.87894e-07	-1.51515	-2.99234e-10
97237909	chr5:97237909:T:C	1.59581e-06	-1.03928e-10	-0.673649
97238079	chr5:97238079:G:C	1.41388e-06	-1.03928e-10	-0.794691
97238132	chr5:97238132:C:T	9.12629e-07	-1.03928e-10	-1.23246
97238324	chr5:97238324:T:G	1.65683e-06	-1.03928e-10	-0.636126
97238400	chr5:97238400:A:G	3.06262e-07	-1.51868	-0.805667
97238707	chr5:97238707:C:A	1.82615e-06	-1.03928e-10	-0.538821
97238834	chr5:97238834:T:G	9.39184e-07	-1.03928e-10	-1.20378
97238942	chr5:97238942:A:G	2.20429e-07	-1.3734	-1.27981
97238989	chr5:97238989:A:C	1.39253e-06	-1.03928e-10	-0.80991
97239524	chr5:97239524:A:G	2.15705e-06	-1.03928e-10	-0.37229
97239615	chr5:97239615:T:A	5.40426e-07	-1.47974	-0.276686
97239653	chr5:97239653:C:T	9.72907e-07	-1.03928e-10	-1.1685
97239889	chr5:97239889:G:GAGGC	9.6625e-07	-1.03928e-10	-1.17536
97240063	chr5:97240063:C:T	1.37279e-06	0.152268	-0.976453
97240170	chr5:97240170:GCTGT:G	6.88481e-07	-1.5143	-2.99234e-10
97240191	chr5:97240191:C:T	2.04127e-06	-1.03928e-10	-0.427462
97240261	chr5:97240261:C:T	1.53501e-06	-1.03928e-10	-0.712492
97240370	chr5:97240370:G:A	5.86743e-07	-1.46319	-0.211007
97240492	chr5:97240492:A:G	1.7161e-06	-1.03928e-10	-0.60098
97240628	chr5:97240628:A:G	2.11443e-06	-1.03928e-10	-0.392246
97240988	chr5:97240988:C:T	2.95787e-07	-1.33592	-1.02323
97241009	chr5:97241009:C:T	1.92622e-07	-1.51292	-1.27514
97241247	chr5:97241247:A:G	1.43309e-06	0.140247	-0.921447
97241412	chr5:97241412:G:A	1.40977e-06	-1.03928e-10	-0.797606
97241450	chr5:97241450:A:G	1.94125e-06	-0.144118	-0.333583
97241521	chr5:97241521:G:GAGCAAATAAGGACATAGAGAAGAATC	3.33663e-07	-1.25072	-0.987939
97241945	chr5:97241945:A:C	2.15741e-06	-1.03928e-10	-0.372124
97242396	chr5:97242396:T:A	3.00059e-07	-1.32312	-1.02169
97242498	chr5:97242498:C:T	2.11275e-06	-1.03928e-10	-0.393041
97242520	chr5:97242520:C:A	1.43307e-06	0.151397	-0.93261
97242739	chr5:97242739:TTACCTA:T	3.46052e-07	-1.53426	-0.667942
97242770	chr5:97242770:T:G	9.60652e-07	-1.03928e-10	-1.18117
97242848	chr5:97242848:G:A	9.69453e-07	-1.03928e-10	-1.17206
97242864	chr5:97242864:C:G	3.54092e-07	-1.53422	-0.645007
97243650	chr5:97243650:G:A	1.59936e-06	-1.03928e-10	-0.671427
97244030	chr5:97244030:A:G	4.7518e-07	-0.694459	-1.19064
97244051	chr5:97244051:A:G	5.0315e-07	-1.52918	-0.298721
97244118	chr5:97244118:G:A	8.89141e-07	-1.03928e-10	-1.25853
97244301	chr5:97244301:G:A	3.35492e-07	-1.51476	-0.718428
97244690	chr5:97244690:A:T	9.72897e-07	-1.03928e-10	-1.16851
97245038	chr5:97245038:T:TG	1.51656e-06	-1.03928e-10	-0.724586
97245534	chr5:97245534:T:G	9.74672e-07	-1.03928e-10	-1.16669
97245730	chr5:97245730:G:C	2.85606e-07	-1.35744	-1.03674
97245943	chr5:97245943:A:G	1.50639e-06	-1.03928e-10	-0.731316
97246098	chr5:97246098:T:C	2.22222e-07	-1.38138	-1.26373
97246356	chr5:97246356:C:T	3.31418e-07	-1.52304	-0.722365
97247000	chr5:97247000:G:A	3.20058e-07	-1.49919	-0.781091
97247195	chr5:97247195:G:A	7.821e-07	-1.3868	-2.99234e-10
97247520	chr5:97247520:G:T	1.97571e-07	-1.51052	-1.25217
97247540	chr5:97247540:A:G	3.08341e-07	-1.32749	-0.990089
97247837	chr5:97247837:A:G	6.08335e-07	-1.45765	-0.180414
97248187	chr5:97248187:A:G	1.2717e-06	-1.03928e-10	-0.900678
97248191	chr5:97248191:T:TA	3.01458e-07	-1.33799	-1.00217
97248432	chr5:97248432:T:C	3.78532e-07	-1.53231	-0.580173
97248528	chr5:97248528:G:A	3.49082e-07	-1.53325	-0.660227
97248547	chr5:97248547:T:C	4.323e-07	-0.810094	-1.16957
97249281	chr5:97249281:T:C	2.11035e-07	-1.53427	-1.16249
97249615	chr5:97249615:T:C	1.17067e-06	-1.52012	0.53666
97249684	chr5:97249684:C:G	2.18022e-06	0.401565	-0.763173
97249835	chr5:97249835:C:T	1.93405e-06	0.322315	-0.803731
97250011	chr5:97250011:A:G	2.09894e-05	-0.265131	2.16811
97250053	chr5:97250053:G:T	1.73946e-06	-1.03928e-10	-0.587458
97250097	chr5:97250097:C:A	1.32011e-06	-1.03928e-10	-0.863316
97250624	chr5:97250624:G:A	1.01627e-06	-1.03928e-10	-1.12489
97250916	chr5:97250916:G:A	1.11904e-06	-1.03928e-10	-1.02856
97251524	chr5:97251524:G:A	9.74433e-07	-1.03928e-10	-1.16693
97251771	chr5:97251771:G:A	2.24988e-07	-1.50987	-1.12287
97251957	chr5:97251957:A:T	1.24914e-05	-1.52248	2.90649
97252352	chr5:97252352:A:G	1.26779e-06	-1.03928e-10	-0.903759
97253354	chr5:97253354:G:A	3.82006e-07	-1.3108	-0.792556
97253889	chr5:97253889:C:T	9.65406e-07	-1.03928e-10	-1.17624
97253985	chr5:97253985:T:G	7.50328e-07	-1.42828	-2.99234e-10
97254153	chr5:97254153:C:T	2.40969e-07	-1.53062	-1.0335
97254290	chr5:97254290:T:TA	2.16299e-06	-1.03928e-10	-0.36954
97254464	chr5:97254464:TTA:T	3.21718e-06	-1.03928e-10	0.0274725
97254500	chr5:97254500:G:A	2.14115e-06	-0.379688	-2.99234e-10
97254736	chr5:97254736:G:A	1.87723e-07	-1.53349	-1.28033
97255011	chr5:97255011:A:G	1.40865e-06	-1.03928e-10	-0.798399
97255161	chr5:97255161:C:T	1.05861e-06	-1.03928e-10	-1.08408
97255340	chr5:97255340:C:G	1.33324e-06	-1.03928e-10	-0.853417
97255383	chr5:97255383:A:C	1.36931e-06	-1.03928e-10	-0.826724
97255511	chr5:97255511:C:T	1.2114e-06	-0.666536	-0.282716
97255647	chr5:97255647:G:A	7.21624e-07	-0.190881	-1.2764
97255705	chr5:97255705:G:A	2.71415e-07	-1.33642	-1.10872
97255710	chr5:97255710:C:T	2.08085e-06	-1.03928e-10	-0.408257
97255784	chr5:97255784:G:A	7.28625e-07	-0.277159	-1.18047
97255859	chr5:97255859:C:T	2.13017e-06	-1.03928e-10	-0.384831
97256107	chr5:97256107:A:G	1.43456e-06	0.131383	-0.911556
97256355	chr5:97256355:AC:A	4.2035e-07	-1.29054	-0.717165
97256518	chr5:97256518:T:A	2.10277e-06	-1.03928e-10	-0.397778
97256698	chr5:97256698:G:A	6.6562e-07	-0.275636	-1.27243
97257257	chr5:97257257:G:A	3.70896e-07	-1.25679	-0.876071
97257593	chr5:97257593:A:T	2.37622e-07	-1.52485	-1.05326
97258374	chr5:97258374:C:T	3.93398e-07	-1.31438	-0.759589
97258396	chr5:97258396:A:G	3.95128e-07	-1.28768	-0.7819
97258513	chr5:97258513:T:C	1.33157e-06	-1.03928e-10	-0.854676
97258573	chr5:97258573:G:A	1.10623e-06	-0.696936	-0.343138
97259357	chr5:97259357:T:C	6.8284e-07	-1.52253	-2.99234e-10
97259375	chr5:97259375:T:C	1.31689e-06	-1.03928e-10	-0.865761
97259603	chr5:97259603:C:T	4.08871e-07	-1.30503	-0.730359
97259956	chr5:97259956:A:G	3.51433e-07	-1.24567	-0.941101
97260241	chr5:97260241:G:A	3.51342e-06	-1.52706	1.64262
97260441	chr5:97260441:T:C	1.14019e-06	-1.03928e-10	-1.00984
97261114	chr5:97261114:G:GA	1.88273e-07	-1.53345	-1.27745
97261808	chr5:97261808:T:TG	2.93228e-07	-1.21123	-1.15661
97262086	chr5:97262086:A:C	2.1162e-06	-1.03928e-10	-0.391412
97262435	chr5:97262435:G:A	1.35864e-05	-1.52099	2.98903
97262634	chr5:97262634:T:C	3.57496e-06	-1.53166	1.66458
97262706	chr5:97262706:G:C	1.11803e-06	-1.03928e-10	-1.02947
97262814	chr5:97262814:T:C	9.98332e-07	-1.03928e-10	-1.1427
97263014	chr5:97263014:T:TA	1.21039e-06	-1.03928e-10	-0.950086
97263136	chr5:97263136:T:G	3.90258e-07	-1.53427	-0.547704
97263298	chr5:97263298:C:T	2.41423e-07	-1.5314	-1.03083
97263312	chr5:97263312:C:A	1.6516e-06	-0.63929	-2.99234e-10
97263817	chr5:97263817:G:A	2.41358e-07	-1.52222	-1.04028
97263819	chr5:97263819:G:A	1.31825e-06	-1.03928e-10	-0.864725
97264303	chr5:97264303:C:T	8.74095e-07	-1.03928e-10	-1.2756
97264435	chr5:97264435:T:G	1.01364e-06	-1.03928e-10	-1.12748
97264592	chr5:97264592:T:C	2.18425e-06	-1.03928e-10	-0.35976
97264676	chr5:97264676:TTAGA:T	1.94921e-07	-1.49905	-1.27714
97264684	chr5:97264684:A:T	1.72827e-06	0.35252	-0.946431
97264746	chr5:97264746:GA:G	4.16944e-07	-1.53145	-0.484382
97265239	chr5:97265239:C:T	0.000125691	3.6928	-2.99234e-10
97265580	chr5:97265580:G:A	1.74268e-06	0.225806	-0.811416
97266181	chr5:97266181:G:A	1.09958e-06	-1.03928e-10	-1.0461
97266220	chr5:97266220:T:C	2.43796e-07	-1.53353	-1.01893
97266263	chr5:97266263:A:T	1.36931e-06	-1.03928e-10	-0.826724
97266343	chr5:97266343:C:T	2.3936e-07	-1.53309	-1.03773
97266912	chr5:97266912:G:C	2.18789e-06	-1.03928e-10	-0.358096
97266914	chr5:97266914:G:T	2.80397e-07	-1.29908	-1.1135
97267113	chr5:97267113:G:A	6.86874e-07	-1.51664	-2.99234e-10
97267539	chr5:97267539:T:C	3.89455e-07	-1.28114	-0.802895
97267587	chr5:97267587:T:C	2.42008e-07	-1.53425	-1.02557
97267633	chr5:97267633:C:T	2.44108e-07	-1.53359	-1.01758
97267827	chr5:97267827:A:G	2.4313e-07	-1.53231	-1.02289
97267906	chr5:97267906:G:A	1.22826e-06	-1.03928e-10	-0.935434
97267982	chr5:97267982:G:C	1.43863e-06	-1.03928e-10	-0.777341
97268317	chr5:97268317:T:C	2.12868e-07	-1.52198	-1.16613
97268601	chr5:97268601:A:G	2.44248e-07	-1.53308	-1.01752
97268796	chr5:97268796:C:A	2.36643e-06	-1.03928e-10	-0.279648
97268810	chr5:97268810:C:T	2.76951e-06	-1.52468	1.40232
97268893	chr5:97268893:G:T	1.26414e-06	-1.03928e-10	-0.906641
97268977	chr5:97268977:C:A	3.67505e-07	-1.22527	-0.916783
97269115	chr5:97269115:T:C	2.38895e-07	-1.53368	-1.03908
97269221	chr5:97269221:A:G	3.59331e-07	-1.23895	-0.925593
97269618	chr5:97269618:T:A	1.29039e-06	-1.03928e-10	-0.886086
97269741	chr5:97269741:G:A	5.37284e-07	-1.26385	-0.498409
97270083	chr5:97270083:T:A	3.46504e-07	-1.23852	-0.962375
97270612	chr5:97270612:G:A	2.42852e-07	-1.53225	-1.02409
97270706	chr5:97270706:C:T	2.42237e-07	-1.53421	-1.02466
97270862	chr5:97270862:G:A	7.82386e-07	-0.120147	-1.26629
97270990	chr5:97270990:C:A	1.31501e-06	-1.03928e-10	-0.867191
97271029	chr5:97271029:A:G	3.00596e-07	-1.1769	-1.16612
97271107	chr5:97271107:G:A	1.55536e-06	-1.03928e-10	-0.699328
97271820	chr5:97271820:T:C	3.4929e-07	-1.22291	-0.969976
97272083	chr5:97272083:A:G	2.40759e-07	-1.53423	-1.03076
97272285	chr5:97272285:A:G	9.69491e-07	-1.03928e-10	-1.17202
97272519	chr5:97272519:A:G	2.36799e-06	-1.03928e-10	-0.278989
97273315	chr5:97273315:T:A	4.17396e-07	-1.53084	-0.48391
97273321	chr5:97273321:G:A	9.68706e-07	-1.03928e-10	-1.17283
97273502	chr5:97273502:A:G	2.14595e-07	-1.52536	-1.15468
97273530	chr5:97273530:C:T	7.22063e-07	-0.19382	-1.27286
97273676	chr5:97273676:C:G	1.3855e-05	-1.52373	3.01134
97273695	chr5:97273695:G:A	9.70208e-07	-1.03928e-10	-1.17128
97274075	chr5:97274075:A:G	8.90867e-07	-1.03928e-10	-1.25659
97274359	chr5:97274359:G:A	2.20526e-06	-1.03928e-10	-0.350188
97274607	chr5:97274607:G:A	1.31276e-06	-1.03928e-10	-0.868899
97274703	chr5:97274703:G:A	2.47235e-07	-1.53411	-1.00434
97274728	chr5:97274728:G:A	3.76166e-07	-1.27284	-0.845913
97274851	chr5:97274851:C:T	1.8786e-07	-1.53332	-1.27977
97275036	chr5:97275036:A:G	2.44775e-07	-1.53308	-1.01537
97275061	chr5:97275061:T:C	6.77398e-07	-0.260423	-1.27011
97275078	chr5:97275078:T:C	2.42365e-07	-1.53404	-1.0243
97275212	chr5:97275212:T:C	3.58314e-07	-1.23539	-0.931985
97275358	chr5:97275358:G:C	2.62413e-06	-1.03928e-10	-0.176283
97275380	chr5:97275380:C:T	9.65698e-07	-1.03928e-10	-1.17594
97275431	chr5:97275431:A:G	2.41438e-07	-1.52927	-1.03291
97275515	chr5:97275515:C:T	2.52467e-07	-1.53364	-0.983871
97275549	chr5:97275549:T:C	1.53035e-05	-1.5239	3.11095
97275615	chr5:97275615:T:C	1.41806e-06	0.156339	-0.948083
97275651	chr5:97275651:T:C	2.4229e-07	-1.53272	-1.02594
97275688	chr5:97275688:C:T	4.19863e-07	-1.26804	-0.740817
97275823	chr5:97275823:T:C	3.57727e-06	-1.03928e-10	0.133568
97276308	chr5:97276308:T:C	1.27839e-05	-1.52362	2.93077
97276355	chr5:97276355:A:G	6.83995e-07	-1.52084	-2.99234e-10
97276626	chr5:97276626:TC:T	6.76348e-07	-1.53208	-2.99234e-10
97276697	chr5:97276697:G:A	2.61442e-07	-1.49062	-0.991954
97276751	chr5:97276751:G:A	2.43397e-07	-1.52609	-1.028
97277117	chr5:97277117:C:T	2.43176e-07	-1.53371	-1.02129
97277290	chr5:97277290:C:T	1.8776e-07	-1.53325	-1.28037
97277307	chr5:97277307:T:C	3.2315e-06	-1.52503	1.55694
97277325	chr5:97277325:T:C	2.46627e-07	-1.53397	-1.00694
97277331	chr5:97277331:T:C	2.46596e-07	-1.53388	-1.00716
97277351	chr5:97277351:A:C	2.4548e-07	-1.53371	-1.01186
97277381	chr5:97277381:A:G	5.46519e-07	-1.28024	-0.464978
97277603	chr5:97277603:C:T	1.19569e-06	-1.03928e-10	-0.962306
97277612	chr5:97277612:A:G	2.89715e-05	2.22528	-2.99234e-10
97277744	chr5:97277744:G:A	2.495e-07	-1.5336	-0.995727
97278289	chr5:97278289:A:T	2.28308e-06	-1.03928e-10	-0.315507
97278401	chr5:97278401:C:T	5.53006e-07	-0.660672	-1.07275
97278435	chr5:97278435:C:T	3.40625e-06	-1.52163	1.60621
97279021	chr5:97279021:C:T	2.4586e-07	-1.53379	-1.01024
97279079	chr5:97279079:T:C	5.55559e-07	-1.27851	-0.4503
97279172	chr5:97279172:G:A	1.21039e-06	-1.03928e-10	-0.950086
97279365	chr5:97279365:C:T	3.42165e-06	-1.03928e-10	0.0890914
97279715	chr5:97279715:A:G	2.52255e-07	-1.53171	-0.98664
97279736	chr5:97279736:T:A	2.498e-07	-1.53273	-0.995395
97279804	chr5:97279804:A:G	1.05791e-06	-1.03928e-10	-1.08474
97280205	chr5:97280205:T:A	9.7986e-07	-1.16138	-2.99234e-10
97280273	chr5:97280273:A:G	2.59098e-07	-1.53351	-0.958073
97280621	chr5:97280621:G:T	8.73196e-07	-1.03928e-10	-1.27663
97280937	chr5:97280937:G:A	2.12587e-06	-1.03928e-10	-0.38685
97281313	chr5:97281313:T:C	2.66407e-06	-1.03928e-10	-0.161178
97281529	chr5:97281529:C:T	1.63303e-06	-1.03928e-10	-0.650598
97281573	chr5:97281573:G:T	2.91936e-07	-1.52289	-0.84936
97281759	chr5:97281759:A:T	3.44025e-07	-0.962887	-1.24518
97281946	chr5:97281946:C:T	3.03167e-07	-1.51702	-0.817485
97281995	chr5:97281995:T:C	1.78282e-06	-1.03928e-10	-0.562839
97282045	chr5:97282045:G:A	3.58159e-07	-1.10014	-1.06767
97282187	chr5:97282187:A:G	2.87517e-07	-1.52742	-0.860083
97282220	chr5:97282220:A:G	1.63938e-06	-0.646713	-2.99234e-10
97282416	chr5:97282416:C:T	2.887e-07	-1.53108	-0.852324
97282620	chr5:97282620:T:C	6.93339e-07	-1.50727	-2.99234e-10
97282937	chr5:97282937:C:T	1.64416e-06	-1.03928e-10	-0.643805
97283100	chr5:97283100:T:C	3.08817e-07	-1.51092	-0.805121
97283339	chr5:97283339:G:A	3.04587e-07	-1.51648	-0.813351
97283910	chr5:97283910:C:T	4.56913e-07	-1.04913	-0.875162
97283925	chr5:97283925:T:C	3.02791e-07	-1.51775	-0.817995
97283995	chr5:97283995:G:C	4.4841e-07	-1.05528	-0.887795
97284333	chr5:97284333:A:G	1.61538e-06	-0.292738	-0.368723
97284365	chr5:97284365:T:G	9.84061e-07	-1.03928e-10	-1.1571
97284747	chr5:97284747:G:C	1.73799e-06	-1.03928e-10	-0.588304
97285225	chr5:97285225:A:G	1.3917e-06	-1.03928e-10	-0.810503
97285249	chr5:97285249:T:G	8.56459e-07	-0.0350365	-1.26094
97285254	chr5:97285254:G:T	4.79945e-07	-0.988487	-0.88663
97285294	chr5:97285294:G:A	3.05126e-07	-1.52031	-0.807752
97285440	chr5:97285440:A:T	2.92623e-07	-1.52044	-0.849464
97285453	chr5:97285453:G:A	3.02229e-07	-1.35969	-0.977914
97285517	chr5:97285517:A:G	1.4924e-06	-0.36279	-0.377858
97285640	chr5:97285640:C:T	1.9137e-07	-1.52131	-1.27327
97285712	chr5:97285712:T:C	3.03366e-07	-1.5156	-0.818251
97285775	chr5:97285775:T:A	3.10561e-07	-1.51892	-0.791493
97286640	chr5:97286640:C:T	2.95131e-07	-1.52795	-0.833417
97286701	chr5:97286701:G:A	2.9996e-07	-1.51932	-0.825818
97286947	chr5:97286947:G:A	2.95111e-07	-1.51624	-0.8452
97287154	chr5:97287154:A:C	6.76553e-07	-1.53178	-2.99234e-10
97287485	chr5:97287485:T:G	3.07268e-07	-1.51716	-0.803904
97287757	chr5:97287757:C:T	6.76084e-07	-1.53247	-2.99234e-10
97288294	chr5:97288294:A:T	4.21478e-07	-1.03136	-0.973657
97288392	chr5:97288392:T:A	1.70152e-06	-0.237365	-0.372147
97288604	chr5:97288604:A:G	4.05023e-07	-1.5337	-0.511145
97288668	chr5:97288668:C:T	6.74937e-07	-1.53417	-2.99234e-10
97288776	chr5:97288776:T:C	4.77374e-07	-1.53421	-0.346279
97288784	chr5:97288784:A:G	2.91116e-07	-1.5233	-0.851764
97288972	chr5:97288972:G:A	1.46083e-06	-0.360643	-0.401388
97289178	chr5:97289178:G:C	1.68739e-06	-1.03928e-10	-0.617848
97289179	chr5:97289179:T:C	3.05585e-07	-1.52177	-0.80479
97289414	chr5:97289414:A:G	3.46908e-07	-1.5204	-0.679331
97289453	chr5:97289453:A:C	1.43121e-06	-0.37487	-0.407644
97289554	chr5:97289554:G:A	1.30628e-06	-1.03928e-10	-0.873851
97289668	chr5:97289668:A:G	3.4124e-07	-1.52	-0.696202
97289914	chr5:97289914:T:C	1.48606e-06	-1.03928e-10	-0.744904
97290022	chr5:97290022:T:C	3.45076e-07	-1.50456	-0.700461
97290165	chr5:97290165:A:G	3.39956e-07	-1.52202	-0.697952
97290224	chr5:97290224:C:A	1.04663e-06	-1.03928e-10	-1.09546
97290257	chr5:97290257:A:G	7.29704e-07	-0.387769	-1.06838
97290574	chr5:97290574:A:T	3.44331e-07	-1.51773	-0.689453
97290641	chr5:97290641:CCT:C	8.55194e-07	-1.29746	-2.99234e-10
97290850	chr5:97290850:A:G	3.51427e-07	-1.52073	-0.666056
97291340	chr5:97291340:T:C	3.3537e-07	-1.52067	-0.712886
97291424	chr5:97291424:T:C	1.54297e-06	-1.03928e-10	-0.707321
97291543	chr5:97291543:G:A	1.19977e-06	-1.03928e-10	-0.958901
97291924	chr5:97291924:G:A	3.43992e-07	-1.51644	-0.691731
97292245	chr5:97292245:A:G	1.51011e-06	-1.03928e-10	-0.728849
97292277	chr5:97292277:T:C	3.43236e-07	-1.52469	-0.685681
97292766	chr5:97292766:T:C	3.905e-07	-0.986181	-1.09518
97292854	chr5:97292854:A:G	2.85248e-06	-1.03928e-10	-0.0928424
97292965	chr5:97292965:T:C	0.000165056	3.96525	-2.99234e-10
97293299	chr5:97293299:C:A	3.15478e-07	-1.52456	-0.770143
97293918	chr5:97293918:T:C	4.11455e-07	-0.94532	-1.08377
97294049	chr5:97294049:T:C	1.88677e-07	-1.53047	-1.27828
97295562	chr5:97295562:G:A	1.19715e-06	-1.03928e-10	-0.961092
97295586	chr5:97295586:G:A	2.46734e-07	-1.44729	-1.09318
97295657	chr5:97295657:G:A	1.28129e-05	-1.51949	2.92891
97295745	chr5:97295745:T:C	3.98709e-07	-0.96642	-1.09414
97295746	chr5:97295746:G:A	3.11974e-07	-1.33263	-0.973238
97296138	chr5:97296138:C:T	9.57876e-07	-1.03928e-10	-1.18407
97296262	chr5:97296262:A:G	7.3574e-07	-1.52474	0.0768285
97296372	chr5:97296372:G:T	1.13755e-06	-1.05985	0.0476925
97296415	chr5:97296415:T:G	1.83208e-06	-1.03928e-10	-0.535581
97297126	chr5:97297126:G:C	3.37546e-07	-1.52025	-0.706841
97297187	chr5:97297187:C:G	2.52756e-06	-1.53414	1.32037
97297405	chr5:97297405:G:A	8.04167e-07	-0.296119	-1.06286
97297685	chr5:97297685:T:G	3.28326e-07	-1.52363	-0.73115
97297852	chr5:97297852:G:A	3.61558e-06	1.32539	-1.18117
97297907	chr5:97297907:T:G	1.11303e-05	-1.5291	2.79773
97297966	chr5:97297966:C:T	1.01854e-06	-1.03928e-10	-1.12266
97298161	chr5:97298161:G:A	2.94069e-06	-1.03928e-10	-0.0623871
97298224	chr5:97298224:C:T	8.07015e-07	-0.297372	-1.05807
97298356	chr5:97298356:G:A	2.00461e-06	0.545559	-0.991143
97298378	chr5:97298378:A:G	3.39433e-07	-1.52288	-0.698629
97298418	chr5:97298418:G:A	1.5499e-06	-1.03928e-10	-0.702842
97298865	chr5:97298865:A:T	1.49123e-06	-0.337389	-0.404045
97298870	chr5:97298870:C:T	7.2238e-07	-1.46624	-2.99234e-10
97298908	chr5:97298908:G:A	6.86749e-05	3.08835	-2.99234e-10
97299130	chr5:97299130:C:T	3.3363e-07	-1.52253	-0.716229
97299134	chr5:97299134:G:A	2.7666e-07	-1.14666	-1.27934
97299330	chr5:97299330:T:C	3.44435e-07	-1.5185	-0.688382
97299398	chr5:97299398:CCTGATTTTACAGG:C	3.39398e-07	-1.52122	-0.700397
97299749	chr5:97299749:G:A	3.51395e-07	-1.52259	-0.66429
97299771	chr5:97299771:C:T	6.84731e-07	-1.51976	-2.99234e-10
97300258	chr5:97300258:G:A	1.24407e-06	-1.03928e-10	-0.922643
97300318	chr5:97300318:G:T	1.2628e-06	-0.907698	-2.99234e-10
97300353	chr5:97300353:T:C	1.32568e-06	-1.03928e-10	-0.859104
97300400	chr5:97300400:C:T	3.45492e-07	-1.52267	-0.681151
97300531	chr5:97300531:T:A	3.46843e-07	-1.51693	-0.682987
97300540	chr5:97300540:G:T	1.53528e-06	-1.03928e-10	-0.712318
97300675	chr5:97300675:T:C	3.41023e-07	-1.52247	-0.694371
97300693	chr5:97300693:C:G	7.70313e-07	-1.51718	0.115192
97300827	chr5:97300827:A:G	1.96422e-07	-1.53418	-1.23434
97300837	chr5:97300837:G:A	1.34645e-06	-1.03928e-10	-0.843562
97301009	chr5:97301009:G:A	1.44048e-06	-1.03928e-10	-0.776059
97301043	chr5:97301043:TG:T	3.39931e-07	-1.52289	-0.697155
97301113	chr5:97301113:G:A	2.00779e-07	-1.53422	-1.21236
97301157	chr5:97301157:G:A	6.89179e-07	-1.51329	-2.99234e-10
97301182	chr5:97301182:G:A	1.99897e-07	-1.5342	-1.21679
97301299	chr5:97301299:G:A	1.91401e-06	-1.03928e-10	-0.491831
97301457	chr5:97301457:C:T	9.51405e-07	-0.195753	-0.995095
97301482	chr5:97301482:C:T	3.42474e-07	-1.52296	-0.689627
97301492	chr5:97301492:C:T	4.05624e-07	-0.97705	-1.06631
97301494	chr5:97301494:G:A	3.85486e-07	-1.00785	-1.08644
97301577	chr5:97301577:A:G	3.41e-07	-1.519	-0.697908
97301609	chr5:97301609:T:C	2.46506e-06	-1.53426	1.29544
97301642	chr5:97301642:T:C	2.02014e-07	-1.53411	-1.20634
97301674	chr5:97301674:C:T	1.16561e-06	-1.03928e-10	-0.98779
97301717	chr5:97301717:G:A	3.62051e-06	-1.03928e-10	0.145584
97301746	chr5:97301746:A:G	6.96245e-07	-1.50309	-2.99234e-10
97301862	chr5:97301862:C:G	3.29957e-07	-1.52216	-0.727662
97301946	chr5:97301946:T:G	1.35049e-06	-1.03928e-10	-0.840563
97301958	chr5:97301958:A:T	3.40516e-07	-1.51601	-0.702314
97302576	chr5:97302576:C:T	3.36795e-07	-1.52212	-0.707188
97302584	chr5:97302584:TATTG:T	3.39932e-07	-1.521	-0.69904
97302610	chr5:97302610:A:G	1.79863e-06	-0.554007	-2.99234e-10
97302676	chr5:97302676:A:T	1.35105e-06	-1.03928e-10	-0.840148
97302941	chr5:97302941:T:G	3.58772e-06	-1.03928e-10	0.136484
97303183	chr5:97303183:C:G	3.45412e-07	-1.52084	-0.68321
97303185	chr5:97303185:C:A	2.52602e-06	-1.53419	1.3198
97303304	chr5:97303304:C:A	3.36531e-07	-1.52369	-0.706404
97303404	chr5:97303404:G:A	3.96346e-07	-0.966298	-1.1002
97303759	chr5:97303759:C:T	8.0801e-07	-0.0823803	-1.27183
97303912	chr5:97303912:T:C	1.9127e-06	-1.03928e-10	-0.492515
97304138	chr5:97304138:T:C	1.3108e-06	-1.03928e-10	-0.870394
97304220	chr5:97304220:A:G	1.21738e-06	-1.03928e-10	-0.944328
97304393	chr5:97304393:C:A	3.91702e-07	-0.96204	-1.11625
97304700	chr5:97304700:G:C	8.85955e-07	-1.03928e-10	-1.26212
97304997	chr5:97304997:A:G	6.86606e-07	-1.51703	-2.99234e-10
97305023	chr5:97305023:C:G	1.22006e-06	-1.03928e-10	-0.942135
97305413	chr5:97305413:C:T	2.00362e-07	-1.5342	-1.21446
97305496	chr5:97305496:C:T	1.02871e-06	-1.03928e-10	-1.11272
97305589	chr5:97305589:C:T	1.89036e-07	-1.53167	-1.27518
97305791	chr5:97305791:A:G	6.92127e-07	-1.50902	-2.99234e-10
97305868	chr5:97305868:A:G	1.33358e-06	-0.424203	-0.428965
97306006	chr5:97306006:C:T	1.19489e-06	-1.03928e-10	-0.96298
97306273	chr5:97306273:A:G	6.91405e-07	-1.51006	-2.99234e-10
97306310	chr5:97306310:G:C	1.0328e-06	-1.03928e-10	-1.10875
97306313	chr5:97306313:T:C	3.34975e-07	-1.52146	-0.713272
97306447	chr5:97306447:T:C	3.32651e-07	-1.52233	-0.719366
97306748	chr5:97306748:G:T	8.16982e-07	-0.0667989	-1.27637
97306763	chr5:97306763:T:C	1.18172e-06	-1.52788	0.55382
97306824	chr5:97306824:G:A	3.38589e-07	-1.52083	-0.703168
97306862	chr5:97306862:G:C	3.42787e-07	-1.51837	-0.693309
97306938	chr5:97306938:G:A	8.3552e-07	-0.0465939	-1.27414
97307749	chr5:97307749:G:A	1.03416e-06	-1.03928e-10	-1.10744
97307871	chr5:97307871:C:T	6.85881e-07	-1.51808	-2.99234e-10
97307905	chr5:97307905:T:A	1.31745e-06	-1.03928e-10	-0.865332
97308261	chr5:97308261:A:T	1.04108e-05	-1.52502	2.72683
97308270	chr5:97308270:G:A	3.84789e-07	-0.986681	-1.10941
97308346	chr5:97308346:TA:T	1.15034e-06	-1.03882	0.0378481
97309012	chr5:97309012:T:C	1.1782e-06	-1.52572	0.548673
97309103	chr5:97309103:G:A	4.18785e-07	-1.4993	-0.512129
97309326	chr5:97309326:G:A	3.04345e-06	-1.03928e-10	-0.0280405
97309355	chr5:97309355:G:A	3.46594e-07	-1.48021	-0.720425
97309692	chr5:97309692:A:C	3.4386e-07	-1.52223	-0.686319
97309822	chr5:97309822:G:A	5.67479e-07	-1.52405	-0.183534
97309928	chr5:97309928:C:T	8.32728e-07	-1.32408	-2.99234e-10
97309973	chr5:97309973:G:A	1.21849e-06	-1.52351	0.580086
97310291	chr5:97310291:C:T	2.0414e-07	-1.53153	-1.19846
97310305	chr5:97310305:A:G	3.79858e-06	-1.03928e-10	0.193594
97310322	chr5:97310322:A:G	7.69103e-07	-0.349751	-1.05381
97310448	chr5:97310448:C:T	1.22318e-06	-1.03435	0.0947725
97310454	chr5:97310454:G:A	1.98726e-07	-1.53416	-1.2227
97311014	chr5:97311014:G:A	2.92748e-07	-1.37601	-0.993471
97311063	chr5:97311063:C:T	7.1571e-07	-0.423092	-1.05242
97311253	chr5:97311253:G:T	3.79066e-07	-1.01518	-1.0959
97311437	chr5:97311437:A:G	1.11252e-05	-1.52955	2.79773
97311458	chr5:97311458:A:G	6.76856e-07	-1.53133	-2.99234e-10
97311506	chr5:97311506:G:T	1.34768e-06	-1.03928e-10	-0.842645
97311735	chr5:97311735:A:G	3.35772e-07	-1.52342	-0.708939
97311753	chr5:97311753:A:T	4.02061e-07	-0.942076	-1.11011
97311995	chr5:97311995:G:A	1.34768e-06	-1.03928e-10	-0.842645
97312242	chr5:97312242:A:G	8.0315e-07	-0.0821965	-1.27805
97312539	chr5:97312539:C:T	1.12614e-06	-1.52409	0.501853
97312691	chr5:97312691:C:A	3.42168e-07	-1.52097	-0.692516
97312708	chr5:97312708:G:A	1.88279e-07	-1.53049	-1.28037
97312820	chr5:97312820:C:A	1.33787e-06	-1.03928e-10	-0.849953
97312883	chr5:97312883:A:G	3.46643e-07	-1.52043	-0.680062
97313026	chr5:97313026:C:T	1.54438e-06	-1.03928e-10	-0.706413
97313129	chr5:97313129:T:C	1.37452e-06	-0.369322	-0.453608
97313162	chr5:97313162:T:C	3.34794e-07	-1.52202	-0.713254
97313174	chr5:97313174:A:G	2.59332e-06	-1.52425	1.33615
97313177	chr5:97313177:G:C	1.12485e-06	-1.52523	0.501853
97313219	chr5:97313219:A:G	1.89674e-07	-1.53055	-1.27293
97313347	chr5:97313347:C:A	3.88531e-07	-0.990615	-1.0958
97313536	chr5:97313536:A:G	1.54675e-06	-1.03928e-10	-0.704875
97313581	chr5:97313581:A:G	3.39504e-07	-1.51881	-0.702492
97313657	chr5:97313657:G:T	1.07783e-06	-1.52445	0.458369
97313947	chr5:97313947:T:A	2.85155e-06	-1.03928e-10	-0.0931701
97314001	chr5:97314001:C:T	3.75351e-07	-1.00945	-1.11147
97314031	chr5:97314031:T:A	7.61722e-07	-0.336725	-1.07648
97314264	chr5:97314264:G:A	6.9613e-07	-1.50325	-2.99234e-10
97314305	chr5:97314305:T:G	2.00091e-07	-1.53419	-1.21582
97314477	chr5:97314477:G:A	3.39977e-07	-1.52063	-0.699281
97314754	chr5:97314754:G:A	3.39339e-07	-1.5183	-0.703492
97314764	chr5:97314764:A:G	1.5715e-06	-0.31976	-0.369243
97314859	chr5:97314859:G:A	3.41472e-07	-1.51801	-0.697507
97314946	chr5:97314946:G:A	1.5449e-06	-1.03928e-10	-0.706073
97314955	chr5:97314955:A:G	1.30395e-06	-0.458099	-0.417539
97314963	chr5:97314963:AAG:A	1.34768e-06	-1.03928e-10	-0.842645
97314964	chr5:97314964:A:G	3.08577e-07	-1.53026	-0.786555
97315006	chr5:97315006:G:A	8.21589e-07	-0.0820179	-1.25553
97315060	chr5:97315060:G:A	3.28077e-06	0.0470475	-2.99234e-10
97315235	chr5:97315235:A:G	1.36784e-06	-1.03928e-10	-0.8278
97315547	chr5:97315547:C:T	8.29565e-07	-0.0487631	-1.27912
97315572	chr5:97315572:A:G	3.80051e-07	-1.01336	-1.09512
97315662	chr5:97315662:C:A	8.63017e-07	-0.0142306	-1.27412
97315703	chr5:97315703:A:G	1.55563e-06	-1.03928e-10	-0.69915
97315880	chr5:97315880:C:G	1.31544e-06	-1.03928e-10	-0.866862
97316171	chr5:97316171:G:A	1.14735e-06	-1.04295	0.0393754
97316389	chr5:97316389:C:T	2.46505e-06	-1.53426	1.29544
97316507	chr5:97316507:C:T	3.40785e-07	-1.52189	-0.695643
97316578	chr5:97316578:G:A	1.22136e-06	-1.03928e-10	-0.94107
97316595	chr5:97316595:T:C	3.38504e-07	-1.5231	-0.701154
97316682	chr5:97316682:C:T	7.78359e-07	-1.3916	-2.99234e-10
97316703	chr5:97316703:C:T	7.47045e-07	-0.154856	-1.27781
97316788	chr5:97316788:C:T	1.13259e-06	-1.05102	0.0344944
97316867	chr5:97316867:C:T	3.28894e-07	-1.51873	-0.734323
97316949	chr5:97316949:C:T	3.45696e-07	-1.52051	-0.682718
97316964	chr5:97316964:T:G	3.47272e-07	-1.52201	-0.676665
97317215	chr5:97317215:A:G	4.99257e-06	-1.03928e-10	0.466918
97317231	chr5:97317231:G:A	6.88643e-07	-1.51406	-2.99234e-10
97317285	chr5:97317285:A:C	3.93674e-07	-0.971726	-1.10154
97317451	chr5:97317451:C:T	1.0112e-06	-1.03928e-10	-1.1299
97317481	chr5:97317481:G:A	2.59093e-07	-1.53428	-0.957317
97317580	chr5:97317580:C:G	6.88514e-07	-1.51425	-2.99234e-10
97317583	chr5:97317583:T:C	3.4084e-07	-1.52023	-0.697142
97317720	chr5:97317720:T:A	1.19441e-06	-1.01428	0.0508941
97317921	chr5:97317921:GT:G	2.00963e-07	-1.53261	-1.21306
97317924	chr5:97317924:A:C	1.98553e-07	-1.53407	-1.22366
97318034	chr5:97318034:G:A	1.29626e-06	-1.03928e-10	-0.881552
```
