## Supplementary material for "Characterization of shared and ancestry-specific signals driving complex traits using multi-ancestry fine-mapping": susiex_nc2.cs80.summary

```
# chr5:96318086-97318086
CS_ID	CS_LENGTH	CS_PURITY	MAX_PIP_SNP	BP	REF_ALLELE	ALT_ALLELE	REF_FRQ	BETA	SE	-LOG10P	MAX_PIP	POST-HOC_PROB_POP1	POST-HOC_PROB_POP2
1	72	0.571656	chr5:96885307:C:T	96885307	T,T	C,C	1,1	inf,inf	inf,inf	5.07674,1.50242	0.0464638	0.987475	0.483325
```
