## Supplementary material for "Characterization of shared and ancestry-specific signals driving complex traits using multi-ancestry fine-mapping": susiex_nc3.cs80.cs

```
CS_ID	SNP	BP	REF_ALLELE	ALT_ALLELE	REF_FRQ	BETA	SE	-LOG10P	CS_PIP	OVRL_PIP
1	chr5:96885307:C:T	96885307	T,T	C,C	1,1	inf,inf	inf,inf	5.07674,1.50242	0.0458691	0.0458691
1	chr5:96888472:A:G	96888472	G,G	A,A	1,1	inf,inf	inf,inf	5.00721,1.48793	0.0383831	0.0383831
1	chr5:96993304:ATAT:A	96993304	A,A	ATAT,ATAT	1,1	inf,inf	inf,inf	4.92045,1.37924	0.0273827	0.0273827
1	chr5:96983787:T:C	96983787	C,C	T,T	1,1	-inf,-inf	inf,inf	4.79695,1.42159	0.0226662	0.0226662
1	chr5:96971454:T:A	96971454	A,A	T,T	1,1	-inf,-inf	inf,inf	4.76687,1.4529	0.0224897	0.0224897
1	chr5:96891026:A:G	96891026	G,G	A,A	1,1	inf,inf	inf,inf	5.21345,0.873751	0.0213154	0.0213154
1	chr5:96886185:A:G	96886185	G,G	A,A	1,1	inf,inf	inf,inf	5.17122,0.879877	0.0196243	0.0196243
1	chr5:96889548:G:A	96889548	A,A	G,G	1,1	inf,inf	inf,inf	5.18407,0.862476	0.019622	0.019622
1	chr5:96971932:A:G	96971932	G,G	A,A	1,1	-inf,-inf	inf,inf	4.75813,1.38614	0.019568	0.019568
1	chr5:96987576:C:T	96987576	T,T	C,C	1,1	-inf,-inf	inf,inf	4.75671,1.37791	0.0193055	0.0193055
1	chr5:96892724:G:A	96892724	A,A	G,G	1,1	inf,inf	inf,inf	5.1695,0.865185	0.0190949	0.0190949
1	chr5:96887776:A:G	96887776	G,G	A,A	1,1	inf,inf	inf,inf	5.16358,0.864971	0.0188446	0.0188446
1	chr5:96886479:A:G	96886479	G,G	A,A	1,1	inf,inf	inf,inf	5.12739,0.875038	0.0177051	0.0177051
1	chr5:96885637:C:A	96885637	A,A	C,C	1,1	inf,inf	inf,inf	5.12586,0.872123	0.0175649	0.0175649
1	chr5:96891882:A:G	96891882	G,G	A,A	1,1	inf,inf	inf,inf	5.12348,0.873538	0.0175165	0.0175165
1	chr5:96887396:A:G	96887396	G,G	A,A	1,1	inf,inf	inf,inf	5.118,0.879863	0.0174859	0.0174859
1	chr5:96893078:A:T	96893078	T,T	A,A	1,1	inf,inf	inf,inf	5.12523,0.862018	0.0172519	0.0172519
1	chr5:96885861:C:G	96885861	G,G	C,C	1,1	inf,inf	inf,inf	5.09846,0.878729	0.0167306	0.0167306
1	chr5:96887598:C:T	96887598	T,T	C,C	1,1	inf,inf	inf,inf	5.11352,0.851155	0.016515	0.016515
1	chr5:96886923:G:A	96886923	A,A	G,G	1,1	inf,inf	inf,inf	5.08461,0.88854	0.0164953	0.0164953
1	chr5:96888056:C:T	96888056	T,T	C,C	1,1	inf,inf	inf,inf	5.10121,0.839736	0.0157723	0.0157723
1	chr5:96898602:T:C	96898602	C,C	T,T	1,1	inf,inf	inf,inf	4.82438,1.15412	0.015062	0.015062
1	chr5:96889818:A:T	96889818	T,T	A,A	1,1	inf,inf	inf,inf	4.97744,0.920246	0.0138387	0.0138387
1	chr5:96988495:C:T	96988495	T,T	C,C	1,1	inf,inf	inf,inf	4.86523,0.905703	0.0110395	0.0110395
1	chr5:97025922:C:T	97025922	T,T	C,C	1,1	inf,inf	inf,inf	4.50847,1.32644	0.0104651	0.0104651
1	chr5:96978798:T:G	96978798	G,G	T,T	1,1	-inf,-inf	inf,inf	4.84446,0.872164	0.00992459	0.00992459
1	chr5:96987799:A:G	96987799	G,G	A,A	1,1	-inf,-inf	inf,inf	4.84275,0.868618	0.00987237	0.00987237
1	chr5:96984226:A:C	96984226	C,C	A,A	1,1	-inf,-inf	inf,inf	4.82281,0.887814	0.00971384	0.00971384
1	chr5:97027347:C:T	97027347	T,T	C,C	1,1	inf,inf	inf,inf	4.44459,1.32966	0.00916264	0.00916264
1	chr5:97025629:T:C	97025629	C,C	T,T	1,1	inf,inf	inf,inf	4.48126,1.28203	0.00911134	0.00911134
1	chr5:96999646:C:T	96999646	T,T	C,C	1,1	inf,inf	inf,inf	4.77288,0.885624	0.00872299	0.00872299
1	chr5:96997630:G:A	96997630	A,A	G,G	1,1	inf,inf	inf,inf	4.77082,0.885646	0.00868214	0.00868214
1	chr5:96992035:AT:A	96992035	A,A	AT,AT	1,1	inf,inf	inf,inf	4.7699,0.860555	0.0083238	0.0083238
1	chr5:97017980:C:T	97017980	T,T	C,C	1,1	inf,inf	inf,inf	4.37378,1.37037	0.00830011	0.00830011
1	chr5:97036461:G:A	97036461	A,A	G,G	1,1	inf,inf	inf,inf	4.35799,1.34565	0.00777076	0.00777076
1	chr5:97020960:G:A	97020960	A,A	G,G	1,1	inf,inf	inf,inf	4.4036,1.2769	0.00754758	0.00754758
1	chr5:97024208:A:G	97024208	G,G	A,A	1,1	inf,inf	inf,inf	4.72774,0.855876	0.00752586	0.00752586
1	chr5:96991959:A:G	96991959	G,G	A,A	1,1	inf,inf	inf,inf	4.2897,1.36473	0.00684506	0.00684506
1	chr5:97021276:A:G	97021276	G,G	A,A	1,1	inf,inf	inf,inf	4.68374,0.839906	0.00666072	0.00666072
1	chr5:96893521:G:T	96893521	T,T	G,G	1,1	inf,inf	inf,inf	4.95347,0.469263	0.006485	0.006485
1	chr5:97021556:T:G	97021556	G,G	T,T	1,1	inf,inf	inf,inf	4.37404,1.22074	0.00641056	0.00641056
1	chr5:96898648:G:A	96898648	A,A	G,G	1,1	inf,inf	inf,inf	4.6267,0.898261	0.0063337	0.0063337
1	chr5:97001945:G:C	97001945	C,C	G,G	1,1	inf,inf	inf,inf	4.25641,1.35653	0.00627591	0.00627591
1	chr5:96895800:C:T	96895800	T,T	C,C	1,1	inf,inf	inf,inf	4.57894,0.992478	0.00611618	0.00611618
1	chr5:96926013:T:C	96926013	C,C	T,T	1,1	-inf,-inf	inf,inf	4.57955,0.940958	0.00611098	0.00611098
1	chr5:96901410:C:G	96901410	G,G	C,C	1,1	inf,inf	inf,inf	4.60945,0.884565	0.00596466	0.00596466
1	chr5:96903590:A:G	96903590	G,G	A,A	1,1	inf,inf	inf,inf	4.59604,0.897326	0.00591485	0.00591485
1	chr5:96894046:G:T	96894046	T,T	G,G	1,1	inf,inf	inf,inf	4.61411,0.853849	0.00581513	0.00581513
1	chr5:96903941:G:C	96903941	C,C	G,G	1,1	inf,inf	inf,inf	4.59441,0.884675	0.00577361	0.00577361
1	chr5:96896546:G:GAAA	96896546	GAAA,GAAA	G,G	1,1	inf,inf	inf,inf	4.59462,0.877107	0.00570014	0.00570014
1	chr5:96895816:G:T	96895816	T,T	G,G	1,1	inf,inf	inf,inf	4.58536,0.885852	0.00566826	0.00566826
1	chr5:96901622:G:A	96901622	A,A	G,G	1,1	inf,inf	inf,inf	4.57211,0.901781	0.00565668	0.00565668
1	chr5:96900614:G:A	96900614	A,A	G,G	1,1	inf,inf	inf,inf	4.58887,0.879191	0.00564991	0.00564991
1	chr5:96952434:A:G	96952434	G,G	A,A	1,1	-inf,-inf	inf,inf	4.77094,0.613582	0.00563536	0.00563536
1	chr5:96897746:T:A	96897746	A,A	T,T	1,1	inf,inf	inf,inf	4.58112,0.884723	0.00560688	0.00560688
1	chr5:96897904:G:A	96897904	A,A	G,G	1,1	inf,inf	inf,inf	4.57753,0.88822	0.00559493	0.00559493
1	chr5:96901709:C:T	96901709	T,T	C,C	1,1	inf,inf	inf,inf	4.56355,0.894919	0.00548871	0.00548871
1	chr5:96899334:T:C	96899334	C,C	T,T	1,1	inf,inf	inf,inf	4.18556,1.35702	0.00534053	0.00534053
1	chr5:96896582:C:T	96896582	T,T	C,C	1,1	inf,inf	inf,inf	4.56717,0.869772	0.00530459	0.00530459
1	chr5:96896995:A:G	96896995	G,G	A,A	1,1	inf,inf	inf,inf	4.57488,0.859154	0.00529972	0.00529972
1	chr5:96896438:T:A	96896438	A,A	T,T	1,1	inf,inf	inf,inf	4.55569,0.880177	0.00526381	0.00526381
1	chr5:96899168:T:C	96899168	C,C	T,T	1,1	inf,inf	inf,inf	4.56019,0.872143	0.00524666	0.00524666
1	chr5:96902697:A:G	96902697	G,G	A,A	1,1	inf,inf	inf,inf	4.54724,0.887907	0.00523568	0.00523568
1	chr5:96900192:A:G	96900192	G,G	A,A	1,1	inf,inf	inf,inf	4.55477,0.871889	0.00518356	0.00518356
1	chr5:96881080:G:A	96881080	A,A	G,G	1,1	inf,inf	inf,inf	5.22627,0.550739	0.00517131	0.00517131
1	chr5:96971908:G:A	96971908	A,A	G,G	1,1	-inf,-inf	inf,inf	4.7201,0.619567	0.0050687	0.0050687
1	chr5:96895296:G:T	96895296	T,T	G,G	1,1	inf,inf	inf,inf	4.58222,0.821381	0.00506204	0.00506204
1	chr5:96898510:G:A	96898510	A,A	G,G	1,1	inf,inf	inf,inf	4.52289,0.895492	0.00502915	0.00502915
1	chr5:96912123:G:A	96912123	A,A	G,G	1,1	inf,inf	inf,inf	4.50252,0.906991	0.00488235	0.00488235
1	chr5:96930175:C:A	96930175	A,A	C,C	1,1	-inf,-inf	inf,inf	4.46699,0.951259	0.0048678	0.0048678
1	chr5:96891574:C:T	96891574	T,T	C,C	1,1	inf,inf	inf,inf	4.07151,1.45138	0.00484001	0.00484001
1	chr5:96904682:A:G	96904682	G,G	A,A	1,1	inf,inf	inf,inf	4.53756,0.852558	0.00483814	0.00483814
1	chr5:96907277:C:T	96907277	T,T	C,C	1,1	inf,inf	inf,inf	4.48575,0.91208	0.00475591	0.00475591
```
