## Supplementary material for "Characterization of shared and ancestry-specific signals driving complex traits using multi-ancestry fine-mapping": susiex_nc3.cs80.snp

```
BP	SNP	PIP(CS1)	LogBF(CS1,Pop1)	LogBF(CS1,Pop2)
96319084	chr5:96319084:G:T	6.1355e-06	-1.03928e-10	0.601779
96320480	chr5:96320480:C:T	3.56391e-06	-1.03928e-10	0.0585446
96320883	chr5:96320883:G:A	5.51392e-06	-1.03928e-10	0.494963
96321019	chr5:96321019:T:C	8.26469e-06	-1.03928e-10	0.89968
96321765	chr5:96321765:GT:G	3.57501e-06	-1.03928e-10	0.0616559
96321863	chr5:96321863:G:T	1.00772e-06	-1.03928e-10	-1.20462
96322451	chr5:96322451:C:T	3.94511e-06	-0.129632	0.289796
96322804	chr5:96322804:A:G	3.23276e-06	-1.03928e-10	-0.0389768
96323352	chr5:96323352:G:A	3.43023e-06	0.281479	-0.261164
96324775	chr5:96324775:G:A	2.82477e-06	-1.03928e-10	-0.173886
96324881	chr5:96324881:A:G	1.36235e-06	-1.03928e-10	-0.903099
96324952	chr5:96324952:C:T	7.87053e-06	-1.03928e-10	0.850813
96325191	chr5:96325191:G:A	9.43544e-07	-1.03928e-10	-1.27042
96325318	chr5:96325318:A:C	1.62215e-06	-0.728562	-2.99234e-10
96325628	chr5:96325628:T:C	2.33621e-07	-1.46679	-1.19957
96325782	chr5:96325782:C:T	2.76545e-07	-1.28785	-1.20984
96326033	chr5:96326033:A:C	1.96361e-06	0.485257	-1.02279
96326160	chr5:96326160:G:A	1.03018e-06	-1.03928e-10	-1.18258
96326396	chr5:96326396:T:C	2.3075e-07	-1.47143	-1.2073
96327051	chr5:96327051:G:A	2.91992e-06	-1.03928e-10	-0.140755
96327152	chr5:96327152:C:T	1.04983e-05	-1.03928e-10	1.1389
96327191	chr5:96327191:A:G	1.04083e-06	-1.03928e-10	-1.17229
96327210	chr5:96327210:G:A	1.19449e-06	-1.03928e-10	-1.03459
96327255	chr5:96327255:G:A	3.02664e-06	-1.03928e-10	-0.10486
96327534	chr5:96327534:G:A	2.24637e-07	-1.48858	-1.217
96328175	chr5:96328175:T:G	2.91745e-07	-1.52384	-0.920354
96328532	chr5:96328532:G:A	2.70009e-07	-1.4768	-1.04481
96328723	chr5:96328723:TCTAA:T	1.57687e-06	-1.03928e-10	-0.75687
96329181	chr5:96329181:C:A	1.14207e-06	-1.07947	-2.99234e-10
96330016	chr5:96330016:A:G	1.30286e-06	-0.947753	-2.99234e-10
96330176	chr5:96330176:C:A	4.89303e-06	0.239992	0.135507
96330213	chr5:96330213:A:T	1.41365e-06	-1.03928e-10	-0.866139
96330243	chr5:96330243:A:C	1.18456e-06	-1.03928e-10	-1.04294
96330793	chr5:96330793:T:C	7.74957e-06	-1.03928e-10	0.835325
96331943	chr5:96331943:T:C	2.44741e-06	-1.03928e-10	-0.317283
96331970	chr5:96331970:C:T	1.72442e-06	0.593381	-1.2608
96332350	chr5:96332350:T:C	1.2028e-06	-1.03928e-10	-1.02766
96333093	chr5:96333093:C:T	4.94077e-06	0.416146	-0.0309366
96333381	chr5:96333381:G:T	9.64143e-07	-1.03928e-10	-1.24883
96333389	chr5:96333389:C:T	1.53805e-05	-1.03928e-10	1.52078
96333746	chr5:96333746:A:G	2.13337e-06	0.425298	-0.879908
96333784	chr5:96333784:ATG:A	7.35521e-07	-1.51949	-2.99234e-10
96333823	chr5:96333823:C:T	7.24762e-07	-1.53422	-2.99234e-10
96334042	chr5:96334042:C:T	7.3254e-06	-1.03928e-10	0.779035
96334150	chr5:96334150:A:G	2.67077e-07	-1.41193	-1.1206
96334330	chr5:96334330:G:T	3.21741e-07	-1.44429	-0.902029
96334415	chr5:96334415:A:G	1.03197e-06	-1.03928e-10	-1.18084
96334461	chr5:96334461:T:C	1.11559e-06	-0.424788	-0.678142
96335042	chr5:96335042:A:G	3.46957e-06	-1.03928e-10	0.0317173
96335191	chr5:96335191:T:A	9.52369e-07	-1.03928e-10	-1.26112
96335233	chr5:96335233:T:C	3.25054e-06	-1.03928e-10	-0.0334899
96335236	chr5:96335236:C:T	1.00863e-06	-1.03928e-10	-1.20372
96335555	chr5:96335555:C:T	3.68501e-06	-1.03928e-10	0.0919595
96336151	chr5:96336151:C:T	2.33105e-05	-1.03928e-10	1.93659
96336604	chr5:96336604:G:A	1.68006e-06	-1.03928e-10	-0.693481
96337014	chr5:96337014:C:T	3.15933e-06	-1.03928e-10	-0.0619539
96337516	chr5:96337516:C:T	3.90065e-06	-1.03928e-10	0.14883
96337665	chr5:96337665:G:A	6.60308e-07	-0.620175	-1.00719
96337935	chr5:96337935:T:A	7.57653e-07	-1.48984	-2.99234e-10
96337996	chr5:96337996:C:G	2.45364e-07	-1.46554	-1.15178
96338562	chr5:96338562:C:T	2.12486e-07	-1.50729	-1.2539
96338619	chr5:96338619:T:C	1.23859e-06	-1.03928e-10	-0.998335
96338681	chr5:96338681:G:A	1.06956e-06	-1.03928e-10	-1.14506
96339450	chr5:96339450:G:A	3.28541e-06	-1.03928e-10	-0.0228215
96339695	chr5:96339695:A:G	3.03116e-06	-1.03928e-10	-0.103366
96340049	chr5:96340049:T:C	1.6939e-06	-1.03928e-10	-0.685281
96340221	chr5:96340221:G:C	3.30803e-06	-1.03928e-10	-0.0159584
96340824	chr5:96340824:T:C	1.51547e-06	-1.03928e-10	-0.796587
96340943	chr5:96340943:A:G	1.60123e-06	-1.03928e-10	-0.741538
96342174	chr5:96342174:G:A	3.24907e-06	-1.03928e-10	-0.0339435
96342379	chr5:96342379:G:A	9.97045e-07	-1.03928e-10	-1.21527
96342406	chr5:96342406:A:G	1.07338e-06	-1.03928e-10	-1.1415
96342597	chr5:96342597:C:T	5.02428e-07	-0.636276	-1.26434
96343334	chr5:96343334:G:A	1.17207e-06	-1.03928e-10	-1.05354
96344206	chr5:96344206:CAT:C	1.29084e-06	-0.517601	-0.43942
96344223	chr5:96344223:A:T	1.56408e-06	-1.03928e-10	-0.765016
96344308	chr5:96344308:G:A	1.32308e-06	-1.03928e-10	-0.932352
96344374	chr5:96344374:T:G	1.49728e-06	-1.03928e-10	-0.808662
96344718	chr5:96344718:A:C	7.52827e-07	-1.49623	-2.99234e-10
96344909	chr5:96344909:C:T	3.49445e-06	-1.03928e-10	0.0388641
96345051	chr5:96345051:A:G	1.03595e-06	-1.03928e-10	-1.17699
96345067	chr5:96345067:T:C	7.35539e-06	-1.03928e-10	0.783121
96345194	chr5:96345194:C:A	6.51597e-06	-1.03928e-10	0.661944
96345376	chr5:96345376:G:A	1.79837e-06	-1.03928e-10	-0.625433
96345441	chr5:96345441:T:C	1.07137e-06	-1.03928e-10	-1.14337
96346276	chr5:96346276:A:T	1.10152e-06	-1.03928e-10	-1.11562
96346304	chr5:96346304:C:T	1.69171e-06	-1.03928e-10	-0.686572
96346354	chr5:96346354:G:A	1.02247e-06	-1.03928e-10	-1.19009
96346570	chr5:96346570:C:T	1.0916e-06	-1.03928e-10	-1.12467
96346728	chr5:96346728:T:C	3.54323e-06	-1.03928e-10	0.0527267
96347128	chr5:96347128:T:C	1.41738e-06	-1.03928e-10	-0.863503
96347425	chr5:96347425:T:C	2.14867e-06	-1.03928e-10	-0.447466
96348111	chr5:96348111:A:G	1.00261e-06	-1.03928e-10	-1.20971
96348187	chr5:96348187:G:A	1.35358e-06	-1.03928e-10	-0.909561
96348416	chr5:96348416:G:A	1.46641e-06	-1.03928e-10	-0.829497
96349564	chr5:96349564:A:G	1.58145e-06	-1.03928e-10	-0.753971
96349710	chr5:96349710:G:A	7.4966e-07	-1.50045	-2.99234e-10
96349800	chr5:96349800:G:A	1.30957e-06	-1.03928e-10	-0.942613
96350117	chr5:96350117:A:G	1.49382e-06	-1.03928e-10	-0.810975
96350182	chr5:96350182:G:A	1.72033e-06	-1.03928e-10	-0.669796
96350281	chr5:96350281:A:G	1.11758e-06	-1.03928e-10	-1.10115
96350452	chr5:96350452:C:T	2.13205e-06	-1.03928e-10	-0.455226
96350485	chr5:96350485:G:A	1.70671e-06	-1.03928e-10	-0.677743
96351159	chr5:96351159:A:C	1.00712e-06	-1.03928e-10	-1.20522
96351238	chr5:96351238:T:C	1.36204e-06	-1.03928e-10	-0.903332
96351403	chr5:96351403:T:G	9.34215e-07	-1.03928e-10	-1.28036
96351826	chr5:96351826:T:C	1.01472e-06	-1.03928e-10	-1.1977
96351838	chr5:96351838:TG:T	1.29141e-06	-1.03928e-10	-0.956576
96352044	chr5:96352044:A:C	2.81628e-06	-1.03928e-10	-0.176894
96352383	chr5:96352383:T:G	1.62453e-06	-1.03928e-10	-0.727094
96352681	chr5:96352681:A:G	1.4862e-06	-1.03928e-10	-0.816092
96352949	chr5:96352949:T:TA	9.83642e-07	-1.03928e-10	-1.22881
96353311	chr5:96353311:A:G	9.38087e-07	-1.03928e-10	-1.27623
96353360	chr5:96353360:A:G	2.61546e-07	-1.34107	-1.21239
96353959	chr5:96353959:CAT:C	2.91621e-06	-1.03928e-10	-0.142029
96354078	chr5:96354078:T:C	2.05083e-06	-1.03928e-10	-0.494066
96354119	chr5:96354119:G:A	7.78219e-07	-0.995307	-0.467753
96354640	chr5:96354640:A:G	1.22682e-06	-0.555245	-0.452643
96354921	chr5:96354921:G:C	1.02386e-06	-1.03928e-10	-1.18873
96355491	chr5:96355491:G:A	1.53856e-06	-1.03928e-10	-0.781465
96355599	chr5:96355599:G:A	9.95869e-07	-1.03928e-10	-1.21645
96355942	chr5:96355942:T:C	1.10919e-06	-1.03928e-10	-1.10868
96356312	chr5:96356312:T:G	1.09103e-06	-1.03928e-10	-1.12519
96356320	chr5:96356320:G:A	1.3537e-06	-1.03928e-10	-0.909474
96356419	chr5:96356419:C:G	2.45223e-06	-1.03928e-10	-0.315316
96356527	chr5:96356527:G:A	9.80754e-07	-1.03928e-10	-1.23175
96356563	chr5:96356563:T:C	4.85523e-06	-0.247109	0.614853
96356591	chr5:96356591:T:G	9.79116e-07	-1.03928e-10	-1.23342
96356593	chr5:96356593:C:G	8.42763e-07	-1.38338	-2.99234e-10
96356756	chr5:96356756:C:T	9.52782e-07	-1.03928e-10	-1.26068
96357239	chr5:96357239:A:G	3.60684e-06	-1.03928e-10	0.0705206
96357257	chr5:96357257:T:C	1.12783e-06	-1.03928e-10	-1.09202
96357306	chr5:96357306:A:G	2.2048e-07	-1.49204	-1.23222
96357558	chr5:96357558:C:T	6.3155e-06	1.0489	-0.418201
96357838	chr5:96357838:G:A	2.37264e-06	-1.03928e-10	-0.348308
96358254	chr5:96358254:T:G	9.99899e-07	-1.03928e-10	-1.21241
96358421	chr5:96358421:T:A	2.95481e-06	-1.03928e-10	-0.128878
96358426	chr5:96358426:T:G	2.8382e-06	-0.480628	0.311486
96358636	chr5:96358636:T:C	2.55462e-06	-1.03928e-10	-0.274408
96358713	chr5:96358713:C:T	1.53952e-06	-1.03928e-10	-0.780842
96358717	chr5:96358717:C:A	1.69357e-06	-1.03928e-10	-0.685472
96358849	chr5:96358849:A:G	3.57515e-06	-1.03928e-10	0.0616944
96358905	chr5:96358905:C:G	2.82236e-07	-1.43766	-1.03966
96359303	chr5:96359303:C:T	2.81637e-06	-0.626308	0.449445
96359535	chr5:96359535:C:CA	3.38165e-06	0.75392	-0.747868
96359620	chr5:96359620:G:T	1.6377e-06	-1.03928e-10	-0.719021
96359969	chr5:96359969:C:T	3.38501e-07	-1.53237	-0.763167
96360257	chr5:96360257:G:A	1.78287e-06	-1.03928e-10	-0.634088
96360449	chr5:96360449:T:G	9.85185e-07	-1.03928e-10	-1.22724
96360499	chr5:96360499:T:C	9.56319e-07	-1.03928e-10	-1.25698
96360577	chr5:96360577:C:T	5.97278e-07	-0.764951	-0.962734
96360834	chr5:96360834:C:T	1.72899e-06	-1.03928e-10	-0.664775
96360838	chr5:96360838:C:T	1.55566e-06	-1.03928e-10	-0.770413
96360881	chr5:96360881:T:C	3.49054e-07	-1.5322	-0.732642
96360929	chr5:96360929:C:T	1.16361e-06	-1.03928e-10	-1.06079
96361269	chr5:96361269:T:C	4.90543e-06	-0.257694	0.635723
96361451	chr5:96361451:A:C	3.29725e-06	-0.335533	0.31631
96361625	chr5:96361625:C:T	2.14344e-06	-1.03928e-10	-0.4499
96361646	chr5:96361646:C:T	6.04607e-06	-1.03928e-10	0.587096
96362070	chr5:96362070:G:A	4.71885e-07	-1.02577	-0.937564
96362566	chr5:96362566:G:T	1.08686e-06	-1.03928e-10	-1.12902
96362592	chr5:96362592:G:A	2.14577e-06	-1.03928e-10	-0.448812
96362836	chr5:96362836:T:G	9.56076e-07	-1.03928e-10	-1.25723
96363121	chr5:96363121:G:A	3.61471e-06	-1.03928e-10	0.0727
96363225	chr5:96363225:T:G	5.63098e-06	-1.03928e-10	0.51597
96363267	chr5:96363267:A:G	9.49296e-07	-1.03928e-10	-1.26435
96363559	chr5:96363559:T:C	1.73611e-06	-1.03928e-10	-0.660665
96363738	chr5:96363738:A:G	1.00021e-06	-1.03928e-10	-1.21211
96363948	chr5:96363948:A:G	9.99196e-07	-1.03928e-10	-1.21312
96364161	chr5:96364161:A:C	3.30991e-06	-0.396442	0.381051
96364322	chr5:96364322:G:T	9.35338e-07	-1.03928e-10	-1.27916
96364325	chr5:96364325:A:G	9.34444e-07	-1.03928e-10	-1.28012
96364370	chr5:96364370:T:C	1.06472e-05	-1.03928e-10	1.15299
96364504	chr5:96364504:T:G	7.58355e-07	-1.48892	-2.99234e-10
96365074	chr5:96365074:G:A	5.04352e-06	-0.388427	0.794218
96365141	chr5:96365141:A:G	1.08702e-06	-1.12887	-2.99234e-10
96365282	chr5:96365282:GAGA:G	1.01447e-06	-1.03928e-10	-1.19794
96365341	chr5:96365341:C:T	1.51703e-06	-1.03928e-10	-0.795555
96365342	chr5:96365342:G:A	9.62199e-07	-0.48147	-0.769377
96365400	chr5:96365400:A:T	9.48751e-07	-1.03928e-10	-1.26492
96365553	chr5:96365553:C:G	2.27019e-06	-1.03928e-10	-0.392447
96365839	chr5:96365839:T:G	1.18264e-06	-0.622029	-0.422533
96366044	chr5:96366044:A:G	3.07683e-06	-0.366229	0.277816
96366057	chr5:96366057:C:T	1.07315e-06	-1.03928e-10	-1.14171
96366078	chr5:96366078:T:C	2.5624e-07	-1.53027	-1.04368
96366079	chr5:96366079:G:A	1.54188e-06	-0.520128	-0.25918
96366241	chr5:96366241:C:G	4.38355e-06	-1.03928e-10	0.265547
96366456	chr5:96366456:C:T	1.47628e-06	-1.03928e-10	-0.822787
96366616	chr5:96366616:G:A	9.66578e-07	-1.03928e-10	-1.24631
96366833	chr5:96366833:A:G	1.70696e-06	-1.03928e-10	-0.677598
96366892	chr5:96366892:G:A	7.57199e-07	-0.665319	-0.825122
96367114	chr5:96367114:C:T	1.33429e-06	-0.531254	-0.392662
96367209	chr5:96367209:C:A	7.50933e-07	-0.663715	-0.835037
96367496	chr5:96367496:T:C	2.03291e-06	-1.03928e-10	-0.502845
96367651	chr5:96367651:T:C	3.50876e-06	-1.03928e-10	0.0429491
96367884	chr5:96367884:A:T	9.75141e-07	-1.03928e-10	-1.23749
96368367	chr5:96368367:A:G	3.52394e-07	-1.46115	-0.794171
96369172	chr5:96369172:G:A	1.77433e-06	-0.652829	0.0139384
96369563	chr5:96369563:G:C	1.64181e-06	-1.03928e-10	-0.716513
96370787	chr5:96370787:C:A	1.68471e-06	-0.43255	-0.258169
96370968	chr5:96370968:T:C	1.75247e-06	-1.03928e-10	-0.651288
96372424	chr5:96372424:T:C	1.3498e-06	-0.503069	-0.409284
96372562	chr5:96372562:T:A	1.00324e-06	-1.03928e-10	-1.20908
96372565	chr5:96372565:G:A	1.8352e-06	-0.419018	-0.186139
96373047	chr5:96373047:C:T	7.29639e-07	-1.52752	-2.99234e-10
96373074	chr5:96373074:C:A	2.25807e-06	-1.03928e-10	-0.397802
96373167	chr5:96373167:A:G	1.15537e-06	-1.03928e-10	-1.06789
96373428	chr5:96373428:T:C	3.72678e-07	-1.47709	-0.72226
96373697	chr5:96373697:A:G	1.17997e-06	-1.03928e-10	-1.04683
96374095	chr5:96374095:A:G	7.35256e-07	-1.51985	-2.99234e-10
96374136	chr5:96374136:A:G	1.13317e-06	-1.03928e-10	-1.08729
96374157	chr5:96374157:C:T	9.39546e-07	-1.03928e-10	-1.27467
96374198	chr5:96374198:T:A	5.18023e-06	0.432537	-2.99234e-10
96374831	chr5:96374831:G:A	1.30311e-06	-1.03928e-10	-0.947557
96375189	chr5:96375189:T:C	9.35539e-07	-1.03928e-10	-1.27894
96375200	chr5:96375200:A:C	3.18542e-07	-1.47155	-0.884764
96375594	chr5:96375594:A:G	9.95458e-07	-1.03928e-10	-1.21686
96375901	chr5:96375901:A:C	7.31769e-07	-1.5246	-2.99234e-10
96376091	chr5:96376091:C:T	3.70492e-06	-1.03928e-10	0.0973481
96376218	chr5:96376218:T:A	9.3423e-07	-1.03928e-10	-1.28034
96376643	chr5:96376643:G:A	1.11585e-06	-1.03928e-10	-1.10269
96376712	chr5:96376712:C:T	1.50492e-06	-1.03928e-10	-0.803576
96376822	chr5:96376822:G:A	1.98015e-06	-1.03928e-10	-0.529141
96377110	chr5:96377110:G:A	1.72094e-06	-1.03928e-10	-0.669444
96377267	chr5:96377267:A:G	7.30303e-07	-1.52661	-2.99234e-10
96377445	chr5:96377445:C:T	1.86318e-05	-1.03928e-10	1.71256
96377518	chr5:96377518:G:T	3.42046e-07	-1.47171	-0.813409
96377565	chr5:96377565:G:A	2.61104e-06	-1.03928e-10	-0.252562
96377606	chr5:96377606:A:T	2.10691e-06	-1.03928e-10	-0.46709
96378512	chr5:96378512:C:G	9.34214e-07	-1.03928e-10	-1.28036
96378711	chr5:96378711:G:C	3.24951e-06	-1.03928e-10	-0.0338076
96379021	chr5:96379021:A:G	2.29551e-07	-1.47478	-1.20916
96379046	chr5:96379046:T:G	1.10175e-06	-1.03928e-10	-1.11541
96379602	chr5:96379602:G:A	9.53964e-06	-1.03928e-10	1.04314
96379730	chr5:96379730:G:T	2.33944e-06	-0.362402	-2.99234e-10
96379920	chr5:96379920:G:A	9.98561e-07	-1.03928e-10	-1.21375
96380103	chr5:96380103:A:G	1.94034e-06	-1.03928e-10	-0.549449
96380282	chr5:96380282:A:T	3.74956e-07	-1.51296	-0.680303
96380679	chr5:96380679:T:C	2.0655e-06	-1.03928e-10	-0.486942
96380703	chr5:96380703:T:C	2.12577e-06	-1.03928e-10	-0.458181
96380863	chr5:96380863:C:T	2.14717e-06	-1.03928e-10	-0.44816
96380865	chr5:96380865:C:T	9.34287e-07	-1.03928e-10	-1.28028
96380932	chr5:96380932:G:A	6.79851e-07	-1.32705	-0.271142
96381018	chr5:96381018:A:G	2.26899e-07	-1.45888	-1.23669
96381115	chr5:96381115:G:A	8.53147e-07	-0.531174	-0.839962
96381209	chr5:96381209:A:G	2.04367e-06	-1.03928e-10	-0.497564
96381265	chr5:96381265:G:A	9.67535e-07	-1.03928e-10	-1.24532
96381299	chr5:96381299:T:C	1.14956e-06	-1.03928e-10	-1.07293
96381679	chr5:96381679:G:A	3.17443e-06	-1.03928e-10	-0.0571848
96381736	chr5:96381736:T:C	3.15164e-07	-1.47165	-0.895322
96381915	chr5:96381915:A:G	2.20626e-07	-1.4599	-1.2637
96382499	chr5:96382499:G:C	2.9063e-07	-1.48548	-0.962534
96383070	chr5:96383070:C:T	9.705e-07	-1.03928e-10	-1.24226
96383140	chr5:96383140:A:G	1.10076e-06	-1.03928e-10	-1.11631
96383386	chr5:96383386:C:T	8.39994e-07	-0.593196	-0.793477
96383590	chr5:96383590:C:T	3.74853e-07	-1.46892	-0.724614
96383618	chr5:96383618:T:A	1.29245e-06	-1.03928e-10	-0.955771
96383817	chr5:96383817:G:A	9.50231e-07	-1.03928e-10	-1.26336
96383972	chr5:96383972:T:C	3.03686e-07	-1.47058	-0.933495
96383994	chr5:96383994:T:C	7.60378e-07	-1.48625	-2.99234e-10
96384219	chr5:96384219:A:G	3.01284e-07	-1.46492	-0.947091
96384573	chr5:96384573:G:A	1.07154e-06	-1.03928e-10	-1.14321
96384650	chr5:96384650:G:A	1.03235e-06	-1.03928e-10	-1.18047
96384655	chr5:96384655:T:C	3.12793e-07	-1.46723	-0.907299
96384871	chr5:96384871:A:G	6.47571e-07	-0.697129	-0.94971
96385712	chr5:96385712:A:T	3.25676e-06	-1.03928e-10	-0.0315803
96385913	chr5:96385913:T:G	2.63889e-06	-1.03928e-10	-0.241953
96386408	chr5:96386408:A:G	1.29151e-06	-0.448903	-0.5076
96386516	chr5:96386516:C:T	7.25042e-07	-1.36846	-0.165382
96386587	chr5:96386587:C:T	1.27643e-06	-1.03928e-10	-0.968243
96386650	chr5:96386650:G:A	3.93503e-07	-1.43081	-0.714165
96386692	chr5:96386692:T:C	2.14891e-06	-1.2394	0.792053
96386730	chr5:96386730:C:T	1.13546e-05	-1.03928e-10	1.21731
96386913	chr5:96386913:C:T	2.29858e-06	-1.03928e-10	-0.380023
96387389	chr5:96387389:C:T	7.67833e-07	-0.571605	-0.90489
96387469	chr5:96387469:A:G	1.55276e-05	-0.41031	1.94062
96387677	chr5:96387677:G:A	7.64131e-07	-1.46395	-0.0173807
96387715	chr5:96387715:C:T	9.44166e-07	-1.03928e-10	-1.26977
96387982	chr5:96387982:A:G	1.37461e-06	-0.894141	-2.99234e-10
96388006	chr5:96388006:C:T	7.67393e-07	-1.47707	-2.99234e-10
96388138	chr5:96388138:G:A	9.43976e-07	-1.03928e-10	-1.26997
96388298	chr5:96388298:T:C	2.84813e-06	-0.165651	-2.99234e-10
96388303	chr5:96388303:T:C	9.35361e-07	-1.03928e-10	-1.27914
96388500	chr5:96388500:G:A	3.3952e-06	-1.03928e-10	0.0100515
96388578	chr5:96388578:T:C	1.2051e-06	-1.03928e-10	-1.02575
96388635	chr5:96388635:A:G	3.16121e-07	-1.44951	-0.914432
96388881	chr5:96388881:A:G	7.27e-07	-1.53114	-2.99234e-10
96389281	chr5:96389281:A:G	2.62773e-06	-0.408952	0.162759
96389403	chr5:96389403:A:G	1.30406e-06	-1.03928e-10	-0.946833
96389734	chr5:96389734:G:C	2.53987e-06	-1.03928e-10	-0.280199
96391159	chr5:96391159:C:T	2.57215e-06	-1.03928e-10	-0.267571
96391668	chr5:96391668:T:A	9.84917e-07	-1.03928e-10	-1.22751
96391960	chr5:96391960:A:T	3.05174e-07	-1.45139	-0.947794
96392404	chr5:96392404:A:G	1.08756e-05	-1.03928e-10	1.17421
96392685	chr5:96392685:T:C	9.52339e-07	-1.03928e-10	-1.26115
96392736	chr5:96392736:A:G	6.39631e-06	-0.546992	1.1904
96392843	chr5:96392843:T:C	2.53052e-06	-1.03928e-10	-0.283886
96393194	chr5:96393194:C:G	1.12958e-06	-1.45995	0.369488
96393270	chr5:96393270:G:C	3.54167e-07	-1.50446	-0.745843
96393340	chr5:96393340:C:T	1.2819e-06	-1.03928e-10	-0.963968
96393605	chr5:96393605:A:C	9.4635e-07	-1.03928e-10	-1.26746
96393702	chr5:96393702:G:A	1.16939e-06	-1.49153	0.435697
96393823	chr5:96393823:G:A	7.43218e-06	-1.03928e-10	0.793507
96394254	chr5:96394254:C:T	7.43445e-06	-1.03928e-10	0.793813
96394432	chr5:96394432:T:C	3.57581e-06	0.0618787	-2.99234e-10
96394571	chr5:96394571:G:C	1.26031e-06	-1.03928e-10	-0.980951
96394757	chr5:96394757:C:T	5.94879e-06	-0.526311	1.09719
96395628	chr5:96395628:A:ACC	1.62803e-05	-1.03928e-10	1.57764
96395632	chr5:96395632:G:T	1.55487e-05	-1.03928e-10	1.53166
96395640	chr5:96395640:A:G	1.77877e-05	-1.03928e-10	1.6662
96395644	chr5:96395644:A:G	1.75762e-05	-1.03928e-10	1.65424
96396015	chr5:96396015:T:C	5.54284e-06	-1.03928e-10	0.500194
96396282	chr5:96396282:C:T	8.09135e-06	-1.03928e-10	0.878483
96396454	chr5:96396454:G:A	1.18527e-06	-1.03928e-10	-1.04234
96396463	chr5:96396463:A:G	1.19339e-06	-1.03551	-2.99234e-10
96396753	chr5:96396753:G:T	1.35927e-06	-0.420172	-0.485192
96396865	chr5:96396865:A:T	1.34183e-06	-1.47638	0.558095
96397282	chr5:96397282:T:C	3.41127e-06	-0.733904	0.748677
96397408	chr5:96397408:A:G	1.54258e-06	-0.679231	-0.0996262
96398395	chr5:96398395:A:T	2.48319e-06	-1.03928e-10	-0.302768
96398396	chr5:96398396:A:T	2.48319e-06	-1.03928e-10	-0.302768
96399173	chr5:96399173:T:C	1.01386e-06	-1.03928e-10	-1.19854
96399486	chr5:96399486:G:A	2.90753e-06	-1.03928e-10	-0.14501
96399727	chr5:96399727:T:A	1.28818e-06	-1.03928e-10	-0.959085
96399757	chr5:96399757:C:A	9.46869e-07	-1.03928e-10	-1.26691
96400491	chr5:96400491:G:A	2.65452e-07	-1.48635	-1.05228
96400584	chr5:96400584:C:T	3.53674e-06	-1.03928e-10	0.0508926
96400853	chr5:96400853:C:T	2.11573e-07	-1.51148	-1.25402
96400855	chr5:96400855:A:T	2.16338e-07	-1.50112	-1.24211
96400909	chr5:96400909:A:G	1.29136e-06	-1.03928e-10	-0.956618
96401410	chr5:96401410:T:C	1.24058e-06	-0.554658	-0.442072
96401459	chr5:96401459:T:G	1.17817e-06	-0.760124	-0.288223
96401509	chr5:96401509:T:C	1.07783e-06	-1.03928e-10	-1.13736
96401612	chr5:96401612:A:G	1.01728e-06	-1.03928e-10	-1.19518
96401658	chr5:96401658:T:C	1.23508e-06	-0.553542	-0.447631
96401720	chr5:96401720:A:T	9.70998e-07	-0.762306	-0.479438
96401760	chr5:96401760:G:A	5.85768e-07	-0.886737	-0.860407
96401970	chr5:96401970:C:T	7.55277e-07	-0.656166	-0.836818
96402297	chr5:96402297:A:G	2.90333e-06	-0.146453	-2.99234e-10
96402381	chr5:96402381:A:G	2.56965e-06	-1.03928e-10	-0.268544
96403813	chr5:96403813:C:A	9.40572e-07	-1.03928e-10	-1.27358
96403837	chr5:96403837:T:C	1.50828e-06	-1.03928e-10	-0.80134
96404127	chr5:96404127:A:G	3.13587e-06	-1.03928e-10	-0.0694043
96404384	chr5:96404384:G:A	1.64503e-06	-1.03928e-10	-0.714557
96405475	chr5:96405475:A:T	9.86967e-07	-1.03928e-10	-1.22543
96405776	chr5:96405776:A:G	5.77247e-07	-0.787541	-0.974257
96405787	chr5:96405787:T:A	6.04146e-07	-0.751428	-0.964824
96406097	chr5:96406097:G:A	2.64981e-07	-1.2614	-1.27901
96406328	chr5:96406328:G:T	1.53358e-06	-1.03928e-10	-0.78471
96406609	chr5:96406609:C:A	2.22421e-06	-1.11369	0.700773
96406910	chr5:96406910:A:G	6.73642e-07	-0.327007	-1.28036
96407029	chr5:96407029:T:C	1.11612e-06	-1.03928e-10	-1.10246
96407182	chr5:96407182:T:A	6.17159e-06	-1.03928e-10	0.607644
96407199	chr5:96407199:A:T	1.23607e-06	-1.03928e-10	-1.00037
96407482	chr5:96407482:T:C	2.48846e-06	-1.03928e-10	-0.300649
96407484	chr5:96407484:T:C	2.48722e-06	-1.03928e-10	-0.301146
96407497	chr5:96407497:A:ACT	2.4664e-06	-1.03928e-10	-0.309552
96408004	chr5:96408004:C:T	3.99097e-07	-1.38771	-0.743148
96408084	chr5:96408084:G:A	9.37584e-07	-1.03928e-10	-1.27676
96408418	chr5:96408418:A:G	1.07705e-06	-1.03928e-10	-1.13809
96408611	chr5:96408611:C:G	1.06141e-06	-1.03928e-10	-1.15271
96408737	chr5:96408737:G:T	1.07738e-06	-1.03928e-10	-1.13778
96408981	chr5:96408981:G:A	9.79589e-07	-1.03928e-10	-1.23293
96409039	chr5:96409039:C:T	1.12221e-06	-1.03928e-10	-1.09701
96409891	chr5:96409891:A:G	4.3055e-06	-1.03928e-10	0.24758
96410150	chr5:96410150:A:G	1.10146e-05	-1.03928e-10	1.18691
96410161	chr5:96410161:G:A	1.13002e-06	-1.03928e-10	-1.09008
96410168	chr5:96410168:C:T	9.42183e-07	-1.03928e-10	-1.27187
96410177	chr5:96410177:G:A	9.50254e-07	-1.03928e-10	-1.26334
96410561	chr5:96410561:G:C	1.11078e-06	-1.03928e-10	-1.10725
96410625	chr5:96410625:A:G	1.1642e-06	-1.03928e-10	-1.06027
96410651	chr5:96410651:T:G	7.10668e-07	-0.598861	-0.955002
96411626	chr5:96411626:A:G	9.76884e-07	-1.03928e-10	-1.2357
96411659	chr5:96411659:A:T	3.35097e-07	-1.12417	-1.18148
96411663	chr5:96411663:A:G	1.18173e-06	-1.03928e-10	-1.04534
96411896	chr5:96411896:G:A	3.44955e-06	-1.03928e-10	0.025931
96411955	chr5:96411955:A:G	1.17969e-06	-1.03928e-10	-1.04706
96412216	chr5:96412216:A:G	1.05321e-06	-1.03928e-10	-1.16047
96412224	chr5:96412224:CAAT:C	9.76113e-07	-1.03928e-10	-1.23649
96412259	chr5:96412259:TCTC:T	1.44531e-06	-1.18848	0.344493
96412277	chr5:96412277:G:T	9.73713e-07	-1.03928e-10	-1.23895
96413018	chr5:96413018:TCTGGA:T	5.03577e-06	-1.03928e-10	0.404254
96413412	chr5:96413412:G:T	2.31584e-06	-1.03928e-10	-0.372541
96413600	chr5:96413600:G:C	1.17073e-06	-1.03928e-10	-1.05468
96413855	chr5:96413855:C:T	9.34465e-07	-1.03928e-10	-1.28009
96413864	chr5:96413864:A:G	5.4714e-07	-0.933381	-0.881983
96414389	chr5:96414389:GCCAGGAAGGGATAGTGA:G	1.2375e-06	-1.03928e-10	-0.999217
96414530	chr5:96414530:A:C	1.31361e-06	-1.03928e-10	-0.939536
96414544	chr5:96414544:A:G	1.24137e-06	-1.03928e-10	-0.996099
96414692	chr5:96414692:T:C	2.16653e-07	-1.50008	-1.24169
96414913	chr5:96414913:A:G	5.45112e-07	-0.796887	-1.02219
96414953	chr5:96414953:A:G	2.75645e-07	-1.47505	-1.0259
96414963	chr5:96414963:C:T	1.22578e-06	-1.03928e-10	-1.00874
96415104	chr5:96415104:T:A	1.22628e-06	-1.03928e-10	-1.00833
96415530	chr5:96415530:C:T	5.13742e-07	-1.16707	-0.711278
96415534	chr5:96415534:A:T	5.08801e-07	-1.16615	-0.721862
96415570	chr5:96415570:T:G	9.3824e-07	-1.03928e-10	-1.27606
96415829	chr5:96415829:T:A	1.24953e-06	-1.03928e-10	-0.989542
96415845	chr5:96415845:A:G	3.03437e-07	-1.13097	-1.27392
96416081	chr5:96416081:T:C	8.24998e-07	-1.40469	-2.99234e-10
96416194	chr5:96416194:TG:T	1.08113e-06	-1.03928e-10	-1.1343
96416197	chr5:96416197:G:A	1.08113e-06	-1.03928e-10	-1.1343
96416421	chr5:96416421:G:A	1.23049e-06	-1.03928e-10	-1.0049
96416451	chr5:96416451:G:A	1.09389e-06	-1.03928e-10	-1.12257
96416850	chr5:96416850:G:A	1.16269e-06	-1.03928e-10	-1.06158
96416856	chr5:96416856:C:A	5.53852e-07	-0.80653	-0.996641
96416919	chr5:96416919:C:T	9.79253e-07	-1.03928e-10	-1.23328
96416999	chr5:96416999:A:G	1.20766e-06	-1.03928e-10	-1.02363
96417028	chr5:96417028:G:A	2.30765e-06	-1.03928e-10	-0.376082
96417091	chr5:96417091:T:C	9.80298e-06	-1.03928e-10	1.07037
96417096	chr5:96417096:C:T	1.06803e-06	-1.03928e-10	-1.14649
96417161	chr5:96417161:A:G	1.25797e-06	-1.03928e-10	-0.982817
96417490	chr5:96417490:G:A	9.36113e-07	-1.03928e-10	-1.27833
96417976	chr5:96417976:A:C	2.34844e-07	-1.53039	-1.13076
96418051	chr5:96418051:C:T	2.22089e-06	-1.03928e-10	-0.414405
96418101	chr5:96418101:A:G	1.24404e-06	-1.03928e-10	-0.993951
96418268	chr5:96418268:G:A	5.79802e-06	-1.03928e-10	0.545204
96418581	chr5:96418581:A:G	1.15147e-06	-1.03928e-10	-1.07127
96418693	chr5:96418693:T:C	1.23159e-06	-1.03928e-10	-1.00401
96418779	chr5:96418779:C:A	4.25422e-07	-1.23937	-0.827618
96419561	chr5:96419561:A:G	9.37735e-07	-1.03928e-10	-1.2766
96419731	chr5:96419731:C:T	1.23866e-06	-1.03928e-10	-0.998285
96419735	chr5:96419735:A:G	1.23876e-06	-1.03928e-10	-0.998198
96419815	chr5:96419815:T:C	2.19055e-06	-1.03928e-10	-0.428159
96420501	chr5:96420501:G:C	1.24594e-06	-1.03928e-10	-0.992425
96420664	chr5:96420664:T:C	1.22101e-06	-1.03928e-10	-1.01264
96420674	chr5:96420674:A:G	1.29716e-06	-1.03928e-10	-0.952138
96420880	chr5:96420880:A:G	1.34061e-06	-1.03928e-10	-0.91919
96421107	chr5:96421107:C:T	1.24404e-06	-1.03928e-10	-0.993951
96421150	chr5:96421150:G:A	2.59253e-06	-1.03928e-10	-0.259679
96421187	chr5:96421187:C:A	1.22144e-06	-1.03928e-10	-1.01228
96421589	chr5:96421589:A:G	0.000129291	3.64975	-2.99234e-10
96421790	chr5:96421790:G:A	1.24469e-06	-1.03928e-10	-0.993424
96422124	chr5:96422124:T:C	1.19505e-06	-1.03928e-10	-1.03412
96422163	chr5:96422163:CCAGCATTCAATTCT:C	1.2879e-06	-1.03928e-10	-0.959299
96422227	chr5:96422227:A:G	1.29978e-06	-1.03928e-10	-0.950116
96422663	chr5:96422663:T:A	6.76208e-06	-1.03928e-10	0.699018
96422678	chr5:96422678:A:C	1.24443e-06	-1.03928e-10	-0.993634
96422895	chr5:96422895:A:AG	3.52617e-07	-0.983068	-1.27162
96423167	chr5:96423167:G:T	1.21598e-06	-1.03928e-10	-1.01676
96423282	chr5:96423282:A:T	2.18467e-06	-1.03928e-10	-0.430846
96423506	chr5:96423506:G:A	1.22886e-06	-1.03928e-10	-1.00623
96423584	chr5:96423584:G:A	3.73351e-06	-1.03928e-10	0.105035
96423659	chr5:96423659:T:C	1.81039e-06	-1.03928e-10	-0.618772
96423719	chr5:96423719:C:T	4.11876e-07	-1.23143	-0.867912
96423808	chr5:96423808:G:A	1.22786e-06	-1.03928e-10	-1.00704
96423884	chr5:96423884:A:G	1.18132e-06	-1.03928e-10	-1.04568
96424062	chr5:96424062:TAGTC:T	2.1764e-06	-1.03928e-10	-0.43464
96424377	chr5:96424377:A:G	9.39419e-07	-1.03928e-10	-1.27481
96424502	chr5:96424502:T:C	1.01158e-06	-1.03928e-10	-1.2008
96424635	chr5:96424635:A:G	1.22447e-06	-1.03928e-10	-1.00981
96424644	chr5:96424644:C:G	3.58402e-07	-1.25463	-0.983784
96424673	chr5:96424673:T:C	1.22831e-06	-1.03928e-10	-1.00667
96424769	chr5:96424769:A:C	1.23224e-06	-1.03928e-10	-1.00348
96425284	chr5:96425284:T:C	2.15264e-07	-1.48097	-1.26724
96425476	chr5:96425476:G:A	1.235e-06	-1.03928e-10	-1.00124
96425510	chr5:96425510:C:T	1.22887e-06	-1.03928e-10	-1.00622
96425536	chr5:96425536:C:A	1.03492e-06	-1.03928e-10	-1.17798
96425540	chr5:96425540:A:G	1.22786e-06	-1.03928e-10	-1.00704
96425798	chr5:96425798:T:C	1.19865e-06	-1.03928e-10	-1.03111
96426342	chr5:96426342:G:A	4.20512e-07	-1.21289	-0.865701
96426360	chr5:96426360:C:A	9.59632e-07	-1.03928e-10	-1.25352
96426602	chr5:96426602:C:T	1.84822e-06	-1.03928e-10	-0.598092
96426616	chr5:96426616:T:C	1.2308e-06	-1.03928e-10	-1.00465
96426773	chr5:96426773:A:G	3.27867e-07	-1.11986	-1.2076
96426806	chr5:96426806:C:T	1.60202e-05	-1.03928e-10	1.56154
96427038	chr5:96427038:C:A	9.34364e-07	-1.03928e-10	-1.2802
96427134	chr5:96427134:G:A	1.25242e-06	-1.03928e-10	-0.987237
96427164	chr5:96427164:G:T	7.38546e-07	-1.51538	-2.99234e-10
96427220	chr5:96427220:G:A	1.2915e-06	-1.03928e-10	-0.956505
96427245	chr5:96427245:T:C	1.24818e-06	-1.03928e-10	-0.990625
96427381	chr5:96427381:T:C	9.37923e-07	-1.03928e-10	-1.2764
96427382	chr5:96427382:G:C	1.29162e-06	-1.03928e-10	-0.956414
96427388	chr5:96427388:T:C	1.46702e-06	-1.03928e-10	-0.829078
96427552	chr5:96427552:G:T	4.88048e-07	-0.922508	-1.00715
96427564	chr5:96427564:A:T	1.25371e-06	-1.03928e-10	-0.986209
96427656	chr5:96427656:C:T	1.24419e-06	-1.03928e-10	-0.993824
96427880	chr5:96427880:T:C	1.64216e-06	-0.716301	-2.99234e-10
96427952	chr5:96427952:C:T	1.21906e-06	-1.03928e-10	-1.01423
96428074	chr5:96428074:T:C	1.24319e-06	-1.03928e-10	-0.99463
96428116	chr5:96428116:T:C	1.25062e-06	-1.03928e-10	-0.988676
96428139	chr5:96428139:T:G	1.2845e-06	-1.03928e-10	-0.961942
96428335	chr5:96428335:T:G	1.25798e-06	-1.03928e-10	-0.982808
96428882	chr5:96428882:C:T	1.04196e-06	-1.03928e-10	-1.17121
96428980	chr5:96428980:A:G	5.56696e-06	-1.03928e-10	0.504536
96429101	chr5:96429101:G:T	1.22132e-06	-1.03928e-10	-1.01238
96429175	chr5:96429175:C:T	1.21095e-06	-1.03928e-10	-1.0209
96429524	chr5:96429524:T:C	1.09004e-06	-1.03928e-10	-1.1261
96429622	chr5:96429622:A:G	4.57111e-07	-1.10386	-0.891278
96429662	chr5:96429662:T:G	1.73544e-06	-1.03928e-10	-0.661049
96429668	chr5:96429668:C:T	7.28107e-07	-1.52962	-2.99234e-10
96429709	chr5:96429709:C:T	2.45122e-07	-1.39446	-1.22386
96429919	chr5:96429919:A:G	1.26583e-06	-1.03928e-10	-0.976582
96430215	chr5:96430215:G:A	9.70095e-07	-1.03928e-10	-1.24267
96430387	chr5:96430387:C:T	5.32279e-06	-1.03928e-10	0.459684
96430422	chr5:96430422:C:G	1.10557e-06	-1.03928e-10	-1.11195
96430661	chr5:96430661:A:G	9.82616e-07	-1.03928e-10	-1.22985
96431000	chr5:96431000:A:G	4.31388e-06	-1.03928e-10	0.249524
96431004	chr5:96431004:A:T	1.95724e-06	-1.03928e-10	-0.54078
96431119	chr5:96431119:T:C	3.21042e-06	-1.03928e-10	-0.0459117
96431234	chr5:96431234:A:G	6.29785e-06	0.627896	-2.99234e-10
96431842	chr5:96431842:C:T	7.77334e-07	-1.4642	-2.99234e-10
96431999	chr5:96431999:C:T	3.4877e-07	-1.24494	-1.02071
96432216	chr5:96432216:T:C	3.31259e-07	-1.07658	-1.24058
96432826	chr5:96432826:G:A	2.01638e-06	-0.511011	-2.99234e-10
96433143	chr5:96433143:A:G	2.94283e-07	-1.50422	-0.931302
96433269	chr5:96433269:C:A	9.34599e-07	-1.03928e-10	-1.27995
96433790	chr5:96433790:C:T	1.31295e-06	-1.03928e-10	-0.940036
96434603	chr5:96434603:G:C	1.18559e-06	-1.04207	-2.99234e-10
96434633	chr5:96434633:TG:T	1.73077e-06	-1.03928e-10	-0.663749
96434717	chr5:96434717:A:G	7.24894e-07	-1.53404	-2.99234e-10
96435023	chr5:96435023:A:C	2.27636e-07	-1.50953	-1.18279
96435158	chr5:96435158:C:T	3.04522e-07	-1.17722	-1.22411
96435591	chr5:96435591:G:A	4.52722e-07	-1.16969	-0.835101
96435931	chr5:96435931:C:T	1.43479e-06	-1.03928e-10	-0.851297
96436452	chr5:96436452:TAA:T	3.07324e-07	-1.13951	-1.25265
96436767	chr5:96436767:T:C	2.61273e-07	-1.44334	-1.11116
96436896	chr5:96436896:T:C	1.83219e-06	-1.03928e-10	-0.6068
96436942	chr5:96436942:A:G	3.3745e-06	-1.03928e-10	0.00393468
96437013	chr5:96437013:G:T	7.24952e-07	-1.53396	-2.99234e-10
96437783	chr5:96437783:T:C	1.30022e-06	-0.94978	-2.99234e-10
96437927	chr5:96437927:C:G	2.12732e-07	-1.524	-1.23604
96438019	chr5:96438019:A:G	2.06077e-06	-1.03928e-10	-0.489235
96438238	chr5:96438238:G:T	2.14281e-07	-1.47676	-1.27602
96438301	chr5:96438301:T:A	2.30495e-07	-1.49443	-1.18541
96438464	chr5:96438464:T:C	2.03991e-06	-1.03928e-10	-0.499405
96438676	chr5:96438676:A:G	2.65124e-07	-1.32781	-1.21206
96438785	chr5:96438785:T:C	1.27788e-06	-1.03928e-10	-0.967108
96439105	chr5:96439105:G:T	2.35145e-07	-1.51117	-1.1487
96439257	chr5:96439257:C:A	7.6058e-07	-1.48599	-2.99234e-10
96439301	chr5:96439301:A:G	3.33143e-07	-1.37135	-0.940148
96439309	chr5:96439309:G:A	9.32737e-07	-1.28194	-2.99234e-10
96439336	chr5:96439336:A:G	4.0122e-06	-1.03928e-10	0.177028
96439373	chr5:96439373:A:G	3.67917e-07	-0.960339	-1.25187
96439452	chr5:96439452:C:G	9.38938e-07	-1.27532	-2.99234e-10
96439758	chr5:96439758:C:G	5.94626e-06	-1.03928e-10	0.57045
96439807	chr5:96439807:G:A	7.25291e-07	-1.53349	-2.99234e-10
96440401	chr5:96440401:C:A	3.16152e-07	-1.0836	-1.28024
96440402	chr5:96440402:T:C	2.38585e-06	-1.03928e-10	-0.342758
96440932	chr5:96440932:C:T	5.18565e-06	-1.03928e-10	0.433582
96441461	chr5:96441461:C:T	1.4962e-05	1.4932	-2.99234e-10
96441489	chr5:96441489:G:T	5.48576e-07	-1.52814	-0.284605
96441499	chr5:96441499:C:G	5.68864e-07	-1.53193	-0.244493
96441663	chr5:96441663:G:A	4.31442e-07	-1.53143	-0.521508
96442532	chr5:96442532:G:A	0.000129104	-1.03928e-10	3.6483
96442620	chr5:96442620:C:T	7.5717e-06	-0.292686	1.10479
96442670	chr5:96442670:C:G	9.42501e-07	-1.03928e-10	-1.27153
96442906	chr5:96442906:G:A	2.97492e-07	-1.21993	-1.20475
96442926	chr5:96442926:T:C	1.38519e-06	-1.03928e-10	-0.886478
96443005	chr5:96443005:G:A	2.2274e-07	-1.43428	-1.27978
96443036	chr5:96443036:A:G	3.19378e-07	-1.17772	-1.17597
96443149	chr5:96443149:A:G	1.87255e-06	-1.03928e-10	-0.585012
96443610	chr5:96443610:C:T	1.22812e-06	-1.03928e-10	-1.00683
96444752	chr5:96444752:TA:T	1.19777e-06	-1.03928e-10	-1.03185
96444849	chr5:96444849:T:C	1.44599e-06	-1.03928e-10	-0.843516
96445457	chr5:96445457:C:T	2.49935e-06	0.974084	-1.27036
96445468	chr5:96445468:A:C	2.32464e-06	0.906305	-1.27505
96445636	chr5:96445636:C:T	3.55313e-07	-1.40072	-0.846346
96445932	chr5:96445932:C:T	2.35471e-07	-1.51054	-1.14794
96446012	chr5:96446012:T:C	3.54383e-07	-1.41616	-0.833528
96446077	chr5:96446077:C:T	4.37805e-07	-1.53389	-0.504406
96446371	chr5:96446371:T:C	3.06624e-07	-1.49695	-0.897496
96446586	chr5:96446586:G:A	2.09442e-07	-1.53231	-1.24331
96446647	chr5:96446647:A:G	2.07307e-07	-1.52068	-1.26519
96446870	chr5:96446870:C:T	3.08443e-07	-1.50688	-0.88165
96446932	chr5:96446932:C:T	2.92406e-06	-1.03928e-10	-0.13934
96446935	chr5:96446935:T:C	2.53864e-07	-1.33163	-1.25164
96446974	chr5:96446974:A:G	1.04797e-06	-1.03928e-10	-1.16545
96447497	chr5:96447497:C:T	7.43065e-07	-1.50928	-2.99234e-10
96447533	chr5:96447533:T:C	7.48127e-07	-1.5025	-2.99234e-10
96448223	chr5:96448223:A:C	1.95439e-06	-1.03928e-10	-0.542233
96448482	chr5:96448482:A:G	7.45584e-07	-1.5059	-2.99234e-10
96448751	chr5:96448751:A:G	9.96165e-07	-1.52227	0.306118
96448759	chr5:96448759:C:G	9.70113e-07	-1.03928e-10	-1.24266
96449110	chr5:96449110:T:A	1.13332e-05	-1.03928e-10	1.21543
96449142	chr5:96449142:GC:G	2.23649e-06	-1.03928e-10	-0.407405
96449379	chr5:96449379:G:A	1.01566e-05	-1.03928e-10	1.10581
96449409	chr5:96449409:A:G	1.1718e-05	-1.03928e-10	1.24882
96449773	chr5:96449773:GCCT:G	2.186e-07	-1.46353	-1.26929
96450166	chr5:96450166:A:G	1.2075e-06	-1.03928e-10	-1.02376
96450173	chr5:96450173:G:A	8.84711e-06	-1.03928e-10	0.967779
96450336	chr5:96450336:C:T	9.3427e-06	-1.03928e-10	1.02228
96450694	chr5:96450694:C:T	1.17543e-06	-1.03928e-10	-1.05068
96450867	chr5:96450867:A:G	1.16456e-06	-1.03928e-10	-1.05997
96450991	chr5:96450991:G:C	8.85705e-06	-1.03928e-10	0.968901
96451115	chr5:96451115:CTGT:C	1.64883e-06	-1.03928e-10	-0.712247
96451189	chr5:96451189:A:C	2.04137e-07	-1.53402	-1.26726
96451945	chr5:96451945:T:C	1.12085e-06	-1.31167	0.213446
96451970	chr5:96451970:T:G	1.63099e-06	-1.46941	0.746284
96452113	chr5:96452113:C:T	5.27045e-07	-1.53414	-0.318645
96452306	chr5:96452306:C:A	3.05903e-07	-1.24182	-1.15498
96452323	chr5:96452323:G:A	3.19292e-07	-1.074	-1.27996
96452548	chr5:96452548:G:A	7.26869e-07	-1.53132	-2.99234e-10
96453089	chr5:96453089:T:G	1.02929e-06	-1.18344	-2.99234e-10
96453106	chr5:96453106:A:G	4.69074e-06	-1.42209	1.75536
96453194	chr5:96453194:C:T	1.6061e-06	-1.03928e-10	-0.738506
96453342	chr5:96453342:G:A	5.05268e-06	-1.03928e-10	0.407607
96453553	chr5:96453553:T:A	4.89182e-06	-1.03928e-10	0.375253
96453865	chr5:96453865:A:T	6.62396e-06	-1.03928e-10	0.67838
96454114	chr5:96454114:A:G	4.08808e-07	-1.5052	-0.601623
96454183	chr5:96454183:C:T	3.74226e-07	-0.992247	-1.20296
96454541	chr5:96454541:A:T	9.36551e-07	-1.03928e-10	-1.27786
96455202	chr5:96455202:C:T	8.0777e-06	-1.03928e-10	0.876794
96455721	chr5:96455721:A:G	4.71189e-06	-1.03928e-10	0.337776
96455842	chr5:96455842:G:C	4.40634e-07	-1.41359	-0.618267
96455944	chr5:96455944:A:C	1.14983e-06	-1.03928e-10	-1.0727
96455988	chr5:96455988:G:A	1.32993e-06	-1.49188	0.564694
96456094	chr5:96456094:T:C	6.59149e-06	-1.03928e-10	0.673467
96456419	chr5:96456419:T:A	7.40293e-07	-1.53074	0.0177171
96456547	chr5:96456547:A:T	1.29007e-06	-1.48955	0.531939
96456906	chr5:96456906:T:C	1.45704e-06	-1.03928e-10	-0.835906
96457038	chr5:96457038:T:C	1.67987e-06	-1.03928e-10	-0.693598
96457075	chr5:96457075:G:A	4.85643e-07	-1.02732	-0.907269
96457137	chr5:96457137:T:C	7.34286e-07	-1.52828	0.00710798
96457298	chr5:96457298:A:G	7.61445e-07	-1.48485	-2.99234e-10
96458024	chr5:96458024:T:C	4.38246e-06	-1.03928e-10	0.265298
96458077	chr5:96458077:A:G	5.78455e-07	-1.47924	-0.280465
96458115	chr5:96458115:G:A	3.91725e-06	-1.03928e-10	0.153078
96458718	chr5:96458718:A:T	3.27045e-07	-1.06989	-1.26008
96458898	chr5:96458898:G:A	2.88082e-07	-1.52056	-0.93626
96459069	chr5:96459069:G:A	1.14428e-06	-1.03928e-10	-1.07754
96459528	chr5:96459528:G:A	1.2941e-06	-1.03928e-10	-0.9545
96459569	chr5:96459569:G:A	1.04085e-06	-1.03928e-10	-1.17228
96459657	chr5:96459657:A:G	9.46069e-07	-1.03928e-10	-1.26775
96459727	chr5:96459727:C:T	1.15018e-06	-1.03928e-10	-1.0724
96459855	chr5:96459855:G:A	2.33222e-07	-1.39374	-1.27433
96459996	chr5:96459996:G:A	7.24801e-07	-1.53417	-2.99234e-10
96460249	chr5:96460249:G:T	2.87315e-07	-1.18515	-1.27433
96460354	chr5:96460354:A:G	1.66066e-06	-1.03928e-10	-0.705099
96460480	chr5:96460480:C:A	2.17144e-07	-1.52979	-1.20972
96460481	chr5:96460481:A:T	1.04292e-06	-1.03928e-10	-1.17029
96460504	chr5:96460504:C:G	3.20782e-06	-1.03928e-10	-0.0467221
96460579	chr5:96460579:A:T	5.66216e-06	-1.03928e-10	0.521493
96460944	chr5:96460944:T:TGC	7.76601e-07	-1.53421	0.0690635
96461047	chr5:96461047:C:T	2.54161e-07	-1.40555	-1.17655
96461276	chr5:96461276:G:A	1.27755e-06	-1.03928e-10	-0.967365
96461406	chr5:96461406:A:G	9.34971e-07	-1.03928e-10	-1.27955
96461459	chr5:96461459:T:G	3.40644e-07	-1.18247	-1.10675
96461851	chr5:96461851:A:G	4.01823e-07	-1.09268	-1.03138
96461986	chr5:96461986:C:T	1.30405e-06	-1.03928e-10	-0.946839
96462042	chr5:96462042:A:G	2.81781e-07	-1.27548	-1.20345
96462050	chr5:96462050:A:G	3.85109e-07	-1.0597	-1.10684
96462160	chr5:96462160:T:C	2.08258e-06	-1.03928e-10	-0.478705
96462216	chr5:96462216:T:C	2.27286e-06	-1.03928e-10	-0.391273
96462252	chr5:96462252:A:G	2.68319e-07	-1.28324	-1.24465
96462374	chr5:96462374:G:A	6.19351e-07	-1.53392	-0.157473
96462386	chr5:96462386:C:T	1.31341e-06	-1.03928e-10	-0.939683
96462503	chr5:96462503:T:C	1.38582e-06	-1.03928e-10	-0.886017
96462532	chr5:96462532:G:A	4.02952e-06	-1.03928e-10	0.181334
96462890	chr5:96462890:C:A	4.44397e-06	-1.03928e-10	0.279236
96462930	chr5:96462930:G:A	2.04985e-06	-1.03928e-10	-0.494544
96463352	chr5:96463352:G:C	2.2049e-07	-1.53306	-1.19116
96463474	chr5:96463474:T:A	2.12367e-06	-1.03928e-10	-0.459167
96463740	chr5:96463740:AC:A	6.78577e-06	0.702515	-2.99234e-10
96463900	chr5:96463900:C:T	4.6266e-07	-1.46705	-0.516023
96463997	chr5:96463997:A:T	7.3492e-07	-1.31705	-0.203252
96464023	chr5:96464023:G:A	2.00127e-06	-1.03928e-10	-0.518529
96464729	chr5:96464729:T:C	1.39887e-06	-1.03928e-10	-0.87665
96464863	chr5:96464863:T:A	1.37838e-06	-1.03928e-10	-0.891404
96464921	chr5:96464921:G:T	1.37965e-06	-1.03928e-10	-0.890484
96465117	chr5:96465117:G:A	1.14527e-06	-1.07667	-2.99234e-10
96465163	chr5:96465163:A:G	1.68026e-06	-1.03928e-10	-0.693367
96465883	chr5:96465883:G:A	5.24597e-06	-1.03928e-10	0.445148
96466219	chr5:96466219:T:C	1.05126e-06	-1.03928e-10	-1.16232
96466263	chr5:96466263:T:C	2.5978e-07	-1.36005	-1.20018
96466561	chr5:96466561:G:A	3.57456e-07	-1.52469	-0.716365
96466871	chr5:96466871:C:G	2.61569e-06	-1.03928e-10	-0.250784
96467022	chr5:96467022:G:A	3.015e-06	-0.108713	-2.99234e-10
96467242	chr5:96467242:T:C	3.11894e-07	-1.514	-0.863405
96467267	chr5:96467267:CTA:C	6.95599e-06	0.72729	-2.99234e-10
96467383	chr5:96467383:T:A	2.79416e-07	-1.48294	-1.00443
96467405	chr5:96467405:T:C	4.5465e-07	-0.842999	-1.15754
96467430	chr5:96467430:C:T	1.08605e-06	-1.01515	-0.114616
96467747	chr5:96467747:A:G	5.02549e-07	-1.51038	-0.389996
96467766	chr5:96467766:C:T	2.66424e-07	-1.27441	-1.26057
96467912	chr5:96467912:C:A	3.13354e-07	-1.49806	-0.874674
96467914	chr5:96467914:A:G	3.58056e-07	-1.05018	-1.1892
96467939	chr5:96467939:G:A	5.61204e-06	-1.03928e-10	0.512603
96467989	chr5:96467989:G:A	5.23891e-06	-1.03928e-10	0.443801
96468012	chr5:96468012:G:A	4.41909e-06	-1.03928e-10	0.273621
96468025	chr5:96468025:A:G	2.89447e-07	-1.52671	-0.925387
96468027	chr5:96468027:A:G	1.10199e-06	-1.03928e-10	-1.11519
96468075	chr5:96468075:A:G	1.24956e-06	-1.03928e-10	-0.98952
96468142	chr5:96468142:G:A	2.33418e-07	-1.42131	-1.24593
96468719	chr5:96468719:G:A	9.52713e-07	-1.03928e-10	-1.26075
96469100	chr5:96469100:A:C	4.37065e-07	-1.41435	-0.625638
96469135	chr5:96469135:G:A	3.32543e-07	-1.12817	-1.18513
96469381	chr5:96469381:A:C	2.2575e-07	-1.49696	-1.20368
96469945	chr5:96469945:G:A	5.11997e-07	-0.833654	-1.0481
96470050	chr5:96470050:T:C	2.58495e-07	-1.52266	-1.04254
96470521	chr5:96470521:G:A	7.49221e-07	-1.50103	-2.99234e-10
96471275	chr5:96471275:T:C	2.15983e-07	-1.4975	-1.24736
96471684	chr5:96471684:A:C	2.36633e-06	-1.03928e-10	-0.350972
96471983	chr5:96471983:C:A	3.57814e-07	-0.965197	-1.27486
96472027	chr5:96472027:A:G	8.77782e-07	-1.53277	0.190099
96472108	chr5:96472108:A:G	5.5009e-07	-1.47037	-0.339613
96472290	chr5:96472290:C:T	1.23432e-06	-1.53183	0.53003
96472364	chr5:96472364:G:A	1.24849e-06	-1.52802	0.537648
96472470	chr5:96472470:T:C	2.90331e-07	-1.42541	-1.02363
96472471	chr5:96472471:G:A	2.51169e-07	-1.31423	-1.27971
96472755	chr5:96472755:A:C	4.14262e-06	-1.03928e-10	0.209017
96473090	chr5:96473090:C:T	1.59361e-06	-1.03928e-10	-0.746313
96473535	chr5:96473535:A:C	3.34156e-07	-1.17872	-1.12974
96473624	chr5:96473624:C:T	3.54199e-07	-1.53272	-0.717492
96474121	chr5:96474121:T:C	4.86164e-07	-1.21504	-0.718481
96474237	chr5:96474237:G:A	2.44706e-07	-1.34152	-1.27849
96474503	chr5:96474503:A:G	1.79158e-06	-1.03928e-10	-0.629213
96474606	chr5:96474606:G:A	9.98145e-07	-1.03928e-10	-1.21417
96474787	chr5:96474787:A:G	7.25988e-07	-1.53253	-2.99234e-10
96475206	chr5:96475206:A:C	1.17875e-06	-1.03928e-10	-1.04785
96475456	chr5:96475456:C:T	2.24313e-06	-1.03928e-10	-0.40444
96475543	chr5:96475543:G:A	1.19728e-06	-1.03226	-2.99234e-10
96475615	chr5:96475615:A:G	2.61111e-06	-1.03928e-10	-0.252536
96475910	chr5:96475910:G:A	6.07468e-07	-0.496591	-1.21418
96476150	chr5:96476150:T:C	4.16608e-07	-1.14582	-0.9421
96476584	chr5:96476584:G:A	2.57636e-07	-1.52132	-1.0472
96476814	chr5:96476814:C:T	7.24796e-07	-1.53418	-2.99234e-10
96477291	chr5:96477291:T:A	3.68559e-07	-1.12528	-1.08519
96477304	chr5:96477304:G:A	8.36718e-07	-1.39058	-2.99234e-10
96477350	chr5:96477350:CAT:C	2.49972e-07	-1.50475	-1.09397
96477573	chr5:96477573:C:T	2.60389e-07	-1.53313	-1.02476
96477589	chr5:96477589:T:C	4.14357e-07	-1.51814	-0.575197
96478133	chr5:96478133:G:A	1.15969e-06	-1.03928e-10	-1.06416
96478142	chr5:96478142:C:T	3.2512e-07	-1.19293	-1.14294
96478366	chr5:96478366:A:G	1.27838e-06	-0.96672	-2.99234e-10
96478629	chr5:96478629:C:A	4.90427e-07	-1.44965	-0.475137
96478742	chr5:96478742:G:A	2.01709e-07	-1.53422	-1.27902
96478785	chr5:96478785:C:A	3.36171e-07	-1.18427	-1.11818
96478995	chr5:96478995:G:A	2.1928e-07	-1.46249	-1.26722
96479244	chr5:96479244:A:G	3.95737e-07	-1.44248	-0.696836
96479430	chr5:96479430:C:G	1.49036e-06	-1.03928e-10	-0.813295
96479452	chr5:96479452:TA:T	2.18949e-07	-1.48665	-1.24458
96479693	chr5:96479693:C:T	5.64948e-07	-1.49673	-0.286608
96479740	chr5:96479740:AC:A	9.34995e-07	-1.03928e-10	-1.27953
96479742	chr5:96479742:C:A	9.35011e-07	-1.03928e-10	-1.27951
96480107	chr5:96480107:C:T	2.06183e-07	-1.5168	-1.2745
96480416	chr5:96480416:T:A	2.66272e-07	-1.43912	-1.09643
96481228	chr5:96481228:C:G	2.05971e-07	-1.51197	-1.28036
96481728	chr5:96481728:T:C	3.06331e-07	-1.53415	-0.861254
96481800	chr5:96481800:C:T	2.22442e-07	-1.44108	-1.27432
96481829	chr5:96481829:G:A	4.75665e-07	-1.47424	-0.481111
96482004	chr5:96482004:A:G	7.37494e-07	-1.51681	-2.99234e-10
96482141	chr5:96482141:T:G	9.63525e-07	-1.03928e-10	-1.24947
96482280	chr5:96482280:C:T	2.91762e-06	-1.03928e-10	-0.141544
96482707	chr5:96482707:G:A	4.73818e-07	-1.46549	-0.49375
96482845	chr5:96482845:G:A	7.72558e-07	-1.53391	0.0635535
96482964	chr5:96482964:A:G	4.80555e-07	-1.43786	-0.507264
96482968	chr5:96482968:C:G	1.39685e-06	-1.03928e-10	-0.878096
96483002	chr5:96483002:G:A	2.9281e-06	-1.03928e-10	-0.13796
96483137	chr5:96483137:C:T	4.48813e-07	-1.44855	-0.564916
96483198	chr5:96483198:C:T	3.67423e-07	-1.45548	-0.758079
96483428	chr5:96483428:C:T	4.50022e-07	-1.4405	-0.570275
96483642	chr5:96483642:A:G	5.39002e-07	-1.43942	-0.390932
96483839	chr5:96483839:A:C	1.01923e-06	-1.03928e-10	-1.19326
96484579	chr5:96484579:T:A	1.12601e-05	-1.03928e-10	1.20895
96484582	chr5:96484582:G:T	1.17579e-05	-1.03928e-10	1.25222
96484592	chr5:96484592:T:C	4.77339e-07	-1.40108	-0.550758
96485334	chr5:96485334:A:G	4.01296e-07	-1.45474	-0.670633
96485598	chr5:96485598:C:G	6.85341e-07	-1.10371	-0.486445
96485613	chr5:96485613:G:A	1.87849e-06	-1.03928e-10	-0.581846
96485733	chr5:96485733:T:C	5.87227e-07	-1.4877	-0.256954
96485828	chr5:96485828:A:G	2.5856e-07	-1.41552	-1.14942
96486008	chr5:96486008:C:T	7.10781e-05	-1.03928e-10	3.05147
96486233	chr5:96486233:A:C	1.09951e-06	-1.03928e-10	-1.11745
96486470	chr5:96486470:T:G	1.06005e-06	-1.03928e-10	-1.154
96486702	chr5:96486702:T:G	2.87946e-07	-1.41829	-1.039
96486886	chr5:96486886:T:C	2.84216e-07	-1.51393	-0.956405
96486918	chr5:96486918:A:G	1.40395e-06	-1.03928e-10	-0.873025
96487028	chr5:96487028:C:T	2.46826e-07	-1.51852	-1.09286
96487247	chr5:96487247:G:A	2.33406e-06	-1.03928e-10	-0.364702
96487397	chr5:96487397:G:A	1.22095e-06	-1.03928e-10	-1.01268
96487604	chr5:96487604:A:G	9.88105e-07	-1.22428	-2.99234e-10
96487838	chr5:96487838:G:A	7.46414e-07	-1.50479	-2.99234e-10
96488305	chr5:96488305:C:T	1.05127e-06	-0.922099	-0.240211
96488647	chr5:96488647:T:G	5.3591e-07	-1.46989	-0.366216
96488759	chr5:96488759:C:T	8.92371e-07	-1.32619	-2.99234e-10
96488963	chr5:96488963:A:G	3.13033e-07	-1.50923	-0.864526
96489053	chr5:96489053:G:C	1.3863e-06	-1.03928e-10	-0.885677
96489423	chr5:96489423:G:GA	3.05329e-06	-0.897836	0.801744
96489685	chr5:96489685:A:G	1.93551e-06	-1.44418	0.892232
96489701	chr5:96489701:T:C	1.06598e-06	-1.03928e-10	-1.14841
96489740	chr5:96489740:A:G	2.80349e-07	-1.50819	-0.975841
96490045	chr5:96490045:T:A	2.08729e-06	-1.40855	0.932108
96490651	chr5:96490651:A:T	1.04087e-06	-1.03928e-10	-1.17225
96490652	chr5:96490652:T:A	1.51437e-06	-1.03928e-10	-0.797313
96491078	chr5:96491078:G:T	2.83495e-07	-1.47714	-0.995729
96491212	chr5:96491212:A:G	3.95277e-07	-0.899413	-1.24107
96491252	chr5:96491252:G:A	9.9978e-07	-1.03928e-10	-1.21253
96491383	chr5:96491383:C:T	8.88735e-07	-1.15882	-0.171452
96491795	chr5:96491795:G:A	3.47652e-07	-0.998608	-1.27026
96492041	chr5:96492041:G:A	1.64148e-06	-1.03928e-10	-0.716713
96492132	chr5:96492132:A:G	2.36824e-06	-1.03928e-10	-0.350165
96492140	chr5:96492140:A:C	1.02953e-06	-1.03928e-10	-1.18321
96492472	chr5:96492472:G:A	3.59261e-07	-0.963966	-1.27205
96492970	chr5:96492970:A:G	1.4237e-06	-1.03928e-10	-0.859055
96493003	chr5:96493003:A:G	7.25046e-07	-1.53383	-2.99234e-10
96493150	chr5:96493150:A:G	2.53156e-06	-1.03928e-10	-0.283476
96493323	chr5:96493323:C:G	5.52251e-07	-0.553302	-1.25276
96493860	chr5:96493860:C:T	1.32915e-06	-1.03928e-10	-0.927769
96493881	chr5:96493881:A:G	9.48188e-07	-1.03928e-10	-1.26552
96494339	chr5:96494339:A:G	9.62749e-07	-1.03928e-10	-1.25027
96494423	chr5:96494423:G:T	2.26443e-07	-1.41906	-1.27851
96494928	chr5:96494928:T:C	9.59012e-07	-1.03928e-10	-1.25416
96494979	chr5:96494979:G:A	1.02196e-06	-1.03928e-10	-1.19059
96495001	chr5:96495001:T:C	2.51366e-05	-1.03928e-10	2.01201
96495489	chr5:96495489:G:A	2.37341e-07	-1.51136	-1.13921
96495852	chr5:96495852:T:A	9.34259e-07	-1.03928e-10	-1.28031
96496124	chr5:96496124:G:A	1.29106e-06	-1.03928e-10	-0.956852
96497268	chr5:96497268:C:T	1.07794e-06	-1.03928e-10	-1.13726
96497320	chr5:96497320:T:C	1.73785e-05	-1.03928e-10	1.64292
96497416	chr5:96497416:G:T	2.43253e-05	-1.03928e-10	1.9792
96497452	chr5:96497452:G:T	1.49046e-06	-1.03928e-10	-0.813224
96497456	chr5:96497456:A:G	1.4943e-06	-1.03928e-10	-0.810652
96497539	chr5:96497539:T:G	4.66188e-06	-1.03928e-10	0.327107
96497546	chr5:96497546:T:C	1.54773e-06	-1.03928e-10	-0.775524
96497706	chr5:96497706:C:T	1.44723e-06	-1.03928e-10	-0.842661
96497734	chr5:96497734:T:G	1.94022e-06	-1.03928e-10	-0.549513
96497800	chr5:96497800:C:A	9.50005e-07	-1.03928e-10	-1.2636
96497969	chr5:96497969:T:G	3.40377e-07	-1.31698	-0.97303
96497980	chr5:96497980:T:C	3.09471e-07	-1.11425	-1.27096
96498321	chr5:96498321:C:A	9.41236e-07	-1.03928e-10	-1.27287
96498608	chr5:96498608:T:C	1.07852e-06	-1.03928e-10	-1.13673
96498609	chr5:96498609:G:A	5.1839e-07	-1.5222	-0.347136
96498920	chr5:96498920:C:A	4.49021e-07	-0.785779	-1.22722
96499145	chr5:96499145:G:C	1.79637e-05	-1.03928e-10	1.67604
96499342	chr5:96499342:C:T	2.89972e-07	-1.5001	-0.950178
96499367	chr5:96499367:A:G	9.71504e-07	-1.03928e-10	-1.24122
96499374	chr5:96499374:C:T	9.36408e-07	-1.03928e-10	-1.27802
96499463	chr5:96499463:A:G	7.95418e-07	-1.46232	0.021115
96499605	chr5:96499605:C:T	1.31049e-06	-1.03928e-10	-0.941914
96499620	chr5:96499620:T:C	5.80694e-07	-1.12612	-0.629728
96499627	chr5:96499627:C:T	9.34224e-07	-1.03928e-10	-1.28035
96499716	chr5:96499716:A:G	9.34406e-07	-1.03928e-10	-1.28016
96500085	chr5:96500085:C:T	1.48646e-06	-1.03928e-10	-0.815918
96500162	chr5:96500162:C:T	2.48205e-06	-0.303227	-2.99234e-10
96500294	chr5:96500294:A:C	2.56595e-06	-1.02512	0.755138
96500902	chr5:96500902:G:A	1.66408e-06	-1.03928e-10	-0.703043
96501135	chr5:96501135:A:C	1.1934e-06	-1.03928e-10	-1.03551
96501201	chr5:96501201:C:A	1.18286e-06	-1.03928e-10	-1.04438
96501373	chr5:96501373:C:T	1.43682e-06	-1.03928e-10	-0.849878
96501629	chr5:96501629:A:G	3.92605e-07	-0.876831	-1.27043
96501737	chr5:96501737:C:G	3.12928e-05	-1.03928e-10	2.23107
96501787	chr5:96501787:C:A	1.31502e-06	-1.03928e-10	-0.938458
96501803	chr5:96501803:A:G	1.20011e-06	-1.03928e-10	-1.0299
96501968	chr5:96501968:C:A	2.65262e-07	-1.35225	-1.18709
96502128	chr5:96502128:G:A	1.74915e-06	-0.653181	-2.99234e-10
96502324	chr5:96502324:ATAT:A	2.38953e-06	-1.03928e-10	-0.341214
96502889	chr5:96502889:T:A	2.93135e-07	-1.27332	-1.16612
96503190	chr5:96503190:T:C	1.73473e-06	-1.03928e-10	-0.661462
96503233	chr5:96503233:T:G	1.04909e-06	-1.03928e-10	-1.16439
96503403	chr5:96503403:C:G	9.5055e-07	-1.03928e-10	-1.26303
96503447	chr5:96503447:A:T	9.39978e-07	-1.03928e-10	-1.27421
96503493	chr5:96503493:G:A	3.06476e-07	-1.2437	-1.15123
96503566	chr5:96503566:C:T	7.85724e-07	-1.49694	0.0434814
96503617	chr5:96503617:A:G	9.35036e-07	-1.03928e-10	-1.27948
96503811	chr5:96503811:T:C	5.97478e-06	-1.03928e-10	0.575234
96504645	chr5:96504645:A:G	2.98823e-06	-1.03928e-10	-0.117632
96505347	chr5:96505347:G:A	5.66276e-06	-1.03928e-10	0.521599
96505371	chr5:96505371:TCAGGAGGCTGATG:T	9.80408e-07	-1.03928e-10	-1.2321
96505412	chr5:96505412:G:A	9.86189e-07	-1.03928e-10	-1.22622
96505429	chr5:96505429:G:A	2.02149e-06	-1.03928e-10	-0.50848
96505484	chr5:96505484:A:T	1.24683e-06	-1.03928e-10	-0.991705
96505735	chr5:96505735:G:GT	9.11965e-06	-1.03928e-10	0.998118
96505783	chr5:96505783:C:T	9.34597e-07	-1.03928e-10	-1.27995
96505784	chr5:96505784:G:A	1.30065e-06	-1.03928e-10	-0.949449
96505979	chr5:96505979:A:G	1.62721e-06	-1.03928e-10	-0.725447
96506020	chr5:96506020:A:G	1.62721e-06	-1.03928e-10	-0.725447
96506153	chr5:96506153:G:A	9.34616e-07	-1.03928e-10	-1.27993
96506318	chr5:96506318:T:TGTTTTA	2.35566e-07	-1.46114	-1.19694
96506447	chr5:96506447:A:C	2.01104e-06	-1.03928e-10	-0.51366
96506506	chr5:96506506:T:C	1.4015e-06	-1.03928e-10	-0.874769
96506670	chr5:96506670:TC:T	1.20657e-06	-1.03928e-10	-1.02453
96506708	chr5:96506708:C:T	3.81464e-07	-0.907061	-1.26899
96506783	chr5:96506783:G:A	1.50589e-06	-0.802927	-2.99234e-10
96506987	chr5:96506987:G:T	4.88349e-06	-1.03928e-10	0.373548
96507088	chr5:96507088:G:A	1.13724e-06	-1.4161	0.332392
96507245	chr5:96507245:G:A	1.91738e-06	-0.773928	0.212573
96507252	chr5:96507252:A:G	1.08343e-06	-1.03928e-10	-1.13218
96507283	chr5:96507283:C:A	3.00836e-06	0.132877	-0.243795
96507951	chr5:96507951:T:C	5.31995e-07	-0.84103	-1.0024
96508059	chr5:96508059:C:T	5.95018e-07	-0.817406	-0.91407
96508233	chr5:96508233:G:A	1.01749e-06	-1.03928e-10	-1.19497
96508816	chr5:96508816:A:G	3.73827e-06	-1.03928e-10	0.106311
96509027	chr5:96509027:G:A	4.41468e-06	-1.03928e-10	0.272622
96509093	chr5:96509093:A:T	3.45675e-06	0.0769576	-0.0489418
96509117	chr5:96509117:T:C	1.98228e-06	-1.03928e-10	-0.528066
96509147	chr5:96509147:C:T	1.03865e-06	-1.03928e-10	-1.17439
96509217	chr5:96509217:G:A	4.64601e-07	-0.742407	-1.23648
96509250	chr5:96509250:A:C	1.05272e-06	-1.03928e-10	-1.16094
96509372	chr5:96509372:G:A	1.06414e-06	-1.03928e-10	-1.15014
96509506	chr5:96509506:C:T	1.17501e-06	-1.03928e-10	-1.05103
96510011	chr5:96510011:A:G	1.17219e-06	-1.05344	-2.99234e-10
96510047	chr5:96510047:A:G	1.82848e-06	0.269242	-0.87807
96510143	chr5:96510143:T:C	9.67515e-07	-1.03928e-10	-1.24534
96510150	chr5:96510150:A:G	9.69826e-07	-1.03928e-10	-1.24295
96510443	chr5:96510443:A:C	1.35965e-06	0.329272	-1.23436
96510640	chr5:96510640:A:G	2.23439e-05	-1.03928e-10	1.89424
96510813	chr5:96510813:A:G	2.19472e-05	-1.03928e-10	1.87633
96511043	chr5:96511043:G:A	1.07126e-06	-1.14348	-2.99234e-10
96511208	chr5:96511208:G:A	8.37612e-07	-1.38951	-2.99234e-10
96511394	chr5:96511394:G:A	1.48601e-06	-1.03928e-10	-0.816217
96511434	chr5:96511434:AC:A	4.32309e-06	0.24365	0.0080083
96511613	chr5:96511613:G:A	9.14662e-06	-1.03928e-10	1.00107
96511706	chr5:96511706:G:A	1.50132e-06	-1.03928e-10	-0.805971
96511874	chr5:96511874:C:T	1.5388e-06	-1.03928e-10	-0.781311
96511924	chr5:96511924:C:T	2.19912e-06	-1.03928e-10	-0.424254
96512309	chr5:96512309:C:T	7.31358e-07	-1.52516	-2.99234e-10
96512372	chr5:96512372:T:C	5.45983e-07	-0.823137	-0.994344
96512771	chr5:96512771:T:A	2.1515e-05	-1.03928e-10	1.85644
96512799	chr5:96512799:C:A	5.59031e-07	-0.817381	-0.976482
96512909	chr5:96512909:T:A	5.63333e-07	-0.836496	-0.9497
96513138	chr5:96513138:A:T	9.98e-07	-1.03928e-10	-1.21431
96513512	chr5:96513512:A:G	9.3853e-07	-1.03928e-10	-1.27575
96513600	chr5:96513600:A:G	1.89962e-05	-1.03928e-10	1.73192
96513619	chr5:96513619:C:T	3.77786e-07	-0.916208	-1.26953
96513644	chr5:96513644:C:T	4.38232e-07	-0.860144	-1.17718
96513776	chr5:96513776:A:T	3.22811e-07	-1.07333	-1.26968
96513883	chr5:96513883:T:C	1.4871e-06	0.291406	-1.10689
96514546	chr5:96514546:A:C	1.62125e-06	0.361854	-1.09097
96514901	chr5:96514901:G:A	1.66392e-06	-1.03928e-10	-0.703137
96515093	chr5:96515093:A:G	5.86669e-06	-1.03928e-10	0.556978
96515103	chr5:96515103:C:T	5.78687e-07	-0.564338	-1.19497
96515162	chr5:96515162:C:CA	2.39121e-07	-1.39394	-1.24916
96515330	chr5:96515330:T:C	9.76876e-07	-1.03928e-10	-1.23571
96515400	chr5:96515400:G:C	1.1494e-06	-1.03928e-10	-1.07307
96515989	chr5:96515989:G:T	9.80001e-07	-1.03928e-10	-1.23251
96516317	chr5:96516317:C:T	2.83851e-07	-1.20862	-1.263
96516560	chr5:96516560:G:A	1.0467e-06	-1.16667	-2.99234e-10
96516841	chr5:96516841:G:A	2.95625e-05	-1.03928e-10	2.17419
96517005	chr5:96517005:C:T	3.60601e-06	-1.03928e-10	0.0702901
96517065	chr5:96517065:G:C	9.75289e-07	-1.03928e-10	-1.23733
96517158	chr5:96517158:T:A	1.13878e-06	-1.08236	-2.99234e-10
96517205	chr5:96517205:T:TAA	2.38078e-07	-1.39874	-1.24873
96517488	chr5:96517488:C:A	1.05208e-06	-1.03928e-10	-1.16155
96517549	chr5:96517549:G:A	1.76677e-06	-1.03928e-10	-0.643161
96517831	chr5:96517831:G:T	4.78646e-06	-1.03928e-10	0.353478
96518126	chr5:96518126:TC:T	2.27147e-07	-1.53292	-1.16155
96518417	chr5:96518417:C:T	1.03944e-06	-1.03928e-10	-1.17363
96518781	chr5:96518781:G:A	2.01934e-06	-1.03928e-10	-0.509541
96519041	chr5:96519041:A:G	1.45737e-06	-1.03928e-10	-0.835677
96519339	chr5:96519339:T:C	4.7046e-06	-1.03928e-10	0.336229
96519387	chr5:96519387:G:C	5.51207e-07	-0.781428	-1.02653
96519731	chr5:96519731:C:T	1.07372e-06	-1.03928e-10	-1.14119
96519807	chr5:96519807:A:T	1.0014e-06	-1.03928e-10	-1.21092
96519872	chr5:96519872:A:G	1.12724e-06	-0.838795	-0.253746
96519961	chr5:96519961:A:C	2.38721e-06	0.0440947	-0.386282
96520105	chr5:96520105:G:A	2.47022e-07	-1.35538	-1.25521
96520755	chr5:96520755:G:T	5.2065e-07	-0.64987	-1.21512
96520797	chr5:96520797:T:C	1.79477e-06	0.55255	-1.17998
96520975	chr5:96520975:A:G	2.58094e-06	0.00148395	-0.265643
96521561	chr5:96521561:C:G	9.9684e-07	0.0353764	-1.25085
96521580	chr5:96521580:CAT:C	1.41389e-06	-1.03928e-10	-0.865967
96521856	chr5:96521856:G:A	3.63726e-07	-0.985523	-1.23814
96521984	chr5:96521984:C:T	1.95913e-06	-1.03928e-10	-0.539814
96522059	chr5:96522059:C:T	1.68288e-06	0.578985	-1.27079
96522095	chr5:96522095:G:A	4.27488e-06	-1.03928e-10	0.240444
96522140	chr5:96522140:G:A	1.74122e-05	-1.03928e-10	1.64486
96522371	chr5:96522371:C:T	1.18987e-06	-1.03928e-10	-1.03847
96522554	chr5:96522554:A:G	6.53422e-07	-0.617268	-1.02058
96522604	chr5:96522604:AG:A	1.52621e-06	-1.03928e-10	-0.789527
96522611	chr5:96522611:A:G	3.16172e-07	-1.11054	-1.25325
96522816	chr5:96522816:A:G	1.4467e-06	-1.03928e-10	-0.843028
96522862	chr5:96522862:G:A	9.34542e-07	-1.03928e-10	-1.28001
96522878	chr5:96522878:T:A	9.41508e-07	-1.03928e-10	-1.27259
96523082	chr5:96523082:G:T	1.06206e-06	-1.03928e-10	-1.1521
96523133	chr5:96523133:A:G	9.37524e-07	-1.03928e-10	-1.27683
96523174	chr5:96523174:G:T	3.32814e-07	-1.05227	-1.26022
96523440	chr5:96523440:C:T	2.06811e-06	0.640276	-1.12595
96523577	chr5:96523577:G:A	7.63111e-06	0.819921	-2.99234e-10
96523899	chr5:96523899:A:G	3.53954e-06	-0.071166	0.12285
96523989	chr5:96523989:G:A	1.1155e-06	-1.03928e-10	-1.10301
96524146	chr5:96524146:G:A	2.20693e-05	-1.03928e-10	1.88188
96525143	chr5:96525143:A:C	1.64236e-06	-1.03928e-10	-0.716181
96525196	chr5:96525196:G:A	7.76187e-06	-1.03928e-10	0.83691
96525308	chr5:96525308:C:T	4.97819e-07	-0.632362	-1.27747
96525320	chr5:96525320:T:G	1.49936e-06	-1.03928e-10	-0.807275
96525325	chr5:96525325:G:A	2.37482e-06	-0.054823	-0.292567
96525503	chr5:96525503:C:A	8.12351e-07	-0.742467	-0.677668
96525525	chr5:96525525:A:G	9.46734e-07	-1.03928e-10	-1.26705
96526442	chr5:96526442:A:T	9.37552e-07	-1.03928e-10	-1.2768
96526577	chr5:96526577:T:A	2.1995e-07	-1.46602	-1.26065
96526585	chr5:96526585:T:A	2.26634e-07	-1.45536	-1.24137
96526587	chr5:96526587:T:C	2.0717e-06	-1.03928e-10	-0.483943
96526990	chr5:96526990:T:C	1.57194e-06	-0.703554	-0.0564453
96527284	chr5:96527284:G:A	1.42062e-06	-1.03928e-10	-0.861222
96528470	chr5:96528470:G:T	9.39658e-07	-1.03928e-10	-1.27455
96528632	chr5:96528632:C:T	1.02247e-06	-1.03928e-10	-1.19009
96528681	chr5:96528681:T:C	1.00976e-06	-1.03928e-10	-1.2026
96528989	chr5:96528989:C:T	1.25387e-06	-0.881662	-0.104416
96529264	chr5:96529264:T:C	8.50899e-07	-1.37377	-2.99234e-10
96529502	chr5:96529502:T:C	2.96377e-05	-1.03928e-10	2.17673
96529662	chr5:96529662:G:A	1.40133e-05	-1.03928e-10	1.4277
96529796	chr5:96529796:T:C	3.05399e-06	0.506085	-0.601947
96529822	chr5:96529822:G:A	2.64898e-06	0.361833	-0.59997
96530215	chr5:96530215:C:T	3.87958e-07	-0.904312	-1.25486
96530257	chr5:96530257:G:A	1.37728e-06	-1.03928e-10	-0.892205
96530299	chr5:96530299:G:A	3.95654e-07	-0.878341	-1.26119
96530350	chr5:96530350:G:T	9.37002e-07	-1.03928e-10	-1.27738
96530504	chr5:96530504:T:G	1.0326e-06	-1.03928e-10	-1.18023
96530795	chr5:96530795:T:A	3.83956e-07	-1.01775	-1.15179
96530807	chr5:96530807:C:T	3.08355e-06	0.406411	-0.492643
96531221	chr5:96531221:G:A	1.38608e-06	-1.03928e-10	-0.885834
96531519	chr5:96531519:C:A	1.92433e-06	0.616998	-1.17473
96532204	chr5:96532204:C:A	9.5041e-07	-1.03928e-10	-1.26317
96532366	chr5:96532366:G:A	1.21044e-06	-1.03928e-10	-1.02133
96532637	chr5:96532637:A:G	9.54595e-07	-1.03928e-10	-1.25878
96532656	chr5:96532656:C:T	1.64059e-06	-0.717257	-2.99234e-10
96532685	chr5:96532685:G:A	6.01703e-07	-0.528028	-1.19228
96532775	chr5:96532775:C:T	1.50039e-06	-1.03928e-10	-0.806586
96532776	chr5:96532776:G:A	9.92929e-07	-1.21941	-2.99234e-10
96532805	chr5:96532805:G:A	5.15111e-07	-0.758039	-1.11765
96532918	chr5:96532918:G:A	6.59853e-07	-0.483311	-1.14474
96532968	chr5:96532968:T:C	1.52124e-06	-1.03928e-10	-0.79279
96533116	chr5:96533116:G:A	9.65616e-07	-1.03928e-10	-1.2473
96533313	chr5:96533313:G:A	1.882e-06	-1.03928e-10	-0.579979
96533584	chr5:96533584:T:C	8.91057e-06	-1.03928e-10	0.974926
96533723	chr5:96533723:T:C	7.44162e-07	-0.762764	-0.745045
96533727	chr5:96533727:C:G	1.26592e-05	-1.03928e-10	1.32608
96533848	chr5:96533848:T:C	5.3195e-07	-0.565373	-1.27815
96534046	chr5:96534046:A:G	2.4853e-07	-1.44037	-1.16414
96534814	chr5:96534814:AAGAAAG:A	1.04294e-06	-1.17026	-2.99234e-10
96534833	chr5:96534833:G:A	9.35361e-07	-1.03928e-10	-1.27913
96534996	chr5:96534996:C:T	6.77957e-07	-0.320623	-1.28036
96535255	chr5:96535255:G:A	2.94605e-06	-0.131849	-2.99234e-10
96535672	chr5:96535672:A:C	2.39218e-07	-1.52226	-1.12044
96535787	chr5:96535787:T:A	5.73708e-07	-0.487586	-1.28036
96535862	chr5:96535862:T:C	9.43979e-07	-1.03928e-10	-1.26996
96536040	chr5:96536040:T:G	9.7973e-07	-1.23279	-2.99234e-10
96536395	chr5:96536395:C:G	1.28263e-06	-1.03928e-10	-0.963401
96536540	chr5:96536540:C:T	1.68579e-06	-1.03928e-10	-0.690077
96536707	chr5:96536707:G:A	1.82233e-06	-1.03928e-10	-0.612194
96536899	chr5:96536899:A:T	8.62004e-07	-0.252918	-1.10789
96537126	chr5:96537126:T:A	1.32866e-05	-1.03928e-10	1.37444
96538064	chr5:96538064:G:A	9.1794e-07	-0.167961	-1.12997
96538095	chr5:96538095:G:C	9.91172e-07	-0.0918598	-1.12932
96538126	chr5:96538126:G:A	9.46515e-07	-0.136263	-1.13102
96538323	chr5:96538323:G:A	7.20867e-07	-0.322404	-1.21721
96538328	chr5:96538328:A:G	7.14206e-07	-0.374415	-1.17448
96538359	chr5:96538359:A:T	1.60045e-06	-1.03928e-10	-0.742025
96538380	chr5:96538380:G:A	7.3933e-07	-0.344709	-1.16961
96538467	chr5:96538467:C:T	7.13761e-07	-0.388122	-1.1614
96538604	chr5:96538604:G:A	1.24577e-05	-1.03928e-10	1.31003
96538905	chr5:96538905:T:C	8.64122e-07	-0.0850962	-1.27326
96539040	chr5:96539040:C:T	1.05619e-06	-1.15765	-2.99234e-10
96539067	chr5:96539067:A:G	1.19754e-06	-1.03928e-10	-1.03205
96539470	chr5:96539470:C:A	1.73496e-06	-1.03928e-10	-0.661326
96539479	chr5:96539479:A:G	1.34496e-06	-1.03928e-10	-0.915946
96539808	chr5:96539808:C:T	1.113e-06	0.0308048	-1.13606
96539885	chr5:96539885:A:G	9.53502e-07	0.0155307	-1.27546
96539891	chr5:96539891:G:C	9.85301e-07	0.0490868	-1.27621
96540213	chr5:96540213:A:G	3.71585e-07	-1.43754	-0.764748
96540274	chr5:96540274:C:T	1.06607e-06	0.121772	-1.27011
96540365	chr5:96540365:T:C	9.56134e-07	0.0135741	-1.27074
96540374	chr5:96540374:A:G	1.06875e-06	0.11592	-1.26174
96540392	chr5:96540392:A:G	1.85699e-06	-1.03928e-10	-0.593358
96540435	chr5:96540435:A:G	9.6153e-07	0.0214046	-1.27295
96540928	chr5:96540928:A:G	2.82952e-06	-1.03928e-10	-0.172205
96541051	chr5:96541051:T:TC	9.36679e-07	-1.03928e-10	-1.27773
96541069	chr5:96541069:T:C	1.12219e-06	-1.03928e-10	-1.09703
96541169	chr5:96541169:G:A	2.69984e-07	-1.37988	-1.14182
96541250	chr5:96541250:A:C	1.16053e-05	-1.03928e-10	1.23915
96541397	chr5:96541397:C:A	5.50677e-07	-0.534457	-1.27446
96541457	chr5:96541457:C:T	4.36191e-06	-1.03928e-10	0.260597
96541498	chr5:96541498:G:C	6.86422e-07	-0.321119	-1.26746
96541625	chr5:96541625:C:G	1.75694e-06	-1.03928e-10	-0.64874
96541689	chr5:96541689:C:A	1.18999e-06	-1.03928e-10	-1.03836
96541743	chr5:96541743:C:A	1.16405e-05	-1.03928e-10	1.24218
96541839	chr5:96541839:G:A	3.46269e-07	-1.43912	-0.833735
96541869	chr5:96541869:A:G	7.43865e-07	-0.285941	-1.22227
96542184	chr5:96542184:C:T	1.38504e-06	-1.03928e-10	-0.886585
96542199	chr5:96542199:A:G	9.99742e-07	-0.310001	-0.90257
96542267	chr5:96542267:C:T	9.02384e-07	-0.28752	-1.02751
96542532	chr5:96542532:A:G	3.18504e-07	-1.08539	-1.27104
96542670	chr5:96542670:AAG:A	9.57184e-07	-0.318162	-0.93791
96542866	chr5:96542866:A:G	1.23162e-06	-1.03928e-10	-1.00399
96542971	chr5:96542971:A:G	9.48138e-07	-0.324175	-0.941392
96543386	chr5:96543386:T:TG	1.36919e-06	-1.03928e-10	-0.898092
96543592	chr5:96543592:G:A	9.48255e-07	-0.316142	-0.949303
96544153	chr5:96544153:A:G	1.4286e-06	-1.03928e-10	-0.855618
96544261	chr5:96544261:T:C	1.65222e-06	-1.03928e-10	-0.710192
96544374	chr5:96544374:C:T	2.49233e-06	-1.03928e-10	-0.299094
96544397	chr5:96544397:C:T	9.58226e-07	-0.295417	-0.959567
96544720	chr5:96544720:G:A	1.03602e-06	-0.253873	-0.923052
96544849	chr5:96544849:A:G	8.94157e-07	-0.368729	-0.955457
96544866	chr5:96544866:T:C	9.0191e-07	-0.376493	-0.93906
96545130	chr5:96545130:A:G	1.17655e-06	-1.03928e-10	-1.04973
96545349	chr5:96545349:C:T	9.29797e-06	-1.03928e-10	1.01748
96545353	chr5:96545353:T:C	9.7673e-07	-0.266727	-0.96913
96545494	chr5:96545494:T:C	7.83074e-07	-0.44353	-1.01331
96545679	chr5:96545679:C:T	7.94228e-07	-0.558855	-0.883842
96545720	chr5:96545720:G:A	5.75768e-07	-0.514812	-1.24955
96545740	chr5:96545740:A:G	1.01438e-06	-0.264809	-0.93323
96545781	chr5:96545781:T:G	7.69474e-07	-0.242831	-1.23153
96545794	chr5:96545794:C:T	9.60208e-07	-0.311049	-0.941868
96546313	chr5:96546313:G:A	7.65835e-07	-0.246641	-1.23246
96546417	chr5:96546417:G:A	9.45617e-07	-0.308228	-0.960001
96546458	chr5:96546458:A:G	1.09525e-06	-0.92996	-0.191368
96546565	chr5:96546565:A:T	9.23791e-07	-0.29644	-0.995143
96546634	chr5:96546634:A:G	1.18753e-06	-1.03928e-10	-1.04044
96546732	chr5:96546732:C:T	2.60668e-07	-1.40686	-1.14996
96547572	chr5:96547572:T:C	1.17447e-06	-1.03928e-10	-1.05149
96547758	chr5:96547758:A:G	9.48646e-07	-0.244864	-1.02017
96547840	chr5:96547840:A:G	9.65198e-07	-0.207568	-1.04017
96547986	chr5:96547986:T:TGTAA	2.25431e-07	-1.43828	-1.26377
96548143	chr5:96548143:C:A	4.72337e-07	-1.50256	-0.459819
96548153	chr5:96548153:G:A	1.03543e-06	-1.03928e-10	-1.1775
96548400	chr5:96548400:G:A	7.89036e-07	-1.07173	-0.37753
96548878	chr5:96548878:A:G	2.17246e-07	-1.46288	-1.27616
96549190	chr5:96549190:C:T	1.38441e-05	1.41555	-2.99234e-10
96549241	chr5:96549241:G:A	6.15782e-07	-0.473119	-1.22405
96549701	chr5:96549701:T:G	7.52599e-07	-1.52839	0.0318588
96549752	chr5:96549752:T:G	1.34112e-06	-1.03928e-10	-0.918808
96550087	chr5:96550087:T:C	2.77425e-07	-1.4763	-1.01821
96550229	chr5:96550229:G:A	2.15367e-07	-1.52913	-1.2186
96550439	chr5:96550439:A:G	3.11525e-07	-1.45755	-0.921034
96550451	chr5:96550451:T:C	2.90065e-07	-1.53342	-0.916546
96551230	chr5:96551230:C:A	2.86838e-07	-1.46215	-0.998997
96551486	chr5:96551486:G:A	3.05183e-07	-1.46594	-0.933221
96551864	chr5:96551864:C:T	2.13528e-07	-1.5271	-1.2292
96551907	chr5:96551907:G:A	2.72255e-07	-1.35258	-1.16074
96552112	chr5:96552112:T:C	1.16626e-06	-1.03928e-10	-1.05851
96552538	chr5:96552538:A:G	4.09477e-07	-1.53035	-0.574842
96552722	chr5:96552722:G:A	2.37871e-07	-1.53345	-1.11489
96552793	chr5:96552793:T:C	2.38754e-07	-1.52322	-1.12141
96552837	chr5:96552837:A:C	8.63507e-07	-1.35907	-2.99234e-10
96553789	chr5:96553789:T:G	2.1874e-07	-1.53303	-1.19915
96553980	chr5:96553980:C:G	1.13851e-06	-1.03928e-10	-1.08259
96554023	chr5:96554023:C:G	1.31519e-05	-1.03928e-10	1.36425
96554025	chr5:96554025:C:G	1.31175e-05	-1.03928e-10	1.36163
96554259	chr5:96554259:T:C	2.17246e-07	-1.4945	-1.24454
96554800	chr5:96554800:C:A	2.41973e-07	-1.51408	-1.11716
96554999	chr5:96554999:T:A	2.13921e-07	-1.53386	-1.2206
96555539	chr5:96555539:T:A	7.81513e-07	-1.48822	0.0293859
96555580	chr5:96555580:C:A	1.05344e-06	-1.03928e-10	-1.16025
96555582	chr5:96555582:C:T	1.23902e-06	-1.03928e-10	-0.997995
96555721	chr5:96555721:G:A	2.96152e-07	-1.53407	-0.895129
96555821	chr5:96555821:G:A	3.05064e-07	-1.45033	-0.949216
96556398	chr5:96556398:G:T	2.95206e-07	-1.53421	-0.898182
96556401	chr5:96556401:C:A	2.36441e-07	-1.5058	-1.14857
96556504	chr5:96556504:A:G	1.43872e-06	-1.03928e-10	-0.84856
96556831	chr5:96556831:A:G	2.16105e-07	-1.53208	-1.21223
96557471	chr5:96557471:T:C	2.38741e-07	-1.51344	-1.13125
96558088	chr5:96558088:C:A	2.02177e-07	-1.53194	-1.27899
96558157	chr5:96558157:C:T	2.96407e-07	-1.4136	-1.01474
96558373	chr5:96558373:A:G	1.18996e-06	-1.03928e-10	-1.03839
96558790	chr5:96558790:T:C	2.39529e-07	-1.53152	-1.10987
96558963	chr5:96558963:C:A	2.35933e-06	-1.03928e-10	-0.353934
96559004	chr5:96559004:C:A	2.80116e-07	-1.53421	-0.950658
96559105	chr5:96559105:G:A	2.22688e-06	-1.03928e-10	-0.41171
96559152	chr5:96559152:C:T	2.7584e-06	-1.03928e-10	-0.197661
96559155	chr5:96559155:C:G	7.31629e-07	-1.52479	-2.99234e-10
96559188	chr5:96559188:G:A	7.50005e-07	-1.49999	-2.99234e-10
96559224	chr5:96559224:G:A	2.92036e-07	-1.53399	-0.909195
96559241	chr5:96559241:A:C	1.23214e-06	-1.03928e-10	-1.00356
96559379	chr5:96559379:A:C	1.1767e-06	-1.03928e-10	-1.0496
96559713	chr5:96559713:G:A	2.7088e-07	-1.53364	-0.984752
96559759	chr5:96559759:C:T	3.08896e-07	-1.47079	-0.916268
96559960	chr5:96559960:A:C	1.45742e-06	-1.03928e-10	-0.835645
96560031	chr5:96560031:G:T	1.52227e-06	-1.03928e-10	-0.792111
96560277	chr5:96560277:G:A	2.30451e-07	-1.5318	-1.14823
96560346	chr5:96560346:A:C	1.20378e-06	-1.03928e-10	-1.02684
96561084	chr5:96561084:G:C	3.42797e-07	-1.52957	-0.753356
96561098	chr5:96561098:A:C	1.02012e-06	-1.03928e-10	-1.19239
96561313	chr5:96561313:A:G	2.67933e-07	-1.52903	-1.00031
96561374	chr5:96561374:A:C	1.17113e-06	-1.03928e-10	-1.05434
96561935	chr5:96561935:GAC:G	3.33274e-07	-1.53239	-0.778713
96562041	chr5:96562041:C:T	3.27636e-06	-1.03928e-10	-0.0255793
96562046	chr5:96562046:C:A	3.2069e-07	-1.42988	-0.919716
96562131	chr5:96562131:A:G	3.08197e-07	-1.53363	-0.855696
96562228	chr5:96562228:A:T	1.59801e-06	-1.03928e-10	-0.743556
96562415	chr5:96562415:C:A	2.80012e-07	-1.5342	-0.951031
96562643	chr5:96562643:A:G	1.25646e-06	-1.5322	0.548185
96562980	chr5:96562980:AG:A	1.36475e-06	-1.52447	0.623133
96563065	chr5:96563065:G:A	1.20664e-06	-1.53348	0.509005
96563078	chr5:96563078:C:G	2.05806e-07	-1.52964	-1.2635
96563243	chr5:96563243:A:G	8.90014e-07	-1.50502	0.176189
96563275	chr5:96563275:G:T	1.29808e-06	-1.03928e-10	-0.951428
96563292	chr5:96563292:G:T	1.21266e-06	-1.53178	0.512275
96563723	chr5:96563723:C:T	1.38166e-06	-1.47824	0.589215
96563724	chr5:96563724:G:A	1.14139e-06	-1.03928e-10	-1.08006
96563813	chr5:96563813:A:G	7.8966e-07	-1.50498	0.0565201
96563960	chr5:96563960:T:A	9.48545e-07	-1.03928e-10	-1.26514
96564007	chr5:96564007:A:T	4.75698e-06	-1.03928e-10	0.3473
96564210	chr5:96564210:G:A	9.53773e-07	-1.03928e-10	-1.25964
96564798	chr5:96564798:C:T	9.66802e-07	-1.24607	-2.99234e-10
96564930	chr5:96564930:C:T	3.19579e-07	-1.08274	-1.27032
96565286	chr5:96565286:G:T	2.80197e-07	-1.23536	-1.24921
96565631	chr5:96565631:G:A	1.2289e-06	-1.03928e-10	-1.0062
96565699	chr5:96565699:C:T	3.26104e-07	-1.46301	-0.869846
96565700	chr5:96565700:T:TAAG	2.47568e-07	-1.4364	-1.17198
96565710	chr5:96565710:C:T	2.01866e-07	-1.5342	-1.27826
96565725	chr5:96565725:C:T	2.58223e-07	-1.48075	-1.0855
96565741	chr5:96565741:G:A	8.31815e-07	-1.39646	-2.99234e-10
96566188	chr5:96566188:T:C	1.20133e-06	-1.4959	0.467014
96566243	chr5:96566243:C:A	9.34938e-07	-1.03928e-10	-1.27959
96566412	chr5:96566412:A:G	1.29431e-06	-1.03928e-10	-0.954334
96566839	chr5:96566839:T:C	9.43516e-07	-1.03928e-10	-1.27045
96566923	chr5:96566923:GT:G	1.07391e-06	-1.03928e-10	-1.14101
96567285	chr5:96567285:A:C	4.03778e-07	-1.46572	-0.653481
96567407	chr5:96567407:G:A	1.04796e-06	-1.03928e-10	-1.16547
96567571	chr5:96567571:T:G	2.21411e-07	-1.44366	-1.27639
96567683	chr5:96567683:T:A	3.76238e-07	-1.46991	-0.71994
96567684	chr5:96567684:C:A	3.76342e-07	-1.4652	-0.724368
96567892	chr5:96567892:C:T	1.41835e-06	-1.03928e-10	-0.862818
96568137	chr5:96568137:T:TA	1.24144e-06	-1.03928e-10	-0.996041
96568600	chr5:96568600:C:A	9.53135e-07	-1.03928e-10	-1.26031
96568986	chr5:96568986:C:A	7.19333e-07	-1.52654	-0.0152007
96569082	chr5:96569082:T:A	8.77157e-07	-1.34338	-2.99234e-10
96569173	chr5:96569173:C:T	1.15632e-06	-1.03928e-10	-1.06707
96569337	chr5:96569337:A:G	2.0921e-07	-1.51722	-1.25951
96569874	chr5:96569874:A:G	8.4358e-07	-1.38241	-2.99234e-10
96570622	chr5:96570622:G:C	1.43248e-06	-1.03928e-10	-0.852908
96570669	chr5:96570669:T:C	2.01619e-07	-1.53339	-1.2803
96571017	chr5:96571017:A:G	2.01799e-07	-1.53245	-1.28035
96571094	chr5:96571094:AT:A	8.0578e-07	-1.42826	-2.99234e-10
96571397	chr5:96571397:C:T	2.62453e-06	-1.529	1.28159
96571559	chr5:96571559:G:A	3.06523e-06	-1.28466	1.19247
96571673	chr5:96571673:A:G	9.7655e-07	-1.23604	-2.99234e-10
96571883	chr5:96571883:A:G	1.11342e-06	-1.03928e-10	-1.10488
96571962	chr5:96571962:A:T	1.2281e-06	-1.03928e-10	-1.00685
96572300	chr5:96572300:G:A	6.11778e-06	-1.49002	2.08891
96572496	chr5:96572496:CT:C	2.98592e-07	-1.37618	-1.04481
96572546	chr5:96572546:T:C	1.16475e-06	-1.03928e-10	-1.05981
96572618	chr5:96572618:C:T	3.23042e-07	-1.52306	-0.819224
96572677	chr5:96572677:A:G	1.1865e-06	-1.03928e-10	-1.0413
96573433	chr5:96573433:C:A	3.07303e-07	-1.12339	-1.26885
96573706	chr5:96573706:T:C	2.02276e-07	-1.5338	-1.27664
96573961	chr5:96573961:C:T	5.77102e-06	-1.03928e-10	0.540537
96573976	chr5:96573976:T:C	1.588e-06	-0.966121	0.216285
96574761	chr5:96574761:A:G	1.92233e-06	-1.03928e-10	-0.558775
96574936	chr5:96574936:T:A	9.42396e-07	-1.03928e-10	-1.27164
96575076	chr5:96575076:T:A	9.54036e-07	-1.03928e-10	-1.25937
96575171	chr5:96575171:T:C	9.34244e-07	-1.03928e-10	-1.28033
96575297	chr5:96575297:C:T	9.55502e-07	-1.03928e-10	-1.25783
96575546	chr5:96575546:GCTAT:G	9.44117e-07	-1.03928e-10	-1.26982
96575698	chr5:96575698:A:T	9.54026e-07	-0.35386	-0.905517
96575711	chr5:96575711:C:G	7.95745e-06	-1.03928e-10	0.861797
96576171	chr5:96576171:T:C	1.64623e-06	-0.713825	-2.99234e-10
96576871	chr5:96576871:A:ACT	2.51222e-07	-1.53353	-1.0602
96576872	chr5:96576872:G:T	2.51657e-07	-1.53269	-1.05931
96577136	chr5:96577136:T:C	7.43072e-07	-1.50928	-2.99234e-10
96577289	chr5:96577289:T:A	2.3304e-06	-1.03928e-10	-0.366273
96577592	chr5:96577592:T:C	2.06846e-07	-1.50976	-1.27833
96577932	chr5:96577932:A:G	1.19558e-06	-1.03928e-10	-1.03368
96578512	chr5:96578512:CTTTTA:C	9.43703e-07	-1.03928e-10	-1.27026
96579014	chr5:96579014:A:C	1.09911e-06	-1.03928e-10	-1.11781
96579096	chr5:96579096:G:C	2.05992e-07	-1.51216	-1.28007
96579946	chr5:96579946:G:A	2.48167e-07	-1.53407	-1.07189
96580019	chr5:96580019:G:A	1.09463e-06	-1.03928e-10	-1.12189
96580936	chr5:96580936:T:C	1.80633e-06	-0.621014	-2.99234e-10
96580940	chr5:96580940:C:A	2.81195e-07	-1.27186	-1.20916
96581327	chr5:96581327:C:G	1.28169e-06	-1.03928e-10	-0.964129
96581706	chr5:96581706:T:C	2.21705e-07	-1.48177	-1.23694
96581714	chr5:96581714:C:T	8.80223e-07	-0.854697	-0.485195
96581794	chr5:96581794:G:A	1.21323e-06	-1.03928e-10	-1.01903
96581880	chr5:96581880:A:G	9.46037e-07	-1.03928e-10	-1.26779
96582022	chr5:96582022:T:C	1.64327e-06	-1.03928e-10	-0.715624
96582064	chr5:96582064:A:C	1.08297e-06	-1.03928e-10	-1.1326
96582199	chr5:96582199:A:AAAAAG	9.5381e-07	-1.03928e-10	-1.2596
96582261	chr5:96582261:G:A	8.74311e-07	-1.34663	-2.99234e-10
96582672	chr5:96582672:A:C	9.76944e-07	-1.03928e-10	-1.23564
96582842	chr5:96582842:A:G	9.42498e-07	-1.03928e-10	-1.27153
96583362	chr5:96583362:G:C	1.09973e-06	-1.03928e-10	-1.11725
96583487	chr5:96583487:C:T	6.5509e-07	-1.35461	-0.28069
96583510	chr5:96583510:G:A	1.73108e-06	-1.53382	0.870249
96583633	chr5:96583633:T:C	1.16686e-06	-1.03928e-10	-1.058
96583778	chr5:96583778:C:T	1.21572e-06	-1.03928e-10	-1.01698
96583792	chr5:96583792:T:C	1.10393e-06	-1.03928e-10	-1.11344
96584183	chr5:96584183:T:A	6.07025e-07	-0.449715	-1.26178
96584370	chr5:96584370:C:T	1.04668e-06	-1.03928e-10	-1.16669
96584681	chr5:96584681:AAGAAGCTGGGGTCATTAGAATCC:A	3.30463e-07	-1.49806	-0.821512
96584722	chr5:96584722:G:T	1.09156e-06	-1.1247	-2.99234e-10
96585024	chr5:96585024:A:G	9.55285e-07	-1.03928e-10	-1.25806
96585142	chr5:96585142:T:C	1.36436e-06	-1.03928e-10	-0.901631
96585829	chr5:96585829:T:C	9.38373e-07	-1.03928e-10	-1.27592
96585953	chr5:96585953:G:T	1.35057e-06	-1.03928e-10	-0.911785
96586130	chr5:96586130:C:T	9.42714e-07	-1.03928e-10	-1.2713
96586216	chr5:96586216:T:C	1.04599e-06	-1.03928e-10	-1.16734
96586628	chr5:96586628:TG:T	2.78875e-06	-1.52743	1.34071
96586869	chr5:96586869:C:T	9.34673e-07	-1.03928e-10	-1.27987
96586942	chr5:96586942:G:A	4.15878e-06	-1.19681	1.40972
96587449	chr5:96587449:G:C	1.113e-06	-1.03928e-10	-1.10525
96587614	chr5:96587614:A:G	1.94388e-06	-1.03928e-10	-0.547628
96587719	chr5:96587719:A:G	1.113e-06	-1.03928e-10	-1.10525
96587880	chr5:96587880:T:C	7.33917e-07	-1.13126	-0.390416
96588119	chr5:96588119:A:G	9.63011e-07	-1.21755	-0.032456
96588132	chr5:96588132:G:A	3.4898e-07	-1.03307	-1.23198
96588488	chr5:96588488:C:T	1.08409e-06	-1.03928e-10	-1.13157
96588848	chr5:96588848:T:C	3.78346e-07	-0.927716	-1.25654
96588939	chr5:96588939:T:C	9.34435e-07	-1.03928e-10	-1.28013
96589038	chr5:96589038:C:T	2.73254e-06	-1.53422	1.32714
96589341	chr5:96589341:T:A	3.51652e-07	-0.98806	-1.26936
96590264	chr5:96590264:G:T	3.00457e-06	-1.52915	1.41697
96590296	chr5:96590296:T:G	1.06157e-06	-1.03928e-10	-1.15256
96590683	chr5:96590683:A:G	9.28876e-07	-1.28609	-2.99234e-10
96590832	chr5:96590832:A:C	3.44241e-07	-0.999791	-1.27893
96591027	chr5:96591027:T:C	1.05479e-06	-1.03928e-10	-1.15898
96591126	chr5:96591126:AT:GT	9.99926e-07	-1.03928e-10	-1.21239
96591355	chr5:96591355:T:A	3.11311e-07	-1.10962	-1.26966
96591403	chr5:96591403:T:TA	1.50438e-06	-1.03928e-10	-0.803933
96591505	chr5:96591505:G:A	9.42066e-07	-1.03928e-10	-1.27199
96592332	chr5:96592332:T:C	3.49787e-07	-0.983077	-1.27967
96592547	chr5:96592547:C:T	3.48715e-07	-0.985515	-1.2803
96592870	chr5:96592870:T:A	3.10726e-07	-1.12027	-1.26089
96592956	chr5:96592956:A:G	7.97069e-07	-1.38555	-0.0535729
96593008	chr5:96593008:G:A	3.12217e-07	-1.10737	-1.269
96593034	chr5:96593034:G:T	4.58042e-07	-1.45868	-0.53443
96593231	chr5:96593231:T:C	1.4493e-06	-1.03928e-10	-0.841231
96593430	chr5:96593430:T:C	3.09512e-07	-1.12717	-1.2579
96593631	chr5:96593631:A:G	2.8207e-07	-1.23722	-1.2407
96594120	chr5:96594120:G:T	3.17617e-07	-1.10125	-1.25797
96594373	chr5:96594373:T:C	1.34891e-06	-1.03928e-10	-0.913019
96594697	chr5:96594697:CA:C	1.58634e-06	-1.03928e-10	-0.750883
96595027	chr5:96595027:A:G	2.27573e-06	-0.39001	-2.99234e-10
96595132	chr5:96595132:C:T	1.70752e-06	-1.03928e-10	-0.677272
96595224	chr5:96595224:C:T	3.48142e-07	-1.04315	-1.22431
96595784	chr5:96595784:G:A	7.2791e-07	-1.52989	-2.99234e-10
96596533	chr5:96596533:G:C	1.3643e-06	-1.03928e-10	-0.901671
96596815	chr5:96596815:G:A	1.10448e-06	0.000512371	-1.11345
96597291	chr5:96597291:A:T	7.58624e-07	-1.51019	0.02163
96597380	chr5:96597380:T:C	1.67644e-06	-1.03928e-10	-0.69564
96597458	chr5:96597458:A:T	7.34418e-07	-1.43189	-0.0891004
96597596	chr5:96597596:C:T	6.65019e-07	-1.47417	-0.146084
96597878	chr5:96597878:C:T	2.29884e-07	-1.52476	-1.15773
96598616	chr5:96598616:A:G	9.35207e-07	-1.03928e-10	-1.2793
96598628	chr5:96598628:ATAGT:A	3.19424e-06	-1.03928e-10	-0.0509618
96598710	chr5:96598710:G:A	1.44732e-06	-1.03928e-10	-0.842596
96598875	chr5:96598875:ATTGT:A	9.57735e-07	-1.03928e-10	-1.2555
96599069	chr5:96599069:G:A	9.61795e-07	-1.03928e-10	-1.25127
96599074	chr5:96599074:A:G	9.42145e-07	-1.03928e-10	-1.27191
96599224	chr5:96599224:T:C	8.83541e-07	-1.53274	0.196614
96599319	chr5:96599319:C:T	1.04435e-06	-1.16892	-2.99234e-10
96599706	chr5:96599706:G:A	1.19496e-06	-1.03928e-10	-1.0342
96600704	chr5:96600704:G:A	2.33597e-06	-1.03928e-10	-0.363886
96600724	chr5:96600724:A:G	2.24664e-07	-1.53417	-1.17129
96601213	chr5:96601213:A:G	5.04635e-07	-1.24132	-0.654915
96601216	chr5:96601216:A:G	9.71855e-07	-1.03928e-10	-1.24086
96601361	chr5:96601361:C:T	9.77939e-07	-1.03928e-10	-1.23462
96601380	chr5:96601380:C:T	1.02048e-06	-1.03928e-10	-1.19204
96601427	chr5:96601427:C:T	1.18881e-06	-1.03928e-10	-1.03936
96601700	chr5:96601700:T:A	1.56622e-06	-1.52153	0.757879
96602182	chr5:96602182:T:C	2.2247e-07	-1.53162	-1.18366
96602202	chr5:96602202:A:G	2.02043e-07	-1.53125	-1.28034
96602273	chr5:96602273:AT:A	2.22067e-07	-1.5304	-1.18669
96602308	chr5:96602308:A:G	2.19544e-07	-1.53235	-1.19616
96602665	chr5:96602665:G:A	9.73944e-07	-1.03928e-10	-1.23871
96602902	chr5:96602902:T:G	2.15592e-07	-1.52819	-1.21849
96602911	chr5:96602911:G:A	2.13974e-07	-1.52473	-1.22948
96602976	chr5:96602976:T:A	2.14177e-07	-1.52576	-1.2275
96603048	chr5:96603048:A:G	2.13724e-07	-1.52837	-1.22701
96603100	chr5:96603100:G:A	2.15488e-07	-1.52216	-1.225
96603204	chr5:96603204:T:C	2.14797e-07	-1.52726	-1.22311
96603403	chr5:96603403:T:C	2.1593e-07	-1.52513	-1.21998
96603405	chr5:96603405:TA:T	1.10043e-06	-1.03928e-10	-1.11661
96603496	chr5:96603496:T:C	2.1627e-07	-1.52619	-1.21735
96603568	chr5:96603568:A:G	2.15706e-07	-1.52494	-1.22121
96603909	chr5:96603909:G:T	1.22147e-06	-1.03928e-10	-1.01225
96604006	chr5:96604006:C:T	3.49361e-06	-1.03928e-10	0.0386227
96604034	chr5:96604034:A:G	2.14314e-07	-1.52689	-1.22573
96604044	chr5:96604044:C:T	2.03065e-06	-1.5336	1.02964
96604045	chr5:96604045:G:A	9.3155e-05	-1.03928e-10	3.32195
96604118	chr5:96604118:C:T	1.41549e-06	-1.03928e-10	-0.864837
96604213	chr5:96604213:C:A	1.24516e-06	-1.03928e-10	-0.993046
96604617	chr5:96604617:G:A	1.24613e-06	-1.03928e-10	-0.992273
96604936	chr5:96604936:G:A	3.53565e-06	-1.03928e-10	0.0505853
96605199	chr5:96605199:G:C	1.00824e-06	-1.03928e-10	-1.20411
96605320	chr5:96605320:A:G	3.26366e-06	-1.03928e-10	-0.0294637
96605561	chr5:96605561:C:T	2.03324e-07	-1.53199	-1.27328
96605648	chr5:96605648:T:C	9.8323e-07	-1.03928e-10	-1.22922
96605649	chr5:96605649:A:C	2.34395e-06	-1.03928e-10	-0.360477
96605661	chr5:96605661:C:T	9.9102e-07	-1.48481	0.263474
96605679	chr5:96605679:CCAAA:C	2.79479e-07	-1.46145	-1.02569
96605944	chr5:96605944:A:C	7.88394e-07	-1.49577	0.0456991
96606840	chr5:96606840:C:G	2.38924e-07	-1.44343	-1.20049
96607054	chr5:96607054:C:T	1.00966e-06	-1.03928e-10	-1.20269
96607075	chr5:96607075:T:G	9.36404e-07	-1.03928e-10	-1.27802
96607145	chr5:96607145:G:A	9.49418e-07	-1.03928e-10	-1.26422
96607220	chr5:96607220:G:A	2.20015e-07	-1.50793	-1.21845
96607282	chr5:96607282:C:T	1.25117e-06	-1.03928e-10	-0.988233
96607573	chr5:96607573:A:T	1.2405e-06	-1.51264	0.515841
96607757	chr5:96607757:C:T	2.10124e-07	-1.51919	-1.25318
96607761	chr5:96607761:G:A	2.13362e-07	-1.5142	-1.24288
96607925	chr5:96607925:T:C	2.07479e-07	-1.51643	-1.26861
96607965	chr5:96607965:A:T	9.379e-07	-1.03928e-10	-1.27642
96608041	chr5:96608041:A:AG	4.60184e-07	-1.50552	-0.48292
96608236	chr5:96608236:A:T	9.52952e-07	-1.03928e-10	-1.2605
96608275	chr5:96608275:T:C	7.98898e-07	-1.43683	-2.99234e-10
96608440	chr5:96608440:A:G	7.30568e-07	-1.52625	-2.99234e-10
96608605	chr5:96608605:T:C	9.50762e-07	-1.03928e-10	-1.2628
96608663	chr5:96608663:G:T	4.17774e-07	-1.50312	-0.582003
96608678	chr5:96608678:T:C	7.71704e-07	-1.45701	-0.014456
96609072	chr5:96609072:G:A	8.24899e-07	-1.50511	0.100301
96609138	chr5:96609138:C:A	1.03731e-06	-1.5131	0.337421
96609408	chr5:96609408:AG:A	2.16788e-07	-1.52715	-1.214
96609504	chr5:96609504:T:G	1.3989e-05	-1.03928e-10	1.42596
96609590	chr5:96609590:C:T	8.06404e-07	-1.51414	0.0866588
96609615	chr5:96609615:T:C	7.97665e-07	-1.5044	0.0660226
96609837	chr5:96609837:AT:A	8.03672e-07	-1.51604	0.0851649
96609856	chr5:96609856:T:C	9.53048e-07	-1.03928e-10	-1.2604
96609877	chr5:96609877:G:T	9.56841e-07	-1.03928e-10	-1.25643
96609908	chr5:96609908:C:G	9.76218e-07	-1.03928e-10	-1.23638
96610012	chr5:96610012:A:G	9.68678e-07	-1.03928e-10	-1.24414
96610196	chr5:96610196:T:C	2.69338e-06	-1.03928e-10	-0.221514
96610323	chr5:96610323:C:T	7.40685e-07	-1.05102	-0.461471
96610386	chr5:96610386:G:A	9.34242e-07	-1.03928e-10	-1.28033
96610442	chr5:96610442:G:A	9.668e-07	-1.03928e-10	-1.24608
96610553	chr5:96610553:A:G	6.14295e-07	-0.799882	-0.89971
96610670	chr5:96610670:G:A	1.09249e-06	-1.03928e-10	-1.12385
96610745	chr5:96610745:A:G	9.52084e-07	-1.03928e-10	-1.26141
96611381	chr5:96611381:G:A	1.28451e-06	-1.03928e-10	-0.961932
96611418	chr5:96611418:A:G	1.24205e-06	-1.03928e-10	-0.995549
96611473	chr5:96611473:G:A	1.6748e-06	-1.03928e-10	-0.696622
96611564	chr5:96611564:CTT:C	4.37736e-07	-1.51332	-0.525137
96611663	chr5:96611663:G:C	9.34283e-07	-1.03928e-10	-1.28029
96611878	chr5:96611878:CA:C	9.78181e-07	-1.03928e-10	-1.23437
96612102	chr5:96612102:G:A	2.16989e-06	-1.48878	1.05114
96612128	chr5:96612128:G:A	4.1685e-07	-1.50999	-0.57735
96612642	chr5:96612642:C:T	1.29389e-06	-0.421475	-0.533187
96613213	chr5:96613213:A:G	9.52543e-07	-1.03928e-10	-1.26093
96613254	chr5:96613254:T:C	6.69119e-07	-1.0688	-0.54531
96613298	chr5:96613298:T:C	1.74913e-06	0.0357748	-0.688966
96613460	chr5:96613460:T:A	1.26397e-06	-1.03928e-10	-0.978054
96613683	chr5:96613683:T:C	1.09424e-06	-1.03928e-10	-1.12225
96613731	chr5:96613731:T:C	9.5161e-07	-1.03928e-10	-1.26191
96613732	chr5:96613732:C:A	9.5161e-07	-1.03928e-10	-1.26191
96613936	chr5:96613936:C:T	9.91983e-07	-1.03928e-10	-1.22036
96614020	chr5:96614020:T:C	1.04487e-06	-1.03928e-10	-1.16842
96614023	chr5:96614023:G:T	6.49966e-07	-1.09833	-0.544821
96614398	chr5:96614398:A:G	7.16511e-07	-1.02237	-0.523306
96614692	chr5:96614692:C:T	1.26971e-06	-1.03928e-10	-0.973525
96614894	chr5:96614894:A:G	7.24772e-07	-1.53421	-2.99234e-10
96614919	chr5:96614919:GC:G	3.68383e-06	0.0324107	0.059231
96615283	chr5:96615283:A:G	9.61307e-07	-1.03928e-10	-1.25177
96615312	chr5:96615312:C:G	2.05968e-07	-1.52014	-1.27221
96615607	chr5:96615607:G:C	3.91655e-06	0.112799	0.0401008
96615872	chr5:96615872:G:A	2.45501e-06	0.173541	-0.487722
96616080	chr5:96616080:GGTGTTC:G	2.04973e-07	-1.51738	-1.27981
96616139	chr5:96616139:C:T	1.04452e-06	-1.03928e-10	-1.16875
96616140	chr5:96616140:G:A	9.52296e-07	-1.03928e-10	-1.26119
96616179	chr5:96616179:G:T	1.2903e-06	-1.03928e-10	-0.957437
96616696	chr5:96616696:A:G	9.34992e-07	-1.03928e-10	-1.27953
96616765	chr5:96616765:C:T	1.01793e-06	-1.03928e-10	-1.19454
96616773	chr5:96616773:C:T	9.41308e-07	-1.03928e-10	-1.2728
96617136	chr5:96617136:T:C	1.84594e-06	-1.33795	0.738628
96617198	chr5:96617198:T:C	2.12493e-06	-1.03928e-10	-0.458573
96617268	chr5:96617268:G:A	1.8473e-06	-1.03928e-10	-0.598587
96617481	chr5:96617481:A:G	1.3944e-06	-1.03928e-10	-0.879847
96617510	chr5:96617510:C:T	2.98258e-07	-1.15718	-1.26493
96617517	chr5:96617517:C:T	3.70144e-06	0.0964093	-2.99234e-10
96617556	chr5:96617556:A:G	2.64125e-06	-1.50655	1.26549
96617617	chr5:96617617:G:A	2.77921e-06	-0.563593	0.373446
96617629	chr5:96617629:A:C	1.03569e-06	-1.03928e-10	-1.17725
96617906	chr5:96617906:T:C	2.99663e-07	-1.20989	-1.20752
96618218	chr5:96618218:GC:G	2.31065e-06	-1.03928e-10	-0.374783
96618285	chr5:96618285:G:C	9.38648e-07	-1.03928e-10	-1.27563
96618395	chr5:96618395:G:A	9.41749e-07	-1.03928e-10	-1.27233
96618519	chr5:96618519:C:T	1.03854e-06	-1.03928e-10	-1.1745
96618525	chr5:96618525:T:C	2.28677e-07	-1.41665	-1.27111
96618603	chr5:96618603:G:A	7.27289e-06	-1.03928e-10	0.771842
96618605	chr5:96618605:G:A	2.31161e-07	-1.39661	-1.28035
96618658	chr5:96618658:T:C	2.35309e-07	-1.37919	-1.27998
96618719	chr5:96618719:C:A	3.46052e-06	0.0363894	-0.00728343
96618787	chr5:96618787:G:T	9.38684e-07	-1.03928e-10	-1.27559
96619113	chr5:96619113:T:C	2.19173e-06	-1.03928e-10	-0.42762
96619225	chr5:96619225:A:G	7.39592e-07	-1.51397	-2.99234e-10
96619295	chr5:96619295:TGCATC:T	3.59809e-07	-1.40323	-0.83126
96619532	chr5:96619532:G:T	1.20984e-06	-1.03928e-10	-1.02183
96619713	chr5:96619713:A:G	2.08908e-06	-1.03928e-10	-0.475588
96619875	chr5:96619875:T:C	2.08253e-07	-1.50301	-1.27831
96620513	chr5:96620513:G:A	7.84252e-07	-1.45534	-2.99234e-10
96620527	chr5:96620527:A:G	7.30412e-07	-1.52646	-2.99234e-10
96620579	chr5:96620579:A:G	9.40278e-07	-1.03928e-10	-1.27389
96621124	chr5:96621124:C:T	2.83688e-07	-1.46141	-1.01078
96621125	chr5:96621125:G:T	9.40406e-07	-1.03928e-10	-1.27376
96621194	chr5:96621194:A:C	2.18757e-07	-1.45984	-1.27226
96621282	chr5:96621282:C:G	1.79274e-06	-1.03928e-10	-0.628569
96621544	chr5:96621544:A:G	3.16919e-07	-1.46575	-0.895674
96621572	chr5:96621572:A:C	9.91189e-06	-1.03928e-10	1.08142
96621763	chr5:96621763:G:C	2.19233e-06	-1.03928e-10	-0.427348
96622151	chr5:96622151:G:A	9.67361e-07	-1.03928e-10	-1.2455
96622598	chr5:96622598:T:G	2.12563e-07	-1.4862	-1.27463
96622682	chr5:96622682:G:A	2.11178e-07	-1.4872	-1.28016
96622782	chr5:96622782:T:A	9.37533e-07	-1.03928e-10	-1.27682
96623086	chr5:96623086:G:A	6.07852e-07	-1.35143	-0.358702
96623230	chr5:96623230:G:A	1.04815e-06	-0.263573	-0.901714
96623246	chr5:96623246:G:A	2.94833e-07	-1.46916	-0.964499
96623590	chr5:96623590:T:C	2.03462e-07	-1.5253	-1.27928
96623667	chr5:96623667:G:A	9.51628e-07	-1.03928e-10	-1.26189
96624515	chr5:96624515:C:A	2.20723e-07	-1.52726	-1.1959
96625296	chr5:96625296:C:G	1.35247e-06	-1.03928e-10	-0.910379
96625835	chr5:96625835:G:A	1.52197e-06	-1.03928e-10	-0.792308
96626069	chr5:96626069:C:T	2.09604e-07	-1.53422	-1.24063
96626125	chr5:96626125:C:T	1.27359e-06	-0.0936324	-0.876841
96626348	chr5:96626348:A:G	2.33485e-07	-1.53066	-1.13629
96626556	chr5:96626556:C:G	2.39995e-06	-1.49274	1.15588
96626560	chr5:96626560:T:C	2.44863e-07	-1.42051	-1.19886
96626640	chr5:96626640:A:G	9.88088e-07	-0.0198269	-1.20447
96626713	chr5:96626713:A:G	1.37334e-06	0.329822	-1.22489
96626749	chr5:96626749:T:C	4.95256e-07	-1.17849	-0.736504
96626887	chr5:96626887:C:T	1.528e-06	-1.42368	0.635335
96626888	chr5:96626888:G:A	7.36553e-07	-1.51809	-2.99234e-10
96627008	chr5:96627008:C:T	7.25588e-07	-1.53309	-2.99234e-10
96627192	chr5:96627192:G:A	1.47515e-06	0.379942	-1.2035
96627245	chr5:96627245:GCAAGATGAGAA:G	5.30957e-07	-1.10884	-0.736546
96628261	chr5:96628261:G:A	9.8934e-07	-1.03928e-10	-1.22303
96628351	chr5:96628351:G:A	3.35202e-07	-1.24271	-1.06262
96628825	chr5:96628825:A:AT	9.41249e-07	-1.03928e-10	-1.27286
96629119	chr5:96629119:A:G	2.47183e-06	-1.30561	0.998254
96629422	chr5:96629422:T:A	2.25258e-07	-1.4268	-1.27602
96629493	chr5:96629493:C:T	1.22287e-06	-1.01111	-2.99234e-10
96629531	chr5:96629531:A:G	5.18986e-07	-0.610583	-1.25761
96629595	chr5:96629595:C:T	5.44982e-06	-1.03928e-10	0.483271
96630107	chr5:96630107:A:C	4.42074e-07	-0.97893	-1.04966
96630153	chr5:96630153:C:T	3.02626e-07	-1.45927	-0.948298
96630418	chr5:96630418:G:A	3.98938e-07	-1.08491	-1.04635
96630597	chr5:96630597:A:G	4.39234e-07	-1.03747	-0.997567
96630684	chr5:96630684:G:A	1.03441e-06	-1.03928e-10	-1.17848
96630757	chr5:96630757:G:A	9.45903e-07	-1.03928e-10	-1.26793
96632250	chr5:96632250:T:C	1.00072e-06	-1.03928e-10	-1.21159
96632400	chr5:96632400:C:T	1.2151e-06	-1.01748	-2.99234e-10
96632482	chr5:96632482:TTG:T	3.33934e-06	-1.03928e-10	-0.00653878
96632912	chr5:96632912:G:A	1.07476e-06	0.138815	-1.27903
96633589	chr5:96633589:C:T	9.84558e-07	-1.03928e-10	-1.22788
96633618	chr5:96633618:A:C	3.01958e-07	-1.13101	-1.27877
96633723	chr5:96633723:A:G	7.41172e-07	-1.51183	-2.99234e-10
96633892	chr5:96633892:A:G	1.02733e-06	-1.03928e-10	-1.18535
96634116	chr5:96634116:C:T	7.50297e-07	-0.44169	-1.05791
96634125	chr5:96634125:G:A	9.69909e-07	-1.03928e-10	-1.24287
96634411	chr5:96634411:T:A	9.59129e-07	-1.03928e-10	-1.25404
96634450	chr5:96634450:T:G	2.17141e-07	-1.50643	-1.23309
96634485	chr5:96634485:G:A	1.22485e-06	-1.34642	0.336928
96634528	chr5:96634528:C:T	2.21087e-06	-1.03928e-10	-0.418928
96634530	chr5:96634530:A:G	4.06625e-07	-1.05293	-1.05924
96634762	chr5:96634762:G:A	4.9024e-07	-0.675549	-1.24962
96634819	chr5:96634819:A:G	4.018e-07	-1.21167	-0.912444
96635078	chr5:96635078:A:G	6.58882e-06	-1.03928e-10	0.673061
96635216	chr5:96635216:G:A	4.39967e-07	-0.998413	-1.03496
96635266	chr5:96635266:T:C	4.00041e-07	-1.06901	-1.0595
96635683	chr5:96635683:T:C	9.34213e-07	-1.03928e-10	-1.28036
96635792	chr5:96635792:A:G	7.95875e-07	-1.46411	0.0234879
96636084	chr5:96636084:G:A	2.21569e-07	-1.49812	-1.22122
96636469	chr5:96636469:T:C	1.29971e-06	-1.03928e-10	-0.950174
96636470	chr5:96636470:G:T	1.40254e-06	-1.03928e-10	-0.87403
96636503	chr5:96636503:C:T	9.15178e-07	-1.30095	-2.99234e-10
96636564	chr5:96636564:T:C	4.00182e-07	-1.07695	-1.0512
96636580	chr5:96636580:T:G	3.95934e-07	-1.06467	-1.07415
96636665	chr5:96636665:G:T	2.62599e-07	-1.48326	-1.06618
96636734	chr5:96636734:C:G	2.18866e-07	-1.49568	-1.23593
96636886	chr5:96636886:C:T	3.65296e-07	-1.12499	-1.09437
96636968	chr5:96636968:CA:C	9.34414e-07	-1.03928e-10	-1.28015
96636999	chr5:96636999:C:A	3.96814e-07	-1.08883	-1.04777
96637053	chr5:96637053:A:C	9.89765e-07	-1.03928e-10	-1.2226
96637290	chr5:96637290:A:G	7.37702e-07	-1.51653	-2.99234e-10
96637403	chr5:96637403:G:A	1.0873e-06	-1.03928e-10	-1.12861
96637414	chr5:96637414:A:G	2.49107e-06	-1.03928e-10	-0.299602
96637887	chr5:96637887:T:C	9.34448e-07	-1.03928e-10	-1.28011
96638052	chr5:96638052:A:T	1.30822e-06	-1.03928e-10	-0.943641
96638362	chr5:96638362:T:C	4.254e-07	-0.80968	-1.25736
96638597	chr5:96638597:C:G	1.05417e-06	-1.03928e-10	-1.15956
96638641	chr5:96638641:C:T	2.91745e-07	-1.44081	-1.00338
96638710	chr5:96638710:A:G	9.76751e-07	-1.03928e-10	-1.23584
96639026	chr5:96639026:C:G	1.57927e-06	0.395612	-1.15096
96639288	chr5:96639288:T:A	1.30953e-06	-0.942643	-2.99234e-10
96639598	chr5:96639598:C:T	4.50944e-07	-1.07458	-0.934151
96639607	chr5:96639607:G:C	3.81471e-06	1.39128	-1.26473
96639663	chr5:96639663:G:C	4.70149e-07	-0.915585	-1.05143
96640241	chr5:96640241:T:G	6.05304e-07	-0.468566	-1.24577
96640732	chr5:96640732:G:A	1.39017e-06	-1.03928e-10	-0.882889
96640907	chr5:96640907:C:T	8.65459e-07	-0.108629	-1.24818
96640959	chr5:96640959:A:G	9.36787e-07	-1.03928e-10	-1.27761
96641076	chr5:96641076:G:A	7.31724e-07	-1.03161	-0.493052
96641162	chr5:96641162:A:C	1.06617e-06	-1.03928e-10	-1.14824
96641375	chr5:96641375:T:C	3.14103e-07	-1.25786	-1.11249
96641515	chr5:96641515:G:A	1.55802e-06	-0.00759918	-0.761297
96641811	chr5:96641811:T:C	1.29557e-06	-1.03928e-10	-0.95336
96642043	chr5:96642043:A:G	2.05519e-07	-1.53236	-1.26217
96642242	chr5:96642242:A:G	1.45297e-06	-1.03928e-10	-0.838702
96642648	chr5:96642648:T:A	5.87351e-06	-1.03928e-10	0.558139
96642930	chr5:96642930:C:G	6.09794e-06	-1.03928e-10	0.595639
96643010	chr5:96643010:T:TGCCCTAGGTTACACA	3.83384e-07	-1.45224	-0.718791
96643177	chr5:96643177:T:C	9.03599e-07	-1.31368	-2.99234e-10
96643877	chr5:96643877:A:T	2.21524e-07	-1.44772	-1.27182
96644035	chr5:96644035:G:T	2.44941e-06	-0.316467	-2.99234e-10
96644582	chr5:96644582:A:G	4.64963e-06	-1.03928e-10	0.324474
96644700	chr5:96644700:C:T	2.93408e-05	-1.03928e-10	2.16667
96644940	chr5:96644940:C:T	2.53164e-06	-0.283445	-2.99234e-10
96645004	chr5:96645004:C:A	2.43552e-06	-0.322154	-2.99234e-10
96645164	chr5:96645164:A:G	9.52562e-07	-1.03928e-10	-1.26091
96645202	chr5:96645202:C:T	5.81587e-06	1.40203	-0.853753
96645499	chr5:96645499:A:G	6.53773e-06	1.82169	-1.15641
96645557	chr5:96645557:G:A	2.90603e-06	-0.145524	-2.99234e-10
96645699	chr5:96645699:T:C	3.09597e-07	-1.11059	-1.2742
96645873	chr5:96645873:A:C	4.2152e-07	-1.48094	-0.59526
96646067	chr5:96646067:A:G	9.76307e-07	-1.03928e-10	-1.23629
96646072	chr5:96646072:A:G	3.15288e-07	-1.40609	-0.96049
96646112	chr5:96646112:AAAAATTGAT:A	3.5024e-06	-1.03928e-10	0.041136
96646486	chr5:96646486:T:C	7.46231e-07	-1.50503	-2.99234e-10
96646541	chr5:96646541:G:T	9.78886e-07	-0.52454	-0.709113
96646595	chr5:96646595:C:T	2.02443e-06	-0.507025	-2.99234e-10
96646810	chr5:96646810:A:G	6.72834e-07	-1.49321	-0.115359
96646876	chr5:96646876:T:G	7.07222e-07	-0.288828	-1.2699
96646882	chr5:96646882:G:A	3.57916e-06	0.0628169	-2.99234e-10
96646971	chr5:96646971:A:C	3.09385e-07	-1.38984	-0.995647
96647215	chr5:96647215:G:A	6.15899e-06	-1.03928e-10	0.6056
96647532	chr5:96647532:T:C	6.64137e-07	-1.53413	-0.0874515
96647696	chr5:96647696:C:T	3.49234e-07	-1.5282	-0.736124
96647765	chr5:96647765:C:T	3.64098e-07	-1.53402	-0.688629
96647916	chr5:96647916:T:C	1.33442e-06	-1.03928e-10	-0.923815
96647968	chr5:96647968:A:G	1.34975e-06	-1.03928e-10	-0.912394
96648053	chr5:96648053:A:C	1.08874e-06	-1.03928e-10	-1.12729
96648543	chr5:96648543:C:T	8.98759e-06	2.02071	-1.03718
96648557	chr5:96648557:A:G	1.87491e-06	-0.920576	0.336826
96648945	chr5:96648945:A:G	9.93777e-07	-1.03928e-10	-1.21855
96649134	chr5:96649134:T:C	9.69769e-07	-1.03928e-10	-1.24301
96649267	chr5:96649267:G:A	1.03786e-06	-1.03928e-10	-1.17515
96649365	chr5:96649365:A:G	6.01969e-06	-1.03928e-10	0.582724
96649366	chr5:96649366:G:A	5.96436e-06	-1.03928e-10	0.57349
96649524	chr5:96649524:C:T	6.57815e-06	-1.03928e-10	0.671441
96649669	chr5:96649669:A:C	9.50243e-07	-1.03928e-10	-1.26335
96649977	chr5:96649977:C:T	5.54488e-07	-1.17812	-0.623898
96650240	chr5:96650240:C:T	1.12586e-06	-1.03928e-10	-1.09377
96650332	chr5:96650332:A:G	1.01513e-06	-1.03928e-10	-1.19729
96650782	chr5:96650782:C:T	1.10652e-06	-1.03928e-10	-1.11109
96650992	chr5:96650992:G:C	1.05238e-06	-1.03928e-10	-1.16126
96651163	chr5:96651163:CTCAA:C	9.49374e-07	-1.03928e-10	-1.26427
96652016	chr5:96652016:T:C	9.3535e-07	-1.03928e-10	-1.27915
96652037	chr5:96652037:G:A	9.43945e-07	-1.03928e-10	-1.27
96652788	chr5:96652788:A:G	3.27396e-07	-1.4998	-0.8291
96652860	chr5:96652860:G:A	1.13611e-06	-1.03928e-10	-1.0847
96652868	chr5:96652868:G:A	7.58784e-07	-1.48835	-2.99234e-10
96652920	chr5:96652920:C:T	5.42431e-07	-1.16834	-0.655668
96653083	chr5:96653083:T:C	4.75583e-06	1.11745	-0.770397
96653573	chr5:96653573:A:G	3.0801e-07	-1.15106	-1.23887
96653717	chr5:96653717:C:T	9.41014e-07	-1.03928e-10	-1.27311
96654224	chr5:96654224:A:C	1.3257e-06	-1.03928e-10	-0.930373
96654297	chr5:96654297:T:C	9.36176e-07	-1.03928e-10	-1.27826
96654353	chr5:96654353:C:T	6.56413e-07	-0.389792	-1.24349
96654605	chr5:96654605:A:G	7.99777e-06	-1.03928e-10	0.86685
96655165	chr5:96655165:G:A	7.35832e-07	-0.274638	-1.24443
96655167	chr5:96655167:C:T	7.34483e-07	-0.276279	-1.24462
96655280	chr5:96655280:A:C	5.67068e-07	-1.16061	-0.618981
96655969	chr5:96655969:G:C	5.43449e-07	-1.16646	-0.655668
96656023	chr5:96656023:T:G	1.02018e-06	-1.03928e-10	-1.19233
96656294	chr5:96656294:C:T	5.12544e-06	1.24828	-0.826379
96656756	chr5:96656756:T:G	3.0348e-07	-1.17638	-1.22837
96657108	chr5:96657108:G:T	1.39944e-06	-1.03928e-10	-0.87624
96657234	chr5:96657234:T:C	9.74935e-07	-1.03928e-10	-1.2377
96658463	chr5:96658463:G:A	4.53672e-07	-1.1407	-0.861997
96658519	chr5:96658519:C:A	9.36945e-07	-1.03928e-10	-1.27744
96659237	chr5:96659237:G:A	1.14978e-06	-1.07274	-2.99234e-10
96659318	chr5:96659318:A:T	5.23365e-07	-1.21699	-0.642795
96659336	chr5:96659336:G:A	5.1003e-07	-1.24193	-0.643667
96659736	chr5:96659736:C:A	2.81759e-06	-1.03928e-10	-0.176429
96659855	chr5:96659855:A:G	2.41307e-07	-1.35467	-1.27932
96660029	chr5:96660029:G:T	3.88858e-07	-0.876528	-1.28033
96660076	chr5:96660076:A:G	9.60208e-06	-1.03928e-10	1.04967
96660343	chr5:96660343:A:G	1.59924e-06	-1.03928e-10	-0.742781
96660706	chr5:96660706:C:T	4.69681e-07	-1.20348	-0.76453
96660845	chr5:96660845:G:A	9.13049e-07	-1.30328	-2.99234e-10
96661008	chr5:96661008:C:T	7.20351e-07	-0.260941	-1.27939
96661179	chr5:96661179:A:C	4.80535e-07	-0.913574	-1.03159
96661562	chr5:96661562:T:C	4.12753e-07	-0.827227	-1.26999
96661612	chr5:96661612:G:A	1.44222e-06	-1.03928e-10	-0.846132
96661728	chr5:96661728:G:A	2.5367e-06	-1.03928e-10	-0.281449
96661803	chr5:96661803:C:T	4.55112e-07	-1.22912	-0.770409
96662768	chr5:96662768:G:A	1.42721e-06	-1.03928e-10	-0.856588
96662801	chr5:96662801:G:A	4.13618e-06	-1.03928e-10	0.20746
96663070	chr5:96663070:C:G	1.46602e-06	-1.03928e-10	-0.829758
96663175	chr5:96663175:G:A	1.07682e-06	-1.03928e-10	-1.1383
96663675	chr5:96663675:A:G	2.47304e-06	-1.03928e-10	-0.306864
96664291	chr5:96664291:C:T	1.37453e-06	-1.03928e-10	-0.894202
96664295	chr5:96664295:G:A	9.6753e-07	-1.03928e-10	-1.24532
96664565	chr5:96664565:G:A	1.21658e-06	-0.0501735	-0.966095
96664759	chr5:96664759:A:G	1.39069e-06	-1.03928e-10	-0.88251
96665091	chr5:96665091:C:A	9.21035e-06	1.98568	-0.977664
96665104	chr5:96665104:C:T	1.44552e-06	-1.03928e-10	-0.843842
96665188	chr5:96665188:A:G	1.44053e-06	-1.03928e-10	-0.847303
96665243	chr5:96665243:A:G	4.34238e-07	-0.834277	-1.2122
96665898	chr5:96665898:ATGTC:A	1.02042e-06	-1.03928e-10	-1.1921
96665950	chr5:96665950:T:C	4.49671e-06	-1.03928e-10	0.291035
96666138	chr5:96666138:G:A	6.86889e-07	-0.322741	-1.26515
96666316	chr5:96666316:A:G	7.34424e-07	-0.25912	-1.26186
96666854	chr5:96666854:G:C	9.62875e-07	-1.03928e-10	-1.25014
96666904	chr5:96666904:ACTACT:A	2.61386e-06	-1.03928e-10	-0.251485
96667371	chr5:96667371:C:T	4.13265e-07	-1.36736	-0.72862
96667445	chr5:96667445:T:G	8.50921e-07	-0.230393	-1.14336
96667475	chr5:96667475:A:T	9.46863e-07	-1.03928e-10	-1.26691
96667569	chr5:96667569:C:CTT	9.63613e-07	-1.03928e-10	-1.24938
96667575	chr5:96667575:A:G	1.10329e-05	2.05793	-0.869356
96667753	chr5:96667753:G:A	2.46085e-06	-1.03928e-10	-0.311805
96667972	chr5:96667972:A:G	9.36286e-07	-1.03928e-10	-1.27815
96668081	chr5:96668081:A:G	5.17757e-07	-1.22752	-0.643045
96668302	chr5:96668302:G:A	9.16383e-07	-1.29963	-2.99234e-10
96668469	chr5:96668469:C:T	7.34989e-07	-0.292172	-1.22804
96668570	chr5:96668570:T:C	9.4901e-07	-1.03928e-10	-1.26465
96668640	chr5:96668640:C:T	8.81569e-07	-1.33836	-2.99234e-10
96668659	chr5:96668659:T:C	6.06608e-07	-0.432986	-1.2792
96669133	chr5:96669133:A:G	2.47232e-06	-1.03928e-10	-0.307156
96669468	chr5:96669468:T:G	9.18333e-07	-1.29751	-2.99234e-10
96669548	chr5:96669548:G:A	9.50843e-07	-1.03928e-10	-1.26272
96669881	chr5:96669881:T:C	9.49915e-07	-1.03928e-10	-1.2637
96669899	chr5:96669899:A:G	1.2603e-05	1.32162	-2.99234e-10
96669913	chr5:96669913:A:C	1.03212e-06	0.016537	-1.19723
96670782	chr5:96670782:C:T	9.46271e-07	-1.03928e-10	-1.26754
96670792	chr5:96670792:G:A	7.34176e-07	-1.52132	-2.99234e-10
96670819	chr5:96670819:T:C	7.69787e-07	-1.47395	-2.99234e-10
96670992	chr5:96670992:T:G	1.22218e-06	-1.03928e-10	-1.01168
96671427	chr5:96671427:A:G	7.83628e-07	-1.45613	-2.99234e-10
96671607	chr5:96671607:T:G	1.65554e-05	2.5543	-0.959895
96671624	chr5:96671624:T:C	2.47153e-06	-1.03928e-10	-0.307477
96672586	chr5:96672586:A:G	2.53026e-06	-1.03928e-10	-0.283989
96672615	chr5:96672615:A:G	9.52587e-07	-1.03928e-10	-1.26089
96673544	chr5:96673544:T:C	2.47595e-06	-1.03928e-10	-0.30569
96673988	chr5:96673988:G:A	9.59618e-07	-1.03928e-10	-1.25353
96674051	chr5:96674051:T:C	2.47768e-06	-1.03928e-10	-0.304991
96674416	chr5:96674416:A:G	9.48907e-07	-1.03928e-10	-1.26476
96674584	chr5:96674584:A:G	7.60958e-07	-1.48549	-2.99234e-10
96674770	chr5:96674770:A:G	3.94987e-07	-1.53381	-0.607406
96675319	chr5:96675319:T:C	4.7562e-07	-1.23467	-0.720782
96675440	chr5:96675440:G:A	7.46732e-07	-1.50436	-2.99234e-10
96676380	chr5:96676380:T:A	7.62599e-07	-1.48334	-2.99234e-10
96676713	chr5:96676713:C:T	7.31726e-07	-1.52466	-2.99234e-10
96676729	chr5:96676729:C:A	3.79591e-06	1.40195	-1.28034
96676776	chr5:96676776:C:A	2.54745e-06	-1.03928e-10	-0.277221
96676954	chr5:96676954:T:C	9.53066e-07	-1.03928e-10	-1.26038
96676980	chr5:96676980:G:A	2.23549e-06	-1.03928e-10	-0.407852
96677745	chr5:96677745:G:C	1.95369e-06	-1.03928e-10	-0.542593
96678012	chr5:96678012:G:C	2.75648e-06	-0.198357	-2.99234e-10
96678083	chr5:96678083:A:G	5.41785e-06	-1.03928e-10	0.477387
96678360	chr5:96678360:T:C	9.39764e-07	-1.03928e-10	-1.27444
96678979	chr5:96678979:A:G	1.08887e-06	0.0893534	-1.21652
96679121	chr5:96679121:A:G	9.44547e-07	-1.03928e-10	-1.26936
96679134	chr5:96679134:T:C	8.80365e-06	1.93223	-0.969376
96679254	chr5:96679254:A:G	1.1152e-06	-1.03928e-10	-1.10328
96679353	chr5:96679353:T:C	6.63677e-07	-0.440756	-1.18152
96679356	chr5:96679356:C:A	9.40119e-07	-1.03928e-10	-1.27406
96679585	chr5:96679585:CAGAG:C	9.4364e-07	-1.03928e-10	-1.27032
96679881	chr5:96679881:C:G	9.42852e-07	-1.03928e-10	-1.27116
96679926	chr5:96679926:A:T	7.53927e-06	1.79576	-0.987942
96680260	chr5:96680260:C:A	2.78295e-06	-1.03928e-10	-0.188803
96680463	chr5:96680463:G:A	4.15111e-07	-1.27828	-0.813243
96680576	chr5:96680576:G:A	4.85158e-07	-1.27019	-0.665404
96680622	chr5:96680622:T:TA	9.41127e-07	-1.03928e-10	-1.27299
96680773	chr5:96680773:G:A	7.50163e-07	-0.23016	-1.26962
96680865	chr5:96680865:A:G	6.56583e-07	-0.368698	-1.26432
96680912	chr5:96680912:C:T	6.12735e-07	-0.620475	-1.08166
96681850	chr5:96681850:GT:G	9.34838e-07	-1.03928e-10	-1.27969
96681896	chr5:96681896:C:G	2.18997e-06	-1.03928e-10	-0.428425
96681906	chr5:96681906:A:G	8.3465e-07	-0.189931	-1.20312
96682155	chr5:96682155:C:T	9.34924e-07	-1.03928e-10	-1.2796
96682252	chr5:96682252:C:T	1.54787e-06	0.418462	-1.1939
96682474	chr5:96682474:A:G	1.10523e-06	-1.03928e-10	-1.11226
96682500	chr5:96682500:C:G	9.3423e-07	-1.03928e-10	-1.28035
96682571	chr5:96682571:A:G	9.3557e-07	-1.03928e-10	-1.27891
96682601	chr5:96682601:G:A	9.34924e-07	-1.03928e-10	-1.2796
96682848	chr5:96682848:C:A	7.139e-06	-1.03928e-10	0.75326
96683218	chr5:96683218:T:C	9.95921e-07	-1.03928e-10	-1.2164
96683267	chr5:96683267:A:G	2.48685e-06	-1.03928e-10	-0.301297
96683389	chr5:96683389:C:T	9.37201e-07	-1.03928e-10	-1.27717
96683754	chr5:96683754:G:A	1.00811e-06	-1.03928e-10	-1.20423
96684373	chr5:96684373:T:C	9.43532e-07	-1.03928e-10	-1.27044
96684636	chr5:96684636:C:T	1.45058e-06	-1.03928e-10	-0.840351
96684860	chr5:96684860:A:G	1.14759e-06	-1.03928e-10	-1.07465
96684977	chr5:96684977:ATGT:A	7.87233e-07	-0.473698	-0.977845
96684982	chr5:96684982:GTA:G	9.62267e-07	-1.03928e-10	-1.25078
96685171	chr5:96685171:G:A	2.3185e-07	-1.43562	-1.23835
96685589	chr5:96685589:A:G	3.14917e-07	-1.50638	-0.861375
96686179	chr5:96686179:T:C	2.64758e-06	-1.03928e-10	-0.238666
96686224	chr5:96686224:A:G	3.92374e-07	-1.25961	-0.888246
96686416	chr5:96686416:A:G	2.89417e-06	-1.03928e-10	-0.149614
96686859	chr5:96686859:A:C	5.19843e-07	-1.29537	-0.571169
96687118	chr5:96687118:G:A	9.34529e-07	-1.03928e-10	-1.28002
96687882	chr5:96687882:A:G	5.1979e-07	-1.28563	-0.581014
96687997	chr5:96687997:G:A	1.23307e-06	-1.03928e-10	-1.00281
96688178	chr5:96688178:A:G	8.37626e-06	-1.03928e-10	0.913089
96688259	chr5:96688259:A:G	5.23785e-07	-1.27934	-0.579643
96688529	chr5:96688529:C:T	9.39394e-07	-1.03928e-10	-1.27483
96688533	chr5:96688533:G:A	9.8511e-07	-1.03928e-10	-1.22731
96688769	chr5:96688769:G:A	1.06728e-05	2.16362	-1.00823
96688936	chr5:96688936:G:A	4.50754e-06	-1.03928e-10	0.29344
96689060	chr5:96689060:G:C	9.34952e-07	-1.03928e-10	-1.27957
96689184	chr5:96689184:C:T	2.62595e-06	-1.03928e-10	-0.246869
96689186	chr5:96689186:A:G	4.08061e-06	0.193934	-2.99234e-10
96689679	chr5:96689679:A:G	1.02919e-06	-1.03928e-10	-1.18354
96690018	chr5:96690018:C:T	9.55807e-07	-1.03928e-10	-1.25751
96690143	chr5:96690143:A:G	9.83177e-07	-0.0179992	-1.21128
96690144	chr5:96690144:C:G	1.10666e-06	-1.03928e-10	-1.11096
96690274	chr5:96690274:C:G	1.04874e-06	-1.03928e-10	-1.16472
96690289	chr5:96690289:T:C	5.66978e-07	-1.27663	-0.503114
96690372	chr5:96690372:C:T	4.67229e-06	-1.03928e-10	0.329337
96690560	chr5:96690560:A:G	9.44384e-07	-1.03928e-10	-1.26953
96690703	chr5:96690703:CTA:C	2.62595e-06	-1.03928e-10	-0.246869
96690735	chr5:96690735:G:A	6.3677e-06	0.538596	0.10033
96690774	chr5:96690774:A:C	1.112e-06	-1.03928e-10	-1.10616
96690775	chr5:96690775:C:T	1.11853e-06	-1.03928e-10	-1.1003
96690918	chr5:96690918:T:C	9.98595e-07	-1.03928e-10	-1.21372
96691200	chr5:96691200:C:T	2.37631e-06	-1.03928e-10	-0.346765
96691281	chr5:96691281:A:G	9.34364e-07	-1.03928e-10	-1.2802
96691832	chr5:96691832:T:C	1.02877e-06	-1.03928e-10	-1.18394
96692126	chr5:96692126:G:A	9.34531e-07	-1.03928e-10	-1.28002
96692606	chr5:96692606:A:G	5.96777e-06	-1.03928e-10	0.574061
96692646	chr5:96692646:T:G	1.44271e-06	-1.03928e-10	-0.845787
96692724	chr5:96692724:C:T	9.34338e-07	-1.03928e-10	-1.28023
96693156	chr5:96693156:A:G	6.83811e-06	1.79417	-1.08397
96693264	chr5:96693264:G:A	4.20326e-07	-0.943929	-1.13511
96693312	chr5:96693312:A:C	9.3463e-07	-1.03928e-10	-1.27992
96693916	chr5:96693916:CTATT:C	2.55416e-07	-1.29681	-1.28036
96693990	chr5:96693990:G:A	9.59705e-07	-1.03928e-10	-1.25344
96694062	chr5:96694062:T:A	9.34566e-07	-1.03928e-10	-1.27999
96694127	chr5:96694127:A:T	5.55909e-07	-1.10652	-0.692945
96694491	chr5:96694491:C:T	1.00236e-06	-1.03928e-10	-1.20995
96695039	chr5:96695039:C:T	2.3365e-06	-1.03928e-10	-0.363658
96695582	chr5:96695582:A:G	0.000329469	5.60158	-1.01641
96695865	chr5:96695865:A:G	4.03336e-07	-0.973115	-1.14718
96695972	chr5:96695972:G:C	9.7082e-07	-1.03928e-10	-1.24193
96696123	chr5:96696123:G:T	4.00381e-07	-0.978048	-1.1496
96696391	chr5:96696391:G:A	2.22853e-07	-1.44876	-1.2648
96696470	chr5:96696470:T:C	1.51145e-06	-1.03928e-10	-0.799241
96696723	chr5:96696723:A:G	1.79343e-06	-0.628182	-2.99234e-10
96696726	chr5:96696726:C:T	1.83324e-06	-1.03928e-10	-0.60623
96697185	chr5:96697185:G:A	1.35107e-06	-0.911413	-2.99234e-10
96697499	chr5:96697499:T:C	2.07389e-06	-1.03928e-10	-0.482886
96697987	chr5:96697987:A:G	1.02317e-06	-1.03928e-10	-1.18941
96698166	chr5:96698166:C:T	1.50622e-05	2.4755	-0.975626
96698587	chr5:96698587:T:C	1.03548e-06	-1.03928e-10	-1.17744
96698704	chr5:96698704:T:C	1.03225e-06	-1.03928e-10	-1.18057
96698911	chr5:96698911:G:A	9.3708e-07	-1.03928e-10	-1.2773
96698915	chr5:96698915:G:A	9.60039e-07	-1.03928e-10	-1.25309
96699170	chr5:96699170:C:T	2.37006e-07	-1.37162	-1.28036
96699995	chr5:96699995:G:A	9.4909e-07	-1.03928e-10	-1.26456
96700460	chr5:96700460:A:C	9.85206e-07	-1.03928e-10	-1.22722
96700607	chr5:96700607:G:C	3.35161e-07	-1.26178	-1.04368
96700801	chr5:96700801:A:C	7.66276e-07	-1.47853	-2.99234e-10
96700932	chr5:96700932:T:A	1.69925e-06	0.597759	-1.27988
96700989	chr5:96700989:T:C	7.69727e-07	-1.47403	-2.99234e-10
96701428	chr5:96701428:A:G	9.57261e-07	-1.03928e-10	-1.25599
96701516	chr5:96701516:A:AAAG	1.38908e-06	-1.03928e-10	-0.883674
96702174	chr5:96702174:T:C	2.75395e-06	-0.199277	-2.99234e-10
96702207	chr5:96702207:TCTAA:T	7.25005e-07	-1.53389	-2.99234e-10
96702323	chr5:96702323:A:G	1.39188e-06	-1.03928e-10	-0.881661
96702953	chr5:96702953:C:T	1.02723e-06	-1.18544	-2.99234e-10
96702971	chr5:96702971:G:A	3.67419e-07	-1.16644	-1.04712
96703113	chr5:96703113:T:G	2.2548e-07	-1.42223	-1.27961
96703872	chr5:96703872:A:G	2.57339e-06	-1.03928e-10	-0.267089
96704085	chr5:96704085:G:A	2.62328e-06	-1.03928e-10	-0.247889
96704191	chr5:96704191:G:T	1.88943e-06	-0.57604	-2.99234e-10
96705208	chr5:96705208:A:G	1.049e-06	-1.03928e-10	-1.16448
96705634	chr5:96705634:A:G	1.34504e-06	-1.03928e-10	-0.91589
96706067	chr5:96706067:T:C	9.39367e-07	-1.03928e-10	-1.27486
96706391	chr5:96706391:T:C	2.84215e-07	-1.19091	-1.27943
96706475	chr5:96706475:G:A	9.38798e-07	-1.03928e-10	-1.27547
96706616	chr5:96706616:G:A	9.77842e-07	-1.03928e-10	-1.23472
96707136	chr5:96707136:A:G	2.38005e-05	2.90709	-0.949696
96707587	chr5:96707587:A:G	9.56342e-07	-1.03928e-10	-1.25695
96707593	chr5:96707593:G:T	3.38119e-07	-1.24729	-1.04938
96707625	chr5:96707625:T:A	9.46253e-07	-1.03928e-10	-1.26756
96707670	chr5:96707670:T:A	2.11156e-06	-1.03928e-10	-0.464887
96707716	chr5:96707716:T:C	6.45865e-05	3.86958	-0.91389
96708356	chr5:96708356:G:C	1.91195e-06	-0.564191	-2.99234e-10
96708411	chr5:96708411:G:T	7.65952e-07	-1.47895	-2.99234e-10
96709008	chr5:96709008:C:G	1.08477e-06	-1.03928e-10	-1.13094
96709064	chr5:96709064:G:A	2.07533e-05	-1.03928e-10	1.82039
96709210	chr5:96709210:A:G	2.20275e-07	-1.44587	-1.27932
96709433	chr5:96709433:G:T	1.10547e-06	-1.11204	-2.99234e-10
96709633	chr5:96709633:C:T	9.46236e-07	-1.03928e-10	-1.26758
96710335	chr5:96710335:A:C	3.51997e-06	1.2191	-1.17296
96710788	chr5:96710788:T:C	9.47751e-07	-1.03928e-10	-1.26598
96711208	chr5:96711208:A:G	2.7447e-07	-1.22546	-1.27977
96712070	chr5:96712070:T:C	3.52574e-07	-0.997197	-1.25761
96712400	chr5:96712400:C:T	1.29378e-06	-1.03928e-10	-0.954748
96712632	chr5:96712632:A:G	2.20917e-07	-1.44623	-1.27605
96712727	chr5:96712727:C:T	1.2985e-06	-1.03928e-10	-0.951105
96712901	chr5:96712901:G:A	1.08763e-06	-1.12831	-2.99234e-10
96713010	chr5:96713010:G:A	2.28244e-07	-1.44195	-1.24771
96713135	chr5:96713135:T:C	9.44576e-07	-1.03928e-10	-1.26933
96713226	chr5:96713226:A:G	2.30496e-07	-1.44907	-1.23077
96713281	chr5:96713281:G:T	9.41183e-07	-1.03928e-10	-1.27293
96713390	chr5:96713390:C:T	9.42322e-07	-1.03928e-10	-1.27172
96713396	chr5:96713396:G:T	1.84726e-06	-1.03928e-10	-0.598608
96713515	chr5:96713515:A:G	1.77966e-06	-1.03928e-10	-0.635887
96713564	chr5:96713564:G:A	9.35579e-07	-1.03928e-10	-1.2789
96714392	chr5:96714392:A:G	9.08218e-07	-1.30858	-2.99234e-10
96714975	chr5:96714975:A:AG	1.34426e-05	2.34188	-0.955759
96715332	chr5:96715332:C:T	1.01626e-06	-1.03928e-10	-1.19618
96715473	chr5:96715473:A:G	1.18332e-06	-1.03928e-10	-1.04399
96716286	chr5:96716286:T:G	3.34269e-07	-1.21697	-1.09115
96716346	chr5:96716346:C:T	2.19219e-06	0.837463	-1.26488
96716467	chr5:96716467:A:G	9.44569e-07	-1.03928e-10	-1.26934
96716806	chr5:96716806:C:T	7.32225e-07	-1.52398	-2.99234e-10
96717004	chr5:96717004:T:G	1.07089e-06	-1.03928e-10	-1.14382
96717399	chr5:96717399:T:C	1.08559e-06	-1.03928e-10	-1.13019
96717848	chr5:96717848:T:C	7.26203e-07	-1.53224	-2.99234e-10
96718149	chr5:96718149:T:C	2.87697e-07	-1.17973	-1.27843
96718479	chr5:96718479:C:A	1.77877e-06	-1.03928e-10	-0.636389
96718654	chr5:96718654:C:G	1.09047e-06	-1.03928e-10	-1.12571
96718683	chr5:96718683:T:C	3.04381e-06	-1.03928e-10	-0.0992035
96718691	chr5:96718691:A:C	1.72697e-05	2.68213	-1.04548
96718956	chr5:96718956:G:A	9.34375e-07	-1.03928e-10	-1.28019
96719093	chr5:96719093:C:A	9.53744e-07	-1.03928e-10	-1.25967
96719133	chr5:96719133:C:T	1.74572e-06	0.624658	-1.2798
96719443	chr5:96719443:G:A	9.49125e-07	-1.03928e-10	-1.26453
96719698	chr5:96719698:G:A	7.58953e-07	-1.48813	-2.99234e-10
96719739	chr5:96719739:G:A	9.36354e-07	-1.03928e-10	-1.27807
96719766	chr5:96719766:G:A	2.24451e-07	-1.4697	-1.23671
96719772	chr5:96719772:A:C	4.11938e-05	3.76967	-1.2637
96719858	chr5:96719858:G:A	1.28329e-06	-1.03928e-10	-0.962887
96720170	chr5:96720170:A:G	1.00095e-06	-0.0575866	-1.15377
96720221	chr5:96720221:A:G	2.23936e-06	-1.03928e-10	-0.406121
96720300	chr5:96720300:C:A	7.09402e-07	-1.15578	-0.399865
96720305	chr5:96720305:T:G	9.68472e-07	-1.03928e-10	-1.24435
96720655	chr5:96720655:C:G	1.01827e-05	2.3398	-1.23142
96720669	chr5:96720669:G:C	3.51252e-07	-1.26888	-0.989682
96720964	chr5:96720964:C:G	2.12873e-06	-1.03928e-10	-0.456787
96721085	chr5:96721085:T:C	4.17305e-06	-1.03928e-10	0.216335
96721295	chr5:96721295:C:CT	9.66636e-07	-1.03928e-10	-1.24625
96721609	chr5:96721609:G:A	2.81205e-07	-1.22314	-1.25784
96721867	chr5:96721867:G:C	3.13344e-07	-1.20882	-1.16395
96722014	chr5:96722014:C:T	2.21695e-06	-1.03928e-10	-0.416178
96722178	chr5:96722178:G:A	1.60424e-06	0.531581	-1.27124
96722187	chr5:96722187:C:T	1.02375e-05	2.36033	-1.24658
96722436	chr5:96722436:TAGC:T	3.09071e-07	-1.11217	-1.27433
96722604	chr5:96722604:G:A	9.84108e-07	-1.03928e-10	-1.22833
96722778	chr5:96722778:A:G	2.52556e-06	-1.03928e-10	-0.285848
96723157	chr5:96723157:G:T	2.99886e-07	-1.31782	-1.09885
96723197	chr5:96723197:C:T	7.56188e-07	-0.225012	-1.26677
96723402	chr5:96723402:C:T	1.17635e-05	2.50253	-1.24984
96724010	chr5:96724010:C:G	1.02039e-06	-1.03928e-10	-1.19213
96724191	chr5:96724191:T:C	3.48588e-07	-1.23247	-1.0337
96724481	chr5:96724481:C:G	9.3644e-07	-1.03928e-10	-1.27798
96724538	chr5:96724538:G:T	2.5196e-06	-0.288213	-2.99234e-10
96724558	chr5:96724558:T:C	6.99976e-07	-0.291873	-1.27715
96724602	chr5:96724602:G:A	3.52513e-07	-1.26565	-0.989334
96724651	chr5:96724651:C:T	3.61413e-07	-1.2771	-0.952952
96724752	chr5:96724752:G:A	9.40908e-07	-1.03928e-10	-1.27322
96724874	chr5:96724874:C:A	2.1369e-06	-1.03928e-10	-0.452956
96724888	chr5:96724888:A:G	1.07489e-05	2.34453	-1.18204
96725476	chr5:96725476:C:G	2.00586e-06	-1.03928e-10	-0.516241
96725616	chr5:96725616:T:C	2.3387e-07	-1.38826	-1.27704
96725995	chr5:96725995:C:T	9.91415e-06	2.35818	-1.27653
96726632	chr5:96726632:G:C	1.49184e-06	-1.03928e-10	-0.8123
96726913	chr5:96726913:C:T	4.74124e-07	-0.921652	-1.03695
96726914	chr5:96726914:G:A	3.14555e-06	-0.0663229	-2.99234e-10
96727253	chr5:96727253:T:C	1.14019e-05	2.47997	-1.2585
96727711	chr5:96727711:G:A	2.13026e-06	-1.03928e-10	-0.456068
96727798	chr5:96727798:A:G	9.20772e-06	2.27581	-1.26808
96728020	chr5:96728020:G:A	1.24051e-05	2.44024	-1.13444
96728170	chr5:96728170:C:G	4.94788e-07	-1.06424	-0.851695
96728602	chr5:96728602:G:A	8.55286e-07	-1.36863	-2.99234e-10
96728622	chr5:96728622:A:G	3.0475e-07	-1.23429	-1.16629
96728966	chr5:96728966:A:G	1.00481e-06	-1.03928e-10	-1.20751
96728992	chr5:96728992:T:G	2.26987e-06	-1.03928e-10	-0.392592
96729508	chr5:96729508:A:T	3.8391e-06	-1.03928e-10	0.132926
96729774	chr5:96729774:A:G	2.07307e-06	-1.03928e-10	-0.483282
96729932	chr5:96729932:A:G	3.72171e-07	-1.2836	-0.917118
96729958	chr5:96729958:C:T	1.47834e-06	-1.03928e-10	-0.821395
96730226	chr5:96730226:T:C	4.09403e-06	-1.03928e-10	0.197217
96730265	chr5:96730265:G:C	9.75576e-07	-1.03928e-10	-1.23704
96730633	chr5:96730633:C:T	1.04469e-06	-1.03928e-10	-1.16859
96730662	chr5:96730662:C:A	3.69255e-07	-1.29039	-0.918191
96730872	chr5:96730872:C:G	3.66894e-07	-1.29453	-0.92046
96730948	chr5:96730948:C:T	6.48423e-06	1.92365	-1.26659
96731426	chr5:96731426:TCTACCCATAGCA:T	3.62138e-07	-1.31723	-0.910811
96731784	chr5:96731784:A:G	1.4039e-06	0.0291591	-0.902217
96731803	chr5:96731803:T:C	3.33613e-07	-1.1936	-1.11649
96732627	chr5:96732627:A:G	9.63517e-07	-1.03928e-10	-1.24948
96732710	chr5:96732710:G:A	3.4888e-07	-1.3146	-0.950733
96732830	chr5:96732830:A:T	1.40725e-05	1.43191	-2.99234e-10
96732851	chr5:96732851:G:A	1.27478e-06	-0.969537	-2.99234e-10
96733022	chr5:96733022:G:GT	1.56045e-06	-1.03928e-10	-0.767335
96733063	chr5:96733063:T:C	6.42522e-07	-0.381716	-1.27295
96733591	chr5:96733591:G:A	2.95033e-07	-1.17065	-1.26233
96733676	chr5:96733676:A:G	7.21765e-06	2.03186	-1.26764
96733817	chr5:96733817:C:T	2.03701e-06	-1.03928e-10	-0.500828
96734180	chr5:96734180:G:A	1.2252e-05	1.29337	-2.99234e-10
96734224	chr5:96734224:G:A	6.9309e-06	-1.03928e-10	0.723678
96734345	chr5:96734345:C:T	1.32611e-06	-1.03928e-10	-0.930066
96734545	chr5:96734545:A:T	2.13948e-06	-1.03928e-10	-0.451749
96734616	chr5:96734616:G:A	9.56573e-07	-1.03928e-10	-1.25671
96735490	chr5:96735490:T:C	1.10681e-05	2.46762	-1.27586
96736076	chr5:96736076:A:G	1.15438e-05	2.4845	-1.25067
96736137	chr5:96736137:A:G	2.13975e-06	-1.03928e-10	-0.451624
96736234	chr5:96736234:G:A	2.49769e-06	-1.03928e-10	-0.296947
96736331	chr5:96736331:AG:A	1.09762e-06	-1.03928e-10	-1.11917
96736490	chr5:96736490:G:A	1.03701e-06	-1.03928e-10	-1.17597
96736928	chr5:96736928:G:A	2.08604e-06	-1.03928e-10	-0.477043
96737333	chr5:96737333:A:G	1.15617e-06	-1.03928e-10	-1.0672
96737373	chr5:96737373:A:C	2.39522e-06	-1.03928e-10	-0.338836
96738309	chr5:96738309:G:A	4.65627e-07	-1.26051	-0.716169
96738357	chr5:96738357:A:G	2.84411e-07	-1.50336	-0.966285
96738443	chr5:96738443:A:G	3.81896e-07	-1.22237	-0.95255
96738731	chr5:96738731:A:G	1.14205e-05	2.47418	-1.25108
96738836	chr5:96738836:G:A	1.17842e-06	-1.03928e-10	-1.04814
96738840	chr5:96738840:C:T	7.80913e-07	-1.4596	-2.99234e-10
96738871	chr5:96738871:G:A	1.14158e-06	-1.03928e-10	-1.0799
96739559	chr5:96739559:T:C	1.13181e-06	-1.03928e-10	-1.08849
96739768	chr5:96739768:G:T	9.52276e-07	-1.03928e-10	-1.26121
96741132	chr5:96741132:A:T	1.17883e-06	-1.03928e-10	-1.04779
96741880	chr5:96741880:C:T	7.29262e-07	-1.52803	-2.99234e-10
96742213	chr5:96742213:C:T	2.03759e-06	-1.03928e-10	-0.500544
96742236	chr5:96742236:A:G	3.74105e-07	-1.27325	-0.922283
96742264	chr5:96742264:A:T	3.75865e-07	-1.27756	-0.913277
96742347	chr5:96742347:T:G	9.35073e-07	-1.03928e-10	-1.27944
96742605	chr5:96742605:G:A	8.6004e-06	2.19292	-1.25343
96742633	chr5:96742633:C:G	3.87458e-07	-1.25965	-0.900815
96742838	chr5:96742838:C:T	4.87486e-07	-0.77224	-1.15857
96742998	chr5:96742998:A:G	3.84598e-07	-1.28993	-0.877943
96743471	chr5:96743471:C:T	9.34409e-07	-1.03928e-10	-1.28015
96743922	chr5:96743922:C:G	1.23225e-06	-1.03928e-10	-1.00347
96743942	chr5:96743942:C:T	8.55314e-07	-1.3686	-2.99234e-10
96744152	chr5:96744152:A:G	1.56792e-06	-1.03928e-10	-0.762566
96744724	chr5:96744724:A:G	9.34215e-07	-1.03928e-10	-1.28036
96744764	chr5:96744764:C:T	5.71652e-07	-0.491558	-1.27998
96744780	chr5:96744780:C:A	1.68528e-06	-0.921634	0.231253
96745104	chr5:96745104:G:A	1.14457e-06	-1.03928e-10	-1.07728
96745137	chr5:96745137:G:A	9.69577e-07	-1.03928e-10	-1.24321
96745162	chr5:96745162:T:A	9.61054e-07	-1.03928e-10	-1.25204
96745230	chr5:96745230:C:T	2.76101e-07	-1.21936	-1.27994
96746286	chr5:96746286:T:C	4.42338e-06	-1.03928e-10	0.274592
96746314	chr5:96746314:CT:C	1.16792e-06	-1.03928e-10	-1.05709
96746348	chr5:96746348:G:C	2.84903e-06	-1.03928e-10	-0.165336
96746383	chr5:96746383:T:A	9.71412e-07	-1.03928e-10	-1.24132
96746424	chr5:96746424:C:T	1.10297e-06	-1.03928e-10	-1.11431
96746697	chr5:96746697:C:T	4.43111e-07	-1.28416	-0.742091
96746790	chr5:96746790:C:T	7.81041e-07	-1.19355	-0.265889
96746927	chr5:96746927:T:A	4.42157e-07	-1.32557	-0.702829
96747634	chr5:96747634:C:T	5.74694e-07	-1.22135	-0.544884
96747638	chr5:96747638:A:T	1.28796e-06	-1.03928e-10	-0.959249
96748104	chr5:96748104:C:T	9.73547e-07	-1.03928e-10	-1.23912
96748154	chr5:96748154:G:A	2.09891e-06	-1.03928e-10	-0.470892
96748196	chr5:96748196:A:T	1.10215e-06	-1.03928e-10	-1.11505
96749268	chr5:96749268:T:A	9.72176e-07	-1.03928e-10	-1.24053
96749281	chr5:96749281:A:G	1.37517e-06	-0.893732	-2.99234e-10
96749719	chr5:96749719:G:A	4.77936e-07	-1.52839	-0.4222
96749925	chr5:96749925:T:G	1.34223e-06	-1.03928e-10	-0.917976
96749968	chr5:96749968:C:A	1.12907e-06	-1.03928e-10	-1.09092
96750198	chr5:96750198:G:A	1.1301e-06	-1.03928e-10	-1.09001
96750346	chr5:96750346:A:G	1.07621e-06	-1.03928e-10	-1.13887
96750528	chr5:96750528:C:T	9.92383e-07	-1.03928e-10	-1.21996
96750630	chr5:96750630:G:C	3.14574e-07	-1.09287	-1.27598
96750847	chr5:96750847:G:A	1.38982e-06	-0.88314	-2.99234e-10
96750986	chr5:96750986:G:A	1.09859e-06	0.137958	-1.25624
96751138	chr5:96751138:T:C	1.10456e-06	-1.03928e-10	-1.11286
96751311	chr5:96751311:T:A	1.0354e-06	0.0837319	-1.26126
96752248	chr5:96752248:T:G	9.73956e-07	-1.03928e-10	-1.2387
96752447	chr5:96752447:T:G	2.04702e-06	-1.03928e-10	-0.495926
96752493	chr5:96752493:TCTTAATA:T	2.03029e-06	-1.03928e-10	-0.504133
96752814	chr5:96752814:T:C	1.55945e-06	-1.03928e-10	-0.76798
96752921	chr5:96752921:A:G	2.3587e-06	-1.03928e-10	-0.354202
96753146	chr5:96753146:A:G	3.92079e-07	-1.40157	-0.747036
96753299	chr5:96753299:C:T	1.34567e-06	-0.765708	-0.149714
96753342	chr5:96753342:T:C	1.43911e-06	0.418204	-1.26649
96753407	chr5:96753407:G:A	2.64686e-07	-1.42635	-1.11517
96753807	chr5:96753807:C:T	4.28414e-07	-0.922413	-1.13756
96753954	chr5:96753954:G:A	2.65378e-07	-1.44218	-1.09674
96754272	chr5:96754272:A:G	2.88829e-07	-1.17406	-1.28017
96754802	chr5:96754802:C:T	3.15509e-06	-1.03928e-10	-0.0632963
96754804	chr5:96754804:A:G	2.11282e-06	-1.03928e-10	-0.46429
96754878	chr5:96754878:A:C	2.11545e-06	-1.03928e-10	-0.463046
96755122	chr5:96755122:C:T	1.53545e-06	-0.783492	-2.99234e-10
96755191	chr5:96755191:A:C	2.11832e-06	-1.03928e-10	-0.461687
96755234	chr5:96755234:G:A	1.20095e-06	0.248126	-1.27733
96755610	chr5:96755610:C:T	1.17684e-06	-1.04948	-2.99234e-10
96756221	chr5:96756221:C:T	3.80094e-07	-1.43748	-0.742172
96756222	chr5:96756222:G:A	1.12129e-06	0.0702933	-1.16813
96756269	chr5:96756269:C:T	1.01052e-06	-1.03928e-10	-1.20185
96756284	chr5:96756284:A:G	3.49628e-07	-1.08571	-1.17749
96756570	chr5:96756570:C:G	4.19166e-07	-1.41119	-0.670614
96756811	chr5:96756811:A:AAG	1.06995e-06	-1.03928e-10	-1.1447
96756944	chr5:96756944:C:A	3.6812e-06	-1.03928e-10	0.0909268
96757228	chr5:96757228:C:T	9.64201e-07	-1.03928e-10	-1.24877
96757307	chr5:96757307:C:T	3.72003e-07	-0.984317	-1.21685
96757434	chr5:96757434:C:T	3.61612e-07	-1.00699	-1.22251
96757685	chr5:96757685:T:C	3.21598e-07	-1.11718	-1.22958
96757737	chr5:96757737:C:T	8.26462e-07	-1.36335	-0.0395682
96757768	chr5:96757768:G:A	3.30568e-06	-1.03928e-10	-0.0166711
96758208	chr5:96758208:G:T	3.92021e-06	-1.03928e-10	0.153833
96758430	chr5:96758430:G:A	2.42714e-06	-1.03928e-10	-0.325598
96758745	chr5:96758745:G:A	9.9388e-07	-1.03928e-10	-1.21845
96758892	chr5:96758892:T:C	2.13796e-06	-1.03928e-10	-0.452463
96758950	chr5:96758950:C:T	1.29651e-06	-1.03928e-10	-0.952637
96758990	chr5:96758990:T:G	3.0341e-07	-1.52986	-0.875127
96759203	chr5:96759203:T:C	9.54282e-07	-1.03928e-10	-1.25911
96759269	chr5:96759269:A:C	3.70231e-07	-1.30537	-0.900571
96759464	chr5:96759464:T:C	9.74646e-07	-1.03928e-10	-1.23799
96759700	chr5:96759700:A:T	1.19369e-06	-1.03526	-2.99234e-10
96760120	chr5:96760120:A:G	9.41959e-07	-1.03928e-10	-1.27211
96760426	chr5:96760426:G:A	3.19087e-07	-1.30327	-1.05134
96760485	chr5:96760485:G:T	1.24806e-06	0.244021	-1.23474
96760515	chr5:96760515:C:G	9.7634e-07	-1.34332	0.107059
96760760	chr5:96760760:C:T	3.23607e-07	-1.07098	-1.26956
96760960	chr5:96760960:A:G	9.34213e-07	-1.03928e-10	-1.28036
96761124	chr5:96761124:A:G	4.07213e-07	-0.863047	-1.24769
96761269	chr5:96761269:A:G	1.03276e-06	-1.03928e-10	-1.18008
96761370	chr5:96761370:A:G	1.01988e-06	-1.03928e-10	-1.19263
96761901	chr5:96761901:A:G	1.02337e-06	-1.03928e-10	-1.18922
96761944	chr5:96761944:TC:T	2.50678e-06	-1.03928e-10	-0.293313
96762014	chr5:96762014:C:T	1.54659e-06	-1.03928e-10	-0.77626
96762144	chr5:96762144:T:C	9.49338e-07	-1.03928e-10	-1.2643
96762275	chr5:96762275:A:G	1.40509e-06	-1.03928e-10	-0.872212
96762299	chr5:96762299:C:T	1.61352e-06	-1.03928e-10	-0.733893
96763054	chr5:96763054:C:T	3.78937e-07	-0.942836	-1.23986
96763181	chr5:96763181:C:G	2.48758e-06	-1.03928e-10	-0.301003
96763425	chr5:96763425:G:A	1.16939e-06	-1.03928e-10	-1.05583
96763561	chr5:96763561:A:G	4.01592e-07	-1.37975	-0.744878
96763892	chr5:96763892:A:T	1.16716e-06	-1.03928e-10	-1.05774
96764068	chr5:96764068:C:T	1.16325e-06	-1.03928e-10	-1.06109
96764254	chr5:96764254:C:T	2.66278e-07	-1.49161	-1.04392
96764578	chr5:96764578:A:C	4.34898e-07	-0.781177	-1.26378
96764940	chr5:96764940:C:A	1.15673e-06	-1.03928e-10	-1.06671
96765007	chr5:96765007:A:G	2.94583e-06	-1.03928e-10	-0.131921
96765038	chr5:96765038:TCTC:T	4.03059e-07	-0.874677	-1.24631
96765060	chr5:96765060:G:C	3.04818e-07	-1.49469	-0.905661
96765218	chr5:96765218:C:T	1.3824e-06	-1.03928e-10	-0.888491
96765516	chr5:96765516:A:G	1.00074e-06	0.0593034	-1.27088
96765522	chr5:96765522:G:A	9.77221e-07	0.0339221	-1.26928
96766240	chr5:96766240:A:G	3.92811e-07	-1.35642	-0.790322
96766255	chr5:96766255:C:T	3.09777e-07	-1.47259	-0.911623
96766289	chr5:96766289:C:T	1.12573e-06	-1.03928e-10	-1.09388
96766871	chr5:96766871:TG:T	7.30245e-07	-1.45085	-0.0758362
96767138	chr5:96767138:C:T	9.88963e-07	-1.03928e-10	-1.22341
96767222	chr5:96767222:C:T	9.5986e-07	-1.03928e-10	-1.25328
96767406	chr5:96767406:A:G	3.88556e-07	-0.960201	-1.19743
96767606	chr5:96767606:T:C	7.27558e-07	-1.53037	-2.99234e-10
96767788	chr5:96767788:TGTCA:T	9.42359e-07	-1.03928e-10	-1.27168
96767885	chr5:96767885:G:A	4.0624e-07	-1.3031	-0.810023
96767912	chr5:96767912:T:G	1.04069e-06	-1.03928e-10	-1.17243
96768095	chr5:96768095:C:G	3.86046e-07	-0.927115	-1.237
96768440	chr5:96768440:GAAGAA:G	1.10784e-06	-1.03928e-10	-1.1099
96768778	chr5:96768778:G:A	3.97412e-07	-0.913099	-1.22199
96769132	chr5:96769132:A:C	9.48983e-07	-1.03928e-10	-1.26468
96769339	chr5:96769339:C:T	2.227e-07	-1.48292	-1.23132
96769403	chr5:96769403:T:G	1.22202e-06	-1.03928e-10	-1.01181
96769918	chr5:96769918:G:T	1.3875e-06	-1.03928e-10	-0.884811
96770222	chr5:96770222:G:A	2.23582e-07	-1.46032	-1.24997
96770392	chr5:96770392:A:G	1.44779e-06	-1.03928e-10	-0.842271
96770407	chr5:96770407:A:G	2.98053e-05	2.18237	-2.99234e-10
96771156	chr5:96771156:A:G	1.07988e-06	-1.03928e-10	-1.13546
96771195	chr5:96771195:T:A	2.60513e-07	-1.27712	-1.2803
96771301	chr5:96771301:A:G	3.76895e-07	-1.41094	-0.777158
96771318	chr5:96771318:C:T	2.35723e-07	-1.49153	-1.16588
96771498	chr5:96771498:G:T	2.09416e-07	-1.51203	-1.26371
96772070	chr5:96772070:C:T	2.23559e-07	-1.47228	-1.23812
96772342	chr5:96772342:T:A	2.97886e-06	-1.03928e-10	-0.120771
96772434	chr5:96772434:GA:G	4.87765e-07	-1.38253	-0.547702
96772997	chr5:96772997:T:C	5.90088e-07	-1.19883	-0.54097
96773473	chr5:96773473:T:C	9.40666e-07	-1.03928e-10	-1.27348
96773501	chr5:96773501:T:C	4.42804e-07	-1.12666	-0.900286
96773881	chr5:96773881:T:C	9.35027e-07	-1.03928e-10	-1.27949
96773906	chr5:96773906:G:A	4.70034e-07	-0.695693	-1.27157
96774068	chr5:96774068:A:C	9.34296e-07	-1.03928e-10	-1.28027
96774135	chr5:96774135:A:AT	2.45305e-07	-1.41677	-1.2008
96774231	chr5:96774231:T:G	2.76774e-07	-1.52767	-0.969195
96774892	chr5:96774892:G:A	5.00912e-07	-1.02937	-0.874265
96774900	chr5:96774900:A:AT	3.19453e-07	-1.53418	-0.819276
96774956	chr5:96774956:C:CCTT	5.07189e-07	-1.02618	-0.865006
96775172	chr5:96775172:A:ATGTT	1.64234e-06	-1.03928e-10	-0.71619
96775667	chr5:96775667:G:A	4.7428e-07	-0.678162	-1.28011
96775743	chr5:96775743:G:A	9.75735e-07	-1.03928e-10	-1.23688
96776022	chr5:96776022:G:A	5.22227e-07	-0.988691	-0.873273
96776075	chr5:96776075:A:G	5.16353e-07	-1.00084	-0.872438
96776301	chr5:96776301:C:T	5.10825e-07	-1.02343	-0.860616
96776435	chr5:96776435:G:A	1.11443e-06	-1.03928e-10	-1.10397
96776591	chr5:96776591:C:T	5.22727e-07	-0.988418	-0.872589
96776959	chr5:96776959:G:A	3.20234e-07	-1.52692	-0.824095
96776988	chr5:96776988:GTATGT:G	4.88165e-07	-1.05836	-0.871058
96777159	chr5:96777159:C:T	5.3481e-07	-1.0057	-0.832457
96777250	chr5:96777250:A:G	2.60528e-07	-1.47604	-1.08131
96777265	chr5:96777265:C:T	4.59657e-07	-0.997245	-0.992341
96777327	chr5:96777327:A:G	5.26672e-07	-0.982155	-0.871336
96777368	chr5:96777368:T:A	5.09355e-07	-1.01587	-0.871058
96777541	chr5:96777541:G:A	5.22277e-07	-0.989431	-0.872438
96777693	chr5:96777693:C:T	5.23281e-07	-0.985053	-0.874895
96778134	chr5:96778134:T:C	5.17058e-07	-1.00015	-0.871761
96778141	chr5:96778141:T:G	1.02814e-06	-1.03928e-10	-1.18456
96778267	chr5:96778267:A:G	9.40031e-07	-1.03928e-10	-1.27415
96778368	chr5:96778368:C:T	5.14343e-07	-1.0071	-0.870074
96778446	chr5:96778446:A:G	5.24354e-07	-0.988405	-0.869496
96778636	chr5:96778636:A:G	9.85324e-07	-1.03928e-10	-1.2271
96778813	chr5:96778813:C:T	9.34264e-07	-1.03928e-10	-1.28031
96778846	chr5:96778846:G:A	5.66302e-07	-0.524444	-1.2565
96778915	chr5:96778915:G:A	9.42818e-07	-1.03928e-10	-1.2712
96778991	chr5:96778991:A:G	5.12281e-07	-0.95298	-0.928214
96779039	chr5:96779039:A:C	1.00867e-06	-1.03928e-10	-1.20368
96779335	chr5:96779335:A:G	3.18932e-06	-1.03928e-10	-0.0525033
96779366	chr5:96779366:T:G	5.32601e-07	-0.971237	-0.871058
96779381	chr5:96779381:G:C	5.33751e-07	-0.96908	-0.871058
96779407	chr5:96779407:G:A	5.55494e-07	-0.965315	-0.834895
96779429	chr5:96779429:T:C	9.82963e-07	-1.03928e-10	-1.2295
96779442	chr5:96779442:A:T	1.09304e-06	-0.0435338	-1.07982
96779489	chr5:96779489:G:A	5.67208e-07	-0.712548	-1.06679
96779509	chr5:96779509:T:C	1.02151e-06	-1.03928e-10	-1.19103
96780017	chr5:96780017:C:T	2.68732e-07	-1.24607	-1.28029
96780221	chr5:96780221:C:T	4.99458e-07	-0.921518	-0.985026
96780327	chr5:96780327:AACTC:A	2.32742e-07	-1.44388	-1.22626
96780529	chr5:96780529:G:A	1.95784e-06	-1.03928e-10	-0.540472
96780582	chr5:96780582:A:G	4.43733e-07	-1.05411	-0.97074
96780956	chr5:96780956:A:G	3.98648e-07	-1.11516	-1.01683
96781036	chr5:96781036:C:A	8.25559e-06	-1.03928e-10	0.898579
96781150	chr5:96781150:A:G	1.26661e-06	-0.975971	-2.99234e-10
96781596	chr5:96781596:G:A	3.22831e-07	-1.53093	-0.812014
96781851	chr5:96781851:C:T	3.26541e-07	-1.07845	-1.25307
96781875	chr5:96781875:G:A	4.13036e-07	-1.07953	-1.01701
96782013	chr5:96782013:T:C	4.10548e-07	-1.08744	-1.01513
96782093	chr5:96782093:T:C	3.59249e-07	-1.18494	-1.05111
96782135	chr5:96782135:C:T	3.78427e-07	-1.16512	-1.01892
96782160	chr5:96782160:G:A	1.07663e-06	-1.03928e-10	-1.13847
96782299	chr5:96782299:G:A	5.19046e-07	-1.09296	-0.775119
96782300	chr5:96782300:C:T	3.91945e-07	-1.08223	-1.06672
96782361	chr5:96782361:T:G	1.51922e-06	0.476004	-1.27012
96782444	chr5:96782444:T:C	4.03142e-07	-1.1046	-1.01617
96782783	chr5:96782783:A:C	4.09135e-07	-1.08877	-1.01726
96782839	chr5:96782839:A:G	7.62623e-07	-1.4833	-2.99234e-10
96783148	chr5:96783148:G:C	3.28428e-07	-1.32352	-1.00224
96783162	chr5:96783162:C:T	3.53747e-06	1.08914	-1.03804
96783340	chr5:96783340:T:A	3.23022e-07	-1.08012	-1.26223
96783351	chr5:96783351:T:C	4.05264e-07	-1.09792	-1.01761
96783419	chr5:96783419:CTT:C	4.14737e-07	-0.902454	-1.18997
96783635	chr5:96783635:G:T	9.27198e-06	1.42175	-0.407061
96784350	chr5:96784350:G:C	3.22063e-07	-1.53109	-0.814226
96784466	chr5:96784466:G:A	3.0939e-07	-1.34362	-1.04185
96784555	chr5:96784555:C:T	3.07038e-07	-1.34266	-1.05044
96784608	chr5:96784608:C:CAT	3.35177e-07	-1.31964	-0.98577
96784751	chr5:96784751:C:T	3.44858e-07	-1.53121	-0.745727
96785206	chr5:96785206:A:G	9.42726e-07	-1.03928e-10	-1.27129
96785338	chr5:96785338:T:C	5.6371e-07	-1.51455	-0.270975
96785365	chr5:96785365:C:T	2.96235e-07	-1.14855	-1.28036
96785386	chr5:96785386:C:G	1.09291e-06	-1.03928e-10	-1.12347
96785539	chr5:96785539:C:T	6.94919e-06	1.89619	-1.16988
96785733	chr5:96785733:GAAC:G	1.59999e-06	0.521824	-1.26414
96785764	chr5:96785764:G:A	2.01769e-06	-1.03928e-10	-0.510358
96785793	chr5:96785793:G:A	9.9717e-07	-1.03928e-10	-1.21515
96785968	chr5:96785968:A:C	2.72039e-06	-1.03928e-10	-0.211536
96786011	chr5:96786011:C:T	2.19353e-07	-1.45252	-1.27686
96786072	chr5:96786072:C:A	1.03363e-06	-1.03928e-10	-1.17923
96786505	chr5:96786505:T:C	1.92094e-06	-1.03928e-10	-0.559497
96786577	chr5:96786577:A:C	2.14362e-07	-1.48093	-1.27147
96786754	chr5:96786754:C:T	5.18678e-06	1.53577	-1.10197
96786825	chr5:96786825:C:T	2.0179e-06	-0.510254	-2.99234e-10
96787111	chr5:96787111:A:C	3.81298e-07	-0.896952	-1.27954
96787335	chr5:96787335:G:A	3.04028e-07	-1.51924	-0.883709
96787352	chr5:96787352:A:G	3.49612e-07	-1.0363	-1.22694
96787385	chr5:96787385:C:T	2.19791e-07	-1.4624	-1.26499
96787387	chr5:96787387:T:C	3.62723e-07	-1.16247	-1.06396
96787422	chr5:96787422:T:C	2.14751e-07	-1.47613	-1.27446
96787456	chr5:96787456:G:C	2.09189e-07	-1.5105	-1.26633
96787457	chr5:96787457:T:C	3.41634e-07	-1.05032	-1.236
96787507	chr5:96787507:C:T	2.15724e-07	-1.4743	-1.27177
96787633	chr5:96787633:T:C	2.16933e-07	-1.47077	-1.26971
96787663	chr5:96787663:G:A	3.53347e-07	-1.18098	-1.07164
96787726	chr5:96787726:A:G	5.33617e-06	1.62508	-1.16288
96787963	chr5:96787963:G:T	2.18601e-07	-1.47974	-1.25308
96788039	chr5:96788039:C:A	1.32943e-06	0.307023	-1.23458
96788112	chr5:96788112:G:T	2.35815e-07	-1.37707	-1.27995
96788627	chr5:96788627:T:C	2.13294e-07	-1.48266	-1.27473
96788744	chr5:96788744:G:C	3.46738e-07	-1.05239	-1.21911
96788750	chr5:96788750:A:G	3.45929e-07	-1.20271	-1.07113
96788801	chr5:96788801:A:G	1.35435e-06	-1.03928e-10	-0.908987
96789104	chr5:96789104:G:A	3.56396e-07	-1.17332	-1.07071
96789227	chr5:96789227:C:A	7.3796e-07	-1.51618	-2.99234e-10
96789344	chr5:96789344:G:A	3.50878e-07	-1.18992	-1.06971
96789356	chr5:96789356:G:A	1.61446e-06	-0.733314	-2.99234e-10
96789368	chr5:96789368:T:G	2.30446e-06	-1.03928e-10	-0.377468
96789443	chr5:96789443:C:T	3.5969e-07	-1.16318	-1.07164
96789456	chr5:96789456:C:T	3.58514e-07	-1.16914	-1.06896
96789556	chr5:96789556:G:A	3.49003e-07	-1.1931	-1.07189
96789611	chr5:96789611:A:T	3.51451e-07	-1.04972	-1.20828
96789627	chr5:96789627:C:T	7.25417e-07	-1.53332	-2.99234e-10
96789762	chr5:96789762:G:A	3.36718e-07	-1.08076	-1.22006
96789830	chr5:96789830:T:A	3.56151e-07	-1.17404	-1.07067
96789891	chr5:96789891:G:A	3.51143e-07	-1.18817	-1.07071
96790082	chr5:96790082:G:T	5.72871e-06	1.6411	-1.10792
96790178	chr5:96790178:A:T	1.35413e-06	-1.03928e-10	-0.909154
96790207	chr5:96790207:C:T	2.12499e-07	-1.4919	-1.26923
96790494	chr5:96790494:A:G	2.13533e-07	-1.48697	-1.26931
96790605	chr5:96790605:A:G	2.12841e-07	-1.49278	-1.26674
96790707	chr5:96790707:A:T	1.20816e-06	-1.03928e-10	-1.02322
96791235	chr5:96791235:G:A	3.53451e-06	1.27037	-1.22011
96791751	chr5:96791751:A:G	2.46364e-07	-1.33429	-1.27897
96791941	chr5:96791941:G:A	2.45368e-07	-1.53224	-1.08507
96792202	chr5:96792202:T:C	4.41714e-07	-0.98474	-1.04467
96792319	chr5:96792319:T:C	1.56469e-05	1.53796	-2.99234e-10
96792596	chr5:96792596:C:A	6.20982e-07	-1.15125	-0.537516
96792697	chr5:96792697:G:T	4.33176e-07	-1.01568	-1.03325
96792730	chr5:96792730:A:AT	2.3837e-07	-1.36661	-1.27963
96793002	chr5:96793002:GTTACC:G	9.64797e-07	-1.03928e-10	-1.24815
96793078	chr5:96793078:T:C	1.61115e-06	-0.735363	-2.99234e-10
96793155	chr5:96793155:GA:G	1.79622e-06	-1.03928e-10	-0.62663
96793259	chr5:96793259:C:T	1.62511e-06	-0.726739	-2.99234e-10
96793809	chr5:96793809:A:G	4.33559e-07	-1.00173	-1.04631
96793832	chr5:96793832:T:C	6.17389e-06	1.76845	-1.16044
96793840	chr5:96793840:C:T	2.07389e-07	-1.51279	-1.27268
96794099	chr5:96794099:G:A	1.50133e-06	0.398666	-1.20462
96794311	chr5:96794311:T:C	5.01322e-07	-0.880996	-1.02182
96794312	chr5:96794312:G:C	4.34397e-07	-1.0269	-1.01921
96794335	chr5:96794335:T:C	3.00416e-07	-1.18672	-1.22818
96794336	chr5:96794336:G:A	1.74164e-06	-1.03928e-10	-0.657483
96794362	chr5:96794362:TG:T	6.33087e-07	-1.14247	-0.526992
96794365	chr5:96794365:A:T	1.35334e-06	-1.03928e-10	-0.909733
96794401	chr5:96794401:G:A	8.38184e-06	-1.03928e-10	0.913754
96794486	chr5:96794486:C:T	5.21163e-06	1.58376	-1.14518
96794499	chr5:96794499:C:T	4.44152e-07	-1.52347	-0.500428
96794780	chr5:96794780:T:C	1.81955e-06	-1.03928e-10	-0.613726
96794907	chr5:96794907:G:A	1.19075e-06	-1.03928e-10	-1.03773
96795133	chr5:96795133:T:C	2.35581e-07	-1.37765	-1.28036
96795257	chr5:96795257:G:A	2.0328e-06	-1.03928e-10	-0.502897
96795780	chr5:96795780:G:T	5.70143e-06	1.68115	-1.15275
96796030	chr5:96796030:G:A	5.65809e-07	-0.840495	-0.941315
96796038	chr5:96796038:C:T	2.04689e-06	-1.03928e-10	-0.495991
96796090	chr5:96796090:C:T	1.28703e-06	0.25661	-1.21659
96796313	chr5:96796313:T:C	1.07531e-06	-1.03928e-10	-1.1397
96796367	chr5:96796367:A:G	6.6168e-07	-1.14334	-0.481941
96796565	chr5:96796565:G:A	1.13634e-06	-1.03928e-10	-1.0845
96797092	chr5:96797092:G:A	1.35206e-06	0.365373	-1.27605
96797331	chr5:96797331:T:C	1.599e-06	0.474816	-1.21775
96797724	chr5:96797724:C:T	3.58433e-07	-1.04292	-1.1954
96797804	chr5:96797804:T:C	1.1545e-05	-1.03928e-10	1.23394
96797815	chr5:96797815:T:A	1.16341e-06	-1.03928e-10	-1.06096
96797889	chr5:96797889:C:G	2.32472e-07	-1.39131	-1.27999
96797976	chr5:96797976:G:A	1.0029e-06	-1.03928e-10	-1.20942
96798092	chr5:96798092:G:A	1.51517e-06	-0.796782	-2.99234e-10
96798217	chr5:96798217:C:T	3.48158e-07	-1.04528	-1.22213
96798410	chr5:96798410:A:G	4.75834e-07	-0.97372	-0.98128
96798472	chr5:96798472:T:G	4.68315e-06	1.6081	-1.27644
96798514	chr5:96798514:G:A	2.99133e-07	-1.17449	-1.24468
96798532	chr5:96798532:G:A	4.46827e-07	-0.737555	-1.28034
96798603	chr5:96798603:T:C	4.14871e-06	1.48301	-1.27252
96798651	chr5:96798651:G:C	2.08227e-07	-1.52295	-1.25849
96799025	chr5:96799025:G:A	2.75042e-07	-1.43453	-1.06861
96799617	chr5:96799617:C:T	2.62261e-07	-1.2935	-1.25722
96799995	chr5:96799995:T:C	1.59382e-06	-0.938563	0.192383
96800020	chr5:96800020:C:T	2.42541e-07	-1.52597	-1.10293
96800222	chr5:96800222:A:T	2.63071e-07	-1.28578	-1.26186
96800598	chr5:96800598:T:G	2.67939e-07	-1.25699	-1.27232
96800822	chr5:96800822:T:C	2.37052e-07	-1.52676	-1.12503
96801501	chr5:96801501:G:A	4.0639e-06	1.45137	-1.26154
96801725	chr5:96801725:G:A	1.55725e-06	-1.03928e-10	-0.769392
96801755	chr5:96801755:G:A	1.74925e-06	-0.653125	-2.99234e-10
96801793	chr5:96801793:G:A	3.87765e-07	-1.13224	-1.02742
96802137	chr5:96802137:A:G	3.45456e-07	-1.17653	-1.09868
96802179	chr5:96802179:A:G	2.98417e-07	-1.18534	-1.23624
96802238	chr5:96802238:G:A	2.93124e-07	-1.21413	-1.22535
96802273	chr5:96802273:T:G	1.2536e-05	1.31629	-2.99234e-10
96802409	chr5:96802409:C:A	4.70782e-07	-1.52549	-0.440183
96802733	chr5:96802733:A:C	1.5609e-06	-1.03928e-10	-0.76705
96802768	chr5:96802768:G:A	2.64339e-07	-1.27869	-1.26415
96803064	chr5:96803064:T:C	3.86304e-07	-1.09098	-1.07247
96803109	chr5:96803109:A:G	3.31083e-07	-1.15001	-1.16769
96803158	chr5:96803158:C:T	2.9063e-07	-1.18761	-1.26041
96803201	chr5:96803201:G:C	1.63125e-06	-0.722963	-2.99234e-10
96803331	chr5:96803331:C:T	1.06828e-06	-1.03928e-10	-1.14627
96803363	chr5:96803363:C:T	4.60428e-06	1.57535	-1.26068
96803723	chr5:96803723:A:G	1.43762e-06	-1.03928e-10	-0.849323
96803892	chr5:96803892:G:A	2.79157e-07	-1.43823	-1.05007
96804011	chr5:96804011:AG:A	4.29001e-06	1.50776	-1.26378
96804163	chr5:96804163:A:C	4.45548e-06	1.54689	-1.26507
96804348	chr5:96804348:A:T	3.18443e-07	-1.15754	-1.19908
96804664	chr5:96804664:C:T	2.34051e-07	-1.45474	-1.20979
96804838	chr5:96804838:T:G	1.5172e-06	0.475688	-1.27114
96804839	chr5:96804839:G:A	1.15765e-06	0.201431	-1.26735
96805037	chr5:96805037:C:T	1.7331e-06	0.603226	-1.26562
96805103	chr5:96805103:ACTC:A	2.72497e-07	-1.43824	-1.0742
96805404	chr5:96805404:GA:G	4.3149e-06	1.50431	-1.25455
96805598	chr5:96805598:C:T	1.31513e-06	-1.03928e-10	-0.93838
96806235	chr5:96806235:G:C	3.63161e-07	-1.18435	-1.04087
96806780	chr5:96806780:T:G	2.54108e-07	-1.49488	-1.08742
96806873	chr5:96806873:T:C	1.41388e-06	-1.03928e-10	-0.865978
96806907	chr5:96806907:C:T	1.11178e-06	-1.03928e-10	-1.10635
96807103	chr5:96807103:G:C	2.81431e-07	-1.44485	-1.03533
96807232	chr5:96807232:G:A	2.67627e-07	-1.36856	-1.16191
96807498	chr5:96807498:G:A	9.17216e-05	3.30644	-2.99234e-10
96807734	chr5:96807734:T:C	3.25992e-07	-1.35785	-0.975347
96808421	chr5:96808421:G:C	1.63859e-06	-1.03928e-10	-0.718474
96808738	chr5:96808738:A:G	1.08594e-06	-1.03928e-10	-1.12987
96809070	chr5:96809070:G:A	5.1535e-07	-1.16221	-0.713007
96809199	chr5:96809199:A:G	9.46248e-07	-1.03928e-10	-1.26756
96809319	chr5:96809319:C:T	3.40867e-07	-1.53346	-0.755115
96809493	chr5:96809493:C:T	3.68928e-07	-1.17328	-1.03619
96809532	chr5:96809532:T:A	9.46023e-07	-1.03928e-10	-1.2678
96809721	chr5:96809721:A:G	2.68986e-07	-1.25033	-1.27508
96810065	chr5:96810065:C:T	9.59852e-07	-1.03928e-10	-1.25329
96810136	chr5:96810136:G:A	9.41381e-07	-1.03928e-10	-1.27272
96810353	chr5:96810353:A:G	5.41372e-07	-0.651715	-1.17425
96810414	chr5:96810414:T:C	9.6332e-07	-1.03928e-10	-1.24968
96810533	chr5:96810533:A:C	9.45963e-07	-1.03928e-10	-1.26786
96810669	chr5:96810669:G:C	7.24781e-07	-1.5342	-2.99234e-10
96810742	chr5:96810742:C:G	9.45963e-07	-1.03928e-10	-1.26786
96810745	chr5:96810745:C:A	4.98994e-07	-1.22332	-0.684157
96810837	chr5:96810837:A:G	1.47957e-06	-1.03928e-10	-0.820559
96811096	chr5:96811096:A:T	1.75386e-06	0.558512	-1.20901
96811567	chr5:96811567:T:A	2.82361e-07	-1.21716	-1.25972
96811758	chr5:96811758:T:C	9.36028e-07	-1.03928e-10	-1.27842
96811853	chr5:96811853:T:C	9.3626e-07	-1.03928e-10	-1.27817
96811917	chr5:96811917:C:T	9.35364e-05	3.32604	-2.99234e-10
96812030	chr5:96812030:A:G	7.41992e-07	-0.318009	-1.19272
96812074	chr5:96812074:T:C	5.6892e-07	-1.04883	-0.727494
96812310	chr5:96812310:C:T	1.76759e-06	-0.642697	-2.99234e-10
96812663	chr5:96812663:C:T	3.80491e-07	-1.40035	-0.778254
96812752	chr5:96812752:A:G	9.38811e-07	-1.03928e-10	-1.27545
96813503	chr5:96813503:T:A	2.79002e-07	-1.40801	-1.08084
96813514	chr5:96813514:G:A	2.74043e-07	-1.38959	-1.11719
96813524	chr5:96813524:G:A	1.12193e-06	-1.03928e-10	-1.09726
96813534	chr5:96813534:T:A	3.16317e-07	-1.08646	-1.27686
96813910	chr5:96813910:G:T	5.59439e-07	-1.21334	-0.579791
96814400	chr5:96814400:C:T	9.08823e-07	-1.52618	0.218262
96814407	chr5:96814407:T:C	3.61487e-07	-0.952487	-1.27735
96814793	chr5:96814793:T:C	9.34522e-07	-1.03928e-10	-1.28003
96814807	chr5:96814807:T:C	1.81692e-05	1.68742	-2.99234e-10
96815133	chr5:96815133:A:G	1.39691e-06	-0.877437	-0.000609722
96815208	chr5:96815208:C:T	2.52874e-07	-1.30688	-1.28029
96816091	chr5:96816091:C:G	7.42171e-07	-1.51049	-2.99234e-10
96816213	chr5:96816213:T:G	9.0354e-07	-1.1779	-0.135848
96816234	chr5:96816234:G:A	7.76787e-07	-1.13683	-0.328069
96816265	chr5:96816265:C:A	3.3697e-07	-1.08935	-1.21073
96816487	chr5:96816487:T:C	2.3942e-06	-1.03928e-10	-0.339262
96816507	chr5:96816507:C:T	6.68216e-07	-1.53097	-0.0844887
96816680	chr5:96816680:A:G	2.41129e-07	-1.35473	-1.28
96816718	chr5:96816718:G:A	8.99751e-07	-1.18416	-0.133785
96816733	chr5:96816733:G:C	4.05594e-07	-1.04519	-1.06952
96816885	chr5:96816885:T:C	2.39808e-07	-1.35989	-1.28034
96816968	chr5:96816968:G:A	3.0902e-07	-1.10703	-1.27963
96817069	chr5:96817069:AAGG:A	9.51913e-07	-1.03928e-10	-1.26159
96817106	chr5:96817106:A:G	7.78732e-07	-1.4624	-2.99234e-10
96817369	chr5:96817369:C:T	9.64456e-07	-1.03928e-10	-1.2485
96817430	chr5:96817430:T:C	2.4251e-07	-1.35045	-1.27858
96817788	chr5:96817788:T:C	2.41203e-07	-1.3543	-1.28013
96817921	chr5:96817921:C:T	3.19505e-07	-1.07454	-1.27875
96817952	chr5:96817952:A:G	1.20073e-06	-1.03928e-10	-1.02938
96818263	chr5:96818263:A:G	2.39781e-07	-1.35998	-1.28036
96818640	chr5:96818640:C:T	1.78948e-06	-1.03928e-10	-0.63039
96819051	chr5:96819051:G:A	2.40367e-07	-1.35887	-1.27903
96819166	chr5:96819166:T:C	2.40451e-07	-1.35736	-1.28019
96819176	chr5:96819176:G:A	2.39228e-07	-1.3624	-1.28025
96819216	chr5:96819216:A:G	2.40194e-07	-1.35844	-1.28018
96819526	chr5:96819526:A:G	2.36946e-07	-1.37197	-1.28027
96819615	chr5:96819615:C:T	4.96097e-07	-1.51919	-0.394107
96819726	chr5:96819726:G:A	9.64102e-07	-1.03928e-10	-1.24887
96819815	chr5:96819815:G:A	2.37903e-07	-1.36797	-1.28024
96819905	chr5:96819905:T:C	3.04058e-07	-1.1318	-1.27105
96820197	chr5:96820197:G:A	2.40685e-07	-1.35652	-1.28006
96820253	chr5:96820253:C:T	9.47541e-07	-1.03928e-10	-1.2662
96820257	chr5:96820257:T:C	2.14114e-07	-1.5289	-1.22466
96820326	chr5:96820326:A:G	2.59902e-07	-1.29476	-1.265
96820341	chr5:96820341:G:A	1.45839e-06	-0.733179	-0.1018
96820521	chr5:96820521:G:A	2.39096e-07	-1.36315	-1.28006
96820791	chr5:96820791:A:G	2.39858e-07	-1.36042	-1.2796
96821080	chr5:96821080:C:T	3.48416e-07	-1.2945	-0.972168
96821185	chr5:96821185:T:C	2.42984e-07	-1.34791	-1.27916
96821253	chr5:96821253:C:A	2.4019e-07	-1.35889	-1.27974
96821701	chr5:96821701:G:A	9.37718e-07	-1.03928e-10	-1.27662
96821838	chr5:96821838:T:C	2.39539e-07	-1.36138	-1.27997
96821945	chr5:96821945:G:C	2.33729e-07	-1.3867	-1.2792
96821986	chr5:96821986:A:G	2.41765e-07	-1.35176	-1.28034
96822016	chr5:96822016:G:C	9.4598e-07	-1.03928e-10	-1.26785
96822072	chr5:96822072:C:T	1.28853e-06	-1.03928e-10	-0.958811
96822143	chr5:96822143:A:G	2.40901e-07	-1.35629	-1.27939
96822151	chr5:96822151:C:G	2.4062e-07	-1.35884	-1.27801
96822285	chr5:96822285:C:T	2.36138e-06	-1.03928e-10	-0.353067
96822880	chr5:96822880:G:A	6.5216e-06	-1.03928e-10	0.662807
96823053	chr5:96823053:G:T	2.17619e-07	-1.53096	-1.20636
96823820	chr5:96823820:A:G	2.69042e-07	-1.37651	-1.14869
96824014	chr5:96824014:G:A	3.99103e-07	-1.48729	-0.643558
96824071	chr5:96824071:T:C	8.41848e-06	-1.03928e-10	0.918116
96824178	chr5:96824178:C:T	9.55532e-07	-1.03928e-10	-1.2578
96824215	chr5:96824215:C:A	1.44122e-06	-1.03928e-10	-0.846819
96824289	chr5:96824289:A:C	2.81808e-07	-1.25547	-1.22337
96825366	chr5:96825366:C:A	5.64798e-06	1.75531	-1.23633
96826491	chr5:96826491:G:T	2.16477e-07	-1.53105	-1.21154
96826762	chr5:96826762:C:T	8.07717e-07	-1.18022	-0.245637
96826830	chr5:96826830:T:C	8.36354e-07	-1.22952	-0.161495
96826993	chr5:96826993:G:A	1.0371e-06	-1.03928e-10	-1.17589
96827145	chr5:96827145:C:T	1.06592e-06	-1.03928e-10	-1.14848
96827195	chr5:96827195:G:T	2.20627e-07	-1.45629	-1.2673
96827402	chr5:96827402:C:T	9.45052e-07	-1.03928e-10	-1.26883
96827571	chr5:96827571:A:G	1.91331e-06	-1.03928e-10	-0.563479
96827910	chr5:96827910:C:T	3.88251e-07	-1.24191	-0.916506
96827941	chr5:96827941:C:T	8.15527e-07	-1.14943	-0.266807
96828072	chr5:96828072:T:G	3.11564e-07	-1.43891	-0.93955
96828202	chr5:96828202:A:G	4.22469e-06	0.154629	0.0740044
96828908	chr5:96828908:A:G	3.40032e-07	-1.02757	-1.26346
96828938	chr5:96828938:C:A	3.36651e-06	-0.000204578	0.00176925
96828941	chr5:96828941:T:G	8.79009e-06	-1.03928e-10	0.961312
96829097	chr5:96829097:C:T	2.85103e-06	-1.03928e-10	-0.164631
96829143	chr5:96829143:C:A	2.04505e-07	-1.5215	-1.27797
96829297	chr5:96829297:A:C	2.06392e-07	-1.51177	-1.27852
96829325	chr5:96829325:G:A	9.8012e-07	-1.03928e-10	-1.23239
96829566	chr5:96829566:G:A	2.04154e-07	-1.52297	-1.27823
96829724	chr5:96829724:T:G	3.77289e-06	-1.03928e-10	0.11553
96830144	chr5:96830144:G:A	1.44617e-06	-0.128843	-0.714551
96830323	chr5:96830323:T:C	7.45345e-07	-0.31034	-1.19588
96830361	chr5:96830361:C:T	7.40705e-07	-1.53009	0.0176265
96830495	chr5:96830495:A:G	6.83988e-07	-1.53143	-0.0606998
96831412	chr5:96831412:T:C	2.82514e-06	-0.103794	-0.0699615
96831782	chr5:96831782:T:C	3.65545e-06	0.0545329	0.0293734
96831828	chr5:96831828:C:A	1.1516e-06	-1.03928e-10	-1.07116
96831833	chr5:96831833:T:C	7.80832e-07	-1.53127	0.0715588
96831905	chr5:96831905:C:T	3.01788e-07	-1.44408	-0.966259
96832187	chr5:96832187:C:T	2.05161e-07	-1.51734	-1.27894
96832278	chr5:96832278:T:A	3.62965e-06	0.0247201	0.0521039
96832353	chr5:96832353:G:T	4.63378e-07	-1.43877	-0.542759
96832377	chr5:96832377:T:C	3.3644e-07	-1.04022	-1.26143
96832470	chr5:96832470:C:T	3.24353e-06	-0.0356503	-2.99234e-10
96832767	chr5:96832767:C:T	3.90408e-06	0.133655	0.0160553
96832933	chr5:96832933:G:A	7.28427e-07	-1.52918	-2.99234e-10
96833130	chr5:96833130:C:T	3.46959e-07	-1.12794	-1.14293
96833449	chr5:96833449:T:C	9.46421e-07	-1.03928e-10	-1.26738
96834107	chr5:96834107:G:C	9.41257e-07	-1.03928e-10	-1.27285
96834213	chr5:96834213:T:G	4.04274e-07	-1.19081	-0.927164
96834236	chr5:96834236:C:T	9.45709e-07	-1.03928e-10	-1.26813
96834519	chr5:96834519:G:A	7.53938e-07	-1.52971	0.0349545
96834559	chr5:96834559:G:C	3.82741e-06	0.107557	0.0223178
96834728	chr5:96834728:C:A	4.50107e-06	-1.03928e-10	0.292002
96835062	chr5:96835062:A:G	5.97569e-07	-0.535811	-1.19139
96836073	chr5:96836073:T:C	4.26447e-06	0.221787	0.016219
96836126	chr5:96836126:A:G	3.80455e-06	0.104631	0.019253
96836915	chr5:96836915:T:C	9.45889e-07	-1.03928e-10	-1.26794
96837282	chr5:96837282:C:T	4.00436e-06	-1.03928e-10	0.175072
96837436	chr5:96837436:C:T	8.18106e-07	-1.53408	0.121004
96837640	chr5:96837640:G:A	2.29461e-07	-1.40404	-1.2803
96837858	chr5:96837858:G:C	1.00616e-06	-1.03928e-10	-1.20617
96838090	chr5:96838090:G:C	4.48698e-05	2.59145	-2.99234e-10
96838483	chr5:96838483:A:G	5.16783e-07	-1.51481	-0.357638
96838743	chr5:96838743:G:A	2.09537e-07	-1.50113	-1.27404
96839226	chr5:96839226:C:T	3.71844e-07	-1.50014	-0.701453
96839340	chr5:96839340:T:C	5.49569e-07	-0.924852	-0.88608
96839448	chr5:96839448:C:G	1.84927e-06	-1.03928e-10	-0.59752
96839523	chr5:96839523:G:A	3.44174e-07	-1.46102	-0.817899
96840038	chr5:96840038:G:T	1.47686e-06	0.220435	-1.04283
96840146	chr5:96840146:G:A	4.99639e-07	-0.986219	-0.919962
96840519	chr5:96840519:C:T	1.33107e-06	-1.03928e-10	-0.926327
96840738	chr5:96840738:G:A	3.70146e-07	-1.50272	-0.703451
96840791	chr5:96840791:C:T	4.31749e-07	-0.891986	-1.16024
96840851	chr5:96840851:G:A	4.95278e-07	-0.919138	-0.99581
96840852	chr5:96840852:C:T	2.70133e-06	-1.03928e-10	-0.21857
96841147	chr5:96841147:T:A	3.35623e-07	-1.45919	-0.844894
96841885	chr5:96841885:G:A	1.2191e-06	-1.03928e-10	-1.0142
96842064	chr5:96842064:C:G	3.64318e-07	-1.50634	-0.715705
96842275	chr5:96842275:C:T	9.36889e-07	-1.03928e-10	-1.2775
96842372	chr5:96842372:C:T	2.60811e-07	-1.53322	-1.02305
96842687	chr5:96842687:C:G	2.36375e-07	-1.48468	-1.16997
96842956	chr5:96842956:G:A	9.3853e-07	-1.03928e-10	-1.27575
96843158	chr5:96843158:C:G	1.44536e-06	-1.03928e-10	-0.843953
96843306	chr5:96843306:G:T	9.81294e-07	-1.03928e-10	-1.2312
96843643	chr5:96843643:C:T	3.9564e-07	-1.47849	-0.66107
96843890	chr5:96843890:C:G	3.81577e-07	-1.23809	-0.937668
96843982	chr5:96843982:A:G	4.0559e-07	-0.948767	-1.16596
96844058	chr5:96844058:C:T	3.03387e-07	-1.22235	-1.18271
96844926	chr5:96844926:CAGAGA:C	2.04473e-07	-1.51937	-1.28026
96845161	chr5:96845161:A:G	3.63707e-07	-1.00083	-1.22288
96845594	chr5:96845594:G:A	3.08651e-07	-1.49767	-0.890185
96845840	chr5:96845840:T:C	1.14506e-06	-1.03928e-10	-1.07686
96846315	chr5:96846315:C:T	9.05499e-07	-0.439081	-0.8725
96846441	chr5:96846441:A:G	2.10863e-07	-1.53394	-1.23492
96846541	chr5:96846541:T:C	2.10385e-07	-1.53239	-1.23874
96846912	chr5:96846912:G:A	4.14691e-07	-0.927243	-1.16529
96847014	chr5:96847014:G:A	5.04793e-07	-0.908029	-0.98789
96847050	chr5:96847050:C:T	2.08318e-07	-1.53406	-1.24694
96847116	chr5:96847116:C:T	3.28006e-07	-1.53399	-0.793051
96847117	chr5:96847117:G:A	9.42718e-07	-1.03928e-10	-1.2713
96847173	chr5:96847173:G:A	2.10227e-07	-1.5325	-1.23938
96847373	chr5:96847373:G:C	1.15736e-06	-1.03928e-10	-1.06617
96847379	chr5:96847379:G:T	2.09085e-07	-1.53404	-1.24329
96847442	chr5:96847442:C:T	2.08732e-07	-1.53096	-1.24806
96847853	chr5:96847853:C:T	4.12479e-07	-0.944704	-1.15318
96848009	chr5:96848009:A:AG	2.1013e-07	-1.53137	-1.24098
96848145	chr5:96848145:T:G	1.51964e-06	-1.03928e-10	-0.793836
96848165	chr5:96848165:C:T	2.1106e-07	-1.5333	-1.23462
96848252	chr5:96848252:T:C	2.13168e-07	-1.53311	-1.22488
96848271	chr5:96848271:A:G	2.14035e-07	-1.53321	-1.22072
96848322	chr5:96848322:A:G	2.89467e-07	-1.52163	-0.930401
96848350	chr5:96848350:C:T	2.68147e-07	-1.53316	-0.995369
96848398	chr5:96848398:G:A	2.0919e-07	-1.53353	-1.24329
96848509	chr5:96848509:T:A	2.09466e-07	-1.53277	-1.24274
96848552	chr5:96848552:A:G	2.09252e-07	-1.53401	-1.24252
96848746	chr5:96848746:G:T	2.08885e-07	-1.53217	-1.24611
96849299	chr5:96849299:G:T	4.85613e-07	-1.37008	-0.564571
96849390	chr5:96849390:G:A	2.09248e-07	-1.53398	-1.24257
96849421	chr5:96849421:G:A	2.0896e-07	-1.53333	-1.24459
96849604	chr5:96849604:A:T	4.20888e-07	-0.910287	-1.16741
96849648	chr5:96849648:T:C	9.40877e-07	-1.03928e-10	-1.27326
96849764	chr5:96849764:G:A	4.46923e-07	-0.968041	-1.04964
96849779	chr5:96849779:A:G	2.14816e-07	-1.53398	-1.21631
96850044	chr5:96850044:A:T	8.24118e-07	-0.276545	-1.12921
96850414	chr5:96850414:A:T	2.09162e-07	-1.53422	-1.24274
96850435	chr5:96850435:C:T	2.09056e-07	-1.5342	-1.24326
96850518	chr5:96850518:G:A	2.09086e-07	-1.53395	-1.24338
96850828	chr5:96850828:G:A	1.32572e-06	-0.930356	-2.99234e-10
96850899	chr5:96850899:A:G	9.42835e-07	-1.03928e-10	-1.27118
96851095	chr5:96851095:A:C	2.09218e-07	-1.53396	-1.24274
96851167	chr5:96851167:G:C	3.33714e-07	-1.0371	-1.27268
96851285	chr5:96851285:G:A	4.0525e-07	-1.49583	-0.619738
96851387	chr5:96851387:A:G	2.74732e-07	-1.53	-0.974275
96852145	chr5:96852145:A:G	2.0796e-07	-1.53187	-1.25086
96852380	chr5:96852380:T:C	2.80649e-07	-1.51935	-0.96361
96852658	chr5:96852658:G:A	4.06602e-07	-0.969766	-1.14247
96852779	chr5:96852779:A:C	4.14738e-07	-0.92913	-1.16329
96852963	chr5:96852963:A:G	3.70483e-07	-1.13328	-1.07198
96852989	chr5:96852989:T:G	1.2997e-06	-0.950177	-2.99234e-10
96853101	chr5:96853101:G:T	2.09929e-07	-1.53086	-1.24244
96853429	chr5:96853429:C:T	1.32053e-06	-1.03928e-10	-0.934276
96854013	chr5:96854013:G:A	2.10995e-07	-1.53284	-1.2354
96854515	chr5:96854515:G:A	8.13982e-07	-0.304633	-1.1135
96854714	chr5:96854714:C:A	9.34751e-07	-1.03928e-10	-1.27979
96854790	chr5:96854790:T:C	1.64579e-06	-0.353544	-0.360548
96854942	chr5:96854942:A:G	2.09771e-07	-1.53309	-1.24096
96854985	chr5:96854985:T:TA	2.09907e-07	-1.5329	-1.2405
96855006	chr5:96855006:A:C	4.03259e-07	-0.954714	-1.16578
96855028	chr5:96855028:T:A	2.07415e-07	-1.53288	-1.25246
96855126	chr5:96855126:G:A	2.09443e-07	-1.53343	-1.24218
96855263	chr5:96855263:AT:A	1.03539e-06	-1.03928e-10	-1.17753
96856044	chr5:96856044:A:G	2.90327e-07	-1.44477	-1.00429
96856460	chr5:96856460:T:C	2.39201e-07	-1.5335	-1.10926
96856710	chr5:96856710:T:G	2.29248e-07	-1.53379	-1.15148
96856731	chr5:96856731:T:C	2.28985e-07	-1.53403	-1.15238
96856924	chr5:96856924:T:C	2.28948e-07	-1.53352	-1.15306
96857512	chr5:96857512:A:G	4.26149e-07	-0.88887	-1.17641
96857525	chr5:96857525:T:A	2.31483e-07	-1.53419	-1.14137
96857563	chr5:96857563:A:T	2.31398e-07	-1.53398	-1.14194
96857695	chr5:96857695:A:G	1.37993e-06	-0.890279	-2.99234e-10
96857839	chr5:96857839:C:G	2.28946e-07	-1.53405	-1.15253
96857921	chr5:96857921:G:T	2.2921e-07	-1.53409	-1.15134
96858153	chr5:96858153:G:T	2.29067e-07	-1.5342	-1.15185
96858339	chr5:96858339:C:T	1.04505e-06	-1.03928e-10	-1.16825
96858364	chr5:96858364:G:A	1.28326e-06	-1.03928e-10	-0.962911
96858417	chr5:96858417:G:A	2.29445e-07	-1.53422	-1.15018
96858512	chr5:96858512:T:C	1.15746e-06	-1.53243	0.466353
96858529	chr5:96858529:C:T	1.20042e-06	-1.03928e-10	-1.02964
96858548	chr5:96858548:A:G	8.87757e-07	-0.192139	-1.13923
96858552	chr5:96858552:G:A	3.00491e-07	-1.14425	-1.2704
96859151	chr5:96859151:T:C	2.3078e-07	-1.53371	-1.14489
96859339	chr5:96859339:T:C	2.28868e-07	-1.53401	-1.15292
96859577	chr5:96859577:A:G	3.41466e-07	-1.44579	-0.841031
96859767	chr5:96859767:T:A	2.29312e-07	-1.53365	-1.15134
96859822	chr5:96859822:G:A	2.27598e-07	-1.53393	-1.15856
96859832	chr5:96859832:T:G	2.29603e-07	-1.53401	-1.14971
96859944	chr5:96859944:T:G	2.29189e-07	-1.53419	-1.15134
96859982	chr5:96859982:G:A	2.23335e-07	-1.5338	-1.1776
96860249	chr5:96860249:T:C	3.58734e-07	-1.19786	-1.03963
96860291	chr5:96860291:T:C	2.29466e-07	-1.53309	-1.15122
96860569	chr5:96860569:T:C	3.08845e-07	-1.53408	-0.853148
96860620	chr5:96860620:GT:G	1.23818e-06	-1.03928e-10	-0.998669
96861171	chr5:96861171:C:A	1.37748e-06	-1.53101	0.638953
96861556	chr5:96861556:G:A	1.23888e-06	-1.03928e-10	-0.998102
96861744	chr5:96861744:A:G	1.52197e-06	-1.03928e-10	-0.792304
96862364	chr5:96862364:T:C	1.40969e-06	-1.03928e-10	-0.868946
96862499	chr5:96862499:G:A	4.82819e-07	-0.721632	-1.21879
96862776	chr5:96862776:C:G	9.34622e-07	-1.03928e-10	-1.27993
96862989	chr5:96862989:G:A	3.00917e-07	-1.13294	-1.28029
96863212	chr5:96863212:C:T	3.64324e-06	0.0805605	-2.99234e-10
96863268	chr5:96863268:C:T	2.24954e-07	-1.45716	-1.24701
96863277	chr5:96863277:C:T	2.48807e-07	-1.4484	-1.15499
96863494	chr5:96863494:T:C	2.53572e-07	-1.53054	-1.05388
96863616	chr5:96863616:CTG:C	9.76491e-07	-1.03928e-10	-1.2361
96863790	chr5:96863790:A:G	1.15028e-06	-0.0250892	-1.04721
96863962	chr5:96863962:G:A	9.75226e-07	-1.2374	-2.99234e-10
96864367	chr5:96864367:T:G	2.17571e-06	-1.03928e-10	-0.434959
96865377	chr5:96865377:A:G	6.69071e-07	-1.05535	-0.558823
96865876	chr5:96865876:A:C	7.58548e-07	-0.296927	-1.19173
96865880	chr5:96865880:T:G	9.2906e-07	-0.017562	-1.26833
96866283	chr5:96866283:G:A	1.46283e-06	-1.03928e-10	-0.831943
96866369	chr5:96866369:G:A	7.25585e-07	-1.53309	-2.99234e-10
96866436	chr5:96866436:T:C	5.61996e-07	-1.09321	-0.695359
96866452	chr5:96866452:A:G	8.5084e-07	-0.119974	-1.25387
96866574	chr5:96866574:C:G	6.09597e-07	-1.0178	-0.689475
96866605	chr5:96866605:C:T	9.38485e-07	-1.2758	-2.99234e-10
96867060	chr5:96867060:G:A	5.51846e-07	-1.09233	-0.714472
96867098	chr5:96867098:C:T	9.39692e-07	-1.03928e-10	-1.27452
96867251	chr5:96867251:T:C	5.83525e-07	-1.06535	-0.685629
96867330	chr5:96867330:C:T	7.24921e-07	-1.53401	-2.99234e-10
96867519	chr5:96867519:A:T	2.76284e-07	-1.22569	-1.27295
96867636	chr5:96867636:T:C	7.68955e-07	-1.47504	-2.99234e-10
96867651	chr5:96867651:T:G	7.54993e-07	-0.29985	-1.19351
96867838	chr5:96867838:C:T	1.30034e-06	-0.949688	-2.99234e-10
96868023	chr5:96868023:C:T	1.22966e-06	-1.00557	-2.99234e-10
96868506	chr5:96868506:T:A	5.49801e-07	-1.10674	-0.703774
96868551	chr5:96868551:T:C	0.000110749	4.13463	-0.639674
96868592	chr5:96868592:T:C	9.45227e-07	-1.03928e-10	-1.26864
96868681	chr5:96868681:A:T	6.29975e-06	0.957197	-0.328999
96868696	chr5:96868696:T:C	5.19977e-07	-1.12047	-0.745817
96868710	chr5:96868710:CA:C	8.65547e-07	-0.0764431	-1.28026
96869196	chr5:96869196:G:C	5.33623e-07	-1.10411	-0.736271
96869337	chr5:96869337:C:T	5.71758e-06	0.860339	-0.329106
96869453	chr5:96869453:AT:A	5.70391e-06	0.824259	-0.295419
96869498	chr5:96869498:C:A	9.40452e-07	-1.03928e-10	-1.27371
96869600	chr5:96869600:T:A	1.44991e-06	-1.03928e-10	-0.840812
96870062	chr5:96870062:T:G	5.30116e-07	-1.10962	-0.737349
96870098	chr5:96870098:A:G	5.85493e-07	-1.0953	-0.652313
96870332	chr5:96870332:G:T	5.33593e-06	0.806573	-0.344423
96870351	chr5:96870351:C:T	2.31958e-06	-1.03928e-10	-0.370925
96870386	chr5:96870386:A:G	5.31362e-07	-1.10351	-0.741115
96870462	chr5:96870462:T:TA	5.28321e-07	-1.10216	-0.748209
96870713	chr5:96870713:G:T	7.88068e-07	-1.45048	-2.99234e-10
96870860	chr5:96870860:C:T	9.44019e-07	-1.03928e-10	-1.26992
96870932	chr5:96870932:C:A	1.33743e-06	-1.03928e-10	-0.92156
96870960	chr5:96870960:T:C	5.18298e-07	-1.09395	-0.775568
96871175	chr5:96871175:A:G	1.04027e-06	-1.03928e-10	-1.17283
96871464	chr5:96871464:C:T	1.1205e-06	-1.03928e-10	-1.09854
96871708	chr5:96871708:T:C	9.52649e-07	-1.03928e-10	-1.26082
96872079	chr5:96872079:A:T	5.57848e-07	-1.03527	-0.760711
96872124	chr5:96872124:T:G	9.60278e-07	-1.03928e-10	-1.25284
96872396	chr5:96872396:C:T	9.40271e-07	-1.2739	-2.99234e-10
96872397	chr5:96872397:G:A	1.01144e-06	-1.03928e-10	-1.20093
96872444	chr5:96872444:A:T	3.4068e-07	-1.0134	-1.27572
96872817	chr5:96872817:T:C	7.26369e-07	-1.53201	-2.99234e-10
96872908	chr5:96872908:G:A	9.36042e-07	-1.03928e-10	-1.27841
96872926	chr5:96872926:A:G	2.07718e-06	-1.03928e-10	-0.4813
96872970	chr5:96872970:A:G	6.82425e-06	1.05774	-0.349568
96873017	chr5:96873017:C:T	1.40304e-06	-1.03928e-10	-0.873672
96873304	chr5:96873304:T:C	1.40051e-06	-1.03928e-10	-0.875479
96873422	chr5:96873422:T:G	5.3673e-07	-1.08789	-0.746687
96873475	chr5:96873475:T:C	6.17326e-05	2.9105	-2.99234e-10
96873636	chr5:96873636:CT:C	9.81758e-07	-1.23072	-2.99234e-10
96873887	chr5:96873887:G:C	1.09449e-05	-1.03928e-10	1.18056
96874201	chr5:96874201:G:T	1.16617e-06	-1.05859	-2.99234e-10
96875052	chr5:96875052:C:A	1.15049e-06	-1.03928e-10	-1.07212
96875463	chr5:96875463:G:C	1.20315e-06	-1.03928e-10	-1.02737
96875556	chr5:96875556:A:G	5.35695e-07	-1.12739	-0.70911
96875588	chr5:96875588:T:C	7.47981e-07	-1.50269	-2.99234e-10
96875816	chr5:96875816:T:C	4.29972e-06	0.246236	-2.99234e-10
96875820	chr5:96875820:G:T	1.44187e-06	-1.03928e-10	-0.846371
96875890	chr5:96875890:G:C	2.7303e-07	-1.44278	-1.0677
96876013	chr5:96876013:C:G	1.10787e-06	-1.03928e-10	-1.10987
96876026	chr5:96876026:G:C	1.53943e-06	-0.997929	0.217027
96876037	chr5:96876037:T:G	0.00014712	4.26701	-0.488072
96876221	chr5:96876221:G:A	1.70607e-06	-1.03928e-10	-0.67812
96876391	chr5:96876391:C:T	2.29076e-07	-1.51389	-1.17213
96877077	chr5:96877077:C:T	0.00035191	5.84244	-1.19138
96877136	chr5:96877136:G:A	1.58289e-06	-1.03928e-10	-0.75306
96877191	chr5:96877191:T:C	0.000370064	5.8937	-1.19233
96877241	chr5:96877241:C:G	9.34229e-07	-1.03928e-10	-1.28035
96877426	chr5:96877426:G:T	1.18483e-06	-1.03928e-10	-1.04272
96877467	chr5:96877467:C:A	0.000360954	5.8798	-1.20336
96877629	chr5:96877629:A:C	0.000397824	5.95336	-1.17966
96877766	chr5:96877766:A:G	1.18907e-06	-1.03914	-2.99234e-10
96877903	chr5:96877903:G:T	5.61444e-06	1.05568	-0.54265
96878222	chr5:96878222:G:A	0.000351714	5.82272	-1.17222
96878432	chr5:96878432:T:C	9.35662e-07	-1.03928e-10	-1.27881
96878478	chr5:96878478:A:G	1.02049e-06	-1.03928e-10	-1.19203
96878536	chr5:96878536:G:A	1.69879e-06	0.593732	-1.27613
96878621	chr5:96878621:T:C	1.56991e-06	-1.03928e-10	-0.761293
96878803	chr5:96878803:C:T	0.000380372	5.90593	-1.1771
96878877	chr5:96878877:A:G	0.000334906	5.78311	-1.18157
96879084	chr5:96879084:C:T	2.43105e-07	-1.5235	-1.10308
96879107	chr5:96879107:T:C	1.17358e-06	-1.03928e-10	-1.05225
96879641	chr5:96879641:C:T	9.34213e-07	-1.03928e-10	-1.28036
96879976	chr5:96879976:C:T	2.07237e-06	0.647441	-1.13106
96880372	chr5:96880372:T:C	1.25449e-06	-1.03928e-10	-0.985584
96880469	chr5:96880469:A:G	6.2978e-06	1.14201	-0.514126
96880609	chr5:96880609:A:T	2.50917e-06	-1.03928e-10	-0.292362
96880683	chr5:96880683:A:G	0.000468934	6.12171	-1.18356
96880695	chr5:96880695:GA:G	2.90559e-07	-1.17204	-1.27622
96881043	chr5:96881043:A:C	9.34214e-07	-1.03928e-10	-1.28036
96881080	chr5:96881080:G:A	0.00517131	8.08033	-0.741761
96881189	chr5:96881189:GCT:G	2.3693e-07	-1.47172	-1.18058
96881642	chr5:96881642:A:G	9.78921e-07	-1.03928e-10	-1.23362
96881686	chr5:96881686:A:G	2.63148e-07	-1.31053	-1.23682
96882429	chr5:96882429:A:G	1.7415e-06	-1.03928e-10	-0.657566
96882787	chr5:96882787:TC:T	2.54701e-06	-0.277393	-2.99234e-10
96882894	chr5:96882894:C:T	2.89086e-06	0.522171	-0.67293
96882962	chr5:96882962:G:C	1.44193e-06	-1.03928e-10	-0.846328
96884007	chr5:96884007:T:G	1.08955e-06	-1.03928e-10	-1.12655
96884383	chr5:96884383:C:T	0.00120138	5.12214	0.756774
96885158	chr5:96885158:T:A	2.38233e-06	-0.344232	-2.99234e-10
96885307	chr5:96885307:C:T	0.0458691	8.68342	0.83781
96885371	chr5:96885371:G:A	1.67451e-06	-0.696795	-2.99234e-10
96885637	chr5:96885637:C:A	0.0175649	8.79374	-0.232395
96885721	chr5:96885721:AGG:A	4.2342e-06	0.230882	-2.99234e-10
96885724	chr5:96885724:AGTTGTGACTAGCTT:A	4.13496e-06	0.207164	-2.99234e-10
96885832	chr5:96885832:G:A	1.48771e-06	-1.03928e-10	-0.815072
96885861	chr5:96885861:C:G	0.0167306	8.73409	-0.221407
96886185	chr5:96886185:A:G	0.0196243	8.89191	-0.219692
96886281	chr5:96886281:G:A	9.79402e-07	-1.03928e-10	-1.23313
96886479	chr5:96886479:A:G	0.0177051	8.7969	-0.227602
96886656	chr5:96886656:T:C	2.38113e-06	-1.03928e-10	-0.344739
96886808	chr5:96886808:G:A	9.95107e-07	-1.03928e-10	-1.21722
96886849	chr5:96886849:TTTG:T	2.58197e-06	-0.263761	-2.99234e-10
96886923	chr5:96886923:G:A	0.0164953	8.70373	-0.205215
96887396	chr5:96887396:A:G	0.0174859	8.77638	-0.219543
96887588	chr5:96887588:C:G	1.51726e-06	-1.03928e-10	-0.795403
96887598	chr5:96887598:C:T	0.016515	8.76663	-0.266918
96887776	chr5:96887776:A:G	0.0188446	8.87586	-0.244186
96887848	chr5:96887848:G:A	1.86028e-06	0.364413	-0.955997
96888056	chr5:96888056:C:T	0.0157723	8.73936	-0.285662
96888472	chr5:96888472:A:G	0.0383831	8.53162	0.811439
96888624	chr5:96888624:C:A	1.50014e-06	-0.806751	-2.99234e-10
96888626	chr5:96888626:C:T	1.15409e-06	-0.0293136	-1.03969
96888767	chr5:96888767:T:C	1.90606e-06	-1.03928e-10	-0.567276
96888866	chr5:96888866:T:C	1.92529e-06	-1.03928e-10	-0.557237
96889005	chr5:96889005:A:G	1.73211e-06	-0.662971	-2.99234e-10
96889122	chr5:96889122:T:C	2.0972e-06	-1.03928e-10	-0.47171
96889375	chr5:96889375:CTCTT:C	9.47567e-07	-1.03928e-10	-1.26617
96889548	chr5:96889548:G:A	0.019622	8.9204	-0.248302
96889745	chr5:96889745:G:A	1.51538e-06	-0.796647	-2.99234e-10
96889818	chr5:96889818:A:T	0.0138387	8.47506	-0.152144
96889893	chr5:96889893:T:C	1.87562e-06	-1.03928e-10	-0.583374
96890423	chr5:96890423:C:T	6.47396e-06	-1.03928e-10	0.655476
96890434	chr5:96890434:C:T	6.75806e-07	-0.710421	-0.89374
96890492	chr5:96890492:A:G	0.0015056	5.2809	0.823736
96890703	chr5:96890703:A:C	1.84728e-06	-1.03928e-10	-0.5986
96890826	chr5:96890826:T:TTA	2.76251e-06	-0.196173	-2.99234e-10
96891026	chr5:96891026:A:G	0.0213154	8.98457	-0.229697
96891159	chr5:96891159:A:G	1.84763e-06	-0.598409	-2.99234e-10
96891447	chr5:96891447:A:G	0.000110176	3.48977	-2.99234e-10
96891541	chr5:96891541:C:T	1.03665e-05	1.12626	-2.99234e-10
96891543	chr5:96891543:C:T	7.4125e-07	-1.51173	-2.99234e-10
96891574	chr5:96891574:C:T	0.00484001	6.49449	0.777867
96891576	chr5:96891576:C:T	1.03187e-06	-1.03928e-10	-1.18094
96891750	chr5:96891750:TAGA:T	1.56523e-06	-1.03928e-10	-0.764283
96891763	chr5:96891763:G:A	5.12342e-05	2.7241	-2.99234e-10
96891882	chr5:96891882:A:G	0.0175165	8.78852	-0.229936
96891916	chr5:96891916:A:T	1.37434e-06	-1.03928e-10	-0.894338
96892021	chr5:96892021:A:G	1.42521e-06	-1.03928e-10	-0.857997
96892028	chr5:96892028:C:T	1.42837e-06	-0.855781	-2.99234e-10
96892271	chr5:96892271:C:T	2.05688e-06	-1.03928e-10	-0.491122
96892368	chr5:96892368:C:T	2.57325e-06	-0.267144	-2.99234e-10
96892536	chr5:96892536:A:G	1.41163e-06	-1.03928e-10	-0.867567
96892724	chr5:96892724:G:A	0.0190949	8.88875	-0.243882
96893073	chr5:96893073:T:C	1.52596e-06	-1.03928e-10	-0.789689
96893078	chr5:96893078:A:T	0.0172519	8.79241	-0.249044
96893150	chr5:96893150:C:T	1.00183e-06	-1.03928e-10	-1.21048
96893521	chr5:96893521:G:T	0.006485	8.41152	-0.84658
96893568	chr5:96893568:G:A	0.000272333	5.38168	-0.986966
96893723	chr5:96893723:T:C	1.20401e-06	-1.03928e-10	-1.02665
96893838	chr5:96893838:T:G	6.94988e-07	-1.49356	-0.082618
96894046	chr5:96894046:G:T	0.00581513	7.71258	-0.256669
96894404	chr5:96894404:T:C	4.62671e-07	-1.25998	-0.723075
96894418	chr5:96894418:G:T	0.00230252	7.40092	-0.871474
96894474	chr5:96894474:G:A	0.00359766	7.22982	-0.25409
96894513	chr5:96894513:CA:C	0.00323381	7.09197	-0.222863
96894699	chr5:96894699:G:A	0.00392474	7.28524	-0.222495
96895140	chr5:96895140:G:A	6.06774e-07	-0.841352	-0.870559
96895296	chr5:96895296:G:T	0.00506204	7.62968	-0.312471
96895496	chr5:96895496:C:T	1.28682e-06	-0.96014	-2.99234e-10
96895668	chr5:96895668:T:C	0.000439713	4.60871	0.265098
96895732	chr5:96895732:G:A	9.7155e-07	-1.03928e-10	-1.24118
96895800	chr5:96895800:C:T	0.00611618	7.53325	-0.0268668
96895816	chr5:96895816:G:T	0.00566826	7.63628	-0.205957
96895819	chr5:96895819:T:C	3.75438e-07	-1.31119	-0.880784
96895859	chr5:96895859:G:T	1.51577e-06	-1.03928e-10	-0.796387
96896438	chr5:96896438:T:A	0.00526381	7.57172	-0.215423
96896546	chr5:96896546:G:GAAA	0.00570014	7.65647	-0.22054
96896582	chr5:96896582:C:T	0.00530459	7.59669	-0.23268
96896641	chr5:96896641:CAT:C	0.00322759	7.77869	-0.911509
96896995	chr5:96896995:A:G	0.00529972	7.6133	-0.2502
96897102	chr5:96897102:C:T	0.00358094	7.8315	-0.860432
96897746	chr5:96897746:T:A	0.00560688	7.62732	-0.207883
96897904	chr5:96897904:G:A	0.00559493	7.61937	-0.20207
96898392	chr5:96898392:T:TA	8.33553e-07	-1.39437	-2.99234e-10
96898488	chr5:96898488:T:C	1.21615e-06	-1.03928e-10	-1.01663
96898510	chr5:96898510:G:A	0.00502915	7.50075	-0.190052
96898602	chr5:96898602:T:C	0.015062	8.15473	0.252888
96898648	chr5:96898648:G:A	0.0063337	7.72644	-0.185114
96898829	chr5:96898829:A:T	0.000430596	4.50928	0.343582
96898979	chr5:96898979:A:C	1.43291e-06	-0.852606	-2.99234e-10
96899168	chr5:96899168:T:C	0.00524666	7.58175	-0.228714
96899334	chr5:96899334:T:C	0.00534053	6.7876	0.583165
96899759	chr5:96899759:T:C	2.64341e-06	-0.240242	-2.99234e-10
96899889	chr5:96899889:T:G	1.99909e-06	-0.51962	-2.99234e-10
96900013	chr5:96900013:A:G	1.414e-06	-0.865889	-2.99234e-10
96900192	chr5:96900192:A:G	0.00518356	7.57011	-0.229174
96900425	chr5:96900425:G:A	1.87043e-06	-1.03928e-10	-0.586143
96900440	chr5:96900440:G:A	6.77097e-07	-1.50324	-0.0990131
96900614	chr5:96900614:G:A	0.00564991	7.64409	-0.217012
96900757	chr5:96900757:A:C	1.01818e-06	-1.03928e-10	-1.19429
96900916	chr5:96900916:T:C	0.00041306	4.54117	0.270114
96901139	chr5:96901139:C:T	0.00334057	7.77012	-0.868537
96901152	chr5:96901152:T:C	7.26988e-07	-1.53116	-2.99234e-10
96901193	chr5:96901193:T:A	2.9395e-07	-1.27698	-1.15968
96901410	chr5:96901410:C:G	0.00596466	7.68934	-0.208051
96901622	chr5:96901622:G:A	0.00565668	7.60769	-0.179405
96901709	chr5:96901709:C:T	0.00548871	7.58898	-0.190848
96901845	chr5:96901845:C:T	1.09715e-06	-1.03928e-10	-1.1196
96901892	chr5:96901892:T:C	1.05e-06	-1.03928e-10	-1.16352
96901920	chr5:96901920:T:C	1.53143e-06	-1.03928e-10	-0.786112
96902007	chr5:96902007:T:C	1.95975e-06	-0.539498	-2.99234e-10
96902034	chr5:96902034:A:G	2.96082e-06	-0.126847	-2.99234e-10
96902398	chr5:96902398:A:G	1.49679e-06	-1.03928e-10	-0.808989
96902413	chr5:96902413:A:G	9.4236e-07	-1.03928e-10	-1.27168
96902565	chr5:96902565:TAG:T	4.00998e-07	-1.24935	-0.876762
96902697	chr5:96902697:A:G	0.00523568	7.55346	-0.202522
96902847	chr5:96902847:T:G	1.39413e-06	-0.880042	-2.99234e-10
96902874	chr5:96902874:C:T	0.000407489	5.11918	-0.321479
96902910	chr5:96902910:A:G	1.4424e-06	-0.846001	-2.99234e-10
96903109	chr5:96903109:C:A	1.47367e-06	-0.824557	-2.99234e-10
96903235	chr5:96903235:C:T	3.80123e-07	-1.28139	-0.898184
96903530	chr5:96903530:G:T	1.02023e-06	-1.03928e-10	-1.19229
96903554	chr5:96903554:T:A	1.34404e-06	-0.916636	-2.99234e-10
96903590	chr5:96903590:A:G	0.00591485	7.65978	-0.186874
96903726	chr5:96903726:G:GACCCAC	7.25997e-07	-1.53252	-2.99234e-10
96903941	chr5:96903941:G:C	0.00577361	7.65664	-0.207896
96904133	chr5:96904133:G:A	0.00212329	7.52966	-1.08125
96904223	chr5:96904223:T:C	0.00041482	4.52737	0.288159
96904370	chr5:96904370:T:C	1.1047e-06	-1.03928e-10	-1.11274
96904510	chr5:96904510:C:A	3.91514e-07	-1.26803	-0.882017
96904516	chr5:96904516:T:C	0.00365633	7.87347	-0.881571
96904682	chr5:96904682:A:G	0.00483814	7.53289	-0.260913
96905245	chr5:96905245:G:C	1.01874e-06	-1.03928e-10	-1.19375
96906240	chr5:96906240:T:C	1.20622e-06	-1.03928e-10	-1.02482
96906566	chr5:96906566:A:C	0.00469987	7.43326	-0.190286
96906738	chr5:96906738:G:A	0.00293841	7.17054	-0.397229
96907153	chr5:96907153:T:C	9.25015e-06	2.29268	-1.28035
96907162	chr5:96907162:G:A	0.00422178	7.31825	-0.182554
96907277	chr5:96907277:C:T	0.00475591	7.41701	-0.162184
96907307	chr5:96907307:C:T	1.21529e-06	-1.03928e-10	-1.01733
96908377	chr5:96908377:G:C	1.36022e-06	-0.904668	-2.99234e-10
96908845	chr5:96908845:C:T	0.000397087	4.38168	0.390158
96908934	chr5:96908934:A:G	0.00441944	7.36435	-0.182892
96909015	chr5:96909015:T:C	1.39352e-06	-0.880476	-2.99234e-10
96909639	chr5:96909639:C:T	0.00212995	7.43121	-0.979672
96909735	chr5:96909735:C:T	0.00448777	7.3993	-0.202503
96909814	chr5:96909814:A:G	0.00400446	7.30233	-0.219477
96910187	chr5:96910187:C:T	9.17924e-07	-0.407357	-0.890596
96910188	chr5:96910188:C:T	0.00438421	7.37564	-0.202183
96910199	chr5:96910199:A:C	0.00463901	7.46044	-0.230492
96910634	chr5:96910634:T:C	0.00409782	7.29028	-0.184377
96910897	chr5:96910897:A:T	0.00424763	7.37292	-0.231111
96911236	chr5:96911236:G:T	0.00423806	7.36709	-0.227536
96911569	chr5:96911569:A:T	2.72117e-06	-0.211252	-2.99234e-10
96911740	chr5:96911740:C:T	3.88483e-07	-1.26531	-0.892507
96911986	chr5:96911986:G:A	1.03277e-06	-1.03928e-10	-1.18007
96912106	chr5:96912106:T:C	0.00049316	4.5813	0.407225
96912123	chr5:96912123:G:A	0.00488235	7.45191	-0.170838
96912204	chr5:96912204:AG:A	1.02038e-06	-1.03928e-10	-1.19214
96912205	chr5:96912205:G:A	0.00289169	7.41558	-0.658293
96912289	chr5:96912289:A:G	0.00233169	7.40457	-0.862532
96912294	chr5:96912294:G:A	1.98546e-06	-1.03928e-10	-0.526463
96912550	chr5:96912550:T:G	1.95039e-06	-0.544284	-2.99234e-10
96913091	chr5:96913091:T:C	0.00012162	3.59904	-0.01045
96913182	chr5:96913182:A:G	0.00458034	7.41325	-0.19603
96913411	chr5:96913411:C:T	0.0045907	7.42653	-0.207056
96913619	chr5:96913619:G:A	0.00410988	7.29176	-0.182919
96913674	chr5:96913674:A:C	0.00446367	7.36006	-0.16865
96913944	chr5:96913944:T:C	0.000387168	4.41381	0.33274
96914041	chr5:96914041:A:G	3.87983e-07	-1.29985	-0.859256
96914753	chr5:96914753:G:A	0.00234242	7.41068	-0.864051
96914881	chr5:96914881:A:G	1.94879e-06	-0.545102	-2.99234e-10
96914945	chr5:96914945:ATTAT:A	0.00365496	7.2486	-0.257076
96915100	chr5:96915100:C:T	7.24774e-07	-1.53421	-2.99234e-10
96915298	chr5:96915298:C:T	1.98155e-06	-1.03928e-10	-0.528431
96915299	chr5:96915299:G:A	0.00390615	7.31897	-0.260972
96915539	chr5:96915539:T:A	9.48989e-07	-1.03928e-10	-1.26467
96915971	chr5:96915971:C:A	0.000346652	4.29794	0.338071
96916246	chr5:96916246:AC:A	0.00191628	6.58399	-0.238166
96916374	chr5:96916374:C:T	1.60181e-06	-1.03928e-10	-0.741179
96916375	chr5:96916375:G:A	0.000283606	4.18115	0.254124
96916444	chr5:96916444:A:C	7.45654e-07	-1.50581	-2.99234e-10
96916702	chr5:96916702:T:C	1.41146e-06	-0.867688	-2.99234e-10
96916725	chr5:96916725:C:T	1.46187e-06	-1.03928e-10	-0.832599
96916727	chr5:96916727:C:T	1.50395e-06	-1.03928e-10	-0.804218
96916728	chr5:96916728:G:A	0.00033393	5.02548	-0.426858
96916885	chr5:96916885:T:C	0.000272684	4.84041	-0.444406
96917099	chr5:96917099:G:A	0.000336974	4.20605	0.401639
96917239	chr5:96917239:TG:T	0.000320152	4.27336	0.283121
96917294	chr5:96917294:A:G	0.000340492	4.32209	0.295992
96917400	chr5:96917400:T:C	0.000390238	4.34892	0.405527
96917577	chr5:96917577:T:C	1.1786e-06	-1.03928e-10	-1.04798
96917744	chr5:96917744:A:G	4.12931e-07	-0.947713	-1.14907
96918398	chr5:96918398:CA:C	2.34372e-06	-1.03928e-10	-0.360572
96918486	chr5:96918486:T:C	9.34264e-07	-1.03928e-10	-1.28031
96918505	chr5:96918505:A:G	0.00244564	7.47741	-0.887663
96918597	chr5:96918597:A:G	4.16178e-07	-0.929475	-1.15948
96918650	chr5:96918650:T:A	0.00196498	7.35186	-0.980938
96918945	chr5:96918945:T:A	1.85885e-06	-1.03928e-10	-0.592355
96919025	chr5:96919025:C:T	1.00417e-06	-1.03928e-10	-1.20815
96919290	chr5:96919290:T:A	1.37085e-06	-0.89688	-2.99234e-10
96919313	chr5:96919313:T:C	4.18387e-07	-0.930839	-1.15282
96919649	chr5:96919649:T:C	1.49473e-06	-1.03928e-10	-0.810367
96919733	chr5:96919733:A:G	1.11776e-06	-1.03928e-10	-1.10099
96920491	chr5:96920491:C:T	4.07331e-07	-0.951722	-1.15872
96920582	chr5:96920582:T:C	5.66704e-06	-1.03928e-10	0.522355
96920731	chr5:96920731:T:C	2.27474e-06	-1.03928e-10	-0.390445
96920782	chr5:96920782:A:G	2.18459e-06	-0.430884	-2.99234e-10
96921365	chr5:96921365:A:G	2.96692e-07	-1.52276	-0.904615
96921425	chr5:96921425:ACTTAGAAAG:A	1.52731e-06	-1.03928e-10	-0.788802
96921528	chr5:96921528:T:C	1.90043e-06	-1.03928e-10	-0.570233
96921581	chr5:96921581:A:C	3.17395e-06	-0.0573355	-2.99234e-10
96921600	chr5:96921600:T:C	1.00552e-06	-1.03928e-10	-1.20681
96921684	chr5:96921684:C:G	1.72455e-06	-1.03928e-10	-0.667345
96922125	chr5:96922125:C:T	0.000423436	4.53761	0.298479
96922324	chr5:96922324:A:C	9.8398e-07	-1.03928e-10	-1.22846
96923223	chr5:96923223:G:C	0.00125322	7.02399	-1.10283
96923246	chr5:96923246:G:C	9.6175e-07	-1.03928e-10	-1.25131
96923470	chr5:96923470:A:G	3.8108e-07	-0.941501	-1.23556
96923563	chr5:96923563:G:A	2.95138e-07	-1.52331	-0.909315
96923688	chr5:96923688:T:C	4.03581e-07	-0.979766	-1.13992
96923694	chr5:96923694:A:C	1.45182e-06	-1.03928e-10	-0.839492
96923982	chr5:96923982:T:C	1.20729e-06	-1.03928e-10	-1.02393
96923994	chr5:96923994:A:G	4.00795e-07	-0.969912	-1.15671
96923995	chr5:96923995:A:T	3.99173e-07	-0.976906	-1.15377
96923996	chr5:96923996:A:C	3.97432e-07	-0.969375	-1.16567
96924141	chr5:96924141:G:A	1.87443e-06	-1.03928e-10	-0.584009
96924543	chr5:96924543:A:C	4.12378e-07	-0.947957	-1.15017
96924600	chr5:96924600:T:A	9.1661e-07	-1.29939	-2.99234e-10
96924674	chr5:96924674:T:C	1.54708e-06	-1.03928e-10	-0.775945
96924763	chr5:96924763:A:G	1.25389e-06	-1.03928e-10	-0.986061
96924787	chr5:96924787:G:A	2.99155e-07	-1.52203	-0.897078
96924857	chr5:96924857:C:T	0.000424724	4.36413	0.474997
96925191	chr5:96925191:C:T	9.20962e-07	-1.29465	-2.99234e-10
96925368	chr5:96925368:G:A	1.72748e-06	-1.03928e-10	-0.665648
96925426	chr5:96925426:A:G	4.18521e-07	-0.920958	-1.16238
96925612	chr5:96925612:A:G	4.08077e-07	-0.936606	-1.17201
96926013	chr5:96926013:T:C	0.00611098	7.62211	-0.116582
96926301	chr5:96926301:A:G	4.19133e-07	-0.933225	-1.14866
96926540	chr5:96926540:A:C	4.18176e-07	-0.941197	-1.14297
96926697	chr5:96926697:A:G	4.27521e-07	-0.934266	-1.1278
96927647	chr5:96927647:T:C	8.82434e-07	-1.33738	-2.99234e-10
96927756	chr5:96927756:A:G	4.12238e-07	-0.954918	-1.14355
96927886	chr5:96927886:T:G	4.16804e-07	-0.936317	-1.15113
96927942	chr5:96927942:T:G	0.00108701	5.62438	0.154495
96928109	chr5:96928109:A:G	4.30926e-07	-0.908393	-1.14574
96928131	chr5:96928131:C:T	1.8829e-06	-1.03928e-10	-0.579501
96928135	chr5:96928135:C:T	0.000439573	4.38745	0.486038
96928352	chr5:96928352:A:G	0.000472511	4.44882	0.496934
96928827	chr5:96928827:C:T	1.1879e-06	-1.03928e-10	-1.04012
96929133	chr5:96929133:A:G	3.92796e-07	-1.35504	-0.791739
96929296	chr5:96929296:C:A	0.000721703	4.88362	0.485685
96929603	chr5:96929603:T:A	3.12736e-07	-1.51878	-0.85593
96929704	chr5:96929704:T:C	3.09987e-07	-1.52098	-0.862557
96929854	chr5:96929854:C:CT	3.02947e-07	-1.52306	-0.88345
96930175	chr5:96930175:C:A	0.0048678	7.37739	-0.0993093
96930184	chr5:96930184:A:G	1.25207e-06	-0.987513	-2.99234e-10
96930297	chr5:96930297:C:T	6.0723e-07	-1.18647	-0.524686
96930453	chr5:96930453:A:G	1.5038e-06	-1.03928e-10	-0.804318
96930514	chr5:96930514:AGT:A	3.14995e-07	-1.52968	-0.837835
96930707	chr5:96930707:G:A	1.43081e-06	-1.03928e-10	-0.854072
96931806	chr5:96931806:T:C	1.30525e-06	-1.03928e-10	-0.945918
96931951	chr5:96931951:A:G	0.000392318	4.29801	0.46175
96932281	chr5:96932281:C:T	3.11524e-07	-1.51796	-0.860628
96932368	chr5:96932368:C:T	3.10434e-07	-1.51413	-0.867967
96932461	chr5:96932461:T:G	1.35936e-06	-1.03928e-10	-0.905297
96932793	chr5:96932793:A:G	9.47553e-07	-1.03928e-10	-1.26619
96933012	chr5:96933012:C:T	3.08471e-07	-1.52964	-0.858797
96933090	chr5:96933090:G:A	1.40261e-06	-1.03928e-10	-0.87398
96933158	chr5:96933158:C:A	0.00210134	7.2116	-0.773582
96933394	chr5:96933394:G:A	1.88522e-06	-1.03928e-10	-0.578271
96933703	chr5:96933703:A:G	1.50435e-06	-0.803954	-2.99234e-10
96933781	chr5:96933781:G:A	3.03446e-07	-1.52693	-0.877931
96933836	chr5:96933836:G:A	3.09802e-07	-1.52139	-0.86275
96934387	chr5:96934387:A:G	3.19743e-07	-1.52301	-0.829538
96934925	chr5:96934925:G:A	2.90955e-07	-1.50465	-0.942251
96935070	chr5:96935070:C:T	3.67987e-07	-1.52018	-0.691838
96935365	chr5:96935365:T:C	3.93814e-07	-1.50895	-0.635234
96935506	chr5:96935506:A:G	3.80232e-07	-1.51629	-0.663
96935725	chr5:96935725:C:T	1.03101e-06	-1.03928e-10	-1.18177
96935736	chr5:96935736:A:T	4.54394e-07	-0.822504	-1.1786
96935737	chr5:96935737:T:A	3.73902e-07	-1.52001	-0.676059
96935746	chr5:96935746:G:C	1.83686e-06	-1.03928e-10	-0.604254
96935769	chr5:96935769:G:A	3.03005e-06	-1.03928e-10	-0.103732
96935829	chr5:96935829:C:T	5.61577e-07	-1.52138	-0.267937
96935884	chr5:96935884:C:T	9.48355e-07	-1.03928e-10	-1.26534
96935898	chr5:96935898:G:GC	5.73855e-07	-1.4955	-0.272192
96936100	chr5:96936100:C:T	3.02179e-06	-0.106462	-2.99234e-10
96936302	chr5:96936302:G:A	9.1337e-07	-1.30293	-2.99234e-10
96936362	chr5:96936362:T:C	1.52035e-06	-1.03928e-10	-0.79337
96936495	chr5:96936495:C:A	1.70874e-06	-0.676557	-2.99234e-10
96936716	chr5:96936716:T:G	0.000222507	4.71262	-0.519977
96936803	chr5:96936803:A:G	1.78504e-06	-0.632874	-2.99234e-10
96936824	chr5:96936824:CAA:C	0.000327473	4.83747	-0.258376
96937024	chr5:96937024:T:G	9.40976e-07	-1.03928e-10	-1.27315
96937330	chr5:96937330:T:C	0.000387216	4.84439	-0.0977167
96937476	chr5:96937476:G:A	0.00117287	4.92608	0.928811
96937562	chr5:96937562:G:A	1.33071e-06	-1.03928e-10	-0.926599
96937594	chr5:96937594:C:T	0.000429622	4.903	-0.0524077
96937694	chr5:96937694:C:T	2.64834e-06	-1.03928e-10	-0.23838
96937737	chr5:96937737:CTACAGAAT:C	4.79757e-05	2.65838	-2.99234e-10
96938519	chr5:96938519:C:T	0.0035671	6.74533	0.221863
96938629	chr5:96938629:G:T	9.36656e-07	-1.03928e-10	-1.27775
96939016	chr5:96939016:G:T	0.000427796	4.98306	-0.136726
96939415	chr5:96939415:T:C	1.15696e-06	-1.03928e-10	-1.06652
96939462	chr5:96939462:C:T	0.000354618	4.93619	-0.277458
96939482	chr5:96939482:C:T	0.00112281	4.88017	0.931111
96939497	chr5:96939497:G:A	0.000339574	4.88913	-0.273755
96939640	chr5:96939640:A:G	7.30118e-07	-1.52686	-2.99234e-10
96939709	chr5:96939709:C:T	0.000430651	4.91819	-0.0652059
96939818	chr5:96939818:AT:A	9.38763e-07	-1.03928e-10	-1.2755
96940302	chr5:96940302:G:A	1.24615e-06	-1.03928e-10	-0.992255
96940682	chr5:96940682:A:G	0.000494628	5.05214	-0.0606494
96940691	chr5:96940691:G:C	0.000455975	4.97451	-0.0643844
96940955	chr5:96940955:G:A	3.27957e-06	-0.0245998	-2.99234e-10
96941173	chr5:96941173:C:T	0.00108064	4.90707	0.865924
96941175	chr5:96941175:C:G	9.52705e-07	-1.03928e-10	-1.26076
96942017	chr5:96942017:G:A	0.000484679	5.07891	-0.107737
96942218	chr5:96942218:T:A	8.77307e-07	-1.34321	-2.99234e-10
96942238	chr5:96942238:G:A	7.27672e-07	-1.53022	-2.99234e-10
96942563	chr5:96942563:A:G	9.34604e-07	-1.03928e-10	-1.27994
96942880	chr5:96942880:AT:A	7.32574e-07	-1.5235	-2.99234e-10
96942944	chr5:96942944:C:T	2.27458e-06	-1.03928e-10	-0.390518
96943747	chr5:96943747:G:A	1.49335e-06	-0.81129	-2.99234e-10
96943786	chr5:96943786:A:G	0.000463217	4.94842	-0.0225393
96944033	chr5:96944033:G:A	1.02822e-06	-1.03928e-10	-1.18449
96944768	chr5:96944768:C:T	1.38972e-06	-0.883208	-2.99234e-10
96944913	chr5:96944913:GTTA:G	1.4451e-06	-0.844136	-2.99234e-10
96945157	chr5:96945157:G:A	1.39358e-06	-1.03928e-10	-0.880439
96945339	chr5:96945339:A:T	0.000425001	4.91695	-0.0771769
96945462	chr5:96945462:CAA:C	1.04982e-06	-1.03928e-10	-1.16369
96945717	chr5:96945717:A:G	1.58385e-06	-0.752454	-2.99234e-10
96945765	chr5:96945765:C:T	0.00376678	6.89649	0.125176
96946104	chr5:96946104:C:T	5.17707e-06	-1.03928e-10	0.431927
96946220	chr5:96946220:A:T	1.54375e-06	-0.7781	-2.99234e-10
96946768	chr5:96946768:A:G	9.6749e-07	-1.03928e-10	-1.24536
96948091	chr5:96948091:A:G	1.73533e-06	-1.03928e-10	-0.661117
96948278	chr5:96948278:C:T	2.09224e-06	-1.03928e-10	-0.474079
96948520	chr5:96948520:A:G	1.5204e-06	-0.793341	-2.99234e-10
96949099	chr5:96949099:G:A	0.00413131	6.9306	0.183437
96949188	chr5:96949188:C:T	0.00044639	5.37216	-0.483279
96949756	chr5:96949756:A:G	1.09547e-06	-1.03928e-10	-1.12113
96949877	chr5:96949877:CTTAAA:C	2.08887e-06	-1.03928e-10	-0.47569
96949956	chr5:96949956:C:T	1.63253e-06	-1.03928e-10	-0.722179
96950117	chr5:96950117:C:G	0.00113953	4.835	0.991053
96950171	chr5:96950171:G:A	1.39395e-06	-1.03928e-10	-0.880174
96950582	chr5:96950582:G:A	0.000986672	4.83993	0.842099
96951030	chr5:96951030:G:A	1.94727e-06	-1.03928e-10	-0.545884
96951315	chr5:96951315:G:A	7.6886e-07	-1.47516	-2.99234e-10
96951796	chr5:96951796:CA:C	0.00308974	6.7676	0.0559304
96951829	chr5:96951829:T:C	1.96615e-06	-1.03928e-10	-0.536234
96952434	chr5:96952434:A:G	0.00563536	8.04048	-0.615973
96952802	chr5:96952802:TAG:T	0.00103041	4.86057	0.864829
96953081	chr5:96953081:GC:G	1.55322e-06	-0.771985	-2.99234e-10
96953332	chr5:96953332:GAGAC:G	0.000399151	4.88062	-0.103592
96953339	chr5:96953339:G:T	0.000306116	4.83574	-0.324089
96953765	chr5:96953765:A:C	2.28151e-06	-0.387477	-2.99234e-10
96954020	chr5:96954020:T:C	5.58106e-07	-0.974101	-0.821417
96954351	chr5:96954351:A:G	7.62011e-07	-1.48411	-2.99234e-10
96954525	chr5:96954525:A:G	8.13721e-06	-1.03928e-10	0.884135
96954526	chr5:96954526:G:A	0.000343966	4.76108	-0.132846
96954925	chr5:96954925:G:A	1.69478e-06	-0.68476	-2.99234e-10
96954943	chr5:96954943:C:T	0.000450108	4.85406	0.0431179
96955052	chr5:96955052:G:C	1.63882e-06	-1.03928e-10	-0.718334
96956614	chr5:96956614:G:A	1.55858e-06	-0.768535	-2.99234e-10
96956810	chr5:96956810:G:A	1.50999e-06	-0.800209	-2.99234e-10
96957177	chr5:96957177:T:G	1.59083e-06	-0.748055	-2.99234e-10
96957302	chr5:96957302:C:A	0.00037175	4.81996	-0.114048
96957972	chr5:96957972:G:A	1.68272e-06	-1.03928e-10	-0.691902
96957982	chr5:96957982:C:G	1.7262e-06	-1.03928e-10	-0.666391
96958170	chr5:96958170:T:G	7.25256e-07	-1.53354	-2.99234e-10
96958673	chr5:96958673:G:A	1.72174e-06	-1.03928e-10	-0.668974
96958733	chr5:96958733:C:T	1.54293e-06	-0.77863	-2.99234e-10
96959126	chr5:96959126:C:T	1.52022e-06	-1.03928e-10	-0.793457
96959417	chr5:96959417:G:T	0.000373922	4.84326	-0.131522
96960106	chr5:96960106:T:C	0.000370282	4.84249	-0.14054
96960904	chr5:96960904:T:C	1.39403e-06	-1.03928e-10	-0.880113
96961176	chr5:96961176:AAAAAC:A	7.26165e-07	-1.53229	-2.99234e-10
96961295	chr5:96961295:G:A	1.02912e-06	-1.03928e-10	-1.18361
96961348	chr5:96961348:C:G	2.57718e-06	-1.03928e-10	-0.265616
96961628	chr5:96961628:A:G	1.37991e-06	-1.03928e-10	-0.890291
96962277	chr5:96962277:G:A	1.7262e-06	-1.03928e-10	-0.666391
96962790	chr5:96962790:G:A	2.2649e-06	-0.394784	-2.99234e-10
96963367	chr5:96963367:C:T	1.40549e-06	-0.871928	-2.99234e-10
96963647	chr5:96963647:T:A	7.26233e-07	-1.5322	-2.99234e-10
96963765	chr5:96963765:A:T	1.57821e-06	-0.756022	-2.99234e-10
96963877	chr5:96963877:T:G	1.17036e-06	-1.03928e-10	-1.055
96964375	chr5:96964375:C:A	2.63014e-06	-1.03928e-10	-0.245275
96964555	chr5:96964555:T:C	4.31196e-06	-1.03928e-10	0.249081
96964613	chr5:96964613:A:G	1.09565e-06	-1.03928e-10	-1.12097
96965496	chr5:96965496:A:G	1.91742e-06	-0.56133	-2.99234e-10
96965585	chr5:96965585:T:A	1.1045e-06	-1.03928e-10	-1.11292
96965838	chr5:96965838:G:A	2.70552e-06	-1.03928e-10	-0.217019
96966043	chr5:96966043:T:C	8.31623e-07	-1.39669	-2.99234e-10
96966279	chr5:96966279:A:G	1.57771e-06	-0.75634	-2.99234e-10
96966379	chr5:96966379:A:G	1.75388e-06	-1.03928e-10	-0.650481
96966449	chr5:96966449:A:G	4.01138e-06	-1.03928e-10	0.176822
96966868	chr5:96966868:C:T	8.2629e-06	0.899463	-2.99234e-10
96966939	chr5:96966939:A:G	1.32414e-06	-1.03928e-10	-0.931552
96967110	chr5:96967110:A:G	8.88428e-07	-1.33061	-2.99234e-10
96967530	chr5:96967530:A:T	1.85463e-06	-0.594627	-2.99234e-10
96968114	chr5:96968114:A:T	9.86225e-07	-1.03928e-10	-1.22618
96968604	chr5:96968604:A:G	1.37943e-06	-1.03928e-10	-0.890642
96968772	chr5:96968772:A:G	1.59005e-06	-0.748549	-2.99234e-10
96969041	chr5:96969041:T:G	2.27949e-06	-1.03928e-10	-0.38836
96969651	chr5:96969651:G:C	9.95549e-07	-1.03928e-10	-1.21677
96969654	chr5:96969654:G:A	1.2116e-06	-1.03928e-10	-1.02037
96969812	chr5:96969812:G:A	1.61204e-06	-1.03928e-10	-0.73481
96970128	chr5:96970128:G:A	1.5949e-06	-0.745501	-2.99234e-10
96970298	chr5:96970298:A:G	9.39885e-07	-1.03928e-10	-1.27431
96971221	chr5:96971221:G:A	1.62971e-06	-0.723913	-2.99234e-10
96971454	chr5:96971454:T:A	0.0224897	8.03574	0.772754
96971577	chr5:96971577:T:C	3.03431e-06	-0.102329	-2.99234e-10
96971655	chr5:96971655:T:C	3.17161e-06	-0.0580737	-2.99234e-10
96971908	chr5:96971908:G:A	0.0050687	7.92399	-0.605467
96971932	chr5:96971932:A:G	0.019568	8.01733	0.652013
96972675	chr5:96972675:T:A	1.80421e-06	-0.622189	-2.99234e-10
96972820	chr5:96972820:C:T	1.35056e-06	-1.03928e-10	-0.911793
96972863	chr5:96972863:T:C	4.2972e-06	-1.03928e-10	0.245652
96973389	chr5:96973389:T:G	1.49227e-06	-1.03928e-10	-0.812015
96973396	chr5:96973396:A:G	1.20517e-06	-1.03928e-10	-1.02569
96973398	chr5:96973398:A:G	2.9185e-06	-0.141241	-2.99234e-10
96973874	chr5:96973874:T:C	5.0753e-06	-1.03928e-10	0.412074
96974289	chr5:96974289:C:T	5.70955e-06	-1.03928e-10	0.529828
96974493	chr5:96974493:G:C	7.28873e-07	-1.52857	-2.99234e-10
96975189	chr5:96975189:A:G	7.28109e-07	-1.52962	-2.99234e-10
96975228	chr5:96975228:ATC:A	5.57044e-06	-1.03928e-10	0.505161
96975568	chr5:96975568:G:A	1.05172e-06	-1.03928e-10	-1.16189
96975638	chr5:96975638:A:C	1.7592e-06	-0.647455	-2.99234e-10
96975655	chr5:96975655:TA:T	3.13208e-06	-0.0706136	-2.99234e-10
96976516	chr5:96976516:G:A	1.56404e-06	-0.765041	-2.99234e-10
96977723	chr5:96977723:G:A	1.51954e-06	-1.03928e-10	-0.793905
96977921	chr5:96977921:A:T	1.61303e-06	-0.7342	-2.99234e-10
96978057	chr5:96978057:A:T	3.92081e-06	-1.03928e-10	0.153985
96978325	chr5:96978325:T:C	9.38187e-07	-1.03928e-10	-1.27612
96978475	chr5:96978475:C:T	3.04135e-06	-0.10001	-2.99234e-10
96978526	chr5:96978526:A:G	0.000768455	4.58877	0.843298
96978723	chr5:96978723:G:A	1.06585e-06	-1.03928e-10	-1.14854
96978798	chr5:96978798:T:G	0.00992459	8.19533	-0.204868
96978852	chr5:96978852:G:A	1.58908e-06	-1.03928e-10	-0.749157
96979616	chr5:96979616:C:G	2.2942e-06	-0.381927	-2.99234e-10
96980491	chr5:96980491:G:A	1.80482e-06	-0.621849	-2.99234e-10
96980766	chr5:96980766:A:G	3.19806e-06	-0.0497674	-2.99234e-10
96981054	chr5:96981054:C:T	0.000275855	4.73175	-0.324193
96981382	chr5:96981382:G:A	4.41246e-06	-1.03928e-10	0.27212
96981586	chr5:96981586:G:A	1.06758e-06	-1.03928e-10	-1.14692
96981760	chr5:96981760:A:G	1.48009e-06	-0.820212	-2.99234e-10
96982424	chr5:96982424:A:G	1.06599e-06	-1.03928e-10	-1.14841
96982441	chr5:96982441:G:A	0.000314965	4.86476	-0.324613
96982681	chr5:96982681:GA:G	1.57882e-06	-0.755635	-2.99234e-10
96982972	chr5:96982972:CAAGTCGTTTTTATTATA:C	1.5183e-06	-1.03928e-10	-0.794722
96983311	chr5:96983311:CAT:C	0.000790957	4.98987	0.471059
96983485	chr5:96983485:G:A	4.7883e-06	-1.03928e-10	0.353863
96983787	chr5:96983787:T:C	0.0226662	8.10113	0.715184
96983903	chr5:96983903:T:G	0.000512914	4.90913	0.118667
96983967	chr5:96983967:TTCTTAATAA:T	1.44743e-06	-1.03928e-10	-0.842526
96984226	chr5:96984226:A:C	0.00971384	8.1476	-0.178602
96984703	chr5:96984703:C:T	1.08877e-06	-1.03928e-10	-1.12726
96984707	chr5:96984707:G:A	0.000739109	4.97905	0.414086
96984791	chr5:96984791:C:T	0.000755639	4.97088	0.444374
96984882	chr5:96984882:T:C	0.000586623	4.78026	0.381807
96984938	chr5:96984938:T:C	1.55855e-06	-0.768557	-2.99234e-10
96985015	chr5:96985015:C:T	9.35011e-07	-1.03928e-10	-1.27951
96985289	chr5:96985289:T:C	1.5354e-06	-0.78352	-2.99234e-10
96985435	chr5:96985435:G:C	1.17336e-06	-1.03928e-10	-1.05244
96985580	chr5:96985580:A:G	1.19299e-06	-1.03928e-10	-1.03585
96985690	chr5:96985690:G:T	9.35993e-07	-1.03928e-10	-1.27846
96985773	chr5:96985773:G:T	1.78634e-06	-0.632144	-2.99234e-10
96985889	chr5:96985889:G:A	2.21117e-06	-1.03928e-10	-0.41879
96986155	chr5:96986155:G:A	1.15339e-06	-1.03928e-10	-1.06961
96986183	chr5:96986183:T:C	0.00190382	4.85253	1.48677
96986305	chr5:96986305:G:A	4.77445e-07	-1.52873	-0.422885
96986401	chr5:96986401:A:G	2.78545e-06	-0.187902	-2.99234e-10
96986432	chr5:96986432:A:G	0.00060255	4.97473	0.214128
96986437	chr5:96986437:C:A	9.34567e-07	-1.03928e-10	-1.27998
96986656	chr5:96986656:G:A	1.39922e-06	-0.876398	-2.99234e-10
96986715	chr5:96986715:C:T	0.000743962	4.96538	0.434297
96987246	chr5:96987246:C:A	4.79738e-07	-1.52624	-0.420589
96987548	chr5:96987548:A:G	9.79545e-07	-1.03928e-10	-1.23298
96987576	chr5:96987576:C:T	0.0193055	8.01837	0.637463
96987799	chr5:96987799:A:G	0.00987237	8.19585	-0.210664
96988112	chr5:96988112:T:C	1.35423e-06	-1.03928e-10	-0.909077
96988390	chr5:96988390:T:C	3.44829e-06	0.0255646	-2.99234e-10
96988495	chr5:96988495:C:T	0.0110395	8.24506	-0.148139
96988496	chr5:96988496:G:A	1.4748e-06	-0.82379	-2.99234e-10
96988803	chr5:96988803:G:A	1.72011e-06	-1.03928e-10	-0.669925
96989013	chr5:96989013:G:A	2.37134e-06	-1.03928e-10	-0.348859
96990061	chr5:96990061:AG:A	1.58325e-06	-0.752835	-2.99234e-10
96990235	chr5:96990235:C:G	9.39764e-07	-1.03928e-10	-1.27444
96991203	chr5:96991203:G:A	3.84811e-06	-1.03928e-10	0.135269
96991585	chr5:96991585:C:T	0.00036624	5.05857	-0.367593
96991605	chr5:96991605:C:A	1.52313e-06	-0.791544	-2.99234e-10
96991616	chr5:96991616:A:G	9.35993e-07	-1.03928e-10	-1.27846
96991623	chr5:96991623:T:C	9.34409e-07	-1.03928e-10	-1.28015
96991778	chr5:96991778:G:A	2.20212e-06	-1.03928e-10	-0.422891
96991959	chr5:96991959:A:G	0.00684506	7.00579	0.613183
96992035	chr5:96992035:AT:A	0.0083238	8.0385	-0.223935
96992252	chr5:96992252:G:A	1.51437e-06	-0.797313	-2.99234e-10
96992572	chr5:96992572:C:T	2.34233e-06	-0.361165	-2.99234e-10
96992894	chr5:96992894:C:T	9.01932e-07	-1.31553	-2.99234e-10
96993196	chr5:96993196:A:T	1.06789e-06	-1.03928e-10	-1.14663
96993304	chr5:96993304:ATAT:A	0.0273827	8.3666	0.638756
96993394	chr5:96993394:G:A	9.76592e-07	-1.03928e-10	-1.236
96994160	chr5:96994160:G:A	1.56105e-06	-0.766951	-2.99234e-10
96994182	chr5:96994182:C:T	7.24762e-07	-1.53422	-2.99234e-10
96994972	chr5:96994972:G:T	1.48538e-06	-1.03928e-10	-0.816642
96995183	chr5:96995183:C:T	1.52618e-06	-0.789542	-2.99234e-10
96995262	chr5:96995262:T:C	0.000770361	5.11154	0.323004
96995665	chr5:96995665:C:A	0.000714572	5.07342	0.285949
96995719	chr5:96995719:C:G	1.57159e-06	-0.760222	-2.99234e-10
96996063	chr5:96996063:G:A	1.58151e-06	-0.753934	-2.99234e-10
96996076	chr5:96996076:A:T	1.61789e-06	-0.731187	-2.99234e-10
96996102	chr5:96996102:A:G	8.71009e-07	-1.35042	-2.99234e-10
96996381	chr5:96996381:TC:T	0.00046072	4.85121	0.0692659
96997010	chr5:96997010:C:T	1.00539e-06	-1.03928e-10	-1.20694
96997630	chr5:96997630:G:A	0.00868214	8.0388	-0.182086
96997707	chr5:96997707:A:G	1.08783e-06	-1.03928e-10	-1.12813
96998338	chr5:96998338:C:T	5.31991e-06	0.459144	-2.99234e-10
96998343	chr5:96998343:T:G	1.59212e-06	-0.747248	-2.99234e-10
96998393	chr5:96998393:G:A	1.93703e-06	-0.551155	-2.99234e-10
96999299	chr5:96999299:T:G	1.1221e-06	-1.03928e-10	-1.09711
96999326	chr5:96999326:G:A	1.12088e-06	-1.03928e-10	-1.0982
96999346	chr5:96999346:A:G	7.68399e-07	-1.49718	0.0214211
96999646	chr5:96999646:C:T	0.00872299	8.0435	-0.182096
97000452	chr5:97000452:C:CATG	0.000347806	5.0066	-0.367269
97000556	chr5:97000556:G:A	1.90331e-06	-0.568716	-2.99234e-10
97000727	chr5:97000727:T:A	7.25891e-07	-1.53267	-2.99234e-10
97001087	chr5:97001087:A:G	0.000512911	4.95182	0.0759719
97001160	chr5:97001160:G:T	7.24851e-07	-1.5341	-2.99234e-10
97001320	chr5:97001320:T:A	6.51942e-07	-0.764141	-0.875971
97001683	chr5:97001683:C:T	1.42518e-06	-0.858014	-2.99234e-10
97001721	chr5:97001721:T:C	2.37739e-06	-0.346309	-2.99234e-10
97001753	chr5:97001753:G:A	1.60375e-06	-0.739968	-2.99234e-10
97001808	chr5:97001808:A:G	7.25249e-07	-1.53355	-2.99234e-10
97001873	chr5:97001873:C:T	1.58288e-06	-0.753069	-2.99234e-10
97001945	chr5:97001945:G:C	0.00627591	6.93369	0.598468
97002086	chr5:97002086:T:C	0.000481146	4.91128	0.0525752
97002114	chr5:97002114:G:A	1.3954e-06	-1.03928e-10	-0.87913
97002458	chr5:97002458:A:C	8.75392e-07	-1.3454	-2.99234e-10
97003026	chr5:97003026:A:G	2.38252e-06	-1.03928e-10	-0.344153
97003029	chr5:97003029:G:A	2.20762e-06	-1.03928e-10	-0.420398
97003258	chr5:97003258:A:G	1.75712e-06	-1.03928e-10	-0.648638
97003841	chr5:97003841:T:C	1.61045e-06	-0.7358	-2.99234e-10
97003844	chr5:97003844:G:A	2.80937e-06	-0.179354	-2.99234e-10
97004548	chr5:97004548:T:C	9.34492e-07	-1.03928e-10	-1.28006
97005594	chr5:97005594:T:C	1.48086e-06	-1.03928e-10	-0.819691
97005624	chr5:97005624:G:C	7.26188e-07	-1.53226	-2.99234e-10
97006608	chr5:97006608:A:G	1.52879e-06	-1.03928e-10	-0.787834
97007535	chr5:97007535:T:C	9.81995e-07	-1.03928e-10	-1.23048
97008062	chr5:97008062:T:C	9.68694e-07	-0.688272	-0.555847
97008268	chr5:97008268:G:A	1.47548e-06	-0.823329	-2.99234e-10
97008888	chr5:97008888:G:A	7.4911e-07	-1.50118	-2.99234e-10
97009954	chr5:97009954:TTTTC:T	1.12703e-06	-1.03928e-10	-1.09273
97010574	chr5:97010574:G:T	0.000529295	4.74985	0.309379
97010779	chr5:97010779:A:G	2.45703e-06	-1.03928e-10	-0.313361
97011288	chr5:97011288:T:C	1.34474e-06	-0.916113	-2.99234e-10
97012816	chr5:97012816:T:C	1.35788e-06	-0.90639	-2.99234e-10
97013426	chr5:97013426:C:T	1.33321e-06	-0.924722	-2.99234e-10
97013431	chr5:97013431:A:G	1.32898e-06	-0.927904	-2.99234e-10
97013801	chr5:97013801:A:G	2.21961e-06	-1.03928e-10	-0.414981
97013841	chr5:97013841:A:G	8.12873e-07	-1.41949	-2.99234e-10
97014384	chr5:97014384:G:A	0.000593735	5.04429	0.129829
97014565	chr5:97014565:AG:A	9.25672e-07	-0.522427	-0.767121
97014566	chr5:97014566:G:A	0.00205746	6.41692	-2.99234e-10
97015006	chr5:97015006:G:A	5.11044e-07	-1.04175	-0.841863
97015769	chr5:97015769:C:G	7.24766e-07	-1.53422	-2.99234e-10
97015835	chr5:97015835:G:A	2.21746e-07	-1.53114	-1.18739
97015991	chr5:97015991:C:T	1.3122e-06	-0.940611	-2.99234e-10
97016738	chr5:97016738:T:A	1.40265e-06	-0.873949	-2.99234e-10
97016790	chr5:97016790:C:T	1.33853e-06	-0.920737	-2.99234e-10
97016899	chr5:97016899:G:A	1.76709e-06	-1.03928e-10	-0.642979
97017106	chr5:97017106:A:C	9.80002e-07	-1.03928e-10	-1.23251
97017519	chr5:97017519:C:G	0.00129287	4.61383	1.33848
97017980	chr5:97017980:C:T	0.00830011	7.18773	0.623983
97018090	chr5:97018090:G:A	1.07596e-06	-1.03928e-10	-1.1391
97018154	chr5:97018154:A:G	8.59195e-07	-1.36407	-2.99234e-10
97018225	chr5:97018225:A:G	1.46192e-06	-1.03928e-10	-0.832564
97018252	chr5:97018252:G:A	2.3031e-06	-1.03928e-10	-0.378056
97018449	chr5:97018449:C:A	1.02583e-06	-1.03928e-10	-1.18681
97018474	chr5:97018474:G:A	9.34734e-07	-1.03928e-10	-1.27981
97018721	chr5:97018721:A:G	1.02171e-06	-1.03928e-10	-1.19084
97018810	chr5:97018810:T:C	1.42038e-06	-0.86139	-2.99234e-10
97018937	chr5:97018937:C:T	7.94579e-07	-1.44226	-2.99234e-10
97019264	chr5:97019264:C:T	9.42478e-07	-1.03928e-10	-1.27156
97019744	chr5:97019744:A:G	0.000566543	4.56153	0.565707
97019899	chr5:97019899:A:G	0.00134621	4.82415	1.16859
97019929	chr5:97019929:C:G	3.32016e-07	-1.52381	-0.791073
97020379	chr5:97020379:C:T	1.40928e-06	-1.03928e-10	-0.869232
97020862	chr5:97020862:T:C	8.79217e-07	-1.34104	-2.99234e-10
97020960	chr5:97020960:G:A	0.00754758	7.26004	0.456625
97021169	chr5:97021169:A:G	1.0934e-06	-1.03928e-10	-1.12302
97021276	chr5:97021276:A:G	0.00666072	7.84959	-0.257918
97021474	chr5:97021474:A:G	0.00049615	4.89225	0.102313
97021556	chr5:97021556:T:G	0.00641056	7.19553	0.357856
97021808	chr5:97021808:CAT:C	1.05202e-06	-1.03928e-10	-1.1616
97022152	chr5:97022152:C:T	9.99565e-07	-1.03928e-10	-1.21275
97022356	chr5:97022356:G:A	1.2205e-06	-1.03928e-10	-1.01305
97022616	chr5:97022616:A:G	3.82042e-07	-1.02353	-1.15101
97022983	chr5:97022983:C:T	0.000467273	4.70361	0.230993
97023052	chr5:97023052:T:C	9.11748e-07	-1.3047	-2.99234e-10
97023203	chr5:97023203:C:T	1.29726e-06	-0.952056	-2.99234e-10
97023313	chr5:97023313:G:T	2.88009e-06	-1.03928e-10	-0.15449
97023342	chr5:97023342:T:C	1.27364e-06	-0.970437	-2.99234e-10
97023384	chr5:97023384:G:A	1.42159e-06	-0.860539	-2.99234e-10
97023545	chr5:97023545:T:C	1.25416e-06	-0.985844	-2.99234e-10
97023748	chr5:97023748:A:AAGT	1.34352e-06	-0.917021	-2.99234e-10
97024073	chr5:97024073:C:T	1.83535e-06	-1.03928e-10	-0.60508
97024208	chr5:97024208:A:G	0.00752586	7.94513	-0.231341
97024239	chr5:97024239:G:C	5.21624e-07	-0.955962	-0.907159
97024739	chr5:97024739:C:T	9.35546e-07	-1.03928e-10	-1.27894
97025167	chr5:97025167:G:A	1.05785e-06	-1.03928e-10	-1.15607
97025629	chr5:97025629:T:C	0.00911134	7.43945	0.465512
97025828	chr5:97025828:T:G	4.28683e-06	-1.03928e-10	0.243235
97025829	chr5:97025829:A:G	2.33641e-06	-0.363698	-2.99234e-10
97025922	chr5:97025922:C:T	0.0104651	7.4986	0.544891
97026018	chr5:97026018:C:T	3.17875e-06	-1.03928e-10	-0.055823
97026874	chr5:97026874:A:G	1.39152e-06	-0.881914	-2.99234e-10
97027096	chr5:97027096:T:G	0.000736265	5.06956	0.319716
97027347	chr5:97027347:C:T	0.00916264	7.35998	0.550595
97027436	chr5:97027436:G:GT	1.39405e-06	-0.8801	-2.99234e-10
97027703	chr5:97027703:C:T	0.00115031	5.52204	0.313437
97027755	chr5:97027755:A:G	3.94338e-07	-1.03155	-1.11131
97028005	chr5:97028005:A:T	1.34213e-06	-0.918055	-2.99234e-10
97028359	chr5:97028359:C:T	0.000312732	5.01094	-0.477903
97028941	chr5:97028941:T:C	1.42056e-06	-0.86126	-2.99234e-10
97029034	chr5:97029034:T:A	7.2509e-07	-1.53377	-2.99234e-10
97029723	chr5:97029723:T:C	1.12591e-06	-1.03928e-10	-1.09372
97030387	chr5:97030387:G:C	3.63111e-06	0.0772259	-2.99234e-10
97030788	chr5:97030788:C:T	1.76742e-06	-1.03928e-10	-0.642789
97031181	chr5:97031181:TA:T	1.21805e-05	2.35234	-1.06481
97031222	chr5:97031222:A:G	9.3457e-07	-1.03928e-10	-1.27998
97031524	chr5:97031524:G:A	1.46538e-06	-0.8302	-2.99234e-10
97031527	chr5:97031527:C:G	1.42517e-06	-0.85802	-2.99234e-10
97031617	chr5:97031617:G:A	1.45899e-06	-1.03928e-10	-0.834568
97031625	chr5:97031625:T:A	2.22309e-06	-1.03928e-10	-0.413415
97031671	chr5:97031671:A:G	1.53437e-06	-1.03928e-10	-0.784195
97031704	chr5:97031704:G:A	0.000551141	4.87808	0.221594
97031943	chr5:97031943:T:G	3.36338e-06	0.000633673	-2.99234e-10
97032020	chr5:97032020:T:A	9.35252e-07	-1.03928e-10	-1.27925
97032254	chr5:97032254:T:C	1.42325e-06	-0.859371	-2.99234e-10
97032364	chr5:97032364:G:A	5.0488e-06	-1.03928e-10	0.406837
97032391	chr5:97032391:C:A	1.22433e-06	-1.03928e-10	-1.00992
97032671	chr5:97032671:C:G	1.37521e-06	-0.893709	-2.99234e-10
97033056	chr5:97033056:T:C	9.28421e-07	-1.28658	-2.99234e-10
97034541	chr5:97034541:G:A	8.04614e-07	-1.42971	-2.99234e-10
97034558	chr5:97034558:G:A	1.32985e-06	-0.927246	-2.99234e-10
97034812	chr5:97034812:A:G	2.1278e-06	-1.03928e-10	-0.457225
97035068	chr5:97035068:A:G	7.27203e-06	-1.03928e-10	0.771723
97035440	chr5:97035440:A:G	1.36102e-06	-0.904077	-2.99234e-10
97035553	chr5:97035553:C:T	1.54716e-06	-1.03928e-10	-0.775895
97035631	chr5:97035631:A:G	3.28607e-07	-1.49053	-0.834672
97036461	chr5:97036461:G:A	0.00777076	7.15603	0.58978
97036481	chr5:97036481:G:A	3.16614e-07	-1.46971	-0.892671
97036998	chr5:97036998:G:A	4.07829e-07	-0.883602	-1.22562
97037537	chr5:97037537:A:G	4.08971e-07	-1.03043	-1.07599
97037743	chr5:97037743:C:T	1.43081e-06	-0.854075	-2.99234e-10
97038017	chr5:97038017:C:T	1.02377e-06	-1.03928e-10	-1.18882
97038254	chr5:97038254:A:T	2.49177e-06	-1.03928e-10	-0.299319
97038277	chr5:97038277:T:C	4.73266e-07	-1.3	-0.660408
97038446	chr5:97038446:G:A	3.22491e-06	0.152551	-0.193957
97038652	chr5:97038652:G:T	1.50778e-06	-1.03928e-10	-0.801673
97038750	chr5:97038750:T:G	1.34697e-06	-1.03928e-10	-0.914452
97038918	chr5:97038918:A:G	4.14498e-07	-1.12644	-0.96656
97039120	chr5:97039120:T:A	2.3546e-06	-1.03928e-10	-0.355941
97039192	chr5:97039192:G:T	1.55757e-06	-1.03928e-10	-0.769183
97039314	chr5:97039314:A:G	1.23543e-06	-1.03928e-10	-1.00089
97039543	chr5:97039543:A:G	1.33218e-06	-1.03928e-10	-0.925498
97039967	chr5:97039967:A:G	5.08014e-07	-0.946655	-0.942903
97040147	chr5:97040147:T:C	6.5479e-07	-0.381871	-1.25388
97040159	chr5:97040159:A:G	1.67341e-06	-1.03928e-10	-0.697448
97040646	chr5:97040646:G:A	1.20527e-06	0.226951	-1.25256
97040658	chr5:97040658:T:C	9.80051e-07	-1.03928e-10	-1.23246
97040715	chr5:97040715:T:C	2.37127e-07	-1.37286	-1.27861
97040953	chr5:97040953:C:T	6.15178e-07	-0.733891	-0.964265
97041276	chr5:97041276:T:C	9.34232e-07	-1.03928e-10	-1.28034
97041483	chr5:97041483:G:A	1.0803e-06	-1.03928e-10	-1.13508
97042085	chr5:97042085:G:A	1.12613e-06	-1.03928e-10	-1.09353
97042107	chr5:97042107:T:C	1.50871e-06	-1.03928e-10	-0.801055
97042260	chr5:97042260:A:G	1.02024e-06	-1.03928e-10	-1.19227
97042296	chr5:97042296:T:C	1.49129e-06	-1.03928e-10	-0.812668
97042371	chr5:97042371:T:C	1.49116e-06	-1.03928e-10	-0.812757
97042658	chr5:97042658:G:C	1.49129e-06	-1.03928e-10	-0.812668
97042688	chr5:97042688:G:A	1.48685e-06	-1.03928e-10	-0.815655
97042789	chr5:97042789:G:T	1.66382e-06	-1.03928e-10	-0.703198
97042899	chr5:97042899:A:G	1.63799e-06	-1.03928e-10	-0.718845
97043002	chr5:97043002:A:G	9.34796e-07	-1.03928e-10	-1.27974
97043465	chr5:97043465:A:G	1.41615e-06	-1.03928e-10	-0.86437
97043709	chr5:97043709:G:T	1.71145e-06	-1.03928e-10	-0.674972
97043897	chr5:97043897:A:C	1.5317e-06	-1.03928e-10	-0.785934
97044106	chr5:97044106:G:A	1.49129e-06	-1.03928e-10	-0.812668
97044228	chr5:97044228:G:A	1.49346e-06	-1.03928e-10	-0.811219
97044391	chr5:97044391:A:G	1.6803e-06	-1.03928e-10	-0.69334
97044474	chr5:97044474:G:A	1.48678e-06	-1.03928e-10	-0.815703
97044731	chr5:97044731:A:T	1.55684e-06	-1.03928e-10	-0.769657
97044801	chr5:97044801:G:A	1.45984e-06	-1.03928e-10	-0.833985
97045029	chr5:97045029:G:A	5.34278e-07	-0.63724	-1.20191
97045052	chr5:97045052:G:A	1.39381e-06	-1.03928e-10	-0.880272
97045140	chr5:97045140:G:A	1.45965e-06	-1.03928e-10	-0.834119
97045269	chr5:97045269:C:T	5.05418e-07	-0.698503	-1.19618
97045490	chr5:97045490:G:C	1.4121e-06	-1.03928e-10	-0.867231
97045503	chr5:97045503:T:C	1.55643e-06	0.156266	-0.926186
97045891	chr5:97045891:G:A	1.40241e-06	-1.03928e-10	-0.874119
97045936	chr5:97045936:G:A	1.56898e-06	0.160686	-0.922574
97045960	chr5:97045960:G:A	1.46203e-06	-1.03928e-10	-0.832489
97046066	chr5:97046066:C:A	1.40427e-06	-1.03928e-10	-0.872795
97046128	chr5:97046128:C:A	1.44119e-06	-1.03928e-10	-0.846841
97046264	chr5:97046264:G:T	1.69905e-06	-1.03928e-10	-0.682242
97046309	chr5:97046309:T:C	1.14827e-06	-1.03928e-10	-1.07405
97046422	chr5:97046422:A:T	1.50513e-06	-1.03928e-10	-0.803433
97046445	chr5:97046445:C:G	1.60089e-06	-1.03928e-10	-0.741753
97046489	chr5:97046489:C:T	4.07455e-07	-0.89686	-1.21328
97046632	chr5:97046632:A:G	1.34429e-06	-1.03928e-10	-0.916443
97046801	chr5:97046801:GACAA:G	4.83955e-07	-0.728441	-1.20964
97046808	chr5:97046808:AAAG:A	1.18752e-06	-1.13518	0.0947274
97047131	chr5:97047131:T:C	9.97557e-07	-1.21476	-2.99234e-10
97047341	chr5:97047341:C:T	9.96732e-07	-1.03928e-10	-1.21559
97047724	chr5:97047724:A:G	1.2762e-06	0.00968141	-0.978108
97047792	chr5:97047792:C:T	1.38636e-06	0.0268452	-0.912475
97048048	chr5:97048048:A:G	1.29473e-06	0.0788998	-1.03291
97048082	chr5:97048082:A:G	2.54782e-06	-1.03928e-10	-0.277074
97048265	chr5:97048265:T:C	1.05945e-06	-1.15456	-2.99234e-10
97048736	chr5:97048736:G:A	1.06199e-06	-1.15217	-2.99234e-10
97048937	chr5:97048937:G:A	1.05214e-06	-1.16149	-2.99234e-10
97048960	chr5:97048960:T:A	1.19669e-06	-1.03928e-10	-1.03275
97049053	chr5:97049053:A:T	2.20486e-06	-1.03928e-10	-0.421648
97049176	chr5:97049176:A:G	2.04218e-06	-0.605314	0.10702
97049485	chr5:97049485:A:G	1.40154e-06	-1.03928e-10	-0.874742
97049612	chr5:97049612:T:C	2.20646e-06	-1.03928e-10	-0.420925
97049654	chr5:97049654:T:C	9.46295e-07	-1.03928e-10	-1.26751
97049750	chr5:97049750:A:G	9.34833e-07	-1.03928e-10	-1.2797
97049849	chr5:97049849:C:CA	1.48195e-06	-0.0635163	-0.755437
97050572	chr5:97050572:G:T	9.73744e-07	-1.03928e-10	-1.23892
97050694	chr5:97050694:T:C	1.4029e-06	-0.0792354	-0.794535
97050808	chr5:97050808:C:A	1.08867e-06	-1.12736	-2.99234e-10
97051263	chr5:97051263:A:G	1.37297e-06	-0.0919195	-0.80342
97051329	chr5:97051329:A:G	3.32926e-07	-1.15848	-1.15366
97051332	chr5:97051332:A:C	2.65389e-06	-1.03928e-10	-0.236287
97051391	chr5:97051391:T:C	2.98178e-07	-1.15265	-1.26973
97051560	chr5:97051560:A:G	2.18646e-06	-1.03928e-10	-0.430027
97051735	chr5:97051735:A:G	3.11486e-07	-1.1056	-1.27311
97051817	chr5:97051817:T:A	2.48937e-06	-1.03928e-10	-0.300282
97052286	chr5:97052286:T:G	3.1903e-07	-1.20114	-1.15364
97052290	chr5:97052290:A:T	3.14456e-07	-1.10313	-1.26609
97052527	chr5:97052527:T:C	3.16091e-07	-1.09465	-1.26939
97052588	chr5:97052588:C:T	3.10608e-07	-1.1196	-1.26193
97053248	chr5:97053248:T:G	9.71703e-07	-1.03928e-10	-1.24102
97053269	chr5:97053269:T:G	9.80442e-07	-1.03928e-10	-1.23206
97053436	chr5:97053436:A:T	2.31529e-06	-1.03928e-10	-0.372777
97053609	chr5:97053609:C:G	2.7491e-06	-1.03928e-10	-0.20104
97053652	chr5:97053652:T:A	2.74507e-06	-1.03928e-10	-0.202505
97053656	chr5:97053656:G:A	6.74514e-06	-1.03928e-10	0.696509
97053986	chr5:97053986:G:T	3.11224e-07	-1.11045	-1.26911
97054015	chr5:97054015:G:A	1.52913e-06	-1.03928e-10	-0.787612
97054414	chr5:97054414:G:T	9.53873e-07	-1.03928e-10	-1.25954
97054581	chr5:97054581:A:T	2.99111e-07	-1.14966	-1.26959
97054915	chr5:97054915:A:G	2.16105e-06	-1.03928e-10	-0.44172
97055022	chr5:97055022:A:G	3.04064e-07	-1.13386	-1.26897
97055103	chr5:97055103:G:A	2.40843e-06	-1.03928e-10	-0.333337
97055186	chr5:97055186:G:A	1.54138e-06	-1.03928e-10	-0.779638
97055292	chr5:97055292:A:G	3.09992e-07	-1.11413	-1.26939
97055502	chr5:97055502:T:C	2.91881e-07	-1.16664	-1.27708
97055572	chr5:97055572:A:G	5.67525e-07	-0.740748	-1.03803
97055727	chr5:97055727:G:T	9.47857e-07	-1.03928e-10	-1.26586
97055728	chr5:97055728:C:T	9.47833e-07	-1.03928e-10	-1.26589
97056094	chr5:97056094:A:G	8.75951e-06	-1.03928e-10	0.957828
97056653	chr5:97056653:A:C	3.23201e-06	-1.03928e-10	-0.0392074
97056660	chr5:97056660:C:T	3.11494e-07	-1.10924	-1.26944
97056872	chr5:97056872:A:G	1.45397e-06	-1.03928e-10	-0.838018
97057381	chr5:97057381:A:C	1.32162e-06	-0.190138	-0.743314
97057398	chr5:97057398:C:T	2.87574e-07	-1.18797	-1.27062
97057429	chr5:97057429:C:T	2.69873e-06	-1.27148	1.05195
97057690	chr5:97057690:T:A	9.54779e-07	-1.03928e-10	-1.25859
97057703	chr5:97057703:G:A	4.80786e-06	-1.03928e-10	0.357939
97057827	chr5:97057827:G:C	1.16984e-06	-1.03928e-10	-1.05544
97057838	chr5:97057838:G:A	1.02755e-06	-1.03928e-10	-1.18513
97057899	chr5:97057899:G:A	1.35959e-06	-1.03928e-10	-0.905128
97057972	chr5:97057972:C:T	3.01635e-07	-1.14126	-1.26959
97058023	chr5:97058023:T:A	2.22594e-06	-1.03928e-10	-0.412133
97058170	chr5:97058170:A:C	2.35791e-06	-1.03928e-10	-0.354536
97058206	chr5:97058206:T:C	2.3102e-06	-1.03928e-10	-0.374978
97058447	chr5:97058447:C:T	9.68068e-07	-1.03928e-10	-1.24477
97058959	chr5:97058959:T:C	2.57735e-06	-1.03928e-10	-0.265551
97059072	chr5:97059072:A:G	4.57871e-07	-1.13935	-0.854131
97059097	chr5:97059097:G:C	2.48399e-06	-1.03928e-10	-0.302446
97059105	chr5:97059105:A:T	2.33377e-06	-1.03928e-10	-0.364829
97059303	chr5:97059303:C:T	9.54998e-07	-1.03928e-10	-1.25836
97059699	chr5:97059699:G:T	1.03856e-06	-1.17448	-2.99234e-10
97060526	chr5:97060526:C:T	2.43811e-07	-1.49618	-1.12749
97060759	chr5:97060759:C:T	1.04654e-06	-1.16683	-2.99234e-10
97060809	chr5:97060809:G:A	9.64238e-07	-1.03928e-10	-1.24873
97061007	chr5:97061007:G:C	1.06861e-06	-1.14595	-2.99234e-10
97061080	chr5:97061080:TC:T	9.34227e-07	-1.03928e-10	-1.28035
97061082	chr5:97061082:T:A	9.34219e-07	-1.03928e-10	-1.28036
97061133	chr5:97061133:A:G	2.47353e-06	-1.03928e-10	-0.306668
97061174	chr5:97061174:A:G	1.04134e-06	-1.17181	-2.99234e-10
97061250	chr5:97061250:A:C	1.09166e-06	-1.12461	-2.99234e-10
97061254	chr5:97061254:T:C	1.09245e-06	-1.12389	-2.99234e-10
97061720	chr5:97061720:T:C	1.0787e-06	-1.13656	-2.99234e-10
97061731	chr5:97061731:T:A	1.00216e-05	-1.03928e-10	1.09243
97061842	chr5:97061842:CAT:C	9.34236e-07	-1.03928e-10	-1.28034
97061928	chr5:97061928:A:G	1.01783e-06	-1.19464	-2.99234e-10
97061932	chr5:97061932:T:C	2.64473e-06	-1.03928e-10	-0.239743
97061979	chr5:97061979:G:A	1.03312e-06	-1.17973	-2.99234e-10
97062019	chr5:97062019:G:A	6.88319e-06	-1.03928e-10	0.716769
97062029	chr5:97062029:T:A	1.06953e-06	-1.14509	-2.99234e-10
97062075	chr5:97062075:C:T	6.93299e-06	-1.03928e-10	0.723978
97062079	chr5:97062079:G:A	6.94458e-06	-1.03928e-10	0.72565
97062169	chr5:97062169:C:T	9.40544e-07	-1.03928e-10	-1.27361
97062379	chr5:97062379:C:A	1.04309e-06	-1.17013	-2.99234e-10
97062436	chr5:97062436:T:C	1.06442e-06	-1.14989	-2.99234e-10
97062996	chr5:97062996:A:T	9.6473e-07	-1.03928e-10	-1.24822
97063329	chr5:97063329:T:C	1.06822e-06	-1.14632	-2.99234e-10
97063334	chr5:97063334:A:G	1.06559e-05	-1.03928e-10	1.1538
97063666	chr5:97063666:C:T	1.3107e-06	-1.0114	0.0696481
97063771	chr5:97063771:G:A	9.3449e-07	-1.03928e-10	-1.28007
97063835	chr5:97063835:T:C	9.43865e-07	-1.03928e-10	-1.27008
97063891	chr5:97063891:G:C	1.17639e-06	-1.03928e-10	-1.04986
97063977	chr5:97063977:T:C	6.92709e-06	-1.03928e-10	0.723127
97063988	chr5:97063988:T:G	2.21909e-06	-1.03928e-10	-0.415217
97064215	chr5:97064215:C:T	1.0466e-06	-1.16676	-2.99234e-10
97064253	chr5:97064253:G:C	6.63128e-06	-1.03928e-10	0.679486
97064414	chr5:97064414:C:T	7.27156e-07	-1.53093	-2.99234e-10
97064580	chr5:97064580:A:T	1.17803e-06	-1.03928e-10	-1.04847
97064609	chr5:97064609:AGTT:A	1.06637e-06	-1.14805	-2.99234e-10
97064717	chr5:97064717:C:T	6.35177e-07	-0.436643	-1.22952
97064897	chr5:97064897:C:G	2.55189e-06	-1.03928e-10	-0.275479
97065167	chr5:97065167:AG:A	3.05636e-06	-1.03928e-10	-0.0950863
97065205	chr5:97065205:A:G	5.42892e-06	-1.03928e-10	0.479427
97065511	chr5:97065511:G:A	1.65631e-06	-1.03928e-10	-0.707719
97065541	chr5:97065541:A:G	6.19159e-06	-1.03928e-10	0.610879
97066674	chr5:97066674:C:T	9.3494e-07	-1.03928e-10	-1.27959
97066892	chr5:97066892:C:T	1.53643e-06	-1.03928e-10	-0.782849
97067403	chr5:97067403:T:C	6.1305e-06	-1.03928e-10	0.600963
97067601	chr5:97067601:G:A	5.99631e-06	-1.03928e-10	0.578832
97067711	chr5:97067711:T:C	9.36095e-07	-1.03928e-10	-1.27835
97067916	chr5:97067916:A:G	9.40771e-06	-0.456129	1.48535
97067925	chr5:97067925:C:T	2.88523e-07	-1.17697	-1.27833
97067988	chr5:97067988:A:C	2.16455e-06	-1.03928e-10	-0.4401
97068382	chr5:97068382:A:G	5.59201e-06	-1.03928e-10	0.509027
97068569	chr5:97068569:G:C	1.44795e-06	-1.03928e-10	-0.842167
97068900	chr5:97068900:G:A	9.47063e-07	-1.03928e-10	-1.2667
97069074	chr5:97069074:C:T	8.88196e-07	-1.33088	-2.99234e-10
97069275	chr5:97069275:T:C	1.08356e-06	-0.45094	-0.68112
97069396	chr5:97069396:G:A	1.10017e-06	-1.11685	-2.99234e-10
97069999	chr5:97069999:A:G	2.3857e-06	-0.96397	0.621151
97070347	chr5:97070347:T:C	9.35198e-07	-1.03928e-10	-1.27931
97071218	chr5:97071218:G:A	1.11239e-06	-1.03928e-10	-1.1058
97071287	chr5:97071287:G:A	2.74915e-06	-0.880737	0.679716
97072030	chr5:97072030:T:C	1.4359e-06	-1.03928e-10	-0.850517
97072058	chr5:97072058:A:G	3.12087e-06	-0.0741992	-2.99234e-10
97072418	chr5:97072418:G:A	1.06862e-06	-1.14595	-2.99234e-10
97072490	chr5:97072490:G:A	1.1409e-06	-1.0805	-2.99234e-10
97073273	chr5:97073273:C:A	4.42141e-07	-0.79882	-1.22962
97073297	chr5:97073297:G:A	4.39268e-07	-0.80537	-1.22959
97073359	chr5:97073359:T:A	6.23333e-07	-0.769437	-0.915549
97073394	chr5:97073394:A:C	2.23954e-06	-1.03928e-10	-0.406042
97073561	chr5:97073561:G:T	6.15828e-07	-0.849344	-0.847755
97073565	chr5:97073565:G:A	6.12137e-07	-0.855357	-0.847755
97074013	chr5:97074013:G:C	6.40334e-07	-0.847726	-0.810351
97074182	chr5:97074182:C:T	9.85902e-07	-1.03928e-10	-1.22651
97074195	chr5:97074195:G:A	1.14505e-06	-1.03928e-10	-1.07687
97074270	chr5:97074270:G:A	6.58491e-07	-0.850963	-0.779154
97074338	chr5:97074338:AG:A	1.36977e-06	-1.03928e-10	-0.897673
97074686	chr5:97074686:A:G	1.17672e-06	-1.03928e-10	-1.04958
97074749	chr5:97074749:A:G	9.34429e-07	-1.03928e-10	-1.28013
97074851	chr5:97074851:G:A	5.11389e-07	-0.634584	-1.24835
97075163	chr5:97075163:C:A	6.12637e-07	-0.854541	-0.847755
97075277	chr5:97075277:A:AT	6.16646e-07	-0.848716	-0.847057
97075346	chr5:97075346:T:C	6.38312e-07	-0.813051	-0.848189
97075499	chr5:97075499:A:G	9.77907e-07	-1.03928e-10	-1.23465
97075536	chr5:97075536:G:A	6.4346e-07	-0.842858	-0.810351
97075615	chr5:97075615:G:A	1.27955e-06	-1.03928e-10	-0.965806
97075739	chr5:97075739:T:C	3.59305e-07	-1.14452	-1.09138
97075756	chr5:97075756:G:A	9.35345e-07	-1.03928e-10	-1.27915
97075823	chr5:97075823:G:A	1.0605e-06	-1.03928e-10	-1.15358
97075848	chr5:97075848:CAA:C	6.7323e-07	-0.79763	-0.810351
97075942	chr5:97075942:A:G	6.25975e-07	-0.866452	-0.814305
97076186	chr5:97076186:T:C	9.67028e-07	-1.04708	-0.198761
97076273	chr5:97076273:A:G	6.52228e-07	-0.832499	-0.807175
97076959	chr5:97076959:G:A	3.98229e-07	-1.0487	-1.08434
97076974	chr5:97076974:G:T	6.39512e-07	-0.849011	-0.810351
97077118	chr5:97077118:T:G	1.24856e-06	-0.990322	-2.99234e-10
97077121	chr5:97077121:G:A	4.74143e-07	-0.994472	-0.964086
97077357	chr5:97077357:C:T	1.16008e-06	-1.03928e-10	-1.06383
97077378	chr5:97077378:G:A	6.55354e-07	-0.82454	-0.810353
97077596	chr5:97077596:T:C	1.41566e-06	-0.864715	-2.99234e-10
97077616	chr5:97077616:AT:A	1.00104e-06	-1.03928e-10	-1.21127
97077945	chr5:97077945:G:T	9.81678e-07	-0.724912	-0.505892
97077963	chr5:97077963:T:C	6.61827e-07	-0.724142	-0.900922
97078194	chr5:97078194:C:T	5.7883e-06	-1.03928e-10	0.543527
97078230	chr5:97078230:C:T	9.51801e-07	-1.03928e-10	-1.26171
97078241	chr5:97078241:T:C	6.6982e-07	-0.804625	-0.808434
97078341	chr5:97078341:A:G	6.56649e-07	-0.823861	-0.809057
97078568	chr5:97078568:G:A	5.89306e-07	-0.494211	-1.24691
97079244	chr5:97079244:T:C	1.57783e-06	-1.03928e-10	-0.756262
97079398	chr5:97079398:C:T	4.25484e-07	-0.788192	-1.27865
97079475	chr5:97079475:A:G	2.12024e-07	-1.52609	-1.23727
97079702	chr5:97079702:C:A	6.67812e-07	-0.900054	-0.716007
97079767	chr5:97079767:G:A	5.46622e-07	-0.84001	-0.976301
97079826	chr5:97079826:T:C	9.54932e-07	-1.03928e-10	-1.25843
97080237	chr5:97080237:C:T	7.34857e-07	-0.914832	-0.60556
97080240	chr5:97080240:T:C	2.27877e-06	-1.03928e-10	-0.388678
97080276	chr5:97080276:A:G	3.95828e-07	-0.913745	-1.22534
97080288	chr5:97080288:G:T	5.04056e-06	-1.03928e-10	0.405205
97080824	chr5:97080824:G:A	5.76022e-06	-1.03928e-10	0.538663
97081083	chr5:97081083:A:G	2.55083e-06	-1.03928e-10	-0.275894
97081484	chr5:97081484:C:T	5.74143e-07	-1.47645	-0.290738
97081564	chr5:97081564:A:G	9.97768e-07	-1.03928e-10	-1.21455
97081958	chr5:97081958:A:G	3.03046e-07	-1.4752	-0.930988
97082149	chr5:97082149:A:G	9.39221e-07	-1.03928e-10	-1.27502
97082443	chr5:97082443:G:A	9.35837e-07	-1.03928e-10	-1.27863
97082570	chr5:97082570:A:G	7.67741e-07	-1.47662	-2.99234e-10
97082811	chr5:97082811:G:A	4.31696e-07	-0.924531	-1.12781
97083043	chr5:97083043:G:A	2.66161e-07	-1.32822	-1.20775
97083533	chr5:97083533:C:T	9.89748e-07	-1.03928e-10	-1.22262
97083671	chr5:97083671:G:A	2.71125e-07	-1.32336	-1.19413
97083882	chr5:97083882:GT:G	1.13095e-06	-1.51687	0.427607
97084005	chr5:97084005:C:T	9.3799e-07	-1.03928e-10	-1.27633
97084178	chr5:97084178:T:C	2.34943e-06	-1.03928e-10	-0.358141
97084627	chr5:97084627:T:C	1.28312e-06	-1.51728	0.55426
97084703	chr5:97084703:T:A	4.56028e-07	-1.53084	-0.466669
97084880	chr5:97084880:A:T	2.788e-05	2.1156	-2.99234e-10
97085248	chr5:97085248:C:T	2.99269e-06	-1.03928e-10	-0.116139
97085306	chr5:97085306:T:C	3.8354e-07	-1.50991	-0.66071
97085329	chr5:97085329:G:T	1.1905e-06	-1.03928e-10	-1.03794
97085392	chr5:97085392:C:T	1.90311e-06	-1.03928e-10	-0.568822
97085506	chr5:97085506:C:T	8.10182e-07	-1.42281	-2.99234e-10
97085519	chr5:97085519:T:G	8.78229e-07	-1.34216	-2.99234e-10
97085561	chr5:97085561:G:A	1.06935e-06	-1.03928e-10	-1.14526
97085762	chr5:97085762:G:A	9.60713e-07	-1.03928e-10	-1.25239
97085840	chr5:97085840:A:G	3.82674e-07	-1.5013	-0.67158
97086333	chr5:97086333:T:TG	5.76746e-07	-0.878373	-0.884294
97086424	chr5:97086424:C:T	2.14033e-06	-1.03928e-10	-0.451351
97086664	chr5:97086664:T:C	6.06711e-07	-0.661709	-1.05031
97086776	chr5:97086776:T:C	2.17697e-07	-1.4735	-1.26347
97087146	chr5:97087146:G:A	9.43496e-07	-1.03928e-10	-1.27048
97087622	chr5:97087622:G:A	1.38582e-06	-1.03928e-10	-0.886019
97088034	chr5:97088034:G:A	2.34932e-06	-1.03928e-10	-0.358185
97088043	chr5:97088043:G:A	1.04661e-06	-1.03928e-10	-1.16676
97088074	chr5:97088074:C:T	6.20991e-07	-0.987288	-0.701463
97088357	chr5:97088357:C:T	1.18973e-06	-1.03928e-10	-1.03858
97088432	chr5:97088432:G:A	9.42492e-07	-1.03928e-10	-1.27154
97088451	chr5:97088451:G:C	9.35066e-07	-1.03928e-10	-1.27945
97088574	chr5:97088574:C:T	1.16154e-06	-1.03928e-10	-1.06256
97088994	chr5:97088994:G:A	9.39067e-07	-1.03928e-10	-1.27518
97089024	chr5:97089024:G:A	1.36956e-06	-1.03928e-10	-0.897822
97089361	chr5:97089361:C:T	3.98262e-07	-0.933975	-1.19898
97089501	chr5:97089501:C:A	9.39984e-07	-1.03928e-10	-1.2742
97089589	chr5:97089589:A:T	2.04589e-07	-1.52335	-1.27571
97089597	chr5:97089597:T:A	1.30256e-06	-1.03928e-10	-0.947984
97089755	chr5:97089755:G:A	2.33384e-07	-1.53053	-1.13685
97090170	chr5:97090170:C:A	1.05763e-06	-1.03928e-10	-1.15628
97090279	chr5:97090279:C:T	1.55285e-06	-1.03928e-10	-0.772221
97090566	chr5:97090566:A:T	9.34282e-07	-1.03928e-10	-1.28029
97091708	chr5:97091708:T:C	1.00341e-06	-1.03928e-10	-1.2089
97091920	chr5:97091920:T:C	2.68043e-07	-1.32017	-1.20875
97091994	chr5:97091994:C:A	2.77977e-07	-1.29116	-1.20137
97092072	chr5:97092072:G:A	1.62899e-06	-0.724355	-2.99234e-10
97092148	chr5:97092148:AC:A	8.00558e-07	-1.43476	-2.99234e-10
97092768	chr5:97092768:G:T	6.70882e-06	-1.03928e-10	0.691111
97092847	chr5:97092847:A:G	8.0251e-06	-1.03928e-10	0.870262
97093181	chr5:97093181:T:C	9.90956e-07	-1.03928e-10	-1.2214
97094046	chr5:97094046:G:A	8.39995e-07	-1.38667	-2.99234e-10
97095089	chr5:97095089:C:T	1.55053e-06	-1.03928e-10	-0.773718
97095128	chr5:97095128:T:C	2.18543e-07	-1.52546	-1.20763
97095968	chr5:97095968:T:A	2.31956e-07	-1.39376	-1.27976
97096317	chr5:97096317:T:TG	2.19599e-06	-1.03928e-10	-0.42568
97096725	chr5:97096725:C:T	1.43808e-06	-1.03928e-10	-0.849002
97097429	chr5:97097429:T:TA	9.39085e-07	-1.03928e-10	-1.27516
97097760	chr5:97097760:T:A	2.15987e-07	-1.47443	-1.27042
97098051	chr5:97098051:C:T	9.34276e-07	-1.03928e-10	-1.2803
97098314	chr5:97098314:C:T	9.75995e-07	-0.57528	-0.66133
97098473	chr5:97098473:A:G	2.43731e-07	-1.53191	-1.0921
97098743	chr5:97098743:A:G	9.15146e-07	-0.573274	-0.72771
97099099	chr5:97099099:T:A	9.42591e-07	-1.03928e-10	-1.27144
97099132	chr5:97099132:TG:T	2.40036e-07	-1.35899	-1.28029
97099747	chr5:97099747:A:G	1.04852e-06	-1.03928e-10	-1.16493
97099762	chr5:97099762:G:A	9.40544e-07	-1.03928e-10	-1.27361
97099768	chr5:97099768:C:T	1.59418e-06	-1.03928e-10	-0.745952
97099814	chr5:97099814:G:A	9.40751e-07	-1.03928e-10	-1.27339
97100176	chr5:97100176:C:G	7.55286e-07	-0.649759	-0.843212
97100364	chr5:97100364:A:G	2.6314e-07	-1.49799	-1.04939
97100477	chr5:97100477:A:G	9.3488e-07	-1.03928e-10	-1.27965
97100869	chr5:97100869:C:T	3.11711e-07	-1.52687	-0.851125
97100986	chr5:97100986:G:A	9.71675e-07	-1.03928e-10	-1.24105
97101238	chr5:97101238:T:C	3.26401e-07	-1.52137	-0.810574
97101396	chr5:97101396:C:T	1.21234e-06	-1.03928e-10	-1.01976
97101522	chr5:97101522:A:G	9.35829e-07	-1.03928e-10	-1.27864
97101829	chr5:97101829:G:C	1.15884e-06	-1.03928e-10	-1.06489
97101921	chr5:97101921:CA:C	9.38683e-07	-1.03928e-10	-1.27559
97102484	chr5:97102484:A:G	1.15041e-06	-1.03928e-10	-1.07219
97102751	chr5:97102751:C:T	1.65432e-06	-1.03928e-10	-0.70892
97102983	chr5:97102983:G:A	1.27938e-06	-1.03928e-10	-0.965937
97103103	chr5:97103103:G:GTTTTTT	1.1566e-06	-1.03928e-10	-1.06683
97103104	chr5:97103104:A:AAAGTTTTTTAAAGTTTTAAAG	1.25049e-06	-1.03928e-10	-0.988777
97103105	chr5:97103105:C:T	1.15232e-06	-1.03928e-10	-1.07053
97103230	chr5:97103230:A:G	1.15694e-06	-1.03928e-10	-1.06654
97103292	chr5:97103292:G:A	1.45167e-06	-1.03928e-10	-0.839595
97103366	chr5:97103366:T:C	9.3477e-07	-1.03928e-10	-1.27977
97103715	chr5:97103715:T:C	8.83197e-07	-1.33652	-2.99234e-10
97103748	chr5:97103748:G:A	5.01884e-07	-0.844729	-1.05697
97103913	chr5:97103913:C:A	1.03235e-06	-1.03928e-10	-1.18047
97103914	chr5:97103914:A:G	1.04267e-06	-1.03928e-10	-1.17053
97104093	chr5:97104093:T:A	2.61295e-07	-1.30117	-1.25325
97104472	chr5:97104472:C:T	2.802e-07	-1.23751	-1.24705
97104685	chr5:97104685:G:A	1.17213e-06	-1.03928e-10	-1.05349
97104884	chr5:97104884:G:T	1.15081e-06	-1.03928e-10	-1.07185
97104934	chr5:97104934:C:A	1.15005e-06	-1.03928e-10	-1.07251
97105007	chr5:97105007:C:T	1.12538e-06	-1.03928e-10	-1.09419
97105244	chr5:97105244:C:T	1.1512e-06	-1.03928e-10	-1.07151
97105441	chr5:97105441:C:A	1.15101e-06	-1.03928e-10	-1.07168
97105687	chr5:97105687:T:G	3.3526e-07	-1.25296	-1.0522
97105689	chr5:97105689:A:G	1.15983e-06	-1.03928e-10	-1.06404
97105872	chr5:97105872:A:G	9.80659e-07	-1.03928e-10	-1.23184
97106088	chr5:97106088:G:A	1.17507e-06	-1.03928e-10	-1.05098
97106704	chr5:97106704:T:C	1.18712e-06	-1.03928e-10	-1.04078
97106758	chr5:97106758:A:C	9.39397e-07	-1.03928e-10	-1.27483
97106760	chr5:97106760:G:A	1.96051e-06	-1.03928e-10	-0.539109
97106865	chr5:97106865:C:T	1.16839e-06	-1.03928e-10	-1.05668
97106878	chr5:97106878:G:A	1.15101e-06	-1.03928e-10	-1.07168
97107038	chr5:97107038:A:G	1.15208e-06	-1.03928e-10	-1.07075
97107131	chr5:97107131:A:G	9.37717e-07	-1.03928e-10	-1.27662
97107253	chr5:97107253:T:A	2.06575e-07	-1.51871	-1.27069
97107581	chr5:97107581:C:T	8.83834e-06	-1.03928e-10	0.966786
97107933	chr5:97107933:C:G	1.13758e-06	-1.03928e-10	-1.08341
97107948	chr5:97107948:T:G	2.49101e-06	-1.03928e-10	-0.299624
97108002	chr5:97108002:C:A	1.16858e-06	-1.03928e-10	-1.05652
97108279	chr5:97108279:G:A	1.01053e-06	-1.03928e-10	-1.20184
97108453	chr5:97108453:CT:C	1.13651e-06	-1.03928e-10	-1.08435
97108710	chr5:97108710:C:T	2.96605e-06	-1.03928e-10	-0.125081
97109056	chr5:97109056:C:T	1.15627e-06	-1.03928e-10	-1.06712
97109190	chr5:97109190:G:A	2.71497e-07	-1.50898	-1.00714
97109662	chr5:97109662:T:C	6.19903e-07	-0.661198	-1.02931
97109923	chr5:97109923:T:C	2.79662e-07	-1.51081	-0.975679
97109998	chr5:97109998:G:A	3.00745e-07	-1.51666	-0.89714
97110055	chr5:97110055:G:A	1.17722e-06	-1.03928e-10	-1.04915
97110421	chr5:97110421:G:T	1.12956e-06	-1.03928e-10	-1.09048
97110443	chr5:97110443:T:A	2.4763e-07	-1.51159	-1.09654
97110624	chr5:97110624:A:T	5.02999e-06	-1.03928e-10	0.403106
97110691	chr5:97110691:G:A	3.15474e-07	-1.26281	-1.10318
97110769	chr5:97110769:T:C	1.54357e-06	-0.778212	-2.99234e-10
97110809	chr5:97110809:A:G	2.94255e-07	-1.17605	-1.25957
97111347	chr5:97111347:G:A	9.37062e-07	-1.03928e-10	-1.27732
97111418	chr5:97111418:A:C	8.3416e-07	-0.619963	-0.77368
97111421	chr5:97111421:A:C	9.35704e-07	-1.03928e-10	-1.27877
97111933	chr5:97111933:G:A	1.80447e-05	1.68054	-2.99234e-10
97112107	chr5:97112107:C:T	4.03689e-06	-1.03928e-10	0.183162
97112130	chr5:97112130:T:C	1.1373e-06	-1.03928e-10	-1.08365
97112592	chr5:97112592:C:T	9.36766e-07	-1.03928e-10	-1.27763
97113300	chr5:97113300:C:G	1.14038e-06	-1.03928e-10	-1.08095
97113521	chr5:97113521:A:G	1.14186e-06	-1.03928e-10	-1.07965
97113695	chr5:97113695:G:A	1.02688e-06	-1.03928e-10	-1.18579
97113715	chr5:97113715:C:T	8.21702e-07	-1.40869	-2.99234e-10
97113985	chr5:97113985:C:A	2.6676e-06	-1.03928e-10	-0.231132
97114018	chr5:97114018:A:G	8.89906e-07	-0.600184	-0.728769
97114260	chr5:97114260:A:G	9.34866e-07	-1.03928e-10	-1.27966
97114512	chr5:97114512:C:T	9.35802e-07	-1.03928e-10	-1.27866
97114666	chr5:97114666:C:T	8.99252e-07	-1.3185	-2.99234e-10
97115518	chr5:97115518:G:A	1.9619e-06	-1.03928e-10	-0.5384
97115525	chr5:97115525:C:T	8.18683e-07	-0.61811	-0.794261
97115703	chr5:97115703:G:GTGCC	1.13647e-06	-1.03928e-10	-1.08439
97115713	chr5:97115713:A:G	8.84905e-07	-0.651744	-0.682844
97116303	chr5:97116303:G:A	6.87413e-06	-1.03928e-10	0.715452
97116641	chr5:97116641:G:A	2.79307e-07	-1.26059	-1.22717
97116937	chr5:97116937:G:C	7.28465e-07	-1.52913	-2.99234e-10
97117559	chr5:97117559:CT:C	9.45801e-07	-1.03928e-10	-1.26804
97117601	chr5:97117601:G:A	2.32083e-07	-1.49752	-1.17545
97117984	chr5:97117984:T:C	9.35424e-07	-1.03928e-10	-1.27907
97118240	chr5:97118240:C:G	1.14219e-06	-1.03928e-10	-1.07937
97118250	chr5:97118250:C:T	4.46603e-07	-1.48042	-0.537981
97118365	chr5:97118365:AATAAG:A	1.52801e-06	-0.788346	-2.99234e-10
97118627	chr5:97118627:G:A	1.13407e-06	-1.03928e-10	-1.0865
97118701	chr5:97118701:T:A	1.14536e-06	-1.03928e-10	-1.0766
97119739	chr5:97119739:T:G	2.39513e-05	1.96371	-2.99234e-10
97120032	chr5:97120032:C:T	1.28977e-06	-1.03928e-10	-0.957846
97120274	chr5:97120274:T:A	1.08119e-06	-1.03928e-10	-1.13425
97120367	chr5:97120367:A:G	1.16297e-06	-1.03928e-10	-1.06134
97120453	chr5:97120453:C:T	4.4974e-07	-1.53165	-0.479752
97121120	chr5:97121120:T:C	1.1816e-06	-1.03928e-10	-1.04544
97121679	chr5:97121679:A:G	1.14349e-06	-1.03928e-10	-1.07823
97122284	chr5:97122284:G:A	9.37181e-07	-1.03928e-10	-1.27719
97122836	chr5:97122836:T:C	9.50633e-07	-1.03928e-10	-1.26294
97123359	chr5:97123359:C:T	4.04049e-06	-1.03928e-10	0.184052
97123381	chr5:97123381:C:T	4.7121e-06	-1.03928e-10	0.337822
97123738	chr5:97123738:C:T	2.74041e-06	-1.03928e-10	-0.204204
97124251	chr5:97124251:G:T	8.48432e-07	-1.37668	-2.99234e-10
97124862	chr5:97124862:G:A	6.92831e-07	-0.660043	-0.919238
97124880	chr5:97124880:G:A	2.37373e-07	-1.51527	-1.13516
97125450	chr5:97125450:G:A	9.35556e-07	-1.03928e-10	-1.27893
97125666	chr5:97125666:G:C	2.52521e-06	-1.03928e-10	-0.285987
97125960	chr5:97125960:A:C	1.00769e-06	-1.03928e-10	-1.20466
97126134	chr5:97126134:T:A	2.17991e-07	-1.46187	-1.27374
97126540	chr5:97126540:G:A	3.26832e-07	-1.2972	-1.03342
97126641	chr5:97126641:T:C	9.4675e-07	-1.03928e-10	-1.26703
97126741	chr5:97126741:G:A	1.10617e-06	-1.03928e-10	-1.11141
97127335	chr5:97127335:A:G	2.21929e-07	-1.45603	-1.26168
97127831	chr5:97127831:G:A	9.95649e-07	-1.03928e-10	-1.21667
97127847	chr5:97127847:T:A	1.22213e-06	-1.03928e-10	-1.01172
97128582	chr5:97128582:T:C	9.45572e-07	-1.03928e-10	-1.26828
97129669	chr5:97129669:G:A	5.49006e-06	-1.03928e-10	0.490626
97129919	chr5:97129919:C:T	2.04372e-07	-1.52219	-1.27793
97129986	chr5:97129986:A:G	1.02068e-06	-1.03928e-10	-1.19185
97130249	chr5:97130249:C:T	7.25808e-07	-1.53278	-2.99234e-10
97130296	chr5:97130296:G:T	9.38379e-07	-1.03928e-10	-1.27591
97130912	chr5:97130912:C:T	2.05986e-07	-1.51469	-1.27757
97131499	chr5:97131499:T:C	1.07284e-06	-1.03928e-10	-1.142
97131549	chr5:97131549:CT:C	2.27481e-07	-1.52318	-1.16982
97131693	chr5:97131693:C:A	5.31259e-06	-1.03928e-10	0.457768
97132052	chr5:97132052:G:T	2.31935e-07	-1.53011	-1.1435
97132504	chr5:97132504:A:G	8.08619e-07	-1.42474	-2.99234e-10
97132531	chr5:97132531:C:A	2.03914e-06	-1.03928e-10	-0.499786
97133485	chr5:97133485:C:T	4.43471e-07	-1.39091	-0.634526
97133512	chr5:97133512:G:C	9.38379e-07	-1.03928e-10	-1.27591
97133669	chr5:97133669:G:C	2.20121e-07	-1.44875	-1.27714
97133896	chr5:97133896:A:G	5.29396e-06	-1.03928e-10	0.454254
97134043	chr5:97134043:C:A	3.47067e-06	-1.03928e-10	0.0320338
97134044	chr5:97134044:T:C	2.30312e-07	-1.4017	-1.27893
97134307	chr5:97134307:G:A	2.15574e-07	-1.47041	-1.27635
97134948	chr5:97134948:CT:C	1.18535e-05	-1.03928e-10	1.26031
97135044	chr5:97135044:T:C	9.39572e-07	-1.03928e-10	-1.27464
97135556	chr5:97135556:C:T	1.00487e-05	-1.03928e-10	1.09513
97135806	chr5:97135806:G:A	1.0141e-05	-1.03928e-10	1.10428
97136756	chr5:97136756:G:A	1.00976e-06	-1.03928e-10	-1.2026
97137137	chr5:97137137:C:T	1.09294e-05	-1.03928e-10	1.17915
97137366	chr5:97137366:G:A	2.95927e-06	-1.03928e-10	-0.127371
97137720	chr5:97137720:G:A	2.6519e-07	-1.46586	-1.07376
97138520	chr5:97138520:C:A	2.50917e-06	-1.03928e-10	-0.292359
97138625	chr5:97138625:T:C	1.10141e-06	-1.03928e-10	-1.11572
97138928	chr5:97138928:T:C	1.12992e-06	-1.03928e-10	-1.09016
97139263	chr5:97139263:C:T	9.51908e-07	-1.03928e-10	-1.2616
97139938	chr5:97139938:T:C	8.53039e-07	-1.37126	-2.99234e-10
97140431	chr5:97140431:C:G	2.04181e-07	-1.52762	-1.27344
97141041	chr5:97141041:A:G	1.25859e-06	-1.03928e-10	-0.982321
97141497	chr5:97141497:A:G	2.25556e-07	-1.48704	-1.21446
97142297	chr5:97142297:A:G	6.32867e-07	-0.943089	-0.726718
97142298	chr5:97142298:G:A	1.80543e-06	-1.03928e-10	-0.621512
97142661	chr5:97142661:T:C	7.63315e-07	-1.4824	-2.99234e-10
97142711	chr5:97142711:A:G	9.4132e-07	-1.03928e-10	-1.27278
97143154	chr5:97143154:T:C	4.74983e-07	-0.767015	-1.18977
97143387	chr5:97143387:C:T	9.56491e-07	-1.03928e-10	-1.2568
97143392	chr5:97143392:C:T	4.39888e-06	-1.03928e-10	0.269038
97143928	chr5:97143928:AGTCT:A	1.18275e-06	-1.03928e-10	-1.04447
97144170	chr5:97144170:C:T	9.77712e-07	-1.03928e-10	-1.23485
97144172	chr5:97144172:G:T	1.51452e-06	-1.03928e-10	-0.797211
97144552	chr5:97144552:T:C	2.7996e-06	-0.628574	0.445737
97144947	chr5:97144947:AG:A	9.43247e-07	-1.03928e-10	-1.27074
97145055	chr5:97145055:A:G	3.35804e-07	-1.11039	-1.19315
97145100	chr5:97145100:C:T	8.33451e-07	-0.122783	-1.27171
97145109	chr5:97145109:G:T	9.5687e-07	-1.03928e-10	-1.2564
97145224	chr5:97145224:G:A	1.21351e-06	-1.51347	0.49467
97145333	chr5:97145333:G:A	5.67832e-07	-1.49485	-0.28339
97145488	chr5:97145488:G:A	5.2167e-07	-1.51267	-0.35036
97145771	chr5:97145771:G:T	9.76052e-07	-1.22101	-0.0155456
97145816	chr5:97145816:A:G	9.46247e-07	-1.03928e-10	-1.26756
97145827	chr5:97145827:A:G	1.64593e-06	-1.03928e-10	-0.71401
97145868	chr5:97145868:T:C	1.50346e-06	-1.03928e-10	-0.804541
97146373	chr5:97146373:G:A	2.97102e-07	-1.52682	-0.899172
97146439	chr5:97146439:C:A	3.62314e-06	0.298961	-0.223933
97146631	chr5:97146631:C:T	1.19618e-06	-0.456024	-0.577153
97146881	chr5:97146881:A:G	3.93245e-06	0.461837	-0.304887
97147148	chr5:97147148:A:G	1.46966e-06	-1.03928e-10	-0.827281
97147541	chr5:97147541:C:T	4.26795e-07	-0.89522	-1.16854
97147705	chr5:97147705:G:A	9.34428e-07	-1.03928e-10	-1.28013
97147776	chr5:97147776:T:C	8.0576e-07	-1.35305	-0.0752343
97147979	chr5:97147979:A:G	1.07762e-06	-1.03928e-10	-1.13755
97148124	chr5:97148124:A:G	9.34304e-07	-1.03928e-10	-1.28027
97148400	chr5:97148400:G:A	1.64761e-06	-1.03928e-10	-0.712988
97148698	chr5:97148698:A:T	1.12871e-06	-1.09124	-2.99234e-10
97148720	chr5:97148720:C:A	4.18564e-07	-1.25835	-0.824886
97148761	chr5:97148761:A:G	4.51848e-07	-1.37428	-0.632443
97148805	chr5:97148805:A:C	5.55852e-07	-1.4719	-0.327665
97148825	chr5:97148825:C:T	1.21436e-06	-1.24582	0.227727
97148899	chr5:97148899:A:G	1.11676e-06	-1.03928e-10	-1.10188
97148908	chr5:97148908:C:G	5.93128e-07	-1.43641	-0.298245
97149049	chr5:97149049:A:G	7.98964e-07	-0.528403	-0.908348
97149109	chr5:97149109:C:T	6.39849e-07	-1.36827	-0.290564
97149213	chr5:97149213:T:C	6.24398e-07	-1.01418	-0.669101
97149243	chr5:97149243:G:A	9.45037e-07	-1.03928e-10	-1.26884
97149390	chr5:97149390:T:G	9.3481e-07	-1.03928e-10	-1.27972
97149582	chr5:97149582:G:T	2.13553e-06	-0.413283	-0.0403133
97149671	chr5:97149671:T:C	1.78203e-06	-0.593282	-0.0412793
97149689	chr5:97149689:C:T	2.17505e-07	-1.51415	-1.2237
97149897	chr5:97149897:T:C	3.05104e-06	-1.03928e-10	-0.0968316
97150102	chr5:97150102:G:T	8.04672e-07	-1.42963	-2.99234e-10
97150196	chr5:97150196:C:A	4.25316e-07	-1.04247	-1.02476
97150236	chr5:97150236:C:T	1.08883e-06	-1.03928e-10	-1.12721
97150327	chr5:97150327:G:C	3.67496e-06	-1.27339	1.36262
97150329	chr5:97150329:C:G	7.30614e-07	-1.52618	-2.99234e-10
97150649	chr5:97150649:A:G	9.63062e-07	-1.03928e-10	-1.24995
97150710	chr5:97150710:A:G	1.39142e-06	-0.881989	-2.99234e-10
97150952	chr5:97150952:G:A	1.98575e-06	0.0642451	-0.59056
97151040	chr5:97151040:T:C	6.11863e-06	0.489022	0.110004
97151173	chr5:97151173:T:A	1.54113e-06	-1.03928e-10	-0.779796
97151191	chr5:97151191:G:T	1.22241e-06	0.0324333	-1.04392
97151273	chr5:97151273:T:A	2.8623e-07	-1.33188	-1.13139
97151385	chr5:97151385:A:C	1.10877e-06	-1.03928e-10	-1.10906
97151561	chr5:97151561:G:C	7.5391e-06	-0.195021	1.00281
97151629	chr5:97151629:A:T	6.06074e-06	-0.181339	0.770857
97151964	chr5:97151964:C:T	7.4182e-07	-1.51096	-2.99234e-10
97151970	chr5:97151970:C:G	1.0062e-06	-1.03928e-10	-1.20613
97152300	chr5:97152300:C:T	8.27582e-07	-0.469963	-0.931597
97152333	chr5:97152333:T:C	9.56641e-07	-1.03928e-10	-1.25664
97152376	chr5:97152376:C:T	6.76445e-07	-0.529744	-1.07347
97152503	chr5:97152503:C:T	8.89846e-06	-1.53289	2.50646
97152642	chr5:97152642:T:C	1.20556e-06	-1.03928e-10	-1.02537
97152763	chr5:97152763:C:T	1.22663e-06	-1.03928e-10	-1.00804
97152878	chr5:97152878:A:G	4.50938e-07	-0.854054	-1.15468
97153139	chr5:97153139:A:G	1.11825e-06	-1.03928e-10	-1.10055
97153621	chr5:97153621:G:A	9.74303e-07	-1.03928e-10	-1.23835
97153864	chr5:97153864:C:T	9.57668e-07	-1.03928e-10	-1.25557
97154472	chr5:97154472:C:T	9.6334e-07	-1.03928e-10	-1.24966
97154558	chr5:97154558:T:C	5.49483e-06	0.314331	0.177164
97155023	chr5:97155023:G:T	9.54329e-07	-1.03928e-10	-1.25906
97155037	chr5:97155037:T:C	9.54541e-07	-1.03928e-10	-1.25884
97155653	chr5:97155653:T:C	4.5965e-07	-1.35859	-0.631012
97155994	chr5:97155994:C:T	5.58965e-07	-0.546377	-1.24761
97156156	chr5:97156156:G:A	1.06893e-06	-1.03928e-10	-1.14565
97156204	chr5:97156204:A:AAAAT	4.57272e-07	-1.53374	-0.46105
97156275	chr5:97156275:T:C	9.59951e-07	-1.03928e-10	-1.25319
97156290	chr5:97156290:T:C	5.64829e-07	-0.546247	-1.2373
97156469	chr5:97156469:T:C	7.50873e-07	-1.49883	-2.99234e-10
97156620	chr5:97156620:G:A	1.25674e-06	0.237178	-1.22097
97157008	chr5:97157008:A:G	1.18998e-06	-1.03928e-10	-1.03837
97157064	chr5:97157064:A:G	4.63757e-07	-1.00632	-0.97439
97157507	chr5:97157507:T:C	1.96371e-06	-1.03928e-10	-0.537476
97157742	chr5:97157742:A:G	4.62025e-07	-1.34437	-0.640076
97157810	chr5:97157810:TC:T	4.91639e-07	-0.735028	-1.1873
97157838	chr5:97157838:G:A	1.03418e-06	-1.03928e-10	-1.17871
97157974	chr5:97157974:T:A	3.01356e-06	-1.27623	1.16704
97158001	chr5:97158001:C:T	9.61072e-07	-1.03928e-10	-1.25202
97158580	chr5:97158580:G:A	6.75675e-07	-0.629253	-0.975103
97158699	chr5:97158699:A:G	4.92299e-06	-0.273385	0.654989
97158751	chr5:97158751:G:A	2.20521e-05	-1.03928e-10	1.8811
97158889	chr5:97158889:C:T	1.03672e-06	-1.03928e-10	-1.17625
97159038	chr5:97159038:C:T	7.88328e-06	-0.226097	1.07853
97159058	chr5:97159058:C:A	1.17388e-06	-1.03928e-10	-1.05199
97159424	chr5:97159424:C:T	2.18565e-06	-1.03928e-10	-0.4304
97159724	chr5:97159724:CT:C	1.59272e-06	-0.356768	-0.390103
97159933	chr5:97159933:T:C	5.38656e-06	-1.03928e-10	0.471595
97160147	chr5:97160147:T:C	1.11563e-06	-0.35551	-0.747381
97160282	chr5:97160282:A:G	1.30159e-06	-1.03928e-10	-0.948722
97160309	chr5:97160309:T:A	4.04165e-07	-1.0508	-1.06744
97160446	chr5:97160446:T:G	2.67285e-06	-0.0936002	-0.135567
97160485	chr5:97160485:A:C	3.04283e-06	0.0156457	-0.115172
97160685	chr5:97160685:A:G	3.10584e-07	-1.50021	-0.881399
97160733	chr5:97160733:C:T	9.14738e-07	-1.30143	-2.99234e-10
97160767	chr5:97160767:C:T	7.41081e-07	-1.51196	-2.99234e-10
97160772	chr5:97160772:A:G	8.6226e-07	-1.36051	-2.99234e-10
97160787	chr5:97160787:C:G	4.36446e-07	-1.10005	-0.94135
97160806	chr5:97160806:T:C	6.10929e-06	-1.03928e-10	0.597499
97160906	chr5:97160906:C:T	1.05406e-06	-1.03928e-10	-1.15966
97160959	chr5:97160959:A:G	7.53499e-07	-1.49534	-2.99234e-10
97161002	chr5:97161002:G:A	2.0526e-06	-1.03928e-10	-0.493206
97161391	chr5:97161391:A:C	7.57999e-07	-1.48939	-2.99234e-10
97161417	chr5:97161417:CA:C	4.80357e-07	-1.01918	-0.926361
97161625	chr5:97161625:A:G	6.13526e-06	-1.03928e-10	0.601741
97162013	chr5:97162013:G:A	1.92799e-06	-0.555833	-2.99234e-10
97162132	chr5:97162132:G:A	7.04407e-06	-1.03928e-10	0.739874
97162244	chr5:97162244:C:T	9.74303e-07	-1.03928e-10	-1.23835
97162543	chr5:97162543:A:C	9.36152e-07	-1.03928e-10	-1.27829
97162717	chr5:97162717:T:C	9.48311e-07	-1.03928e-10	-1.26538
97162962	chr5:97162962:T:C	6.5614e-07	-0.73707	-0.896623
97163159	chr5:97163159:A:G	1.05894e-06	-1.03928e-10	-1.15505
97163231	chr5:97163231:A:G	6.14061e-06	-1.03928e-10	0.602611
97163552	chr5:97163552:T:C	4.45776e-07	-1.53282	-0.487436
97163570	chr5:97163570:A:C	1.50816e-06	-1.03928e-10	-0.801424
97163628	chr5:97163628:T:C	6.06684e-06	-1.03928e-10	0.590526
97163896	chr5:97163896:C:T	1.95151e-06	-1.03928e-10	-0.543708
97164026	chr5:97164026:G:A	8.64669e-07	-1.35772	-2.99234e-10
97164538	chr5:97164538:A:C	1.76296e-06	0.0628429	-0.708163
97164696	chr5:97164696:C:T	4.20689e-07	-1.09743	-0.980747
97165544	chr5:97165544:A:T	9.56005e-07	-1.03928e-10	-1.2573
97165594	chr5:97165594:G:C	9.63619e-07	-1.03928e-10	-1.24937
97165786	chr5:97165786:C:T	4.92676e-07	-0.662052	-1.25816
97166368	chr5:97166368:A:G	9.37801e-07	-1.03928e-10	-1.27653
97167200	chr5:97167200:G:T	9.50885e-07	-1.03928e-10	-1.26267
97167308	chr5:97167308:A:G	1.01052e-06	-1.03928e-10	-1.20185
97167674	chr5:97167674:T:C	4.70625e-07	-0.691594	-1.27441
97167819	chr5:97167819:C:T	2.69859e-06	-1.22868	1.00909
97168426	chr5:97168426:CT:C	8.43371e-07	-0.313447	-1.06921
97169087	chr5:97169087:A:G	4.36633e-07	-1.26996	-0.771011
97169110	chr5:97169110:A:G	1.0273e-06	-1.03928e-10	-1.18538
97169234	chr5:97169234:T:C	7.2286e-07	-1.1756	-0.361249
97169249	chr5:97169249:C:T	1.2079e-06	-1.03928e-10	-1.02343
97169299	chr5:97169299:T:C	9.5588e-07	-1.03928e-10	-1.25744
97169404	chr5:97169404:A:C	4.43166e-07	-1.52356	-0.50256
97169405	chr5:97169405:A:C	7.58427e-07	-1.48882	-2.99234e-10
97169608	chr5:97169608:C:T	1.29614e-06	-1.03928e-10	-0.952925
97169870	chr5:97169870:T:C	6.21901e-07	-0.742388	-0.9449
97169971	chr5:97169971:C:T	4.3177e-07	-0.955156	-1.09702
97169978	chr5:97169978:T:TAAA	2.69946e-06	-0.181157	-0.0381039
97169989	chr5:97169989:T:A	7.2757e-06	-1.03928e-10	0.772228
97170744	chr5:97170744:C:T	1.34423e-06	-1.03928e-10	-0.916493
97170786	chr5:97170786:T:C	7.46675e-07	-1.21989	-0.284551
97170906	chr5:97170906:C:A	4.73076e-07	-1.52778	-0.43303
97171056	chr5:97171056:G:A	1.82977e-06	-1.03928e-10	-0.608122
97171092	chr5:97171092:T:C	6.69913e-07	-1.21973	-0.393192
97171093	chr5:97171093:G:A	1.00092e-06	0.00660903	-1.218
97171096	chr5:97171096:A:G	9.45281e-07	-1.03928e-10	-1.26859
97171255	chr5:97171255:T:C	1.69284e-05	1.61668	-2.99234e-10
97171313	chr5:97171313:C:T	1.05879e-06	-1.03928e-10	-1.15519
97171478	chr5:97171478:T:C	9.38024e-07	-1.03928e-10	-1.27629
97171500	chr5:97171500:T:C	2.46243e-06	-0.271373	-0.0397928
97171707	chr5:97171707:A:C	5.63362e-06	-0.468845	0.985284
97172443	chr5:97172443:T:C	4.95199e-07	-0.936117	-0.978991
97172649	chr5:97172649:A:G	5.29462e-07	-0.885025	-0.963182
97173239	chr5:97173239:C:T	7.54866e-07	-1.49353	-2.99234e-10
97173294	chr5:97173294:T:C	7.01225e-06	0.104938	0.630408
97173997	chr5:97173997:C:T	1.6941e-06	-1.03928e-10	-0.685159
97174355	chr5:97174355:G:C	6.80885e-06	-1.03928e-10	0.705911
97174484	chr5:97174484:T:C	4.98802e-07	-0.898878	-1.00898
97174811	chr5:97174811:G:A	1.5474e-06	-0.252311	-0.523426
97174866	chr5:97174866:G:A	3.11376e-06	-1.52157	1.44508
97175093	chr5:97175093:G:A	7.77264e-07	-1.46429	-2.99234e-10
97176878	chr5:97176878:A:G	2.5921e-06	-0.221484	-0.0383602
97176979	chr5:97176979:A:G	1.04704e-06	-0.087164	-1.07918
97177167	chr5:97177167:T:A	8.21817e-07	-0.334228	-1.07432
97177183	chr5:97177183:T:C	9.45129e-07	-1.03928e-10	-1.26875
97177302	chr5:97177302:A:G	2.2475e-06	-1.03928e-10	-0.402496
97177436	chr5:97177436:G:A	1.07431e-06	-1.03928e-10	-1.14063
97177767	chr5:97177767:G:C	5.28333e-07	-0.894525	-0.955816
97177923	chr5:97177923:A:T	7.29775e-07	-1.52733	-2.99234e-10
97178211	chr5:97178211:T:C	2.96977e-06	-1.03928e-10	-0.123829
97178781	chr5:97178781:T:C	9.63781e-07	-1.03928e-10	-1.2492
97178922	chr5:97178922:C:T	6.96096e-07	-0.338158	-1.23642
97179278	chr5:97179278:G:A	2.30795e-06	-0.30751	-0.0684412
97179363	chr5:97179363:T:C	1.03215e-06	-1.03928e-10	-1.18066
97179549	chr5:97179549:C:T	9.37859e-07	-1.03928e-10	-1.27647
97179688	chr5:97179688:C:G	9.41478e-07	-1.03928e-10	-1.27262
97180548	chr5:97180548:C:T	7.726e-07	-1.47031	-2.99234e-10
97181149	chr5:97181149:A:G	1.49183e-06	-1.03928e-10	-0.812311
97181292	chr5:97181292:A:T	8.3135e-07	-0.161983	-1.23503
97181469	chr5:97181469:T:C	2.10657e-07	-1.52997	-1.23986
97181523	chr5:97181523:A:C	1.03837e-06	-1.03928e-10	-1.17466
97181710	chr5:97181710:T:G	1.11441e-06	-1.03928e-10	-1.10399
97182028	chr5:97182028:G:C	5.16866e-07	-0.878397	-0.993886
97182729	chr5:97182729:C:G	1.20768e-06	-1.02361	-2.99234e-10
97183088	chr5:97183088:T:G	2.33269e-06	-1.53343	1.16814
97183292	chr5:97183292:TC:T	7.77638e-07	-1.46381	-2.99234e-10
97183390	chr5:97183390:A:G	2.12668e-06	-0.510544	0.0527929
97184147	chr5:97184147:G:A	8.26617e-07	-0.269464	-1.13326
97184151	chr5:97184151:C:G	9.98729e-07	-1.03928e-10	-1.21358
97184176	chr5:97184176:G:A	9.3435e-07	-1.03928e-10	-1.28022
97184564	chr5:97184564:G:A	1.8406e-06	-0.437186	-0.165033
97184902	chr5:97184902:C:T	8.48747e-07	-0.390573	-0.985733
97184973	chr5:97184973:C:G	9.41313e-07	-0.268517	-1.00428
97185118	chr5:97185118:C:T	4.54951e-07	-0.909984	-1.08989
97185965	chr5:97185965:C:T	4.16482e-07	-0.824358	-1.26387
97186004	chr5:97186004:T:C	3.19664e-06	-1.03928e-10	-0.0502119
97186065	chr5:97186065:A:G	1.18178e-06	-1.03928e-10	-1.04529
97186284	chr5:97186284:G:A	5.03812e-07	-0.905359	-0.992505
97186296	chr5:97186296:G:A	9.36957e-07	-1.03928e-10	-1.27743
97186341	chr5:97186341:T:C	8.22546e-07	-0.138526	-1.26914
97186586	chr5:97186586:G:C	1.15329e-06	-1.03928e-10	-1.06969
97186887	chr5:97186887:A:G	4.70316e-07	-0.758912	-1.20775
97186971	chr5:97186971:A:G	5.83036e-07	-0.994072	-0.757747
97187137	chr5:97187137:G:A	1.70444e-06	-1.03928e-10	-0.679074
97187238	chr5:97187238:T:G	1.86532e-06	-1.03928e-10	-0.588881
97187344	chr5:97187344:C:T	9.41116e-07	-1.03928e-10	-1.273
97187517	chr5:97187517:G:A	9.45172e-07	-1.03928e-10	-1.2687
97187843	chr5:97187843:C:T	1.07752e-06	-1.03928e-10	-1.13765
97187920	chr5:97187920:A:T	9.42435e-07	-1.03928e-10	-1.2716
97187927	chr5:97187927:A:G	9.90022e-07	-1.03928e-10	-1.22234
97188083	chr5:97188083:C:G	4.3659e-06	-1.03928e-10	0.261512
97188377	chr5:97188377:C:T	1.46154e-06	0.0864002	-0.919222
97188576	chr5:97188576:T:G	1.26262e-06	-1.03928e-10	-0.979122
97188659	chr5:97188659:C:T	1.2394e-06	-1.03928e-10	-0.997682
97188696	chr5:97188696:A:G	7.31873e-07	-1.52446	-2.99234e-10
97188755	chr5:97188755:A:G	1.44871e-06	-1.03928e-10	-0.841637
97188764	chr5:97188764:C:G	2.85708e-06	-1.03928e-10	-0.162514
97188814	chr5:97188814:C:T	9.34928e-07	-1.03928e-10	-1.2796
97189054	chr5:97189054:A:T	3.522e-07	-1.00886	-1.24701
97189268	chr5:97189268:A:G	1.59313e-06	-1.03928e-10	-0.746613
97189442	chr5:97189442:C:T	8.33871e-07	-0.122739	-1.27125
97189769	chr5:97189769:A:G	2.74615e-07	-1.42741	-1.07729
97190020	chr5:97190020:C:G	2.54771e-07	-1.30961	-1.2701
97190127	chr5:97190127:A:G	5.54566e-07	-1.06591	-0.735967
97190363	chr5:97190363:G:T	1.16089e-06	-1.03928e-10	-1.06312
97190540	chr5:97190540:G:A	9.35648e-07	-1.03928e-10	-1.27883
97190546	chr5:97190546:A:G	9.73225e-07	-1.03928e-10	-1.23945
97190676	chr5:97190676:G:A	4.37025e-07	-1.05233	-0.98775
97190872	chr5:97190872:G:A	4.90694e-07	-1.07555	-0.848701
97190958	chr5:97190958:T:C	9.35589e-07	-1.03928e-10	-1.27889
97191041	chr5:97191041:G:A	9.36138e-07	-1.03928e-10	-1.2783
97191615	chr5:97191615:T:C	2.54351e-06	-1.03928e-10	-0.278767
97191848	chr5:97191848:C:T	4.84736e-07	-0.671507	-1.26496
97191852	chr5:97191852:C:T	1.5754e-06	-1.03928e-10	-0.757804
97191970	chr5:97191970:A:G	2.51972e-07	-1.3876	-1.20315
97191996	chr5:97191996:T:C	2.41465e-07	-1.42953	-1.20381
97192087	chr5:97192087:G:C	1.71894e-06	-1.03928e-10	-0.670604
97192190	chr5:97192190:G:C	7.25439e-07	-1.53329	-2.99234e-10
97192518	chr5:97192518:A:G	2.95088e-07	-1.52423	-0.90856
97192584	chr5:97192584:C:T	2.08482e-07	-1.50447	-1.27574
97193771	chr5:97193771:G:A	2.05082e-07	-1.51664	-1.28001
97193974	chr5:97193974:G:GA	2.04881e-07	-1.51824	-1.2794
97194163	chr5:97194163:G:A	7.25241e-07	-1.53356	-2.99234e-10
97194286	chr5:97194286:A:G	4.04482e-07	-1.53277	-0.584689
97194595	chr5:97194595:CAG:C	9.45169e-07	-1.03928e-10	-1.2687
97194652	chr5:97194652:G:A	3.03731e-07	-1.52286	-0.881062
97195099	chr5:97195099:G:T	1.47293e-06	-1.03928e-10	-0.825059
97195117	chr5:97195117:A:C	1.48155e-06	-1.03928e-10	-0.819223
97195177	chr5:97195177:G:A	1.89903e-06	-1.03928e-10	-0.570971
97195903	chr5:97195903:A:G	2.10411e-06	0.117868	-0.58629
97195980	chr5:97195980:A:G	2.71422e-07	-1.3544	-1.16199
97196252	chr5:97196252:A:G	4.10653e-07	-1.53312	-0.569195
97196373	chr5:97196373:A:G	8.59202e-07	-1.35772	-0.00634807
97196841	chr5:97196841:C:T	2.24146e-06	-1.03928e-10	-0.405184
97197250	chr5:97197250:T:C	2.61269e-07	-1.39099	-1.16353
97197507	chr5:97197507:C:G	8.1701e-07	-1.34026	-0.0741587
97197556	chr5:97197556:A:G	1.50395e-06	-0.000157551	-0.804061
97197765	chr5:97197765:T:C	1.69919e-06	0.0900792	-0.772237
97198163	chr5:97198163:C:T	1.59892e-06	-1.03928e-10	-0.742984
97198491	chr5:97198491:A:G	6.25537e-07	-0.763883	-0.917574
97198591	chr5:97198591:C:G	2.24784e-06	-1.03928e-10	-0.402344
97198774	chr5:97198774:C:A	7.38115e-07	-1.51597	-2.99234e-10
97199042	chr5:97199042:T:C	2.33083e-07	-1.52045	-1.14823
97199303	chr5:97199303:A:G	7.24997e-07	-1.5339	-2.99234e-10
97199532	chr5:97199532:C:T	1.04288e-06	-1.17033	-2.99234e-10
97199875	chr5:97199875:G:A	2.33237e-07	-1.51838	-1.14963
97200018	chr5:97200018:A:G	2.24744e-06	-1.03928e-10	-0.40252
97200119	chr5:97200119:A:G	1.92364e-06	-1.03928e-10	-0.558094
97200154	chr5:97200154:A:G	1.42608e-06	-1.03928e-10	-0.857386
97200442	chr5:97200442:A:C	1.54122e-06	-1.03928e-10	-0.779741
97200689	chr5:97200689:G:A	1.00144e-06	-1.03928e-10	-1.21087
97200720	chr5:97200720:C:T	1.44667e-06	-1.03928e-10	-0.843051
97200933	chr5:97200933:A:G	2.6339e-07	-1.3627	-1.18374
97201218	chr5:97201218:G:C	1.80549e-06	0.370592	-0.99207
97201513	chr5:97201513:C:T	1.13146e-06	-1.03928e-10	-1.0888
97201749	chr5:97201749:C:A	7.41354e-07	-1.51159	-2.99234e-10
97202057	chr5:97202057:A:G	7.44436e-07	-1.50744	-2.99234e-10
97202189	chr5:97202189:T:C	2.67549e-06	-1.03928e-10	-0.22818
97202331	chr5:97202331:A:T	2.11466e-07	-1.50692	-1.25908
97202472	chr5:97202472:C:A	2.60562e-07	-1.34655	-1.21067
97202558	chr5:97202558:ATAT:A	1.66449e-06	-1.03928e-10	-0.702793
97202804	chr5:97202804:A:C	7.25604e-07	-1.53306	-2.99234e-10
97203947	chr5:97203947:G:T	2.074e-07	-1.50652	-1.2789
97204148	chr5:97204148:G:C	1.72514e-06	-1.03928e-10	-0.667005
97204420	chr5:97204420:A:G	8.12549e-07	-1.41989	-2.99234e-10
97204498	chr5:97204498:T:C	8.4376e-07	-1.37504	-0.00715652
97205026	chr5:97205026:G:A	2.91745e-07	-1.26802	-1.17617
97205233	chr5:97205233:G:C	2.08981e-07	-1.5055	-1.27232
97205289	chr5:97205289:A:G	2.06663e-07	-1.51068	-1.2783
97205343	chr5:97205343:G:A	2.07679e-07	-1.50512	-1.27895
97205654	chr5:97205654:C:T	4.06306e-07	-1.5337	-0.579265
97205856	chr5:97205856:T:C	4.58519e-07	-0.726826	-1.26524
97206409	chr5:97206409:C:A	2.71035e-07	-1.34651	-1.17131
97206558	chr5:97206558:C:T	1.51678e-06	-1.03928e-10	-0.795722
97206596	chr5:97206596:G:T	1.66911e-06	-1.03928e-10	-0.700021
97206729	chr5:97206729:A:G	1.62164e-06	-1.03928e-10	-0.728877
97208023	chr5:97208023:C:T	3.63344e-07	-1.30142	-0.923294
97208669	chr5:97208669:T:C	1.59528e-06	0.239764	-0.985027
97208707	chr5:97208707:G:A	1.60509e-06	-1.03928e-10	-0.739133
97208807	chr5:97208807:TCA:T	2.69979e-07	-1.35619	-1.16554
97209273	chr5:97209273:A:G	2.23549e-06	-1.03928e-10	-0.407851
97209684	chr5:97209684:C:T	1.59587e-06	0.23444	-0.979332
97209725	chr5:97209725:T:C	1.33387e-06	-1.03928e-10	-0.924232
97209915	chr5:97209915:A:G	4.43973e-07	-1.53342	-0.490883
97209952	chr5:97209952:A:C	2.22351e-06	-1.03928e-10	-0.413226
97210376	chr5:97210376:G:A	3.58034e-07	-1.22678	-1.01266
97210525	chr5:97210525:T:A	9.82485e-07	-1.03928e-10	-1.22998
97210534	chr5:97210534:C:T	3.01203e-07	-1.36318	-1.0491
97210601	chr5:97210601:G:T	3.03915e-07	-1.35482	-1.0485
97210614	chr5:97210614:G:A	2.285e-07	-1.51353	-1.175
97211151	chr5:97211151:C:CAGAT	1.57699e-06	-1.03928e-10	-0.756793
97211207	chr5:97211207:T:C	1.56713e-06	-1.03928e-10	-0.763069
97211246	chr5:97211246:A:G	3.54024e-07	-1.52216	-0.728544
97211440	chr5:97211440:A:T	7.38285e-07	-1.51574	-2.99234e-10
97211714	chr5:97211714:A:G	3.20819e-07	-1.32302	-1.02617
97211768	chr5:97211768:G:C	1.50999e-06	-1.03928e-10	-0.800211
97211864	chr5:97211864:G:C	2.20155e-06	-1.03928e-10	-0.42315
97212065	chr5:97212065:A:T	2.35278e-06	-1.03928e-10	-0.356713
97212209	chr5:97212209:T:G	7.24885e-07	-1.53405	-2.99234e-10
97212613	chr5:97212613:T:A	1.4492e-06	-1.03928e-10	-0.841301
97212772	chr5:97212772:G:A	3.15157e-07	-1.30358	-1.06341
97213147	chr5:97213147:G:A	2.25614e-06	-1.03928e-10	-0.398656
97213552	chr5:97213552:A:G	1.45803e-06	-1.03928e-10	-0.835228
97213763	chr5:97213763:G:A	1.08118e-06	-1.03928e-10	-1.13426
97213846	chr5:97213846:A:T	3.37432e-07	-1.2745	-1.0242
97214077	chr5:97214077:T:C	1.48416e-06	-1.03928e-10	-0.81746
97214298	chr5:97214298:C:T	5.28488e-07	-0.571024	-1.27902
97214442	chr5:97214442:C:T	2.27113e-06	-1.03928e-10	-0.392033
97214454	chr5:97214454:T:C	1.94622e-06	0.431083	-0.977509
97214532	chr5:97214532:C:T	2.18174e-06	-0.432188	-2.99234e-10
97214794	chr5:97214794:A:T	2.39052e-07	-1.49845	-1.14494
97214949	chr5:97214949:T:A	3.85357e-07	-1.49113	-0.674769
97215214	chr5:97215214:T:C	1.69975e-06	-1.03928e-10	-0.681828
97215514	chr5:97215514:A:G	2.35448e-06	-0.355992	-2.99234e-10
97216022	chr5:97216022:T:C	3.11148e-07	-1.33845	-1.04135
97216079	chr5:97216079:G:T	2.07745e-07	-1.50353	-1.28023
97216094	chr5:97216094:A:G	1.7079e-06	-0.677047	-2.99234e-10
97216387	chr5:97216387:T:C	2.11768e-07	-1.49225	-1.27232
97216739	chr5:97216739:T:G	7.25178e-07	-1.53365	-2.99234e-10
97216864	chr5:97216864:C:G	3.24788e-07	-1.29879	-1.03811
97217099	chr5:97217099:G:A	3.33162e-07	-1.28728	-1.02415
97217161	chr5:97217161:C:G	1.646e-06	-1.03928e-10	-0.713964
97217346	chr5:97217346:C:T	1.23992e-06	-1.03928e-10	-0.997266
97217485	chr5:97217485:A:T	1.46706e-06	-1.03928e-10	-0.829052
97217949	chr5:97217949:AG:A	2.06264e-07	-1.51363	-1.27729
97218467	chr5:97218467:T:C	2.17274e-07	-1.51147	-1.22744
97218492	chr5:97218492:T:A	1.53297e-06	-1.03928e-10	-0.785106
97218507	chr5:97218507:GT:G	1.21736e-06	-1.03928e-10	-1.01563
97218681	chr5:97218681:T:C	1.99332e-06	0.409241	-0.931753
97218923	chr5:97218923:C:G	7.45937e-07	-1.50543	-2.99234e-10
97218938	chr5:97218938:A:G	5.85704e-07	-0.564258	-1.18299
97219223	chr5:97219223:TGATGGC:T	1.01139e-06	-1.03928e-10	-1.20099
97219229	chr5:97219229:C:T	3.8562e-07	-1.53382	-0.6314
97219351	chr5:97219351:C:T	1.23035e-06	-1.03928e-10	-1.00501
97219357	chr5:97219357:A:G	1.68285e-06	-1.03928e-10	-0.691824
97219992	chr5:97219992:TC:T	2.51281e-06	-1.03928e-10	-0.290909
97219996	chr5:97219996:C:A	3.3218e-06	-1.03928e-10	-0.0118059
97220033	chr5:97220033:A:G	2.18259e-06	0.173549	-0.605351
97220158	chr5:97220158:C:G	3.10361e-07	-1.53018	-0.852147
97220272	chr5:97220272:C:T	1.09549e-06	-1.03928e-10	-1.12111
97220361	chr5:97220361:A:T	1.99519e-06	-0.521575	-2.99234e-10
97220409	chr5:97220409:T:C	7.27511e-07	-1.53044	-2.99234e-10
97220456	chr5:97220456:A:G	1.82447e-06	-1.03928e-10	-0.611024
97220524	chr5:97220524:G:A	2.37142e-06	-1.03928e-10	-0.348822
97220589	chr5:97220589:A:G	1.35458e-06	-1.03928e-10	-0.908822
97220780	chr5:97220780:T:C	2.09133e-07	-1.50199	-1.27511
97220938	chr5:97220938:T:G	1.7377e-06	-1.03928e-10	-0.659749
97221474	chr5:97221474:A:C	2.08895e-07	-1.49887	-1.27937
97221607	chr5:97221607:A:C	3.17577e-07	-1.32805	-1.0313
97221689	chr5:97221689:CAG:C	2.03636e-06	0.500366	-1.00151
97221883	chr5:97221883:T:C	2.1307e-06	-1.03928e-10	-0.455864
97221929	chr5:97221929:C:T	4.36222e-07	-1.52914	-0.512774
97222231	chr5:97222231:G:A	5.39728e-07	-1.11419	-0.714814
97222316	chr5:97222316:C:A	1.08812e-06	-1.03928e-10	-1.12786
97222317	chr5:97222317:T:A	1.06335e-06	-1.03928e-10	-1.15089
97222601	chr5:97222601:A:G	3.36234e-07	-1.28105	-1.02121
97223128	chr5:97223128:A:G	5.84893e-07	-1.44401	-0.304628
97223200	chr5:97223200:T:A	3.35311e-07	-1.29207	-1.01294
97223465	chr5:97223465:G:T	1.79484e-06	-0.627394	-2.99234e-10
97223627	chr5:97223627:A:G	2.22514e-06	-1.03928e-10	-0.412491
97223889	chr5:97223889:A:T	8.07753e-07	-1.42581	-2.99234e-10
97223893	chr5:97223893:G:T	1.79471e-06	0.355852	-0.983322
97224030	chr5:97224030:T:C	2.21368e-06	-1.03928e-10	-0.417654
97224139	chr5:97224139:C:T	6.89883e-07	-1.4369	-0.146651
97224336	chr5:97224336:A:G	2.25337e-06	0.391956	-0.791841
97224618	chr5:97224618:C:T	1.02832e-06	-1.03928e-10	-1.18439
97224771	chr5:97224771:T:G	2.17653e-07	-1.46104	-1.27612
97225058	chr5:97225058:C:G	5.32968e-07	-0.564381	-1.27722
97225228	chr5:97225228:T:C	1.24516e-06	-1.03928e-10	-0.993051
97225374	chr5:97225374:A:G	2.08411e-07	-1.50212	-1.27843
97225628	chr5:97225628:C:T	2.0773e-07	-1.50529	-1.27854
97225664	chr5:97225664:C:A	2.21793e-06	-1.03928e-10	-0.415737
97225937	chr5:97225937:C:T	2.00274e-06	-1.03928e-10	-0.517799
97226076	chr5:97226076:C:T	1.37479e-06	-1.03928e-10	-0.89401
97226241	chr5:97226241:A:C	3.24195e-07	-1.35164	-0.987087
97226444	chr5:97226444:T:C	1.19129e-06	-1.03928e-10	-1.03727
97227155	chr5:97227155:T:A	4.89048e-07	-1.53413	-0.393478
97227415	chr5:97227415:AG:A	2.23014e-06	-1.03928e-10	-0.41025
97227650	chr5:97227650:G:A	1.77928e-06	-1.03928e-10	-0.636105
97228011	chr5:97228011:C:T	1.69999e-06	-1.03928e-10	-0.681693
97228331	chr5:97228331:T:G	2.2167e-06	-1.03928e-10	-0.416293
97228525	chr5:97228525:G:T	1.72609e-06	-1.03928e-10	-0.666455
97228853	chr5:97228853:G:A	9.34495e-07	-1.03928e-10	-1.28006
97228959	chr5:97228959:A:G	3.43148e-07	-1.51861	-0.763299
97228965	chr5:97228965:G:C	5.54117e-07	-1.47943	-0.323264
97228974	chr5:97228974:G:A	3.43586e-07	-1.3203	-0.960326
97229203	chr5:97229203:C:T	5.60361e-07	-0.566538	-1.22495
97229345	chr5:97229345:G:T	8.62974e-07	-1.35968	-2.99234e-10
97229378	chr5:97229378:C:G	2.95108e-07	-1.16555	-1.26718
97229576	chr5:97229576:G:A	2.04627e-07	-1.51888	-1.28
97230003	chr5:97230003:T:C	1.84761e-06	-1.03928e-10	-0.598419
97230418	chr5:97230418:GT:G	2.04945e-07	-1.52009	-1.27723
97230549	chr5:97230549:C:A	1.69788e-06	-1.03928e-10	-0.682929
97230884	chr5:97230884:G:T	2.06239e-07	-1.51106	-1.27998
97230891	chr5:97230891:A:G	1.18338e-06	-1.03928e-10	-1.04394
97232246	chr5:97232246:G:A	5.08818e-07	-0.608281	-1.2797
97232263	chr5:97232263:A:G	5.4389e-07	-1.45483	-0.366492
97232274	chr5:97232274:G:A	1.23715e-06	-1.03928e-10	-0.999502
97233357	chr5:97233357:TC:T	7.38076e-07	-1.51602	-2.99234e-10
97233390	chr5:97233390:A:G	1.21328e-06	-1.03928e-10	-1.01898
97233493	chr5:97233493:A:T	4.67389e-07	-0.761504	-1.2114
97233591	chr5:97233591:T:G	3.1601e-07	-1.49282	-0.871479
97233738	chr5:97233738:A:G	7.34394e-07	-1.52102	-2.99234e-10
97233797	chr5:97233797:T:C	1.02501e-06	-1.03928e-10	-1.18761
97234327	chr5:97234327:A:G	2.06256e-07	-1.51686	-1.27408
97234432	chr5:97234432:G:A	1.07836e-06	-1.03928e-10	-1.13687
97234625	chr5:97234625:A:T	2.20428e-06	-1.03928e-10	-0.421911
97234626	chr5:97234626:T:C	2.20428e-06	-1.03928e-10	-0.421911
97234701	chr5:97234701:G:A	2.22246e-06	-1.03928e-10	-0.413698
97235063	chr5:97235063:C:A	4.56469e-07	-1.53189	-0.464656
97235183	chr5:97235183:A:C	1.29456e-06	0.0216444	-0.975788
97235254	chr5:97235254:T:C	1.399e-06	0.00207727	-0.878635
97235358	chr5:97235358:G:A	2.74797e-07	-1.22619	-1.27784
97235561	chr5:97235561:G:C	7.68476e-07	-1.47566	-2.99234e-10
97235697	chr5:97235697:G:A	8.93077e-07	-1.32539	-2.99234e-10
97235768	chr5:97235768:T:C	1.12451e-06	-1.03928e-10	-1.09496
97235890	chr5:97235890:A:G	1.97897e-06	-1.03928e-10	-0.529736
97236166	chr5:97236166:G:A	3.32652e-07	-1.33598	-0.976986
97236215	chr5:97236215:T:G	1.01176e-06	-0.228037	-0.97258
97236226	chr5:97236226:T:C	1.23739e-06	0.0303903	-1.0297
97236235	chr5:97236235:T:C	8.50964e-07	-0.407375	-0.966323
97236245	chr5:97236245:T:C	8.23134e-07	-0.459848	-0.9471
97236253	chr5:97236253:T:C	8.95973e-07	-0.499504	-0.822654
97236259	chr5:97236259:T:C	8.32692e-07	-0.304565	-1.09084
97236261	chr5:97236261:T:G	9.28526e-07	-0.221933	-1.06454
97236263	chr5:97236263:T:C	9.05947e-07	-0.244323	-1.06676
97236275	chr5:97236275:A:G	1.02112e-06	-1.03928e-10	-1.19142
97236448	chr5:97236448:A:G	1.6876e-06	-1.03928e-10	-0.689006
97236690	chr5:97236690:A:G	7.74562e-07	-1.46777	-2.99234e-10
97236692	chr5:97236692:G:C	7.24796e-07	-1.53418	-2.99234e-10
97236837	chr5:97236837:C:T	5.81068e-07	-1.44647	-0.308734
97236843	chr5:97236843:C:T	4.18303e-06	0.218724	-2.99234e-10
97236877	chr5:97236877:G:A	9.49489e-07	-1.03928e-10	-1.26414
97236895	chr5:97236895:G:C	1.03297e-06	-1.03928e-10	-1.17988
97237271	chr5:97237271:T:A	3.37003e-07	-1.3103	-0.98968
97237298	chr5:97237298:C:T	9.63646e-07	-0.0358295	-1.21351
97237358	chr5:97237358:A:G	7.36473e-07	-1.5182	-2.99234e-10
97237909	chr5:97237909:T:C	1.72596e-06	-1.03928e-10	-0.66653
97238079	chr5:97238079:G:C	1.47283e-06	-1.03928e-10	-0.825128
97238132	chr5:97238132:C:T	9.77098e-07	-1.03928e-10	-1.23548
97238324	chr5:97238324:T:G	1.76318e-06	-1.03928e-10	-0.645192
97238400	chr5:97238400:A:G	3.1569e-07	-1.51848	-0.846831
97238707	chr5:97238707:C:A	1.97929e-06	-1.03928e-10	-0.529573
97238834	chr5:97238834:T:G	1.00471e-06	-1.03928e-10	-1.20761
97238942	chr5:97238942:A:G	2.37555e-07	-1.36949	-1.28018
97238989	chr5:97238989:A:C	1.49133e-06	-1.03928e-10	-0.812645
97239524	chr5:97239524:A:G	2.26383e-06	-1.03928e-10	-0.395252
97239615	chr5:97239615:T:A	5.67794e-07	-1.48392	-0.294385
97239653	chr5:97239653:C:T	1.03886e-06	-1.03928e-10	-1.17418
97239889	chr5:97239889:G:GAGGC	1.03174e-06	-1.03928e-10	-1.18107
97240063	chr5:97240063:C:T	1.30502e-06	0.0323044	-0.978401
97240170	chr5:97240170:GCTGT:G	7.37066e-07	-1.51739	-2.99234e-10
97240191	chr5:97240191:C:T	2.15241e-06	-1.03928e-10	-0.445726
97240261	chr5:97240261:C:T	1.66338e-06	-1.03928e-10	-0.703463
97240370	chr5:97240370:G:A	6.15792e-07	-1.46793	-0.229227
97240492	chr5:97240492:A:G	1.82154e-06	-1.03928e-10	-0.612632
97240628	chr5:97240628:A:G	2.21965e-06	-1.03928e-10	-0.414961
97240988	chr5:97240988:C:T	3.12014e-07	-1.33818	-1.03884
97241009	chr5:97241009:C:T	2.06351e-07	-1.5164	-1.27409
97241247	chr5:97241247:A:G	1.3625e-06	0.0207015	-0.923691
97241412	chr5:97241412:G:A	1.5072e-06	-1.03928e-10	-0.802059
97241450	chr5:97241450:A:G	1.82641e-06	-0.236788	-0.373172
97241521	chr5:97241521:G:GAGCAAATAAGGACATAGAGAAGAATC	3.50316e-07	-1.26113	-1.0001
97241945	chr5:97241945:A:C	2.26421e-06	-1.03928e-10	-0.395086
97242396	chr5:97242396:T:A	3.16484e-07	-1.32546	-1.03734
97242498	chr5:97242498:C:T	2.21793e-06	-1.03928e-10	-0.415737
97242520	chr5:97242520:C:A	1.36212e-06	0.0314735	-0.934741
97242739	chr5:97242739:TTACCTA:T	3.6314e-07	-1.53421	-0.691068
97242770	chr5:97242770:T:G	1.02594e-06	-1.03928e-10	-1.1867
97242848	chr5:97242848:G:A	1.03503e-06	-1.03928e-10	-1.17788
97242864	chr5:97242864:C:G	3.71398e-07	-1.53422	-0.66857
97243650	chr5:97243650:G:A	1.70935e-06	-1.03928e-10	-0.676196
97244030	chr5:97244030:A:G	4.85155e-07	-0.748037	-1.18756
97244051	chr5:97244051:A:G	5.27559e-07	-1.53066	-0.321147
97244118	chr5:97244118:G:A	9.53105e-07	-1.03928e-10	-1.26034
97244301	chr5:97244301:G:A	3.44545e-07	-1.51454	-0.763299
97244690	chr5:97244690:A:T	1.03866e-06	-1.03928e-10	-1.17438
97245038	chr5:97245038:T:TG	1.64087e-06	-1.03928e-10	-0.717088
97245534	chr5:97245534:T:G	1.04039e-06	-1.03928e-10	-1.17272
97245730	chr5:97245730:G:C	3.01437e-07	-1.35958	-1.05192
97245943	chr5:97245943:A:G	1.62025e-06	-1.03928e-10	-0.729731
97246098	chr5:97246098:T:C	2.37624e-07	-1.38345	-1.26593
97246356	chr5:97246356:C:T	3.61195e-07	-1.52339	-0.707259
97247000	chr5:97247000:G:A	3.4021e-07	-1.49759	-0.792915
97247195	chr5:97247195:G:A	8.39012e-07	-1.38784	-2.99234e-10
97247520	chr5:97247520:G:T	2.11411e-07	-1.51517	-1.25109
97247540	chr5:97247540:A:G	3.24889e-07	-1.32983	-1.00676
97247837	chr5:97247837:A:G	6.40312e-07	-1.45531	-0.202804
97248187	chr5:97248187:A:G	1.34539e-06	-1.03928e-10	-0.915631
97248191	chr5:97248191:T:TA	3.17773e-07	-1.34025	-1.01848
97248432	chr5:97248432:T:C	3.85589e-07	-1.53222	-0.633076
97248528	chr5:97248528:G:A	3.66556e-07	-1.53252	-0.683394
97248547	chr5:97248547:T:C	4.42106e-07	-0.86036	-1.16816
97249281	chr5:97249281:T:C	2.2719e-07	-1.53383	-1.16045
97249615	chr5:97249615:T:C	1.15711e-06	-1.51989	0.453505
97249684	chr5:97249684:C:G	2.05287e-06	0.272665	-0.765738
97249835	chr5:97249835:C:T	1.82591e-06	0.195993	-0.806228
97250011	chr5:97250011:A:G	1.83912e-05	-0.352612	2.05217
97250053	chr5:97250053:G:T	1.87231e-06	-1.03928e-10	-0.585138
97250097	chr5:97250097:C:A	1.39614e-06	-1.03928e-10	-0.878598
97250624	chr5:97250624:G:A	1.0893e-06	-1.03928e-10	-1.12678
97250916	chr5:97250916:G:A	1.193e-06	-1.03928e-10	-1.03584
97251524	chr5:97251524:G:A	1.04032e-06	-1.03928e-10	-1.17279
97251771	chr5:97251771:G:A	2.41498e-07	-1.51359	-1.11961
97251957	chr5:97251957:A:T	1.11971e-05	-1.52265	2.72599
97252352	chr5:97252352:A:G	1.34896e-06	-1.03928e-10	-0.912975
97253354	chr5:97253354:G:A	4.00202e-07	-1.31337	-0.814728
97253889	chr5:97253889:C:T	1.03093e-06	-1.03928e-10	-1.18185
97253985	chr5:97253985:T:G	8.05106e-07	-1.42909	-2.99234e-10
97254153	chr5:97254153:C:T	2.56898e-07	-1.52936	-1.04203
97254290	chr5:97254290:T:TA	2.29207e-06	-1.03928e-10	-0.382858
97254464	chr5:97254464:TTA:T	3.40705e-06	-1.03928e-10	0.0135343
97254500	chr5:97254500:G:A	2.30567e-06	-0.376942	-2.99234e-10
97254736	chr5:97254736:G:A	2.01489e-07	-1.53397	-1.28036
97255011	chr5:97255011:A:G	1.50952e-06	-1.03928e-10	-0.800523
97255161	chr5:97255161:C:T	1.13428e-06	-1.03928e-10	-1.08631
97255340	chr5:97255340:C:G	1.41011e-06	-1.03928e-10	-0.868643
97255383	chr5:97255383:A:C	1.44763e-06	-1.03928e-10	-0.842383
97255511	chr5:97255511:C:T	1.14093e-06	-0.737575	-0.342897
97255647	chr5:97255647:G:A	6.98316e-07	-0.295633	-1.27576
97255705	chr5:97255705:G:A	2.90221e-07	-1.33397	-1.11545
97255710	chr5:97255710:C:T	2.20568e-06	-1.03928e-10	-0.421278
97255784	chr5:97255784:G:A	7.03318e-07	-0.386339	-1.17792
97255859	chr5:97255859:C:T	2.25755e-06	-1.03928e-10	-0.398031
97256107	chr5:97256107:A:G	1.36389e-06	0.0118103	-0.913785
97256355	chr5:97256355:AC:A	4.39671e-07	-1.29319	-0.740846
97256518	chr5:97256518:T:A	2.22874e-06	-1.03928e-10	-0.410876
97256698	chr5:97256698:G:A	6.46495e-07	-0.376964	-1.27154
97257257	chr5:97257257:G:A	3.88367e-07	-1.25966	-0.898456
97257593	chr5:97257593:A:T	2.53556e-07	-1.52288	-1.0616
97258374	chr5:97258374:C:T	4.11898e-07	-1.31691	-0.782384
97258396	chr5:97258396:A:G	4.13706e-07	-1.29726	-0.797651
97258513	chr5:97258513:T:C	1.40836e-06	-1.03928e-10	-0.86989
97258573	chr5:97258573:G:A	1.04523e-06	-0.766656	-0.40142
97259357	chr5:97259357:T:C	7.35327e-07	-1.51975	-2.99234e-10
97259375	chr5:97259375:T:C	1.40045e-06	-1.03928e-10	-0.875522
97259603	chr5:97259603:C:T	4.27718e-07	-1.30764	-0.753966
97259956	chr5:97259956:A:G	3.68604e-07	-1.24863	-0.96172
97260241	chr5:97260241:G:A	3.25895e-06	-1.52717	1.49627
97260441	chr5:97260441:T:C	1.21522e-06	-1.03928e-10	-1.01739
97261114	chr5:97261114:G:GA	2.02245e-07	-1.53413	-1.27646
97261808	chr5:97261808:T:TG	3.14153e-07	-1.20774	-1.16245
97262086	chr5:97262086:A:C	2.24287e-06	-1.03928e-10	-0.404557
97262435	chr5:97262435:G:A	1.21572e-05	-1.52117	2.80678
97262634	chr5:97262634:T:C	3.31482e-06	-1.53171	1.5178
97262706	chr5:97262706:G:C	1.18591e-06	-1.03928e-10	-1.0418
97262814	chr5:97262814:T:C	1.07652e-06	-1.03928e-10	-1.13858
97263014	chr5:97263014:T:TA	1.29702e-06	-1.03928e-10	-0.952243
97263136	chr5:97263136:T:G	4.08801e-07	-1.53419	-0.572648
97263298	chr5:97263298:C:T	2.59132e-07	-1.5328	-1.02993
97263312	chr5:97263312:C:A	1.7839e-06	-0.633511	-2.99234e-10
97263817	chr5:97263817:G:A	2.58587e-07	-1.52542	-1.03941
97263819	chr5:97263819:G:A	1.40206e-06	-1.03928e-10	-0.874372
97264303	chr5:97264303:C:T	9.37557e-07	-1.03928e-10	-1.27679
97264435	chr5:97264435:T:G	1.0862e-06	-1.03928e-10	-1.12962
97264592	chr5:97264592:T:C	2.31458e-06	-1.03928e-10	-0.373083
97264676	chr5:97264676:TTAGA:T	2.08232e-07	-1.50355	-1.27787
97264684	chr5:97264684:A:T	1.63087e-06	0.225249	-0.948446
97264746	chr5:97264746:GA:G	4.35903e-07	-1.53228	-0.510374
97265239	chr5:97265239:C:T	0.000103378	3.42608	-2.99234e-10
97265580	chr5:97265580:G:A	1.65261e-06	0.103541	-0.813496
97266181	chr5:97266181:G:A	1.17789e-06	-1.03928e-10	-1.04859
97266220	chr5:97266220:T:C	2.61914e-07	-1.5341	-1.01796
97266263	chr5:97266263:A:T	1.44763e-06	-1.03928e-10	-0.842383
97266343	chr5:97266343:C:T	2.57077e-07	-1.53388	-1.03681
97266912	chr5:97266912:G:C	2.31841e-06	-1.03928e-10	-0.371431
97266914	chr5:97266914:G:T	2.99933e-07	-1.29634	-1.12017
97267113	chr5:97267113:G:A	7.38973e-07	-1.51481	-2.99234e-10
97267539	chr5:97267539:T:C	4.08023e-07	-1.28389	-0.824855
97267587	chr5:97267587:T:C	2.60161e-07	-1.53412	-1.02464
97267633	chr5:97267633:C:T	2.62251e-07	-1.53412	-1.01665
97267827	chr5:97267827:A:G	2.61045e-07	-1.53342	-1.02196
97267906	chr5:97267906:G:A	1.31613e-06	-1.03928e-10	-0.937615
97267982	chr5:97267982:G:C	1.52881e-06	-1.03928e-10	-0.787821
97268317	chr5:97268317:T:C	2.28649e-07	-1.52457	-1.16331
97268601	chr5:97268601:A:G	2.62332e-07	-1.53388	-1.01658
97268796	chr5:97268796:C:A	2.50561e-06	-1.03928e-10	-0.293779
97268810	chr5:97268810:C:T	2.58543e-06	-1.52482	1.2624
97268893	chr5:97268893:G:T	1.34525e-06	-1.03928e-10	-0.915731
97268977	chr5:97268977:C:A	3.98211e-07	-1.22619	-0.906893
97269115	chr5:97269115:T:C	2.56656e-07	-1.53415	-1.03818
97269221	chr5:97269221:A:G	3.76741e-07	-1.24183	-0.946675
97269618	chr5:97269618:T:A	1.36561e-06	-1.03928e-10	-0.900708
97269741	chr5:97269741:G:A	5.52019e-07	-1.26984	-0.536646
97270083	chr5:97270083:T:A	3.75236e-07	-1.23938	-0.953134
97270612	chr5:97270612:G:A	2.60734e-07	-1.53338	-1.02319
97270706	chr5:97270706:C:T	2.60383e-07	-1.53417	-1.02374
97270862	chr5:97270862:G:A	7.55641e-07	-0.227382	-1.26512
97270990	chr5:97270990:C:A	1.40673e-06	-1.03928e-10	-0.871045
97271029	chr5:97271029:A:G	3.22185e-07	-1.17323	-1.17172
97271107	chr5:97271107:G:A	1.68539e-06	-1.03928e-10	-0.690313
97271820	chr5:97271820:T:C	3.6663e-07	-1.22591	-0.989807
97272083	chr5:97272083:A:G	2.588e-07	-1.53414	-1.02987
97272285	chr5:97272285:A:G	1.0352e-06	-1.03928e-10	-1.17772
97272519	chr5:97272519:A:G	2.50791e-06	-1.03928e-10	-0.292864
97273315	chr5:97273315:T:A	4.36331e-07	-1.53176	-0.509904
97273321	chr5:97273321:G:A	1.03439e-06	-1.03928e-10	-1.17851
97273502	chr5:97273502:A:G	2.30623e-07	-1.52752	-1.15176
97273530	chr5:97273530:C:T	6.9917e-07	-0.298201	-1.27197
97273676	chr5:97273676:C:G	1.23939e-05	-1.52388	2.82877
97273695	chr5:97273695:G:A	1.03595e-06	-1.03928e-10	-1.17699
97274075	chr5:97274075:A:G	9.54665e-07	-1.03928e-10	-1.25871
97274359	chr5:97274359:G:A	2.33618e-06	-1.03928e-10	-0.363797
97274607	chr5:97274607:G:A	1.40447e-06	-1.03928e-10	-0.872652
97274703	chr5:97274703:G:A	2.6572e-07	-1.53422	-1.00341
97274728	chr5:97274728:G:A	3.94476e-07	-1.27562	-0.866885
97274851	chr5:97274851:C:T	2.01683e-07	-1.53409	-1.27929
97275036	chr5:97275036:A:G	2.62893e-07	-1.53388	-1.01444
97275061	chr5:97275061:T:C	6.57783e-07	-0.362112	-1.26908
97275078	chr5:97275078:T:C	2.60465e-07	-1.53422	-1.02337
97275212	chr5:97275212:T:C	3.75725e-07	-1.23832	-0.952894
97275358	chr5:97275358:G:C	2.77767e-06	-1.03928e-10	-0.190699
97275380	chr5:97275380:C:T	1.03127e-06	-1.03928e-10	-1.18152
97275431	chr5:97275431:A:G	2.59012e-07	-1.53122	-1.03197
97275515	chr5:97275515:C:T	2.71252e-07	-1.53414	-0.982882
97275549	chr5:97275549:T:C	1.36647e-05	-1.52405	2.92655
97275615	chr5:97275615:T:C	1.34707e-06	0.0358612	-0.950239
97275651	chr5:97275651:T:C	2.60175e-07	-1.53367	-1.02504
97275688	chr5:97275688:C:T	4.39331e-07	-1.2708	-0.764019
97275823	chr5:97275823:T:C	3.78487e-06	-1.03928e-10	0.118699
97276308	chr5:97276308:T:C	1.14646e-05	-1.52376	2.75071
97276355	chr5:97276355:A:G	7.36709e-07	-1.51787	-2.99234e-10
97276626	chr5:97276626:TC:T	7.26653e-07	-1.53162	-2.99234e-10
97276697	chr5:97276697:G:A	2.79343e-07	-1.49723	-0.990396
97276751	chr5:97276751:G:A	2.62459e-07	-1.52286	-1.02712
97277117	chr5:97277117:C:T	2.61266e-07	-1.53416	-1.02037
97277290	chr5:97277290:C:T	2.0153e-07	-1.53384	-1.28029
97277307	chr5:97277307:T:C	3.00491e-06	-1.52516	1.41309
97277325	chr5:97277325:T:C	2.62605e-07	-1.53349	-1.01593
97277331	chr5:97277331:T:C	2.64977e-07	-1.53421	-1.00622
97277351	chr5:97277351:A:C	2.63744e-07	-1.53416	-1.01093
97277381	chr5:97277381:A:G	5.61109e-07	-1.28605	-0.504103
97277603	chr5:97277603:C:T	1.28132e-06	-1.03928e-10	-0.964423
97277612	chr5:97277612:A:G	3.07681e-05	2.21417	-2.99234e-10
97277744	chr5:97277744:G:A	2.68052e-07	-1.53412	-0.994765
97278289	chr5:97278289:A:T	2.41797e-06	-1.03928e-10	-0.329383
97278401	chr5:97278401:C:T	5.41011e-07	-0.73108	-1.09555
97278435	chr5:97278435:C:T	3.16252e-06	-1.52179	1.46084
97279021	chr5:97279021:C:T	2.64167e-07	-1.53419	-1.0093
97279079	chr5:97279079:T:C	5.70181e-07	-1.28433	-0.489781
97279172	chr5:97279172:G:A	1.29702e-06	-1.03928e-10	-0.952243
97279365	chr5:97279365:C:T	3.65259e-06	-1.03928e-10	0.0831233
97279715	chr5:97279715:A:G	2.708e-07	-1.53302	-0.985666
97279736	chr5:97279736:T:A	2.68258e-07	-1.53368	-0.994437
97279804	chr5:97279804:A:G	1.13355e-06	-1.03928e-10	-1.08696
97280205	chr5:97280205:T:A	1.05553e-06	-1.15827	-2.99234e-10
97280273	chr5:97280273:A:G	2.78359e-07	-1.53409	-0.957069
97280621	chr5:97280621:G:T	9.37881e-07	-1.03928e-10	-1.27644
97280937	chr5:97280937:G:A	2.3101e-06	-1.03928e-10	-0.37502
97281313	chr5:97281313:T:C	2.81847e-06	-1.03928e-10	-0.176118
97281529	chr5:97281529:C:T	1.74786e-06	-1.03928e-10	-0.653923
97281573	chr5:97281573:G:T	3.13113e-07	-1.51909	-0.854419
97281759	chr5:97281759:A:T	3.68747e-07	-0.961482	-1.24848
97281946	chr5:97281946:C:T	3.25412e-07	-1.51241	-0.822562
97281995	chr5:97281995:T:C	1.89254e-06	-1.03928e-10	-0.574395
97282045	chr5:97282045:G:A	3.8545e-07	-1.0964	-1.06926
97282187	chr5:97282187:A:G	3.08212e-07	-1.52436	-0.864923
97282220	chr5:97282220:A:G	1.76416e-06	-0.644641	-2.99234e-10
97282416	chr5:97282416:C:T	3.09203e-07	-1.52887	-0.8572
97282620	chr5:97282620:T:C	7.47638e-07	-1.50315	-2.99234e-10
97282937	chr5:97282937:C:T	1.74657e-06	-1.03928e-10	-0.654659
97283100	chr5:97283100:T:C	3.31671e-07	-1.50576	-0.810168
97283339	chr5:97283339:G:A	3.2694e-07	-1.51194	-0.818347
97283910	chr5:97283910:C:T	4.79646e-07	-1.05265	-0.894373
97283925	chr5:97283925:T:C	3.24979e-07	-1.51336	-0.822944
97283995	chr5:97283995:G:C	4.70874e-07	-1.05877	-0.906705
97284333	chr5:97284333:A:G	1.49852e-06	-0.382685	-0.425148
97284365	chr5:97284365:T:G	1.05022e-06	-1.03928e-10	-1.16331
97284747	chr5:97284747:G:C	1.84533e-06	-1.03928e-10	-0.599654
97285225	chr5:97285225:A:G	1.4713e-06	-1.03928e-10	-0.826163
97285249	chr5:97285249:T:G	8.25032e-07	-0.145184	-1.25946
97285254	chr5:97285254:G:T	5.19603e-07	-0.989616	-0.877385
97285294	chr5:97285294:G:A	3.27351e-07	-1.51625	-0.81278
97285440	chr5:97285440:A:T	3.14015e-07	-1.5164	-0.854231
97285453	chr5:97285453:G:A	3.18673e-07	-1.36779	-0.988109
97285517	chr5:97285517:A:G	1.38859e-06	-0.450116	-0.433906
97285640	chr5:97285640:C:T	2.06203e-07	-1.51657	-1.27464
97285712	chr5:97285712:T:C	3.25673e-07	-1.51096	-0.823216
97285775	chr5:97285775:T:A	3.33212e-07	-1.51468	-0.796613
97286640	chr5:97286640:C:T	3.16337e-07	-1.5251	-0.838161
97286701	chr5:97286701:G:A	3.21883e-07	-1.51514	-0.83074
97286947	chr5:97286947:G:A	3.16829e-07	-1.51168	-0.850026
97287154	chr5:97287154:A:C	7.27063e-07	-1.53105	-2.99234e-10
97287485	chr5:97287485:T:G	3.2977e-07	-1.51271	-0.808964
97287757	chr5:97287757:C:T	7.26134e-07	-1.53233	-2.99234e-10
97288294	chr5:97288294:A:T	4.43525e-07	-1.03493	-0.990387
97288392	chr5:97288392:T:A	1.57546e-06	-0.329335	-0.428429
97288604	chr5:97288604:A:G	4.24145e-07	-1.5331	-0.536893
97288668	chr5:97288668:C:T	7.25226e-07	-1.53358	-2.99234e-10
97288776	chr5:97288776:T:C	4.99015e-07	-1.5338	-0.373628
97288784	chr5:97288784:A:G	3.1224e-07	-1.51967	-0.856622
97288972	chr5:97288972:G:A	1.36011e-06	-0.447951	-0.456798
97289178	chr5:97289178:G:C	1.79211e-06	-1.03928e-10	-0.628916
97289179	chr5:97289179:T:C	3.2778e-07	-1.51792	-0.809808
97289414	chr5:97289414:A:G	3.72091e-07	-1.51636	-0.684574
97289453	chr5:97289453:A:C	1.33352e-06	-0.461643	-0.46285
97289554	chr5:97289554:G:A	1.3902e-06	-1.03928e-10	-0.882862
97289668	chr5:97289668:A:G	3.66061e-07	-1.51591	-0.701363
97289914	chr5:97289914:T:C	1.60972e-06	-1.03928e-10	-0.736251
97290022	chr5:97290022:T:C	3.70896e-07	-1.49884	-0.70531
97290165	chr5:97290165:A:G	3.64588e-07	-1.5182	-0.703098
97290224	chr5:97290224:C:A	1.11544e-06	-1.03928e-10	-1.10307
97290257	chr5:97290257:A:G	7.02929e-07	-0.473134	-1.09168
97290574	chr5:97290574:A:T	3.69474e-07	-1.51335	-0.694641
97290641	chr5:97290641:CCT:C	9.18595e-07	-1.29722	-2.99234e-10
97290850	chr5:97290850:A:G	3.76896e-07	-1.51673	-0.671365
97291340	chr5:97291340:T:C	3.59761e-07	-1.51667	-0.717961
97291424	chr5:97291424:T:C	1.64925e-06	-1.03928e-10	-0.711994
97291543	chr5:97291543:G:A	1.29634e-06	-1.03928e-10	-0.952769
97291924	chr5:97291924:G:A	3.69166e-07	-1.5119	-0.696924
97292245	chr5:97292245:A:G	1.61437e-06	-1.03928e-10	-0.733368
97292277	chr5:97292277:T:C	3.67925e-07	-1.52128	-0.690912
97292766	chr5:97292766:T:C	4.10811e-07	-0.991902	-1.11003
97292854	chr5:97292854:A:G	3.01787e-06	-1.03928e-10	-0.107761
97292965	chr5:97292965:T:C	0.000134757	3.69116	-2.99234e-10
97293299	chr5:97293299:C:A	3.3832e-07	-1.52113	-0.774946
97293918	chr5:97293918:T:C	4.32545e-07	-0.951281	-1.0991
97294049	chr5:97294049:T:C	2.02819e-07	-1.52878	-1.27898
97295562	chr5:97295562:G:A	1.27502e-06	-1.03928e-10	-0.969347
97295586	chr5:97295586:G:A	2.64005e-07	-1.44486	-1.09924
97295657	chr5:97295657:G:A	1.14683e-05	-1.52011	2.74738
97295745	chr5:97295745:T:C	4.19385e-07	-0.972237	-1.10904
97295746	chr5:97295746:G:A	3.28705e-07	-1.34137	-0.983534
97296138	chr5:97296138:C:T	1.02303e-06	-1.03928e-10	-1.18955
97296262	chr5:97296262:A:G	7.63447e-07	-1.52381	0.0415862
97296372	chr5:97296372:G:T	1.14206e-06	-1.06749	-0.0119871
97296415	chr5:97296415:T:G	1.92904e-06	-1.03928e-10	-0.555291
97297126	chr5:97297126:G:C	3.62112e-07	-1.51618	-0.711932
97297187	chr5:97297187:C:G	2.36608e-06	-1.53401	1.18293
97297405	chr5:97297405:G:A	7.71747e-07	-0.384918	-1.08649
97297685	chr5:97297685:T:G	3.52095e-07	-1.52006	-0.736105
97297852	chr5:97297852:G:A	3.77051e-06	1.30001	-1.18511
97297907	chr5:97297907:T:G	1.00002e-05	-1.52943	2.61972
97297966	chr5:97297966:C:T	1.08614e-06	-1.03928e-10	-1.12968
97298161	chr5:97298161:G:A	3.11062e-06	-1.03928e-10	-0.0774892
97298224	chr5:97298224:C:T	7.7434e-07	-0.386081	-1.08198
97298356	chr5:97298356:G:A	1.87976e-06	0.412288	-0.993459
97298378	chr5:97298378:A:G	3.63985e-07	-1.51919	-0.703764
97298418	chr5:97298418:G:A	1.65662e-06	-1.03928e-10	-0.707534
97298865	chr5:97298865:A:T	1.38727e-06	-0.425582	-0.459391
97298870	chr5:97298870:C:T	7.80751e-07	-1.45981	-2.99234e-10
97298908	chr5:97298908:G:A	7.28087e-05	3.07552	-2.99234e-10
97299130	chr5:97299130:C:T	3.57828e-07	-1.51878	-0.721232
97299134	chr5:97299134:G:A	2.96368e-07	-1.14846	-1.28001
97299330	chr5:97299330:T:C	3.6955e-07	-1.51421	-0.693571
97299398	chr5:97299398:CCTGATTTTACAGG:C	3.64031e-07	-1.51729	-0.705537
97299749	chr5:97299749:G:A	3.76777e-07	-1.51886	-0.669555
97299771	chr5:97299771:C:T	7.37586e-07	-1.51669	-2.99234e-10
97300258	chr5:97300258:G:A	1.35211e-06	-1.03928e-10	-0.910648
97300318	chr5:97300318:G:T	1.35102e-06	-0.911451	-2.99234e-10
97300353	chr5:97300353:T:C	1.40276e-06	-1.03928e-10	-0.873868
97300400	chr5:97300400:C:T	3.70446e-07	-1.51895	-0.686412
97300531	chr5:97300531:T:A	3.72205e-07	-1.51245	-0.688169
97300540	chr5:97300540:G:T	1.63156e-06	-1.03928e-10	-0.722776
97300675	chr5:97300675:T:C	3.65705e-07	-1.51872	-0.699525
97300693	chr5:97300693:C:G	7.99139e-07	-1.51596	0.0794322
97300827	chr5:97300827:A:G	2.11313e-07	-1.53422	-1.23251
97300837	chr5:97300837:G:A	1.42435e-06	-1.03928e-10	-0.858599
97301009	chr5:97301009:G:A	1.54297e-06	-1.03928e-10	-0.778604
97301043	chr5:97301043:TG:T	3.64505e-07	-1.5192	-0.702324
97301113	chr5:97301113:G:A	2.16097e-07	-1.53421	-1.21013
97301157	chr5:97301157:G:A	7.42811e-07	-1.50963	-2.99234e-10
97301182	chr5:97301182:G:A	2.15125e-07	-1.53422	-1.21463
97301299	chr5:97301299:G:A	2.01039e-06	-1.03928e-10	-0.513983
97301457	chr5:97301457:C:T	9.06654e-07	-0.306061	-1.00424
97301482	chr5:97301482:C:T	3.67223e-07	-1.51929	-0.694811
97301492	chr5:97301492:C:T	4.26223e-07	-0.982815	-1.08229
97301494	chr5:97301494:G:A	4.05433e-07	-1.01345	-1.10166
97301577	chr5:97301577:A:G	3.65852e-07	-1.51477	-0.703066
97301609	chr5:97301609:T:C	2.30903e-06	-1.53416	1.15867
97301642	chr5:97301642:T:C	2.17415e-07	-1.53422	-1.20404
97301674	chr5:97301674:C:T	1.2419e-06	-1.03928e-10	-0.995671
97301717	chr5:97301717:G:A	3.86323e-06	-1.03928e-10	0.13919
97301746	chr5:97301746:A:G	7.50999e-07	-1.49866	-2.99234e-10
97301862	chr5:97301862:C:G	3.53897e-07	-1.51837	-0.732692
97301946	chr5:97301946:T:G	1.42842e-06	-1.03928e-10	-0.855743
97301958	chr5:97301958:A:T	3.65477e-07	-1.51143	-0.707438
97302576	chr5:97302576:C:T	3.61201e-07	-1.51832	-0.712313
97302584	chr5:97302584:TATTG:T	3.64603e-07	-1.51704	-0.704216
97302610	chr5:97302610:A:G	1.94116e-06	-0.549025	-2.99234e-10
97302676	chr5:97302676:A:T	1.42901e-06	-1.03928e-10	-0.85533
97302941	chr5:97302941:T:G	3.8283e-06	-1.03928e-10	0.130109
97303183	chr5:97303183:C:G	3.70453e-07	-1.51686	-0.688482
97303185	chr5:97303185:C:A	2.36456e-06	-1.53407	1.18235
97303304	chr5:97303304:C:A	3.60824e-07	-1.52012	-0.711555
97303404	chr5:97303404:G:A	4.17007e-07	-0.9721	-1.11486
97303759	chr5:97303759:C:T	7.79424e-07	-0.190627	-1.27089
97303912	chr5:97303912:T:C	2.00487e-06	-1.03928e-10	-0.516732
97304138	chr5:97304138:T:C	1.39486e-06	-1.03928e-10	-0.879517
97304220	chr5:97304220:A:G	1.30663e-06	-1.03928e-10	-0.944862
97304393	chr5:97304393:C:A	4.12388e-07	-0.967856	-1.13025
97304700	chr5:97304700:G:C	9.50733e-07	-1.03928e-10	-1.26283
97304997	chr5:97304997:A:G	7.39796e-07	-1.51369	-2.99234e-10
97305023	chr5:97305023:C:G	1.30949e-06	-1.03928e-10	-0.942674
97305413	chr5:97305413:C:T	2.15635e-07	-1.53421	-1.21227
97305496	chr5:97305496:C:T	1.09571e-06	-1.03928e-10	-1.12091
97305589	chr5:97305589:C:T	2.0306e-07	-1.53023	-1.27633
97305791	chr5:97305791:A:G	7.46236e-07	-1.50503	-2.99234e-10
97305868	chr5:97305868:A:G	1.24578e-06	-0.509077	-0.483475
97306006	chr5:97306006:C:T	1.29263e-06	-1.03928e-10	-0.955631
97306273	chr5:97306273:A:G	7.4413e-07	-1.50785	-2.99234e-10
97306310	chr5:97306310:G:C	1.10102e-06	-1.03928e-10	-1.11608
97306313	chr5:97306313:T:C	3.59302e-07	-1.51757	-0.718337
97306447	chr5:97306447:T:C	3.56764e-07	-1.51855	-0.72444
97306748	chr5:97306748:G:T	7.87436e-07	-0.175572	-1.27571
97306763	chr5:97306763:T:C	1.22692e-06	-1.5271	0.519297
97306824	chr5:97306824:G:A	3.63183e-07	-1.51685	-0.708308
97306862	chr5:97306862:G:C	3.67788e-07	-1.51407	-0.698495
97306938	chr5:97306938:G:A	8.04806e-07	-0.156136	-1.27333
97307749	chr5:97307749:G:A	1.10135e-06	-1.03928e-10	-1.11577
97307871	chr5:97307871:C:T	7.38942e-07	-1.51485	-2.99234e-10
97307905	chr5:97307905:T:A	1.40197e-06	-1.03928e-10	-0.874435
97308261	chr5:97308261:A:T	9.36189e-06	-1.52549	2.54983
97308270	chr5:97308270:G:A	4.05036e-07	-0.992401	-1.12369
97308346	chr5:97308346:TA:T	1.15489e-06	-1.04664	-0.0216718
97309012	chr5:97309012:T:C	1.22348e-06	-1.52483	0.514215
97309103	chr5:97309103:G:A	4.44896e-07	-1.49773	-0.524495
97309326	chr5:97309326:G:A	3.2185e-06	-1.03928e-10	-0.0433958
97309355	chr5:97309355:G:A	3.73239e-07	-1.47242	-0.725427
97309692	chr5:97309692:A:C	3.6874e-07	-1.51845	-0.691527
97309822	chr5:97309822:G:A	5.96547e-07	-1.5231	-0.205809
97309928	chr5:97309928:C:T	8.93197e-07	-1.32526	-2.99234e-10
97309973	chr5:97309973:G:A	1.26508e-06	-1.52252	0.545343
97310291	chr5:97310291:C:T	2.19869e-07	-1.53124	-1.1958
97310305	chr5:97310305:A:G	4.05276e-06	-1.03928e-10	0.187084
97310322	chr5:97310322:A:G	7.39242e-07	-0.436506	-1.07794
97310448	chr5:97310448:C:T	1.22624e-06	-1.04221	0.0338503
97310454	chr5:97310454:G:A	2.13834e-07	-1.53422	-1.22064
97311014	chr5:97311014:G:A	3.08877e-07	-1.38372	-1.0034
97311063	chr5:97311063:C:T	6.89783e-07	-0.507055	-1.07664
97311253	chr5:97311253:G:T	3.98849e-07	-1.02074	-1.11075
97311437	chr5:97311437:A:G	9.99578e-06	-1.52987	2.61972
97311458	chr5:97311458:A:G	7.26975e-07	-1.53118	-2.99234e-10
97311506	chr5:97311506:G:T	1.4255e-06	-1.03928e-10	-0.85779
97311735	chr5:97311735:A:G	3.60025e-07	-1.51981	-0.714086
97311753	chr5:97311753:A:T	4.23138e-07	-0.948018	-1.12435
97311995	chr5:97311995:G:A	1.4255e-06	-1.03928e-10	-0.85779
97312242	chr5:97312242:A:G	7.74441e-07	-0.190383	-1.27754
97312539	chr5:97312539:C:T	1.16997e-06	-1.52312	0.467791
97312691	chr5:97312691:C:A	3.66998e-07	-1.51701	-0.697705
97312708	chr5:97312708:G:A	2.02554e-07	-1.52881	-1.28025
97312820	chr5:97312820:C:A	1.42255e-06	-1.03928e-10	-0.859859
97312883	chr5:97312883:A:G	3.71805e-07	-1.51639	-0.685311
97313026	chr5:97313026:C:T	1.65096e-06	-1.03928e-10	-0.710955
97313129	chr5:97313129:T:C	1.28242e-06	-0.456242	-0.507318
97313162	chr5:97313162:T:C	3.59066e-07	-1.5182	-0.718358
97313174	chr5:97313174:A:G	2.4248e-06	-1.52473	1.19817
97313177	chr5:97313177:G:C	1.16857e-06	-1.52432	0.467791
97313219	chr5:97313219:A:G	2.03745e-07	-1.52888	-1.27432
97313347	chr5:97313347:C:A	4.08758e-07	-0.996311	-1.11063
97313536	chr5:97313536:A:G	1.63744e-06	-1.03928e-10	-0.71918
97313581	chr5:97313581:A:G	3.64265e-07	-1.51456	-0.707624
97313657	chr5:97313657:G:T	1.12031e-06	-1.5235	0.424793
97313947	chr5:97313947:T:A	3.01695e-06	-1.03928e-10	-0.108065
97314001	chr5:97314001:C:T	3.95189e-07	-1.01504	-1.12566
97314031	chr5:97314031:T:A	7.3271e-07	-0.423993	-1.09933
97314264	chr5:97314264:G:A	7.50867e-07	-1.49884	-2.99234e-10
97314305	chr5:97314305:T:G	2.15336e-07	-1.53422	-1.21365
97314477	chr5:97314477:G:A	3.64676e-07	-1.51662	-0.704441
97314754	chr5:97314754:G:A	3.64108e-07	-1.51399	-0.708633
97314764	chr5:97314764:A:G	1.45952e-06	-0.408531	-0.425673
97314859	chr5:97314859:G:A	3.66404e-07	-1.51367	-0.702665
97314946	chr5:97314946:G:A	1.65148e-06	-1.03928e-10	-0.710642
97314955	chr5:97314955:A:G	1.21931e-06	-0.541571	-0.472458
97314963	chr5:97314963:AAG:A	1.4255e-06	-1.03928e-10	-0.85779
97314964	chr5:97314964:A:G	3.31644e-07	-1.52795	-0.788058
97315006	chr5:97315006:G:A	7.93194e-07	-0.190157	-1.25384
97315060	chr5:97315060:G:A	3.53869e-06	0.0514434	-2.99234e-10
97315235	chr5:97315235:A:G	1.44633e-06	-1.03928e-10	-0.843286
97315547	chr5:97315547:C:T	7.9883e-07	-0.158177	-1.27874
97315572	chr5:97315572:A:G	3.99864e-07	-1.01895	-1.11
97315662	chr5:97315662:C:A	8.30273e-07	-0.125003	-1.27331
97315703	chr5:97315703:A:G	1.6658e-06	-1.03928e-10	-0.702009
97315880	chr5:97315880:C:G	1.39983e-06	-1.03928e-10	-0.875963
97316171	chr5:97316171:G:A	1.15189e-06	-1.05073	-0.0201806
97316389	chr5:97316389:C:T	2.30902e-06	-1.53416	1.15867
97316507	chr5:97316507:C:T	3.65472e-07	-1.51806	-0.700818
97316578	chr5:97316578:G:A	1.297e-06	-1.03928e-10	-0.952258
97316595	chr5:97316595:T:C	3.62969e-07	-1.51944	-0.706309
97316682	chr5:97316682:C:T	8.37918e-07	-1.38915	-2.99234e-10
97316703	chr5:97316703:C:T	7.22409e-07	-0.260202	-1.27727
97316788	chr5:97316788:C:T	1.13731e-06	-1.05873	-0.0249174
97316867	chr5:97316867:C:T	3.52929e-07	-1.51447	-0.739332
97316949	chr5:97316949:C:T	3.70789e-07	-1.51648	-0.687951
97316964	chr5:97316964:T:G	3.72394e-07	-1.5182	-0.681921
97317215	chr5:97317215:A:G	5.32082e-06	-1.03928e-10	0.459315
97317231	chr5:97317231:G:A	7.42183e-07	-1.51047	-2.99234e-10
97317285	chr5:97317285:A:C	4.14224e-07	-0.977518	-1.11614
97317451	chr5:97317451:C:T	1.07856e-06	-1.03928e-10	-1.13668
97317481	chr5:97317481:G:A	2.78196e-07	-1.53406	-0.95768
97317580	chr5:97317580:C:G	7.42032e-07	-1.51067	-2.99234e-10
97317583	chr5:97317583:T:C	3.65617e-07	-1.51617	-0.702311
97317720	chr5:97317720:T:A	1.19853e-06	-1.02229	-0.00893064
97317921	chr5:97317921:GT:G	2.16105e-07	-1.53339	-1.21091
97317924	chr5:97317924:A:C	2.13626e-07	-1.53422	-1.22162
97318034	chr5:97318034:G:A	1.37251e-06	-1.03928e-10	-0.89567
```
