## Supplementary material for "Characterization of shared and ancestry-specific signals driving complex traits using multi-ancestry fine-mapping": orig_s2_snps

```
rs10060033
rs2198366
rs34585536
rs34842945
rs10050901
rs10060266
rs10065635
rs10051235
rs58097144
rs11242226
rs147793179
rs10062451
rs56330125
rs149207317
rs112678913
rs67584371
rs56972284
rs181928523
rs13358179
rs10043877
rs72772453
rs68179857
rs57479988
rs6866575
rs111992270
rs13181336
rs34762033
rs35100438
rs11747949
rs6596183
rs9327694
rs145624506
rs78025854
rs73776686
rs73776687
rs73776688
rs9285932
rs34201639
rs10477765
rs10479085
rs74986636
rs72772461
rs10075886
rs67672242
rs10077563
rs17259938
rs10042737
rs73776690
rs66873638
rs13360941
rs34883281
rs68101454
rs13153577
rs4703196
rs17143925
rs78855974
rs718724
rs4703010
rs4703197
rs67714679
rs58330681
rs4642340
rs36105257
rs57348543
rs10463923
rs11740463
rs11741297
rs6890463
rs35467705
rs975559
rs11948817
rs117189811
rs12513702
rs28805296
rs12652903
rs28878896
rs74840841
rs7732855
rs199920998
rs67599999
rs73776693
rs56358829
rs74600424
rs6885663
rs72772465
rs1453114
rs72772466
rs13154682
rs10074519
rs10060108
rs55733962
rs72772467
rs11743125
rs55702414
rs114130531
rs7724223
rs533681913
rs114878047
rs72772468
rs115156772
rs72772469
rs113056318
rs13178757
rs1377376
rs9327700
rs141427708
rs9327701
rs72772471
rs6886290
rs11952711
rs12187538
rs72772472
rs6897341
rs4401550
rs4403149
rs67048618
rs17326045
rs17144170
rs17144177
rs55657677
rs72772473
rs10079111
rs10053254
rs192394279
rs4380619
rs75197749
rs72772476
rs67863919
rs4703011
rs7710956
rs6596199
rs6596200
rs67209954
rs142906345
rs10059487
rs35975344
rs11954229
rs11242233
rs12054840
rs12054841
rs74351297
rs78180622
rs66859619
rs79475882
rs6862858
rs9327708
rs72772479
rs1597902
rs67235080
rs4293885
rs67260866
rs79757997
rs1453116
rs72772484
rs72772485
rs34368868
rs139394012
rs7728650
rs7711691
rs72772488
rs11960150
rs199877977
rs6880942
rs6881094
rs79924273
rs34274547
rs6596210
rs72772495
rs4398609
rs6871418
rs10056738
rs10037540
rs72772498
rs117918062
rs67126660
rs6870397
rs6874565
rs10064858
rs17260293
rs10066960
rs72774303
5:101294357_G_T
rs73177198
rs17144676
rs67175274
rs113001259
rs4616865
rs141056791
rs112051988
rs138949654
rs111509254
rs4101064
rs13169821
rs17144726
rs183058411
rs7719812
rs7719986
rs72774309
rs150550815
rs7700581
rs72774311
rs17144741
rs79209220
rs10039075
rs140243820
rs10070687
rs144950405
rs56111034
rs9885490
rs11748633
rs11748639
rs10463926
rs139938148
rs6867506
rs6596221
rs141766417
rs11242248
rs6888469
rs6863725
rs72774316
rs35806827
rs75881452
rs1564154
rs79498280
rs6876045
rs4327579
rs2061716
rs139607412
rs2061717
rs77136536
rs72774318
rs62385208
rs6873079
rs11242254
rs10035876
rs6862864
rs80178526
rs1006847
rs76375853
rs1975435
rs72774322
rs67351678
rs67341892
rs7447752
rs4280842
rs67315188
rs56026747
rs6596241
rs6596242
rs72774326
rs6596243
rs79950715
rs76504890
rs148507203
rs7714077
rs62385209
rs4272111
rs6877249
rs1564151
rs11242256
rs1564153
rs6869372
rs10067946
rs72774332
rs57157059
rs10057348
rs7700752
rs7725478
rs13174750
rs6861913
rs189920720
rs147256603
rs4612032
rs6882799
rs12054889
rs6863901
rs6888235
rs72774334
rs12054812
rs75801752
rs12055006
rs7356754
rs9687258
rs1477626
rs77249641
rs1477625
rs79356573
rs1381977
rs1381976
rs1155174
rs72774338
rs4515271
rs66503641
rs17144948
rs13189343
rs1477623
rs1477622
rs7703343
rs1903802
rs72774341
rs1477621
rs4703199
rs922373
rs7727432
rs35873527
rs34183326
rs1381975
rs56119203
rs72774350
rs56255762
rs56009457
rs60180199
rs61317299
rs67017670
rs35561961
rs4447957
rs2045840
rs10428668
rs4596351
rs1319537
rs72774354
rs35432484
rs77464672
rs28493240
rs28489129
rs28479514
rs72774356
rs62384173
rs2400569
rs72774357
rs5020202
rs7718307
rs7736762
rs7736946
rs28758255
rs73187697
rs35359959
rs67675363
rs117559908
rs75156870
rs192931281
rs2061714
rs58356474
rs4569847
rs4419568
rs13174627
rs3846608
rs3846609
rs34272718
rs189976270
rs9885125
rs56325012
rs10053803
rs9327733
rs76739850
rs1471405
rs5011591
rs190548705
rs112059736
rs11951874
rs4629565
rs72774363
rs1471406
rs9327735
rs6898053
rs6872548
rs55775253
rs72774368
rs72774369
rs10053473
rs10064395
rs114447972
rs6870697
rs11740173
rs36107504
rs34207717
rs10071962
rs9327736
rs72774375
rs12153045
rs6860838
rs10074068
rs72774379
rs2400576
rs2400575
rs147383553
rs4419566
rs2895753
rs28798154
rs28798698
rs9686588
rs34151304
rs144177932
rs2199558
rs11560191
rs4571442
rs4571443
rs2199559
rs142114035
rs4262076
rs139738555
rs13163731
rs10056552
rs111648134
rs141480786
rs137935685
rs6875354
rs10057087
rs6859282
rs6884777
rs113628464
rs113970849
rs10061003
rs1477612
rs35421824
rs72774389
rs1351009
rs10463535
rs1351010
rs10515320
rs2219730
rs13176241
rs67161578
rs34047960
rs7708030
rs4632773
rs10078897
rs10069803
rs17261730
rs1477613
rs7733434
rs62384199
rs78461063
rs35922130
rs881236
rs4495148
rs899048
rs4374736
rs4580749
rs4426891
rs72774399
rs1477614
rs34733982
rs60789964
rs11749365
rs11749432
rs114461542
rs36055045
rs34167669
rs13157527
rs12719480
rs1903801
rs1477617
rs4342300
rs7707740
rs10061812
rs1381972
rs75813304
rs13357317
rs181943530
rs10479110
rs34079688
rs56013513
rs190991219
rs9327748
rs13354265
rs7725731
rs142045952
rs2126652
rs2400571
rs2169614
rs6887208
rs6891786
rs1903799
rs12719484
rs79697625
rs28391228
rs13168142
rs12653886
rs148930579
rs2016578
rs2016585
rs2016587
rs6874414
rs145209259
rs113909173
rs57300410
rs10057406
rs11741027
rs10066974
rs12188653
rs34372560
rs111784976
rs12055054
rs12055212
rs78767024
rs6869524
rs12054761
rs11242318
rs140034968
rs28477114
rs28655746
rs11951476
rs11948635
rs10035702
rs12186526
rs10044571
rs13165708
rs143430354
rs11950183
rs10479116
rs10477780
rs4597936
rs12523089
rs11960915
rs1585619
rs116234813
rs67086942
rs28535886
rs11739895
rs56050536
rs34610842
rs138946033
rs55742935
rs28530672
rs34486760
rs80216069
rs11748160
rs1477616
rs1477615
rs35414166
rs72776123
rs28757584
rs28408733
rs144659466
rs28406406
rs28690837
rs11955754
rs12517910
rs72776127
rs11739747
rs13355012
rs1600024
rs80278101
rs13172471
rs35220062
rs34612098
rs13177958
rs11242320
rs34486312
rs59704374
rs34996801
rs78427408
rs72776129
rs17145871
rs72776130
rs12518429
rs12519005
rs12522160
rs75444475
rs72776133
rs12522179
rs116754922
rs6861497
rs4703202
rs36006742
rs80289888
rs74345917
rs6867045
rs11960090
rs11242322
rs17145881
rs11242323
rs145321050
rs79481117
rs2400568
rs1477618
rs13168060
rs13182532
rs72776137
rs6867493
rs10515321
rs72776138
rs6864917
rs72776140
rs7729021
rs191045343
rs13166612
rs147108590
rs6881142
rs13169981
rs12652663
rs11242329
rs922372
rs899047
rs899046
rs13183214
rs12659287
rs4703204
rs4703205
rs2086021
rs117510745
rs1600022
rs72776145
rs13155685
rs72776148
rs141717243
rs72776149
rs6881708
rs6860831
rs7729498
rs7730169
rs115321493
rs12186940
rs62384228
rs7444545
rs57310430
rs59735236
rs72776153
rs7702939
rs1993827
rs12187923
rs17262590
rs184287839
rs1477609
rs11242335
rs1038017
rs17262667
rs1600021
rs1477608
rs77508480
rs1381968
rs79791985
rs11747250
rs13168556
rs13189265
rs13189281
rs72776155
rs13159654
rs3912075
rs1392102
rs75397179
rs724836
rs1381973
rs17146128
rs11955950
rs10463953
rs13166290
rs2100890
rs111725283
rs6877511
rs111876831
rs113508963
rs112114340
rs17146166
rs11242343
rs7702775
rs79848420
rs113455749
rs1477620
rs12187660
rs12188622
rs13182851
rs1477619
rs72776161
rs7701337
rs75278655
rs35143096
rs13175680
rs977664
rs1817368
rs143544497
rs112774317
rs899043
rs899044
rs2126653
rs78303839
rs2126654
rs11242354
rs1600020
rs112560120
rs112646692
rs76904109
rs78035698
rs7445151
rs13154412
rs1381967
rs1026664
rs1020922
rs74555585
rs113010484
rs12152873
rs12153743
rs2219729
rs112479413
rs76973542
rs6880814
rs6881341
rs34329221
rs1120080
rs12516471
rs35899674
rs1351008
rs77413602
rs146421783
rs111418940
rs12654028
rs72660736
rs6894257
rs6874960
rs186028671
rs139224642
rs9686254
rs9686632
rs190393310
rs9686305
rs111780157
rs28761231
rs115731714
rs34138709
rs1499610
rs13173076
rs12656866
rs7726091
rs113946608
rs58792397
rs62370399
rs1827149
rs11745729
rs1499609
rs35041284
rs35174420
rs1030234
rs433762
rs414275
rs10059413
rs407494
rs382521
rs113656516
rs151103915
rs261097
rs146785485
rs10068118
rs261096
rs28875632
rs114248852
rs428751
rs6882593
rs387352
rs112509742
rs111375937
rs425813
rs405289
rs72776176
rs76619388
rs1846552
rs1846551
rs1846549
rs412077
rs1345828
rs12659729
rs12659731
rs75149300
rs56283402
rs402111
rs149382620
rs411894
rs17329674
rs388785
rs452512
rs145287087
rs649983
rs369555
rs138399415
rs57988940
rs61442479
rs1423664
rs1833911
rs4703208
rs66485973
rs10463957
rs13162319
rs10463540
rs6889035
rs6878217
rs10455060
rs446182
rs62370429
rs13160102
rs12055085
rs4703209
rs12054857
rs28868017
rs10455017
rs4703210
rs10455061
rs73180147
rs67935908
rs35813266
rs72776181
rs58987439
rs384809
rs438161
rs424182
rs190139731
rs146571903
rs453939
rs415200
rs73778204
rs73778205
rs12654141
rs67382343
rs695056
rs73180158
rs550867370
rs113124226
rs113755845
rs111423393
rs10080070
rs113290552
rs58192162
rs113487340
rs112955479
rs10066677
rs7443153
rs113656355
rs77019284
rs7724755
rs7726332
rs6885922
rs6887153
rs6872272
rs192136267
rs73180164
rs7736423
rs6882706
rs112120901
rs73180169
rs73180170
rs76433440
rs7713635
rs112868254
rs75987125
rs28595257
rs28712811
rs73180172
rs73180175
rs66750648
rs10455018
rs10455064
rs114881818
rs144950740
rs650778
rs189533794
rs147159859
rs181739128
rs182001
rs148592472
rs142965671
rs193094815
rs73180181
rs67891206
rs1156573
rs79576398
rs10463958
rs73180182
rs1423663
rs60772620
rs11745879
rs78080219
rs395327
rs73180187
rs112504493
rs7444646
rs73180189
rs453689
rs1587419
rs66661648
rs113124162
rs74535338
rs73180195
rs7378869
rs6596386
rs261094
rs73181957
rs10515322
rs17147130
rs1812414
rs139478711
rs261093
rs73181961
rs17147155
rs73181963
rs148458656
rs59957778
rs73181964
rs9327794
rs3995228
rs140642381
rs112919006
rs73181968
rs6871393
rs6871740
rs111352950
rs73181969
rs67499639
rs73181970
rs73181972
rs73181973
rs12657512
rs7714115
rs6897921
rs1423661
rs73181975
rs6869113
rs73181976
rs6869235
rs6596402
rs11741833
rs1423660
rs75972634
rs73181979
rs2081166
rs12187607
rs12188293
rs10063676
rs141117523
rs261091
rs66465172
rs113879276
rs60114540
rs174413
rs7712241
rs80068209
rs111498614
rs543518786
rs113641552
rs113347341
rs139232952
rs1833910
rs1833909
rs1833908
rs12187781
rs12188625
rs142461665
rs151336070
rs58445403
rs10043866
rs12186601
rs12186608
rs4703211
rs1833912
rs261095
rs112100338
rs385594
rs143127150
rs79276060
rs73181989
rs66619921
rs73181990
rs73181992
rs113620676
rs73181994
rs67736259
rs73181999
rs147503909
rs145624870
rs71586336
rs7713425
rs112764295
rs113029471
rs61569740
rs58463377
rs598440
rs111562520
rs149784735
rs4703213
rs73183705
rs4703214
rs60420300
rs73183710
rs6863136
rs1039291
rs1549273
rs61070092
rs1030238
rs60927589
rs261116
rs77080989
rs261115
rs4576123
rs6866005
rs7721254
rs261114
rs118093317
rs261113
rs10056271
rs4703215
rs142810332
rs10037968
rs261112
rs58528885
rs10040044
rs113130730
rs261111
rs261110
rs261109
rs73185448
rs379079
rs4323206
rs392924
rs433467
rs6891076
rs12657697
rs589938
rs441067
rs114558605
rs77440376
rs1364030
rs75741034
rs419353
rs80304575
rs443710
rs10479168
rs411954
rs10479169
rs411423
rs407046
rs410674
rs425765
rs381316
rs438267
rs150824011
rs10043626
rs10043044
rs74598028
rs438928
rs382486
rs435060
rs6877943
rs391828
rs6879676
rs139637479
rs433400
rs74464652
rs13436866
rs12658856
rs76568883
rs6883715
rs6870044
rs432161
rs13436739
rs7725294
rs409475
rs7725428
rs397655
rs6870634
rs28415837
rs79362776
rs1469104
rs3811976
rs4703217
rs114166100
rs11949650
rs113229194
rs7718818
rs62370435
rs7719298
rs76171439
rs75088245
rs10074138
rs77961745
rs73185482
rs10077904
rs10062716
rs10078106
rs62370436
rs41403944
rs62370437
rs6596424
rs6596425
rs1039290
rs10463967
rs76392900
rs1030237
rs1030236
rs10050388
rs1030235
rs58786975
rs10038686
rs1116046
rs72777927
rs1117298
rs72777928
rs74588340
rs147055398
rs78790238
rs384615
rs142653677
rs76093531
rs56121549
rs404598
rs17148138
rs438617
rs10067502
rs9327810
rs9327811
rs420900
rs78079956
rs416332
rs10066650
rs10057463
rs10072122
rs432190
rs10067049
rs261103
rs77325075
rs62370439
rs62370440
rs431778
rs261102
rs402846
rs72777939
rs174414
rs261101
rs10070103
rs117636790
rs398228
rs416734
rs11746537
rs60843881
rs261100
rs261099
rs261098
rs28441506
rs370176
rs386464
rs390614
rs10074392
rs452857
rs434771
rs841752
rs116944468
rs10067254
rs79552732
rs146300148
rs72777945
rs2113092
rs3114667
rs3114666
rs3096214
rs3114665
rs6895186
rs3096213
rs1593077
rs10057361
rs139626761
rs144468135
rs13356430
rs13357998
rs3096194
rs13356480
rs35941780
rs3096195
rs3096196
rs72777950
rs3096197
rs2113091
rs2113090
rs2161601
rs2263376
rs77578707
rs2600835
rs10052394
rs2600834
rs2600833
rs2600832
rs2600831
rs2600830
rs114713502
rs13355136
rs72777954
rs2548725
rs73774610
rs2600828
rs74938991
rs2600827
rs74293705
rs115990121
rs138848966
rs76868638
rs2600826
rs28602449
rs77321312
rs28481357
rs10063293
rs118172208
rs141418790
rs62372160
rs10042048
rs841920
rs76396972
rs72777964
rs62372161
rs77967033
rs1098806
rs7732901
rs6884301
rs28864102
rs80150980
rs61335461
rs79575919
rs9327814
rs9327815
rs6860754
rs62372163
rs59648644
rs6866041
rs6892179
rs2548724
rs17271947
rs2600825
rs17148731
rs116112286
rs116319528
rs6898688
rs10515324
rs76143231
rs841934
rs841933
rs10052669
rs841932
rs10078945
rs141305169
rs74810669
rs111487400
rs60647834
rs709369
rs709370
rs75957148
rs709371
rs709372
rs841931
rs28469696
rs841930
rs140494927
rs150143649
rs841929
rs2548726
rs841928
rs841927
rs841926
rs841925
rs113233069
rs841924
rs10071570
rs62372166
rs841923
rs17148880
rs841922
rs841921
rs62372167
rs3114661
rs76523033
rs3114660
rs3114659
rs76381196
rs10479190
rs7710414
rs10039511
rs2004550
rs146530992
rs112785634
rs2004551
rs896544
rs896545
rs78081330
rs10479191
rs57977588
rs59934563
rs62372171
rs56881277
rs6882313
rs6895407
rs6881331
rs59723886
rs79890265
rs10057529
rs10073052
rs77197609
rs10057599
rs7701832
rs62372208
rs13356598
rs62372209
rs76835731
rs62372210
rs62372211
rs2895806
rs7708494
rs4343814
rs2010590
rs1823691
rs1823692
rs78452309
rs62372212
rs9327821
rs77211182
rs9327822
rs9327823
rs9327824
rs9327825
rs10038081
rs1982418
rs10045752
rs79280656
rs62372213
rs6878190
rs10038372
rs10040933
rs2123131
rs77653146
rs2123132
rs13359098
rs13357610
rs10477803
rs13357585
rs62372214
rs10063351
rs55804202
rs10055641
rs10070402
rs7712690
rs10072167
rs10067051
rs72777984
rs73774622
rs1376901
rs1376902
rs1452059
rs10059790
rs145651872
rs10069466
rs13357340
rs55709837
rs76242142
rs73774626
rs1349589
rs7734926
rs71586338
rs78120586
rs145142563
rs2218926
rs77247392
rs62372215
rs6893520
rs62372216
rs62372217
rs62372218
rs62372219
rs73774636
rs62372220
rs62372221
rs62372222
rs13360644
rs6899078
rs13358420
rs13358421
rs13358882
rs28625937
rs28421510
rs78015059
rs10077220
rs2084825
rs1584714
rs1584715
rs2895807
rs13359604
rs7445156
rs112356486
rs10051525
rs145360823
rs10063002
rs10214232
rs76643251
rs1597768
rs10073051
rs10076313
rs10051684
rs10076451
rs10067263
rs9327834
rs61566297
rs73774643
rs73774644
rs17332107
rs10213787
rs10214388
rs55659746
rs10213798
rs11958091
rs9327836
rs10051544
5:101661159_C_A
rs7724496
rs1971210
rs112911730
rs145962526
rs10053625
rs9327837
rs143242110
rs6859811
rs6860381
rs73774650
rs6596459
rs72778000
rs62372234
rs141359959
rs73774652
rs62372236
rs1901517
rs77568582
rs1901518
rs62372237
rs78368500
rs76146936
rs72779903
rs7737963
rs12655961
rs12654151
rs10035407
rs80092622
rs181115831
rs1597767
rs1584717
rs10040562
rs10479200
rs7722680
rs7702418
rs74598846
rs28532891
rs7721548
rs7722117
rs62372298
rs6884162
rs6883257
rs62372299
rs62372300
rs1452060
rs73774654
rs80279457
rs7714927
rs10066445
rs1823694
rs4703224
rs62372301
rs2400800
rs1078338
rs1869104
rs1869103
rs73774655
rs6887402
rs10479204
rs140734236
rs1376904
rs73774657
rs1376903
rs72779910
rs4114686
rs1839925
rs1584716
rs10079075
rs10054348
rs6869607
rs137991227
rs1823693
rs12332777
rs117011540
rs10054400
rs10062217
rs10054516
rs6873243
rs13355118
rs6873363
rs6873373
rs6873384
rs1901511
rs192489627
rs1901510
rs187110630
rs1839923
rs10067990
rs7700587
rs112587145
rs7341124
rs7341146
rs7341030
rs78033496
rs185891544
rs115633766
rs77294703
rs192391486
rs6596470
rs144989870
rs60356894
rs55703459
rs11957808
rs2198246
rs6880815
rs6862460
rs72779917
rs13361522
rs13354249
rs6886744
rs6867264
rs542179176
rs62369274
rs113697937
rs80278966
rs10074257
rs9327841
rs9327842
rs9327843
rs9327844
rs10053026
rs9327845
rs7724943
rs62369275
rs10055353
rs10078757
rs78857908
rs7718122
rs9327848
rs6862270
rs6861350
rs6861382
rs6887766
rs10479209
rs10075318
rs141294910
rs13355600
rs1597765
rs1597766
rs80006117
rs7734467
rs7715040
rs7714004
rs79526080
rs11948335
rs10038972
rs10035525
rs10072346
rs72779930
rs10036441
rs10054149
rs10055753
rs62369302
rs2123136
rs2123135
rs9285943
rs7712152
rs7736753
rs6596480
rs6863041
rs6877722
rs10062073
rs75922807
rs73774677
rs17272932
rs1901515
rs1901514
rs62369303
rs62369304
rs58644688
rs1901513
rs57415604
rs79482113
rs7715217
rs7733501
rs10042901
rs7733695
rs10041015
rs114689864
rs62369306
rs10041806
rs75119073
rs9327849
rs9327850
rs12055218
rs78116706
rs79530398
rs9327851
rs62369307
rs10069193
rs10063988
rs80036141
rs6891936
rs6873738
rs1580038
rs62369308
rs10058722
rs10041725
rs6890130
rs11746723
rs146769500
rs58454928
rs76979875
rs4703014
rs13358233
rs28786103
rs78530799
rs10067136
rs73774685
rs41389647
rs183378637
rs1901512
rs6873305
rs10055840
rs73774686
rs1376905
rs78636686
rs55668441
rs7728630
rs73774687
rs7733253
rs10062613
rs6874093
rs6895200
rs6874612
rs10073892
rs1452065
rs1452064
rs77394512
rs1452063
rs1452062
rs72779945
rs1452061
rs1545488
rs1562961
rs1562960
rs1545487
rs72779947
rs1545486
rs117970355
rs7737204
rs7719316
rs9285946
rs7721084
rs6596482
rs10479213
rs2084826
rs62369341
rs7731256
rs10479214
rs62369342
rs4703225
rs4703226
rs10052881
rs10067645
rs62369343
rs10054879
rs10057126
rs11745781
rs1901522
rs1376899
rs1376898
rs1376897
rs17150287
rs2060834
rs2060833
rs190426469
rs10061427
rs1901521
rs1376896
rs181983467
rs10065821
rs9986226
rs974132
rs974133
rs10073333
rs10060468
rs72779958
rs6596484
rs62369345
rs6596485
rs10079264
rs10065054
rs10072785
rs12658397
rs10479215
rs10479216
rs10041969
rs10053573
rs1839926
rs1597770
rs1470794
rs1901519
rs1901520
rs1542296
rs896546
rs6596486
rs6596487
rs56268211
rs111400704
rs77613148
rs2167586
rs56358831
rs6878326
rs6860720
rs10479218
rs144167781
rs6596488
rs6871070
rs72779968
rs4639187
rs4640764
rs4413509
rs111342568
rs7734988
rs2400742
rs7736579
rs7726174
rs10074939
rs9765316
rs144848941
rs7731845
rs62370975
rs10055023
rs10063981
rs4703227
rs4703228
rs4703229
rs55843474
rs10223244
rs11738522
rs77712334
rs10074324
rs1584713
rs78095595
rs72779972
rs6596490
rs75035693
rs10037939
rs62370977
rs6877762
rs6862876
rs6862894
rs10038801
rs6867496
rs140486149
rs2123133
rs2123134
rs6596492
rs1376894
rs118034121
rs78436957
rs73776930
rs145311670
rs17150488
rs1376913
rs1376912
rs1376911
rs1376910
rs2400795
rs2400796
rs6596493
rs6881112
rs6885800
rs6871966
rs56028821
rs6872341
rs17273466
rs6596495
rs2167584
rs6892350
rs11950639
rs1376909
rs1376908
rs10463979
rs10463980
rs1376906
rs1376907
rs7724920
rs7734060
rs6596496
rs6895795
rs4386713
rs2400797
rs72779982
rs72779983
rs10044030
rs10223273
rs28873218
rs1901509
rs1597773
rs7712282
rs1117556
rs13353915
rs6893391
rs6893723
rs189921429
rs1117130
rs10053827
rs6885350
rs10463981
rs74599019
rs62371008
rs1452056
rs2400798
rs2400799
rs2895830
rs1452057
rs2060836
rs2060837
rs117051341
rs6893993
rs4085107
rs10434748
rs147530565
rs10434749
rs150974265
rs10036226
rs10045929
rs11746217
rs11749193
rs62371010
rs10046076
rs10044208
rs10080207
rs58080162
rs6868299
rs2400802
rs56218837
rs7732942
rs62371013
rs10055704
rs10076433
rs77512434
rs76703395
rs2134454
rs1597772
rs1597771
rs4703230
rs4703231
rs7716398
rs7737248
rs144422959
rs138143373
rs55660231
rs111908893
rs181218070
rs1948807
rs1948806
rs7356787
rs7356705
rs10038809
rs10044561
rs9327859
rs9327860
rs7711687
rs7731310
rs6596498
rs78622146
rs1118008
rs55912935
rs4703232
rs7356647
rs62371032
rs62371033
rs10041507
rs10041525
rs10515326
rs17333350
rs6884141
rs17151033
rs10041652
rs6866255
rs6891115
rs1875634
rs73776943
rs6881472
rs75273151
rs981988
rs185445800
rs28415625
rs10075530
rs35177830
rs140794573
rs60489981
rs62371034
rs115983942
rs11242469
rs72779996
rs113618592
rs147447968
rs139957654
rs7729674
rs141893516
rs80314444
rs76101350
rs6860730
rs11242471
rs140758269
rs149688048
rs72779997
rs58139210
rs56181501
rs117774079
rs10038730
rs6883528
rs10035507
rs6898458
rs73776944
rs77130064
rs10062241
rs6869014
rs77487663
rs62371036
rs72779999
rs72780002
rs72781803
rs139529134
rs115039067
rs10063454
rs145371922
rs6887559
rs6886703
rs6887045
rs17151486
rs17151490
rs6892550
rs10040867
rs145042311
rs115814914
rs953280
rs148260693
rs10070289
rs56046942
rs139745004
rs6596500
rs17151552
rs17151574
rs7703692
rs10515329
rs10515328
rs17151608
rs6596501
rs116712401
rs10044449
rs17151648
rs17151651
rs144493343
rs73776963
rs10078558
rs6871899
rs55736313
rs79201050
rs61522296
rs141819611
rs7728204
rs1502843
rs1502844
rs59618134
rs113011681
rs56756888
rs10463983
rs10479223
rs10479224
rs141517097
rs6891766
rs10479225
rs62369688
rs1502851
rs1502850
rs12332575
rs9885011
rs58377143
rs6864567
rs62369689
rs9327861
rs9327862
rs148449636
rs116818387
rs35506458
rs9327863
rs12654931
rs6872759
rs6891258
rs10066065
rs58631732
rs12657079
rs12654542
rs142517960
rs12654630
rs62369693
rs115437573
rs1393625
rs1393624
rs10463984
rs924681
rs7735587
rs12653822
rs10072508
rs10072703
rs7708617
rs924680
rs924679
rs6596505
rs17274510
rs6596506
rs17334032
rs79743567
rs17334060
rs10051203
rs79991475
rs6596507
rs17334116
rs3114592
rs12653030
rs144179571
rs3105229
rs12653088
rs11242473
rs147837901
rs28610141
rs7734221
rs76294011
rs1875632
rs3105230
rs1502839
rs202191762
rs12657044
rs3105231
rs10078142
rs10073195
rs1910288
rs1910289
rs1910290
rs1910291
rs79265606
rs7737678
rs10077046
rs10067911
rs2400806
rs150943860
rs56256048
rs6890447
rs10042544
rs112478428
rs57115212
rs72781833
rs1502840
rs10479230
rs7721434
rs7721729
rs3114586
rs3105232
rs143938339
rs7727968
rs149742032
rs10071721
rs3105474
rs7704385
rs10053778
rs1605078
rs1604605
rs12652310
rs36078575
rs2895839
rs3105464
rs12653423
rs78777703
rs12659295
rs12653584
rs72781838
rs10079582
rs10479232
rs10479233
rs10479234
rs79662977
rs10039106
rs3114591
rs76413294
rs10039237
rs79522985
rs3105463
rs190516664
rs60819395
rs17152198
rs62369724
rs10041536
rs10074590
rs17334370
rs6876722
rs10051006
rs10060403
rs6859286
rs77337008
rs77446366
rs10479236
rs10477819
rs9327866
rs6882275
rs9686862
rs7445614
rs75157118
rs1393626
rs1393627
rs10035158
rs1394819
rs55639639
rs67082901
rs62369727
rs3105235
rs9687561
rs28674948
rs1995572
rs148540934
rs150379572
rs13361792
rs13357560
rs34905443
rs6870270
rs3114593
rs12655805
rs12188915
rs10479237
rs6885781
rs6885940
rs142308241
rs3114594
rs10440756
rs10440757
rs10440758
rs10073454
rs62369729
rs3105236
rs74319280
rs3114595
rs3114596
rs1027660
rs77696592
rs1027661
rs1027662
rs1027663
rs3114597
rs187742940
rs1394821
rs55897698
rs56076606
rs13355922
rs10059604
rs1394822
rs10038552
rs3114598
rs10059044
rs7714223
rs10035511
rs2134452
rs74851799
rs3105228
rs13160706
rs78626551
rs78204330
rs192555110
rs10040591
rs28490970
rs36059004
rs3105486
rs57189793
rs60284576
rs56170429
rs3105485
rs7723461
rs73774824
rs10477820
rs10477821
rs7705924
rs79959799
rs10479239
rs995962
rs10069964
rs3105483
rs3105482
rs3105481
rs113712000
rs13190085
rs59923859
rs35626499
rs3105480
rs3105479
rs6866284
rs3105478
rs1505421
rs1505420
rs13168111
rs3105476
rs3105477
rs10067699
rs1505418
rs72781852
rs1505419
rs74329039
rs10070269
rs11746498
rs3114600
rs113796404
rs10479240
rs9327868
rs3114601
rs1156920
rs10043147
rs6870113
rs1160116
rs75304465
rs35369487
rs982094
rs35664711
rs7709217
rs17152757
rs1155978
rs6862833
rs997999
rs10515327
rs74729906
rs1394820
rs7730106
rs1505415
rs2202478
rs2202477
rs74790664
rs10054217
rs6873365
rs34018113
rs1857803
rs80210579
rs138428347
rs3114606
rs3114607
rs77658385
rs3105467
rs9327869
rs964518
rs3114608
rs3114609
rs28417846
rs35075848
rs13179639
rs76894146
rs11747243
rs77627415
rs1304594
rs3105465
rs10068654
rs1913500
rs116504812
rs146443663
rs1961737
rs1113814
rs1913499
rs78019875
rs2400833
rs114470360
rs1354618
rs1354619
rs1354620
rs80058303
rs10035133
rs13172780
rs1913503
rs1877788
rs1354621
rs185845738
rs1877787
rs117970592
rs79165912
rs79789873
rs188974453
rs117601933
rs146015665
rs2671602
rs1505416
rs1505417
rs1605076
rs2657430
rs17335068
rs2135177
rs2671566
rs2671567
rs2657431
rs146805949
rs2657432
rs2657433
rs2657434
rs2671568
rs1039623
rs1039624
rs2657435
rs80303455
rs2657436
rs2657437
rs13163706
rs2671569
rs9327870
rs9327871
rs2657438
rs2657439
rs2175911
rs2137902
rs2055629
rs2657440
rs2657441
rs2657442
rs2657443
rs2657444
rs2657445
rs2671570
rs2657446
rs10064230
rs3105471
rs3114585
rs3105472
rs141926264
rs2657447
rs9327872
rs10072191
rs10072203
rs2657448
rs3105473
rs377515290
rs189382771
rs2657449
rs2545596
rs17153730
rs2545599
rs1913505
rs3095908
rs2545601
rs10515331
rs76754480
rs1913502
rs74783448
rs1913501
rs146687546
rs370055426
rs2545545
rs2657498
rs2671584
rs2657495
rs2657494
rs2671591
rs1469040
rs78362759
rs187347552
rs191772389
rs2671599
rs2671601
rs2175912
rs2657486
rs76138999
rs2545555
rs2545558
rs2545559
rs111489059
rs12514861
rs2657477
rs74558531
rs76972295
rs10515332
rs74566838
rs13188927
rs75092410
rs55864066
rs75474779
rs2657475
rs79918479
rs34189992
rs2657472
rs2657471
rs2545565
rs67953284
rs1422084
rs2671577
rs17355711
rs113041396
rs78427032
rs4703018
rs17355759
rs1895213
rs2545575
rs35922192
rs12519185
rs117782981
rs2545576
rs75950592
rs150632777
rs2545581
rs1833585
rs6888677
rs2545583
rs193045770
rs146846297
rs12517069
rs75224092
rs10515333
rs118001013
rs6875170
rs72783810
rs60767685
rs11242482
rs4703019
rs2545593
rs2657427
rs80101889
rs78531526
rs77653437
rs149887550
rs80011177
rs77844098
rs80194831
rs75108898
rs77442137
rs78294347
rs77990466
rs78504491
rs78859530
rs79351950
rs76376546
rs73774862
rs77984259
rs78727034
rs78152828
rs74406998
rs74602316
rs58712347
rs76289525
rs75526300
rs75081131
rs79646774
rs75501932
rs76242886
rs75935034
rs79373296
rs79717876
rs76353650
rs75161761
rs76731037
rs77789523
rs77736774
rs78533854
rs77163845
rs75086210
rs77347590
rs79235256
rs74555554
rs79440000
rs258255
rs79708835
rs58847509
rs74680882
rs75220476
rs258256
rs80100347
rs78560896
rs80307376
rs75925449
rs73774866
rs78264369
rs80193275
rs78778719
rs77437748
rs258257
rs78288421
rs75661622
rs146177381
rs74429937
rs1152137
rs75624709
rs12659780
rs75993450
rs78851373
rs41089
rs147949147
rs78889611
rs79344687
rs76370676
rs79745676
rs77443604
rs76046600
rs77798670
rs80141596
rs74684977
rs79167281
rs79643997
rs75496578
rs74540812
rs75972364
rs112544660
rs149165860
rs79256443
rs138779031
rs76347390
rs76810893
rs76726133
rs77501852
rs76962105
rs75081867
rs74326301
rs1913504
rs77563530
rs79077025
rs113366531
rs61694979
rs57041615
rs76887429
rs75896729
rs432367
rs76869349
rs400596
rs77310768
rs60721271
rs61705797
rs57370841
rs390444
rs59817560
rs60696522
rs75157344
rs79162607
rs79874718
rs78499033
rs2431323
rs2431324
rs2431325
rs2458660
rs2431326
rs2432168
rs2432167
rs1645533
rs421696
rs403406
rs424013
rs57340476
rs77194228
rs430921
rs647343
rs660179
rs404031
rs2657459
rs365188
rs75858388
rs427548
rs366668
rs55750330
rs451819
rs434110
rs451556
rs1645534
rs382946
rs370175
rs370166
rs412217
rs449741
rs140065443
rs425025
rs365558
rs369099
rs369875
rs442443
rs438976
rs441039
rs443023
rs428047
rs455144
rs379574
rs444366
rs419305
rs397122
rs387471
rs79649107
rs694481
rs419199
rs394905
rs79327841
rs410965
rs421099
rs439009
rs453178
rs434168
rs2458659
rs441226
rs451598
rs76891354
rs450667
rs423871
rs397605
rs438126
rs585901
rs588102
rs383987
rs6885931
rs401320
rs2431327
rs2431328
rs6596519
rs147329802
rs6596520
rs6596521
rs436524
rs399173
rs405156
rs382998
rs419099
rs377325
rs454744
rs17154730
rs32672
rs2400840
rs888802
rs447531
rs32671
rs32670
rs888801
rs79258277
rs75713630
rs382964
rs434927
rs79055568
rs371933
rs418747
rs77922829
rs406702
rs406690
rs112987944
rs80268669
rs401114
rs77947338
rs403861
rs113233975
rs112694192
rs78977614
rs694832
rs2431329
rs117382323
rs78951918
rs75215071
rs77104807
rs386609
rs78558103
rs431814
rs74733457
rs61160896
rs385827
rs57968277
rs458256
rs75920613
rs75222995
rs79157752
rs111680949
rs462957
rs75459659
rs75230256
rs74815030
rs460657
rs464068
rs467186
rs80293711
rs466235
rs75900556
rs258133
rs117951672
rs187717
rs258132
rs2059211
rs117470100
rs258131
rs258130
rs72783837
rs258140
rs258139
rs258138
rs258137
rs258136
rs144482323
rs190483
rs258135
rs258134
rs457442
rs2431532
rs79641165
rs459760
rs459202
rs2431531
rs258144
rs154635
rs154634
rs194473
rs258142
rs154633
rs111941033
rs258141
rs118085962
rs150613837
rs115990337
rs116378407
rs77694960
rs168927
rs56383949
rs194472
rs78513239
rs258236
rs416769
rs143471579
rs466404
rs455722
rs76253273
rs460417
rs117717672
rs466986
rs466233
rs466798
rs2432164
rs2458657
rs2431530
rs2431318
rs2431319
rs2431320
rs2432162
rs2431321
rs111499436
rs111995713
rs461605
rs258235
rs75681046
rs78882863
rs258234
rs6859777
rs6879433
rs258233
rs76363460
rs406761
rs2431529
rs2431322
rs78341434
rs32674
rs258151
rs258150
rs258149
rs258148
rs171802
rs79508942
rs79450926
rs144473683
rs32679
rs74680078
rs32678
rs174016
rs174015
rs79785211
rs32677
rs79391386
rs76398679
rs79895684
rs74349677
rs32676
rs78566533
rs460586
rs168926
rs171803
rs258146
rs258145
rs7723719
rs112371174
rs77668411
rs78758721
rs78799826
rs168925
rs80263979
rs74898022
rs468891
rs469250
rs249494
rs191945236
rs37012
rs75198574
rs142428389
rs37013
rs183662
rs146180630
rs468631
rs996101
rs27857
rs28092
rs27585
rs60582458
rs466199
rs709375
rs456036
rs76616761
rs78943353
rs7701148
rs467897
rs151183667
rs77009968
rs117591134
rs32685
rs40491
rs32684
rs77195230
rs32683
rs258247
rs258246
rs6875826
rs258245
rs258244
rs6880688
rs468836
rs468343
rs469489
rs469380
rs468803
rs468024
rs685708
rs686043
rs537571896
rs686918
rs469326
rs709376
rs139399469
rs364178
rs363967
rs468173
rs468501
rs76029896
rs467693
rs258243
rs258242
rs258241
rs258240
rs60818799
rs57414743
rs468000
rs468987
rs13171332
rs73189054
rs13172364
rs13156823
rs73189057
rs13156318
rs3909478
rs3909477
rs6886411
rs6872846
rs35574814
rs6859239
rs13173707
rs12187265
rs7705636
rs73191083
rs13175330
rs73191087
rs13155440
rs34280119
rs1423136
rs1423137
rs35341786
rs146341318
rs60948595
rs57464900
rs35173598
rs17154763
rs35260081
rs76598270
rs59280720
rs62362485
rs7701053
rs7719465
rs7718441
rs11948363
rs146872296
rs58593363
rs58008597
rs73192705
rs7712266
rs76507374
rs7704891
rs10515335
rs10515336
rs7729951
rs78876507
rs7730129
rs34375252
rs73192711
rs17154779
rs32680
rs17154783
rs17154786
rs73192714
rs13153062
rs78402459
rs57425975
rs7704560
rs258152
rs7725628
rs184644741
rs143848984
rs73192721
rs73192723
rs73192724
rs73192726
rs6867062
rs145784602
rs9687982
rs7708778
rs249496
rs73192734
rs76880975
rs7720341
rs249495
rs73192738
rs73192740
rs73192743
rs73192745
rs73192746
rs150347870
rs117840323
rs112618702
rs6868471
rs6872741
rs11742729
rs59971900
rs6885642
5:102213826_C_A
rs7735820
rs7712423
rs73192765
rs73192767
rs73192768
rs118111696
rs7723978
rs7729022
rs7715521
rs2400872
rs73192771
rs73175403
rs59586300
rs60524977
rs73175405
rs73175408
rs4397105
```
