## Supplementary material for "Characterization of shared and ancestry-specific signals driving complex traits using multi-ancestry fine-mapping": s1.afreq

```
#CHROM	ID	REF	ALT	ALT_FREQS	OBS_CT
5	rs10060033	C	A	0.0337972	1006
5	rs2198366	C	G	0.722664	1006
5	rs34585536	T	G	0.321074	1006
5	rs10068427	A	C	0.10835	1006
5	rs34842945	C	T	0.277336	1006
5	rs10050901	C	T	0.0337972	1006
5	rs10060266	T	C	0.0337972	1006
5	rs10065635	G	A	0.164016	1006
5	rs10051235	C	G	0.164016	1006
5	rs58097144	A	G	0.0337972	1006
5	rs11242226	C	T	0.277336	1006
5	rs147793179	G	A	0.0576541	1006
5	rs10062451	T	C	0.164016	1006
5	rs56330125	C	G	0.16501	1006
5	rs149207317	C	T	0.0347913	1006
5	rs112678913	G	C	0.0337972	1006
5	rs67584371	G	T	0.197813	1006
5	rs56972284	C	A	0.0337972	1006
5	rs13358179	A	C	0.0337972	1006
5	rs72772453	A	T	0.0576541	1006
5	rs68179857	T	C	0.195825	1006
5	rs57479988	A	G	0.0337972	1006
5	rs6866575	C	T	0.0337972	1006
5	rs111992270	G	A	0.195825	1006
5	rs13181336	C	T	0.277336	1006
5	rs72772455	C	T	0.0387674	1006
5	rs34762033	A	G	0.277336	1006
5	rs35100438	T	C	0.321074	1006
5	rs11747949	T	C	0.331014	1006
5	rs6596183	A	G	0.194831	1006
5	rs9327694	T	C	0.164016	1006
5	rs73776686	A	C	0.0337972	1006
5	rs73776687	G	A	0.0337972	1006
5	rs72772458	C	T	0.0198807	1006
5	rs72772459	C	T	0.0208748	1006
5	rs73776688	C	T	0.0347913	1006
5	rs9285932	G	T	0.143141	1006
5	rs34201639	C	A	0.32505	1006
5	rs10477765	T	C	0.237575	1006
5	rs10479085	C	A	0.0367793	1006
5	rs74986636	G	A	0.0357853	1006
5	rs72772461	T	C	0.0576541	1006
5	rs10075886	G	C	0.0357853	1006
5	rs10039756	C	T	0.10835	1006
5	rs10077563	G	A	0.308151	1006
5	rs17259938	G	A	0.0576541	1006
5	rs10042737	A	G	0.308151	1006
5	rs73776690	T	A	0.0357853	1006
5	rs77802955	C	T	0.10835	1006
5	rs66873638	C	T	0.198807	1006
5	rs13360941	T	C	0.0357853	1006
5	rs34883281	C	T	0.32008	1006
5	rs111548010	G	A	0.10835	1006
5	rs68101454	C	T	0.272366	1006
5	rs13153577	C	T	0.272366	1006
5	rs28459618	T	A	0.470179	1006
5	rs75337222	C	T	0.00994036	1006
5	rs73177147	A	G	0.10835	1006
5	rs4703196	C	T	0.05666	1006
5	rs17143925	T	C	0.114314	1006
5	rs78855974	C	T	0.0417495	1006
5	rs718724	G	T	0.27336	1006
5	rs4703010	C	T	0.27336	1006
5	rs4703197	A	G	0.27336	1006
5	rs17325968	A	C	0.0994036	1006
5	rs67714679	C	G	0.199801	1006
5	rs143819060	G	A	0.0238569	1006
5	rs58330681	T	C	0.0367793	1006
5	rs4642340	C	T	0.670974	1006
5	rs36105257	C	T	0.272366	1006
5	rs57348543	T	C	0.199801	1006
5	rs10463923	G	A	0.272366	1006
5	rs4703198	T	C	0.0447316	1006
5	rs1597904	A	G	0.10835	1006
5	rs1597905	T	C	0.10835	1006
5	rs11740463	A	G	0.27336	1006
5	rs11741297	A	C	0.319085	1006
5	rs6890463	G	C	0.355865	1006
5	rs35467705	C	T	0.319085	1006
5	rs975559	C	T	0.942346	1006
5	rs11948817	T	C	0.201789	1006
5	rs975561	T	A	0.109344	1006
5	rs12513702	A	T	0.827038	1006
5	rs12652903	T	C	0.833002	1006
5	rs28878896	G	A	0.0367793	1006
5	rs1960590	T	C	0.10835	1006
5	rs7732855	T	G	0.627237	1006
5	rs67599999	C	T	0.201789	1006
5	rs73776693	T	C	0.198807	1006
5	rs56358829	G	A	0.0367793	1006
5	rs6885663	C	A	0.0367793	1006
5	rs72772465	G	A	0.200795	1006
5	rs146224890	C	T	0.0159046	1006
5	rs1453114	C	T	0.199801	1006
5	rs72772466	G	A	0.0576541	1006
5	rs13154682	A	G	0.590457	1006
5	rs10074519	G	C	0.827038	1006
5	rs10060108	C	T	0.627237	1006
5	rs115803813	T	C	0.0159046	1006
5	rs145213865	C	T	0.0109344	1006
5	rs72772467	C	T	0.0576541	1006
5	rs11743125	T	C	0.627237	1006
5	rs55702414	T	C	0.199801	1006
5	rs7724223	C	G	0.833002	1006
5	rs114878047	C	G	0.199801	1006
5	rs72772468	A	G	0.0576541	1006
5	rs115156772	C	T	0.0129225	1006
5	rs78124430	A	G	0.10835	1006
5	rs1453115	G	A	0.10835	1006
5	rs72772469	T	C	0.0576541	1006
5	rs113056318	A	C	0.026839	1006
5	rs13178757	T	A	0.32008	1006
5	rs1377376	T	A	0.166998	1006
5	rs9327700	A	C	0.368787	1006
5	rs141427708	T	A	0.0576541	1006
5	rs9327701	T	G	0.203777	1006
5	rs72772471	C	T	0.0576541	1006
5	rs6886290	A	C	0.409543	1006
5	rs11956721	T	C	0.109344	1006
5	rs11952711	C	T	0.409543	1006
5	rs12187538	C	A	0.409543	1006
5	rs72772472	C	G	0.0576541	1006
5	rs6897341	A	G	0.172962	1006
5	rs187754988	T	G	0.0159046	1006
5	rs4401550	T	A	0.372763	1006
5	rs4403149	T	C	0.173956	1006
5	rs67048618	G	A	0.199801	1006
5	rs113134738	G	A	0.00198807	1006
5	rs17326045	G	C	0.172962	1006
5	rs17144170	C	T	0.166998	1006
5	rs17144177	A	C	0.729622	1006
5	rs55657677	A	C	0.199801	1006
5	rs72772473	G	A	0.166998	1006
5	rs10079111	A	C	0.0367793	1006
5	rs10515318	T	C	0.111332	1006
5	rs72772475	C	A	0.0208748	1006
5	rs10053254	T	C	0.172962	1006
5	rs192394279	A	T	0.0159046	1006
5	rs4380619	G	A	0.172962	1006
5	rs75197749	T	C	0.0298211	1006
5	rs72772476	T	A	0.0576541	1006
5	rs7710956	C	T	0.365805	1006
5	rs6596199	T	G	0.365805	1006
5	rs6596200	A	G	0.365805	1006
5	rs145510090	T	A	0.0357853	1006
5	rs67209954	G	A	0.191849	1006
5	rs10059487	T	C	0.0367793	1006
5	rs35975344	T	A	0.172962	1006
5	rs11954229	G	C	0.365805	1006
5	rs11242233	G	A	0.728628	1006
5	rs12054840	A	G	0.365805	1006
5	rs12054841	A	C	0.192843	1006
5	rs74351297	T	C	0.0367793	1006
5	rs78180622	C	T	0.0367793	1006
5	rs66859619	T	G	0.192843	1006
5	rs6862858	C	T	0.365805	1006
5	rs9327708	T	C	0.365805	1006
5	rs72772479	T	A	0.192843	1006
5	rs10479094	A	G	0.10835	1006
5	rs1597902	T	C	0.173956	1006
5	rs67235080	C	A	0.192843	1006
5	rs4293885	G	A	0.402584	1006
5	rs67260866	T	C	0.192843	1006
5	rs1453116	C	A	0.192843	1006
5	rs114451692	C	T	0.0387674	1006
5	rs7713323	A	G	0.10835	1006
5	rs72772484	A	G	0.193837	1006
5	rs34368868	C	A	0.32505	1006
5	rs73177180	T	C	0.10835	1006
5	rs7728650	G	T	0.172962	1006
5	rs7711691	A	G	0.366799	1006
5	rs72772488	T	C	0.0576541	1006
5	rs11960150	A	G	0.193837	1006
5	rs199877977	A	T	0.0576541	1006
5	rs6880942	T	A	0.166998	1006
5	rs6881094	T	C	0.172962	1006
5	rs6881469	T	A	0.10835	1006
5	rs34274547	A	G	0.32505	1006
5	rs6596210	C	T	0.366799	1006
5	rs115037936	G	A	0.0149105	1006
5	rs72772495	A	G	0.0576541	1006
5	rs77638827	G	A	0.0347913	1006
5	rs4398609	A	C	0.403579	1006
5	rs6871418	G	A	0.193837	1006
5	rs10056738	A	C	0.366799	1006
5	rs10037540	A	C	0.172962	1006
5	rs72772498	G	A	0.0576541	1006
5	rs111950276	T	C	0.10835	1006
5	rs144586277	C	G	0.0208748	1006
5	rs67126660	G	T	0.193837	1006
5	rs73177187	T	C	0.114314	1006
5	rs6870397	T	C	0.193837	1006
5	rs6874565	T	C	0.193837	1006
5	rs10055359	C	T	0.114314	1006
5	rs1903800	C	T	0.114314	1006
5	rs10064858	T	C	0.366799	1006
5	rs9327714	T	G	0.114314	1006
5	rs17260293	A	C	0.0576541	1006
5	rs10066960	T	C	0.366799	1006
5	rs72774303	T	C	0.0576541	1006
5	rs10073923	G	A	0.10835	1006
5	rs7722290	A	T	0.114314	1006
5	rs73177198	G	T	0.0636183	1006
5	rs10067419	G	C	0.114314	1006
5	rs67175274	G	T	0.193837	1006
5	rs112701636	G	A	0.10835	1006
5	rs112831958	G	A	0.114314	1006
5	rs141056791	C	T	0.0576541	1006
5	rs112051988	T	A	0.192843	1006
5	rs7731954	G	A	0.114314	1006
5	rs182242602	G	A	0.0248509	1006
5	rs138949654	G	T	0.0367793	1006
5	rs111509254	C	G	0.193837	1006
5	rs4101064	A	G	0.308151	1006
5	rs13169821	C	T	0.0646123	1006
5	rs17144726	T	C	0.193837	1006
5	rs7719812	A	G	0.308151	1006
5	rs72774309	C	G	0.0576541	1006
5	rs150550815	G	A	0.027833	1006
5	rs28678613	G	A	0.114314	1006
5	rs7700581	G	C	0.728628	1006
5	rs72774311	T	C	0.0576541	1006
5	rs17144741	G	A	0.193837	1006
5	rs10039075	C	T	0.0357853	1006
5	rs6886984	A	G	0.10835	1006
5	rs10039885	C	G	0.10835	1006
5	rs56111034	T	C	0.192843	1006
5	rs9885490	T	C	0.308151	1006
5	rs11748633	T	G	0.32505	1006
5	rs11748639	T	C	0.32505	1006
5	rs10035613	G	A	0.107356	1006
5	rs139938148	G	A	0.0149105	1006
5	rs10076709	T	C	0.114314	1006
5	rs10052084	G	A	0.114314	1006
5	rs10035711	G	A	0.115308	1006
5	rs6867506	T	C	0.0367793	1006
5	rs6596221	T	G	0.308151	1006
5	rs141766417	A	G	0.0367793	1006
5	rs11242248	C	T	0.0576541	1006
5	rs6887793	G	A	0.114314	1006
5	rs114380300	C	T	0.0149105	1006
5	rs6888469	T	C	0.366799	1006
5	rs6863725	C	A	0.193837	1006
5	rs72774316	A	G	0.366799	1006
5	rs35806827	T	C	0.32505	1006
5	rs1564154	T	C	0.32505	1006
5	rs7734559	T	C	0.114314	1006
5	rs7713906	G	A	0.10835	1006
5	rs17144821	C	T	0.114314	1006
5	rs9327718	G	A	0.114314	1006
5	rs9327719	G	A	0.114314	1006
5	rs9327720	C	G	0.10835	1006
5	rs4327579	G	T	0.193837	1006
5	rs2061716	C	A	0.308151	1006
5	rs2061717	C	T	0.403579	1006
5	rs72774318	C	T	0.0576541	1006
5	rs73176262	G	A	0.10835	1006
5	rs62385208	C	T	0.32505	1006
5	rs6873079	A	G	0.308151	1006
5	rs77240110	G	A	0.0487078	1006
5	rs11242254	T	C	0.192843	1006
5	rs10035876	T	G	0.0367793	1006
5	rs141197136	A	G	0.0487078	1006
5	rs6862864	C	T	0.728628	1006
5	rs1006847	T	A	0.191849	1006
5	rs9327723	G	T	0.10835	1006
5	rs76375853	C	G	0.0367793	1006
5	rs1975435	C	T	0.308151	1006
5	rs72774322	A	C	0.0576541	1006
5	rs67351678	G	A	0.192843	1006
5	rs67341892	T	C	0.202783	1006
5	rs7447752	G	A	0.0576541	1006
5	rs4280842	C	G	0.366799	1006
5	rs116733154	G	A	0.0228628	1006
5	rs67315188	G	T	0.193837	1006
5	rs6875743	T	C	0.114314	1006
5	rs6871312	A	G	0.114314	1006
5	rs6889856	G	A	0.114314	1006
5	rs6871655	A	C	0.114314	1006
5	rs4501312	G	A	0.114314	1006
5	rs4562019	C	T	0.114314	1006
5	rs56026747	T	G	0.192843	1006
5	rs10035215	A	T	0.114314	1006
5	rs10043437	C	T	0.114314	1006
5	rs10038297	G	A	0.114314	1006
5	rs6596241	A	G	0.308151	1006
5	rs6596242	A	C	0.736581	1006
5	rs72774326	T	G	0.0576541	1006
5	rs6596244	C	A	0.114314	1006
5	rs77704019	G	C	0.10835	1006
5	rs115224852	T	A	0.0357853	1006
5	rs10039226	G	C	0.114314	1006
5	rs79950715	C	T	0.0367793	1006
5	rs10039287	G	T	0.10835	1006
5	rs10045581	C	T	0.114314	1006
5	rs28592580	G	A	0.114314	1006
5	rs28562434	T	G	0.114314	1006
5	rs28378435	T	C	0.114314	1006
5	rs73187659	T	A	0.114314	1006
5	rs148507203	C	T	0.0129225	1006
5	rs142885487	G	A	0.0139165	1006
5	rs7714077	C	T	0.728628	1006
5	rs62385209	C	T	0.32505	1006
5	rs73187660	C	T	0.114314	1006
5	rs4272111	T	C	0.193837	1006
5	rs6877249	G	A	0.193837	1006
5	rs1011624	A	G	0.114314	1006
5	rs1564151	A	G	0.0596421	1006
5	rs11242256	C	T	0.193837	1006
5	rs1564153	G	A	0.0586481	1006
5	rs6869372	T	C	0.308151	1006
5	rs10061067	A	G	0.109344	1006
5	rs10067946	G	C	0.346918	1006
5	rs72774332	T	C	0.0576541	1006
5	rs57157059	G	A	0.202783	1006
5	rs4591724	T	C	0.10835	1006
5	rs10057348	C	T	0.375746	1006
5	rs10043209	G	A	0.10835	1006
5	rs7700752	G	A	0.317097	1006
5	rs7725478	T	C	0.202783	1006
5	rs10068919	T	C	0.10835	1006
5	rs13174750	G	A	0.32505	1006
5	rs6861913	C	G	0.317097	1006
5	rs147256603	T	C	0.0357853	1006
5	rs4612032	C	T	0.317097	1006
5	rs6882799	C	G	0.317097	1006
5	rs12054889	A	G	0.311133	1006
5	rs6863901	A	G	0.317097	1006
5	rs6888235	C	T	0.738569	1006
5	rs72774334	G	T	0.0576541	1006
5	rs2400570	C	T	0.10835	1006
5	rs12054812	C	T	0.317097	1006
5	rs75801752	G	A	0.027833	1006
5	rs28588602	A	G	0.10835	1006
5	rs12055006	A	G	0.317097	1006
5	rs150443109	A	C	0.0397614	1006
5	rs7356754	G	A	0.027833	1006
5	rs10038158	C	G	0.10835	1006
5	rs9687258	A	G	0.317097	1006
5	rs1477626	A	C	0.403579	1006
5	rs10515319	C	A	0.107356	1006
5	rs1477625	T	C	0.728628	1006
5	rs114090383	T	A	0.0139165	1006
5	rs1381977	T	C	0.374751	1006
5	rs1381976	A	G	0.22167	1006
5	rs1155174	A	G	0.0586481	1006
5	rs72774338	A	C	0.0596421	1006
5	rs66503641	T	A	0.255467	1006
5	rs17144948	A	G	0.196819	1006
5	rs13189343	G	A	0.329026	1006
5	rs1477623	C	T	0.753479	1006
5	rs1477622	A	T	0.0516899	1006
5	rs7703343	T	C	0.530815	1006
5	rs1903802	G	A	0.0526839	1006
5	rs72774341	A	C	0.0526839	1006
5	rs1477621	G	T	0.749503	1006
5	rs4703199	C	T	0.755467	1006
5	rs922373	A	G	0.755467	1006
5	rs7727432	C	A	0.577535	1006
5	rs34183326	G	T	0.328032	1006
5	rs1381975	T	C	0.195825	1006
5	rs56119203	T	C	0.328032	1006
5	rs72774350	T	C	0.0526839	1006
5	rs56255762	C	T	0.249503	1006
5	rs56009457	C	T	0.328032	1006
5	rs60180199	T	A	0.328032	1006
5	rs61317299	T	C	0.195825	1006
5	rs67017670	C	T	0.195825	1006
5	rs35561961	T	A	0.328032	1006
5	rs4447957	C	T	0.195825	1006
5	rs2045840	C	T	0.755467	1006
5	rs10428668	A	C	0.577535	1006
5	rs111664597	C	A	0.0119284	1006
5	rs4596351	T	C	0.577535	1006
5	rs1319537	T	C	0.195825	1006
5	rs72774354	G	A	0.0526839	1006
5	rs35432484	T	C	0.328032	1006
5	rs77464672	T	G	0.0198807	1006
5	rs28493240	C	A	0.195825	1006
5	rs28489129	T	C	0.171968	1006
5	rs28479514	C	G	0.171968	1006
5	rs72774356	A	G	0.0536779	1006
5	rs62384173	A	G	0.0636183	1006
5	rs2400569	C	T	0.328032	1006
5	rs72774357	C	G	0.0924453	1006
5	rs5020202	C	A	0.577535	1006
5	rs7718307	A	G	0.577535	1006
5	rs7736946	C	G	0.577535	1006
5	rs28758255	A	G	0.755467	1006
5	rs73187697	T	C	0.10338	1006
5	rs35359959	T	C	0.328032	1006
5	rs67675363	T	C	0.195825	1006
5	rs2061714	C	T	0.196819	1006
5	rs58356474	G	A	0.195825	1006
5	rs4569847	C	T	0.249503	1006
5	rs4419568	G	A	0.577535	1006
5	rs13174627	T	C	0.328032	1006
5	rs3846608	C	T	0.328032	1006
5	rs3846609	C	T	0.577535	1006
5	rs34272718	A	T	0.328032	1006
5	rs56325012	A	G	0.328032	1006
5	rs10053803	T	G	0.196819	1006
5	rs9327733	T	G	0.196819	1006
5	rs76739850	G	A	0.0387674	1006
5	rs150491335	C	T	0.00596421	1006
5	rs191397122	T	G	0.0178926	1006
5	rs1471405	G	A	0.327038	1006
5	rs5011591	T	A	0.577535	1006
5	rs11951874	G	A	0.327038	1006
5	rs4629565	C	G	0.755467	1006
5	rs76018300	T	C	0.0397614	1006
5	rs72774363	A	G	0.0954274	1006
5	rs1471406	A	G	0.326044	1006
5	rs9327735	A	C	0.172962	1006
5	rs6898053	T	C	0.576541	1006
5	rs6872548	G	A	0.576541	1006
5	rs55775253	T	A	0.0536779	1006
5	rs72774368	T	A	0.0526839	1006
5	rs72774369	G	A	0.0536779	1006
5	rs149848982	T	C	0.0248509	1006
5	rs10053473	C	T	0.196819	1006
5	rs114447972	A	G	0.0139165	1006
5	rs6870697	A	G	0.0536779	1006
5	rs11740173	C	A	0.326044	1006
5	rs36107504	C	G	0.576541	1006
5	rs34207717	C	A	0.326044	1006
5	rs10071962	G	A	0.250497	1006
5	rs9327736	C	A	0.196819	1006
5	rs72774375	C	T	0.196819	1006
5	rs12153045	C	T	0.0536779	1006
5	rs6860838	C	T	0.755467	1006
5	rs10074068	G	A	0.250497	1006
5	rs72774378	C	T	0.0188867	1006
5	rs72774379	T	C	0.0536779	1006
5	rs2400576	T	C	0.582505	1006
5	rs2400575	A	G	0.0536779	1006
5	rs114251633	C	G	0.00596421	1006
5	rs4419566	T	C	0.576541	1006
5	rs2895753	G	A	0.327038	1006
5	rs28798154	G	C	0.196819	1006
5	rs28798698	C	T	0.196819	1006
5	rs9686588	A	T	0.250497	1006
5	rs34151304	T	A	0.326044	1006
5	rs144177932	T	G	0.0526839	1006
5	rs2199558	T	G	0.576541	1006
5	rs11560191	A	T	0.196819	1006
5	rs4571442	G	A	0.755467	1006
5	rs4571443	G	A	0.576541	1006
5	rs2199559	G	A	0.250497	1006
5	rs142114035	C	A	0.0367793	1006
5	rs4262076	A	G	0.755467	1006
5	rs139738555	G	A	0.0526839	1006
5	rs13163731	C	A	0.326044	1006
5	rs10056552	C	T	0.250497	1006
5	rs111648134	G	T	0.0536779	1006
5	rs141480786	T	C	0.0188867	1006
5	rs2895751	C	A	0.0606362	1006
5	rs6875354	A	C	0.576541	1006
5	rs10057087	C	A	0.576541	1006
5	rs6859282	C	G	0.755467	1006
5	rs6884777	T	G	0.576541	1006
5	rs113628464	G	A	0.172962	1006
5	rs144733397	C	A	0.0248509	1006
5	rs113970849	G	C	0.0536779	1006
5	rs10061003	C	T	0.582505	1006
5	rs35421824	C	T	0.326044	1006
5	rs72774389	C	A	0.0536779	1006
5	rs1351009	G	C	0.576541	1006
5	rs1351010	A	C	0.576541	1006
5	rs10515320	C	T	0.0526839	1006
5	rs2219730	T	C	0.0536779	1006
5	rs111852273	T	C	0.0357853	1006
5	rs13176241	T	C	0.326044	1006
5	rs10074676	T	C	0.11332	1006
5	rs67161578	G	A	0.196819	1006
5	rs34047960	A	G	0.0576541	1006
5	rs202136132	A	G	0.366799	1006
5	rs7708030	T	A	0.172962	1006
5	rs4632773	G	A	0.326044	1006
5	rs10078897	T	A	0.172962	1006
5	rs10069803	C	T	0.172962	1006
5	rs17261730	T	C	0.576541	1006
5	rs1477613	C	G	0.755467	1006
5	rs149122905	A	G	0.0188867	1006
5	rs7733434	T	C	0.755467	1006
5	rs62384199	T	C	0.326044	1006
5	rs35922130	C	T	0.326044	1006
5	rs881236	A	C	0.576541	1006
5	rs4495148	G	C	0.755467	1006
5	rs899048	T	C	0.196819	1006
5	rs4374736	C	T	0.576541	1006
5	rs4580749	G	A	0.250497	1006
5	rs4426891	T	C	0.755467	1006
5	rs72774399	T	C	0.0526839	1006
5	rs1477614	T	C	0.326044	1006
5	rs34733982	G	C	0.326044	1006
5	rs60789964	G	A	0.250497	1006
5	rs12153671	A	G	0.134195	1006
5	rs11749365	A	G	0.326044	1006
5	rs181384024	A	T	0.00795229	1006
5	rs114461542	T	C	0.0139165	1006
5	rs79205160	A	G	0.11332	1006
5	rs34215693	G	A	0.0168986	1006
5	rs36055045	C	A	0.576541	1006
5	rs34167669	T	A	0.326044	1006
5	rs13157527	T	C	0.324056	1006
5	rs1903801	T	C	0.0536779	1006
5	rs1477617	G	C	0.0536779	1006
5	rs4342300	C	T	0.22664	1006
5	rs7707740	G	T	0.755467	1006
5	rs10061812	G	A	0.22664	1006
5	rs1381972	A	T	0.522863	1006
5	rs13357317	G	T	0.225646	1006
5	rs185659236	A	G	0.0407555	1006
5	rs10479110	G	C	0.22664	1006
5	rs34079688	G	A	0.522863	1006
5	rs56013513	T	C	0.0536779	1006
5	rs77015468	A	G	0.0218688	1006
5	rs9327748	C	T	0.755467	1006
5	rs183449937	A	T	0.0168986	1006
5	rs13354265	T	G	0.172962	1006
5	rs7725731	T	C	0.755467	1006
5	rs2126652	C	G	0.749503	1006
5	rs76178267	G	A	0.0238569	1006
5	rs2400571	A	G	0.522863	1006
5	rs2169614	T	C	0.749503	1006
5	rs10455058	G	C	0.134195	1006
5	rs6887208	A	T	0.755467	1006
5	rs6891786	T	A	0.0387674	1006
5	rs1903799	T	C	0.522863	1006
5	rs12719484	T	C	0.749503	1006
5	rs72776112	G	A	0.0318091	1006
5	rs28391228	C	G	0.196819	1006
5	rs13168142	A	C	0.523857	1006
5	rs12653886	T	C	0.0198807	1006
5	rs148930579	T	C	0.0526839	1006
5	rs2016578	T	C	0.22664	1006
5	rs2016585	T	C	0.196819	1006
5	rs2016587	T	C	0.196819	1006
5	rs72776117	T	C	0.0168986	1006
5	rs6874414	T	G	0.749503	1006
5	rs145209259	T	C	0.0526839	1006
5	rs113909173	C	T	0.22664	1006
5	rs57300410	T	C	0.522863	1006
5	rs10057406	C	A	0.196819	1006
5	rs11741027	C	T	0.326044	1006
5	rs10066974	T	C	0.749503	1006
5	rs12188653	G	C	0.22664	1006
5	rs34372560	G	T	0.755467	1006
5	rs111784976	C	T	0.22664	1006
5	rs12055054	A	G	0.748509	1006
5	rs12055212	G	A	0.196819	1006
5	rs78767024	T	C	0.0387674	1006
5	rs6869524	A	G	0.749503	1006
5	rs148553824	G	A	0.0159046	1006
5	rs12054761	G	A	0.197813	1006
5	rs11242318	A	G	0.522863	1006
5	rs140034968	C	A	0.0258449	1006
5	rs28477114	A	C	0.587475	1006
5	rs28655746	C	T	0.749503	1006
5	rs11951476	G	A	0.522863	1006
5	rs76482331	T	C	0.0159046	1006
5	rs11948635	A	C	0.522863	1006
5	rs10035702	A	G	0.22664	1006
5	rs12186526	A	G	0.0526839	1006
5	rs10044571	C	T	0.154076	1006
5	rs13165708	T	C	0.326044	1006
5	rs79619910	C	T	0.0188867	1006
5	rs11950183	T	C	0.540755	1006
5	rs78758214	T	C	0.0159046	1006
5	rs10479116	T	A	0.749503	1006
5	rs10477780	C	A	0.15507	1006
5	rs10479118	A	T	0.116302	1006
5	rs4597936	T	A	0.244533	1006
5	rs12523089	C	T	0.250497	1006
5	rs114568137	G	A	0.0159046	1006
5	rs1585619	T	G	0.250497	1006
5	rs116234813	C	T	0.0387674	1006
5	rs76719902	G	C	0.0198807	1006
5	rs28535886	A	G	0.648111	1006
5	rs11739895	C	T	0.89165	1006
5	rs80320343	T	C	0.0198807	1006
5	rs56050536	A	G	0.0666004	1006
5	rs34659614	A	C	0.0218688	1006
5	rs34610842	G	A	0.313121	1006
5	rs138946033	G	C	0.0377734	1006
5	rs55742935	T	C	0.313121	1006
5	rs56356155	A	G	0.136183	1006
5	rs28530672	G	A	0.649105	1006
5	rs34486760	T	C	0.241551	1006
5	rs80216069	G	A	0.0178926	1006
5	rs11748160	G	A	0.649105	1006
5	rs1477616	T	C	0.648111	1006
5	rs1477615	A	G	0.649105	1006
5	rs35414166	A	G	0.241551	1006
5	rs72776123	G	A	0.0666004	1006
5	rs28757584	T	C	0.649105	1006
5	rs28408733	A	G	0.654076	1006
5	rs28406406	C	G	0.2167	1006
5	rs28690837	C	T	0.650099	1006
5	rs11955754	G	A	0.456262	1006
5	rs12517910	T	C	0.240557	1006
5	rs72776127	C	T	0.0666004	1006
5	rs11739747	C	A	0.451292	1006
5	rs13355012	C	A	0.198807	1006
5	rs1600024	T	C	0.450298	1006
5	rs80278101	G	A	0.0377734	1006
5	rs35220062	T	C	0.241551	1006
5	rs34612098	G	C	0.318091	1006
5	rs13177958	C	T	0.107356	1006
5	rs11242320	G	A	0.559642	1006
5	rs34486312	T	C	0.318091	1006
5	rs59704374	C	T	0.318091	1006
5	rs34996801	T	C	0.318091	1006
5	rs78427408	T	C	0.0377734	1006
5	rs72776129	G	C	0.0666004	1006
5	rs17145871	G	A	0.240557	1006
5	rs72776130	G	A	0.0666004	1006
5	rs12518429	C	T	0.240557	1006
5	rs12519005	C	T	0.625249	1006
5	rs12522160	T	C	0.240557	1006
5	rs72776133	T	C	0.235586	1006
5	rs12522179	T	A	0.627237	1006
5	rs116754922	T	C	0.0149105	1006
5	rs6861497	A	G	0.558648	1006
5	rs34199007	G	A	0.0129225	1006
5	rs4703202	T	C	0.0666004	1006
5	rs36006742	G	A	0.314115	1006
5	rs80289888	G	C	0.0377734	1006
5	rs74345917	T	C	0.0377734	1006
5	rs6867045	A	G	0.240557	1006
5	rs11960090	T	C	0.240557	1006
5	rs11242322	C	T	0.626243	1006
5	rs17145881	G	A	0.0198807	1006
5	rs115282792	C	A	0.0159046	1006
5	rs2400568	G	A	0.0715706	1006
5	rs1477618	G	T	0.627237	1006
5	rs13168060	T	C	0.317097	1006
5	rs13182532	C	T	0.313121	1006
5	rs72776137	T	C	0.0666004	1006
5	rs6867493	G	T	0.627237	1006
5	rs10515321	A	C	0.0675944	1006
5	rs72776138	C	T	0.0675944	1006
5	rs6864917	T	C	0.198807	1006
5	rs72776140	C	T	0.0666004	1006
5	rs7729021	G	A	0.627237	1006
5	rs191045343	C	A	0.0258449	1006
5	rs13166612	C	A	0.314115	1006
5	rs78751585	C	T	0.0159046	1006
5	rs6881142	T	A	0.236581	1006
5	rs13169981	G	A	0.380716	1006
5	rs12652663	T	C	0.241551	1006
5	rs11242329	T	A	0.241551	1006
5	rs922372	G	A	0.61829	1006
5	rs899047	A	G	0.627237	1006
5	rs899046	G	C	0.627237	1006
5	rs13183214	A	G	0.314115	1006
5	rs75317101	G	T	0.116302	1006
5	rs12659287	A	C	0.241551	1006
5	rs4703204	A	G	0.628231	1006
5	rs4703205	G	A	0.382704	1006
5	rs2086021	G	C	0.241551	1006
5	rs1600022	C	T	0.627237	1006
5	rs72776145	T	C	0.0666004	1006
5	rs13155685	T	A	0.38171	1006
5	rs72776148	G	C	0.0675944	1006
5	rs146274764	T	C	0.00795229	1006
5	rs72776149	A	C	0.0675944	1006
5	rs6881708	A	T	0.555666	1006
5	rs6860831	C	T	0.627237	1006
5	rs7729498	T	C	0.0675944	1006
5	rs7730169	T	C	0.0666004	1006
5	rs115321493	C	T	0.0387674	1006
5	rs12186940	A	T	0.0666004	1006
5	rs145509972	G	A	0.00994036	1006
5	rs62384228	A	T	0.314115	1006
5	rs112080553	G	A	0.0109344	1006
5	rs10057761	T	C	0.137177	1006
5	rs7444545	G	A	0.241551	1006
5	rs57310430	C	T	0.0675944	1006
5	rs59735236	A	G	0.0675944	1006
5	rs114886844	C	T	0.00994036	1006
5	rs72776153	G	C	0.0675944	1006
5	rs7702939	T	C	0.0675944	1006
5	rs1993827	A	T	0.555666	1006
5	rs12187923	G	A	0.0666004	1006
5	rs17262590	C	A	0.314115	1006
5	rs1477609	T	A	0.559642	1006
5	rs11242335	G	A	0.314115	1006
5	rs12186626	C	T	0.137177	1006
5	rs1038017	C	T	0.627237	1006
5	rs17262667	C	A	0.314115	1006
5	rs149232476	C	G	0.00994036	1006
5	rs1600021	T	C	0.627237	1006
5	rs1477608	G	C	0.241551	1006
5	rs77508480	C	T	0.0387674	1006
5	rs1381968	T	C	0.0208748	1006
5	rs11747250	G	C	0.316103	1006
5	rs13168556	G	A	0.314115	1006
5	rs13189265	A	G	0.314115	1006
5	rs13189281	A	C	0.314115	1006
5	rs72776155	G	A	0.0666004	1006
5	rs13159654	T	G	0.322068	1006
5	rs147306010	C	T	0.0188867	1006
5	rs3912075	G	C	0.594433	1006
5	rs1392102	C	T	0.327038	1006
5	rs75397179	T	C	0.0258449	1006
5	rs78891896	C	T	0.114314	1006
5	rs724836	G	A	0.327038	1006
5	rs1381973	A	G	0.230616	1006
5	rs17146128	T	C	0.230616	1006
5	rs11955950	G	A	0.0248509	1006
5	rs10463953	T	C	0.230616	1006
5	rs114752865	G	A	0.00695825	1006
5	rs13166290	G	T	0.327038	1006
5	rs2100890	G	A	0.137177	1006
5	rs111725283	C	A	0.0238569	1006
5	rs6877511	T	C	0.0377734	1006
5	rs111876831	C	T	0.0238569	1006
5	rs113508963	C	G	0.0248509	1006
5	rs112114340	T	G	0.0238569	1006
5	rs7448456	C	G	0.137177	1006
5	rs11242343	G	C	0.594433	1006
5	rs7702775	G	A	0.594433	1006
5	rs151267084	A	G	0.0188867	1006
5	rs79848420	C	A	0.0377734	1006
5	rs113455749	T	C	0.0238569	1006
5	rs1477620	A	T	0.327038	1006
5	rs12187660	C	T	0.0248509	1006
5	rs12188622	T	C	0.0248509	1006
5	rs13182851	G	A	0.303181	1006
5	rs1477619	G	A	0.234592	1006
5	rs72776161	T	G	0.15507	1006
5	rs7701337	T	C	0.594433	1006
5	rs75278655	A	G	0.0238569	1006
5	rs6596344	T	G	0.862823	1006
5	rs35143096	A	G	0.242545	1006
5	rs13175680	A	G	0.327038	1006
5	rs977664	G	A	0.222664	1006
5	rs143098431	C	T	0.00795229	1006
5	rs181354276	C	T	0.0109344	1006
5	rs1817368	T	C	0.594433	1006
5	rs112774317	C	T	0.0248509	1006
5	rs55957922	T	C	0.0178926	1006
5	rs55803962	A	G	0.0228628	1006
5	rs899043	T	C	0.569583	1006
5	rs899044	G	A	0.285288	1006
5	rs2126653	G	A	0.594433	1006
5	rs78303839	C	T	0.0238569	1006
5	rs2126654	G	A	0.285288	1006
5	rs114500111	C	T	0.00596421	1006
5	rs58484363	A	G	0.0427435	1006
5	rs11242354	A	G	0.285288	1006
5	rs1600020	C	T	0.594433	1006
5	rs112560120	G	C	0.0238569	1006
5	rs78035698	T	C	0.0248509	1006
5	rs7445151	C	A	0.594433	1006
5	rs114068443	C	T	0.0159046	1006
5	rs13154412	G	C	0.285288	1006
5	rs1381967	C	T	0.594433	1006
5	rs1026664	T	C	0.285288	1006
5	rs1020922	A	G	0.285288	1006
5	rs74555585	C	T	0.0238569	1006
5	rs113010484	A	G	0.0238569	1006
5	rs12152873	G	A	0.0248509	1006
5	rs12152875	G	T	0.00596421	1006
5	rs12153743	A	G	0.0248509	1006
5	rs2219729	T	C	0.284294	1006
5	rs55996098	T	G	0.0427435	1006
5	rs112479413	A	G	0.0238569	1006
5	rs73177261	A	C	0.0924453	1006
5	rs76973542	G	A	0.0248509	1006
5	rs6880814	T	C	0.286282	1006
5	rs6881341	T	C	0.571571	1006
5	rs34329221	A	T	0.284294	1006
5	rs1120080	T	C	0.362823	1006
5	rs77868484	G	A	0.0198807	1006
5	rs12516471	G	C	0.284294	1006
5	rs35899674	G	A	0.284294	1006
5	rs1351008	G	A	0.569583	1006
5	rs146421783	G	A	0.0258449	1006
5	rs111418940	T	G	0.0238569	1006
5	rs12654028	T	C	0.593439	1006
5	rs72660736	C	T	0.285288	1006
5	rs10078913	T	G	0.957256	1006
5	rs61447184	C	T	0.0427435	1006
5	rs6894257	C	A	0.285288	1006
5	rs6874960	A	G	0.594433	1006
5	rs146461920	C	A	0.00994036	1006
5	rs141233782	C	T	0.0427435	1006
5	rs139224642	G	C	0.0238569	1006
5	rs9686254	T	C	0.593439	1006
5	rs9686632	G	C	0.285288	1006
5	rs138187467	T	C	0.0228628	1006
5	rs9686305	A	G	0.595427	1006
5	rs111780157	T	C	0.0238569	1006
5	rs28761231	T	C	0.286282	1006
5	rs116352625	C	T	0.0149105	1006
5	rs115731714	T	C	0.0198807	1006
5	rs34138709	C	T	0.284294	1006
5	rs1499610	T	C	0.593439	1006
5	rs13173076	A	G	0.284294	1006
5	rs78342616	T	C	0.0198807	1006
5	rs12656866	G	A	0.285288	1006
5	rs7726091	G	A	0.593439	1006
5	rs113946608	T	C	0.0238569	1006
5	rs58792397	C	G	0.222664	1006
5	rs62370399	A	G	0.285288	1006
5	rs115490278	C	T	0.0377734	1006
5	rs1827149	C	T	0.594433	1006
5	rs73177270	G	A	0.0914513	1006
5	rs116611818	A	G	0.0248509	1006
5	rs11745729	T	C	0.284294	1006
5	rs1499609	T	C	0.594433	1006
5	rs35041284	G	A	0.285288	1006
5	rs35174420	T	A	0.285288	1006
5	rs1030234	A	C	0.308151	1006
5	rs433762	T	C	0.284294	1006
5	rs414275	A	T	0.284294	1006
5	rs10059413	T	C	0.140159	1006
5	rs141890850	C	T	0.00596421	1006
5	rs67116008	G	C	0.0427435	1006
5	rs67715959	T	C	0.0457256	1006
5	rs407494	T	C	0.591451	1006
5	rs382521	C	A	0.689861	1006
5	rs113656516	T	C	0.0258449	1006
5	rs140048657	T	C	0.00695825	1006
5	rs261097	T	G	0.2833	1006
5	rs7723293	T	C	0.0636183	1006
5	rs149782098	T	G	0.00795229	1006
5	rs10068118	A	G	0.142147	1006
5	rs261096	T	C	0.471173	1006
5	rs28875632	T	C	0.142147	1006
5	rs72776174	C	T	0.0377734	1006
5	rs66722406	T	C	0.0457256	1006
5	rs114248852	G	A	0.0139165	1006
5	rs11746019	C	A	0.0457256	1006
5	rs428751	T	C	0.471173	1006
5	rs116154691	T	G	0.0308151	1006
5	rs6882593	A	G	0.199801	1006
5	rs387352	T	C	0.471173	1006
5	rs72776175	T	C	0.0258449	1006
5	rs112509742	G	A	0.0248509	1006
5	rs111375937	T	G	0.0248509	1006
5	rs425813	T	C	0.471173	1006
5	rs405289	C	G	0.472167	1006
5	rs72776176	C	T	0.142147	1006
5	rs1846552	T	C	0.244533	1006
5	rs1846551	A	G	0.245527	1006
5	rs1846549	C	T	0.245527	1006
5	rs412077	A	T	0.328032	1006
5	rs76060974	G	A	0.0636183	1006
5	rs1345828	A	G	0.303181	1006
5	rs12659729	T	A	0.303181	1006
5	rs12659731	T	C	0.303181	1006
5	rs11740476	G	A	0.0258449	1006
5	rs56283402	A	G	0.245527	1006
5	rs402111	C	T	0.573559	1006
5	rs115785608	T	C	0.0129225	1006
5	rs411894	C	T	0.305169	1006
5	rs17329674	T	C	0.0447316	1006
5	rs388785	C	G	0.573559	1006
5	rs452512	T	C	0.303181	1006
5	rs649983	C	A	0.304175	1006
5	rs369555	C	T	0.303181	1006
5	rs138399415	C	T	0.0168986	1006
5	rs57988940	C	A	0.245527	1006
5	rs61442479	A	C	0.244533	1006
5	rs1423664	A	C	0.303181	1006
5	rs1833911	G	C	0.328032	1006
5	rs4703208	G	A	0.281312	1006
5	rs66485973	G	A	0.245527	1006
5	rs10463957	G	C	0.245527	1006
5	rs13162319	G	T	0.112326	1006
5	rs10463540	A	T	0.126243	1006
5	rs6889035	C	T	0.245527	1006
5	rs6878217	T	C	0.245527	1006
5	rs10455060	C	T	0.0248509	1006
5	rs446182	C	T	0.573559	1006
5	rs62370429	T	C	0.055666	1006
5	rs13160102	T	C	0.303181	1006
5	rs12055085	T	A	0.245527	1006
5	rs4703209	A	G	0.328032	1006
5	rs12054857	C	G	0.198807	1006
5	rs28868017	C	T	0.0248509	1006
5	rs10455017	G	A	0.0248509	1006
5	rs4703210	C	T	0.573559	1006
5	rs10455061	C	A	0.573559	1006
5	rs73180147	G	C	0.0248509	1006
5	rs67935908	C	T	0.245527	1006
5	rs35813266	C	T	0.281312	1006
5	rs72776181	G	C	0.245527	1006
5	rs58987439	G	A	0.0248509	1006
5	rs384809	G	A	0.328032	1006
5	rs140892410	G	C	0.0248509	1006
5	rs438161	A	G	0.328032	1006
5	rs424182	A	G	0.328032	1006
5	rs142316429	C	T	0.0129225	1006
5	rs453939	C	T	0.328032	1006
5	rs415200	A	G	0.525845	1006
5	rs73778204	G	C	0.198807	1006
5	rs73778205	T	C	0.198807	1006
5	rs12654141	T	C	0.304175	1006
5	rs142393750	G	T	0.00994036	1006
5	rs67382343	A	G	0.198807	1006
5	rs695056	A	G	0.574553	1006
5	rs73180158	A	G	0.0248509	1006
5	rs544664926	C	G	0.0109344	1006
5	rs113124226	C	T	0.217694	1006
5	rs113755845	A	T	0.192843	1006
5	rs111423393	G	A	0.026839	1006
5	rs10080070	C	G	0.144135	1006
5	rs113290552	G	A	0.192843	1006
5	rs113487340	C	T	0.0248509	1006
5	rs112955479	G	A	0.0248509	1006
5	rs10066677	G	A	0.408549	1006
5	rs7443153	A	T	0.192843	1006
5	rs113656355	C	A	0.0248509	1006
5	rs77019284	G	A	0.238569	1006
5	rs7724755	G	A	0.0337972	1006
5	rs7726332	C	T	0.264414	1006
5	rs6885922	G	A	0.0248509	1006
5	rs6872272	T	C	0.0248509	1006
5	rs115772197	G	A	0.00695825	1006
5	rs192136267	A	G	0.0248509	1006
5	rs115387388	G	A	0.0178926	1006
5	rs73180164	A	G	0.0248509	1006
5	rs7736423	C	A	0.264414	1006
5	rs6882706	T	C	0.0248509	1006
5	rs112120901	C	T	0.0248509	1006
5	rs73180169	C	T	0.0248509	1006
5	rs73180170	A	G	0.0248509	1006
5	rs76433440	G	A	0.0815109	1006
5	rs7713635	G	A	0.0248509	1006
5	rs112868254	A	C	0.0248509	1006
5	rs75987125	C	T	0.082505	1006
5	rs28595257	A	G	0.144135	1006
5	rs28712811	A	G	0.144135	1006
5	rs73180172	A	G	0.0248509	1006
5	rs73180175	T	G	0.0248509	1006
5	rs66750648	T	A	0.192843	1006
5	rs77840614	T	C	0.00994036	1006
5	rs72776182	T	C	0.0457256	1006
5	rs10455018	C	A	0.264414	1006
5	rs10455064	T	C	0.264414	1006
5	rs114881818	C	T	0.0139165	1006
5	rs650778	A	G	0.309145	1006
5	rs147159859	C	A	0.0248509	1006
5	rs182001	C	G	0.310139	1006
5	rs148592472	T	C	0.125249	1006
5	rs142965671	G	T	0.0248509	1006
5	rs73180181	G	C	0.0248509	1006
5	rs67891206	T	C	0.193837	1006
5	rs72776184	A	G	0.0457256	1006
5	rs1156573	G	A	0.0248509	1006
5	rs10463958	T	C	0.264414	1006
5	rs73180182	C	A	0.0248509	1006
5	rs1423663	C	T	0.264414	1006
5	rs72776185	T	A	0.0258449	1006
5	rs72776186	G	C	0.0208748	1006
5	rs60772620	C	T	0.0248509	1006
5	rs11745879	T	A	0.264414	1006
5	rs395327	T	C	0.718688	1006
5	rs73180187	C	T	0.0248509	1006
5	rs112504493	C	A	0.0248509	1006
5	rs7444646	G	A	0.239563	1006
5	rs73180189	T	C	0.0248509	1006
5	rs453689	G	T	0.718688	1006
5	rs1587419	C	T	0.239563	1006
5	rs113124162	G	A	0.0248509	1006
5	rs73180193	T	G	0.0675944	1006
5	rs186305257	A	G	0.00795229	1006
5	rs73180195	T	C	0.0248509	1006
5	rs72776189	C	T	0.0447316	1006
5	rs7378869	A	G	0.264414	1006
5	rs10078854	T	C	0.101392	1006
5	rs6596386	T	C	0.238569	1006
5	rs261094	C	T	0.718688	1006
5	rs73181957	C	T	0.0248509	1006
5	rs10515322	A	T	0.264414	1006
5	rs17147130	A	G	0.239563	1006
5	rs1812414	A	G	0.264414	1006
5	rs261093	A	G	0.310139	1006
5	rs73181961	G	A	0.0248509	1006
5	rs73181963	T	C	0.0248509	1006
5	rs148458656	G	A	0.0258449	1006
5	rs182038591	C	T	0.00596421	1006
5	rs59957778	G	T	0.264414	1006
5	rs73181964	A	T	0.0248509	1006
5	rs9327794	A	G	0.144135	1006
5	rs3995228	C	A	0.239563	1006
5	rs112919006	T	G	0.0248509	1006
5	rs73181968	C	G	0.0248509	1006
5	rs6871393	C	A	0.239563	1006
5	rs6871740	C	T	0.264414	1006
5	rs111352950	G	A	0.0248509	1006
5	rs73181969	A	G	0.0248509	1006
5	rs67499639	C	T	0.264414	1006
5	rs73181970	C	T	0.0248509	1006
5	rs73181972	T	C	0.0248509	1006
5	rs73181973	A	G	0.0248509	1006
5	rs12657512	C	T	0.309145	1006
5	rs7714115	A	G	0.264414	1006
5	rs6897921	C	T	0.0258449	1006
5	rs72776191	C	A	0.0447316	1006
5	rs1423661	C	A	0.239563	1006
5	rs73181975	A	G	0.0248509	1006
5	rs6869113	C	G	0.144135	1006
5	rs73181976	T	A	0.0248509	1006
5	rs6869235	G	T	0.192843	1006
5	rs11741163	A	G	0.0258449	1006
5	rs6596402	G	C	0.263419	1006
5	rs11741833	A	C	0.239563	1006
5	rs1423660	G	T	0.192843	1006
5	rs139214461	T	C	0.0168986	1006
5	rs73181979	C	T	0.0258449	1006
5	rs2081166	T	C	0.263419	1006
5	rs12187607	A	T	0.0258449	1006
5	rs6867849	A	T	0.0357853	1006
5	rs12188293	G	A	0.0248509	1006
5	rs10063676	A	G	0.143141	1006
5	rs141117523	T	C	0.0248509	1006
5	rs145709576	C	A	0.0457256	1006
5	rs72776195	G	C	0.0457256	1006
5	rs261091	G	C	0.311133	1006
5	rs66465172	G	T	0.264414	1006
5	rs113879276	G	A	0.026839	1006
5	rs60114540	T	C	0.192843	1006
5	rs61435247	T	C	0.0666004	1006
5	rs174413	G	C	0.311133	1006
5	rs7712241	G	T	0.0248509	1006
5	rs111498614	G	A	0.239563	1006
5	rs188792395	T	C	0.00298211	1006
5	rs113641552	C	T	0.0248509	1006
5	rs139232952	G	C	0.0367793	1006
5	rs1833910	G	A	0.0248509	1006
5	rs1833909	C	T	0.0248509	1006
5	rs1833908	C	T	0.265408	1006
5	rs115899689	A	G	0.0198807	1006
5	rs12187781	C	G	0.0248509	1006
5	rs28522625	C	A	0.0497018	1006
5	rs12188625	A	G	0.265408	1006
5	rs58445403	A	G	0.0248509	1006
5	rs28526622	T	A	0.0337972	1006
5	rs10043866	A	T	0.144135	1006
5	rs12186601	G	A	0.0248509	1006
5	rs74534774	G	A	0.0139165	1006
5	rs12186608	G	C	0.0248509	1006
5	rs4703211	A	T	0.264414	1006
5	rs1833912	C	T	0.265408	1006
5	rs261095	T	G	0.310139	1006
5	rs112100338	T	A	0.0248509	1006
5	rs385594	C	T	0.718688	1006
5	rs73181989	T	C	0.0248509	1006
5	rs66619921	G	A	0.0705765	1006
5	rs73181990	T	C	0.0248509	1006
5	rs73181992	G	A	0.0248509	1006
5	rs113620676	T	C	0.0248509	1006
5	rs73181994	C	T	0.0248509	1006
5	rs73181999	A	G	0.0248509	1006
5	rs115810953	A	G	0.0198807	1006
5	rs145624870	T	G	0.0357853	1006
5	rs71586336	T	C	0.0536779	1006
5	rs7713425	T	A	0.265408	1006
5	rs112764295	G	A	0.0248509	1006
5	rs113029471	G	A	0.0248509	1006
5	rs61569740	T	C	0.0248509	1006
5	rs145508681	C	T	0.0178926	1006
5	rs58463377	G	T	0.0248509	1006
5	rs111562520	C	G	0.00894632	1006
5	rs116123168	A	T	0.0119284	1006
5	rs72777903	G	A	0.0198807	1006
5	rs4703213	C	T	0.266402	1006
5	rs73183705	A	G	0.0248509	1006
5	rs4703214	C	A	0.193837	1006
5	rs60420300	A	C	0.240557	1006
5	rs73183710	T	C	0.0248509	1006
5	rs6863136	C	T	0.239563	1006
5	rs1039291	C	G	0.239563	1006
5	rs1549273	C	A	0.144135	1006
5	rs61070092	A	T	0.240557	1006
5	rs1030238	G	A	0.240557	1006
5	rs60927589	C	T	0.240557	1006
5	rs62370434	C	A	0.0318091	1006
5	rs72777905	G	A	0.0457256	1006
5	rs261116	T	C	0.693837	1006
5	rs114655029	T	G	0.00695825	1006
5	rs116494052	C	T	0.00994036	1006
5	rs261115	A	G	0.564612	1006
5	rs4576123	A	G	0.0377734	1006
5	rs7721254	C	T	0.084493	1006
5	rs72777906	T	C	0.0437376	1006
5	rs3889437	G	C	0.0437376	1006
5	rs261114	A	G	0.606362	1006
5	rs261113	G	C	0.394632	1006
5	rs72777907	G	A	0.0447316	1006
5	rs10056271	C	A	0.084493	1006
5	rs4703215	T	A	0.208748	1006
5	rs7735136	G	A	0.0437376	1006
5	rs10037968	C	T	0.084493	1006
5	rs261112	C	T	0.60338	1006
5	rs58528885	T	C	0.124254	1006
5	rs10040044	G	A	0.208748	1006
5	rs113130730	T	C	0.0109344	1006
5	rs261111	T	C	0.60338	1006
5	rs261110	C	T	0.394632	1006
5	rs261109	A	T	0.647117	1006
5	rs72777908	T	C	0.0437376	1006
5	rs73185448	G	A	0.124254	1006
5	rs379079	G	C	0.60338	1006
5	rs4323206	A	G	0.208748	1006
5	rs392924	C	A	0.647117	1006
5	rs433467	G	A	0.60338	1006
5	rs72777909	A	G	0.0437376	1006
5	rs6891076	C	A	0.084493	1006
5	rs72777911	C	A	0.0238569	1006
5	rs12657697	G	T	0.124254	1006
5	rs589938	A	G	0.60338	1006
5	rs441067	T	G	0.649105	1006
5	rs115888181	A	G	0.0407555	1006
5	rs114558605	T	A	0.0417495	1006
5	rs77440376	A	G	0.0228628	1006
5	rs75741034	A	G	0.0765408	1006
5	rs72777912	A	T	0.0437376	1006
5	rs80304575	A	G	0.0318091	1006
5	rs443710	C	T	0.395626	1006
5	rs10479168	G	A	0.084493	1006
5	rs411954	A	C	0.648111	1006
5	rs10479169	G	A	0.084493	1006
5	rs411423	A	C	0.395626	1006
5	rs407046	G	A	0.395626	1006
5	rs410674	A	C	0.395626	1006
5	rs425765	T	C	0.394632	1006
5	rs381316	A	C	0.648111	1006
5	rs438267	C	T	0.519881	1006
5	rs150824011	A	G	0.0318091	1006
5	rs56412085	G	T	0.0447316	1006
5	rs10043626	T	C	0.128231	1006
5	rs10043044	A	G	0.128231	1006
5	rs438928	C	T	0.372763	1006
5	rs189400705	C	T	0.00894632	1006
5	rs382486	T	C	0.648111	1006
5	rs6877943	G	A	0.208748	1006
5	rs391828	A	T	0.648111	1006
5	rs6879676	C	G	0.208748	1006
5	rs139637479	A	C	0.0417495	1006
5	rs433400	C	G	0.395626	1006
5	rs74464652	T	C	0.0228628	1006
5	rs13436866	T	G	0.084493	1006
5	rs12658856	A	G	0.208748	1006
5	rs76568883	G	T	0.10338	1006
5	rs6883715	G	A	0.208748	1006
5	rs6870044	T	C	0.208748	1006
5	rs191278394	G	C	0.0119284	1006
5	rs432161	C	T	0.371769	1006
5	rs13436739	G	A	0.208748	1006
5	rs7725294	A	G	0.252485	1006
5	rs409475	C	T	0.641153	1006
5	rs7725428	A	G	0.167992	1006
5	rs73185474	C	G	0.0228628	1006
5	rs149897077	C	T	0.00994036	1006
5	rs397655	T	G	0.365805	1006
5	rs11957520	T	C	0.0437376	1006
5	rs6870634	G	A	0.167992	1006
5	rs28415837	G	A	0.358847	1006
5	rs79362776	A	G	0.084493	1006
5	rs1469104	A	G	0.526839	1006
5	rs3811976	T	C	0.0854871	1006
5	rs4703217	A	G	0.131213	1006
5	rs114166100	T	C	0.0168986	1006
5	rs11949650	G	A	0.148111	1006
5	rs7718818	T	C	0.526839	1006
5	rs62370435	T	C	0.358847	1006
5	rs7719298	T	C	0.167992	1006
5	rs76171439	A	G	0.0805169	1006
5	rs75088245	A	C	0.0805169	1006
5	rs10074138	C	A	0.0805169	1006
5	rs73185482	A	G	0.124254	1006
5	rs10077904	C	T	0.527833	1006
5	rs10062716	G	C	0.084493	1006
5	rs10078106	C	T	0.358847	1006
5	rs62370436	G	T	0.354871	1006
5	rs41403944	A	G	0.124254	1006
5	rs62370437	C	T	0.459245	1006
5	rs145197480	C	T	0.0178926	1006
5	rs6596424	A	G	0.528827	1006
5	rs6871157	T	A	0.0447316	1006
5	rs6596425	G	C	0.171968	1006
5	rs6887058	C	T	0.0447316	1006
5	rs1039290	T	C	0.360835	1006
5	rs10463967	T	G	0.124254	1006
5	rs1030237	G	A	0.587475	1006
5	rs1030236	A	C	0.359841	1006
5	rs10050388	T	C	0.084493	1006
5	rs1030235	T	C	0.359841	1006
5	rs58786975	G	A	0.0874751	1006
5	rs4640763	T	C	0.0248509	1006
5	rs10038686	G	A	0.313121	1006
5	rs1116046	A	T	0.0596421	1006
5	rs72777926	G	T	0.0168986	1006
5	rs72777927	T	C	0.0646123	1006
5	rs1117298	C	T	0.0536779	1006
5	rs72777928	G	A	0.0487078	1006
5	rs72777929	C	T	0.0208748	1006
5	rs114484544	C	T	0.0129225	1006
5	rs78790238	T	C	0.129225	1006
5	rs142653677	C	G	0.0119284	1006
5	rs56121549	C	A	0.129225	1006
5	rs404598	G	A	0.329026	1006
5	rs186980347	T	C	0.00596421	1006
5	rs17148138	C	T	0.129225	1006
5	rs438617	T	C	0.793241	1006
5	rs114641121	T	C	0.0198807	1006
5	rs10067502	G	A	0.129225	1006
5	rs9327810	A	G	0.129225	1006
5	rs9327811	G	A	0.129225	1006
5	rs420900	C	A	0.793241	1006
5	rs416332	G	A	0.355865	1006
5	rs10066650	T	G	0.129225	1006
5	rs10057463	C	T	0.129225	1006
5	rs10072122	G	A	0.2833	1006
5	rs432190	C	T	0.77336	1006
5	rs10067049	A	G	0.129225	1006
5	rs115597329	C	T	0.0198807	1006
5	rs185151138	A	G	0.0188867	1006
5	rs261103	G	A	0.639165	1006
5	rs183849140	C	A	0.00994036	1006
5	rs115717143	T	C	0.0198807	1006
5	rs77325075	C	G	0.026839	1006
5	rs62370439	A	G	0.0656064	1006
5	rs62370440	C	T	0.0497018	1006
5	rs431778	G	A	0.77336	1006
5	rs261102	C	A	0.77336	1006
5	rs402846	C	T	0.77336	1006
5	rs72777939	T	A	0.129225	1006
5	rs174414	T	C	0.644135	1006
5	rs261101	T	A	0.77336	1006
5	rs10070103	C	T	0.129225	1006
5	rs398228	C	A	0.77336	1006
5	rs416734	T	G	0.77336	1006
5	rs11746537	C	T	0.2833	1006
5	rs60843881	G	A	0.129225	1006
5	rs261100	A	G	0.77336	1006
5	rs261099	G	C	0.947316	1006
5	rs261098	T	G	0.77336	1006
5	rs114087496	A	G	0.0208748	1006
5	rs28441506	G	A	0.129225	1006
5	rs370176	C	T	0.77336	1006
5	rs386464	C	T	0.329026	1006
5	rs390614	C	T	0.77336	1006
5	rs10074392	T	C	0.267396	1006
5	rs452857	G	T	0.77336	1006
5	rs434771	G	T	0.77336	1006
5	rs841752	T	G	0.77336	1006
5	rs10067254	C	G	0.130219	1006
5	rs34148371	A	G	0.0188867	1006
5	rs79552732	T	A	0.028827	1006
5	rs72777945	A	C	0.2833	1006
5	rs2113092	A	G	0.639165	1006
5	rs3114667	C	T	0.638171	1006
5	rs13160922	A	G	0.0188867	1006
5	rs3114666	C	A	0.638171	1006
5	rs3096214	C	A	0.328032	1006
5	rs141061783	C	T	0.0198807	1006
5	rs3114665	C	T	0.328032	1006
5	rs3096213	T	C	0.77336	1006
5	rs1593077	T	C	0.793241	1006
5	rs10057361	T	G	0.2833	1006
5	rs139626761	T	G	0.0159046	1006
5	rs13356430	T	C	0.130219	1006
5	rs13357998	G	A	0.130219	1006
5	rs3096194	T	C	0.793241	1006
5	rs13356480	T	A	0.2833	1006
5	rs35941780	C	T	0.128231	1006
5	rs3096195	T	A	0.77336	1006
5	rs3096196	G	A	0.77336	1006
5	rs72777950	A	G	0.130219	1006
5	rs3096197	A	C	0.639165	1006
5	rs79969652	C	T	0.0198807	1006
5	rs2113091	C	T	0.77336	1006
5	rs2113090	G	A	0.611332	1006
5	rs2161601	A	G	0.77336	1006
5	rs2263376	A	G	0.793241	1006
5	rs77578707	C	T	0.026839	1006
5	rs2600835	G	T	0.77336	1006
5	rs10052394	T	C	0.130219	1006
5	rs2600834	T	C	0.792247	1006
5	rs78379415	T	A	0.0198807	1006
5	rs2600833	T	C	0.638171	1006
5	rs2600832	T	C	0.77336	1006
5	rs2600831	T	A	0.328032	1006
5	rs2600830	T	A	0.793241	1006
5	rs114713502	C	T	0.026839	1006
5	rs13355136	A	G	0.2833	1006
5	rs72777954	T	C	0.122266	1006
5	rs2548725	A	T	0.328032	1006
5	rs73774610	A	G	0.130219	1006
5	rs2600828	G	A	0.77336	1006
5	rs74938991	A	G	0.026839	1006
5	rs2600827	G	A	0.775348	1006
5	rs138848966	C	T	0.026839	1006
5	rs76868638	G	C	0.026839	1006
5	rs2600826	T	C	0.33002	1006
5	rs17331192	C	T	0.0129225	1006
5	rs28602449	G	A	0.2833	1006
5	rs77321312	T	C	0.026839	1006
5	rs28481357	A	G	0.328032	1006
5	rs10063293	T	C	0.130219	1006
5	rs72777959	G	C	0.0198807	1006
5	rs62372160	G	A	0.293241	1006
5	rs141480356	C	T	0.0308151	1006
5	rs10042048	T	C	0.130219	1006
5	rs114669227	T	C	0.0198807	1006
5	rs76396972	C	T	0.0318091	1006
5	rs72777964	G	A	0.33499	1006
5	rs62372161	C	A	0.33499	1006
5	rs77967033	G	A	0.026839	1006
5	rs1098806	G	A	0.793241	1006
5	rs7732901	T	A	0.0318091	1006
5	rs114521219	T	G	0.0198807	1006
5	rs141431087	T	C	0.00795229	1006
5	rs6884301	C	T	0.33499	1006
5	rs28864102	G	A	0.2833	1006
5	rs80150980	G	C	0.0318091	1006
5	rs61335461	A	T	0.33499	1006
5	rs79575919	A	G	0.0318091	1006
5	rs9327814	T	C	0.303181	1006
5	rs76220164	T	G	0.0198807	1006
5	rs9327815	A	G	0.33499	1006
5	rs6860754	C	T	0.130219	1006
5	rs62372163	T	C	0.33499	1006
5	rs59648644	A	T	0.303181	1006
5	rs6866041	C	T	0.33499	1006
5	rs6892179	T	A	0.333002	1006
5	rs115940151	T	A	0.0308151	1006
5	rs116231488	A	G	0.0228628	1006
5	rs2548724	T	C	0.793241	1006
5	rs116062476	A	G	0.0178926	1006
5	rs2600825	A	C	0.793241	1006
5	rs17148731	A	C	0.130219	1006
5	rs116112286	T	G	0.0506958	1006
5	rs116319528	G	A	0.0318091	1006
5	rs6898688	A	C	0.129225	1006
5	rs10515324	A	T	0.128231	1006
5	rs841934	A	G	0.794235	1006
5	rs841933	G	A	0.332008	1006
5	rs10052669	G	A	0.300199	1006
5	rs841932	G	A	0.794235	1006
5	rs10078945	T	A	0.282306	1006
5	rs141305169	G	C	0.0258449	1006
5	rs74810669	G	A	0.0298211	1006
5	rs111487400	A	G	0.0318091	1006
5	rs60647834	T	A	0.301193	1006
5	rs709369	T	C	0.412525	1006
5	rs145979630	C	G	0.0218688	1006
5	rs709370	T	A	0.732604	1006
5	rs114429979	C	T	0.0109344	1006
5	rs115480158	T	G	0.0109344	1006
5	rs75957148	C	T	0.027833	1006
5	rs709371	G	A	0.411531	1006
5	rs709372	T	C	0.336978	1006
5	rs116805733	C	T	0.0109344	1006
5	rs841931	A	G	0.411531	1006
5	rs77665689	T	C	0.0109344	1006
5	rs28469696	G	T	0.282306	1006
5	rs841930	A	C	0.411531	1006
5	rs140494927	T	C	0.0159046	1006
5	rs115132032	G	A	0.0109344	1006
5	rs841929	T	C	0.411531	1006
5	rs2548726	A	T	0.439364	1006
5	rs841928	C	G	0.411531	1006
5	rs841927	T	C	0.411531	1006
5	rs841926	C	G	0.704771	1006
5	rs141181450	G	T	0.0109344	1006
5	rs841925	G	T	0.336978	1006
5	rs113233069	T	C	0.027833	1006
5	rs841924	G	A	0.411531	1006
5	rs10071570	C	T	0.0745527	1006
5	rs62372166	C	G	0.293241	1006
5	rs841923	T	G	0.336978	1006
5	rs17148880	G	C	0.0745527	1006
5	rs841922	T	G	0.738569	1006
5	rs841921	T	A	0.335984	1006
5	rs62372167	A	G	0.0447316	1006
5	rs3114661	G	A	0.333996	1006
5	rs76523033	A	C	0.0745527	1006
5	rs3114660	C	G	0.408549	1006
5	rs3114659	A	G	0.732604	1006
5	rs76381196	T	C	0.0586481	1006
5	rs10479190	T	G	0.2833	1006
5	rs7710414	C	T	0.303181	1006
5	rs10039511	G	T	0.22167	1006
5	rs182867716	C	A	0.0109344	1006
5	rs2004550	T	C	0.591451	1006
5	rs146530992	C	T	0.0745527	1006
5	rs535319364	C	T	0.00695825	1006
5	rs2004551	A	C	0.591451	1006
5	rs896544	C	A	0.591451	1006
5	rs896545	G	A	0.591451	1006
5	rs78081330	C	G	0.0298211	1006
5	rs10479191	T	C	0.591451	1006
5	rs57977588	A	G	0.2833	1006
5	rs59934563	T	C	0.294235	1006
5	rs62372171	G	A	0.262425	1006
5	rs56881277	A	G	0.591451	1006
5	rs6882313	C	A	0.591451	1006
5	rs6895407	G	A	0.591451	1006
5	rs6881331	T	C	0.591451	1006
5	rs59723886	A	G	0.294235	1006
5	rs10057529	G	A	0.590457	1006
5	rs10073052	C	T	0.591451	1006
5	rs10057599	G	A	0.591451	1006
5	rs7701832	G	A	0.590457	1006
5	rs62372208	T	C	0.590457	1006
5	rs13356598	G	A	0.0745527	1006
5	rs62372209	T	C	0.590457	1006
5	rs76835731	T	C	0.0298211	1006
5	rs62372210	A	G	0.590457	1006
5	rs62372211	C	T	0.262425	1006
5	rs2895806	G	T	0.590457	1006
5	rs7708494	C	T	0.0298211	1006
5	rs4343814	A	G	0.590457	1006
5	rs2010590	A	G	0.590457	1006
5	rs1823691	T	C	0.323062	1006
5	rs1823692	T	C	0.282306	1006
5	rs62372212	A	G	0.0497018	1006
5	rs9327821	C	T	0.293241	1006
5	rs77211182	T	C	0.028827	1006
5	rs9327822	T	C	0.293241	1006
5	rs9327823	G	A	0.293241	1006
5	rs9327824	G	T	0.293241	1006
5	rs9327825	C	T	0.293241	1006
5	rs10038081	T	C	0.293241	1006
5	rs1982418	G	A	0.262425	1006
5	rs79280656	T	A	0.0298211	1006
5	rs150290859	T	C	0.00894632	1006
5	rs62372213	T	G	0.293241	1006
5	rs6878190	G	A	0.66501	1006
5	rs10038372	A	G	0.293241	1006
5	rs10040933	G	A	0.293241	1006
5	rs2123131	T	G	0.293241	1006
5	rs77653146	A	T	0.0298211	1006
5	rs2123132	A	G	0.293241	1006
5	rs79796478	A	T	0.0109344	1006
5	rs13359098	G	T	0.292247	1006
5	rs13357610	T	C	0.293241	1006
5	rs10477803	G	A	0.0765408	1006
5	rs13357585	A	C	0.293241	1006
5	rs62372214	G	T	0.282306	1006
5	rs10063351	A	G	0.292247	1006
5	rs55804202	G	A	0.028827	1006
5	rs10055641	C	T	0.292247	1006
5	rs10070402	G	A	0.292247	1006
5	rs7712690	A	G	0.664016	1006
5	rs78248224	A	G	0.0109344	1006
5	rs10072167	G	T	0.282306	1006
5	rs10067051	T	G	0.293241	1006
5	rs72777984	A	G	0.0755467	1006
5	rs73774622	A	T	0.0298211	1006
5	rs1376901	G	A	0.292247	1006
5	rs75820778	C	T	0.0109344	1006
5	rs1452059	C	T	0.664016	1006
5	rs78601967	C	T	0.0109344	1006
5	rs10059790	C	T	0.292247	1006
5	rs10069466	T	C	0.651093	1006
5	rs138713807	C	A	0.0109344	1006
5	rs13357340	C	G	0.302187	1006
5	rs150455452	C	A	0.0119284	1006
5	rs114521556	G	A	0.0109344	1006
5	rs72777990	C	G	0.0178926	1006
5	rs114216704	G	T	0.0109344	1006
5	rs55709837	T	C	0.0735586	1006
5	rs116053648	T	C	0.0109344	1006
5	rs116378226	C	T	0.0109344	1006
5	rs73774626	C	A	0.028827	1006
5	rs1349589	A	G	0.312127	1006
5	rs7734926	C	T	0.653082	1006
5	rs71586338	C	A	0.112326	1006
5	rs143768095	T	C	0.0109344	1006
5	rs78120586	A	G	0.0735586	1006
5	rs2218926	T	G	0.303181	1006
5	rs62372215	G	T	0.303181	1006
5	rs6893520	A	G	0.261431	1006
5	rs62372216	A	G	0.303181	1006
5	rs62372217	A	G	0.303181	1006
5	rs62372218	C	A	0.303181	1006
5	rs62372219	A	G	0.303181	1006
5	rs73774636	C	T	0.028827	1006
5	rs62372220	C	A	0.303181	1006
5	rs62372221	G	A	0.303181	1006
5	rs62372222	T	C	0.303181	1006
5	rs13360644	A	T	0.303181	1006
5	rs6899078	A	G	0.39165	1006
5	rs13358420	C	A	0.304175	1006
5	rs13358421	C	T	0.303181	1006
5	rs13358882	C	T	0.302187	1006
5	rs28625937	G	A	0.302187	1006
5	rs28421510	A	G	0.303181	1006
5	rs78015059	T	C	0.028827	1006
5	rs10077220	T	C	0.303181	1006
5	rs2084825	A	T	0.0735586	1006
5	rs1584714	A	G	0.303181	1006
5	rs1584715	T	G	0.303181	1006
5	rs2895807	G	A	0.303181	1006
5	rs13359604	C	T	0.303181	1006
5	rs7445156	T	C	0.303181	1006
5	rs139094342	C	T	0.0109344	1006
5	rs115419897	G	A	0.0109344	1006
5	rs114522083	C	T	0.0129225	1006
5	rs10051525	T	C	0.653082	1006
5	rs145095759	A	G	0.0109344	1006
5	rs115990311	G	A	0.0119284	1006
5	rs80320148	G	C	0.0109344	1006
5	rs10063002	C	T	0.302187	1006
5	rs10214232	A	G	0.303181	1006
5	rs1597768	G	C	0.260437	1006
5	rs10073051	A	G	0.303181	1006
5	rs114542175	T	C	0.0109344	1006
5	rs10076313	T	C	0.303181	1006
5	rs10051684	G	A	0.653082	1006
5	rs10076451	T	G	0.302187	1006
5	rs10067263	C	T	0.302187	1006
5	rs189572672	C	A	0.028827	1006
5	rs184686349	G	A	0.0109344	1006
5	rs9327834	A	G	0.303181	1006
5	rs61566297	T	G	0.303181	1006
5	rs73774643	T	C	0.028827	1006
5	rs73774644	T	C	0.027833	1006
5	rs17332107	A	G	0.33996	1006
5	rs10214388	A	G	0.33996	1006
5	rs111834000	T	C	0.0139165	1006
5	rs55659746	A	G	0.028827	1006
5	rs10213798	G	A	0.311133	1006
5	rs180928212	G	T	0.0109344	1006
5	rs75327191	A	T	0.0109344	1006
5	rs11958091	C	T	0.653082	1006
5	rs9327836	T	C	0.653082	1006
5	rs10051544	A	T	0.642147	1006
5	rs7724496	A	G	0.642147	1006
5	rs1971210	T	C	0.642147	1006
5	rs112911730	C	T	0.028827	1006
5	rs10053625	A	C	0.642147	1006
5	rs9327837	C	A	0.0735586	1006
5	rs78162670	A	G	0.0328032	1006
5	rs115217459	C	T	0.0109344	1006
5	rs143242110	A	C	0.0228628	1006
5	rs115028236	C	A	0.0109344	1006
5	rs6859811	T	C	0.642147	1006
5	rs6860381	T	G	0.642147	1006
5	rs73774650	C	G	0.028827	1006
5	rs141093680	C	G	0.0109344	1006
5	rs187232442	G	T	0.00695825	1006
5	rs6596459	T	C	0.642147	1006
5	rs72778000	G	A	0.27336	1006
5	rs62372234	G	A	0.27336	1006
5	rs73774652	C	A	0.028827	1006
5	rs62372236	A	G	0.27336	1006
5	rs139196936	G	A	0.0109344	1006
5	rs1901517	T	C	0.652087	1006
5	rs1901518	C	G	0.642147	1006
5	rs62372237	T	C	0.261431	1006
5	rs78368500	T	A	0.224652	1006
5	rs76146936	C	T	0.224652	1006
5	rs72779903	T	G	0.0735586	1006
5	rs7737963	T	C	0.642147	1006
5	rs12655961	G	A	0.260437	1006
5	rs12654151	A	C	0.260437	1006
5	rs10035407	C	G	0.304175	1006
5	rs58261881	A	T	0.026839	1006
5	rs1597767	T	C	0.642147	1006
5	rs1584717	C	G	0.653082	1006
5	rs10040562	A	G	0.0735586	1006
5	rs10479200	T	G	0.287276	1006
5	rs7722680	A	C	0.653082	1006
5	rs7702418	G	T	0.643141	1006
5	rs140845466	C	G	0.0149105	1006
5	rs28532891	T	C	0.653082	1006
5	rs7721548	G	A	0.653082	1006
5	rs116256767	C	G	0.0109344	1006
5	rs7722117	G	A	0.0735586	1006
5	rs77487268	G	A	0.0318091	1006
5	rs62372298	C	T	0.302187	1006
5	rs6884162	C	T	0.653082	1006
5	rs6883257	G	A	0.380716	1006
5	rs62372299	C	T	0.0467197	1006
5	rs62372300	G	A	0.223658	1006
5	rs1452060	A	C	0.642147	1006
5	rs73774654	A	G	0.028827	1006
5	rs79625746	C	T	0.0109344	1006
5	rs7714927	T	C	0.261431	1006
5	rs10066445	T	C	0.311133	1006
5	rs1823694	C	T	0.642147	1006
5	rs78656033	C	T	0.0109344	1006
5	rs4703224	T	C	0.261431	1006
5	rs180998532	C	T	0.0109344	1006
5	rs62372301	G	A	0.311133	1006
5	rs2400800	T	C	0.223658	1006
5	rs1078338	C	A	0.642147	1006
5	rs1869104	T	C	0.653082	1006
5	rs1869103	T	C	0.642147	1006
5	rs73774655	C	T	0.0735586	1006
5	rs6887402	A	G	0.653082	1006
5	rs10479204	A	C	0.33996	1006
5	rs74594397	T	C	0.0109344	1006
5	rs1376904	T	A	0.653082	1006
5	rs73774657	T	C	0.028827	1006
5	rs35646068	C	T	0.0188867	1006
5	rs1376903	T	C	0.642147	1006
5	rs72779910	T	C	0.0735586	1006
5	rs4114686	A	G	0.642147	1006
5	rs1839925	G	C	0.261431	1006
5	rs1584716	T	C	0.642147	1006
5	rs114024095	G	T	0.0208748	1006
5	rs114661872	T	C	0.0109344	1006
5	rs149108656	C	A	0.00695825	1006
5	rs10079075	T	C	0.641153	1006
5	rs10054348	G	A	0.374751	1006
5	rs6869607	A	G	0.652087	1006
5	rs1823693	G	A	0.642147	1006
5	rs12332777	A	T	0.0735586	1006
5	rs77826398	C	T	0.0109344	1006
5	rs116512981	T	C	0.0159046	1006
5	rs75093600	A	G	0.0109344	1006
5	rs10054400	C	A	0.0735586	1006
5	rs10062217	A	T	0.0735586	1006
5	rs115441132	G	A	0.0109344	1006
5	rs10054516	C	G	0.0735586	1006
5	rs6873243	T	C	0.651093	1006
5	rs13355118	C	T	0.0735586	1006
5	rs6873363	A	G	0.653082	1006
5	rs6873373	A	G	0.653082	1006
5	rs6873384	A	G	0.653082	1006
5	rs147599498	C	T	0.0109344	1006
5	rs1901511	T	C	0.653082	1006
5	rs142021736	C	T	0.0109344	1006
5	rs1901510	A	G	0.642147	1006
5	rs1839923	C	T	0.642147	1006
5	rs10067990	T	C	0.33499	1006
5	rs7700587	C	T	0.641153	1006
5	rs112587145	A	G	0.028827	1006
5	rs7341124	A	G	0.653082	1006
5	rs7341146	T	C	0.642147	1006
5	rs78033496	A	G	0.653082	1006
5	rs185891544	C	T	0.0228628	1006
5	rs115633766	C	G	0.33996	1006
5	rs77294703	C	T	0.028827	1006
5	rs143760988	G	A	0.0109344	1006
5	rs6596470	T	C	0.653082	1006
5	rs115045026	G	T	0.0109344	1006
5	rs60356894	A	G	0.642147	1006
5	rs55703459	C	T	0.642147	1006
5	rs11957808	A	G	0.653082	1006
5	rs2198246	G	T	0.642147	1006
5	rs6880815	G	T	0.642147	1006
5	rs62369268	G	A	0.0218688	1006
5	rs72779917	G	C	0.27336	1006
5	rs13361522	T	G	0.0735586	1006
5	rs13354249	G	C	0.375746	1006
5	rs6886744	C	T	0.642147	1006
5	rs6867264	A	T	0.642147	1006
5	rs73189398	T	C	0.0218688	1006
5	rs62369274	T	C	0.642147	1006
5	rs113697937	T	C	0.028827	1006
5	rs140965241	A	G	0.0109344	1006
5	rs80278966	C	G	0.027833	1006
5	rs78157726	G	A	0.0109344	1006
5	rs10074257	A	G	0.311133	1006
5	rs9327841	T	G	0.642147	1006
5	rs9327842	T	C	0.413519	1006
5	rs9327843	A	C	0.653082	1006
5	rs9327844	A	T	0.642147	1006
5	rs10053026	G	A	0.0735586	1006
5	rs9327845	T	C	0.642147	1006
5	rs185623904	A	C	0.0109344	1006
5	rs115632180	T	C	0.0109344	1006
5	rs7724943	G	A	0.642147	1006
5	rs62369275	G	A	0.311133	1006
5	rs10055353	G	T	0.33996	1006
5	rs140583456	A	G	0.0109344	1006
5	rs191331039	A	T	0.0109344	1006
5	rs10078757	A	G	0.311133	1006
5	rs78857908	C	T	0.223658	1006
5	rs7718122	A	G	0.642147	1006
5	rs9327848	C	T	0.653082	1006
5	rs6862270	C	G	0.642147	1006
5	rs6861350	G	C	0.653082	1006
5	rs6861382	G	A	0.653082	1006
5	rs6887766	T	C	0.642147	1006
5	rs10479209	A	T	0.311133	1006
5	rs10075318	C	T	0.642147	1006
5	rs114851811	G	A	0.0109344	1006
5	rs13355600	T	C	0.27336	1006
5	rs116147967	T	C	0.0109344	1006
5	rs137868628	G	A	0.0119284	1006
5	rs1597765	T	C	0.653082	1006
5	rs1597766	A	G	0.642147	1006
5	rs80006117	C	G	0.028827	1006
5	rs7734467	A	G	0.653082	1006
5	rs7714004	G	T	0.642147	1006
5	rs11948335	C	T	0.223658	1006
5	rs10038972	T	G	0.642147	1006
5	rs10035525	C	T	0.642147	1006
5	rs115397944	A	C	0.0109344	1006
5	rs115254826	G	A	0.0208748	1006
5	rs72779930	A	G	0.0735586	1006
5	rs10036441	A	T	0.642147	1006
5	rs10054149	A	T	0.642147	1006
5	rs10055753	T	C	0.641153	1006
5	rs116317612	A	G	0.0109344	1006
5	rs62369302	G	C	0.261431	1006
5	rs116177726	C	T	0.0109344	1006
5	rs2123136	C	A	0.261431	1006
5	rs2123135	C	T	0.653082	1006
5	rs9285943	C	A	0.642147	1006
5	rs7712152	G	T	0.642147	1006
5	rs6596480	T	C	0.653082	1006
5	rs6863041	T	C	0.653082	1006
5	rs6877722	G	T	0.642147	1006
5	rs10062073	T	C	0.311133	1006
5	rs75922807	C	T	0.028827	1006
5	rs73774677	T	C	0.0298211	1006
5	rs115368187	T	G	0.0109344	1006
5	rs17272932	C	T	0.0218688	1006
5	rs116798046	A	C	0.0109344	1006
5	rs1901515	T	C	0.418489	1006
5	rs1901514	A	G	0.33996	1006
5	rs62369303	T	C	0.223658	1006
5	rs62369304	G	T	0.223658	1006
5	rs58644688	A	G	0.223658	1006
5	rs115568004	T	C	0.0109344	1006
5	rs1901513	G	A	0.380716	1006
5	rs57415604	A	G	0.261431	1006
5	rs77872811	A	G	0.0109344	1006
5	rs7715217	T	C	0.653082	1006
5	rs7733501	C	T	0.223658	1006
5	rs10042901	G	T	0.380716	1006
5	rs7733695	C	T	0.653082	1006
5	rs10041015	T	C	0.418489	1006
5	rs111655487	A	G	0.0119284	1006
5	rs114689864	T	C	0.0188867	1006
5	rs62369306	T	C	0.026839	1006
5	rs10041806	T	G	0.653082	1006
5	rs75119073	A	G	0.223658	1006
5	rs9327850	T	A	0.642147	1006
5	rs12055218	G	A	0.223658	1006
5	rs72779935	G	C	0.0497018	1006
5	rs114546213	G	A	0.0328032	1006
5	rs79530398	T	C	0.0497018	1006
5	rs115992039	C	T	0.0119284	1006
5	rs9327851	G	T	0.653082	1006
5	rs62369307	A	T	0.261431	1006
5	rs10069193	G	A	0.653082	1006
5	rs10063988	T	C	0.653082	1006
5	rs80036141	G	A	0.027833	1006
5	rs6891936	G	A	0.653082	1006
5	rs6873738	A	C	0.653082	1006
5	rs1580038	A	T	0.261431	1006
5	rs62369308	G	A	0.223658	1006
5	rs10058722	C	T	0.653082	1006
5	rs10041725	A	C	0.653082	1006
5	rs6890130	T	C	0.653082	1006
5	rs80013699	A	G	0.0109344	1006
5	rs11746723	A	G	0.653082	1006
5	rs58454928	C	T	0.027833	1006
5	rs76979875	T	C	0.027833	1006
5	rs78505307	G	A	0.0109344	1006
5	rs4703014	T	C	0.653082	1006
5	rs13358233	C	T	0.0735586	1006
5	rs72779936	A	T	0.0347913	1006
5	rs28786103	T	C	0.27336	1006
5	rs78530799	C	T	0.027833	1006
5	rs10067136	C	T	0.302187	1006
5	rs73774685	T	G	0.0735586	1006
5	rs116289874	A	T	0.0149105	1006
5	rs41389647	C	T	0.0735586	1006
5	rs141759329	A	G	0.0109344	1006
5	rs1901512	T	C	0.678926	1006
5	rs6873305	A	T	0.642147	1006
5	rs146230251	T	G	0.0109344	1006
5	rs10055840	G	C	0.302187	1006
5	rs72779942	C	T	0.0188867	1006
5	rs73774686	C	T	0.027833	1006
5	rs1376905	A	G	0.261431	1006
5	rs116596832	G	T	0.0109344	1006
5	rs78636686	A	G	0.0626243	1006
5	rs75339695	C	T	0.0109344	1006
5	rs55668441	A	G	0.653082	1006
5	rs7728630	A	G	0.262425	1006
5	rs73774687	T	A	0.027833	1006
5	rs7733253	T	A	0.653082	1006
5	rs10062613	C	T	0.653082	1006
5	rs6874093	C	T	0.653082	1006
5	rs6895200	A	G	0.653082	1006
5	rs6874612	C	A	0.653082	1006
5	rs10073892	T	C	0.311133	1006
5	rs1452065	A	G	0.653082	1006
5	rs1452064	A	G	0.653082	1006
5	rs1452063	G	A	0.0735586	1006
5	rs1452062	T	A	0.642147	1006
5	rs72779945	T	C	0.311133	1006
5	rs1452061	T	C	0.642147	1006
5	rs1545488	C	G	0.653082	1006
5	rs1562960	C	T	0.653082	1006
5	rs1545487	C	T	0.642147	1006
5	rs72779947	C	T	0.0626243	1006
5	rs1545486	C	T	0.642147	1006
5	rs78722046	G	A	0.0109344	1006
5	rs7737204	T	C	0.653082	1006
5	rs7719316	T	C	0.654076	1006
5	rs9285946	G	A	0.642147	1006
5	rs114200440	C	T	0.0109344	1006
5	rs7721084	A	C	0.653082	1006
5	rs6596482	C	T	0.642147	1006
5	rs62369340	T	C	0.0218688	1006
5	rs10479213	G	C	0.0735586	1006
5	rs2084826	T	A	0.653082	1006
5	rs62369341	T	C	0.290258	1006
5	rs7731256	T	C	0.642147	1006
5	rs10479214	C	A	0.27336	1006
5	rs62369342	T	C	0.290258	1006
5	rs4703225	T	C	0.653082	1006
5	rs4703226	T	C	0.653082	1006
5	rs143848739	A	C	0.0139165	1006
5	rs10052881	C	T	0.27336	1006
5	rs10067645	G	A	0.642147	1006
5	rs62369343	G	T	0.252485	1006
5	rs10054879	C	T	0.272366	1006
5	rs10057126	C	T	0.653082	1006
5	rs11745781	T	C	0.27336	1006
5	rs1901522	T	G	0.653082	1006
5	rs1376899	T	C	0.27336	1006
5	rs144518432	C	G	0.0119284	1006
5	rs1376898	T	C	0.654076	1006
5	rs1376897	C	T	0.653082	1006
5	rs116049850	A	G	0.0109344	1006
5	rs17150287	G	C	0.0735586	1006
5	rs115769817	T	C	0.0109344	1006
5	rs2060834	C	G	0.653082	1006
5	rs74775249	G	A	0.0109344	1006
5	rs2060833	G	A	0.653082	1006
5	rs10061427	T	G	0.652087	1006
5	rs115388208	A	T	0.0308151	1006
5	rs189685318	C	A	0.0109344	1006
5	rs1901521	G	T	0.642147	1006
5	rs1376896	T	C	0.144135	1006
5	rs10065821	T	A	0.642147	1006
5	rs9986226	T	C	0.653082	1006
5	rs974132	G	A	0.563618	1006
5	rs974133	T	C	0.653082	1006
5	rs10073333	G	C	0.0735586	1006
5	rs10060468	C	A	0.637177	1006
5	rs72779958	T	G	0.0735586	1006
5	rs6596484	T	C	0.642147	1006
5	rs62369345	A	T	0.563618	1006
5	rs6596485	T	C	0.653082	1006
5	rs10079264	G	A	0.0735586	1006
5	rs10065054	C	T	0.653082	1006
5	rs10072785	A	G	0.653082	1006
5	rs12658397	T	C	0.290258	1006
5	rs10479215	T	C	0.654076	1006
5	rs10479216	T	G	0.654076	1006
5	rs10041969	C	G	0.0735586	1006
5	rs10053573	G	A	0.563618	1006
5	rs1839926	C	G	0.642147	1006
5	rs1597770	A	C	0.653082	1006
5	rs1470794	T	A	0.653082	1006
5	rs1901519	A	G	0.311133	1006
5	rs1901520	T	C	0.563618	1006
5	rs1542296	T	C	0.652087	1006
5	rs896546	C	T	0.653082	1006
5	rs6596486	G	A	0.291252	1006
5	rs6596487	T	C	0.653082	1006
5	rs56268211	G	A	0.27336	1006
5	rs78651355	C	T	0.0109344	1006
5	rs111400704	C	T	0.27336	1006
5	rs77613148	C	T	0.027833	1006
5	rs2167586	T	C	0.653082	1006
5	rs56358831	T	C	0.653082	1006
5	rs6878326	G	T	0.642147	1006
5	rs6860720	A	G	0.642147	1006
5	rs10479218	A	C	0.311133	1006
5	rs6596488	C	T	0.642147	1006
5	rs6871070	T	C	0.653082	1006
5	rs72779968	G	A	0.0626243	1006
5	rs4639187	G	A	0.648111	1006
5	rs4640764	T	C	0.653082	1006
5	rs4413509	A	G	0.642147	1006
5	rs111342568	T	C	0.0337972	1006
5	rs7734988	G	C	0.290258	1006
5	rs2400742	T	C	0.653082	1006
5	rs7736579	C	G	0.642147	1006
5	rs7726174	T	C	0.653082	1006
5	rs10074939	C	T	0.642147	1006
5	rs9765316	C	A	0.642147	1006
5	rs144848941	T	C	0.27336	1006
5	rs7731845	T	C	0.642147	1006
5	rs62370975	C	T	0.261431	1006
5	rs10055023	A	G	0.653082	1006
5	rs184530710	T	C	0.0109344	1006
5	rs114404770	G	A	0.0109344	1006
5	rs10063981	G	A	0.27336	1006
5	rs145605398	G	A	0.0139165	1006
5	rs4703227	C	T	0.252485	1006
5	rs115970638	G	A	0.0109344	1006
5	rs4703228	A	T	0.653082	1006
5	rs4703229	A	G	0.642147	1006
5	rs55843474	A	C	0.311133	1006
5	rs10223244	C	T	0.0735586	1006
5	rs11738522	T	A	0.00795229	1006
5	rs114116895	G	A	0.0109344	1006
5	rs77712334	A	C	0.0626243	1006
5	rs10074324	C	T	0.642147	1006
5	rs1584713	G	C	0.290258	1006
5	rs72779972	C	T	0.264414	1006
5	rs6596490	A	G	0.642147	1006
5	rs75035693	T	C	0.027833	1006
5	rs10037939	T	C	0.653082	1006
5	rs62370977	C	T	0.252485	1006
5	rs6877762	C	T	0.653082	1006
5	rs6862876	T	G	0.653082	1006
5	rs6862894	T	C	0.653082	1006
5	rs10038801	T	C	0.642147	1006
5	rs6867496	T	C	0.642147	1006
5	rs140486149	G	A	0.0735586	1006
5	rs2123133	T	A	0.642147	1006
5	rs2123134	A	G	0.642147	1006
5	rs80039928	C	G	0.0109344	1006
5	rs6596492	C	T	0.642147	1006
5	rs1376894	A	G	0.653082	1006
5	rs73776930	C	A	0.0735586	1006
5	rs17150488	T	C	0.0735586	1006
5	rs1376913	C	T	0.642147	1006
5	rs1376912	C	T	0.642147	1006
5	rs1376911	A	G	0.653082	1006
5	rs1376910	G	A	0.642147	1006
5	rs2400795	T	C	0.642147	1006
5	rs2400796	C	T	0.563618	1006
5	rs6596493	G	A	0.653082	1006
5	rs6881112	G	T	0.253479	1006
5	rs6885800	G	A	0.653082	1006
5	rs6871966	T	C	0.652087	1006
5	rs56028821	C	G	0.27336	1006
5	rs6872341	T	A	0.642147	1006
5	rs17273466	C	T	0.637177	1006
5	rs6596495	A	G	0.642147	1006
5	rs2167584	A	T	0.642147	1006
5	rs6892350	G	A	0.642147	1006
5	rs11950639	C	T	0.252485	1006
5	rs1376909	C	T	0.642147	1006
5	rs115015781	G	A	0.0109344	1006
5	rs1376908	A	G	0.639165	1006
5	rs10463979	C	T	0.642147	1006
5	rs182602265	C	A	0.0109344	1006
5	rs10463980	C	A	0.653082	1006
5	rs138919186	C	T	0.0109344	1006
5	rs1376906	A	G	0.653082	1006
5	rs1376907	T	A	0.253479	1006
5	rs79602013	T	C	0.0328032	1006
5	rs7724920	A	G	0.642147	1006
5	rs184212947	G	A	0.0109344	1006
5	rs7734060	T	G	0.198807	1006
5	rs6596496	T	C	0.642147	1006
5	rs6895795	T	C	0.642147	1006
5	rs4386713	T	C	0.302187	1006
5	rs2400797	C	A	0.642147	1006
5	rs72779982	T	C	0.0735586	1006
5	rs72779983	G	C	0.0735586	1006
5	rs10044030	T	C	0.563618	1006
5	rs10223273	A	G	0.642147	1006
5	rs28873218	T	C	0.0735586	1006
5	rs116142982	C	T	0.0109344	1006
5	rs1901509	T	C	0.144135	1006
5	rs1597773	A	G	0.642147	1006
5	rs7712282	T	C	0.363817	1006
5	rs142855378	A	C	0.0178926	1006
5	rs1117556	G	A	0.653082	1006
5	rs13353915	T	C	0.563618	1006
5	rs6893391	C	T	0.653082	1006
5	rs6893723	C	T	0.653082	1006
5	rs13354147	C	T	0.0497018	1006
5	rs142144458	C	A	0.0109344	1006
5	rs189921429	G	A	0.0218688	1006
5	rs1117130	C	T	0.653082	1006
5	rs116226589	C	A	0.00596421	1006
5	rs10053827	C	T	0.27336	1006
5	rs6885350	G	A	0.0735586	1006
5	rs10463981	G	A	0.290258	1006
5	rs77693940	A	G	0.0109344	1006
5	rs62371008	T	C	0.0666004	1006
5	rs1452056	T	G	0.653082	1006
5	rs2400798	T	C	0.642147	1006
5	rs2400799	G	T	0.642147	1006
5	rs2895830	A	G	0.563618	1006
5	rs1452057	A	G	0.642147	1006
5	rs2060836	A	G	0.642147	1006
5	rs2060837	G	T	0.637177	1006
5	rs140224094	G	C	0.0109344	1006
5	rs145398841	A	T	0.0109344	1006
5	rs115105155	C	G	0.0109344	1006
5	rs6893993	T	G	0.0735586	1006
5	rs4085107	C	G	0.653082	1006
5	rs10434748	G	A	0.252485	1006
5	rs10434749	G	A	0.252485	1006
5	rs10036226	G	C	0.642147	1006
5	rs10045929	T	G	0.0735586	1006
5	rs114933736	A	G	0.0109344	1006
5	rs139360223	G	A	0.0109344	1006
5	rs11746217	A	G	0.65507	1006
5	rs11749193	G	A	0.311133	1006
5	rs62371010	A	T	0.251491	1006
5	rs114036660	C	T	0.0109344	1006
5	rs10046076	G	T	0.653082	1006
5	rs10044208	T	C	0.642147	1006
5	rs10080207	G	A	0.653082	1006
5	rs58080162	G	A	0.653082	1006
5	rs6868299	T	C	0.653082	1006
5	rs2400802	A	C	0.642147	1006
5	rs190931848	C	T	0.0109344	1006
5	rs56218837	C	T	0.249503	1006
5	rs7732942	G	A	0.653082	1006
5	rs62371013	A	G	0.313121	1006
5	rs116572363	A	G	0.0139165	1006
5	rs10055704	T	A	0.653082	1006
5	rs77512434	A	G	0.027833	1006
5	rs2134454	C	G	0.642147	1006
5	rs1597771	G	A	0.653082	1006
5	rs4703230	C	G	0.653082	1006
5	rs138075867	A	G	0.0109344	1006
5	rs4703231	T	C	0.642147	1006
5	rs7716398	G	A	0.249503	1006
5	rs7737248	A	G	0.642147	1006
5	rs34306836	T	C	0.0188867	1006
5	rs144422959	T	C	0.0149105	1006
5	rs138143373	C	T	0.642147	1006
5	rs151327612	C	A	0.0109344	1006
5	rs55660231	C	G	0.27336	1006
5	rs111908893	T	C	0.290258	1006
5	rs1948807	G	C	0.642147	1006
5	rs1948806	G	A	0.642147	1006
5	rs7356787	G	A	0.27336	1006
5	rs7356705	A	T	0.642147	1006
5	rs10038809	G	A	0.653082	1006
5	rs10044561	C	T	0.27336	1006
5	rs148276374	A	G	0.0109344	1006
5	rs116737250	A	G	0.0109344	1006
5	rs114313122	A	G	0.0318091	1006
5	rs9327860	G	T	0.642147	1006
5	rs7711687	C	T	0.653082	1006
5	rs7731310	A	C	0.642147	1006
5	rs72779993	T	C	0.152087	1006
5	rs6596498	T	C	0.653082	1006
5	rs78622146	C	T	0.027833	1006
5	rs149831068	A	T	0.0109344	1006
5	rs115701645	A	G	0.0109344	1006
5	rs1118008	A	G	0.642147	1006
5	rs115038966	A	G	0.0109344	1006
5	rs142990749	G	A	0.0308151	1006
5	rs55912935	T	C	0.289264	1006
5	rs4703232	T	C	0.642147	1006
5	rs138604875	C	A	0.0109344	1006
5	rs7356647	T	C	0.653082	1006
5	rs79765285	T	C	0.0238569	1006
5	rs62371032	G	C	0.251491	1006
5	rs189085824	G	A	0.0109344	1006
5	rs182481089	A	T	0.0109344	1006
5	rs62371033	G	A	0.252485	1006
5	rs10041507	T	C	0.642147	1006
5	rs10041525	T	C	0.642147	1006
5	rs112251952	A	G	0.0109344	1006
5	rs115504797	A	T	0.0109344	1006
5	rs10515326	C	T	0.252485	1006
5	rs150739700	T	C	0.0109344	1006
5	rs17333350	A	G	0.289264	1006
5	rs79294300	G	T	0.0109344	1006
5	rs146636518	T	G	0.0109344	1006
5	rs111564858	A	C	0.0109344	1006
5	rs6884141	G	A	0.22167	1006
5	rs17151033	C	T	0.0745527	1006
5	rs10041652	G	A	0.309145	1006
5	rs6866255	A	G	0.653082	1006
5	rs138684904	A	G	0.0109344	1006
5	rs6891115	C	G	0.0497018	1006
5	rs74419265	C	T	0.0109344	1006
5	rs1875634	T	C	0.653082	1006
5	rs73776943	C	T	0.027833	1006
5	rs75819358	A	C	0.0109344	1006
5	rs6881472	T	C	0.363817	1006
5	rs57665113	C	T	0.0159046	1006
5	rs113420059	T	G	0.0109344	1006
5	rs113889501	G	A	0.0109344	1006
5	rs74465707	A	G	0.0109344	1006
5	rs981988	T	C	0.182903	1006
5	rs28415625	C	T	0.0735586	1006
5	rs139684487	A	T	0.0149105	1006
5	rs76634966	A	G	0.0109344	1006
5	rs10075530	T	C	0.0745527	1006
5	rs79207706	G	A	0.0109344	1006
5	rs35177830	C	T	0.182903	1006
5	rs115576427	A	G	0.0318091	1006
5	rs111366855	C	T	0.0109344	1006
5	rs140794573	G	A	0.0178926	1006
5	rs114697234	T	C	0.0109344	1006
5	rs190556169	C	T	0.00695825	1006
5	rs112141134	G	A	0.0109344	1006
5	rs112942259	T	C	0.0109344	1006
5	rs60489981	C	A	0.0735586	1006
5	rs62371034	G	T	0.257455	1006
5	rs115983942	C	T	0.0149105	1006
5	rs111572484	A	G	0.0109344	1006
5	rs188437911	C	T	0.0377734	1006
5	rs11242469	G	A	0.149105	1006
5	rs148147721	G	A	0.0109344	1006
5	rs150281864	T	C	0.0109344	1006
5	rs116195912	C	T	0.0109344	1006
5	rs114849971	G	A	0.0198807	1006
5	rs72779996	C	G	0.0735586	1006
5	rs113618592	C	T	0.027833	1006
5	rs147447968	C	T	0.0735586	1006
5	rs139957654	G	A	0.0735586	1006
5	rs143185012	A	G	0.0109344	1006
5	rs113166176	C	A	0.0109344	1006
5	rs75594871	T	G	0.0109344	1006
5	rs184793900	A	C	0.0109344	1006
5	rs113350200	C	T	0.0109344	1006
5	rs7729674	C	A	0.362823	1006
5	rs115366208	T	G	0.0109344	1006
5	rs76659912	T	A	0.0109344	1006
5	rs6860730	C	A	0.362823	1006
5	rs11242471	G	A	0.346918	1006
5	rs114495655	G	A	0.0109344	1006
5	rs116106588	C	T	0.0119284	1006
5	rs72779997	A	G	0.0854871	1006
5	rs58139210	C	T	0.0854871	1006
5	rs56181501	A	T	0.0854871	1006
5	rs116363961	G	A	0.0109344	1006
5	rs13190449	G	A	0.0536779	1006
5	rs10038730	T	A	0.083499	1006
5	rs149138993	C	T	0.0109344	1006
5	rs115103675	T	C	0.0308151	1006
5	rs6883528	T	C	0.0884692	1006
5	rs10035507	A	G	0.0745527	1006
5	rs6898458	G	A	0.0874751	1006
5	rs141739240	A	C	0.0139165	1006
5	rs73776944	A	G	0.026839	1006
5	rs116454070	C	T	0.0318091	1006
5	rs148605400	G	T	0.00695825	1006
5	rs147750749	T	C	0.0159046	1006
5	rs10062241	G	A	0.274354	1006
5	rs6869014	G	A	0.651093	1006
5	rs115570644	C	T	0.0149105	1006
5	rs62371036	C	A	0.274354	1006
5	rs72779999	T	G	0.0874751	1006
5	rs72780001	C	T	0.0168986	1006
5	rs72780002	T	C	0.0735586	1006
5	rs72781803	G	A	0.082505	1006
5	rs114401436	C	T	0.0208748	1006
5	rs115039067	T	C	0.0208748	1006
5	rs10063454	T	C	0.651093	1006
5	rs145371922	G	A	0.0228628	1006
5	rs6887559	C	T	0.0735586	1006
5	rs6886703	G	C	0.0735586	1006
5	rs6887045	G	A	0.0735586	1006
5	rs17151486	A	T	0.082505	1006
5	rs17151490	G	A	0.0735586	1006
5	rs6892550	G	C	0.0735586	1006
5	rs10040867	T	C	0.315109	1006
5	rs145042311	C	T	0.0735586	1006
5	rs115814914	G	A	0.0248509	1006
5	rs953280	T	C	0.287276	1006
5	rs10070289	T	C	0.082505	1006
5	rs56046942	T	C	0.026839	1006
5	rs115922926	G	A	0.00894632	1006
5	rs6596500	T	G	0.0884692	1006
5	rs79959467	C	T	0.00894632	1006
5	rs17151574	C	T	0.0884692	1006
5	rs7703692	C	T	0.0884692	1006
5	rs10515329	G	T	0.0745527	1006
5	rs10515328	C	T	0.0884692	1006
5	rs17151608	T	C	0.0149105	1006
5	rs6596501	T	C	0.651093	1006
5	rs116712401	C	T	0.0248509	1006
5	rs10044449	T	A	0.274354	1006
5	rs17151648	C	G	0.0884692	1006
5	rs17151651	T	C	0.0884692	1006
5	rs144493343	G	A	0.0735586	1006
5	rs73776963	C	T	0.026839	1006
5	rs77072434	G	A	0.00894632	1006
5	rs10078558	A	T	0.0735586	1006
5	rs150022244	G	C	0.00894632	1006
5	rs116791561	C	G	0.00894632	1006
5	rs6871899	G	A	0.650099	1006
5	rs55736313	C	A	0.0735586	1006
5	rs79201050	C	T	0.0477137	1006
5	rs61522296	T	A	0.314115	1006
5	rs141819611	C	A	0.0208748	1006
5	rs7728204	C	T	0.0884692	1006
5	rs1502843	G	T	0.083499	1006
5	rs1502844	C	T	0.651093	1006
5	rs76435969	G	A	0.0318091	1006
5	rs59618134	A	G	0.083499	1006
5	rs72781811	A	C	0.0188867	1006
5	rs113011681	A	G	0.026839	1006
5	rs56756888	T	A	0.0745527	1006
5	rs10463983	G	A	0.650099	1006
5	rs10479223	A	G	0.0666004	1006
5	rs10479224	T	C	0.0745527	1006
5	rs6891766	T	C	0.657058	1006
5	rs10479225	T	C	0.314115	1006
5	rs114892631	C	G	0.00894632	1006
5	rs62369688	C	T	0.275348	1006
5	rs1502851	A	G	0.756461	1006
5	rs57144657	A	T	0.0149105	1006
5	rs115099609	C	T	0.0427435	1006
5	rs1502850	G	C	0.083499	1006
5	rs74819022	A	G	0.0149105	1006
5	rs80178352	C	T	0.0149105	1006
5	rs76240382	G	A	0.0149105	1006
5	rs12332575	C	A	0.28827	1006
5	rs111290692	G	A	0.0149105	1006
5	rs144141007	C	T	0.0129225	1006
5	rs9885011	A	G	0.286282	1006
5	rs58377143	C	T	0.0337972	1006
5	rs6864567	C	T	0.299205	1006
5	rs79745713	T	C	0.0149105	1006
5	rs76815435	A	T	0.00894632	1006
5	rs62369689	T	G	0.284294	1006
5	rs9327861	G	A	0.284294	1006
5	rs9327862	T	C	0.753479	1006
5	rs145762933	G	A	0.0328032	1006
5	rs116818387	T	C	0.0357853	1006
5	rs35506458	G	A	0.246521	1006
5	rs9327863	A	T	0.579523	1006
5	rs12654931	A	T	0.173956	1006
5	rs116655531	A	C	0.0168986	1006
5	rs6872759	T	A	0.752485	1006
5	rs74541292	A	G	0.00894632	1006
5	rs6891258	G	A	0.188867	1006
5	rs10066065	A	G	0.224652	1006
5	rs75791466	C	G	0.00894632	1006
5	rs58631732	T	C	0.188867	1006
5	rs12657079	T	C	0.135189	1006
5	rs17151927	G	C	0.0149105	1006
5	rs12654542	C	T	0.135189	1006
5	rs72781823	T	C	0.027833	1006
5	rs12654630	C	T	0.135189	1006
5	rs62369693	C	T	0.150099	1006
5	rs115437573	A	G	0.0228628	1006
5	rs114456414	G	A	0.00894632	1006
5	rs147960313	T	G	0.00795229	1006
5	rs59876271	G	A	0.0149105	1006
5	rs1393625	A	G	0.323062	1006
5	rs1393624	A	G	0.323062	1006
5	rs76354759	G	T	0.0149105	1006
5	rs10463984	G	A	0.33996	1006
5	rs924681	A	T	0.337972	1006
5	rs7735587	C	T	0.380716	1006
5	rs12653822	C	T	0.284294	1006
5	rs10072508	G	C	0.284294	1006
5	rs10072703	G	A	0.284294	1006
5	rs76173247	T	C	0.00894632	1006
5	rs147171663	C	T	0.00994036	1006
5	rs144289429	A	G	0.00894632	1006
5	rs114197377	C	T	0.0347913	1006
5	rs7708617	C	A	0.299205	1006
5	rs7708107	G	A	0.0149105	1006
5	rs924680	A	C	0.284294	1006
5	rs924679	T	G	0.284294	1006
5	rs6596505	A	T	0.299205	1006
5	rs17274510	G	A	0.0228628	1006
5	rs6596506	A	T	0.299205	1006
5	rs17334032	G	C	0.284294	1006
5	rs79743567	T	G	0.0516899	1006
5	rs138723648	A	G	0.00894632	1006
5	rs17334060	C	T	0.299205	1006
5	rs79376338	C	T	0.00894632	1006
5	rs116283328	T	C	0.0119284	1006
5	rs149118790	G	A	0.00695825	1006
5	rs10051203	C	T	0.284294	1006
5	rs6596507	G	T	0.0516899	1006
5	rs114476236	C	T	0.00894632	1006
5	rs17334116	C	G	0.0228628	1006
5	rs12653030	C	T	0.284294	1006
5	rs12653088	C	A	0.284294	1006
5	rs114604505	T	C	0.00894632	1006
5	rs11242473	A	G	0.730616	1006
5	rs28610141	G	A	0.0596421	1006
5	rs7734221	G	A	0.0656064	1006
5	rs116135164	G	A	0.00894632	1006
5	rs76294011	T	C	0.0506958	1006
5	rs1875632	C	T	0.730616	1006
5	rs3105230	T	C	0.380716	1006
5	rs1502839	T	C	0.730616	1006
5	rs115229507	T	A	0.00894632	1006
5	rs12657044	A	T	0.2833	1006
5	rs3105231	C	T	0.730616	1006
5	rs10078142	G	A	0.348907	1006
5	rs10073195	T	C	0.348907	1006
5	rs1910288	C	T	0.2833	1006
5	rs1910289	C	T	0.348907	1006
5	rs1910290	T	C	0.2833	1006
5	rs1910291	G	T	0.348907	1006
5	rs79265606	C	T	0.0656064	1006
5	rs7737678	A	G	0.348907	1006
5	rs10077046	T	G	0.0506958	1006
5	rs10067911	C	T	0.2833	1006
5	rs2400806	C	T	0.2833	1006
5	rs115166975	C	A	0.0178926	1006
5	rs56256048	G	C	0.2833	1006
5	rs10042544	T	C	0.2833	1006
5	rs115796735	T	C	0.00894632	1006
5	rs112478428	C	T	0.0506958	1006
5	rs57115212	A	T	0.348907	1006
5	rs72781833	G	A	0.348907	1006
5	rs149968318	G	A	0.00894632	1006
5	rs1502840	C	A	0.2833	1006
5	rs76291933	C	T	0.00894632	1006
5	rs116794651	C	T	0.00894632	1006
5	rs10479230	A	T	0.0516899	1006
5	rs145340478	C	A	0.0109344	1006
5	rs7721434	C	A	0.348907	1006
5	rs7721729	C	T	0.348907	1006
5	rs3114586	T	G	0.730616	1006
5	rs3105232	T	A	0.286282	1006
5	rs147270241	A	G	0.00894632	1006
5	rs7727968	C	T	0.0506958	1006
5	rs10071721	C	T	0.2833	1006
5	rs3105474	T	C	0.73161	1006
5	rs115130072	T	C	0.00894632	1006
5	rs149197102	A	T	0.00695825	1006
5	rs7704385	G	A	0.348907	1006
5	rs10053778	A	T	0.348907	1006
5	rs114989881	G	T	0.0178926	1006
5	rs1605078	A	T	0.730616	1006
5	rs139095034	A	G	0.00894632	1006
5	rs1604605	C	A	0.348907	1006
5	rs12652310	T	C	0.349901	1006
5	rs36078575	G	A	0.0188867	1006
5	rs2895839	A	G	0.274354	1006
5	rs3105464	G	T	0.61829	1006
5	rs12653423	T	C	0.2833	1006
5	rs78777703	C	T	0.0666004	1006
5	rs12659295	C	T	0.285288	1006
5	rs12653584	A	T	0.291252	1006
5	rs72781838	T	C	0.285288	1006
5	rs10079582	C	T	0.0516899	1006
5	rs10479232	T	C	0.0666004	1006
5	rs10479233	G	A	0.0666004	1006
5	rs146279285	G	T	0.00894632	1006
5	rs10479234	G	T	0.0516899	1006
5	rs10039106	T	G	0.0666004	1006
5	rs10039679	T	C	0.0467197	1006
5	rs3114591	G	A	0.620278	1006
5	rs76413294	T	C	0.0516899	1006
5	rs10039237	A	G	0.274354	1006
5	rs79522985	A	T	0.0516899	1006
5	rs3105463	C	T	0.26839	1006
5	rs116246047	A	G	0.00994036	1006
5	rs60819395	A	G	0.0656064	1006
5	rs17152198	C	T	0.0656064	1006
5	rs62369724	T	C	0.0218688	1006
5	rs10041536	A	T	0.355865	1006
5	rs10074590	G	C	0.355865	1006
5	rs17334370	C	T	0.027833	1006
5	rs114895829	A	G	0.00894632	1006
5	rs6876722	G	A	0.0656064	1006
5	rs10051006	C	T	0.0656064	1006
5	rs10060403	T	A	0.0656064	1006
5	rs6859286	A	T	0.0526839	1006
5	rs17334462	G	C	0.00596421	1006
5	rs77337008	T	C	0.0516899	1006
5	rs77446366	C	T	0.0506958	1006
5	rs10479236	T	C	0.350895	1006
5	rs10477819	G	A	0.0656064	1006
5	rs9327866	A	G	0.0516899	1006
5	rs75561673	T	G	0.00894632	1006
5	rs6882275	A	G	0.351889	1006
5	rs72781841	T	C	0.0208748	1006
5	rs9686862	C	T	0.0656064	1006
5	rs114980427	C	T	0.00894632	1006
5	rs7445614	G	T	0.027833	1006
5	rs75157118	A	C	0.0437376	1006
5	rs1393626	A	C	0.351889	1006
5	rs1393627	C	G	0.351889	1006
5	rs10035158	G	T	0.286282	1006
5	rs1394819	C	T	0.26839	1006
5	rs55639639	A	G	0.351889	1006
5	rs67082901	C	G	0.0208748	1006
5	rs143596479	T	C	0.00894632	1006
5	rs62369727	A	C	0.286282	1006
5	rs138708455	T	G	0.0308151	1006
5	rs3105235	T	G	0.620278	1006
5	rs9687561	C	G	0.0656064	1006
5	rs28674948	T	C	0.351889	1006
5	rs1995572	C	T	0.620278	1006
5	rs140290859	G	A	0.00894632	1006
5	rs150379572	C	T	0.0168986	1006
5	rs13361792	G	A	0.0506958	1006
5	rs13357560	C	T	0.0506958	1006
5	rs34905443	G	A	0.137177	1006
5	rs6870270	G	C	0.0506958	1006
5	rs3114593	G	C	0.620278	1006
5	rs12655805	C	T	0.286282	1006
5	rs12188915	T	C	0.172962	1006
5	rs10479237	G	A	0.0656064	1006
5	rs116594612	C	T	0.00994036	1006
5	rs6885781	G	A	0.0656064	1006
5	rs6885940	G	T	0.0516899	1006
5	rs3114594	T	G	0.651093	1006
5	rs10440756	T	C	0.285288	1006
5	rs113996505	A	C	0.00695825	1006
5	rs10440757	T	C	0.285288	1006
5	rs10440758	A	C	0.285288	1006
5	rs74773215	T	G	0.0407555	1006
5	rs13188378	A	G	0.054672	1006
5	rs116679154	A	G	0.00894632	1006
5	rs10073454	C	T	0.0666004	1006
5	rs62369729	G	A	0.285288	1006
5	rs76197023	G	A	0.00894632	1006
5	rs116760972	G	A	0.00894632	1006
5	rs74319280	C	T	0.0606362	1006
5	rs3114595	A	G	0.620278	1006
5	rs3114596	T	A	0.620278	1006
5	rs144521131	T	C	0.00894632	1006
5	rs1027660	A	G	0.287276	1006
5	rs77696592	G	A	0.0516899	1006
5	rs1027661	C	T	0.620278	1006
5	rs1027662	G	A	0.270378	1006
5	rs1027663	T	C	0.270378	1006
5	rs187514214	A	G	0.00894632	1006
5	rs3114597	T	C	0.620278	1006
5	rs1394821	T	A	0.26839	1006
5	rs55897698	C	T	0.2833	1006
5	rs56076606	T	A	0.2833	1006
5	rs13355922	G	A	0.2833	1006
5	rs10059604	G	A	0.0506958	1006
5	rs1394822	T	G	0.271372	1006
5	rs76071240	G	A	0.028827	1006
5	rs10038552	G	T	0.348907	1006
5	rs3114598	G	T	0.620278	1006
5	rs114774206	G	T	0.00894632	1006
5	rs7714223	G	A	0.348907	1006
5	rs10035511	C	T	0.2833	1006
5	rs2134452	A	G	0.271372	1006
5	rs3105228	T	C	0.620278	1006
5	rs78546613	T	G	0.00894632	1006
5	rs13160706	C	T	0.0188867	1006
5	rs192555110	T	C	0.0516899	1006
5	rs10040591	A	G	0.284294	1006
5	rs28490970	T	C	0.284294	1006
5	rs36059004	C	A	0.290258	1006
5	rs3105486	C	G	0.620278	1006
5	rs57189793	C	T	0.290258	1006
5	rs60284576	T	C	0.282306	1006
5	rs56170429	T	A	0.284294	1006
5	rs3105485	C	T	0.559642	1006
5	rs7723461	A	G	0.290258	1006
5	rs114522914	C	A	0.00894632	1006
5	rs10477820	G	C	0.284294	1006
5	rs10477821	T	C	0.284294	1006
5	rs116702568	A	G	0.00894632	1006
5	rs7705924	A	G	0.0506958	1006
5	rs10479239	C	A	0.284294	1006
5	rs995962	A	G	0.620278	1006
5	rs10069964	G	A	0.0506958	1006
5	rs3105483	C	G	0.620278	1006
5	rs113712000	T	C	0.0328032	1006
5	rs13190085	A	C	0.275348	1006
5	rs59923859	T	C	0.0308151	1006
5	rs35626499	G	T	0.136183	1006
5	rs3105480	C	A	0.620278	1006
5	rs116566623	G	A	0.00894632	1006
5	rs3105479	G	T	0.269384	1006
5	rs6866284	C	G	0.0606362	1006
5	rs1505421	C	T	0.620278	1006
5	rs1505420	C	G	0.622266	1006
5	rs13168111	A	T	0.285288	1006
5	rs3105476	T	C	0.270378	1006
5	rs3105477	G	A	0.614314	1006
5	rs10067699	C	T	0.284294	1006
5	rs1505418	C	A	0.270378	1006
5	rs72781852	A	G	0.0417495	1006
5	rs1505419	A	G	0.270378	1006
5	rs74329039	T	A	0.0447316	1006
5	rs10070269	C	T	0.0447316	1006
5	rs11746498	T	A	0.284294	1006
5	rs3114600	T	C	0.270378	1006
5	rs113796404	C	T	0.0447316	1006
5	rs10479240	G	A	0.284294	1006
5	rs9327868	T	C	0.284294	1006
5	rs114894268	A	G	0.00894632	1006
5	rs1156920	G	A	0.270378	1006
5	rs10043147	T	C	0.284294	1006
5	rs6870113	C	T	0.0447316	1006
5	rs1160116	C	A	0.269384	1006
5	rs35369487	C	A	0.284294	1006
5	rs982094	T	C	0.269384	1006
5	rs35664711	C	T	0.284294	1006
5	rs7709217	A	G	0.0516899	1006
5	rs77766705	C	A	0.00894632	1006
5	rs148194384	C	T	0.0139165	1006
5	rs1155978	G	C	0.270378	1006
5	rs6862833	G	A	0.0447316	1006
5	rs149432523	C	T	0.0139165	1006
5	rs997999	C	T	0.270378	1006
5	rs10515327	T	C	0.284294	1006
5	rs74729906	C	T	0.0506958	1006
5	rs1394820	T	C	0.651093	1006
5	rs7730106	C	G	0.290258	1006
5	rs1505415	G	A	0.270378	1006
5	rs141146025	C	A	0.0139165	1006
5	rs2202478	T	C	0.599404	1006
5	rs116330724	T	C	0.00894632	1006
5	rs2202477	A	G	0.614314	1006
5	rs74790664	G	C	0.0308151	1006
5	rs10054217	T	A	0.284294	1006
5	rs10059542	G	T	0.0487078	1006
5	rs6873365	C	G	0.34493	1006
5	rs188977032	C	T	0.0228628	1006
5	rs34018113	A	C	0.284294	1006
5	rs145296631	C	T	0.00894632	1006
5	rs1857803	T	C	0.269384	1006
5	rs80210579	T	C	0.0308151	1006
5	rs138428347	T	C	0.0427435	1006
5	rs3114606	T	C	0.269384	1006
5	rs3114607	A	G	0.620278	1006
5	rs77658385	T	C	0.0516899	1006
5	rs114384422	C	T	0.00894632	1006
5	rs80265719	T	C	0.0397614	1006
5	rs3105467	T	C	0.269384	1006
5	rs9327869	G	A	0.2833	1006
5	rs964518	A	G	0.269384	1006
5	rs3114608	A	T	0.269384	1006
5	rs140238957	G	A	0.0129225	1006
5	rs3114609	C	T	0.646123	1006
5	rs28417846	T	A	0.293241	1006
5	rs35075848	T	A	0.293241	1006
5	rs13179639	A	G	0.293241	1006
5	rs76894146	G	A	0.0308151	1006
5	rs11747243	G	T	0.269384	1006
5	rs77627415	A	G	0.0516899	1006
5	rs1304594	G	A	0.622266	1006
5	rs114048867	G	A	0.00894632	1006
5	rs10068654	T	G	0.285288	1006
5	rs1913500	G	A	0.269384	1006
5	rs78443229	C	T	0.0109344	1006
5	rs116018409	C	T	0.0188867	1006
5	rs1961737	T	C	0.285288	1006
5	rs1113814	T	C	0.285288	1006
5	rs35625959	T	C	0.0685885	1006
5	rs1913499	G	A	0.315109	1006
5	rs78019875	G	C	0.0417495	1006
5	rs114999882	T	G	0.00894632	1006
5	rs139047736	A	G	0.00894632	1006
5	rs2400833	A	C	0.285288	1006
5	rs114162800	G	A	0.00994036	1006
5	rs75450488	G	A	0.00894632	1006
5	rs77418383	A	C	0.00894632	1006
5	rs80111144	A	G	0.00894632	1006
5	rs115858872	T	G	0.00894632	1006
5	rs79538770	C	T	0.00894632	1006
5	rs143827923	A	G	0.00596421	1006
5	rs1354618	A	G	0.286282	1006
5	rs1354620	T	G	0.294235	1006
5	rs151109623	T	C	0.00894632	1006
5	rs10035133	C	T	0.285288	1006
5	rs13172780	A	G	0.285288	1006
5	rs116367733	A	T	0.0218688	1006
5	rs1913503	T	C	0.60835	1006
5	rs78597164	C	T	0.00894632	1006
5	rs115687863	A	G	0.00894632	1006
5	rs111418844	C	T	0.00894632	1006
5	rs111990103	A	G	0.00894632	1006
5	rs114881118	G	A	0.00894632	1006
5	rs1877788	A	G	0.61829	1006
5	rs1354621	T	C	0.271372	1006
5	rs115907277	G	A	0.00894632	1006
5	rs1877787	T	C	0.624254	1006
5	rs115061073	A	G	0.00894632	1006
5	rs115300176	C	T	0.00894632	1006
5	rs2671602	A	G	0.622266	1006
5	rs1505416	T	C	0.615308	1006
5	rs1505417	T	C	0.607356	1006
5	rs116392014	G	A	0.00894632	1006
5	rs116025255	C	T	0.00894632	1006
5	rs1605076	A	G	0.622266	1006
5	rs2657430	C	G	0.62326	1006
5	rs184961981	C	A	0.00994036	1006
5	rs17335068	C	T	0.0695825	1006
5	rs2135177	T	C	0.62326	1006
5	rs2671566	A	G	0.616302	1006
5	rs2671567	A	G	0.616302	1006
5	rs2657431	T	C	0.616302	1006
5	rs2657432	A	G	0.616302	1006
5	rs2657433	T	G	0.718688	1006
5	rs2657434	T	C	0.62326	1006
5	rs2671568	A	G	0.616302	1006
5	rs1039623	A	G	0.616302	1006
5	rs1039624	T	C	0.62326	1006
5	rs2657435	T	C	0.616302	1006
5	rs80303455	T	C	0.026839	1006
5	rs2657437	T	C	0.62326	1006
5	rs13163706	T	C	0.285288	1006
5	rs2671569	A	G	0.616302	1006
5	rs77126920	C	T	0.00894632	1006
5	rs9327870	C	T	0.610338	1006
5	rs9327871	G	C	0.611332	1006
5	rs2657438	T	C	0.611332	1006
5	rs2657439	C	T	0.611332	1006
5	rs2175911	C	A	0.611332	1006
5	rs2137902	A	G	0.610338	1006
5	rs558636259	G	T	0.00894632	1006
5	rs2055629	T	A	0.601392	1006
5	rs2657440	G	A	0.610338	1006
5	rs192466760	A	G	0.0178926	1006
5	rs2657441	T	C	0.610338	1006
5	rs2657442	G	A	0.617296	1006
5	rs7713707	G	A	0.00894632	1006
5	rs2657443	T	C	0.610338	1006
5	rs2657444	C	T	0.610338	1006
5	rs2657445	C	A	0.610338	1006
5	rs2671570	T	C	0.610338	1006
5	rs2657446	A	C	0.610338	1006
5	rs75252213	C	G	0.00894632	1006
5	rs10064230	G	A	0.601392	1006
5	rs3105471	A	T	0.612326	1006
5	rs3114585	T	C	0.612326	1006
5	rs3105472	G	T	0.610338	1006
5	rs148142514	C	T	0.00894632	1006
5	rs141926264	C	T	0.0357853	1006
5	rs2657447	C	T	0.61829	1006
5	rs9327872	A	G	0.602386	1006
5	rs10072191	C	G	0.610338	1006
5	rs10072203	C	T	0.616302	1006
5	rs2657448	G	A	0.609344	1006
5	rs115461303	G	T	0.0159046	1006
5	rs3105473	C	T	0.610338	1006
5	rs113683444	G	A	0.00894632	1006
5	rs2657449	G	A	0.601392	1006
5	rs2657450	G	T	0.00894632	1006
5	rs2657451	G	A	0.00894632	1006
5	rs2545596	T	C	0.601392	1006
5	rs116560553	A	G	0.00894632	1006
5	rs2657452	A	G	0.00894632	1006
5	rs2545599	G	C	0.609344	1006
5	rs1913505	T	G	0.610338	1006
5	rs3095908	G	A	0.617296	1006
5	rs2545601	C	T	0.601392	1006
5	rs115615790	A	G	0.00894632	1006
5	rs114086959	T	C	0.00894632	1006
5	rs2657453	C	T	0.00894632	1006
5	rs2671564	G	C	0.00894632	1006
5	rs2671563	C	T	0.00894632	1006
5	rs2671562	A	G	0.00894632	1006
5	rs182370669	G	A	0.00894632	1006
5	rs2671561	C	A	0.00894632	1006
5	rs138494219	T	C	0.00894632	1006
5	rs114984326	G	C	0.00894632	1006
5	rs2545604	T	C	0.00894632	1006
5	rs2545605	C	A	0.00894632	1006
5	rs2657455	A	G	0.00894632	1006
5	rs140521500	G	T	0.00894632	1006
5	rs73177441	C	T	0.00894632	1006
5	rs1913502	T	C	0.617296	1006
5	rs74783448	A	T	0.0308151	1006
5	rs1913501	A	T	0.617296	1006
5	rs7706151	C	A	0.00894632	1006
5	rs563382202	G	T	0.00894632	1006
5	rs187243143	T	C	0.00894632	1006
5	rs141792234	T	G	0.00894632	1006
5	rs139475871	T	C	0.00894632	1006
5	rs2545545	C	G	0.600398	1006
5	rs2657499	A	G	0.00894632	1006
5	rs2657498	T	A	0.648111	1006
5	rs2671584	G	A	0.00894632	1006
5	rs2671585	G	A	0.00894632	1006
5	rs2671586	A	T	0.00894632	1006
5	rs2657497	C	A	0.00894632	1006
5	rs2545546	A	G	0.00894632	1006
5	rs2657496	G	C	0.00894632	1006
5	rs2657495	T	G	0.60835	1006
5	rs2943243	G	A	0.00894632	1006
5	rs2671587	G	A	0.00894632	1006
5	rs2657494	A	T	0.617296	1006
5	rs2671588	C	G	0.00894632	1006
5	rs149832492	C	T	0.0208748	1006
5	rs2671590	C	T	0.00894632	1006
5	rs2671591	C	T	0.601392	1006
5	rs115270622	C	T	0.00894632	1006
5	rs2545547	T	G	0.00894632	1006
5	rs2671592	T	C	0.00894632	1006
5	rs2657492	A	G	0.00894632	1006
5	rs2657491	G	A	0.00894632	1006
5	rs2135185	C	T	0.00894632	1006
5	rs2135184	C	T	0.00994036	1006
5	rs1469040	G	A	0.648111	1006
5	rs2135183	T	C	0.00894632	1006
5	rs190162579	C	T	0.00894632	1006
5	rs2671596	G	A	0.00894632	1006
5	rs1505436	T	A	0.00894632	1006
5	rs72781897	G	A	0.0407555	1006
5	rs187347552	C	T	0.0149105	1006
5	rs191772389	C	T	0.0149105	1006
5	rs114358540	A	C	0.00894632	1006
5	rs2671598	A	G	0.00994036	1006
5	rs2671599	C	T	0.601392	1006
5	rs2545549	G	T	0.00894632	1006
5	rs2657489	A	T	0.00894632	1006
5	rs2657488	G	A	0.00894632	1006
5	rs141198279	G	A	0.00894632	1006
5	rs2671600	A	G	0.00894632	1006
5	rs2671601	A	G	0.617296	1006
5	rs2135181	G	A	0.00894632	1006
5	rs2175912	A	G	0.617296	1006
5	rs2545551	G	C	0.00894632	1006
5	rs2657487	T	C	0.00894632	1006
5	rs2657486	C	T	0.601392	1006
5	rs2671558	G	A	0.00894632	1006
5	rs2657485	G	C	0.00894632	1006
5	rs76138999	C	T	0.0407555	1006
5	rs2545552	C	A	0.00894632	1006
5	rs2135180	G	A	0.00894632	1006
5	rs2135179	T	C	0.00894632	1006
5	rs2135178	A	C	0.00894632	1006
5	rs150098358	T	C	0.00894632	1006
5	rs2657484	C	A	0.00894632	1006
5	rs115554851	C	T	0.00894632	1006
5	rs2657483	C	T	0.00894632	1006
5	rs2545553	G	T	0.00894632	1006
5	rs2545554	T	C	0.00894632	1006
5	rs2657482	A	C	0.00894632	1006
5	rs2657481	A	C	0.00894632	1006
5	rs966274	G	C	0.00894632	1006
5	rs2545555	T	C	0.60338	1006
5	rs2657480	C	T	0.00894632	1006
5	rs2657479	C	T	0.00894632	1006
5	rs2671556	T	C	0.00894632	1006
5	rs111827988	A	C	0.00894632	1006
5	rs113405419	A	G	0.00894632	1006
5	rs113477873	A	G	0.00894632	1006
5	rs112827488	G	T	0.00894632	1006
5	rs73177492	A	G	0.00894632	1006
5	rs73177493	T	C	0.00894632	1006
5	rs76575487	T	C	0.00894632	1006
5	rs2545556	A	G	0.00894632	1006
5	rs2545558	C	T	0.586481	1006
5	rs2545559	G	A	0.588469	1006
5	rs2657478	A	G	0.00894632	1006
5	rs1605081	T	A	0.00894632	1006
5	rs1605080	A	G	0.00894632	1006
5	rs1605079	A	G	0.00894632	1006
5	rs111489059	C	T	0.0198807	1006
5	rs12514861	T	G	0.228628	1006
5	rs2657477	A	G	0.682903	1006
5	rs142821555	G	A	0.0159046	1006
5	rs76972295	T	C	0.0357853	1006
5	rs10515332	A	C	0.0487078	1006
5	rs74566838	G	A	0.0337972	1006
5	rs13188927	C	T	0.360835	1006
5	rs75092410	C	T	0.0337972	1006
5	rs55864066	T	G	0.054672	1006
5	rs75474779	A	G	0.0337972	1006
5	rs2657475	T	C	0.054672	1006
5	rs79918479	G	A	0.0337972	1006
5	rs115219997	T	C	0.00894632	1006
5	rs114239043	A	C	0.00894632	1006
5	rs6893136	A	T	0.0178926	1006
5	rs34189992	T	C	0.184891	1006
5	rs116706976	T	C	0.0119284	1006
5	rs2657471	G	T	0.0745527	1006
5	rs77914010	C	T	0.0178926	1006
5	rs67953284	G	A	0.184891	1006
5	rs75199163	T	C	0.00894632	1006
5	rs77951312	G	A	0.0119284	1006
5	rs78306323	C	G	0.00894632	1006
5	rs114055811	A	G	0.0119284	1006
5	rs62371303	T	C	0.027833	1006
5	rs1422084	C	T	0.369781	1006
5	rs2671577	G	A	0.89662	1006
5	rs17355711	G	A	0.369781	1006
5	rs113041396	A	G	0.0149105	1006
5	rs78427032	G	A	0.0397614	1006
5	rs4703018	T	C	0.369781	1006
5	rs1505428	A	G	0.0178926	1006
5	rs144234720	C	T	0.00894632	1006
5	rs17355759	A	G	0.369781	1006
5	rs1895213	T	G	0.39662	1006
5	rs2545575	C	A	0.419483	1006
5	rs35922192	C	T	0.138171	1006
5	rs12519185	A	G	0.369781	1006
5	rs41454653	G	A	0.0119284	1006
5	rs74925085	A	T	0.0119284	1006
5	rs115096489	C	T	0.00894632	1006
5	rs2545576	T	C	0.419483	1006
5	rs75950592	T	C	0.0228628	1006
5	rs76643769	A	G	0.0178926	1006
5	rs2545581	T	C	0.419483	1006
5	rs17154323	T	C	0.0119284	1006
5	rs72783806	A	G	0.0238569	1006
5	rs1833585	A	G	0.419483	1006
5	rs6888677	C	G	0.369781	1006
5	rs2545583	G	A	0.39662	1006
5	rs76402255	T	C	0.0178926	1006
5	rs114545946	T	C	0.00894632	1006
5	rs150965189	C	T	0.00894632	1006
5	rs12517069	C	T	0.369781	1006
5	rs75224092	C	A	0.0228628	1006
5	rs10515333	T	C	0.368787	1006
5	rs6891609	A	G	0.0119284	1006
5	rs6875170	G	C	0.419483	1006
5	rs72783810	T	A	0.027833	1006
5	rs60767685	C	T	0.0318091	1006
5	rs11242482	T	C	0.369781	1006
5	rs114877292	G	A	0.028827	1006
5	rs4703019	G	A	0.369781	1006
5	rs2545593	A	T	0.392644	1006
5	rs2657427	T	C	0.419483	1006
5	rs116800012	G	A	0.0119284	1006
5	rs80101889	T	C	0.0228628	1006
5	rs78531526	C	G	0.0228628	1006
5	rs77653437	A	G	0.0228628	1006
5	rs80011177	G	C	0.0228628	1006
5	rs77844098	T	A	0.0228628	1006
5	rs80194831	G	A	0.0228628	1006
5	rs75108898	C	T	0.0228628	1006
5	rs77442137	T	C	0.0228628	1006
5	rs78294347	T	A	0.0228628	1006
5	rs77990466	T	G	0.0228628	1006
5	rs151123243	G	A	0.00994036	1006
5	rs78504491	C	G	0.0228628	1006
5	rs115794058	A	G	0.00894632	1006
5	rs78859530	A	G	0.0228628	1006
5	rs79351950	C	G	0.0228628	1006
5	rs76376546	T	C	0.0228628	1006
5	rs116241272	C	T	0.00894632	1006
5	rs73774862	A	G	0.026839	1006
5	rs77984259	A	G	0.0228628	1006
5	rs10515334	G	A	0.0119284	1006
5	rs78727034	G	A	0.0228628	1006
5	rs74602316	G	T	0.0228628	1006
5	rs58712347	C	T	0.0228628	1006
5	rs75526300	T	C	0.0228628	1006
5	rs75081131	A	G	0.0228628	1006
5	rs79646774	A	T	0.0228628	1006
5	rs75501932	G	A	0.0228628	1006
5	rs76242886	A	G	0.0228628	1006
5	rs75935034	C	T	0.0228628	1006
5	rs79373296	A	T	0.0228628	1006
5	rs79717876	C	T	0.0228628	1006
5	rs76353650	G	A	0.0228628	1006
5	rs75161761	C	T	0.0228628	1006
5	rs76731037	C	T	0.0228628	1006
5	rs77789523	A	G	0.0228628	1006
5	rs77736774	A	C	0.0228628	1006
5	rs77163845	T	A	0.0228628	1006
5	rs75086210	T	G	0.0228628	1006
5	rs77347590	T	C	0.0228628	1006
5	rs79235256	A	G	0.0228628	1006
5	rs74555554	C	G	0.0228628	1006
5	rs79440000	A	T	0.0228628	1006
5	rs258255	A	G	0.895626	1006
5	rs79708835	T	C	0.0228628	1006
5	rs58847509	A	G	0.0497018	1006
5	rs74680882	T	C	0.0228628	1006
5	rs75220476	G	A	0.0228628	1006
5	rs258256	A	T	0.411531	1006
5	rs80100347	C	T	0.0228628	1006
5	rs78560896	T	C	0.0228628	1006
5	rs80307376	C	T	0.0228628	1006
5	rs75925449	T	C	0.0228628	1006
5	rs73774866	T	C	0.026839	1006
5	rs78264369	G	T	0.0228628	1006
5	rs80193275	C	T	0.0347913	1006
5	rs78778719	G	A	0.0228628	1006
5	rs77437748	C	A	0.0228628	1006
5	rs258257	T	C	0.368787	1006
5	rs114735924	T	C	0.0119284	1006
5	rs75661622	A	G	0.0228628	1006
5	rs1152137	C	T	0.0228628	1006
5	rs116416069	G	A	0.0168986	1006
5	rs75624709	G	T	0.0228628	1006
5	rs12659780	C	T	0.109344	1006
5	rs75993450	T	C	0.0228628	1006
5	rs78851373	A	G	0.0258449	1006
5	rs41089	G	A	0.419483	1006
5	rs78889611	C	T	0.0228628	1006
5	rs79344687	A	G	0.0228628	1006
5	rs76370676	A	G	0.0228628	1006
5	rs79745676	G	A	0.0228628	1006
5	rs77443604	T	C	0.0228628	1006
5	rs76046600	T	C	0.0228628	1006
5	rs77798670	T	C	0.0228628	1006
5	rs80141596	A	G	0.0228628	1006
5	rs74684977	A	G	0.0228628	1006
5	rs79643997	A	T	0.0228628	1006
5	rs75496578	T	A	0.0228628	1006
5	rs74540812	T	C	0.0228628	1006
5	rs75972364	C	T	0.0228628	1006
5	rs112544660	C	A	0.0228628	1006
5	rs116762641	A	G	0.0119284	1006
5	rs79256443	C	G	0.0228628	1006
5	rs76347390	G	T	0.0228628	1006
5	rs76810893	A	T	0.0228628	1006
5	rs76726133	G	A	0.0228628	1006
5	rs77501852	A	C	0.0228628	1006
5	rs76962105	G	A	0.0228628	1006
5	rs75081867	C	T	0.0228628	1006
5	rs78668515	T	C	0.0208748	1006
5	rs74326301	T	C	0.0228628	1006
5	rs1913504	G	A	0.294235	1006
5	rs77563530	T	C	0.0228628	1006
5	rs114964731	C	A	0.0337972	1006
5	rs79077025	A	T	0.0228628	1006
5	rs113366531	G	A	0.0149105	1006
5	rs61694979	C	G	0.0228628	1006
5	rs57041615	A	G	0.0228628	1006
5	rs76887429	T	A	0.0228628	1006
5	rs75896729	A	C	0.0228628	1006
5	rs76869349	G	T	0.0228628	1006
5	rs400596	T	C	0.369781	1006
5	rs116006054	T	C	0.0218688	1006
5	rs60721271	T	A	0.0228628	1006
5	rs61705797	T	G	0.0238569	1006
5	rs57370841	T	A	0.0238569	1006
5	rs78761111	T	C	0.0328032	1006
5	rs390444	T	C	0.369781	1006
5	rs59817560	C	T	0.0228628	1006
5	rs60696522	G	A	0.0228628	1006
5	rs75157344	G	A	0.0228628	1006
5	rs79162607	G	A	0.0318091	1006
5	rs79874718	T	A	0.0228628	1006
5	rs2431323	C	G	0.387674	1006
5	rs2431324	T	C	0.419483	1006
5	rs2431325	C	T	0.387674	1006
5	rs2458660	A	G	0.387674	1006
5	rs2431326	C	T	0.387674	1006
5	rs2432168	C	T	0.387674	1006
5	rs190789556	A	G	0.0109344	1006
5	rs2432167	G	A	0.385686	1006
5	rs7700450	G	A	0.0119284	1006
5	rs1645533	G	A	0.387674	1006
5	rs187225986	A	G	0.00894632	1006
5	rs421696	T	C	0.387674	1006
5	rs403406	G	A	0.387674	1006
5	rs144114098	A	G	0.00894632	1006
5	rs424013	A	G	0.387674	1006
5	rs57340476	C	T	0.0228628	1006
5	rs430921	A	G	0.387674	1006
5	rs647343	A	T	0.387674	1006
5	rs660179	A	G	0.387674	1006
5	rs404031	T	C	0.387674	1006
5	rs146727707	T	C	0.00994036	1006
5	rs2657459	A	G	0.387674	1006
5	rs13359274	G	T	0.0497018	1006
5	rs365188	T	C	0.369781	1006
5	rs75858388	T	C	0.0228628	1006
5	rs427548	G	A	0.387674	1006
5	rs366668	T	G	0.419483	1006
5	rs55750330	C	T	0.0337972	1006
5	rs451819	G	A	0.387674	1006
5	rs434110	T	C	0.387674	1006
5	rs1645534	A	G	0.387674	1006
5	rs382946	T	C	0.388668	1006
5	rs370175	C	T	0.388668	1006
5	rs370166	C	A	0.395626	1006
5	rs412217	G	T	0.420477	1006
5	rs77923369	C	T	0.00894632	1006
5	rs449741	C	T	0.387674	1006
5	rs17154686	G	A	0.0119284	1006
5	rs116752957	A	G	0.0119284	1006
5	rs425025	G	A	0.387674	1006
5	rs139623519	G	A	0.00894632	1006
5	rs365558	A	G	0.38668	1006
5	rs369099	A	G	0.387674	1006
5	rs369875	C	G	0.387674	1006
5	rs147597138	C	T	0.0188867	1006
5	rs442443	T	A	0.387674	1006
5	rs438976	T	C	0.387674	1006
5	rs441039	G	A	0.387674	1006
5	rs443023	C	T	0.387674	1006
5	rs428047	A	C	0.387674	1006
5	rs455144	A	T	0.387674	1006
5	rs379574	A	G	0.387674	1006
5	rs17357141	A	G	0.0119284	1006
5	rs444366	C	T	0.38171	1006
5	rs419305	A	C	0.387674	1006
5	rs387471	G	T	0.387674	1006
5	rs79649107	G	A	0.0328032	1006
5	rs694481	A	C	0.387674	1006
5	rs419199	T	C	0.387674	1006
5	rs394905	T	A	0.387674	1006
5	rs79327841	C	T	0.0318091	1006
5	rs410965	T	C	0.387674	1006
5	rs421099	G	T	0.387674	1006
5	rs439009	A	C	0.387674	1006
5	rs453178	A	G	0.387674	1006
5	rs434168	T	A	0.387674	1006
5	rs2458659	T	A	0.369781	1006
5	rs10515330	G	T	0.0109344	1006
5	rs441226	C	G	0.387674	1006
5	rs451598	C	T	0.387674	1006
5	rs450667	T	C	0.387674	1006
5	rs115422770	T	G	0.0119284	1006
5	rs423871	A	G	0.387674	1006
5	rs114967273	C	T	0.0119284	1006
5	rs397605	G	A	0.387674	1006
5	rs438126	T	A	0.387674	1006
5	rs114878471	G	A	0.0208748	1006
5	rs585901	G	A	0.387674	1006
5	rs588102	A	C	0.387674	1006
5	rs145026831	C	A	0.00894632	1006
5	rs138790376	C	T	0.00894632	1006
5	rs383987	G	A	0.387674	1006
5	rs6885931	G	A	0.0178926	1006
5	rs401320	G	T	0.387674	1006
5	rs2431327	C	T	0.387674	1006
5	rs6891760	C	A	0.0119284	1006
5	rs2431328	G	T	0.387674	1006
5	rs6596519	A	G	0.387674	1006
5	rs147329802	C	T	0.369781	1006
5	rs6596520	T	A	0.387674	1006
5	rs6596521	C	A	0.387674	1006
5	rs436524	G	A	0.387674	1006
5	rs399173	C	T	0.387674	1006
5	rs405156	G	A	0.369781	1006
5	rs382998	G	A	0.387674	1006
5	rs148123808	C	T	0.00894632	1006
5	rs419099	A	G	0.387674	1006
5	rs377325	C	T	0.387674	1006
5	rs454744	A	C	0.387674	1006
5	rs17154730	T	C	0.0228628	1006
5	rs32672	C	T	0.369781	1006
5	rs76477040	G	T	0.0119284	1006
5	rs564274583	G	T	0.00894632	1006
5	rs888802	T	C	0.0228628	1006
5	rs447531	T	C	0.410537	1006
5	rs114385963	T	G	0.0477137	1006
5	rs32671	C	G	0.388668	1006
5	rs32670	C	T	0.387674	1006
5	rs139611836	C	T	0.00795229	1006
5	rs888801	A	G	0.0228628	1006
5	rs79258277	T	C	0.0228628	1006
5	rs75713630	G	C	0.0228628	1006
5	rs382964	C	T	0.387674	1006
5	rs11958098	T	G	0.0119284	1006
5	rs434927	A	G	0.410537	1006
5	rs79055568	A	G	0.0228628	1006
5	rs371933	G	T	0.387674	1006
5	rs77922829	T	A	0.0228628	1006
5	rs406702	G	C	0.410537	1006
5	rs406690	G	A	0.387674	1006
5	rs112987944	T	C	0.0228628	1006
5	rs188798945	G	A	0.0218688	1006
5	rs80268669	A	G	0.0228628	1006
5	rs401114	C	T	0.410537	1006
5	rs77947338	A	C	0.0228628	1006
5	rs116643178	A	G	0.00795229	1006
5	rs403861	C	T	0.387674	1006
5	rs113233975	T	C	0.0228628	1006
5	rs112694192	C	T	0.0228628	1006
5	rs78977614	C	G	0.0228628	1006
5	rs694832	T	C	0.387674	1006
5	rs2431329	G	A	0.388668	1006
5	rs78951918	G	C	0.0228628	1006
5	rs75215071	A	G	0.0228628	1006
5	rs77104807	G	A	0.0228628	1006
5	rs386609	T	C	0.387674	1006
5	rs78558103	A	G	0.0228628	1006
5	rs431814	T	G	0.410537	1006
5	rs74733457	T	C	0.0178926	1006
5	rs61160896	A	C	0.0228628	1006
5	rs385827	C	T	0.369781	1006
5	rs458256	C	G	0.410537	1006
5	rs75920613	T	A	0.0228628	1006
5	rs78853249	T	C	0.00795229	1006
5	rs75222995	A	G	0.0228628	1006
5	rs79157752	G	C	0.0228628	1006
5	rs111680949	T	C	0.0228628	1006
5	rs115292985	A	G	0.00596421	1006
5	rs462957	C	T	0.410537	1006
5	rs75459659	G	T	0.0228628	1006
5	rs75230256	A	G	0.0228628	1006
5	rs74815030	G	A	0.0228628	1006
5	rs460657	A	G	0.418489	1006
5	rs464068	C	T	0.387674	1006
5	rs467186	A	G	0.387674	1006
5	rs80293711	A	G	0.0228628	1006
5	rs466235	T	C	0.387674	1006
5	rs115443302	G	A	0.00795229	1006
5	rs75900556	A	C	0.0228628	1006
5	rs258133	A	T	0.410537	1006
5	rs187717	A	G	0.412525	1006
5	rs7729395	C	T	0.0318091	1006
5	rs80203531	C	G	0.00795229	1006
5	rs258132	A	T	0.411531	1006
5	rs77385242	T	C	0.0119284	1006
5	rs150068049	G	A	0.00795229	1006
5	rs2059211	T	C	0.170974	1006
5	rs116416883	G	A	0.0208748	1006
5	rs258131	A	G	0.411531	1006
5	rs258130	C	G	0.411531	1006
5	rs72783837	A	G	0.0467197	1006
5	rs258140	A	G	0.411531	1006
5	rs258139	G	T	0.411531	1006
5	rs258138	A	C	0.411531	1006
5	rs258137	A	G	0.411531	1006
5	rs258136	G	A	0.411531	1006
5	rs190483	G	A	0.411531	1006
5	rs258135	C	A	0.411531	1006
5	rs258134	T	C	0.411531	1006
5	rs115413967	T	G	0.0119284	1006
5	rs457442	T	G	0.411531	1006
5	rs115689331	A	G	0.00795229	1006
5	rs2431532	T	G	0.419483	1006
5	rs75083930	A	G	0.0337972	1006
5	rs459760	T	C	0.395626	1006
5	rs459202	C	T	0.363817	1006
5	rs10053486	T	G	0.0497018	1006
5	rs2431531	G	A	0.367793	1006
5	rs258144	C	A	0.369781	1006
5	rs154635	G	A	0.369781	1006
5	rs154634	T	A	0.369781	1006
5	rs194473	G	A	0.369781	1006
5	rs258142	A	G	0.369781	1006
5	rs154633	A	G	0.369781	1006
5	rs111941033	C	T	0.0208748	1006
5	rs258141	T	G	0.398608	1006
5	rs118085962	C	A	0.026839	1006
5	rs150613837	G	T	0.0208748	1006
5	rs115990337	C	T	0.0218688	1006
5	rs116378407	G	T	0.0208748	1006
5	rs74395521	C	A	0.00795229	1006
5	rs149787226	C	T	0.00894632	1006
5	rs77694960	A	G	0.0208748	1006
5	rs168927	C	T	0.369781	1006
5	rs56383949	T	C	0.0347913	1006
5	rs116010464	A	G	0.0159046	1006
5	rs194472	T	G	0.369781	1006
5	rs78513239	A	T	0.0208748	1006
5	rs258236	C	T	0.369781	1006
5	rs75254393	A	G	0.0487078	1006
5	rs416769	A	G	0.390656	1006
5	rs115657488	G	A	0.0516899	1006
5	rs143471579	G	A	0.0208748	1006
5	rs466404	C	A	0.368787	1006
5	rs455722	C	T	0.398608	1006
5	rs76253273	C	G	0.0208748	1006
5	rs460417	C	T	0.368787	1006
5	rs145835567	A	G	0.0109344	1006
5	rs466986	T	C	0.374751	1006
5	rs466233	G	A	0.375746	1006
5	rs466798	C	G	0.345924	1006
5	rs2432164	G	C	0.359841	1006
5	rs2458657	G	A	0.356859	1006
5	rs2431530	C	T	0.331014	1006
5	rs2431318	C	T	0.321074	1006
5	rs2431319	C	T	0.321074	1006
5	rs2431320	C	T	0.331014	1006
5	rs2432162	T	C	0.331014	1006
5	rs2431321	T	C	0.331014	1006
5	rs73774896	A	G	0.0178926	1006
5	rs111499436	A	C	0.0168986	1006
5	rs111995713	A	C	0.0168986	1006
5	rs144901914	T	C	0.0109344	1006
5	rs7737217	C	T	0.00795229	1006
5	rs461605	A	G	0.355865	1006
5	rs116352325	A	G	0.00994036	1006
5	rs258235	T	C	0.355865	1006
5	rs75681046	T	G	0.0168986	1006
5	rs78882863	G	A	0.0168986	1006
5	rs258234	C	T	0.355865	1006
5	rs6859777	A	C	0.0168986	1006
5	rs6879433	G	A	0.0168986	1006
5	rs258233	C	T	0.356859	1006
5	rs76363460	G	T	0.0168986	1006
5	rs406761	T	G	0.337972	1006
5	rs114753981	G	A	0.0159046	1006
5	rs2431529	A	G	0.33002	1006
5	rs2431322	C	G	0.353877	1006
5	rs76433497	G	T	0.00795229	1006
5	rs78341434	T	C	0.0159046	1006
5	rs32674	T	C	0.33002	1006
5	rs114555443	T	C	0.0328032	1006
5	rs258151	G	A	0.33002	1006
5	rs258150	G	A	0.337972	1006
5	rs258149	T	C	0.352883	1006
5	rs258148	G	A	0.336978	1006
5	rs171802	G	T	0.336978	1006
5	rs79508942	T	C	0.0159046	1006
5	rs79450926	A	G	0.0159046	1006
5	rs149519507	G	C	0.00795229	1006
5	rs145003195	C	T	0.00795229	1006
5	rs32679	G	A	0.336978	1006
5	rs74680078	C	A	0.0159046	1006
5	rs32678	G	T	0.352883	1006
5	rs141247703	C	T	0.0109344	1006
5	rs174016	T	C	0.336978	1006
5	rs174015	T	C	0.352883	1006
5	rs79785211	T	C	0.0159046	1006
5	rs32677	A	T	0.352883	1006
5	rs79391386	G	T	0.0159046	1006
5	rs76398679	C	T	0.0159046	1006
5	rs79895684	T	C	0.0159046	1006
5	rs74349677	T	C	0.0159046	1006
5	rs32676	C	T	0.336978	1006
5	rs78566533	A	G	0.0159046	1006
5	rs460586	G	T	0.352883	1006
5	rs168926	C	T	0.353877	1006
5	rs115772652	G	A	0.00795229	1006
5	rs79528314	A	T	0.00795229	1006
5	rs171803	C	T	0.670974	1006
5	rs258146	T	A	0.647117	1006
5	rs258145	A	G	0.647117	1006
5	rs7723719	T	C	0.0159046	1006
5	rs112371174	G	A	0.0159046	1006
5	rs76144344	A	G	0.00795229	1006
5	rs77668411	A	T	0.0159046	1006
5	rs78758721	C	T	0.0159046	1006
5	rs78799826	A	G	0.0159046	1006
5	rs168925	T	A	0.645129	1006
5	rs80263979	C	T	0.0159046	1006
5	rs74898022	G	A	0.0159046	1006
5	rs146980586	A	G	0.00795229	1006
5	rs138243893	G	A	0.0188867	1006
5	rs114952620	C	T	0.00795229	1006
5	rs468891	G	A	0.66998	1006
5	rs469250	G	C	0.668986	1006
5	rs190369992	T	G	0.0149105	1006
5	rs249494	C	A	0.661034	1006
5	rs37012	T	C	0.661034	1006
5	rs142428389	G	A	0.00695825	1006
5	rs76177300	G	A	0.0357853	1006
5	rs37013	G	A	0.668986	1006
5	rs183662	C	T	0.626243	1006
5	rs115102153	G	T	0.00795229	1006
5	rs115713309	G	C	0.00795229	1006
5	rs468631	G	A	0.668986	1006
5	rs996101	G	A	0.0159046	1006
5	rs114571166	G	A	0.0178926	1006
5	rs27857	C	T	0.668986	1006
5	rs115219068	T	C	0.0178926	1006
5	rs28092	G	A	0.668986	1006
5	rs150136601	A	G	0.00596421	1006
5	rs27585	G	T	0.668986	1006
5	rs60582458	C	A	0.0258449	1006
5	rs116303715	A	G	0.00795229	1006
5	rs466199	A	G	0.668986	1006
5	rs79952701	C	T	0.00795229	1006
5	rs709375	G	A	0.668986	1006
5	rs456036	C	T	0.644135	1006
5	rs76616761	C	T	0.0159046	1006
5	rs78943353	C	T	0.084493	1006
5	rs7701148	G	A	0.0159046	1006
5	rs467897	G	A	0.713718	1006
5	rs77009968	A	G	0.0159046	1006
5	rs32685	C	T	0.645129	1006
5	rs40491	C	G	0.645129	1006
5	rs32684	G	A	0.668986	1006
5	rs77195230	G	A	0.0159046	1006
5	rs32683	G	A	0.668986	1006
5	rs258247	C	A	0.668986	1006
5	rs258246	A	G	0.668986	1006
5	rs6875826	A	G	0.0159046	1006
5	rs258245	G	A	0.501988	1006
5	rs258244	A	C	0.643141	1006
5	rs6880688	T	G	0.0159046	1006
5	rs468836	G	A	0.666998	1006
5	rs468343	T	G	0.666998	1006
5	rs469380	C	A	0.666004	1006
5	rs143027887	C	T	0.00894632	1006
5	rs468803	A	G	0.666998	1006
5	rs468024	A	G	0.643141	1006
5	rs685708	G	A	0.666998	1006
5	rs686043	G	A	0.666998	1006
5	rs686918	A	G	0.666998	1006
5	rs140214909	G	A	0.00894632	1006
5	rs469326	T	C	0.666998	1006
5	rs709376	G	T	0.668986	1006
5	rs364178	C	T	0.672962	1006
5	rs363967	A	G	0.672962	1006
5	rs546506046	G	C	0.00894632	1006
5	rs468173	C	T	0.673956	1006
5	rs468501	C	T	0.670974	1006
5	rs7717887	T	C	0.0109344	1006
5	rs467693	C	T	0.622266	1006
5	rs258243	C	T	0.667992	1006
5	rs114431795	T	A	0.00894632	1006
5	rs258241	G	A	0.667992	1006
5	rs258240	A	G	0.667992	1006
5	rs60818799	T	A	0.0159046	1006
5	rs80134320	G	T	0.0377734	1006
5	rs468000	T	C	0.643141	1006
5	rs468987	C	G	0.667992	1006
5	rs146003867	A	G	0.0119284	1006
5	rs73189051	A	C	0.00894632	1006
5	rs13171332	A	G	0.0367793	1006
5	rs73189054	G	T	0.0139165	1006
5	rs13172364	A	G	0.0397614	1006
5	rs13156823	C	T	0.0397614	1006
5	rs13156318	G	A	0.0397614	1006
5	rs3909478	C	T	0.0397614	1006
5	rs3909477	T	G	0.0397614	1006
5	rs113342548	G	T	0.00894632	1006
5	rs6886411	G	A	0.0606362	1006
5	rs6872846	T	C	0.0397614	1006
5	rs35574814	G	A	0.0397614	1006
5	rs6859239	C	T	0.0397614	1006
5	rs13173707	T	G	0.0397614	1006
5	rs12187265	T	A	0.0139165	1006
5	rs116000597	C	T	0.00894632	1006
5	rs114312456	A	G	0.00894632	1006
5	rs7705636	T	A	0.0397614	1006
5	rs73191083	T	C	0.0208748	1006
5	rs13175330	A	G	0.0397614	1006
5	rs73191087	G	T	0.0208748	1006
5	rs13155440	G	T	0.0397614	1006
5	rs34280119	G	A	0.0397614	1006
5	rs1423136	G	A	0.0606362	1006
5	rs1423137	C	G	0.0397614	1006
5	rs35341786	G	A	0.0397614	1006
5	rs60633106	T	C	0.00894632	1006
5	rs60948595	A	G	0.0208748	1006
5	rs116415332	T	C	0.00795229	1006
5	rs35173598	G	A	0.0208748	1006
5	rs17154763	A	G	0.0407555	1006
5	rs74646885	C	T	0.0238569	1006
5	rs35260081	C	A	0.0198807	1006
5	rs76598270	G	A	0.0328032	1006
5	rs59280720	T	A	0.0387674	1006
5	rs62362485	G	A	0.0447316	1006
5	rs7701053	A	C	0.0208748	1006
5	rs7719465	C	T	0.0208748	1006
5	rs7718441	G	A	0.0208748	1006
5	rs11948363	G	T	0.0208748	1006
5	rs58593363	T	G	0.0208748	1006
5	rs58008597	G	C	0.0208748	1006
5	rs7712266	G	A	0.0208748	1006
5	rs74786537	G	C	0.0397614	1006
5	rs7704891	T	G	0.0208748	1006
5	rs10515335	G	A	0.0208748	1006
5	rs10515336	G	A	0.0208748	1006
5	rs7729951	C	A	0.0208748	1006
5	rs78876507	C	T	0.0198807	1006
5	rs7730129	C	G	0.0208748	1006
5	rs142544844	C	G	0.00795229	1006
5	rs34375252	G	T	0.083499	1006
5	rs17154779	T	C	0.0208748	1006
5	rs79678562	A	G	0.0397614	1006
5	rs116669057	C	G	0.00795229	1006
5	rs32680	C	T	0.238569	1006
5	rs17154783	C	T	0.0208748	1006
5	rs17154786	T	C	0.0208748	1006
5	rs13153062	G	A	0.0397614	1006
5	rs74939040	C	A	0.00795229	1006
5	rs57924344	T	C	0.00894632	1006
5	rs79775571	A	G	0.00795229	1006
5	rs76598981	G	A	0.0258449	1006
5	rs139005508	C	T	0.00795229	1006
5	rs258152	G	A	0.217694	1006
5	rs7725628	A	T	0.0208748	1006
5	rs75585977	T	C	0.00795229	1006
5	rs143848984	A	G	0.0407555	1006
5	rs6867062	T	C	0.0626243	1006
5	rs7708778	A	G	0.0208748	1006
5	rs75801753	T	G	0.00795229	1006
5	rs76396377	A	G	0.00795229	1006
5	rs249496	C	G	0.409543	1006
5	rs76880975	G	A	0.0228628	1006
5	rs2230458	G	C	0.0139165	1006
5	rs249495	G	A	0.0725646	1006
5	rs140331723	T	C	0.0109344	1006
5	rs115518913	T	C	0.00795229	1006
5	rs112618702	T	C	0.0347913	1006
5	rs11742729	A	G	0.0347913	1006
5	rs6885642	G	A	0.0228628	1006
5	rs114505683	G	A	0.00795229	1006
5	rs7729022	C	T	0.0228628	1006
5	rs2400872	T	C	0.0228628	1006
5	rs115039299	T	C	0.00795229	1006
5	rs115905424	A	T	0.00795229	1006
5	rs116775030	G	T	0.00795229	1006
```
