## Supplementary material for "Characterization of shared and ancestry-specific signals driving complex traits using multi-ancestry fine-mapping": s2.afreq

```
#CHROM	ID	REF	ALT	ALT_FREQS	OBS_CT
5	rs10060033	C	A	0.0277778	1008
5	rs2198366	C	G	0.431548	1008
5	rs34585536	T	G	0.113095	1008
5	rs34842945	C	T	0.104167	1008
5	rs10050901	C	T	0.0277778	1008
5	rs10060266	T	C	0.0277778	1008
5	rs10065635	G	A	0.0287698	1008
5	rs10051235	C	G	0.0287698	1008
5	rs58097144	A	G	0.0277778	1008
5	rs11242226	C	T	0.568452	1008
5	rs147793179	G	A	0.0287698	1008
5	rs10062451	T	C	0.0287698	1008
5	rs56330125	C	G	0.0287698	1008
5	rs149207317	C	T	0.0277778	1008
5	rs112678913	G	C	0.0277778	1008
5	rs67584371	G	T	0.0565476	1008
5	rs56972284	C	A	0.0277778	1008
5	rs181928523	T	A	0.0138889	1008
5	rs13358179	A	C	0.0277778	1008
5	rs72772453	A	T	0.0287698	1008
5	rs68179857	T	C	0.261905	1008
5	rs57479988	A	G	0.0277778	1008
5	rs6866575	C	T	0.0277778	1008
5	rs111992270	G	A	0.261905	1008
5	rs13181336	C	T	0.568452	1008
5	rs34762033	A	G	0.568452	1008
5	rs35100438	T	C	0.113095	1008
5	rs11747949	T	C	0.113095	1008
5	rs6596183	A	G	0.261905	1008
5	rs9327694	T	C	0.0287698	1008
5	rs145624506	T	C	0.0109127	1008
5	rs78025854	T	C	0.12004	1008
5	rs73776686	A	C	0.0277778	1008
5	rs73776687	G	A	0.0277778	1008
5	rs73776688	C	T	0.0277778	1008
5	rs9285932	G	T	0.0277778	1008
5	rs34201639	C	A	0.115079	1008
5	rs10477765	T	C	0.290675	1008
5	rs10479085	C	A	0.0277778	1008
5	rs74986636	G	A	0.0277778	1008
5	rs72772461	T	C	0.0277778	1008
5	rs10075886	G	C	0.0267857	1008
5	rs10077563	G	A	0.594246	1008
5	rs17259938	G	A	0.0277778	1008
5	rs10042737	A	G	0.261905	1008
5	rs73776690	T	A	0.0267857	1008
5	rs66873638	C	T	0.261905	1008
5	rs13360941	T	C	0.0267857	1008
5	rs34883281	C	T	0.115079	1008
5	rs68101454	C	T	0.566468	1008
5	rs13153577	C	T	0.566468	1008
5	rs4703196	C	T	0.0287698	1008
5	rs17143925	T	C	0.233135	1008
5	rs718724	G	T	0.542659	1008
5	rs4703010	C	T	0.542659	1008
5	rs4703197	A	G	0.542659	1008
5	rs67714679	C	G	0.264881	1008
5	rs58330681	T	C	0.0297619	1008
5	rs4642340	C	T	0.430556	1008
5	rs36105257	C	T	0.540675	1008
5	rs57348543	T	C	0.265873	1008
5	rs10463923	G	A	0.540675	1008
5	rs11740463	A	G	0.0406746	1008
5	rs11741297	A	C	0.133929	1008
5	rs6890463	G	C	0.16369	1008
5	rs35467705	C	T	0.133929	1008
5	rs975559	C	T	0.967262	1008
5	rs11948817	T	C	0.263889	1008
5	rs117189811	T	C	0.0456349	1008
5	rs12513702	A	T	0.967262	1008
5	rs12652903	T	C	0.967262	1008
5	rs28878896	G	A	0.0297619	1008
5	rs7732855	T	G	0.703373	1008
5	rs199920998	G	A	0.047619	1008
5	rs67599999	C	T	0.263889	1008
5	rs73776693	T	C	0.263889	1008
5	rs56358829	G	A	0.0297619	1008
5	rs74600424	C	A	0.0297619	1008
5	rs6885663	C	A	0.0297619	1008
5	rs72772465	G	A	0.263889	1008
5	rs1453114	C	T	0.263889	1008
5	rs72772466	G	A	0.0327381	1008
5	rs13154682	A	G	0.673611	1008
5	rs10074519	G	C	0.967262	1008
5	rs10060108	C	T	0.703373	1008
5	rs72772467	C	T	0.0327381	1008
5	rs11743125	T	C	0.703373	1008
5	rs55702414	T	C	0.263889	1008
5	rs114130531	T	A	0.014881	1008
5	rs7724223	C	G	0.967262	1008
5	rs533681913	A	C	0.0198413	1008
5	rs114878047	C	G	0.263889	1008
5	rs72772468	A	G	0.0327381	1008
5	rs115156772	C	T	0.0327381	1008
5	rs72772469	T	C	0.031746	1008
5	rs13178757	T	A	0.134921	1008
5	rs1377376	T	A	0.0327381	1008
5	rs9327700	A	C	0.294643	1008
5	rs141427708	T	A	0.0327381	1008
5	rs9327701	T	G	0.0625	1008
5	rs72772471	C	T	0.0327381	1008
5	rs6886290	A	C	0.327381	1008
5	rs11952711	C	T	0.326389	1008
5	rs12187538	C	A	0.326389	1008
5	rs72772472	C	G	0.0327381	1008
5	rs6897341	A	G	0.0327381	1008
5	rs4401550	T	A	0.296627	1008
5	rs4403149	T	C	0.0327381	1008
5	rs67048618	G	A	0.263889	1008
5	rs17326045	G	C	0.0327381	1008
5	rs17144170	C	T	0.0327381	1008
5	rs17144177	A	C	0.46131	1008
5	rs55657677	A	C	0.263889	1008
5	rs72772473	G	A	0.0327381	1008
5	rs10079111	A	C	0.0297619	1008
5	rs10053254	T	C	0.0327381	1008
5	rs4380619	G	A	0.0327381	1008
5	rs72772476	T	A	0.0327381	1008
5	rs7710956	C	T	0.289683	1008
5	rs6596199	T	G	0.28869	1008
5	rs6596200	A	G	0.28869	1008
5	rs67209954	G	A	0.25496	1008
5	rs142906345	A	T	0.0218254	1008
5	rs10059487	T	C	0.0297619	1008
5	rs35975344	T	A	0.0327381	1008
5	rs11954229	G	C	0.28869	1008
5	rs11242233	G	A	0.46131	1008
5	rs12054840	A	G	0.289683	1008
5	rs12054841	A	C	0.256944	1008
5	rs74351297	T	C	0.0297619	1008
5	rs78180622	C	T	0.0297619	1008
5	rs66859619	T	G	0.256944	1008
5	rs79475882	T	C	0.0138889	1008
5	rs6862858	C	T	0.289683	1008
5	rs9327708	T	C	0.289683	1008
5	rs72772479	T	A	0.256944	1008
5	rs1597902	T	C	0.0327381	1008
5	rs67235080	C	A	0.256944	1008
5	rs4293885	G	A	0.31746	1008
5	rs67260866	T	C	0.25496	1008
5	rs1453116	C	A	0.255952	1008
5	rs72772484	A	G	0.255952	1008
5	rs34368868	C	A	0.142857	1008
5	rs139394012	C	T	0.0426587	1008
5	rs7728650	G	T	0.0327381	1008
5	rs7711691	A	G	0.28869	1008
5	rs72772488	T	C	0.0327381	1008
5	rs11960150	A	G	0.255952	1008
5	rs199877977	A	T	0.0327381	1008
5	rs6880942	T	A	0.0327381	1008
5	rs6881094	T	C	0.0327381	1008
5	rs79924273	G	A	0.0138889	1008
5	rs34274547	A	G	0.142857	1008
5	rs6596210	C	T	0.28869	1008
5	rs72772495	A	G	0.0327381	1008
5	rs4398609	A	C	0.31746	1008
5	rs6871418	G	A	0.255952	1008
5	rs10056738	A	C	0.28869	1008
5	rs10037540	A	C	0.0327381	1008
5	rs72772498	G	A	0.0327381	1008
5	rs117918062	C	A	0.0386905	1008
5	rs67126660	G	T	0.255952	1008
5	rs6870397	T	C	0.255952	1008
5	rs6874565	T	C	0.255952	1008
5	rs10064858	T	C	0.28869	1008
5	rs17260293	A	C	0.0327381	1008
5	rs10066960	T	C	0.28869	1008
5	rs72774303	T	C	0.0327381	1008
5	rs73177198	G	T	0.0337302	1008
5	rs67175274	G	T	0.255952	1008
5	rs4616865	G	A	0.0922619	1008
5	rs141056791	C	T	0.0327381	1008
5	rs112051988	T	A	0.255952	1008
5	rs138949654	G	T	0.0287698	1008
5	rs111509254	C	G	0.255952	1008
5	rs4101064	A	G	0.255952	1008
5	rs17144726	T	C	0.255952	1008
5	rs7719812	A	G	0.255952	1008
5	rs72774309	C	G	0.0327381	1008
5	rs7700581	G	C	0.460317	1008
5	rs72774311	T	C	0.0327381	1008
5	rs17144741	G	A	0.255952	1008
5	rs79209220	T	C	0.0456349	1008
5	rs10039075	C	T	0.0287698	1008
5	rs140243820	C	T	0.0119048	1008
5	rs144950405	C	T	0.0426587	1008
5	rs56111034	T	C	0.255952	1008
5	rs9885490	T	C	0.255952	1008
5	rs11748633	T	G	0.142857	1008
5	rs11748639	T	C	0.142857	1008
5	rs6867506	T	C	0.0287698	1008
5	rs6596221	T	G	0.255952	1008
5	rs141766417	A	G	0.0287698	1008
5	rs11242248	C	T	0.0327381	1008
5	rs6888469	T	C	0.28869	1008
5	rs6863725	C	A	0.255952	1008
5	rs72774316	A	G	0.28869	1008
5	rs35806827	T	C	0.142857	1008
5	rs75881452	A	G	0.0456349	1008
5	rs1564154	T	C	0.142857	1008
5	rs79498280	C	T	0.0386905	1008
5	rs4327579	G	T	0.255952	1008
5	rs2061716	C	A	0.255952	1008
5	rs139607412	A	G	0.00992063	1008
5	rs2061717	C	T	0.31746	1008
5	rs77136536	T	A	0.0456349	1008
5	rs72774318	C	T	0.0327381	1008
5	rs62385208	C	T	0.142857	1008
5	rs6873079	A	G	0.255952	1008
5	rs11242254	T	C	0.256944	1008
5	rs10035876	T	G	0.0287698	1008
5	rs6862864	C	T	0.460317	1008
5	rs1006847	T	A	0.249008	1008
5	rs76375853	C	G	0.0287698	1008
5	rs1975435	C	T	0.255952	1008
5	rs72774322	A	C	0.0327381	1008
5	rs67351678	G	A	0.255952	1008
5	rs67341892	T	C	0.255952	1008
5	rs7447752	G	A	0.0327381	1008
5	rs4280842	C	G	0.28869	1008
5	rs67315188	G	T	0.255952	1008
5	rs56026747	T	G	0.255952	1008
5	rs6596241	A	G	0.255952	1008
5	rs6596242	A	C	0.700397	1008
5	rs72774326	T	G	0.0327381	1008
5	rs79950715	C	T	0.0287698	1008
5	rs76504890	G	A	0.0138889	1008
5	rs7714077	C	T	0.460317	1008
5	rs62385209	C	T	0.142857	1008
5	rs4272111	T	C	0.255952	1008
5	rs6877249	G	A	0.255952	1008
5	rs1564151	A	G	0.0327381	1008
5	rs11242256	C	T	0.255952	1008
5	rs1564153	G	A	0.0327381	1008
5	rs6869372	T	C	0.256944	1008
5	rs10067946	G	C	0.265873	1008
5	rs72774332	T	C	0.0327381	1008
5	rs57157059	G	A	0.251984	1008
5	rs10057348	C	T	0.284722	1008
5	rs7700752	G	A	0.251984	1008
5	rs7725478	T	C	0.251984	1008
5	rs13174750	G	A	0.143849	1008
5	rs6861913	C	G	0.251984	1008
5	rs189920720	G	C	0.0109127	1008
5	rs4612032	C	T	0.251984	1008
5	rs6882799	C	G	0.259921	1008
5	rs12054889	A	G	0.259921	1008
5	rs6863901	A	G	0.259921	1008
5	rs6888235	C	T	0.697421	1008
5	rs72774334	G	T	0.0327381	1008
5	rs12054812	C	T	0.251984	1008
5	rs75801752	G	A	0.0287698	1008
5	rs12055006	A	G	0.252976	1008
5	rs7356754	G	A	0.0287698	1008
5	rs9687258	A	G	0.261905	1008
5	rs1477626	A	C	0.321429	1008
5	rs77249641	C	T	0.031746	1008
5	rs1477625	T	C	0.46627	1008
5	rs79356573	T	C	0.047619	1008
5	rs1381977	T	C	0.292659	1008
5	rs1381976	A	G	0.0912698	1008
5	rs1155174	A	G	0.030754	1008
5	rs72774338	A	C	0.030754	1008
5	rs66503641	T	A	0.256944	1008
5	rs17144948	A	G	0.227183	1008
5	rs13189343	G	A	0.138889	1008
5	rs1477623	C	T	0.43254	1008
5	rs1477622	A	T	0.030754	1008
5	rs7703343	T	C	0.365079	1008
5	rs1903802	G	A	0.030754	1008
5	rs72774341	A	C	0.030754	1008
5	rs1477621	G	T	0.425595	1008
5	rs4703199	C	T	0.433532	1008
5	rs922373	A	G	0.439484	1008
5	rs7727432	C	A	0.402778	1008
5	rs34183326	G	T	0.146825	1008
5	rs1381975	T	C	0.225198	1008
5	rs56119203	T	C	0.146825	1008
5	rs72774350	T	C	0.030754	1008
5	rs56255762	C	T	0.255952	1008
5	rs56009457	C	T	0.146825	1008
5	rs60180199	T	A	0.146825	1008
5	rs61317299	T	C	0.225198	1008
5	rs67017670	C	T	0.225198	1008
5	rs35561961	T	A	0.146825	1008
5	rs4447957	C	T	0.225198	1008
5	rs2045840	C	T	0.439484	1008
5	rs10428668	A	C	0.402778	1008
5	rs4596351	T	C	0.402778	1008
5	rs1319537	T	C	0.225198	1008
5	rs72774354	G	A	0.030754	1008
5	rs35432484	T	C	0.146825	1008
5	rs77464672	T	G	0.015873	1008
5	rs28493240	C	A	0.225198	1008
5	rs28489129	T	C	0.0367063	1008
5	rs28479514	C	G	0.0367063	1008
5	rs72774356	A	G	0.030754	1008
5	rs2400569	C	T	0.146825	1008
5	rs72774357	C	G	0.223214	1008
5	rs5020202	C	A	0.402778	1008
5	rs7718307	A	G	0.402778	1008
5	rs7736946	C	G	0.402778	1008
5	rs28758255	A	G	0.439484	1008
5	rs73187697	T	C	0.00297619	1008
5	rs35359959	T	C	0.146825	1008
5	rs67675363	T	C	0.225198	1008
5	rs117559908	A	C	0.0277778	1008
5	rs75156870	G	C	0.0515873	1008
5	rs192931281	A	T	0.00793651	1008
5	rs2061714	C	T	0.225198	1008
5	rs58356474	G	A	0.225198	1008
5	rs4569847	C	T	0.255952	1008
5	rs4419568	G	A	0.402778	1008
5	rs13174627	T	C	0.146825	1008
5	rs3846608	C	T	0.146825	1008
5	rs3846609	C	T	0.402778	1008
5	rs34272718	A	T	0.146825	1008
5	rs189976270	A	G	0.0297619	1008
5	rs56325012	A	G	0.146825	1008
5	rs10053803	T	G	0.225198	1008
5	rs9327733	T	G	0.225198	1008
5	rs76739850	G	A	0.0367063	1008
5	rs1471405	G	A	0.146825	1008
5	rs5011591	T	A	0.402778	1008
5	rs190548705	C	T	0.0128968	1008
5	rs11951874	G	A	0.146825	1008
5	rs4629565	C	G	0.439484	1008
5	rs72774363	A	G	0.225198	1008
5	rs1471406	A	G	0.146825	1008
5	rs9327735	A	C	0.0367063	1008
5	rs6898053	T	C	0.401786	1008
5	rs6872548	G	A	0.401786	1008
5	rs55775253	T	A	0.030754	1008
5	rs72774368	T	A	0.030754	1008
5	rs72774369	G	A	0.030754	1008
5	rs10053473	C	T	0.224206	1008
5	rs6870697	A	G	0.030754	1008
5	rs11740173	C	A	0.146825	1008
5	rs36107504	C	G	0.401786	1008
5	rs34207717	C	A	0.146825	1008
5	rs10071962	G	A	0.25496	1008
5	rs9327736	C	A	0.224206	1008
5	rs72774375	C	T	0.224206	1008
5	rs12153045	C	T	0.030754	1008
5	rs6860838	C	T	0.439484	1008
5	rs10074068	G	A	0.25496	1008
5	rs72774379	T	C	0.030754	1008
5	rs2400576	T	C	0.401786	1008
5	rs2400575	A	G	0.030754	1008
5	rs147383553	C	G	0.0337302	1008
5	rs4419566	T	C	0.401786	1008
5	rs2895753	G	A	0.146825	1008
5	rs28798154	G	C	0.224206	1008
5	rs28798698	C	T	0.224206	1008
5	rs9686588	A	T	0.25496	1008
5	rs34151304	T	A	0.146825	1008
5	rs144177932	T	G	0.030754	1008
5	rs2199558	T	G	0.401786	1008
5	rs11560191	A	T	0.224206	1008
5	rs4571442	G	A	0.439484	1008
5	rs4571443	G	A	0.401786	1008
5	rs2199559	G	A	0.25496	1008
5	rs4262076	A	G	0.439484	1008
5	rs139738555	G	A	0.030754	1008
5	rs13163731	C	A	0.146825	1008
5	rs10056552	C	T	0.25496	1008
5	rs111648134	G	T	0.030754	1008
5	rs141480786	T	C	0.197421	1008
5	rs137935685	G	T	0.0744048	1008
5	rs6875354	A	C	0.401786	1008
5	rs10057087	C	A	0.401786	1008
5	rs6859282	C	G	0.439484	1008
5	rs6884777	T	G	0.401786	1008
5	rs113628464	G	A	0.0376984	1008
5	rs113970849	G	C	0.030754	1008
5	rs10061003	C	T	0.401786	1008
5	rs35421824	C	T	0.146825	1008
5	rs72774389	C	A	0.030754	1008
5	rs1351009	G	C	0.401786	1008
5	rs10463535	T	A	0.00892857	1008
5	rs1351010	A	C	0.401786	1008
5	rs10515320	C	T	0.030754	1008
5	rs2219730	T	C	0.030754	1008
5	rs13176241	T	C	0.146825	1008
5	rs67161578	G	A	0.224206	1008
5	rs34047960	A	G	0.0505952	1008
5	rs7708030	T	A	0.0376984	1008
5	rs4632773	G	A	0.146825	1008
5	rs10078897	T	A	0.0376984	1008
5	rs10069803	C	T	0.0376984	1008
5	rs17261730	T	C	0.401786	1008
5	rs1477613	C	G	0.439484	1008
5	rs7733434	T	C	0.439484	1008
5	rs62384199	T	C	0.146825	1008
5	rs78461063	C	T	0.0138889	1008
5	rs35922130	C	T	0.146825	1008
5	rs881236	A	C	0.401786	1008
5	rs4495148	G	C	0.439484	1008
5	rs899048	T	C	0.224206	1008
5	rs4374736	C	T	0.401786	1008
5	rs4580749	G	A	0.25496	1008
5	rs4426891	T	C	0.439484	1008
5	rs72774399	T	C	0.030754	1008
5	rs1477614	T	C	0.146825	1008
5	rs34733982	G	C	0.146825	1008
5	rs60789964	G	A	0.25496	1008
5	rs11749365	A	G	0.146825	1008
5	rs36055045	C	A	0.401786	1008
5	rs34167669	T	A	0.146825	1008
5	rs13157527	T	C	0.146825	1008
5	rs1903801	T	C	0.030754	1008
5	rs1477617	G	C	0.030754	1008
5	rs4342300	C	T	0.0684524	1008
5	rs7707740	G	T	0.439484	1008
5	rs10061812	G	A	0.0684524	1008
5	rs1381972	A	T	0.371032	1008
5	rs75813304	T	C	0.0367063	1008
5	rs13357317	G	T	0.0684524	1008
5	rs181943530	A	G	0.0853175	1008
5	rs10479110	G	C	0.0684524	1008
5	rs34079688	G	A	0.371032	1008
5	rs56013513	T	C	0.030754	1008
5	rs190991219	C	A	0.0297619	1008
5	rs9327748	C	T	0.439484	1008
5	rs13354265	T	G	0.0376984	1008
5	rs7725731	T	C	0.439484	1008
5	rs142045952	T	A	0.0128968	1008
5	rs2126652	C	G	0.439484	1008
5	rs2400571	A	G	0.371032	1008
5	rs2169614	T	C	0.439484	1008
5	rs6887208	A	T	0.438492	1008
5	rs6891786	T	A	0.0376984	1008
5	rs1903799	T	C	0.371032	1008
5	rs12719484	T	C	0.439484	1008
5	rs79697625	T	G	0.0109127	1008
5	rs28391228	C	G	0.224206	1008
5	rs13168142	A	C	0.371032	1008
5	rs12653886	T	C	0.199405	1008
5	rs148930579	T	C	0.030754	1008
5	rs2016578	T	C	0.0684524	1008
5	rs2016585	T	C	0.224206	1008
5	rs2016587	T	C	0.224206	1008
5	rs6874414	T	G	0.439484	1008
5	rs145209259	T	C	0.030754	1008
5	rs113909173	C	T	0.0684524	1008
5	rs57300410	T	C	0.371032	1008
5	rs10057406	C	A	0.224206	1008
5	rs11741027	C	T	0.146825	1008
5	rs10066974	T	C	0.439484	1008
5	rs12188653	G	C	0.0684524	1008
5	rs34372560	G	T	0.439484	1008
5	rs111784976	C	T	0.0684524	1008
5	rs12055054	A	G	0.439484	1008
5	rs12055212	G	A	0.224206	1008
5	rs78767024	T	C	0.0376984	1008
5	rs6869524	A	G	0.444444	1008
5	rs12054761	G	A	0.224206	1008
5	rs11242318	A	G	0.371032	1008
5	rs28477114	A	C	0.60119	1008
5	rs28655746	C	T	0.439484	1008
5	rs11951476	G	A	0.372024	1008
5	rs11948635	A	C	0.371032	1008
5	rs10035702	A	G	0.0684524	1008
5	rs12186526	A	G	0.030754	1008
5	rs10044571	C	T	0.0406746	1008
5	rs13165708	T	C	0.147817	1008
5	rs143430354	C	G	0.046627	1008
5	rs11950183	T	C	0.37004	1008
5	rs10479116	T	A	0.440476	1008
5	rs10477780	C	A	0.0376984	1008
5	rs4597936	T	A	0.560516	1008
5	rs12523089	C	T	0.559524	1008
5	rs1585619	T	G	0.559524	1008
5	rs116234813	C	T	0.0376984	1008
5	rs28535886	A	G	0.399802	1008
5	rs11739895	C	T	0.924603	1008
5	rs56050536	A	G	0.031746	1008
5	rs34610842	G	A	0.179563	1008
5	rs138946033	G	C	0.0436508	1008
5	rs55742935	T	C	0.179563	1008
5	rs28530672	G	A	0.39881	1008
5	rs34486760	T	C	0.525794	1008
5	rs80216069	G	A	0.201389	1008
5	rs11748160	G	A	0.39881	1008
5	rs1477616	T	C	0.39881	1008
5	rs1477615	A	G	0.39881	1008
5	rs35414166	A	G	0.525794	1008
5	rs72776123	G	A	0.031746	1008
5	rs28757584	T	C	0.39881	1008
5	rs28408733	A	G	0.39881	1008
5	rs144659466	A	T	0.014881	1008
5	rs28406406	C	G	0.219246	1008
5	rs28690837	C	T	0.39881	1008
5	rs11955754	G	A	0.179563	1008
5	rs12517910	T	C	0.525794	1008
5	rs72776127	C	T	0.031746	1008
5	rs11739747	C	A	0.179563	1008
5	rs13355012	C	A	0.219246	1008
5	rs1600024	T	C	0.179563	1008
5	rs80278101	G	A	0.0436508	1008
5	rs35220062	T	C	0.526786	1008
5	rs34612098	G	C	0.177579	1008
5	rs11242320	G	A	0.704365	1008
5	rs34486312	T	C	0.179563	1008
5	rs59704374	C	T	0.179563	1008
5	rs34996801	T	C	0.179563	1008
5	rs78427408	T	C	0.0436508	1008
5	rs72776129	G	C	0.031746	1008
5	rs17145871	G	A	0.525794	1008
5	rs72776130	G	A	0.031746	1008
5	rs12518429	C	T	0.525794	1008
5	rs12519005	C	T	0.737103	1008
5	rs12522160	T	C	0.525794	1008
5	rs75444475	C	T	0.0952381	1008
5	rs72776133	T	C	0.263889	1008
5	rs12522179	T	A	0.736111	1008
5	rs6861497	A	G	0.705357	1008
5	rs4703202	T	C	0.031746	1008
5	rs36006742	G	A	0.179563	1008
5	rs80289888	G	C	0.0436508	1008
5	rs74345917	T	C	0.0436508	1008
5	rs6867045	A	G	0.525794	1008
5	rs11960090	T	C	0.525794	1008
5	rs11242322	C	T	0.737103	1008
5	rs17145881	G	A	0.203373	1008
5	rs145321050	T	A	0.0109127	1008
5	rs79481117	T	G	0.00297619	1008
5	rs2400568	G	A	0.031746	1008
5	rs1477618	G	T	0.735119	1008
5	rs13168060	T	C	0.179563	1008
5	rs13182532	C	T	0.179563	1008
5	rs72776137	T	C	0.031746	1008
5	rs6867493	G	T	0.735119	1008
5	rs10515321	A	C	0.031746	1008
5	rs72776138	C	T	0.031746	1008
5	rs6864917	T	C	0.220238	1008
5	rs72776140	C	T	0.031746	1008
5	rs7729021	G	A	0.735119	1008
5	rs13166612	C	A	0.179563	1008
5	rs147108590	A	C	0.0218254	1008
5	rs6881142	T	A	0.264881	1008
5	rs13169981	G	A	0.21131	1008
5	rs12652663	T	C	0.521825	1008
5	rs11242329	T	A	0.521825	1008
5	rs922372	G	A	0.787698	1008
5	rs899047	A	G	0.736111	1008
5	rs899046	G	C	0.736111	1008
5	rs13183214	A	G	0.181548	1008
5	rs12659287	A	C	0.521825	1008
5	rs4703204	A	G	0.735119	1008
5	rs4703205	G	A	0.213294	1008
5	rs2086021	G	C	0.521825	1008
5	rs117510745	A	G	0.0615079	1008
5	rs1600022	C	T	0.734127	1008
5	rs72776145	T	C	0.031746	1008
5	rs13155685	T	A	0.213294	1008
5	rs72776148	G	C	0.031746	1008
5	rs141717243	C	T	0.0138889	1008
5	rs72776149	A	C	0.031746	1008
5	rs6881708	A	T	0.702381	1008
5	rs6860831	C	T	0.734127	1008
5	rs7729498	T	C	0.031746	1008
5	rs7730169	T	C	0.031746	1008
5	rs12186940	A	T	0.031746	1008
5	rs62384228	A	T	0.181548	1008
5	rs7444545	G	A	0.521825	1008
5	rs57310430	C	T	0.031746	1008
5	rs59735236	A	G	0.031746	1008
5	rs72776153	G	C	0.031746	1008
5	rs7702939	T	C	0.031746	1008
5	rs1993827	A	T	0.703373	1008
5	rs12187923	G	A	0.031746	1008
5	rs17262590	C	A	0.181548	1008
5	rs184287839	A	T	0.00793651	1008
5	rs1477609	T	A	0.703373	1008
5	rs11242335	G	A	0.181548	1008
5	rs1038017	C	T	0.736111	1008
5	rs17262667	C	A	0.181548	1008
5	rs1600021	T	C	0.735119	1008
5	rs1477608	G	C	0.521825	1008
5	rs77508480	C	T	0.0446429	1008
5	rs1381968	T	C	0.207341	1008
5	rs79791985	T	A	0.0138889	1008
5	rs11747250	G	C	0.181548	1008
5	rs13168556	G	A	0.181548	1008
5	rs13189265	A	G	0.181548	1008
5	rs13189281	A	C	0.181548	1008
5	rs72776155	G	A	0.0327381	1008
5	rs13159654	T	G	0.181548	1008
5	rs3912075	G	C	0.740079	1008
5	rs1392102	C	T	0.18254	1008
5	rs75397179	T	C	0.0327381	1008
5	rs724836	G	A	0.18254	1008
5	rs1381973	A	G	0.179563	1008
5	rs17146128	T	C	0.179563	1008
5	rs11955950	G	A	0.030754	1008
5	rs10463953	T	C	0.180556	1008
5	rs13166290	G	T	0.181548	1008
5	rs2100890	G	A	0.177579	1008
5	rs111725283	C	A	0.0337302	1008
5	rs6877511	T	C	0.0793651	1008
5	rs111876831	C	T	0.0337302	1008
5	rs113508963	C	G	0.0337302	1008
5	rs112114340	T	G	0.0337302	1008
5	rs11242343	G	C	0.741071	1008
5	rs7702775	G	A	0.741071	1008
5	rs79848420	C	A	0.078373	1008
5	rs113455749	T	C	0.0337302	1008
5	rs1477620	A	T	0.181548	1008
5	rs12187660	C	T	0.0337302	1008
5	rs12188622	T	C	0.0337302	1008
5	rs13182851	G	A	0.572421	1008
5	rs1477619	G	A	0.521825	1008
5	rs72776161	T	G	0.00198413	1008
5	rs7701337	T	C	0.738095	1008
5	rs75278655	A	G	0.0347222	1008
5	rs35143096	A	G	0.521825	1008
5	rs13175680	A	G	0.176587	1008
5	rs977664	G	A	0.185516	1008
5	rs1817368	T	C	0.738095	1008
5	rs143544497	C	T	0.0396825	1008
5	rs112774317	C	T	0.0188492	1008
5	rs899043	T	C	0.720238	1008
5	rs899044	G	A	0.520833	1008
5	rs2126653	G	A	0.739087	1008
5	rs78303839	C	T	0.0188492	1008
5	rs2126654	G	A	0.520833	1008
5	rs11242354	A	G	0.520833	1008
5	rs1600020	C	T	0.739087	1008
5	rs112560120	G	C	0.0188492	1008
5	rs112646692	G	T	0.116071	1008
5	rs78035698	T	C	0.0188492	1008
5	rs7445151	C	A	0.739087	1008
5	rs13154412	G	C	0.520833	1008
5	rs1381967	C	T	0.739087	1008
5	rs1026664	T	C	0.520833	1008
5	rs1020922	A	G	0.520833	1008
5	rs74555585	C	T	0.0188492	1008
5	rs113010484	A	G	0.0188492	1008
5	rs12152873	G	A	0.0188492	1008
5	rs12153743	A	G	0.0198413	1008
5	rs2219729	T	C	0.199405	1008
5	rs112479413	A	G	0.0188492	1008
5	rs76973542	G	A	0.0188492	1008
5	rs6880814	T	C	0.520833	1008
5	rs6881341	T	C	0.720238	1008
5	rs34329221	A	T	0.199405	1008
5	rs1120080	T	C	0.260913	1008
5	rs12516471	G	C	0.199405	1008
5	rs35899674	G	A	0.198413	1008
5	rs1351008	G	A	0.720238	1008
5	rs77413602	G	T	0.0138889	1008
5	rs111418940	T	G	0.0188492	1008
5	rs12654028	T	C	0.739087	1008
5	rs72660736	C	T	0.520833	1008
5	rs6894257	C	A	0.520833	1008
5	rs6874960	A	G	0.739087	1008
5	rs186028671	G	A	0.00793651	1008
5	rs139224642	G	C	0.0188492	1008
5	rs9686254	T	C	0.739087	1008
5	rs9686632	G	C	0.520833	1008
5	rs190393310	C	T	0.030754	1008
5	rs9686305	A	G	0.738095	1008
5	rs111780157	T	C	0.0188492	1008
5	rs28761231	T	C	0.520833	1008
5	rs34138709	C	T	0.199405	1008
5	rs1499610	T	C	0.739087	1008
5	rs13173076	A	G	0.199405	1008
5	rs12656866	G	A	0.520833	1008
5	rs7726091	G	A	0.739087	1008
5	rs113946608	T	C	0.0188492	1008
5	rs58792397	C	G	0.186508	1008
5	rs62370399	A	G	0.199405	1008
5	rs1827149	C	T	0.739087	1008
5	rs11745729	T	C	0.200397	1008
5	rs1499609	T	C	0.739087	1008
5	rs35041284	G	A	0.200397	1008
5	rs35174420	T	A	0.200397	1008
5	rs1030234	A	C	0.53869	1008
5	rs433762	T	C	0.200397	1008
5	rs414275	A	T	0.199405	1008
5	rs10059413	T	C	0.0744048	1008
5	rs407494	T	C	0.739087	1008
5	rs382521	C	A	0.473214	1008
5	rs113656516	T	C	0.0188492	1008
5	rs151103915	C	T	0.0198413	1008
5	rs261097	T	G	0.199405	1008
5	rs146785485	C	T	0.0277778	1008
5	rs10068118	A	G	0.0744048	1008
5	rs261096	T	C	0.27381	1008
5	rs28875632	T	C	0.0744048	1008
5	rs428751	T	C	0.272817	1008
5	rs6882593	A	G	0.186508	1008
5	rs387352	T	C	0.27381	1008
5	rs112509742	G	A	0.0188492	1008
5	rs111375937	T	G	0.0188492	1008
5	rs425813	T	C	0.27381	1008
5	rs405289	C	G	0.27381	1008
5	rs72776176	C	T	0.0744048	1008
5	rs1846552	T	C	0.236111	1008
5	rs1846551	A	G	0.236111	1008
5	rs1846549	C	T	0.236111	1008
5	rs412077	A	T	0.547619	1008
5	rs1345828	A	G	0.52877	1008
5	rs12659729	T	A	0.529762	1008
5	rs12659731	T	C	0.52877	1008
5	rs75149300	A	G	0.0535714	1008
5	rs56283402	A	G	0.236111	1008
5	rs402111	C	T	0.78373	1008
5	rs149382620	C	T	0.014881	1008
5	rs411894	C	T	0.52877	1008
5	rs388785	C	G	0.78373	1008
5	rs452512	T	C	0.52877	1008
5	rs145287087	A	G	0.014881	1008
5	rs649983	C	A	0.52877	1008
5	rs369555	C	T	0.52877	1008
5	rs138399415	C	T	0.0168651	1008
5	rs57988940	C	A	0.236111	1008
5	rs61442479	A	C	0.236111	1008
5	rs1423664	A	C	0.52877	1008
5	rs1833911	G	C	0.547619	1008
5	rs4703208	G	A	0.382937	1008
5	rs66485973	G	A	0.236111	1008
5	rs10463957	G	C	0.236111	1008
5	rs10463540	A	T	0.235119	1008
5	rs6889035	C	T	0.237103	1008
5	rs6878217	T	C	0.236111	1008
5	rs10455060	C	T	0.0188492	1008
5	rs446182	C	T	0.78373	1008
5	rs13160102	T	C	0.527778	1008
5	rs12055085	T	A	0.236111	1008
5	rs4703209	A	G	0.547619	1008
5	rs12054857	C	G	0.236111	1008
5	rs28868017	C	T	0.0188492	1008
5	rs10455017	G	A	0.0188492	1008
5	rs4703210	C	T	0.784722	1008
5	rs10455061	C	A	0.78373	1008
5	rs73180147	G	C	0.0188492	1008
5	rs67935908	C	T	0.235119	1008
5	rs35813266	C	T	0.384921	1008
5	rs72776181	G	C	0.235119	1008
5	rs58987439	G	A	0.0188492	1008
5	rs384809	G	A	0.548611	1008
5	rs438161	A	G	0.548611	1008
5	rs424182	A	G	0.549603	1008
5	rs146571903	A	G	0.0248016	1008
5	rs453939	C	T	0.548611	1008
5	rs415200	A	G	0.797619	1008
5	rs73778204	G	C	0.235119	1008
5	rs73778205	T	C	0.235119	1008
5	rs12654141	T	C	0.544643	1008
5	rs67382343	A	G	0.235119	1008
5	rs695056	A	G	0.799603	1008
5	rs73180158	A	G	0.0188492	1008
5	rs550867370	G	A	0.00694444	1008
5	rs113124226	C	T	0.252976	1008
5	rs113755845	A	T	0.235119	1008
5	rs10080070	C	G	0.0714286	1008
5	rs113290552	G	A	0.235119	1008
5	rs113487340	C	T	0.0178571	1008
5	rs112955479	G	A	0.0178571	1008
5	rs10066677	G	A	0.324405	1008
5	rs7443153	A	T	0.235119	1008
5	rs113656355	C	A	0.0178571	1008
5	rs77019284	G	A	0.235119	1008
5	rs7724755	G	A	0.0178571	1008
5	rs7726332	C	T	0.252976	1008
5	rs6885922	G	A	0.0178571	1008
5	rs6872272	T	C	0.0178571	1008
5	rs73180164	A	G	0.0178571	1008
5	rs7736423	C	A	0.252976	1008
5	rs6882706	T	C	0.0178571	1008
5	rs112120901	C	T	0.0178571	1008
5	rs73180169	C	T	0.0178571	1008
5	rs73180170	A	G	0.0178571	1008
5	rs7713635	G	A	0.0178571	1008
5	rs112868254	A	C	0.0178571	1008
5	rs75987125	C	T	0.234127	1008
5	rs28595257	A	G	0.0724206	1008
5	rs28712811	A	G	0.0724206	1008
5	rs73180172	A	G	0.0178571	1008
5	rs73180175	T	G	0.0178571	1008
5	rs66750648	T	A	0.235119	1008
5	rs10455018	C	A	0.252976	1008
5	rs10455064	T	C	0.253968	1008
5	rs144950740	T	A	0.0704365	1008
5	rs650778	A	G	0.545635	1008
5	rs189533794	A	T	0.0347222	1008
5	rs147159859	C	A	0.0178571	1008
5	rs181739128	C	T	0.0396825	1008
5	rs182001	C	G	0.545635	1008
5	rs148592472	T	C	0.234127	1008
5	rs142965671	G	T	0.0178571	1008
5	rs193094815	C	T	0.0486111	1008
5	rs73180181	G	C	0.0178571	1008
5	rs67891206	T	C	0.235119	1008
5	rs1156573	G	A	0.0178571	1008
5	rs79576398	C	G	0.0545635	1008
5	rs10463958	T	C	0.252976	1008
5	rs73180182	C	A	0.0178571	1008
5	rs1423663	C	T	0.252976	1008
5	rs60772620	C	T	0.0178571	1008
5	rs11745879	T	A	0.252976	1008
5	rs78080219	A	T	0.0347222	1008
5	rs395327	T	C	0.871032	1008
5	rs73180187	C	T	0.0178571	1008
5	rs112504493	C	A	0.0178571	1008
5	rs7444646	G	A	0.235119	1008
5	rs73180189	T	C	0.0178571	1008
5	rs453689	G	T	0.871032	1008
5	rs1587419	C	T	0.235119	1008
5	rs113124162	G	A	0.0178571	1008
5	rs73180195	T	C	0.0178571	1008
5	rs7378869	A	G	0.252976	1008
5	rs6596386	T	C	0.235119	1008
5	rs261094	C	T	0.871032	1008
5	rs73181957	C	T	0.0178571	1008
5	rs10515322	A	T	0.252976	1008
5	rs17147130	A	G	0.235119	1008
5	rs1812414	A	G	0.252976	1008
5	rs139478711	G	C	0.0257937	1008
5	rs261093	A	G	0.546627	1008
5	rs73181961	G	A	0.0178571	1008
5	rs73181963	T	C	0.0178571	1008
5	rs59957778	G	T	0.252976	1008
5	rs73181964	A	T	0.0178571	1008
5	rs9327794	A	G	0.0714286	1008
5	rs3995228	C	A	0.235119	1008
5	rs140642381	A	C	0.0347222	1008
5	rs112919006	T	G	0.0178571	1008
5	rs73181968	C	G	0.0178571	1008
5	rs6871393	C	A	0.235119	1008
5	rs6871740	C	T	0.252976	1008
5	rs111352950	G	A	0.0178571	1008
5	rs73181969	A	G	0.0178571	1008
5	rs67499639	C	T	0.252976	1008
5	rs73181970	C	T	0.0178571	1008
5	rs73181972	T	C	0.0178571	1008
5	rs73181973	A	G	0.0178571	1008
5	rs12657512	C	T	0.546627	1008
5	rs7714115	A	G	0.252976	1008
5	rs6897921	C	T	0.0178571	1008
5	rs1423661	C	A	0.235119	1008
5	rs73181975	A	G	0.0178571	1008
5	rs6869113	C	G	0.0714286	1008
5	rs73181976	T	A	0.0178571	1008
5	rs6869235	G	T	0.235119	1008
5	rs6596402	G	C	0.252976	1008
5	rs11741833	A	C	0.235119	1008
5	rs1423660	G	T	0.235119	1008
5	rs75972634	G	A	0.0347222	1008
5	rs73181979	C	T	0.0178571	1008
5	rs2081166	T	C	0.252976	1008
5	rs12187607	A	T	0.0178571	1008
5	rs12188293	G	A	0.0178571	1008
5	rs10063676	A	G	0.0714286	1008
5	rs141117523	T	C	0.0178571	1008
5	rs261091	G	C	0.546627	1008
5	rs66465172	G	T	0.252976	1008
5	rs113879276	G	A	0.0178571	1008
5	rs60114540	T	C	0.235119	1008
5	rs174413	G	C	0.546627	1008
5	rs7712241	G	T	0.0178571	1008
5	rs80068209	C	T	0.0376984	1008
5	rs111498614	G	A	0.235119	1008
5	rs543518786	A	T	0.0119048	1008
5	rs113641552	C	T	0.0178571	1008
5	rs1833910	G	A	0.0178571	1008
5	rs1833909	C	T	0.0178571	1008
5	rs1833908	C	T	0.252976	1008
5	rs12187781	C	G	0.0178571	1008
5	rs12188625	A	G	0.252976	1008
5	rs142461665	C	T	0.0267857	1008
5	rs151336070	C	A	0.0327381	1008
5	rs58445403	A	G	0.0178571	1008
5	rs10043866	A	T	0.0714286	1008
5	rs12186601	G	A	0.0178571	1008
5	rs12186608	G	C	0.0178571	1008
5	rs4703211	A	T	0.252976	1008
5	rs1833912	C	T	0.252976	1008
5	rs261095	T	G	0.546627	1008
5	rs112100338	T	A	0.0188492	1008
5	rs385594	C	T	0.871032	1008
5	rs143127150	A	G	0.0347222	1008
5	rs79276060	G	T	0.0545635	1008
5	rs73181989	T	C	0.0178571	1008
5	rs66619921	G	A	0.0178571	1008
5	rs73181990	T	C	0.0178571	1008
5	rs73181992	G	A	0.0178571	1008
5	rs113620676	T	C	0.0178571	1008
5	rs73181994	C	T	0.0178571	1008
5	rs73181999	A	G	0.0178571	1008
5	rs147503909	C	T	0.00992063	1008
5	rs7713425	T	A	0.252976	1008
5	rs112764295	G	A	0.0178571	1008
5	rs113029471	G	A	0.0178571	1008
5	rs61569740	T	C	0.0178571	1008
5	rs58463377	G	T	0.0178571	1008
5	rs149784735	A	G	0.0257937	1008
5	rs4703213	C	T	0.251984	1008
5	rs73183705	A	G	0.0178571	1008
5	rs4703214	C	A	0.234127	1008
5	rs60420300	A	C	0.234127	1008
5	rs73183710	T	C	0.0178571	1008
5	rs6863136	C	T	0.234127	1008
5	rs1039291	C	G	0.234127	1008
5	rs1549273	C	A	0.0714286	1008
5	rs61070092	A	T	0.234127	1008
5	rs1030238	G	A	0.235119	1008
5	rs60927589	C	T	0.235119	1008
5	rs261116	T	C	0.87004	1008
5	rs77080989	A	G	0.0456349	1008
5	rs261115	A	G	0.852183	1008
5	rs4576123	A	G	0.0188492	1008
5	rs7721254	C	T	0.0446429	1008
5	rs261114	A	G	0.865079	1008
5	rs118093317	G	A	0.0575397	1008
5	rs261113	G	C	0.55754	1008
5	rs10056271	C	A	0.0505952	1008
5	rs4703215	T	A	0.28373	1008
5	rs142810332	G	A	0.0188492	1008
5	rs10037968	C	T	0.0505952	1008
5	rs261112	C	T	0.84127	1008
5	rs58528885	T	C	0.234127	1008
5	rs10040044	G	A	0.285714	1008
5	rs261111	T	C	0.840278	1008
5	rs261110	C	T	0.555556	1008
5	rs261109	A	T	0.840278	1008
5	rs73185448	G	A	0.233135	1008
5	rs379079	G	C	0.840278	1008
5	rs4323206	A	G	0.285714	1008
5	rs392924	C	A	0.840278	1008
5	rs433467	G	A	0.840278	1008
5	rs6891076	C	A	0.0515873	1008
5	rs12657697	G	T	0.234127	1008
5	rs589938	A	G	0.840278	1008
5	rs441067	T	G	0.840278	1008
5	rs77440376	A	G	0.0168651	1008
5	rs75741034	A	G	0.0178571	1008
5	rs443710	C	T	0.554563	1008
5	rs10479168	G	A	0.0515873	1008
5	rs411954	A	C	0.84127	1008
5	rs10479169	G	A	0.0515873	1008
5	rs411423	A	C	0.555556	1008
5	rs407046	G	A	0.555556	1008
5	rs410674	A	C	0.555556	1008
5	rs425765	T	C	0.555556	1008
5	rs381316	A	C	0.84127	1008
5	rs438267	C	T	0.789683	1008
5	rs10043626	T	C	0.0515873	1008
5	rs10043044	A	G	0.0515873	1008
5	rs74598028	C	T	0.0962302	1008
5	rs438928	C	T	0.53869	1008
5	rs382486	T	C	0.84127	1008
5	rs6877943	G	A	0.285714	1008
5	rs391828	A	T	0.84127	1008
5	rs6879676	C	G	0.285714	1008
5	rs433400	C	G	0.555556	1008
5	rs74464652	T	C	0.0168651	1008
5	rs13436866	T	G	0.0515873	1008
5	rs12658856	A	G	0.286706	1008
5	rs76568883	G	T	0.233135	1008
5	rs6883715	G	A	0.285714	1008
5	rs6870044	T	C	0.285714	1008
5	rs432161	C	T	0.53869	1008
5	rs13436739	G	A	0.285714	1008
5	rs7725294	A	G	0.279762	1008
5	rs409475	C	T	0.808532	1008
5	rs7725428	A	G	0.228175	1008
5	rs397655	T	G	0.511905	1008
5	rs6870634	G	A	0.228175	1008
5	rs28415837	G	A	0.190476	1008
5	rs79362776	A	G	0.0515873	1008
5	rs1469104	A	G	0.418651	1008
5	rs3811976	T	C	0.0515873	1008
5	rs4703217	A	G	0.229167	1008
5	rs11949650	G	A	0.228175	1008
5	rs113229194	C	A	0.0178571	1008
5	rs7718818	T	C	0.419643	1008
5	rs62370435	T	C	0.19246	1008
5	rs7719298	T	C	0.230159	1008
5	rs76171439	A	G	0.0515873	1008
5	rs75088245	A	C	0.0505952	1008
5	rs10074138	C	A	0.0515873	1008
5	rs73185482	A	G	0.229167	1008
5	rs10077904	C	T	0.420635	1008
5	rs10062716	G	C	0.0515873	1008
5	rs10078106	C	T	0.191468	1008
5	rs62370436	G	T	0.190476	1008
5	rs41403944	A	G	0.232143	1008
5	rs62370437	C	T	0.258929	1008
5	rs6596424	A	G	0.424603	1008
5	rs6596425	G	C	0.232143	1008
5	rs1039290	T	C	0.19246	1008
5	rs10463967	T	G	0.232143	1008
5	rs76392900	C	T	0.0367063	1008
5	rs1030237	G	A	0.472222	1008
5	rs1030236	A	C	0.198413	1008
5	rs10050388	T	C	0.0515873	1008
5	rs1030235	T	C	0.198413	1008
5	rs58786975	G	A	0.0168651	1008
5	rs10038686	G	A	0.223214	1008
5	rs72777927	T	C	0.155754	1008
5	rs1117298	C	T	0.0257937	1008
5	rs72777928	G	A	0.103175	1008
5	rs74588340	G	A	0.0178571	1008
5	rs78790238	T	C	0.014881	1008
5	rs76093531	G	A	0.0238095	1008
5	rs56121549	C	A	0.014881	1008
5	rs404598	G	A	0.522817	1008
5	rs17148138	C	T	0.014881	1008
5	rs438617	T	C	0.717262	1008
5	rs10067502	G	A	0.014881	1008
5	rs9327810	A	G	0.014881	1008
5	rs9327811	G	A	0.014881	1008
5	rs420900	C	A	0.717262	1008
5	rs78079956	T	C	0.0297619	1008
5	rs416332	G	A	0.541667	1008
5	rs10066650	T	G	0.014881	1008
5	rs10057463	C	T	0.015873	1008
5	rs10072122	G	A	0.160714	1008
5	rs432190	C	T	0.717262	1008
5	rs10067049	A	G	0.014881	1008
5	rs261103	G	A	0.702381	1008
5	rs77325075	C	G	0.0188492	1008
5	rs431778	G	A	0.719246	1008
5	rs261102	C	A	0.717262	1008
5	rs402846	C	T	0.717262	1008
5	rs72777939	T	A	0.014881	1008
5	rs174414	T	C	0.702381	1008
5	rs261101	T	A	0.717262	1008
5	rs10070103	C	T	0.014881	1008
5	rs117636790	C	T	0.0515873	1008
5	rs398228	C	A	0.717262	1008
5	rs416734	T	G	0.717262	1008
5	rs11746537	C	T	0.160714	1008
5	rs60843881	G	A	0.014881	1008
5	rs261100	A	G	0.717262	1008
5	rs261098	T	G	0.718254	1008
5	rs28441506	G	A	0.014881	1008
5	rs370176	C	T	0.717262	1008
5	rs386464	C	T	0.522817	1008
5	rs390614	C	T	0.718254	1008
5	rs10074392	T	C	0.109127	1008
5	rs452857	G	T	0.717262	1008
5	rs434771	G	T	0.717262	1008
5	rs841752	T	G	0.718254	1008
5	rs116944468	C	T	0.015873	1008
5	rs10067254	C	G	0.014881	1008
5	rs146300148	C	T	0.014881	1008
5	rs72777945	A	C	0.160714	1008
5	rs2113092	A	G	0.703373	1008
5	rs3114667	C	T	0.702381	1008
5	rs3114666	C	A	0.702381	1008
5	rs3096214	C	A	0.52381	1008
5	rs3114665	C	T	0.52381	1008
5	rs3096213	T	C	0.718254	1008
5	rs1593077	T	C	0.718254	1008
5	rs10057361	T	G	0.160714	1008
5	rs144468135	C	G	0.00892857	1008
5	rs13356430	T	C	0.014881	1008
5	rs13357998	G	A	0.014881	1008
5	rs3096194	T	C	0.718254	1008
5	rs13356480	T	A	0.160714	1008
5	rs35941780	C	T	0.123016	1008
5	rs3096195	T	A	0.718254	1008
5	rs3096196	G	A	0.718254	1008
5	rs72777950	A	G	0.014881	1008
5	rs3096197	A	C	0.703373	1008
5	rs2113091	C	T	0.718254	1008
5	rs2113090	G	A	0.684524	1008
5	rs2161601	A	G	0.718254	1008
5	rs2263376	A	G	0.718254	1008
5	rs77578707	C	T	0.0188492	1008
5	rs2600835	G	T	0.718254	1008
5	rs10052394	T	C	0.014881	1008
5	rs2600834	T	C	0.719246	1008
5	rs2600833	T	C	0.703373	1008
5	rs2600832	T	C	0.718254	1008
5	rs2600831	T	A	0.52381	1008
5	rs2600830	T	A	0.718254	1008
5	rs114713502	C	T	0.0188492	1008
5	rs13355136	A	G	0.160714	1008
5	rs72777954	T	C	0.014881	1008
5	rs2548725	A	T	0.52381	1008
5	rs73774610	A	G	0.014881	1008
5	rs2600828	G	A	0.718254	1008
5	rs74938991	A	G	0.0188492	1008
5	rs2600827	G	A	0.718254	1008
5	rs74293705	G	A	0.0228175	1008
5	rs115990121	A	G	0.0525794	1008
5	rs138848966	C	T	0.0188492	1008
5	rs76868638	G	C	0.0188492	1008
5	rs2600826	T	C	0.524802	1008
5	rs28602449	G	A	0.160714	1008
5	rs77321312	T	C	0.0188492	1008
5	rs28481357	A	G	0.179563	1008
5	rs10063293	T	C	0.014881	1008
5	rs118172208	A	G	0.014881	1008
5	rs141418790	A	G	0.0198413	1008
5	rs62372160	G	A	0.160714	1008
5	rs10042048	T	C	0.014881	1008
5	rs76396972	C	T	0.0188492	1008
5	rs72777964	G	A	0.179563	1008
5	rs62372161	C	A	0.179563	1008
5	rs77967033	G	A	0.0188492	1008
5	rs1098806	G	A	0.719246	1008
5	rs7732901	T	A	0.0188492	1008
5	rs6884301	C	T	0.179563	1008
5	rs28864102	G	A	0.160714	1008
5	rs80150980	G	C	0.0188492	1008
5	rs61335461	A	T	0.179563	1008
5	rs79575919	A	G	0.0188492	1008
5	rs9327814	T	C	0.160714	1008
5	rs9327815	A	G	0.179563	1008
5	rs6860754	C	T	0.014881	1008
5	rs62372163	T	C	0.179563	1008
5	rs59648644	A	T	0.160714	1008
5	rs6866041	C	T	0.179563	1008
5	rs6892179	T	A	0.179563	1008
5	rs2548724	T	C	0.719246	1008
5	rs2600825	A	C	0.719246	1008
5	rs17148731	A	C	0.014881	1008
5	rs116112286	T	G	0.0178571	1008
5	rs116319528	G	A	0.0178571	1008
5	rs6898688	A	C	0.015873	1008
5	rs10515324	A	T	0.014881	1008
5	rs76143231	C	T	0.0208333	1008
5	rs841934	A	G	0.718254	1008
5	rs841933	G	A	0.522817	1008
5	rs10052669	G	A	0.159722	1008
5	rs841932	G	A	0.735119	1008
5	rs10078945	T	A	0.159722	1008
5	rs74810669	G	A	0.0228175	1008
5	rs111487400	A	G	0.0257937	1008
5	rs60647834	T	A	0.157738	1008
5	rs709369	T	C	0.551587	1008
5	rs709370	T	A	0.730159	1008
5	rs75957148	C	T	0.0218254	1008
5	rs709371	G	A	0.551587	1008
5	rs709372	T	C	0.535714	1008
5	rs841931	A	G	0.551587	1008
5	rs28469696	G	T	0.155754	1008
5	rs841930	A	C	0.551587	1008
5	rs150143649	G	A	0.0208333	1008
5	rs841929	T	C	0.551587	1008
5	rs2548726	A	T	0.574405	1008
5	rs841928	C	G	0.551587	1008
5	rs841927	T	C	0.551587	1008
5	rs841926	C	G	0.707341	1008
5	rs841925	G	T	0.535714	1008
5	rs113233069	T	C	0.0228175	1008
5	rs841924	G	A	0.551587	1008
5	rs10071570	C	T	0.015873	1008
5	rs62372166	C	G	0.155754	1008
5	rs841923	T	G	0.535714	1008
5	rs17148880	G	C	0.015873	1008
5	rs841922	T	G	0.729167	1008
5	rs841921	T	A	0.535714	1008
5	rs3114661	G	A	0.535714	1008
5	rs76523033	A	C	0.015873	1008
5	rs3114660	C	G	0.551587	1008
5	rs3114659	A	G	0.730159	1008
5	rs76381196	T	C	0.0238095	1008
5	rs10479190	T	G	0.155754	1008
5	rs7710414	C	T	0.292659	1008
5	rs2004550	T	C	0.448413	1008
5	rs146530992	C	T	0.015873	1008
5	rs2004551	A	C	0.448413	1008
5	rs896544	C	A	0.448413	1008
5	rs896545	G	A	0.448413	1008
5	rs78081330	C	G	0.0218254	1008
5	rs10479191	T	C	0.448413	1008
5	rs57977588	A	G	0.155754	1008
5	rs59934563	T	C	0.155754	1008
5	rs62372171	G	A	0.269841	1008
5	rs56881277	A	G	0.448413	1008
5	rs6882313	C	A	0.449405	1008
5	rs6895407	G	A	0.445437	1008
5	rs6881331	T	C	0.449405	1008
5	rs59723886	A	G	0.155754	1008
5	rs10057529	G	A	0.448413	1008
5	rs10073052	C	T	0.448413	1008
5	rs77197609	C	A	0.0535714	1008
5	rs10057599	G	A	0.448413	1008
5	rs7701832	G	A	0.448413	1008
5	rs62372208	T	C	0.448413	1008
5	rs13356598	G	A	0.015873	1008
5	rs62372209	T	C	0.448413	1008
5	rs76835731	T	C	0.0228175	1008
5	rs62372210	A	G	0.448413	1008
5	rs62372211	C	T	0.269841	1008
5	rs2895806	G	T	0.448413	1008
5	rs7708494	C	T	0.0228175	1008
5	rs4343814	A	G	0.448413	1008
5	rs2010590	A	G	0.448413	1008
5	rs1823691	T	C	0.178571	1008
5	rs1823692	T	C	0.155754	1008
5	rs78452309	G	A	0.0396825	1008
5	rs9327821	C	T	0.155754	1008
5	rs77211182	T	C	0.0228175	1008
5	rs9327822	T	C	0.155754	1008
5	rs9327823	G	A	0.155754	1008
5	rs9327824	G	T	0.155754	1008
5	rs9327825	C	T	0.155754	1008
5	rs10038081	T	C	0.155754	1008
5	rs1982418	G	A	0.269841	1008
5	rs79280656	T	A	0.0228175	1008
5	rs62372213	T	G	0.155754	1008
5	rs6878190	G	A	0.464286	1008
5	rs10038372	A	G	0.155754	1008
5	rs10040933	G	A	0.157738	1008
5	rs2123131	T	G	0.155754	1008
5	rs77653146	A	T	0.0228175	1008
5	rs2123132	A	G	0.155754	1008
5	rs13359098	G	T	0.155754	1008
5	rs13357610	T	C	0.155754	1008
5	rs10477803	G	A	0.015873	1008
5	rs13357585	A	C	0.155754	1008
5	rs62372214	G	T	0.155754	1008
5	rs10063351	A	G	0.156746	1008
5	rs55804202	G	A	0.0228175	1008
5	rs10055641	C	T	0.155754	1008
5	rs10070402	G	A	0.155754	1008
5	rs7712690	A	G	0.465278	1008
5	rs10072167	G	T	0.155754	1008
5	rs10067051	T	G	0.155754	1008
5	rs72777984	A	G	0.015873	1008
5	rs73774622	A	T	0.0228175	1008
5	rs1376901	G	A	0.155754	1008
5	rs1452059	C	T	0.465278	1008
5	rs10059790	C	T	0.157738	1008
5	rs145651872	C	A	0.0178571	1008
5	rs10069466	T	C	0.469246	1008
5	rs13357340	C	G	0.170635	1008
5	rs55709837	T	C	0.015873	1008
5	rs76242142	T	C	0.113095	1008
5	rs73774626	C	A	0.0228175	1008
5	rs1349589	A	G	0.170635	1008
5	rs7734926	C	T	0.460317	1008
5	rs78120586	A	G	0.015873	1008
5	rs145142563	A	C	0.0218254	1008
5	rs2218926	T	G	0.170635	1008
5	rs77247392	T	G	0.0436508	1008
5	rs62372215	G	T	0.170635	1008
5	rs6893520	A	G	0.27381	1008
5	rs62372216	A	G	0.170635	1008
5	rs62372217	A	G	0.170635	1008
5	rs62372218	C	A	0.170635	1008
5	rs62372219	A	G	0.170635	1008
5	rs73774636	C	T	0.0228175	1008
5	rs62372220	C	A	0.170635	1008
5	rs62372221	G	A	0.170635	1008
5	rs62372222	T	C	0.170635	1008
5	rs13360644	A	T	0.170635	1008
5	rs6899078	A	G	0.188492	1008
5	rs13358420	C	A	0.170635	1008
5	rs13358421	C	T	0.170635	1008
5	rs13358882	C	T	0.170635	1008
5	rs28625937	G	A	0.170635	1008
5	rs28421510	A	G	0.170635	1008
5	rs78015059	T	C	0.0228175	1008
5	rs10077220	T	C	0.170635	1008
5	rs2084825	A	T	0.015873	1008
5	rs1584714	A	G	0.170635	1008
5	rs1584715	T	G	0.170635	1008
5	rs2895807	G	A	0.170635	1008
5	rs13359604	C	T	0.170635	1008
5	rs7445156	T	C	0.170635	1008
5	rs10051525	T	C	0.460317	1008
5	rs145360823	A	G	0.0297619	1008
5	rs10063002	C	T	0.170635	1008
5	rs10214232	A	G	0.170635	1008
5	rs76643251	G	C	0.0535714	1008
5	rs1597768	G	C	0.27381	1008
5	rs10073051	A	G	0.170635	1008
5	rs10076313	T	C	0.170635	1008
5	rs10051684	G	A	0.460317	1008
5	rs10076451	T	G	0.170635	1008
5	rs10067263	C	T	0.170635	1008
5	rs9327834	A	G	0.170635	1008
5	rs61566297	T	G	0.170635	1008
5	rs73774643	T	C	0.0228175	1008
5	rs73774644	T	C	0.0228175	1008
5	rs17332107	A	G	0.170635	1008
5	rs10214388	A	G	0.171627	1008
5	rs55659746	A	G	0.0228175	1008
5	rs10213798	G	A	0.147817	1008
5	rs11958091	C	T	0.460317	1008
5	rs9327836	T	C	0.460317	1008
5	rs10051544	A	T	0.460317	1008
5	rs7724496	A	G	0.460317	1008
5	rs1971210	T	C	0.460317	1008
5	rs112911730	C	T	0.0228175	1008
5	rs145962526	G	A	0.114087	1008
5	rs10053625	A	C	0.460317	1008
5	rs9327837	C	A	0.015873	1008
5	rs6859811	T	C	0.460317	1008
5	rs6860381	T	G	0.46131	1008
5	rs73774650	C	G	0.0228175	1008
5	rs6596459	T	C	0.46131	1008
5	rs72778000	G	A	0.147817	1008
5	rs62372234	G	A	0.147817	1008
5	rs141359959	C	T	0.0277778	1008
5	rs73774652	C	A	0.0228175	1008
5	rs62372236	A	G	0.147817	1008
5	rs1901517	T	C	0.46131	1008
5	rs77568582	A	G	0.0535714	1008
5	rs1901518	C	G	0.46131	1008
5	rs62372237	T	C	0.274802	1008
5	rs78368500	T	A	0.274802	1008
5	rs76146936	C	T	0.274802	1008
5	rs72779903	T	G	0.015873	1008
5	rs7737963	T	C	0.46131	1008
5	rs12655961	G	A	0.274802	1008
5	rs12654151	A	C	0.274802	1008
5	rs10035407	C	G	0.170635	1008
5	rs80092622	T	C	0.0168651	1008
5	rs181115831	G	T	0.014881	1008
5	rs1597767	T	C	0.46131	1008
5	rs1584717	C	G	0.46131	1008
5	rs10040562	A	G	0.015873	1008
5	rs10479200	T	G	0.0426587	1008
5	rs7722680	A	C	0.46131	1008
5	rs7702418	G	T	0.46131	1008
5	rs74598846	T	A	0.0238095	1008
5	rs28532891	T	C	0.46131	1008
5	rs7721548	G	A	0.46131	1008
5	rs7722117	G	A	0.015873	1008
5	rs62372298	C	T	0.170635	1008
5	rs6884162	C	T	0.46131	1008
5	rs6883257	G	A	0.186508	1008
5	rs62372300	G	A	0.274802	1008
5	rs1452060	A	C	0.46131	1008
5	rs73774654	A	G	0.0228175	1008
5	rs80279457	C	T	0.0198413	1008
5	rs7714927	T	C	0.274802	1008
5	rs10066445	T	C	0.147817	1008
5	rs1823694	C	T	0.46131	1008
5	rs4703224	T	C	0.274802	1008
5	rs62372301	G	A	0.147817	1008
5	rs2400800	T	C	0.274802	1008
5	rs1078338	C	A	0.46131	1008
5	rs1869104	T	C	0.46131	1008
5	rs1869103	T	C	0.46131	1008
5	rs73774655	C	T	0.015873	1008
5	rs6887402	A	G	0.46131	1008
5	rs10479204	A	C	0.170635	1008
5	rs140734236	G	T	0.0347222	1008
5	rs1376904	T	A	0.46131	1008
5	rs73774657	T	C	0.0228175	1008
5	rs1376903	T	C	0.46131	1008
5	rs72779910	T	C	0.015873	1008
5	rs4114686	A	G	0.46131	1008
5	rs1839925	G	C	0.274802	1008
5	rs1584716	T	C	0.46131	1008
5	rs10079075	T	C	0.46131	1008
5	rs10054348	G	A	0.186508	1008
5	rs6869607	A	G	0.46131	1008
5	rs137991227	C	T	0.0446429	1008
5	rs1823693	G	A	0.46131	1008
5	rs12332777	A	T	0.015873	1008
5	rs117011540	T	C	0.0605159	1008
5	rs10054400	C	A	0.015873	1008
5	rs10062217	A	T	0.015873	1008
5	rs10054516	C	G	0.015873	1008
5	rs6873243	T	C	0.46131	1008
5	rs13355118	C	T	0.015873	1008
5	rs6873363	A	G	0.46131	1008
5	rs6873373	A	G	0.46131	1008
5	rs6873384	A	G	0.46131	1008
5	rs1901511	T	C	0.46131	1008
5	rs192489627	G	T	0.0248016	1008
5	rs1901510	A	G	0.46131	1008
5	rs187110630	C	T	0.0119048	1008
5	rs1839923	C	T	0.46131	1008
5	rs10067990	T	C	0.171627	1008
5	rs7700587	C	T	0.46131	1008
5	rs112587145	A	G	0.0228175	1008
5	rs7341124	A	G	0.46131	1008
5	rs7341146	T	C	0.46131	1008
5	rs78033496	A	G	0.46131	1008
5	rs115633766	C	G	0.170635	1008
5	rs77294703	C	T	0.0228175	1008
5	rs192391486	T	C	0.014881	1008
5	rs6596470	T	C	0.460317	1008
5	rs144989870	A	C	0.0198413	1008
5	rs60356894	A	G	0.460317	1008
5	rs55703459	C	T	0.460317	1008
5	rs11957808	A	G	0.460317	1008
5	rs2198246	G	T	0.460317	1008
5	rs6880815	G	T	0.460317	1008
5	rs72779917	G	C	0.147817	1008
5	rs13361522	T	G	0.015873	1008
5	rs13354249	G	C	0.186508	1008
5	rs6886744	C	T	0.460317	1008
5	rs6867264	A	T	0.460317	1008
5	rs542179176	T	C	0.014881	1008
5	rs62369274	T	C	0.460317	1008
5	rs113697937	T	C	0.0228175	1008
5	rs80278966	C	G	0.0228175	1008
5	rs10074257	A	G	0.147817	1008
5	rs9327841	T	G	0.460317	1008
5	rs9327842	T	C	0.1875	1008
5	rs9327843	A	C	0.460317	1008
5	rs9327844	A	T	0.460317	1008
5	rs10053026	G	A	0.015873	1008
5	rs9327845	T	C	0.460317	1008
5	rs7724943	G	A	0.438492	1008
5	rs62369275	G	A	0.147817	1008
5	rs10055353	G	T	0.170635	1008
5	rs10078757	A	G	0.147817	1008
5	rs78857908	C	T	0.274802	1008
5	rs7718122	A	G	0.46131	1008
5	rs9327848	C	T	0.46131	1008
5	rs6862270	C	G	0.46131	1008
5	rs6861350	G	C	0.46131	1008
5	rs6861382	G	A	0.46131	1008
5	rs6887766	T	C	0.46131	1008
5	rs10479209	A	T	0.147817	1008
5	rs10075318	C	T	0.46131	1008
5	rs141294910	G	T	0.0515873	1008
5	rs13355600	T	C	0.147817	1008
5	rs1597765	T	C	0.46131	1008
5	rs1597766	A	G	0.46131	1008
5	rs80006117	C	G	0.0228175	1008
5	rs7734467	A	G	0.46131	1008
5	rs7714004	G	T	0.46131	1008
5	rs79526080	C	T	0.0585317	1008
5	rs11948335	C	T	0.274802	1008
5	rs10038972	T	G	0.46131	1008
5	rs10035525	C	T	0.46131	1008
5	rs72779930	A	G	0.015873	1008
5	rs10036441	A	T	0.46131	1008
5	rs10054149	A	T	0.46131	1008
5	rs10055753	T	C	0.46131	1008
5	rs62369302	G	C	0.274802	1008
5	rs2123136	C	A	0.274802	1008
5	rs2123135	C	T	0.46131	1008
5	rs9285943	C	A	0.460317	1008
5	rs7712152	G	T	0.46131	1008
5	rs6596480	T	C	0.46131	1008
5	rs6863041	T	C	0.46131	1008
5	rs6877722	G	T	0.46131	1008
5	rs10062073	T	C	0.147817	1008
5	rs75922807	C	T	0.0228175	1008
5	rs73774677	T	C	0.0228175	1008
5	rs1901515	T	C	0.186508	1008
5	rs1901514	A	G	0.170635	1008
5	rs62369303	T	C	0.274802	1008
5	rs62369304	G	T	0.274802	1008
5	rs58644688	A	G	0.274802	1008
5	rs1901513	G	A	0.186508	1008
5	rs57415604	A	G	0.274802	1008
5	rs79482113	G	A	0.113095	1008
5	rs7715217	T	C	0.462302	1008
5	rs7733501	C	T	0.274802	1008
5	rs10042901	G	T	0.186508	1008
5	rs7733695	C	T	0.46131	1008
5	rs10041015	T	C	0.186508	1008
5	rs10041806	T	G	0.46131	1008
5	rs75119073	A	G	0.274802	1008
5	rs9327850	T	A	0.46131	1008
5	rs12055218	G	A	0.274802	1008
5	rs78116706	T	G	0.0367063	1008
5	rs9327851	G	T	0.46131	1008
5	rs62369307	A	T	0.274802	1008
5	rs10069193	G	A	0.46131	1008
5	rs10063988	T	C	0.46131	1008
5	rs80036141	G	A	0.0228175	1008
5	rs6891936	G	A	0.46131	1008
5	rs6873738	A	C	0.46131	1008
5	rs1580038	A	T	0.274802	1008
5	rs62369308	G	A	0.274802	1008
5	rs10058722	C	T	0.46131	1008
5	rs10041725	A	C	0.46131	1008
5	rs6890130	T	C	0.46131	1008
5	rs11746723	A	G	0.460317	1008
5	rs146769500	C	A	0.0525794	1008
5	rs58454928	C	T	0.0228175	1008
5	rs76979875	T	C	0.0228175	1008
5	rs4703014	T	C	0.46131	1008
5	rs13358233	C	T	0.015873	1008
5	rs28786103	T	C	0.147817	1008
5	rs10067136	C	T	0.170635	1008
5	rs73774685	T	G	0.015873	1008
5	rs41389647	C	T	0.015873	1008
5	rs183378637	A	T	0.0138889	1008
5	rs1901512	T	C	0.46131	1008
5	rs6873305	A	T	0.46131	1008
5	rs10055840	G	C	0.170635	1008
5	rs73774686	C	T	0.0228175	1008
5	rs1376905	A	G	0.274802	1008
5	rs78636686	A	G	0.0238095	1008
5	rs55668441	A	G	0.46131	1008
5	rs7728630	A	G	0.274802	1008
5	rs73774687	T	A	0.0228175	1008
5	rs7733253	T	A	0.46131	1008
5	rs10062613	C	T	0.46131	1008
5	rs6874093	C	T	0.46131	1008
5	rs6895200	A	G	0.46131	1008
5	rs6874612	C	A	0.46131	1008
5	rs10073892	T	C	0.147817	1008
5	rs1452065	A	G	0.46131	1008
5	rs1452064	A	G	0.46131	1008
5	rs77394512	T	A	0.0456349	1008
5	rs1452063	G	A	0.015873	1008
5	rs1452062	T	A	0.46131	1008
5	rs72779945	T	C	0.147817	1008
5	rs1452061	T	C	0.46131	1008
5	rs1545488	C	G	0.46131	1008
5	rs1562960	C	T	0.462302	1008
5	rs1545487	C	T	0.46131	1008
5	rs72779947	C	T	0.015873	1008
5	rs1545486	C	T	0.46131	1008
5	rs117970355	T	G	0.0515873	1008
5	rs7737204	T	C	0.460317	1008
5	rs7719316	T	C	0.46131	1008
5	rs9285946	G	A	0.46131	1008
5	rs7721084	A	C	0.46131	1008
5	rs6596482	C	T	0.46131	1008
5	rs10479213	G	C	0.015873	1008
5	rs2084826	T	A	0.46131	1008
5	rs62369341	T	C	0.297619	1008
5	rs7731256	T	C	0.46131	1008
5	rs10479214	C	A	0.147817	1008
5	rs62369342	T	C	0.297619	1008
5	rs4703225	T	C	0.46131	1008
5	rs4703226	T	C	0.46131	1008
5	rs10052881	C	T	0.147817	1008
5	rs10067645	G	A	0.459325	1008
5	rs62369343	G	T	0.295635	1008
5	rs10054879	C	T	0.147817	1008
5	rs10057126	C	T	0.459325	1008
5	rs11745781	T	C	0.147817	1008
5	rs1901522	T	G	0.459325	1008
5	rs1376899	T	C	0.147817	1008
5	rs1376898	T	C	0.459325	1008
5	rs1376897	C	T	0.459325	1008
5	rs17150287	G	C	0.015873	1008
5	rs2060834	C	G	0.459325	1008
5	rs2060833	G	A	0.459325	1008
5	rs10061427	T	G	0.459325	1008
5	rs1901521	G	T	0.459325	1008
5	rs1376896	T	C	0.137897	1008
5	rs181983467	T	A	0.0198413	1008
5	rs10065821	T	A	0.459325	1008
5	rs9986226	T	C	0.459325	1008
5	rs974132	G	A	0.443452	1008
5	rs974133	T	C	0.459325	1008
5	rs10073333	G	C	0.015873	1008
5	rs10060468	C	A	0.459325	1008
5	rs72779958	T	G	0.015873	1008
5	rs6596484	T	C	0.459325	1008
5	rs62369345	A	T	0.443452	1008
5	rs6596485	T	C	0.459325	1008
5	rs10079264	G	A	0.015873	1008
5	rs10065054	C	T	0.459325	1008
5	rs10072785	A	G	0.459325	1008
5	rs12658397	T	C	0.295635	1008
5	rs10479215	T	C	0.46131	1008
5	rs10479216	T	G	0.46131	1008
5	rs10041969	C	G	0.015873	1008
5	rs10053573	G	A	0.443452	1008
5	rs1839926	C	G	0.459325	1008
5	rs1597770	A	C	0.459325	1008
5	rs1470794	T	A	0.459325	1008
5	rs1901519	A	G	0.147817	1008
5	rs1901520	T	C	0.443452	1008
5	rs1542296	T	C	0.459325	1008
5	rs896546	C	T	0.459325	1008
5	rs6596486	G	A	0.295635	1008
5	rs6596487	T	C	0.459325	1008
5	rs56268211	G	A	0.147817	1008
5	rs111400704	C	T	0.147817	1008
5	rs77613148	C	T	0.0228175	1008
5	rs2167586	T	C	0.459325	1008
5	rs56358831	T	C	0.459325	1008
5	rs6878326	G	T	0.459325	1008
5	rs6860720	A	G	0.459325	1008
5	rs10479218	A	C	0.147817	1008
5	rs144167781	T	C	0.0208333	1008
5	rs6596488	C	T	0.460317	1008
5	rs6871070	T	C	0.459325	1008
5	rs72779968	G	A	0.015873	1008
5	rs4639187	G	A	0.459325	1008
5	rs4640764	T	C	0.459325	1008
5	rs4413509	A	G	0.459325	1008
5	rs7734988	G	C	0.297619	1008
5	rs2400742	T	C	0.46131	1008
5	rs7736579	C	G	0.46131	1008
5	rs7726174	T	C	0.46131	1008
5	rs10074939	C	T	0.46131	1008
5	rs9765316	C	A	0.46131	1008
5	rs144848941	T	C	0.147817	1008
5	rs7731845	T	C	0.46131	1008
5	rs62370975	C	T	0.274802	1008
5	rs10055023	A	G	0.46131	1008
5	rs10063981	G	A	0.147817	1008
5	rs4703227	C	T	0.297619	1008
5	rs4703228	A	T	0.46131	1008
5	rs4703229	A	G	0.46131	1008
5	rs55843474	A	C	0.147817	1008
5	rs10223244	C	T	0.015873	1008
5	rs77712334	A	C	0.0238095	1008
5	rs10074324	C	T	0.46131	1008
5	rs1584713	G	C	0.297619	1008
5	rs78095595	G	T	0.0297619	1008
5	rs72779972	C	T	0.102183	1008
5	rs6596490	A	G	0.46131	1008
5	rs75035693	T	C	0.0228175	1008
5	rs10037939	T	C	0.46131	1008
5	rs62370977	C	T	0.297619	1008
5	rs6877762	C	T	0.46131	1008
5	rs6862876	T	G	0.46131	1008
5	rs6862894	T	C	0.46131	1008
5	rs10038801	T	C	0.46131	1008
5	rs6867496	T	C	0.46131	1008
5	rs140486149	G	A	0.015873	1008
5	rs2123133	T	A	0.46131	1008
5	rs2123134	A	G	0.46131	1008
5	rs6596492	C	T	0.46131	1008
5	rs1376894	A	G	0.46131	1008
5	rs118034121	T	C	0.0178571	1008
5	rs78436957	C	T	0.0486111	1008
5	rs73776930	C	A	0.015873	1008
5	rs145311670	A	G	0.0178571	1008
5	rs17150488	T	C	0.015873	1008
5	rs1376913	C	T	0.46131	1008
5	rs1376912	C	T	0.46131	1008
5	rs1376911	A	G	0.46131	1008
5	rs1376910	G	A	0.46131	1008
5	rs2400795	T	C	0.46131	1008
5	rs2400796	C	T	0.445437	1008
5	rs6596493	G	A	0.46131	1008
5	rs6881112	G	T	0.297619	1008
5	rs6885800	G	A	0.46131	1008
5	rs6871966	T	C	0.46131	1008
5	rs56028821	C	G	0.147817	1008
5	rs6872341	T	A	0.46131	1008
5	rs17273466	C	T	0.46131	1008
5	rs6596495	A	G	0.460317	1008
5	rs2167584	A	T	0.46131	1008
5	rs6892350	G	A	0.46131	1008
5	rs11950639	C	T	0.297619	1008
5	rs1376909	C	T	0.46131	1008
5	rs1376908	A	G	0.46131	1008
5	rs10463979	C	T	0.46131	1008
5	rs10463980	C	A	0.46131	1008
5	rs1376906	A	G	0.46131	1008
5	rs1376907	T	A	0.298611	1008
5	rs7724920	A	G	0.46131	1008
5	rs7734060	T	G	0.250992	1008
5	rs6596496	T	C	0.46131	1008
5	rs6895795	T	C	0.46131	1008
5	rs4386713	T	C	0.297619	1008
5	rs2400797	C	A	0.46131	1008
5	rs72779982	T	C	0.015873	1008
5	rs72779983	G	C	0.015873	1008
5	rs10044030	T	C	0.445437	1008
5	rs10223273	A	G	0.46131	1008
5	rs28873218	T	C	0.015873	1008
5	rs1901509	T	C	0.136905	1008
5	rs1597773	A	G	0.46131	1008
5	rs7712282	T	C	0.313492	1008
5	rs1117556	G	A	0.46131	1008
5	rs13353915	T	C	0.445437	1008
5	rs6893391	C	T	0.46131	1008
5	rs6893723	C	T	0.46131	1008
5	rs1117130	C	T	0.46131	1008
5	rs10053827	C	T	0.147817	1008
5	rs6885350	G	A	0.015873	1008
5	rs10463981	G	A	0.297619	1008
5	rs74599019	T	C	0.014881	1008
5	rs1452056	T	G	0.46131	1008
5	rs2400798	T	C	0.46131	1008
5	rs2400799	G	T	0.46131	1008
5	rs2895830	A	G	0.445437	1008
5	rs1452057	A	G	0.46131	1008
5	rs2060836	A	G	0.46131	1008
5	rs2060837	G	T	0.46131	1008
5	rs117051341	T	G	0.014881	1008
5	rs6893993	T	G	0.015873	1008
5	rs4085107	C	G	0.46131	1008
5	rs10434748	G	A	0.297619	1008
5	rs147530565	T	C	0.030754	1008
5	rs10434749	G	A	0.296627	1008
5	rs150974265	C	T	0.0535714	1008
5	rs10036226	G	C	0.46131	1008
5	rs10045929	T	G	0.015873	1008
5	rs11746217	A	G	0.46131	1008
5	rs11749193	G	A	0.147817	1008
5	rs62371010	A	T	0.297619	1008
5	rs10046076	G	T	0.46131	1008
5	rs10044208	T	C	0.46131	1008
5	rs10080207	G	A	0.46131	1008
5	rs58080162	G	A	0.46131	1008
5	rs6868299	T	C	0.46131	1008
5	rs2400802	A	C	0.46131	1008
5	rs56218837	C	T	0.298611	1008
5	rs7732942	G	A	0.46131	1008
5	rs62371013	A	G	0.147817	1008
5	rs10055704	T	A	0.46131	1008
5	rs77512434	A	G	0.0228175	1008
5	rs76703395	C	T	0.0327381	1008
5	rs2134454	C	G	0.46131	1008
5	rs1597771	G	A	0.46131	1008
5	rs4703230	C	G	0.46131	1008
5	rs4703231	T	C	0.46131	1008
5	rs7716398	G	A	0.297619	1008
5	rs7737248	A	G	0.46131	1008
5	rs138143373	C	T	0.46131	1008
5	rs55660231	C	G	0.147817	1008
5	rs111908893	T	C	0.297619	1008
5	rs181218070	G	C	0.0138889	1008
5	rs1948807	G	C	0.46131	1008
5	rs1948806	G	A	0.46131	1008
5	rs7356787	G	A	0.147817	1008
5	rs7356705	A	T	0.46131	1008
5	rs10038809	G	A	0.46131	1008
5	rs10044561	C	T	0.147817	1008
5	rs9327860	G	T	0.46131	1008
5	rs7711687	C	T	0.46131	1008
5	rs7731310	A	C	0.46131	1008
5	rs6596498	T	C	0.46131	1008
5	rs78622146	C	T	0.0228175	1008
5	rs1118008	A	G	0.46131	1008
5	rs55912935	T	C	0.297619	1008
5	rs4703232	T	C	0.46131	1008
5	rs7356647	T	C	0.460317	1008
5	rs62371032	G	C	0.297619	1008
5	rs62371033	G	A	0.297619	1008
5	rs10041507	T	C	0.460317	1008
5	rs10041525	T	C	0.460317	1008
5	rs10515326	C	T	0.297619	1008
5	rs17333350	A	G	0.297619	1008
5	rs6884141	G	A	0.274802	1008
5	rs17151033	C	T	0.0168651	1008
5	rs10041652	G	A	0.146825	1008
5	rs6866255	A	G	0.46131	1008
5	rs1875634	T	C	0.46131	1008
5	rs73776943	C	T	0.0228175	1008
5	rs6881472	T	C	0.16369	1008
5	rs75273151	C	A	0.0228175	1008
5	rs981988	T	C	0.343254	1008
5	rs185445800	T	A	0.031746	1008
5	rs28415625	C	T	0.015873	1008
5	rs10075530	T	C	0.0168651	1008
5	rs35177830	C	T	0.342262	1008
5	rs60489981	C	A	0.015873	1008
5	rs62371034	G	T	0.274802	1008
5	rs115983942	C	T	0.0248016	1008
5	rs11242469	G	A	0.342262	1008
5	rs72779996	C	G	0.015873	1008
5	rs113618592	C	T	0.0228175	1008
5	rs147447968	C	T	0.015873	1008
5	rs139957654	G	A	0.015873	1008
5	rs7729674	C	A	0.162698	1008
5	rs141893516	A	G	0.014881	1008
5	rs80314444	T	C	0.0208333	1008
5	rs76101350	C	T	0.0446429	1008
5	rs6860730	C	A	0.161706	1008
5	rs11242471	G	A	0.539683	1008
5	rs140758269	C	A	0.0138889	1008
5	rs149688048	T	G	0.0446429	1008
5	rs72779997	A	G	0.015873	1008
5	rs58139210	C	T	0.015873	1008
5	rs56181501	A	T	0.015873	1008
5	rs117774079	C	T	0.014881	1008
5	rs10038730	T	A	0.015873	1008
5	rs6883528	T	C	0.015873	1008
5	rs10035507	A	G	0.015873	1008
5	rs6898458	G	A	0.015873	1008
5	rs73776944	A	G	0.0168651	1008
5	rs77130064	A	G	0.0486111	1008
5	rs10062241	G	A	0.147817	1008
5	rs6869014	G	A	0.454365	1008
5	rs77487663	G	T	0.0446429	1008
5	rs62371036	C	A	0.147817	1008
5	rs72779999	T	G	0.015873	1008
5	rs72780002	T	C	0.015873	1008
5	rs72781803	G	A	0.015873	1008
5	rs139529134	C	A	0.0109127	1008
5	rs10063454	T	C	0.455357	1008
5	rs6887559	C	T	0.015873	1008
5	rs6886703	G	C	0.015873	1008
5	rs6887045	G	A	0.015873	1008
5	rs17151486	A	T	0.015873	1008
5	rs17151490	G	A	0.015873	1008
5	rs6892550	G	C	0.015873	1008
5	rs10040867	T	C	0.14881	1008
5	rs145042311	C	T	0.015873	1008
5	rs115814914	G	A	0.0218254	1008
5	rs953280	T	C	0.291667	1008
5	rs148260693	G	T	0.014881	1008
5	rs10070289	T	C	0.015873	1008
5	rs56046942	T	C	0.0168651	1008
5	rs139745004	T	C	0.0525794	1008
5	rs6596500	T	G	0.015873	1008
5	rs17151574	C	T	0.015873	1008
5	rs7703692	C	T	0.0178571	1008
5	rs10515329	G	T	0.015873	1008
5	rs10515328	C	T	0.015873	1008
5	rs17151608	T	C	0.0248016	1008
5	rs6596501	T	C	0.455357	1008
5	rs116712401	C	T	0.0218254	1008
5	rs10044449	T	A	0.14881	1008
5	rs17151648	C	G	0.015873	1008
5	rs17151651	T	C	0.015873	1008
5	rs144493343	G	A	0.014881	1008
5	rs73776963	C	T	0.0168651	1008
5	rs10078558	A	T	0.015873	1008
5	rs6871899	G	A	0.463294	1008
5	rs55736313	C	A	0.015873	1008
5	rs61522296	T	A	0.147817	1008
5	rs7728204	C	T	0.015873	1008
5	rs1502843	G	T	0.015873	1008
5	rs1502844	C	T	0.464286	1008
5	rs59618134	A	G	0.015873	1008
5	rs113011681	A	G	0.0168651	1008
5	rs56756888	T	A	0.015873	1008
5	rs10463983	G	A	0.465278	1008
5	rs10479223	A	G	0.015873	1008
5	rs10479224	T	C	0.015873	1008
5	rs141517097	A	G	0.0228175	1008
5	rs6891766	T	C	0.469246	1008
5	rs10479225	T	C	0.147817	1008
5	rs62369688	C	T	0.147817	1008
5	rs1502851	A	G	0.55754	1008
5	rs1502850	G	C	0.015873	1008
5	rs12332575	C	A	0.175595	1008
5	rs9885011	A	G	0.175595	1008
5	rs58377143	C	T	0.0823413	1008
5	rs6864567	C	T	0.175595	1008
5	rs62369689	T	G	0.175595	1008
5	rs9327861	G	A	0.176587	1008
5	rs9327862	T	C	0.570437	1008
5	rs148449636	T	C	0.0615079	1008
5	rs35506458	G	A	0.429563	1008
5	rs9327863	A	T	0.394841	1008
5	rs12654931	A	T	0.174603	1008
5	rs6872759	T	A	0.569444	1008
5	rs6891258	G	A	0.174603	1008
5	rs10066065	A	G	0.0168651	1008
5	rs58631732	T	C	0.174603	1008
5	rs12657079	T	C	0.175595	1008
5	rs12654542	C	T	0.174603	1008
5	rs142517960	G	A	0.0168651	1008
5	rs12654630	C	T	0.174603	1008
5	rs62369693	C	T	0.174603	1008
5	rs1393625	A	G	0.174603	1008
5	rs1393624	A	G	0.174603	1008
5	rs10463984	G	A	0.377976	1008
5	rs924681	A	T	0.174603	1008
5	rs7735587	C	T	0.377976	1008
5	rs12653822	C	T	0.174603	1008
5	rs10072508	G	C	0.174603	1008
5	rs10072703	G	A	0.174603	1008
5	rs7708617	C	A	0.174603	1008
5	rs924680	A	C	0.174603	1008
5	rs924679	T	G	0.174603	1008
5	rs6596505	A	T	0.174603	1008
5	rs6596506	A	T	0.174603	1008
5	rs17334032	G	C	0.174603	1008
5	rs79743567	T	G	0.0168651	1008
5	rs17334060	C	T	0.174603	1008
5	rs10051203	C	T	0.174603	1008
5	rs79991475	T	G	0.0496032	1008
5	rs6596507	G	T	0.0168651	1008
5	rs3114592	T	A	0.0575397	1008
5	rs12653030	C	T	0.174603	1008
5	rs144179571	C	T	0.0337302	1008
5	rs12653088	C	A	0.174603	1008
5	rs11242473	A	G	0.568452	1008
5	rs147837901	T	C	0.031746	1008
5	rs28610141	G	A	0.0168651	1008
5	rs7734221	G	A	0.0168651	1008
5	rs76294011	T	C	0.0168651	1008
5	rs1875632	C	T	0.568452	1008
5	rs3105230	T	C	0.376984	1008
5	rs1502839	T	C	0.583333	1008
5	rs12657044	A	T	0.174603	1008
5	rs3105231	C	T	0.568452	1008
5	rs10078142	G	A	0.191468	1008
5	rs10073195	T	C	0.191468	1008
5	rs1910288	C	T	0.174603	1008
5	rs1910289	C	T	0.191468	1008
5	rs1910290	T	C	0.174603	1008
5	rs1910291	G	T	0.191468	1008
5	rs79265606	C	T	0.0168651	1008
5	rs7737678	A	G	0.191468	1008
5	rs10077046	T	G	0.0168651	1008
5	rs10067911	C	T	0.174603	1008
5	rs2400806	C	T	0.174603	1008
5	rs150943860	A	C	0.0347222	1008
5	rs56256048	G	C	0.174603	1008
5	rs10042544	T	C	0.174603	1008
5	rs112478428	C	T	0.0168651	1008
5	rs57115212	A	T	0.191468	1008
5	rs72781833	G	A	0.191468	1008
5	rs1502840	C	A	0.174603	1008
5	rs10479230	A	T	0.0168651	1008
5	rs7721434	C	A	0.191468	1008
5	rs7721729	C	T	0.191468	1008
5	rs3114586	T	G	0.568452	1008
5	rs3105232	T	A	0.257937	1008
5	rs143938339	A	G	0.0138889	1008
5	rs7727968	C	T	0.0168651	1008
5	rs149742032	T	C	0.0505952	1008
5	rs10071721	C	T	0.174603	1008
5	rs3105474	T	C	0.568452	1008
5	rs7704385	G	A	0.191468	1008
5	rs10053778	A	T	0.191468	1008
5	rs1605078	A	T	0.568452	1008
5	rs1604605	C	A	0.191468	1008
5	rs12652310	T	C	0.191468	1008
5	rs2895839	A	G	0.128968	1008
5	rs3105464	G	T	0.623016	1008
5	rs12653423	T	C	0.174603	1008
5	rs78777703	C	T	0.0168651	1008
5	rs12659295	C	T	0.174603	1008
5	rs12653584	A	T	0.174603	1008
5	rs72781838	T	C	0.174603	1008
5	rs10079582	C	T	0.0168651	1008
5	rs10479232	T	C	0.0168651	1008
5	rs10479233	G	A	0.0168651	1008
5	rs10479234	G	T	0.0168651	1008
5	rs79662977	A	G	0.0496032	1008
5	rs10039106	T	G	0.0168651	1008
5	rs3114591	G	A	0.623016	1008
5	rs76413294	T	C	0.0168651	1008
5	rs10039237	A	G	0.12996	1008
5	rs79522985	A	T	0.0168651	1008
5	rs3105463	C	T	0.430556	1008
5	rs190516664	C	G	0.0238095	1008
5	rs60819395	A	G	0.0168651	1008
5	rs17152198	C	T	0.0168651	1008
5	rs10041536	A	T	0.19246	1008
5	rs10074590	G	C	0.19246	1008
5	rs17334370	C	T	0.0813492	1008
5	rs6876722	G	A	0.0168651	1008
5	rs10051006	C	T	0.0168651	1008
5	rs10060403	T	A	0.0168651	1008
5	rs77337008	T	C	0.0168651	1008
5	rs77446366	C	T	0.0198413	1008
5	rs10479236	T	C	0.19246	1008
5	rs10477819	G	A	0.0168651	1008
5	rs9327866	A	G	0.0168651	1008
5	rs6882275	A	G	0.19246	1008
5	rs9686862	C	T	0.0168651	1008
5	rs7445614	G	T	0.0813492	1008
5	rs75157118	A	C	0.0168651	1008
5	rs1393626	A	C	0.19246	1008
5	rs1393627	C	G	0.19246	1008
5	rs10035158	G	T	0.177579	1008
5	rs1394819	C	T	0.430556	1008
5	rs55639639	A	G	0.19246	1008
5	rs67082901	C	G	0.00496032	1008
5	rs62369727	A	C	0.175595	1008
5	rs3105235	T	G	0.623016	1008
5	rs9687561	C	G	0.0168651	1008
5	rs28674948	T	C	0.19246	1008
5	rs1995572	C	T	0.627976	1008
5	rs148540934	T	C	0.0168651	1008
5	rs13361792	G	A	0.0168651	1008
5	rs13357560	C	T	0.0168651	1008
5	rs6870270	G	C	0.0168651	1008
5	rs3114593	G	C	0.628968	1008
5	rs12655805	C	T	0.175595	1008
5	rs12188915	T	C	0.33631	1008
5	rs10479237	G	A	0.0168651	1008
5	rs6885781	G	A	0.0168651	1008
5	rs6885940	G	T	0.0168651	1008
5	rs142308241	G	A	0.0446429	1008
5	rs3114594	T	G	0.709325	1008
5	rs10440756	T	C	0.176587	1008
5	rs10440757	T	C	0.175595	1008
5	rs10440758	A	C	0.176587	1008
5	rs10073454	C	T	0.0168651	1008
5	rs62369729	G	A	0.175595	1008
5	rs74319280	C	T	0.0168651	1008
5	rs3114595	A	G	0.625	1008
5	rs3114596	T	A	0.624008	1008
5	rs1027660	A	G	0.165675	1008
5	rs77696592	G	A	0.0168651	1008
5	rs1027661	C	T	0.624008	1008
5	rs1027662	G	A	0.441468	1008
5	rs1027663	T	C	0.441468	1008
5	rs3114597	T	C	0.624008	1008
5	rs1394821	T	A	0.434524	1008
5	rs55897698	C	T	0.165675	1008
5	rs56076606	T	A	0.165675	1008
5	rs13355922	G	A	0.165675	1008
5	rs10059604	G	A	0.0168651	1008
5	rs1394822	T	G	0.441468	1008
5	rs10038552	G	T	0.18254	1008
5	rs3114598	G	T	0.624008	1008
5	rs7714223	G	A	0.18254	1008
5	rs10035511	C	T	0.165675	1008
5	rs2134452	A	G	0.441468	1008
5	rs74851799	A	G	0.0525794	1008
5	rs3105228	T	C	0.625	1008
5	rs78626551	A	C	0.046627	1008
5	rs78204330	G	A	0.030754	1008
5	rs192555110	T	C	0.0178571	1008
5	rs10040591	A	G	0.165675	1008
5	rs28490970	T	C	0.165675	1008
5	rs36059004	C	A	0.165675	1008
5	rs3105486	C	G	0.621032	1008
5	rs57189793	C	T	0.165675	1008
5	rs60284576	T	C	0.165675	1008
5	rs56170429	T	A	0.165675	1008
5	rs3105485	C	T	0.603175	1008
5	rs7723461	A	G	0.165675	1008
5	rs10477820	G	C	0.165675	1008
5	rs10477821	T	C	0.165675	1008
5	rs7705924	A	G	0.0178571	1008
5	rs10479239	C	A	0.165675	1008
5	rs995962	A	G	0.621032	1008
5	rs10069964	G	A	0.0178571	1008
5	rs3105483	C	G	0.621032	1008
5	rs13190085	A	C	0.110119	1008
5	rs59923859	T	C	0.0863095	1008
5	rs3105480	C	A	0.621032	1008
5	rs3105479	G	T	0.4375	1008
5	rs6866284	C	G	0.0178571	1008
5	rs1505421	C	T	0.622024	1008
5	rs1505420	C	G	0.621032	1008
5	rs13168111	A	T	0.165675	1008
5	rs3105476	T	C	0.438492	1008
5	rs3105477	G	A	0.621032	1008
5	rs10067699	C	T	0.165675	1008
5	rs1505418	C	A	0.4375	1008
5	rs72781852	A	G	0.00694444	1008
5	rs1505419	A	G	0.438492	1008
5	rs74329039	T	A	0.0178571	1008
5	rs10070269	C	T	0.0178571	1008
5	rs11746498	T	A	0.165675	1008
5	rs3114600	T	C	0.4375	1008
5	rs113796404	C	T	0.0178571	1008
5	rs10479240	G	A	0.165675	1008
5	rs9327868	T	C	0.165675	1008
5	rs3114601	A	G	0.943452	1008
5	rs1156920	G	A	0.4375	1008
5	rs10043147	T	C	0.165675	1008
5	rs6870113	C	T	0.0178571	1008
5	rs1160116	C	A	0.4375	1008
5	rs75304465	T	C	0.0505952	1008
5	rs35369487	C	A	0.165675	1008
5	rs982094	T	C	0.4375	1008
5	rs35664711	C	T	0.165675	1008
5	rs7709217	A	G	0.0178571	1008
5	rs17152757	A	T	0.0357143	1008
5	rs1155978	G	C	0.438492	1008
5	rs6862833	G	A	0.0178571	1008
5	rs997999	C	T	0.4375	1008
5	rs10515327	T	C	0.166667	1008
5	rs74729906	C	T	0.0178571	1008
5	rs1394820	T	C	0.708333	1008
5	rs7730106	C	G	0.166667	1008
5	rs1505415	G	A	0.436508	1008
5	rs2202478	T	C	0.621032	1008
5	rs2202477	A	G	0.621032	1008
5	rs74790664	G	C	0.0863095	1008
5	rs10054217	T	A	0.167659	1008
5	rs6873365	C	G	0.185516	1008
5	rs34018113	A	C	0.166667	1008
5	rs1857803	T	C	0.436508	1008
5	rs80210579	T	C	0.0863095	1008
5	rs138428347	T	C	0.0168651	1008
5	rs3114606	T	C	0.436508	1008
5	rs3114607	A	G	0.621032	1008
5	rs77658385	T	C	0.0178571	1008
5	rs3105467	T	C	0.438492	1008
5	rs9327869	G	A	0.165675	1008
5	rs964518	A	G	0.439484	1008
5	rs3114608	A	T	0.436508	1008
5	rs3114609	C	T	0.707341	1008
5	rs28417846	T	A	0.167659	1008
5	rs35075848	T	A	0.167659	1008
5	rs13179639	A	G	0.167659	1008
5	rs76894146	G	A	0.0863095	1008
5	rs11747243	G	T	0.435516	1008
5	rs77627415	A	G	0.0168651	1008
5	rs1304594	G	A	0.621032	1008
5	rs3105465	C	T	0.94246	1008
5	rs10068654	T	G	0.168651	1008
5	rs1913500	G	A	0.435516	1008
5	rs116504812	A	G	0.046627	1008
5	rs146443663	G	T	0.0178571	1008
5	rs1961737	T	C	0.168651	1008
5	rs1113814	T	C	0.168651	1008
5	rs1913499	G	A	0.453373	1008
5	rs78019875	G	C	0.094246	1008
5	rs2400833	A	C	0.167659	1008
5	rs114470360	A	G	0.0456349	1008
5	rs1354618	A	G	0.168651	1008
5	rs1354620	T	G	0.167659	1008
5	rs80058303	T	G	0.0257937	1008
5	rs10035133	C	T	0.167659	1008
5	rs13172780	A	G	0.167659	1008
5	rs1913503	T	C	0.621032	1008
5	rs1877788	A	G	0.621032	1008
5	rs1354621	T	C	0.436508	1008
5	rs185845738	T	C	0.0238095	1008
5	rs1877787	T	C	0.621032	1008
5	rs117970592	G	T	0.0704365	1008
5	rs79165912	C	G	0.0208333	1008
5	rs79789873	G	A	0.0496032	1008
5	rs188974453	C	A	0.031746	1008
5	rs117601933	T	C	0.0178571	1008
5	rs146015665	G	A	0.0168651	1008
5	rs2671602	A	G	0.621032	1008
5	rs1505416	T	C	0.621032	1008
5	rs1505417	T	C	0.621032	1008
5	rs1605076	A	G	0.621032	1008
5	rs2657430	C	G	0.621032	1008
5	rs2135177	T	C	0.621032	1008
5	rs2671566	A	G	0.621032	1008
5	rs2671567	A	G	0.621032	1008
5	rs2657431	T	C	0.621032	1008
5	rs146805949	C	G	0.0248016	1008
5	rs2657432	A	G	0.621032	1008
5	rs2657433	T	G	0.741071	1008
5	rs2657434	T	C	0.621032	1008
5	rs2671568	A	G	0.62004	1008
5	rs1039623	A	G	0.621032	1008
5	rs1039624	T	C	0.621032	1008
5	rs2657435	T	C	0.621032	1008
5	rs2657437	T	C	0.621032	1008
5	rs13163706	T	C	0.167659	1008
5	rs2671569	A	G	0.622024	1008
5	rs9327870	C	T	0.625	1008
5	rs9327871	G	C	0.622024	1008
5	rs2657438	T	C	0.622024	1008
5	rs2657439	C	T	0.621032	1008
5	rs2175911	C	A	0.62004	1008
5	rs2137902	A	G	0.62004	1008
5	rs2055629	T	A	0.62004	1008
5	rs2657440	G	A	0.62004	1008
5	rs2657441	T	C	0.62004	1008
5	rs2657442	G	A	0.62004	1008
5	rs2657443	T	C	0.62004	1008
5	rs2657444	C	T	0.62004	1008
5	rs2657445	C	A	0.62004	1008
5	rs2671570	T	C	0.62004	1008
5	rs2657446	A	C	0.62004	1008
5	rs10064230	G	A	0.62004	1008
5	rs3105471	A	T	0.621032	1008
5	rs3114585	T	C	0.621032	1008
5	rs3105472	G	T	0.62004	1008
5	rs141926264	C	T	0.0912698	1008
5	rs2657447	C	T	0.62004	1008
5	rs9327872	A	G	0.62004	1008
5	rs10072191	C	G	0.62004	1008
5	rs10072203	C	T	0.618056	1008
5	rs2657448	G	A	0.621032	1008
5	rs3105473	C	T	0.62004	1008
5	rs377515290	C	T	0.0168651	1008
5	rs189382771	C	T	0.0267857	1008
5	rs2657449	G	A	0.618056	1008
5	rs2545596	T	C	0.618056	1008
5	rs17153730	G	A	0.0535714	1008
5	rs2545599	G	C	0.619048	1008
5	rs1913505	T	G	0.618056	1008
5	rs3095908	G	A	0.618056	1008
5	rs2545601	C	T	0.618056	1008
5	rs10515331	G	T	0.0734127	1008
5	rs76754480	A	C	0.015873	1008
5	rs1913502	T	C	0.618056	1008
5	rs74783448	A	T	0.0873016	1008
5	rs1913501	A	T	0.618056	1008
5	rs146687546	A	C	0.0257937	1008
5	rs370055426	G	A	0.0416667	1008
5	rs2545545	C	G	0.617063	1008
5	rs2657498	T	A	0.705357	1008
5	rs2671584	G	A	0.0168651	1008
5	rs2657495	T	G	0.617063	1008
5	rs2657494	A	T	0.617063	1008
5	rs2671591	C	T	0.617063	1008
5	rs1469040	G	A	0.705357	1008
5	rs78362759	C	T	0.00992063	1008
5	rs187347552	C	T	0.00793651	1008
5	rs191772389	C	T	0.00793651	1008
5	rs2671599	C	T	0.617063	1008
5	rs2671601	A	G	0.618056	1008
5	rs2175912	A	G	0.619048	1008
5	rs2657486	C	T	0.617063	1008
5	rs2545555	T	C	0.617063	1008
5	rs2545558	C	T	0.617063	1008
5	rs2545559	G	A	0.617063	1008
5	rs12514861	T	G	0.373016	1008
5	rs2657477	A	G	0.725198	1008
5	rs76972295	T	C	0.159722	1008
5	rs10515332	A	C	0.184524	1008
5	rs13188927	C	T	0.345238	1008
5	rs75092410	C	T	0.15873	1008
5	rs55864066	T	G	0.184524	1008
5	rs75474779	A	G	0.159722	1008
5	rs2657475	T	C	0.184524	1008
5	rs79918479	G	A	0.159722	1008
5	rs2657471	G	T	0.342262	1008
5	rs2545565	G	T	0.0357143	1008
5	rs1422084	C	T	0.360119	1008
5	rs2671577	G	A	0.99504	1008
5	rs17355711	G	A	0.361111	1008
5	rs78427032	G	A	0.0525794	1008
5	rs4703018	T	C	0.360119	1008
5	rs17355759	A	G	0.360119	1008
5	rs1895213	T	G	0.385913	1008
5	rs2545575	C	A	0.543651	1008
5	rs12519185	A	G	0.362103	1008
5	rs117782981	T	A	0.0486111	1008
5	rs2545576	T	C	0.543651	1008
5	rs75950592	T	C	0.157738	1008
5	rs150632777	T	A	0.0228175	1008
5	rs2545581	T	C	0.543651	1008
5	rs1833585	A	G	0.543651	1008
5	rs6888677	C	G	0.360119	1008
5	rs2545583	G	A	0.385913	1008
5	rs193045770	G	A	0.0744048	1008
5	rs146846297	A	C	0.030754	1008
5	rs12517069	C	T	0.360119	1008
5	rs75224092	C	A	0.159722	1008
5	rs10515333	T	C	0.362103	1008
5	rs118001013	T	C	0.0248016	1008
5	rs6875170	G	C	0.545635	1008
5	rs60767685	C	T	0.159722	1008
5	rs11242482	T	C	0.362103	1008
5	rs4703019	G	A	0.362103	1008
5	rs2545593	A	T	0.521825	1008
5	rs2657427	T	C	0.547619	1008
5	rs80101889	T	C	0.159722	1008
5	rs78531526	C	G	0.159722	1008
5	rs77653437	A	G	0.159722	1008
5	rs149887550	C	T	0.0228175	1008
5	rs80011177	G	C	0.160714	1008
5	rs77844098	T	A	0.159722	1008
5	rs80194831	G	A	0.159722	1008
5	rs75108898	C	T	0.159722	1008
5	rs77442137	T	C	0.159722	1008
5	rs78294347	T	A	0.159722	1008
5	rs77990466	T	G	0.159722	1008
5	rs78504491	C	G	0.159722	1008
5	rs78859530	A	G	0.159722	1008
5	rs79351950	C	G	0.159722	1008
5	rs76376546	T	C	0.159722	1008
5	rs73774862	A	G	0.0257937	1008
5	rs77984259	A	G	0.159722	1008
5	rs78727034	G	A	0.159722	1008
5	rs74406998	A	T	0.0486111	1008
5	rs74602316	G	T	0.160714	1008
5	rs58712347	C	T	0.159722	1008
5	rs76289525	T	C	0.0426587	1008
5	rs75526300	T	C	0.159722	1008
5	rs75081131	A	G	0.159722	1008
5	rs79646774	A	T	0.159722	1008
5	rs75501932	G	A	0.159722	1008
5	rs76242886	A	G	0.159722	1008
5	rs75935034	C	T	0.159722	1008
5	rs79373296	A	T	0.159722	1008
5	rs79717876	C	T	0.159722	1008
5	rs76353650	G	A	0.159722	1008
5	rs75161761	C	T	0.159722	1008
5	rs76731037	C	T	0.159722	1008
5	rs77789523	A	G	0.159722	1008
5	rs77736774	A	C	0.159722	1008
5	rs78533854	T	G	0.0426587	1008
5	rs77163845	T	A	0.159722	1008
5	rs75086210	T	G	0.159722	1008
5	rs77347590	T	C	0.159722	1008
5	rs79235256	A	G	0.159722	1008
5	rs74555554	C	G	0.159722	1008
5	rs79440000	A	T	0.159722	1008
5	rs258255	A	G	0.994048	1008
5	rs79708835	T	C	0.159722	1008
5	rs58847509	A	G	0.185516	1008
5	rs74680882	T	C	0.159722	1008
5	rs75220476	G	A	0.159722	1008
5	rs258256	A	T	0.545635	1008
5	rs80100347	C	T	0.159722	1008
5	rs78560896	T	C	0.159722	1008
5	rs80307376	C	T	0.159722	1008
5	rs75925449	T	C	0.159722	1008
5	rs73774866	T	C	0.0257937	1008
5	rs78264369	G	T	0.159722	1008
5	rs80193275	C	T	0.159722	1008
5	rs78778719	G	A	0.159722	1008
5	rs77437748	C	A	0.159722	1008
5	rs258257	T	C	0.362103	1008
5	rs75661622	A	G	0.159722	1008
5	rs146177381	A	G	0.0138889	1008
5	rs74429937	T	A	0.0496032	1008
5	rs1152137	C	T	0.159722	1008
5	rs75624709	G	T	0.157738	1008
5	rs12659780	C	T	0.256944	1008
5	rs75993450	T	C	0.157738	1008
5	rs78851373	A	G	0.15873	1008
5	rs41089	G	A	0.553571	1008
5	rs147949147	A	G	0.00992063	1008
5	rs78889611	C	T	0.159722	1008
5	rs79344687	A	G	0.159722	1008
5	rs76370676	A	G	0.159722	1008
5	rs79745676	G	A	0.159722	1008
5	rs77443604	T	C	0.159722	1008
5	rs76046600	T	C	0.159722	1008
5	rs77798670	T	C	0.159722	1008
5	rs80141596	A	G	0.159722	1008
5	rs74684977	A	G	0.160714	1008
5	rs79167281	C	T	0.0198413	1008
5	rs79643997	A	T	0.159722	1008
5	rs75496578	T	A	0.159722	1008
5	rs74540812	T	C	0.159722	1008
5	rs75972364	C	T	0.159722	1008
5	rs112544660	C	A	0.159722	1008
5	rs149165860	A	G	0.0138889	1008
5	rs79256443	C	G	0.159722	1008
5	rs138779031	G	A	0.0138889	1008
5	rs76347390	G	T	0.159722	1008
5	rs76810893	A	T	0.159722	1008
5	rs76726133	G	A	0.159722	1008
5	rs77501852	A	C	0.159722	1008
5	rs76962105	G	A	0.159722	1008
5	rs75081867	C	T	0.159722	1008
5	rs74326301	T	C	0.159722	1008
5	rs1913504	G	A	0.135913	1008
5	rs77563530	T	C	0.159722	1008
5	rs79077025	A	T	0.159722	1008
5	rs61694979	C	G	0.159722	1008
5	rs57041615	A	G	0.159722	1008
5	rs76887429	T	A	0.159722	1008
5	rs75896729	A	C	0.15873	1008
5	rs432367	T	A	0.0486111	1008
5	rs76869349	G	T	0.15873	1008
5	rs400596	T	C	0.369048	1008
5	rs60721271	T	A	0.15873	1008
5	rs61705797	T	G	0.15873	1008
5	rs57370841	T	A	0.15873	1008
5	rs390444	T	C	0.369048	1008
5	rs59817560	C	T	0.15873	1008
5	rs60696522	G	A	0.15873	1008
5	rs75157344	G	A	0.15873	1008
5	rs79162607	G	A	0.15873	1008
5	rs79874718	T	A	0.15873	1008
5	rs2431323	C	G	0.394841	1008
5	rs2431324	T	C	0.553571	1008
5	rs2431325	C	T	0.394841	1008
5	rs2458660	A	G	0.394841	1008
5	rs2431326	C	T	0.394841	1008
5	rs2432168	C	T	0.394841	1008
5	rs2432167	G	A	0.393849	1008
5	rs1645533	G	A	0.394841	1008
5	rs421696	T	C	0.394841	1008
5	rs403406	G	A	0.394841	1008
5	rs424013	A	G	0.394841	1008
5	rs57340476	C	T	0.15873	1008
5	rs77194228	G	T	0.0198413	1008
5	rs430921	A	G	0.393849	1008
5	rs647343	A	T	0.394841	1008
5	rs660179	A	G	0.394841	1008
5	rs404031	T	C	0.394841	1008
5	rs2657459	A	G	0.394841	1008
5	rs365188	T	C	0.369048	1008
5	rs75858388	T	C	0.15873	1008
5	rs427548	G	A	0.394841	1008
5	rs366668	T	G	0.553571	1008
5	rs451819	G	A	0.395833	1008
5	rs434110	T	C	0.394841	1008
5	rs1645534	A	G	0.394841	1008
5	rs382946	T	C	0.394841	1008
5	rs370175	C	T	0.394841	1008
5	rs370166	C	A	0.394841	1008
5	rs412217	G	T	0.553571	1008
5	rs449741	C	T	0.394841	1008
5	rs140065443	C	G	0.031746	1008
5	rs425025	G	A	0.394841	1008
5	rs365558	A	G	0.394841	1008
5	rs369099	A	G	0.394841	1008
5	rs369875	C	G	0.394841	1008
5	rs442443	T	A	0.394841	1008
5	rs438976	T	C	0.395833	1008
5	rs441039	G	A	0.395833	1008
5	rs443023	C	T	0.395833	1008
5	rs428047	A	C	0.394841	1008
5	rs455144	A	T	0.394841	1008
5	rs379574	A	G	0.394841	1008
5	rs444366	C	T	0.369048	1008
5	rs419305	A	C	0.394841	1008
5	rs387471	G	T	0.394841	1008
5	rs694481	A	C	0.394841	1008
5	rs419199	T	C	0.394841	1008
5	rs394905	T	A	0.394841	1008
5	rs79327841	C	T	0.0555556	1008
5	rs410965	T	C	0.394841	1008
5	rs421099	G	T	0.394841	1008
5	rs439009	A	C	0.394841	1008
5	rs453178	A	G	0.394841	1008
5	rs434168	T	A	0.394841	1008
5	rs2458659	T	A	0.369048	1008
5	rs441226	C	G	0.394841	1008
5	rs451598	C	T	0.394841	1008
5	rs76891354	A	T	0.014881	1008
5	rs450667	T	C	0.394841	1008
5	rs423871	A	G	0.394841	1008
5	rs397605	G	A	0.394841	1008
5	rs438126	T	A	0.394841	1008
5	rs585901	G	A	0.40377	1008
5	rs588102	A	C	0.40377	1008
5	rs383987	G	A	0.40377	1008
5	rs6885931	G	A	0.0248016	1008
5	rs401320	G	T	0.40377	1008
5	rs2431327	C	T	0.40377	1008
5	rs2431328	G	T	0.40377	1008
5	rs6596519	A	G	0.402778	1008
5	rs147329802	C	T	0.377976	1008
5	rs6596520	T	A	0.40377	1008
5	rs6596521	C	A	0.40377	1008
5	rs436524	G	A	0.404762	1008
5	rs399173	C	T	0.404762	1008
5	rs405156	G	A	0.376984	1008
5	rs382998	G	A	0.40377	1008
5	rs419099	A	G	0.40377	1008
5	rs377325	C	T	0.40377	1008
5	rs454744	A	C	0.405754	1008
5	rs17154730	T	C	0.15873	1008
5	rs32672	C	T	0.377976	1008
5	rs2400840	C	T	0.118056	1008
5	rs888802	T	C	0.15873	1008
5	rs447531	T	C	0.561508	1008
5	rs32671	C	G	0.40377	1008
5	rs32670	C	T	0.40377	1008
5	rs888801	A	G	0.15873	1008
5	rs79258277	T	C	0.15873	1008
5	rs75713630	G	C	0.15873	1008
5	rs382964	C	T	0.40377	1008
5	rs434927	A	G	0.5625	1008
5	rs79055568	A	G	0.15873	1008
5	rs371933	G	T	0.40377	1008
5	rs77922829	T	A	0.15873	1008
5	rs406702	G	C	0.5625	1008
5	rs406690	G	A	0.40377	1008
5	rs112987944	T	C	0.15873	1008
5	rs80268669	A	G	0.15873	1008
5	rs401114	C	T	0.5625	1008
5	rs77947338	A	C	0.156746	1008
5	rs403861	C	T	0.40377	1008
5	rs113233975	T	C	0.15873	1008
5	rs112694192	C	T	0.15873	1008
5	rs78977614	C	G	0.15873	1008
5	rs694832	T	C	0.40377	1008
5	rs2431329	G	A	0.40377	1008
5	rs78951918	G	C	0.15873	1008
5	rs75215071	A	G	0.15873	1008
5	rs77104807	G	A	0.15873	1008
5	rs386609	T	C	0.40377	1008
5	rs78558103	A	G	0.15873	1008
5	rs431814	T	G	0.5625	1008
5	rs74733457	T	C	0.0257937	1008
5	rs61160896	A	C	0.15873	1008
5	rs385827	C	T	0.377976	1008
5	rs458256	C	G	0.5625	1008
5	rs75920613	T	A	0.156746	1008
5	rs75222995	A	G	0.156746	1008
5	rs79157752	G	C	0.156746	1008
5	rs111680949	T	C	0.156746	1008
5	rs462957	C	T	0.5625	1008
5	rs75459659	G	T	0.156746	1008
5	rs75230256	A	G	0.156746	1008
5	rs74815030	G	A	0.156746	1008
5	rs460657	A	G	0.5625	1008
5	rs464068	C	T	0.405754	1008
5	rs467186	A	G	0.405754	1008
5	rs80293711	A	G	0.156746	1008
5	rs466235	T	C	0.407738	1008
5	rs75900556	A	C	0.156746	1008
5	rs258133	A	T	0.564484	1008
5	rs117951672	T	C	0.0257937	1008
5	rs187717	A	G	0.560516	1008
5	rs258132	A	T	0.545635	1008
5	rs258131	A	G	0.545635	1008
5	rs258130	C	G	0.545635	1008
5	rs258140	A	G	0.545635	1008
5	rs258139	G	T	0.545635	1008
5	rs258138	A	C	0.545635	1008
5	rs258137	A	G	0.545635	1008
5	rs258136	G	A	0.543651	1008
5	rs144482323	C	A	0.0128968	1008
5	rs190483	G	A	0.543651	1008
5	rs258135	C	A	0.543651	1008
5	rs258134	T	C	0.543651	1008
5	rs457442	T	G	0.543651	1008
5	rs2431532	T	G	0.543651	1008
5	rs79641165	C	T	0.0248016	1008
5	rs459760	T	C	0.539683	1008
5	rs459202	C	T	0.382937	1008
5	rs2431531	G	A	0.391865	1008
5	rs258144	C	A	0.393849	1008
5	rs154635	G	A	0.391865	1008
5	rs154634	T	A	0.391865	1008
5	rs194473	G	A	0.391865	1008
5	rs258142	A	G	0.391865	1008
5	rs154633	A	G	0.391865	1008
5	rs111941033	C	T	0.147817	1008
5	rs258141	T	G	0.540675	1008
5	rs118085962	C	A	0.0992063	1008
5	rs150613837	G	T	0.146825	1008
5	rs115990337	C	T	0.145833	1008
5	rs116378407	G	T	0.145833	1008
5	rs77694960	A	G	0.146825	1008
5	rs168927	C	T	0.393849	1008
5	rs56383949	T	C	0.0545635	1008
5	rs194472	T	G	0.393849	1008
5	rs78513239	A	T	0.146825	1008
5	rs258236	C	T	0.393849	1008
5	rs416769	A	G	0.540675	1008
5	rs143471579	G	A	0.146825	1008
5	rs466404	C	A	0.368056	1008
5	rs455722	C	T	0.53869	1008
5	rs76253273	C	G	0.147817	1008
5	rs460417	C	T	0.391865	1008
5	rs117717672	A	T	0.0515873	1008
5	rs466986	T	C	0.392857	1008
5	rs466233	G	A	0.431548	1008
5	rs466798	C	G	0.294643	1008
5	rs2432164	G	C	0.414683	1008
5	rs2458657	G	A	0.420635	1008
5	rs2431530	C	T	0.266865	1008
5	rs2431318	C	T	0.265873	1008
5	rs2431319	C	T	0.265873	1008
5	rs2431320	C	T	0.242063	1008
5	rs2432162	T	C	0.265873	1008
5	rs2431321	T	C	0.267857	1008
5	rs111499436	A	C	0.175595	1008
5	rs111995713	A	C	0.152778	1008
5	rs461605	A	G	0.419643	1008
5	rs258235	T	C	0.397817	1008
5	rs75681046	T	G	0.152778	1008
5	rs78882863	G	A	0.152778	1008
5	rs258234	C	T	0.421627	1008
5	rs6859777	A	C	0.152778	1008
5	rs6879433	G	A	0.15377	1008
5	rs258233	C	T	0.421627	1008
5	rs76363460	G	T	0.152778	1008
5	rs406761	T	G	0.25	1008
5	rs2431529	A	G	0.25	1008
5	rs2431322	C	G	0.402778	1008
5	rs78341434	T	C	0.151786	1008
5	rs32674	T	C	0.249008	1008
5	rs258151	G	A	0.266865	1008
5	rs258150	G	A	0.266865	1008
5	rs258149	T	C	0.418651	1008
5	rs258148	G	A	0.266865	1008
5	rs171802	G	T	0.266865	1008
5	rs79508942	T	C	0.151786	1008
5	rs79450926	A	G	0.151786	1008
5	rs144473683	G	A	0.014881	1008
5	rs32679	G	A	0.266865	1008
5	rs74680078	C	A	0.151786	1008
5	rs32678	G	T	0.418651	1008
5	rs174016	T	C	0.266865	1008
5	rs174015	T	C	0.418651	1008
5	rs79785211	T	C	0.151786	1008
5	rs32677	A	T	0.418651	1008
5	rs79391386	G	T	0.151786	1008
5	rs76398679	C	T	0.151786	1008
5	rs79895684	T	C	0.151786	1008
5	rs74349677	T	C	0.151786	1008
5	rs32676	C	T	0.266865	1008
5	rs78566533	A	G	0.151786	1008
5	rs460586	G	T	0.418651	1008
5	rs168926	C	T	0.418651	1008
5	rs171803	C	T	0.734127	1008
5	rs258146	T	A	0.582341	1008
5	rs258145	A	G	0.582341	1008
5	rs7723719	T	C	0.151786	1008
5	rs112371174	G	A	0.151786	1008
5	rs77668411	A	T	0.152778	1008
5	rs78758721	C	T	0.152778	1008
5	rs78799826	A	G	0.152778	1008
5	rs168925	T	A	0.581349	1008
5	rs80263979	C	T	0.152778	1008
5	rs74898022	G	A	0.152778	1008
5	rs468891	G	A	0.734127	1008
5	rs469250	G	C	0.734127	1008
5	rs249494	C	A	0.734127	1008
5	rs191945236	T	C	0.0357143	1008
5	rs37012	T	C	0.734127	1008
5	rs75198574	T	C	0.0238095	1008
5	rs37013	G	A	0.734127	1008
5	rs183662	C	T	0.55754	1008
5	rs146180630	C	T	0.0109127	1008
5	rs468631	G	A	0.734127	1008
5	rs996101	G	A	0.14881	1008
5	rs27857	C	T	0.734127	1008
5	rs28092	G	A	0.734127	1008
5	rs27585	G	T	0.734127	1008
5	rs60582458	C	A	0.125	1008
5	rs466199	A	G	0.734127	1008
5	rs709375	G	A	0.734127	1008
5	rs456036	C	T	0.581349	1008
5	rs76616761	C	T	0.152778	1008
5	rs7701148	G	A	0.12996	1008
5	rs467897	G	A	0.805556	1008
5	rs151183667	T	C	0.0406746	1008
5	rs77009968	A	G	0.12996	1008
5	rs117591134	A	G	0.0902778	1008
5	rs32685	C	T	0.58631	1008
5	rs40491	C	G	0.58631	1008
5	rs32684	G	A	0.734127	1008
5	rs77195230	G	A	0.12996	1008
5	rs32683	G	A	0.734127	1008
5	rs258247	C	A	0.734127	1008
5	rs258246	A	G	0.734127	1008
5	rs6875826	A	G	0.154762	1008
5	rs258245	G	A	0.30754	1008
5	rs258244	A	C	0.583333	1008
5	rs6880688	T	G	0.15377	1008
5	rs468836	G	A	0.738095	1008
5	rs468343	T	G	0.738095	1008
5	rs469380	C	A	0.738095	1008
5	rs468803	A	G	0.738095	1008
5	rs468024	A	G	0.609127	1008
5	rs685708	G	A	0.738095	1008
5	rs686043	G	A	0.738095	1008
5	rs537571896	G	T	0.00297619	1008
5	rs686918	A	G	0.738095	1008
5	rs469326	T	C	0.738095	1008
5	rs709376	G	T	0.738095	1008
5	rs139399469	A	C	0.0267857	1008
5	rs364178	C	T	0.738095	1008
5	rs363967	A	G	0.738095	1008
5	rs468173	C	T	0.738095	1008
5	rs468501	C	T	0.738095	1008
5	rs76029896	T	C	0.030754	1008
5	rs467693	C	T	0.578373	1008
5	rs258243	C	T	0.75	1008
5	rs258241	G	A	0.75	1008
5	rs258240	A	G	0.750992	1008
5	rs60818799	T	A	0.147817	1008
5	rs57414743	C	G	0.0267857	1008
5	rs468000	T	C	0.625	1008
5	rs468987	C	G	0.75	1008
5	rs13171332	A	G	0.0605159	1008
5	rs73189054	G	T	0.0912698	1008
5	rs13172364	A	G	0.0813492	1008
5	rs13156823	C	T	0.0813492	1008
5	rs73189057	C	A	0.170635	1008
5	rs13156318	G	A	0.0813492	1008
5	rs3909478	C	T	0.0813492	1008
5	rs3909477	T	G	0.0813492	1008
5	rs6886411	G	A	0.25496	1008
5	rs6872846	T	C	0.0813492	1008
5	rs35574814	G	A	0.0813492	1008
5	rs6859239	C	T	0.0813492	1008
5	rs13173707	T	G	0.0813492	1008
5	rs7705636	T	A	0.0813492	1008
5	rs73191083	T	C	0.196429	1008
5	rs13175330	A	G	0.0813492	1008
5	rs73191087	G	T	0.170635	1008
5	rs13155440	G	T	0.0813492	1008
5	rs34280119	G	A	0.0813492	1008
5	rs1423136	G	A	0.251984	1008
5	rs1423137	C	G	0.0813492	1008
5	rs35341786	G	A	0.0813492	1008
5	rs60948595	A	G	0.185516	1008
5	rs35173598	G	A	0.185516	1008
5	rs17154763	A	G	0.0793651	1008
5	rs35260081	C	A	0.184524	1008
5	rs59280720	T	A	0.0793651	1008
5	rs7701053	A	C	0.184524	1008
5	rs7719465	C	T	0.185516	1008
5	rs7718441	G	A	0.184524	1008
5	rs11948363	G	T	0.183532	1008
5	rs146872296	C	T	0.014881	1008
5	rs58593363	T	G	0.183532	1008
5	rs58008597	G	C	0.183532	1008
5	rs73192705	C	T	0.183532	1008
5	rs7712266	G	A	0.183532	1008
5	rs76507374	T	G	0.0615079	1008
5	rs7704891	T	G	0.184524	1008
5	rs10515335	G	A	0.184524	1008
5	rs10515336	G	A	0.184524	1008
5	rs7729951	C	A	0.184524	1008
5	rs78876507	C	T	0.184524	1008
5	rs7730129	C	G	0.184524	1008
5	rs73192711	C	T	0.184524	1008
5	rs17154779	T	C	0.184524	1008
5	rs32680	C	T	0.141865	1008
5	rs17154783	C	T	0.184524	1008
5	rs17154786	T	C	0.184524	1008
5	rs73192714	G	A	0.184524	1008
5	rs13153062	G	A	0.0575397	1008
5	rs78402459	C	T	0.0446429	1008
5	rs57425975	C	A	0.186508	1008
5	rs7704560	G	A	0.186508	1008
5	rs258152	G	A	0.141865	1008
5	rs7725628	A	T	0.185516	1008
5	rs184644741	A	G	0.0267857	1008
5	rs73192721	G	A	0.186508	1008
5	rs73192723	T	C	0.186508	1008
5	rs73192724	A	G	0.186508	1008
5	rs73192726	C	T	0.186508	1008
5	rs6867062	T	C	0.265873	1008
5	rs9687982	A	G	0.186508	1008
5	rs7708778	A	G	0.186508	1008
5	rs249496	C	G	0.62004	1008
5	rs73192734	G	A	0.185516	1008
5	rs76880975	G	A	0.183532	1008
5	rs7720341	A	G	0.183532	1008
5	rs249495	G	A	0.015873	1008
5	rs73192738	C	T	0.183532	1008
5	rs73192740	A	T	0.183532	1008
5	rs73192743	C	A	0.183532	1008
5	rs73192745	C	T	0.183532	1008
5	rs73192746	G	A	0.183532	1008
5	rs150347870	G	A	0.0277778	1008
5	rs117840323	C	G	0.0396825	1008
5	rs6868471	G	A	0.183532	1008
5	rs6872741	G	A	0.183532	1008
5	rs59971900	A	G	0.183532	1008
5	rs6885642	G	A	0.183532	1008
5	rs7735820	G	C	0.183532	1008
5	rs7712423	G	A	0.183532	1008
5	rs73192765	A	G	0.183532	1008
5	rs73192767	A	G	0.18254	1008
5	rs73192768	T	G	0.183532	1008
5	rs118111696	A	T	0.0337302	1008
5	rs7729022	C	T	0.183532	1008
5	rs7715521	T	C	0.183532	1008
5	rs2400872	T	C	0.183532	1008
5	rs73192771	G	A	0.183532	1008
5	rs73175403	T	G	0.203373	1008
5	rs59586300	T	C	0.194444	1008
5	rs60524977	T	C	0.194444	1008
5	rs73175405	C	T	0.194444	1008
5	rs4397105	C	T	0.194444	1008
```
