## Supplementary material for "Characterization of shared and ancestry-specific signals driving complex traits using multi-ancestry fine-mapping": s2_ref.bim

```
5	rs10060033	0	101224059	C	A
5	rs2198366	0	101224291	C	G
5	rs34585536	0	101224792	T	G
5	rs34842945	0	101225006	C	T
5	rs10050901	0	101225029	C	T
5	rs10060266	0	101225065	T	C
5	rs10065635	0	101225222	G	A
5	rs10051235	0	101225494	C	G
5	rs58097144	0	101225691	A	G
5	rs11242226	0	101225807	C	T
5	rs147793179	0	101225913	G	A
5	rs10062451	0	101226182	T	C
5	rs56330125	0	101226955	C	G
5	rs149207317	0	101227035	C	T
5	rs112678913	0	101227155	G	C
5	rs67584371	0	101227328	G	T
5	rs56972284	0	101227838	C	A
5	rs181928523	0	101228095	T	A
5	rs13358179	0	101228173	A	C
5	rs72772453	0	101229445	A	T
5	rs68179857	0	101229501	T	C
5	rs57479988	0	101229571	A	G
5	rs6866575	0	101229996	C	T
5	rs111992270	0	101230143	G	A
5	rs13181336	0	101230263	C	T
5	rs34762033	0	101230878	A	G
5	rs35100438	0	101231164	T	C
5	rs11747949	0	101231572	T	C
5	rs6596183	0	101231971	A	G
5	rs9327694	0	101232512	T	C
5	rs145624506	0	101232621	T	C
5	rs78025854	0	101233178	T	C
5	rs73776686	0	101233183	A	C
5	rs73776687	0	101233528	G	A
5	rs73776688	0	101233723	C	T
5	rs9285932	0	101234121	G	T
5	rs34201639	0	101234366	C	A
5	rs10477765	0	101234437	T	C
5	rs10479085	0	101234570	C	A
5	rs74986636	0	101234823	G	A
5	rs72772461	0	101235813	T	C
5	rs10075886	0	101235852	G	C
5	rs10077563	0	101236282	G	A
5	rs17259938	0	101236352	G	A
5	rs10042737	0	101236501	A	G
5	rs73776690	0	101236945	T	A
5	rs66873638	0	101237125	C	T
5	rs13360941	0	101237178	T	C
5	rs34883281	0	101237197	C	T
5	rs68101454	0	101237585	C	T
5	rs13153577	0	101237809	C	T
5	rs4703196	0	101240273	C	T
5	rs17143925	0	101240466	T	C
5	rs718724	0	101240965	G	T
5	rs4703010	0	101240966	C	T
5	rs4703197	0	101241278	A	G
5	rs67714679	0	101241592	C	G
5	rs58330681	0	101241845	T	C
5	rs4642340	0	101242395	C	T
5	rs36105257	0	101242411	C	T
5	rs57348543	0	101242529	T	C
5	rs10463923	0	101242668	G	A
5	rs11740463	0	101243799	A	G
5	rs11741297	0	101244667	A	C
5	rs6890463	0	101244999	G	C
5	rs35467705	0	101245214	C	T
5	rs975559	0	101246211	C	T
5	rs11948817	0	101246224	T	C
5	rs117189811	0	101246759	T	C
5	rs12513702	0	101246850	A	T
5	rs12652903	0	101247348	T	C
5	rs28878896	0	101247536	G	A
5	rs7732855	0	101248162	T	G
5	rs199920998	0	101248599	G	A
5	rs67599999	0	101249948	C	T
5	rs73776693	0	101250074	T	C
5	rs56358829	0	101250728	G	A
5	rs74600424	0	101250816	C	A
5	rs6885663	0	101251100	C	A
5	rs72772465	0	101251101	G	A
5	rs1453114	0	101252278	C	T
5	rs72772466	0	101252617	G	A
5	rs13154682	0	101253793	A	G
5	rs10074519	0	101254117	G	C
5	rs10060108	0	101254267	C	T
5	rs72772467	0	101255389	C	T
5	rs11743125	0	101256092	T	C
5	rs55702414	0	101256256	T	C
5	rs114130531	0	101256398	T	A
5	rs7724223	0	101256472	C	G
5	rs533681913	0	101258370	A	C
5	rs114878047	0	101258526	C	G
5	rs72772468	0	101260738	A	G
5	rs115156772	0	101260871	C	T
5	rs72772469	0	101261862	T	C
5	rs13178757	0	101262931	T	A
5	rs1377376	0	101262974	T	A
5	rs9327700	0	101263051	A	C
5	rs141427708	0	101264086	T	A
5	rs9327701	0	101264120	T	G
5	rs72772471	0	101264974	C	T
5	rs6886290	0	101265568	A	C
5	rs11952711	0	101265865	C	T
5	rs12187538	0	101265926	C	A
5	rs72772472	0	101267157	C	G
5	rs6897341	0	101267244	A	G
5	rs4401550	0	101267656	T	A
5	rs4403149	0	101268179	T	C
5	rs67048618	0	101268326	G	A
5	rs17326045	0	101269523	G	C
5	rs17144170	0	101269538	C	T
5	rs17144177	0	101269672	A	C
5	rs55657677	0	101269913	A	C
5	rs72772473	0	101270022	G	A
5	rs10079111	0	101270023	A	C
5	rs10053254	0	101271680	T	C
5	rs4380619	0	101272125	G	A
5	rs72772476	0	101272479	T	A
5	rs7710956	0	101273255	C	T
5	rs6596199	0	101273578	T	G
5	rs6596200	0	101273651	A	G
5	rs67209954	0	101273840	G	A
5	rs142906345	0	101274107	A	T
5	rs10059487	0	101274397	T	C
5	rs35975344	0	101274565	T	A
5	rs11954229	0	101274725	G	C
5	rs11242233	0	101274823	G	A
5	rs12054840	0	101274892	A	G
5	rs12054841	0	101274941	A	C
5	rs74351297	0	101274964	T	C
5	rs78180622	0	101275126	C	T
5	rs66859619	0	101276832	T	G
5	rs79475882	0	101276988	T	C
5	rs6862858	0	101277148	C	T
5	rs9327708	0	101277994	T	C
5	rs72772479	0	101278005	T	A
5	rs1597902	0	101279557	T	C
5	rs67235080	0	101279742	C	A
5	rs4293885	0	101280049	G	A
5	rs67260866	0	101280940	T	C
5	rs1453116	0	101281192	C	A
5	rs72772484	0	101283122	A	G
5	rs34368868	0	101283419	C	A
5	rs139394012	0	101284492	C	T
5	rs7728650	0	101285264	G	T
5	rs7711691	0	101285347	A	G
5	rs72772488	0	101285526	T	C
5	rs11960150	0	101285841	A	G
5	rs199877977	0	101285899	A	T
5	rs6880942	0	101286185	T	A
5	rs6881094	0	101286215	T	C
5	rs79924273	0	101286961	G	A
5	rs34274547	0	101287002	A	G
5	rs6596210	0	101287088	C	T
5	rs72772495	0	101288063	A	G
5	rs4398609	0	101288888	A	C
5	rs6871418	0	101289038	G	A
5	rs10056738	0	101289444	A	C
5	rs10037540	0	101289759	A	C
5	rs72772498	0	101289860	G	A
5	rs117918062	0	101289935	C	A
5	rs67126660	0	101291338	G	T
5	rs6870397	0	101291960	T	C
5	rs6874565	0	101292035	T	C
5	rs10064858	0	101292586	T	C
5	rs17260293	0	101293103	A	C
5	rs10066960	0	101293403	T	C
5	rs72774303	0	101293506	T	C
5	rs73177198	0	101296370	G	T
5	rs67175274	0	101296934	G	T
5	rs4616865	0	101297342	G	A
5	rs141056791	0	101297845	C	T
5	rs112051988	0	101298138	T	A
5	rs138949654	0	101298347	G	T
5	rs111509254	0	101298498	C	G
5	rs4101064	0	101298653	A	G
5	rs17144726	0	101298752	T	C
5	rs7719812	0	101298996	A	G
5	rs72774309	0	101299415	C	G
5	rs7700581	0	101299797	G	C
5	rs72774311	0	101299971	T	C
5	rs17144741	0	101299990	G	A
5	rs79209220	0	101300190	T	C
5	rs10039075	0	101300329	C	T
5	rs140243820	0	101300600	C	T
5	rs144950405	0	101301470	C	T
5	rs56111034	0	101301597	T	C
5	rs9885490	0	101302400	T	C
5	rs11748633	0	101302703	T	G
5	rs11748639	0	101302769	T	C
5	rs6867506	0	101303484	T	C
5	rs6596221	0	101303569	T	G
5	rs141766417	0	101304274	A	G
5	rs11242248	0	101304289	C	T
5	rs6888469	0	101305184	T	C
5	rs6863725	0	101305203	C	A
5	rs72774316	0	101305598	A	G
5	rs35806827	0	101306140	T	C
5	rs75881452	0	101306504	A	G
5	rs1564154	0	101306806	T	C
5	rs79498280	0	101306941	C	T
5	rs4327579	0	101308100	G	T
5	rs2061716	0	101308396	C	A
5	rs139607412	0	101308838	A	G
5	rs2061717	0	101309009	C	T
5	rs77136536	0	101309361	T	A
5	rs72774318	0	101309808	C	T
5	rs62385208	0	101310298	C	T
5	rs6873079	0	101310580	A	G
5	rs11242254	0	101310707	T	C
5	rs10035876	0	101311334	T	G
5	rs6862864	0	101312024	C	T
5	rs1006847	0	101312704	T	A
5	rs76375853	0	101314189	C	G
5	rs1975435	0	101314396	C	T
5	rs72774322	0	101314908	A	C
5	rs67351678	0	101314936	G	A
5	rs67341892	0	101315046	T	C
5	rs7447752	0	101315234	G	A
5	rs4280842	0	101315360	C	G
5	rs67315188	0	101315528	G	T
5	rs56026747	0	101316765	T	G
5	rs6596241	0	101317223	A	G
5	rs6596242	0	101317332	A	C
5	rs72774326	0	101317409	T	G
5	rs79950715	0	101318624	C	T
5	rs76504890	0	101319144	G	A
5	rs7714077	0	101319763	C	T
5	rs62385209	0	101319829	C	T
5	rs4272111	0	101319870	T	C
5	rs6877249	0	101320175	G	A
5	rs1564151	0	101320383	A	G
5	rs11242256	0	101320761	C	T
5	rs1564153	0	101320777	G	A
5	rs6869372	0	101321394	T	C
5	rs10067946	0	101321581	G	C
5	rs72774332	0	101321673	T	C
5	rs57157059	0	101322036	G	A
5	rs10057348	0	101323243	C	T
5	rs7700752	0	101324072	G	A
5	rs7725478	0	101324088	T	C
5	rs13174750	0	101324296	G	A
5	rs6861913	0	101324730	C	G
5	rs189920720	0	101325282	G	C
5	rs4612032	0	101326161	C	T
5	rs6882799	0	101326314	C	G
5	rs12054889	0	101326562	A	G
5	rs6863901	0	101326630	A	G
5	rs6888235	0	101327234	C	T
5	rs72774334	0	101327563	G	T
5	rs12054812	0	101328385	C	T
5	rs75801752	0	101328522	G	A
5	rs12055006	0	101328810	A	G
5	rs7356754	0	101328984	G	A
5	rs9687258	0	101329269	A	G
5	rs1477626	0	101329818	A	C
5	rs77249641	0	101329883	C	T
5	rs1477625	0	101330242	T	C
5	rs79356573	0	101330463	T	C
5	rs1381977	0	101330679	T	C
5	rs1381976	0	101331313	A	G
5	rs1155174	0	101331519	A	G
5	rs72774338	0	101331557	A	C
5	rs66503641	0	101331843	T	A
5	rs17144948	0	101331918	A	G
5	rs13189343	0	101332299	G	A
5	rs1477623	0	101332324	C	T
5	rs1477622	0	101332706	A	T
5	rs7703343	0	101332847	T	C
5	rs1903802	0	101333005	G	A
5	rs72774341	0	101333086	A	C
5	rs1477621	0	101333140	G	T
5	rs4703199	0	101333292	C	T
5	rs922373	0	101334093	A	G
5	rs7727432	0	101334333	C	A
5	rs34183326	0	101335187	G	T
5	rs1381975	0	101335255	T	C
5	rs56119203	0	101335306	T	C
5	rs72774350	0	101335918	T	C
5	rs56255762	0	101336213	C	T
5	rs56009457	0	101336257	C	T
5	rs60180199	0	101336340	T	A
5	rs61317299	0	101336495	T	C
5	rs67017670	0	101336523	C	T
5	rs35561961	0	101336556	T	A
5	rs4447957	0	101336630	C	T
5	rs2045840	0	101336729	C	T
5	rs10428668	0	101337098	A	C
5	rs4596351	0	101337918	T	C
5	rs1319537	0	101338007	T	C
5	rs72774354	0	101338200	G	A
5	rs35432484	0	101338491	T	C
5	rs77464672	0	101339134	T	G
5	rs28493240	0	101339237	C	A
5	rs28489129	0	101339333	T	C
5	rs28479514	0	101339480	C	G
5	rs72774356	0	101339677	A	G
5	rs2400569	0	101340535	C	T
5	rs72774357	0	101341047	C	G
5	rs5020202	0	101341123	C	A
5	rs7718307	0	101341414	A	G
5	rs7736946	0	101341570	C	G
5	rs28758255	0	101341698	A	G
5	rs73187697	0	101341731	T	C
5	rs35359959	0	101341805	T	C
5	rs67675363	0	101341816	T	C
5	rs117559908	0	101341903	A	C
5	rs75156870	0	101342403	G	C
5	rs192931281	0	101342444	A	T
5	rs2061714	0	101343235	C	T
5	rs58356474	0	101343575	G	A
5	rs4569847	0	101344092	C	T
5	rs4419568	0	101344133	G	A
5	rs13174627	0	101344648	T	C
5	rs3846608	0	101344757	C	T
5	rs3846609	0	101344804	C	T
5	rs34272718	0	101345363	A	T
5	rs189976270	0	101346001	A	G
5	rs56325012	0	101346490	A	G
5	rs10053803	0	101347139	T	G
5	rs9327733	0	101347353	T	G
5	rs76739850	0	101347465	G	A
5	rs1471405	0	101347616	G	A
5	rs5011591	0	101347631	T	A
5	rs190548705	0	101347737	C	T
5	rs11951874	0	101347804	G	A
5	rs4629565	0	101348464	C	G
5	rs72774363	0	101348691	A	G
5	rs1471406	0	101348956	A	G
5	rs9327735	0	101349030	A	C
5	rs6898053	0	101349328	T	C
5	rs6872548	0	101349874	G	A
5	rs55775253	0	101350520	T	A
5	rs72774368	0	101350687	T	A
5	rs72774369	0	101351329	G	A
5	rs10053473	0	101351889	C	T
5	rs6870697	0	101352494	A	G
5	rs11740173	0	101352567	C	A
5	rs36107504	0	101353283	C	G
5	rs34207717	0	101353308	C	A
5	rs10071962	0	101353398	G	A
5	rs9327736	0	101353504	C	A
5	rs72774375	0	101354133	C	T
5	rs12153045	0	101354134	C	T
5	rs6860838	0	101354219	C	T
5	rs10074068	0	101354398	G	A
5	rs72774379	0	101354600	T	C
5	rs2400576	0	101354712	T	C
5	rs2400575	0	101354738	A	G
5	rs147383553	0	101354963	C	G
5	rs4419566	0	101354987	T	C
5	rs2895753	0	101355019	G	A
5	rs28798154	0	101355284	G	C
5	rs28798698	0	101355322	C	T
5	rs9686588	0	101355354	A	T
5	rs34151304	0	101355589	T	A
5	rs144177932	0	101355620	T	G
5	rs2199558	0	101356480	T	G
5	rs11560191	0	101356548	A	T
5	rs4571442	0	101356734	G	A
5	rs4571443	0	101356736	G	A
5	rs2199559	0	101356780	G	A
5	rs4262076	0	101357204	A	G
5	rs139738555	0	101357268	G	A
5	rs13163731	0	101357475	C	A
5	rs10056552	0	101358124	C	T
5	rs111648134	0	101358337	G	T
5	rs141480786	0	101358348	T	C
5	rs137935685	0	101358538	G	T
5	rs6875354	0	101358828	A	C
5	rs10057087	0	101358937	C	A
5	rs6859282	0	101359297	C	G
5	rs6884777	0	101359554	T	G
5	rs113628464	0	101359883	G	A
5	rs113970849	0	101360356	G	C
5	rs10061003	0	101360360	C	T
5	rs35421824	0	101360816	C	T
5	rs72774389	0	101361079	C	A
5	rs1351009	0	101361084	G	C
5	rs10463535	0	101361186	T	A
5	rs1351010	0	101361191	A	C
5	rs10515320	0	101361291	C	T
5	rs2219730	0	101361970	T	C
5	rs13176241	0	101362501	T	C
5	rs67161578	0	101362864	G	A
5	rs34047960	0	101363395	A	G
5	rs7708030	0	101363498	T	A
5	rs4632773	0	101364099	G	A
5	rs10078897	0	101364587	T	A
5	rs10069803	0	101364700	C	T
5	rs17261730	0	101364920	T	C
5	rs1477613	0	101365566	C	G
5	rs7733434	0	101366416	T	C
5	rs62384199	0	101366589	T	C
5	rs78461063	0	101366694	C	T
5	rs35922130	0	101366993	C	T
5	rs881236	0	101367263	A	C
5	rs4495148	0	101367782	G	C
5	rs899048	0	101367866	T	C
5	rs4374736	0	101367970	C	T
5	rs4580749	0	101368000	G	A
5	rs4426891	0	101368091	T	C
5	rs72774399	0	101368238	T	C
5	rs1477614	0	101368365	T	C
5	rs34733982	0	101368718	G	C
5	rs60789964	0	101369001	G	A
5	rs11749365	0	101369538	A	G
5	rs36055045	0	101370780	C	A
5	rs34167669	0	101370792	T	A
5	rs13157527	0	101371080	T	C
5	rs1903801	0	101371260	T	C
5	rs1477617	0	101372278	G	C
5	rs4342300	0	101372420	C	T
5	rs7707740	0	101373075	G	T
5	rs10061812	0	101373225	G	A
5	rs1381972	0	101373586	A	T
5	rs75813304	0	101373605	T	C
5	rs13357317	0	101373979	G	T
5	rs181943530	0	101374102	A	G
5	rs10479110	0	101374201	G	C
5	rs34079688	0	101375152	G	A
5	rs56013513	0	101375195	T	C
5	rs190991219	0	101375589	C	A
5	rs9327748	0	101376194	C	T
5	rs13354265	0	101376567	T	G
5	rs7725731	0	101377187	T	C
5	rs142045952	0	101377358	T	A
5	rs2126652	0	101377407	C	G
5	rs2400571	0	101377600	A	G
5	rs2169614	0	101377780	T	C
5	rs6887208	0	101378044	A	T
5	rs6891786	0	101378136	T	A
5	rs1903799	0	101378449	T	C
5	rs12719484	0	101378687	T	C
5	rs79697625	0	101379001	T	G
5	rs28391228	0	101379021	C	G
5	rs13168142	0	101379092	A	C
5	rs12653886	0	101379270	T	C
5	rs148930579	0	101379787	T	C
5	rs2016578	0	101380430	T	C
5	rs2016585	0	101380501	T	C
5	rs2016587	0	101380561	T	C
5	rs6874414	0	101382237	T	G
5	rs145209259	0	101382479	T	C
5	rs113909173	0	101382778	C	T
5	rs57300410	0	101382911	T	C
5	rs10057406	0	101383491	C	A
5	rs11741027	0	101383574	C	T
5	rs10066974	0	101383723	T	C
5	rs12188653	0	101383803	G	C
5	rs34372560	0	101383924	G	T
5	rs111784976	0	101383934	C	T
5	rs12055054	0	101384050	A	G
5	rs12055212	0	101384128	G	A
5	rs78767024	0	101384790	T	C
5	rs6869524	0	101385401	A	G
5	rs12054761	0	101385881	G	A
5	rs11242318	0	101386075	A	G
5	rs28477114	0	101387026	A	C
5	rs28655746	0	101387136	C	T
5	rs11951476	0	101387326	G	A
5	rs11948635	0	101387674	A	C
5	rs10035702	0	101387766	A	G
5	rs12186526	0	101387802	A	G
5	rs10044571	0	101388183	C	T
5	rs13165708	0	101388196	T	C
5	rs143430354	0	101388429	C	G
5	rs11950183	0	101388442	T	C
5	rs10479116	0	101388660	T	A
5	rs10477780	0	101389383	C	A
5	rs4597936	0	101389635	T	A
5	rs12523089	0	101389858	C	T
5	rs1585619	0	101390540	T	G
5	rs116234813	0	101390772	C	T
5	rs28535886	0	101392184	A	G
5	rs11739895	0	101392473	C	T
5	rs56050536	0	101392967	A	G
5	rs34610842	0	101393435	G	A
5	rs138946033	0	101393703	G	C
5	rs55742935	0	101393758	T	C
5	rs28530672	0	101394058	G	A
5	rs34486760	0	101394379	T	C
5	rs80216069	0	101394380	G	A
5	rs11748160	0	101394874	G	A
5	rs1477616	0	101395391	T	C
5	rs1477615	0	101395497	A	G
5	rs35414166	0	101395826	A	G
5	rs72776123	0	101396079	G	A
5	rs28757584	0	101396165	T	C
5	rs28408733	0	101396302	A	G
5	rs144659466	0	101396322	A	T
5	rs28406406	0	101396659	C	G
5	rs28690837	0	101396729	C	T
5	rs11955754	0	101397040	G	A
5	rs12517910	0	101397409	T	C
5	rs72776127	0	101397556	C	T
5	rs11739747	0	101397849	C	A
5	rs13355012	0	101397890	C	A
5	rs1600024	0	101398696	T	C
5	rs80278101	0	101398839	G	A
5	rs35220062	0	101400112	T	C
5	rs34612098	0	101400116	G	C
5	rs11242320	0	101400466	G	A
5	rs34486312	0	101400660	T	C
5	rs59704374	0	101400700	C	T
5	rs34996801	0	101401623	T	C
5	rs78427408	0	101401761	T	C
5	rs72776129	0	101401974	G	C
5	rs17145871	0	101402346	G	A
5	rs72776130	0	101402442	G	A
5	rs12518429	0	101402907	C	T
5	rs12519005	0	101403053	C	T
5	rs12522160	0	101403065	T	C
5	rs75444475	0	101403109	C	T
5	rs72776133	0	101403132	T	C
5	rs12522179	0	101403134	T	A
5	rs6861497	0	101403586	A	G
5	rs4703202	0	101403891	T	C
5	rs36006742	0	101404033	G	A
5	rs80289888	0	101404081	G	C
5	rs74345917	0	101404411	T	C
5	rs6867045	0	101404448	A	G
5	rs11960090	0	101404597	T	C
5	rs11242322	0	101404647	C	T
5	rs17145881	0	101405062	G	A
5	rs145321050	0	101405847	T	A
5	rs79481117	0	101406274	T	G
5	rs2400568	0	101406331	G	A
5	rs1477618	0	101406364	G	T
5	rs13168060	0	101406502	T	C
5	rs13182532	0	101406591	C	T
5	rs72776137	0	101406811	T	C
5	rs6867493	0	101406968	G	T
5	rs10515321	0	101407751	A	C
5	rs72776138	0	101408186	C	T
5	rs6864917	0	101408907	T	C
5	rs72776140	0	101409067	C	T
5	rs7729021	0	101410659	G	A
5	rs13166612	0	101410948	C	A
5	rs147108590	0	101411375	A	C
5	rs6881142	0	101411423	T	A
5	rs13169981	0	101411425	G	A
5	rs12652663	0	101412100	T	C
5	rs11242329	0	101412362	T	A
5	rs922372	0	101413002	G	A
5	rs899047	0	101413546	A	G
5	rs899046	0	101413551	G	C
5	rs13183214	0	101415122	A	G
5	rs12659287	0	101415502	A	C
5	rs4703204	0	101415699	A	G
5	rs4703205	0	101415702	G	A
5	rs2086021	0	101416107	G	C
5	rs117510745	0	101416480	A	G
5	rs1600022	0	101416481	C	T
5	rs72776145	0	101416570	T	C
5	rs13155685	0	101416709	T	A
5	rs72776148	0	101416799	G	C
5	rs141717243	0	101416820	C	T
5	rs72776149	0	101417073	A	C
5	rs6881708	0	101417912	A	T
5	rs6860831	0	101417950	C	T
5	rs7729498	0	101418148	T	C
5	rs7730169	0	101418521	T	C
5	rs12186940	0	101419048	A	T
5	rs62384228	0	101419422	A	T
5	rs7444545	0	101419611	G	A
5	rs57310430	0	101419747	C	T
5	rs59735236	0	101420169	A	G
5	rs72776153	0	101420438	G	C
5	rs7702939	0	101420461	T	C
5	rs1993827	0	101420510	A	T
5	rs12187923	0	101420677	G	A
5	rs17262590	0	101421286	C	A
5	rs184287839	0	101421671	A	T
5	rs1477609	0	101421681	T	A
5	rs11242335	0	101421702	G	A
5	rs1038017	0	101422193	C	T
5	rs17262667	0	101422318	C	A
5	rs1600021	0	101422728	T	C
5	rs1477608	0	101423212	G	C
5	rs77508480	0	101423309	C	T
5	rs1381968	0	101423444	T	C
5	rs79791985	0	101423714	T	A
5	rs11747250	0	101423727	G	C
5	rs13168556	0	101423744	G	A
5	rs13189265	0	101423848	A	G
5	rs13189281	0	101423881	A	C
5	rs72776155	0	101423981	G	A
5	rs13159654	0	101424183	T	G
5	rs3912075	0	101425725	G	C
5	rs1392102	0	101426009	C	T
5	rs75397179	0	101426605	T	C
5	rs724836	0	101426996	G	A
5	rs1381973	0	101427070	A	G
5	rs17146128	0	101427551	T	C
5	rs11955950	0	101427877	G	A
5	rs10463953	0	101427958	T	C
5	rs13166290	0	101428349	G	T
5	rs2100890	0	101428403	G	A
5	rs111725283	0	101428423	C	A
5	rs6877511	0	101428537	T	C
5	rs111876831	0	101428688	C	T
5	rs113508963	0	101428816	C	G
5	rs112114340	0	101428945	T	G
5	rs11242343	0	101429868	G	C
5	rs7702775	0	101430034	G	A
5	rs79848420	0	101430566	C	A
5	rs113455749	0	101430804	T	C
5	rs1477620	0	101430964	A	T
5	rs12187660	0	101431225	C	T
5	rs12188622	0	101431456	T	C
5	rs13182851	0	101431665	G	A
5	rs1477619	0	101432498	G	A
5	rs72776161	0	101432575	T	G
5	rs7701337	0	101432653	T	C
5	rs75278655	0	101432686	A	G
5	rs35143096	0	101433292	A	G
5	rs13175680	0	101433348	A	G
5	rs977664	0	101433549	G	A
5	rs1817368	0	101434456	T	C
5	rs143544497	0	101434493	C	T
5	rs112774317	0	101434816	C	T
5	rs899043	0	101435485	T	C
5	rs899044	0	101435517	G	A
5	rs2126653	0	101435755	G	A
5	rs78303839	0	101435776	C	T
5	rs2126654	0	101435865	G	A
5	rs11242354	0	101436479	A	G
5	rs1600020	0	101436950	C	T
5	rs112560120	0	101437013	G	C
5	rs112646692	0	101437356	G	T
5	rs78035698	0	101437651	T	C
5	rs7445151	0	101437946	C	A
5	rs13154412	0	101438818	G	C
5	rs1381967	0	101438906	C	T
5	rs1026664	0	101439319	T	C
5	rs1020922	0	101439670	A	G
5	rs74555585	0	101440027	C	T
5	rs113010484	0	101440037	A	G
5	rs12152873	0	101440425	G	A
5	rs12153743	0	101440772	A	G
5	rs2219729	0	101440775	T	C
5	rs112479413	0	101440928	A	G
5	rs76973542	0	101441349	G	A
5	rs6880814	0	101441383	T	C
5	rs6881341	0	101441663	T	C
5	rs34329221	0	101441799	A	T
5	rs1120080	0	101442184	T	C
5	rs12516471	0	101442501	G	C
5	rs35899674	0	101443280	G	A
5	rs1351008	0	101443953	G	A
5	rs77413602	0	101443998	G	T
5	rs111418940	0	101444944	T	G
5	rs12654028	0	101444955	T	C
5	rs72660736	0	101445015	C	T
5	rs6894257	0	101446237	C	A
5	rs6874960	0	101446483	A	G
5	rs186028671	0	101446708	G	A
5	rs139224642	0	101447203	G	C
5	rs9686254	0	101447418	T	C
5	rs9686632	0	101447594	G	C
5	rs190393310	0	101448521	C	T
5	rs9686305	0	101448766	A	G
5	rs111780157	0	101448813	T	C
5	rs28761231	0	101449004	T	C
5	rs34138709	0	101450505	C	T
5	rs1499610	0	101450694	T	C
5	rs13173076	0	101450907	A	G
5	rs12656866	0	101452008	G	A
5	rs7726091	0	101452116	G	A
5	rs113946608	0	101452188	T	C
5	rs58792397	0	101452325	C	G
5	rs62370399	0	101452335	A	G
5	rs1827149	0	101452776	C	T
5	rs11745729	0	101454563	T	C
5	rs1499609	0	101455209	T	C
5	rs35041284	0	101455268	G	A
5	rs35174420	0	101455271	T	A
5	rs1030234	0	101455511	A	C
5	rs433762	0	101455634	T	C
5	rs414275	0	101455844	A	T
5	rs10059413	0	101455927	T	C
5	rs407494	0	101456924	T	C
5	rs382521	0	101457609	C	A
5	rs113656516	0	101458576	T	C
5	rs151103915	0	101459625	C	T
5	rs261097	0	101459687	T	G
5	rs146785485	0	101460279	C	T
5	rs10068118	0	101460321	A	G
5	rs261096	0	101460693	T	C
5	rs28875632	0	101461122	T	C
5	rs428751	0	101465106	T	C
5	rs6882593	0	101465419	A	G
5	rs387352	0	101465862	T	C
5	rs112509742	0	101466286	G	A
5	rs111375937	0	101466336	T	G
5	rs425813	0	101466568	T	C
5	rs405289	0	101466768	C	G
5	rs72776176	0	101473293	C	T
5	rs1846552	0	101474542	T	C
5	rs1846551	0	101474602	A	G
5	rs1846549	0	101474654	C	T
5	rs412077	0	101474894	A	T
5	rs1345828	0	101475506	A	G
5	rs12659729	0	101475627	T	A
5	rs12659731	0	101475656	T	C
5	rs75149300	0	101476067	A	G
5	rs56283402	0	101476620	A	G
5	rs402111	0	101477539	C	T
5	rs149382620	0	101477991	C	T
5	rs411894	0	101478839	C	T
5	rs388785	0	101479193	C	G
5	rs452512	0	101479444	T	C
5	rs145287087	0	101480200	A	G
5	rs649983	0	101481025	C	A
5	rs369555	0	101481133	C	T
5	rs138399415	0	101481452	C	T
5	rs57988940	0	101481493	C	A
5	rs61442479	0	101481617	A	C
5	rs1423664	0	101481665	A	C
5	rs1833911	0	101481777	G	C
5	rs4703208	0	101481839	G	A
5	rs66485973	0	101482142	G	A
5	rs10463957	0	101482418	G	C
5	rs10463540	0	101482750	A	T
5	rs6889035	0	101482983	C	T
5	rs6878217	0	101483178	T	C
5	rs10455060	0	101483306	C	T
5	rs446182	0	101483885	C	T
5	rs13160102	0	101484594	T	C
5	rs12055085	0	101484640	T	A
5	rs4703209	0	101484893	A	G
5	rs12054857	0	101484923	C	G
5	rs28868017	0	101485000	C	T
5	rs10455017	0	101485069	G	A
5	rs4703210	0	101485082	C	T
5	rs10455061	0	101485254	C	A
5	rs73180147	0	101486279	G	C
5	rs67935908	0	101486464	C	T
5	rs35813266	0	101486968	C	T
5	rs72776181	0	101486983	G	C
5	rs58987439	0	101486984	G	A
5	rs384809	0	101487194	G	A
5	rs438161	0	101487758	A	G
5	rs424182	0	101487818	A	G
5	rs146571903	0	101488684	A	G
5	rs453939	0	101489288	C	T
5	rs415200	0	101490022	A	G
5	rs73778204	0	101490039	G	C
5	rs73778205	0	101490041	T	C
5	rs12654141	0	101490054	T	C
5	rs67382343	0	101490073	A	G
5	rs695056	0	101490273	A	G
5	rs73180158	0	101490406	A	G
5	rs550867370	0	101490688	G	A
5	rs113124226	0	101490761	C	T
5	rs113755845	0	101490790	A	T
5	rs10080070	0	101490931	C	G
5	rs113290552	0	101490975	G	A
5	rs113487340	0	101491385	C	T
5	rs112955479	0	101491450	G	A
5	rs10066677	0	101491517	G	A
5	rs7443153	0	101491819	A	T
5	rs113656355	0	101491887	C	A
5	rs77019284	0	101491943	G	A
5	rs7724755	0	101492127	G	A
5	rs7726332	0	101492399	C	T
5	rs6885922	0	101492621	G	A
5	rs6872272	0	101492803	T	C
5	rs73180164	0	101493628	A	G
5	rs7736423	0	101494072	C	A
5	rs6882706	0	101494203	T	C
5	rs112120901	0	101494712	C	T
5	rs73180169	0	101494782	C	T
5	rs73180170	0	101494943	A	G
5	rs7713635	0	101495864	G	A
5	rs112868254	0	101496035	A	C
5	rs75987125	0	101496315	C	T
5	rs28595257	0	101496418	A	G
5	rs28712811	0	101496429	A	G
5	rs73180172	0	101496593	A	G
5	rs73180175	0	101496605	T	G
5	rs66750648	0	101497155	T	A
5	rs10455018	0	101498042	C	A
5	rs10455064	0	101498366	T	C
5	rs144950740	0	101499108	T	A
5	rs650778	0	101499259	A	G
5	rs189533794	0	101499439	A	T
5	rs147159859	0	101500332	C	A
5	rs181739128	0	101500502	C	T
5	rs182001	0	101500949	C	G
5	rs148592472	0	101501161	T	C
5	rs142965671	0	101501440	G	T
5	rs193094815	0	101501877	C	T
5	rs73180181	0	101503138	G	C
5	rs67891206	0	101503403	T	C
5	rs1156573	0	101503942	G	A
5	rs79576398	0	101504120	C	G
5	rs10463958	0	101504347	T	C
5	rs73180182	0	101504399	C	A
5	rs1423663	0	101504777	C	T
5	rs60772620	0	101505510	C	T
5	rs11745879	0	101505651	T	A
5	rs78080219	0	101505969	A	T
5	rs395327	0	101506560	T	C
5	rs73180187	0	101506867	C	T
5	rs112504493	0	101507197	C	A
5	rs7444646	0	101507854	G	A
5	rs73180189	0	101507901	T	C
5	rs453689	0	101508279	G	T
5	rs1587419	0	101508287	C	T
5	rs113124162	0	101508740	G	A
5	rs73180195	0	101509782	T	C
5	rs7378869	0	101509920	A	G
5	rs6596386	0	101510178	T	C
5	rs261094	0	101510844	C	T
5	rs73181957	0	101510894	C	T
5	rs10515322	0	101511644	A	T
5	rs17147130	0	101511737	A	G
5	rs1812414	0	101511962	A	G
5	rs139478711	0	101511997	G	C
5	rs261093	0	101512451	A	G
5	rs73181961	0	101512717	G	A
5	rs73181963	0	101513107	T	C
5	rs59957778	0	101513494	G	T
5	rs73181964	0	101513548	A	T
5	rs9327794	0	101513813	A	G
5	rs3995228	0	101513985	C	A
5	rs140642381	0	101514314	A	C
5	rs112919006	0	101514470	T	G
5	rs73181968	0	101514542	C	G
5	rs6871393	0	101514585	C	A
5	rs6871740	0	101514697	C	T
5	rs111352950	0	101514964	G	A
5	rs73181969	0	101514996	A	G
5	rs67499639	0	101515612	C	T
5	rs73181970	0	101515684	C	T
5	rs73181972	0	101515951	T	C
5	rs73181973	0	101516074	A	G
5	rs12657512	0	101516393	C	T
5	rs7714115	0	101516774	A	G
5	rs6897921	0	101517020	C	T
5	rs1423661	0	101517870	C	A
5	rs73181975	0	101518733	A	G
5	rs6869113	0	101519171	C	G
5	rs73181976	0	101519407	T	A
5	rs6869235	0	101519912	G	T
5	rs6596402	0	101521035	G	C
5	rs11741833	0	101521080	A	C
5	rs1423660	0	101521984	G	T
5	rs75972634	0	101522316	G	A
5	rs73181979	0	101522534	C	T
5	rs2081166	0	101522676	T	C
5	rs12187607	0	101522809	A	T
5	rs12188293	0	101522843	G	A
5	rs10063676	0	101523169	A	G
5	rs141117523	0	101523455	T	C
5	rs261091	0	101524080	G	C
5	rs66465172	0	101524135	G	T
5	rs113879276	0	101524143	G	A
5	rs60114540	0	101524376	T	C
5	rs174413	0	101524994	G	C
5	rs7712241	0	101525077	G	T
5	rs80068209	0	101530134	C	T
5	rs111498614	0	101530800	G	A
5	rs543518786	0	101531170	A	T
5	rs113641552	0	101531407	C	T
5	rs1833910	0	101531741	G	A
5	rs1833909	0	101531789	C	T
5	rs1833908	0	101531938	C	T
5	rs12187781	0	101532042	C	G
5	rs12188625	0	101532730	A	G
5	rs142461665	0	101532746	C	T
5	rs151336070	0	101532780	C	A
5	rs58445403	0	101533085	A	G
5	rs10043866	0	101533781	A	T
5	rs12186601	0	101534292	G	A
5	rs12186608	0	101534402	G	C
5	rs4703211	0	101534677	A	T
5	rs1833912	0	101534745	C	T
5	rs261095	0	101534890	T	G
5	rs112100338	0	101535134	T	A
5	rs385594	0	101535150	C	T
5	rs143127150	0	101535189	A	G
5	rs79276060	0	101535663	G	T
5	rs73181989	0	101536099	T	C
5	rs66619921	0	101536616	G	A
5	rs73181990	0	101536870	T	C
5	rs73181992	0	101537093	G	A
5	rs113620676	0	101537266	T	C
5	rs73181994	0	101537667	C	T
5	rs73181999	0	101538415	A	G
5	rs147503909	0	101538865	C	T
5	rs7713425	0	101540273	T	A
5	rs112764295	0	101540548	G	A
5	rs113029471	0	101541132	G	A
5	rs61569740	0	101541582	T	C
5	rs58463377	0	101541707	G	T
5	rs149784735	0	101545660	A	G
5	rs4703213	0	101546275	C	T
5	rs73183705	0	101546310	A	G
5	rs4703214	0	101546639	C	A
5	rs60420300	0	101546821	A	C
5	rs73183710	0	101547073	T	C
5	rs6863136	0	101548033	C	T
5	rs1039291	0	101548522	C	G
5	rs1549273	0	101548700	C	A
5	rs61070092	0	101548812	A	T
5	rs1030238	0	101549278	G	A
5	rs60927589	0	101549328	C	T
5	rs261116	0	101550199	T	C
5	rs77080989	0	101551089	A	G
5	rs261115	0	101551270	A	G
5	rs4576123	0	101551491	A	G
5	rs7721254	0	101551842	C	T
5	rs261114	0	101552955	A	G
5	rs118093317	0	101552983	G	A
5	rs261113	0	101553265	G	C
5	rs10056271	0	101553800	C	A
5	rs4703215	0	101553994	T	A
5	rs142810332	0	101554337	G	A
5	rs10037968	0	101554481	C	T
5	rs261112	0	101554625	C	T
5	rs58528885	0	101555580	T	C
5	rs10040044	0	101555695	G	A
5	rs261111	0	101555984	T	C
5	rs261110	0	101556444	C	T
5	rs261109	0	101556543	A	T
5	rs73185448	0	101557557	G	A
5	rs379079	0	101557971	G	C
5	rs4323206	0	101558083	A	G
5	rs392924	0	101558117	C	A
5	rs433467	0	101558565	G	A
5	rs6891076	0	101558769	C	A
5	rs12657697	0	101559063	G	T
5	rs589938	0	101559119	A	G
5	rs441067	0	101559202	T	G
5	rs77440376	0	101559317	A	G
5	rs75741034	0	101559736	A	G
5	rs443710	0	101561106	C	T
5	rs10479168	0	101561303	G	A
5	rs411954	0	101561476	A	C
5	rs10479169	0	101561522	G	A
5	rs411423	0	101561711	A	C
5	rs407046	0	101561762	G	A
5	rs410674	0	101561975	A	C
5	rs425765	0	101562391	T	C
5	rs381316	0	101562527	A	C
5	rs438267	0	101562563	C	T
5	rs10043626	0	101562777	T	C
5	rs10043044	0	101562860	A	G
5	rs74598028	0	101562993	C	T
5	rs438928	0	101563250	C	T
5	rs382486	0	101563537	T	C
5	rs6877943	0	101563686	G	A
5	rs391828	0	101563955	A	T
5	rs6879676	0	101563960	C	G
5	rs433400	0	101564111	C	G
5	rs74464652	0	101564120	T	C
5	rs13436866	0	101564579	T	G
5	rs12658856	0	101564593	A	G
5	rs76568883	0	101564628	G	T
5	rs6883715	0	101564688	G	A
5	rs6870044	0	101564892	T	C
5	rs432161	0	101565038	C	T
5	rs13436739	0	101565905	G	A
5	rs7725294	0	101566013	A	G
5	rs409475	0	101566049	C	T
5	rs7725428	0	101566107	A	G
5	rs397655	0	101566775	T	G
5	rs6870634	0	101567778	G	A
5	rs28415837	0	101568212	G	A
5	rs79362776	0	101569073	A	G
5	rs1469104	0	101569545	A	G
5	rs3811976	0	101570236	T	C
5	rs4703217	0	101570491	A	G
5	rs11949650	0	101570689	G	A
5	rs113229194	0	101571041	C	A
5	rs7718818	0	101571456	T	C
5	rs62370435	0	101571541	T	C
5	rs7719298	0	101571690	T	C
5	rs76171439	0	101572053	A	G
5	rs75088245	0	101572156	A	C
5	rs10074138	0	101572807	C	A
5	rs73185482	0	101574052	A	G
5	rs10077904	0	101574268	C	T
5	rs10062716	0	101574406	G	C
5	rs10078106	0	101574577	C	T
5	rs62370436	0	101574755	G	T
5	rs41403944	0	101574885	A	G
5	rs62370437	0	101575091	C	T
5	rs6596424	0	101575241	A	G
5	rs6596425	0	101575387	G	C
5	rs1039290	0	101575864	T	C
5	rs10463967	0	101576089	T	G
5	rs76392900	0	101576110	C	T
5	rs1030237	0	101576111	G	A
5	rs1030236	0	101576243	A	C
5	rs10050388	0	101576247	T	C
5	rs1030235	0	101576249	T	C
5	rs58786975	0	101578110	G	A
5	rs10038686	0	101578579	G	A
5	rs72777927	0	101578871	T	C
5	rs1117298	0	101578984	C	T
5	rs72777928	0	101579003	G	A
5	rs74588340	0	101579193	G	A
5	rs78790238	0	101581769	T	C
5	rs76093531	0	101582637	G	A
5	rs56121549	0	101584446	C	A
5	rs404598	0	101584499	G	A
5	rs17148138	0	101584619	C	T
5	rs438617	0	101584734	T	C
5	rs10067502	0	101585209	G	A
5	rs9327810	0	101586429	A	G
5	rs9327811	0	101586464	G	A
5	rs420900	0	101586689	C	A
5	rs78079956	0	101586811	T	C
5	rs416332	0	101587257	G	A
5	rs10066650	0	101587374	T	G
5	rs10057463	0	101587773	C	T
5	rs10072122	0	101587931	G	A
5	rs432190	0	101587958	C	T
5	rs10067049	0	101588195	A	G
5	rs261103	0	101589204	G	A
5	rs77325075	0	101590361	C	G
5	rs431778	0	101591422	G	A
5	rs261102	0	101591901	C	A
5	rs402846	0	101592485	C	T
5	rs72777939	0	101592645	T	A
5	rs174414	0	101592742	T	C
5	rs261101	0	101592809	T	A
5	rs10070103	0	101593442	C	T
5	rs117636790	0	101593483	C	T
5	rs398228	0	101593486	C	A
5	rs416734	0	101593487	T	G
5	rs11746537	0	101593522	C	T
5	rs60843881	0	101594078	G	A
5	rs261100	0	101594186	A	G
5	rs261098	0	101594346	T	G
5	rs28441506	0	101594504	G	A
5	rs370176	0	101595558	C	T
5	rs386464	0	101595831	C	T
5	rs390614	0	101596244	C	T
5	rs10074392	0	101596412	T	C
5	rs452857	0	101596633	G	T
5	rs434771	0	101596788	G	T
5	rs841752	0	101596967	T	G
5	rs116944468	0	101597227	C	T
5	rs10067254	0	101597294	C	G
5	rs146300148	0	101598694	C	T
5	rs72777945	0	101600283	A	C
5	rs2113092	0	101600837	A	G
5	rs3114667	0	101601055	C	T
5	rs3114666	0	101601659	C	A
5	rs3096214	0	101602157	C	A
5	rs3114665	0	101602244	C	T
5	rs3096213	0	101602346	T	C
5	rs1593077	0	101602725	T	C
5	rs10057361	0	101602741	T	G
5	rs144468135	0	101603139	C	G
5	rs13356430	0	101603266	T	C
5	rs13357998	0	101603328	G	A
5	rs3096194	0	101603411	T	C
5	rs13356480	0	101603504	T	A
5	rs35941780	0	101603587	C	T
5	rs3096195	0	101603636	T	A
5	rs3096196	0	101603914	G	A
5	rs72777950	0	101604111	A	G
5	rs3096197	0	101604320	A	C
5	rs2113091	0	101604539	C	T
5	rs2113090	0	101604681	G	A
5	rs2161601	0	101604871	A	G
5	rs2263376	0	101605180	A	G
5	rs77578707	0	101605356	C	T
5	rs2600835	0	101605434	G	T
5	rs10052394	0	101605578	T	C
5	rs2600834	0	101605641	T	C
5	rs2600833	0	101605942	T	C
5	rs2600832	0	101606002	T	C
5	rs2600831	0	101606071	T	A
5	rs2600830	0	101606170	T	A
5	rs114713502	0	101606951	C	T
5	rs13355136	0	101607291	A	G
5	rs72777954	0	101607317	T	C
5	rs2548725	0	101607334	A	T
5	rs73774610	0	101607341	A	G
5	rs2600828	0	101607603	G	A
5	rs74938991	0	101607830	A	G
5	rs2600827	0	101608346	G	A
5	rs74293705	0	101608386	G	A
5	rs115990121	0	101608614	A	G
5	rs138848966	0	101608844	C	T
5	rs76868638	0	101609148	G	C
5	rs2600826	0	101609657	T	C
5	rs28602449	0	101610006	G	A
5	rs77321312	0	101610620	T	C
5	rs28481357	0	101610918	A	G
5	rs10063293	0	101610919	T	C
5	rs118172208	0	101611294	A	G
5	rs141418790	0	101612034	A	G
5	rs62372160	0	101612357	G	A
5	rs10042048	0	101613350	T	C
5	rs76396972	0	101613440	C	T
5	rs72777964	0	101613526	G	A
5	rs62372161	0	101613608	C	A
5	rs77967033	0	101614009	G	A
5	rs1098806	0	101614656	G	A
5	rs7732901	0	101614836	T	A
5	rs6884301	0	101615705	C	T
5	rs28864102	0	101615894	G	A
5	rs80150980	0	101617030	G	C
5	rs61335461	0	101617245	A	T
5	rs79575919	0	101617324	A	G
5	rs9327814	0	101617905	T	C
5	rs9327815	0	101618286	A	G
5	rs6860754	0	101618508	C	T
5	rs62372163	0	101618518	T	C
5	rs59648644	0	101618975	A	T
5	rs6866041	0	101619196	C	T
5	rs6892179	0	101619815	T	A
5	rs2548724	0	101620174	T	C
5	rs2600825	0	101620464	A	C
5	rs17148731	0	101620590	A	C
5	rs116112286	0	101620989	T	G
5	rs116319528	0	101621012	G	A
5	rs6898688	0	101621489	A	C
5	rs10515324	0	101621940	A	T
5	rs76143231	0	101622023	C	T
5	rs841934	0	101622200	A	G
5	rs841933	0	101622517	G	A
5	rs10052669	0	101622966	G	A
5	rs841932	0	101623028	G	A
5	rs10078945	0	101623086	T	A
5	rs74810669	0	101623334	G	A
5	rs111487400	0	101623538	A	G
5	rs60647834	0	101623780	T	A
5	rs709369	0	101624336	T	C
5	rs709370	0	101624393	T	A
5	rs75957148	0	101624858	C	T
5	rs709371	0	101625059	G	A
5	rs709372	0	101625154	T	C
5	rs841931	0	101625353	A	G
5	rs28469696	0	101625750	G	T
5	rs841930	0	101626218	A	C
5	rs150143649	0	101626438	G	A
5	rs841929	0	101627027	T	C
5	rs2548726	0	101627414	A	T
5	rs841928	0	101627435	C	G
5	rs841927	0	101627512	T	C
5	rs841926	0	101627668	C	G
5	rs841925	0	101627776	G	T
5	rs113233069	0	101627793	T	C
5	rs841924	0	101628614	G	A
5	rs10071570	0	101629599	C	T
5	rs62372166	0	101629644	C	G
5	rs841923	0	101629954	T	G
5	rs17148880	0	101630376	G	C
5	rs841922	0	101630696	T	G
5	rs841921	0	101630930	T	A
5	rs3114661	0	101631343	G	A
5	rs76523033	0	101631518	A	C
5	rs3114660	0	101631526	C	G
5	rs3114659	0	101631592	A	G
5	rs76381196	0	101631761	T	C
5	rs10479190	0	101631790	T	G
5	rs7710414	0	101632375	C	T
5	rs2004550	0	101633266	T	C
5	rs146530992	0	101633289	C	T
5	rs2004551	0	101633399	A	C
5	rs896544	0	101633557	C	A
5	rs896545	0	101633610	G	A
5	rs78081330	0	101634112	C	G
5	rs10479191	0	101634271	T	C
5	rs57977588	0	101634545	A	G
5	rs59934563	0	101634575	T	C
5	rs62372171	0	101634577	G	A
5	rs56881277	0	101634770	A	G
5	rs6882313	0	101634954	C	A
5	rs6895407	0	101634987	G	A
5	rs6881331	0	101634997	T	C
5	rs59723886	0	101635199	A	G
5	rs10057529	0	101635554	G	A
5	rs10073052	0	101635625	C	T
5	rs77197609	0	101635640	C	A
5	rs10057599	0	101635657	G	A
5	rs7701832	0	101636046	G	A
5	rs62372208	0	101636538	T	C
5	rs13356598	0	101636589	G	A
5	rs62372209	0	101636614	T	C
5	rs76835731	0	101636622	T	C
5	rs62372210	0	101636688	A	G
5	rs62372211	0	101636777	C	T
5	rs2895806	0	101636908	G	T
5	rs7708494	0	101637164	C	T
5	rs4343814	0	101637315	A	G
5	rs2010590	0	101637424	A	G
5	rs1823691	0	101637564	T	C
5	rs1823692	0	101637590	T	C
5	rs78452309	0	101637850	G	A
5	rs9327821	0	101637995	C	T
5	rs77211182	0	101638005	T	C
5	rs9327822	0	101638065	T	C
5	rs9327823	0	101638067	G	A
5	rs9327824	0	101638168	G	T
5	rs9327825	0	101638179	C	T
5	rs10038081	0	101638266	T	C
5	rs1982418	0	101638381	G	A
5	rs79280656	0	101639203	T	A
5	rs62372213	0	101639236	T	G
5	rs6878190	0	101639252	G	A
5	rs10038372	0	101639664	A	G
5	rs10040933	0	101639818	G	A
5	rs2123131	0	101640178	T	G
5	rs77653146	0	101640185	A	T
5	rs2123132	0	101640251	A	G
5	rs13359098	0	101640563	G	T
5	rs13357610	0	101640956	T	C
5	rs10477803	0	101640991	G	A
5	rs13357585	0	101641034	A	C
5	rs62372214	0	101641080	G	T
5	rs10063351	0	101641361	A	G
5	rs55804202	0	101641408	G	A
5	rs10055641	0	101641516	C	T
5	rs10070402	0	101641602	G	A
5	rs7712690	0	101641852	A	G
5	rs10072167	0	101642257	G	T
5	rs10067051	0	101642275	T	G
5	rs72777984	0	101642378	A	G
5	rs73774622	0	101642607	A	T
5	rs1376901	0	101642861	G	A
5	rs1452059	0	101643114	C	T
5	rs10059790	0	101643293	C	T
5	rs145651872	0	101643549	C	A
5	rs10069466	0	101643628	T	C
5	rs13357340	0	101644914	C	G
5	rs55709837	0	101646003	T	C
5	rs76242142	0	101646039	T	C
5	rs73774626	0	101647121	C	A
5	rs1349589	0	101647474	A	G
5	rs7734926	0	101647925	C	T
5	rs78120586	0	101649316	A	G
5	rs145142563	0	101649425	A	C
5	rs2218926	0	101649996	T	G
5	rs77247392	0	101650531	T	G
5	rs62372215	0	101650796	G	T
5	rs6893520	0	101650861	A	G
5	rs62372216	0	101650882	A	G
5	rs62372217	0	101650918	A	G
5	rs62372218	0	101650986	C	A
5	rs62372219	0	101651151	A	G
5	rs73774636	0	101651340	C	T
5	rs62372220	0	101651411	C	A
5	rs62372221	0	101651466	G	A
5	rs62372222	0	101651505	T	C
5	rs13360644	0	101651672	A	T
5	rs6899078	0	101651873	A	G
5	rs13358420	0	101651946	C	A
5	rs13358421	0	101651958	C	T
5	rs13358882	0	101652028	C	T
5	rs28625937	0	101652229	G	A
5	rs28421510	0	101652252	A	G
5	rs78015059	0	101652518	T	C
5	rs10077220	0	101652857	T	C
5	rs2084825	0	101652987	A	T
5	rs1584714	0	101653357	A	G
5	rs1584715	0	101653362	T	G
5	rs2895807	0	101653570	G	A
5	rs13359604	0	101653600	C	T
5	rs7445156	0	101653700	T	C
5	rs10051525	0	101654771	T	C
5	rs145360823	0	101654905	A	G
5	rs10063002	0	101655572	C	T
5	rs10214232	0	101656170	A	G
5	rs76643251	0	101656539	G	C
5	rs1597768	0	101656855	G	C
5	rs10073051	0	101656932	A	G
5	rs10076313	0	101657353	T	C
5	rs10051684	0	101657418	G	A
5	rs10076451	0	101657522	T	G
5	rs10067263	0	101657535	C	T
5	rs9327834	0	101658000	A	G
5	rs61566297	0	101658411	T	G
5	rs73774643	0	101658448	T	C
5	rs73774644	0	101659049	T	C
5	rs17332107	0	101659105	A	G
5	rs10214388	0	101659466	A	G
5	rs55659746	0	101659571	A	G
5	rs10213798	0	101659682	G	A
5	rs11958091	0	101660805	C	T
5	rs9327836	0	101660913	T	C
5	rs10051544	0	101660963	A	T
5	rs7724496	0	101661468	A	G
5	rs1971210	0	101661611	T	C
5	rs112911730	0	101661783	C	T
5	rs145962526	0	101661817	G	A
5	rs10053625	0	101661976	A	C
5	rs9327837	0	101662158	C	A
5	rs6859811	0	101663195	T	C
5	rs6860381	0	101663536	T	G
5	rs73774650	0	101663655	C	G
5	rs6596459	0	101664587	T	C
5	rs72778000	0	101664729	G	A
5	rs62372234	0	101664960	G	A
5	rs141359959	0	101665038	C	T
5	rs73774652	0	101666686	C	A
5	rs62372236	0	101666753	A	G
5	rs1901517	0	101667437	T	C
5	rs77568582	0	101667493	A	G
5	rs1901518	0	101667514	C	G
5	rs62372237	0	101668094	T	C
5	rs78368500	0	101668295	T	A
5	rs76146936	0	101668296	C	T
5	rs72779903	0	101668401	T	G
5	rs7737963	0	101668619	T	C
5	rs12655961	0	101669015	G	A
5	rs12654151	0	101669209	A	C
5	rs10035407	0	101669220	C	G
5	rs80092622	0	101669221	T	C
5	rs181115831	0	101670477	G	T
5	rs1597767	0	101671135	T	C
5	rs1584717	0	101671415	C	G
5	rs10040562	0	101672181	A	G
5	rs10479200	0	101672238	T	G
5	rs7722680	0	101673587	A	C
5	rs7702418	0	101673766	G	T
5	rs74598846	0	101673946	T	A
5	rs28532891	0	101675111	T	C
5	rs7721548	0	101675154	G	A
5	rs7722117	0	101675521	G	A
5	rs62372298	0	101675584	C	T
5	rs6884162	0	101675811	C	T
5	rs6883257	0	101675982	G	A
5	rs62372300	0	101676145	G	A
5	rs1452060	0	101676382	A	C
5	rs73774654	0	101676406	A	G
5	rs80279457	0	101676705	C	T
5	rs7714927	0	101676877	T	C
5	rs10066445	0	101677329	T	C
5	rs1823694	0	101677341	C	T
5	rs4703224	0	101677686	T	C
5	rs62372301	0	101678592	G	A
5	rs2400800	0	101678730	T	C
5	rs1078338	0	101678793	C	A
5	rs1869104	0	101679298	T	C
5	rs1869103	0	101679449	T	C
5	rs73774655	0	101679789	C	T
5	rs6887402	0	101679845	A	G
5	rs10479204	0	101680060	A	C
5	rs140734236	0	101680265	G	T
5	rs1376904	0	101680470	T	A
5	rs73774657	0	101680878	T	C
5	rs1376903	0	101681225	T	C
5	rs72779910	0	101681237	T	C
5	rs4114686	0	101681949	A	G
5	rs1839925	0	101682286	G	C
5	rs1584716	0	101682384	T	C
5	rs10079075	0	101683424	T	C
5	rs10054348	0	101683542	G	A
5	rs6869607	0	101683613	A	G
5	rs137991227	0	101684147	C	T
5	rs1823693	0	101684849	G	A
5	rs12332777	0	101684982	A	T
5	rs117011540	0	101685670	T	C
5	rs10054400	0	101686443	C	A
5	rs10062217	0	101686457	A	T
5	rs10054516	0	101686661	C	G
5	rs6873243	0	101686780	T	C
5	rs13355118	0	101686982	C	T
5	rs6873363	0	101686997	A	G
5	rs6873373	0	101687035	A	G
5	rs6873384	0	101687045	A	G
5	rs1901511	0	101687210	T	C
5	rs192489627	0	101687224	G	T
5	rs1901510	0	101687441	A	G
5	rs187110630	0	101687759	C	T
5	rs1839923	0	101688136	C	T
5	rs10067990	0	101688219	T	C
5	rs7700587	0	101688672	C	T
5	rs112587145	0	101688828	A	G
5	rs7341124	0	101689101	A	G
5	rs7341146	0	101689161	T	C
5	rs78033496	0	101689239	A	G
5	rs115633766	0	101689580	C	G
5	rs77294703	0	101689669	C	T
5	rs192391486	0	101690340	T	C
5	rs6596470	0	101690717	T	C
5	rs144989870	0	101690752	A	C
5	rs60356894	0	101691710	A	G
5	rs55703459	0	101691754	C	T
5	rs11957808	0	101691884	A	G
5	rs2198246	0	101692228	G	T
5	rs6880815	0	101692532	G	T
5	rs72779917	0	101692601	G	C
5	rs13361522	0	101692627	T	G
5	rs13354249	0	101692656	G	C
5	rs6886744	0	101693031	C	T
5	rs6867264	0	101693046	A	T
5	rs542179176	0	101694800	T	C
5	rs62369274	0	101695673	T	C
5	rs113697937	0	101696055	T	C
5	rs80278966	0	101697151	C	G
5	rs10074257	0	101697463	A	G
5	rs9327841	0	101697752	T	G
5	rs9327842	0	101697838	T	C
5	rs9327843	0	101697899	A	C
5	rs9327844	0	101698122	A	T
5	rs10053026	0	101698159	G	A
5	rs9327845	0	101698231	T	C
5	rs7724943	0	101698884	G	A
5	rs62369275	0	101699104	G	A
5	rs10055353	0	101699526	G	T
5	rs10078757	0	101699907	A	G
5	rs78857908	0	101700623	C	T
5	rs7718122	0	101700702	A	G
5	rs9327848	0	101700978	C	T
5	rs6862270	0	101701227	C	G
5	rs6861350	0	101701390	G	C
5	rs6861382	0	101701467	G	A
5	rs6887766	0	101701540	T	C
5	rs10479209	0	101701640	A	T
5	rs10075318	0	101701924	C	T
5	rs141294910	0	101702123	G	T
5	rs13355600	0	101702200	T	C
5	rs1597765	0	101703523	T	C
5	rs1597766	0	101703576	A	G
5	rs80006117	0	101703648	C	G
5	rs7734467	0	101703845	A	G
5	rs7714004	0	101703953	G	T
5	rs79526080	0	101704025	C	T
5	rs11948335	0	101704179	C	T
5	rs10038972	0	101704518	T	G
5	rs10035525	0	101704674	C	T
5	rs72779930	0	101706926	A	G
5	rs10036441	0	101707048	A	T
5	rs10054149	0	101707293	A	T
5	rs10055753	0	101707342	T	C
5	rs62369302	0	101707793	G	C
5	rs2123136	0	101707988	C	A
5	rs2123135	0	101708121	C	T
5	rs9285943	0	101708465	C	A
5	rs7712152	0	101708772	G	T
5	rs6596480	0	101709314	T	C
5	rs6863041	0	101709511	T	C
5	rs6877722	0	101709936	G	T
5	rs10062073	0	101710089	T	C
5	rs75922807	0	101710224	C	T
5	rs73774677	0	101710638	T	C
5	rs1901515	0	101711249	T	C
5	rs1901514	0	101711280	A	G
5	rs62369303	0	101711308	T	C
5	rs62369304	0	101711398	G	T
5	rs58644688	0	101711497	A	G
5	rs1901513	0	101711558	G	A
5	rs57415604	0	101711661	A	G
5	rs79482113	0	101711785	G	A
5	rs7715217	0	101711942	T	C
5	rs7733501	0	101711999	C	T
5	rs10042901	0	101712130	G	T
5	rs7733695	0	101712136	C	T
5	rs10041015	0	101712324	T	C
5	rs10041806	0	101713291	T	G
5	rs75119073	0	101713307	A	G
5	rs9327850	0	101713742	T	A
5	rs12055218	0	101713753	G	A
5	rs78116706	0	101713858	T	G
5	rs9327851	0	101715098	G	T
5	rs62369307	0	101716459	A	T
5	rs10069193	0	101716620	G	A
5	rs10063988	0	101716797	T	C
5	rs80036141	0	101717026	G	A
5	rs6891936	0	101717233	G	A
5	rs6873738	0	101717372	A	C
5	rs1580038	0	101717884	A	T
5	rs62369308	0	101718394	G	A
5	rs10058722	0	101718525	C	T
5	rs10041725	0	101719190	A	C
5	rs6890130	0	101719783	T	C
5	rs11746723	0	101720171	A	G
5	rs146769500	0	101720808	C	A
5	rs58454928	0	101720925	C	T
5	rs76979875	0	101721067	T	C
5	rs4703014	0	101721437	T	C
5	rs13358233	0	101721810	C	T
5	rs28786103	0	101722151	T	C
5	rs10067136	0	101722320	C	T
5	rs73774685	0	101722685	T	G
5	rs41389647	0	101723435	C	T
5	rs183378637	0	101723869	A	T
5	rs1901512	0	101723875	T	C
5	rs6873305	0	101724307	A	T
5	rs10055840	0	101724448	G	C
5	rs73774686	0	101724618	C	T
5	rs1376905	0	101724836	A	G
5	rs78636686	0	101724893	A	G
5	rs55668441	0	101725342	A	G
5	rs7728630	0	101725479	A	G
5	rs73774687	0	101725754	T	A
5	rs7733253	0	101725769	T	A
5	rs10062613	0	101725983	C	T
5	rs6874093	0	101726360	C	T
5	rs6895200	0	101726463	A	G
5	rs6874612	0	101726648	C	A
5	rs10073892	0	101726770	T	C
5	rs1452065	0	101726851	A	G
5	rs1452064	0	101726963	A	G
5	rs77394512	0	101727194	T	A
5	rs1452063	0	101727230	G	A
5	rs1452062	0	101727677	T	A
5	rs72779945	0	101727868	T	C
5	rs1452061	0	101727930	T	C
5	rs1545488	0	101728519	C	G
5	rs1562960	0	101729504	C	T
5	rs1545487	0	101729829	C	T
5	rs72779947	0	101729943	C	T
5	rs1545486	0	101729948	C	T
5	rs117970355	0	101732448	T	G
5	rs7737204	0	101733177	T	C
5	rs7719316	0	101734999	T	C
5	rs9285946	0	101735721	G	A
5	rs7721084	0	101736336	A	C
5	rs6596482	0	101736641	C	T
5	rs10479213	0	101737096	G	C
5	rs2084826	0	101737411	T	A
5	rs62369341	0	101737738	T	C
5	rs7731256	0	101737777	T	C
5	rs10479214	0	101737869	C	A
5	rs62369342	0	101737894	T	C
5	rs4703225	0	101739685	T	C
5	rs4703226	0	101739809	T	C
5	rs10052881	0	101740499	C	T
5	rs10067645	0	101740751	G	A
5	rs62369343	0	101740953	G	T
5	rs10054879	0	101741420	C	T
5	rs10057126	0	101742584	C	T
5	rs11745781	0	101743263	T	C
5	rs1901522	0	101743626	T	G
5	rs1376899	0	101743703	T	C
5	rs1376898	0	101743783	T	C
5	rs1376897	0	101743882	C	T
5	rs17150287	0	101744748	G	C
5	rs2060834	0	101744912	C	G
5	rs2060833	0	101745019	G	A
5	rs10061427	0	101745252	T	G
5	rs1901521	0	101746708	G	T
5	rs1376896	0	101746847	T	C
5	rs181983467	0	101747391	T	A
5	rs10065821	0	101747415	T	A
5	rs9986226	0	101747838	T	C
5	rs974132	0	101748342	G	A
5	rs974133	0	101748456	T	C
5	rs10073333	0	101748741	G	C
5	rs10060468	0	101749053	C	A
5	rs72779958	0	101749309	T	G
5	rs6596484	0	101750196	T	C
5	rs62369345	0	101750853	A	T
5	rs6596485	0	101751116	T	C
5	rs10079264	0	101751132	G	A
5	rs10065054	0	101751540	C	T
5	rs10072785	0	101751611	A	G
5	rs12658397	0	101751653	T	C
5	rs10479215	0	101752434	T	C
5	rs10479216	0	101752461	T	G
5	rs10041969	0	101753100	C	G
5	rs10053573	0	101753196	G	A
5	rs1839926	0	101753607	C	G
5	rs1597770	0	101753783	A	C
5	rs1470794	0	101754116	T	A
5	rs1901519	0	101754473	A	G
5	rs1901520	0	101754661	T	C
5	rs1542296	0	101755430	T	C
5	rs896546	0	101755879	C	T
5	rs6596486	0	101756062	G	A
5	rs6596487	0	101756163	T	C
5	rs56268211	0	101756244	G	A
5	rs111400704	0	101756600	C	T
5	rs77613148	0	101756767	C	T
5	rs2167586	0	101756869	T	C
5	rs56358831	0	101757038	T	C
5	rs6878326	0	101757265	G	T
5	rs6860720	0	101757776	A	G
5	rs10479218	0	101757805	A	C
5	rs144167781	0	101758319	T	C
5	rs6596488	0	101758406	C	T
5	rs6871070	0	101758944	T	C
5	rs72779968	0	101758952	G	A
5	rs4639187	0	101759419	G	A
5	rs4640764	0	101759547	T	C
5	rs4413509	0	101759952	A	G
5	rs7734988	0	101760662	G	C
5	rs2400742	0	101760899	T	C
5	rs7736579	0	101760969	C	G
5	rs7726174	0	101761078	T	C
5	rs10074939	0	101761508	C	T
5	rs9765316	0	101761719	C	A
5	rs144848941	0	101761972	T	C
5	rs7731845	0	101762194	T	C
5	rs62370975	0	101762623	C	T
5	rs10055023	0	101762909	A	G
5	rs10063981	0	101763870	G	A
5	rs4703227	0	101764454	C	T
5	rs4703228	0	101764814	A	T
5	rs4703229	0	101764856	A	G
5	rs55843474	0	101764961	A	C
5	rs10223244	0	101765225	C	T
5	rs77712334	0	101765834	A	C
5	rs10074324	0	101766574	C	T
5	rs1584713	0	101767289	G	C
5	rs78095595	0	101767508	G	T
5	rs72779972	0	101768044	C	T
5	rs6596490	0	101768045	A	G
5	rs75035693	0	101768554	T	C
5	rs10037939	0	101768881	T	C
5	rs62370977	0	101769070	C	T
5	rs6877762	0	101769462	C	T
5	rs6862876	0	101769638	T	G
5	rs6862894	0	101769669	T	C
5	rs10038801	0	101769984	T	C
5	rs6867496	0	101770045	T	C
5	rs140486149	0	101771317	G	A
5	rs2123133	0	101771645	T	A
5	rs2123134	0	101771971	A	G
5	rs6596492	0	101772270	C	T
5	rs1376894	0	101773239	A	G
5	rs118034121	0	101773321	T	C
5	rs78436957	0	101773644	C	T
5	rs73776930	0	101773959	C	A
5	rs145311670	0	101774263	A	G
5	rs17150488	0	101774455	T	C
5	rs1376913	0	101774959	C	T
5	rs1376912	0	101775163	C	T
5	rs1376911	0	101775219	A	G
5	rs1376910	0	101775267	G	A
5	rs2400795	0	101775339	T	C
5	rs2400796	0	101775394	C	T
5	rs6596493	0	101775720	G	A
5	rs6881112	0	101775742	G	T
5	rs6885800	0	101776226	G	A
5	rs6871966	0	101776298	T	C
5	rs56028821	0	101776400	C	G
5	rs6872341	0	101776535	T	A
5	rs17273466	0	101776835	C	T
5	rs6596495	0	101777273	A	G
5	rs2167584	0	101777462	A	T
5	rs6892350	0	101777664	G	A
5	rs11950639	0	101777796	C	T
5	rs1376909	0	101778243	C	T
5	rs1376908	0	101778402	A	G
5	rs10463979	0	101778491	C	T
5	rs10463980	0	101778622	C	A
5	rs1376906	0	101778858	A	G
5	rs1376907	0	101779036	T	A
5	rs7724920	0	101779612	A	G
5	rs7734060	0	101780479	T	G
5	rs6596496	0	101780661	T	C
5	rs6895795	0	101780797	T	C
5	rs4386713	0	101780913	T	C
5	rs2400797	0	101781177	C	A
5	rs72779982	0	101781432	T	C
5	rs72779983	0	101781745	G	C
5	rs10044030	0	101781888	T	C
5	rs10223273	0	101782182	A	G
5	rs28873218	0	101782551	T	C
5	rs1901509	0	101782930	T	C
5	rs1597773	0	101783090	A	G
5	rs7712282	0	101783444	T	C
5	rs1117556	0	101784270	G	A
5	rs13353915	0	101784592	T	C
5	rs6893391	0	101784760	C	T
5	rs6893723	0	101784937	C	T
5	rs1117130	0	101785506	C	T
5	rs10053827	0	101786525	C	T
5	rs6885350	0	101786769	G	A
5	rs10463981	0	101787062	G	A
5	rs74599019	0	101787450	T	C
5	rs1452056	0	101787810	T	G
5	rs2400798	0	101788155	T	C
5	rs2400799	0	101788427	G	T
5	rs2895830	0	101788600	A	G
5	rs1452057	0	101789305	A	G
5	rs2060836	0	101789802	A	G
5	rs2060837	0	101789805	G	T
5	rs117051341	0	101790008	T	G
5	rs6893993	0	101790548	T	G
5	rs4085107	0	101790944	C	G
5	rs10434748	0	101791518	G	A
5	rs147530565	0	101791684	T	C
5	rs10434749	0	101791975	G	A
5	rs150974265	0	101792919	C	T
5	rs10036226	0	101793831	G	C
5	rs10045929	0	101794063	T	G
5	rs11746217	0	101795490	A	G
5	rs11749193	0	101795556	G	A
5	rs62371010	0	101796273	A	T
5	rs10046076	0	101797122	G	T
5	rs10044208	0	101797136	T	C
5	rs10080207	0	101797279	G	A
5	rs58080162	0	101797854	G	A
5	rs6868299	0	101798120	T	C
5	rs2400802	0	101799219	A	C
5	rs56218837	0	101799787	C	T
5	rs7732942	0	101800228	G	A
5	rs62371013	0	101800313	A	G
5	rs10055704	0	101802384	T	A
5	rs77512434	0	101802617	A	G
5	rs76703395	0	101803016	C	T
5	rs2134454	0	101803271	C	G
5	rs1597771	0	101803412	G	A
5	rs4703230	0	101803917	C	G
5	rs4703231	0	101804066	T	C
5	rs7716398	0	101804245	G	A
5	rs7737248	0	101804317	A	G
5	rs138143373	0	101804844	C	T
5	rs55660231	0	101805692	C	G
5	rs111908893	0	101805759	T	C
5	rs181218070	0	101805778	G	C
5	rs1948807	0	101806486	G	C
5	rs1948806	0	101806762	G	A
5	rs7356787	0	101806886	G	A
5	rs7356705	0	101807025	A	T
5	rs10038809	0	101807349	G	A
5	rs10044561	0	101807713	C	T
5	rs9327860	0	101808672	G	T
5	rs7711687	0	101808799	C	T
5	rs7731310	0	101808937	A	C
5	rs6596498	0	101809845	T	C
5	rs78622146	0	101809857	C	T
5	rs1118008	0	101810700	A	G
5	rs55912935	0	101810954	T	C
5	rs4703232	0	101811346	T	C
5	rs7356647	0	101812162	T	C
5	rs62371032	0	101812889	G	C
5	rs62371033	0	101813128	G	A
5	rs10041507	0	101813160	T	C
5	rs10041525	0	101813238	T	C
5	rs10515326	0	101813748	C	T
5	rs17333350	0	101814609	A	G
5	rs6884141	0	101816104	G	A
5	rs17151033	0	101816169	C	T
5	rs10041652	0	101816228	G	A
5	rs6866255	0	101816327	A	G
5	rs1875634	0	101817358	T	C
5	rs73776943	0	101817675	C	T
5	rs6881472	0	101817994	T	C
5	rs75273151	0	101819425	C	A
5	rs981988	0	101819981	T	C
5	rs185445800	0	101820476	T	A
5	rs28415625	0	101820792	C	T
5	rs10075530	0	101822099	T	C
5	rs35177830	0	101822733	C	T
5	rs60489981	0	101825472	C	A
5	rs62371034	0	101825484	G	T
5	rs115983942	0	101826163	C	T
5	rs11242469	0	101826712	G	A
5	rs72779996	0	101827368	C	G
5	rs113618592	0	101827403	C	T
5	rs147447968	0	101827468	C	T
5	rs139957654	0	101828362	G	A
5	rs7729674	0	101829985	C	A
5	rs141893516	0	101830868	A	G
5	rs80314444	0	101830898	T	C
5	rs76101350	0	101831431	C	T
5	rs6860730	0	101831523	C	A
5	rs11242471	0	101831625	G	A
5	rs140758269	0	101833490	C	A
5	rs149688048	0	101833492	T	G
5	rs72779997	0	101833772	A	G
5	rs58139210	0	101833939	C	T
5	rs56181501	0	101834008	A	T
5	rs117774079	0	101834315	C	T
5	rs10038730	0	101834596	T	A
5	rs6883528	0	101836140	T	C
5	rs10035507	0	101836499	A	G
5	rs6898458	0	101836665	G	A
5	rs73776944	0	101837041	A	G
5	rs77130064	0	101838012	A	G
5	rs10062241	0	101838049	G	A
5	rs6869014	0	101838370	G	A
5	rs77487663	0	101838776	G	T
5	rs62371036	0	101840103	C	A
5	rs72779999	0	101840122	T	G
5	rs72780002	0	101840262	T	C
5	rs72781803	0	101840290	G	A
5	rs139529134	0	101840821	C	A
5	rs10063454	0	101841169	T	C
5	rs6887559	0	101841549	C	T
5	rs6886703	0	101841750	G	C
5	rs6887045	0	101841939	G	A
5	rs17151486	0	101842059	A	T
5	rs17151490	0	101842109	G	A
5	rs6892550	0	101842742	G	C
5	rs10040867	0	101842843	T	C
5	rs145042311	0	101843236	C	T
5	rs115814914	0	101843316	G	A
5	rs953280	0	101843759	T	C
5	rs148260693	0	101843798	G	T
5	rs10070289	0	101844778	T	C
5	rs56046942	0	101844944	T	C
5	rs139745004	0	101845951	T	C
5	rs6596500	0	101847509	T	G
5	rs17151574	0	101849191	C	T
5	rs7703692	0	101849494	C	T
5	rs10515329	0	101850019	G	T
5	rs10515328	0	101850042	C	T
5	rs17151608	0	101850871	T	C
5	rs6596501	0	101851094	T	C
5	rs116712401	0	101852287	C	T
5	rs10044449	0	101852441	T	A
5	rs17151648	0	101852560	C	G
5	rs17151651	0	101852657	T	C
5	rs144493343	0	101853859	G	A
5	rs73776963	0	101854414	C	T
5	rs10078558	0	101854975	A	T
5	rs6871899	0	101856944	G	A
5	rs55736313	0	101858262	C	A
5	rs61522296	0	101858706	T	A
5	rs7728204	0	101859136	C	T
5	rs1502843	0	101859217	G	T
5	rs1502844	0	101859317	C	T
5	rs59618134	0	101860211	A	G
5	rs113011681	0	101860552	A	G
5	rs56756888	0	101860559	T	A
5	rs10463983	0	101860882	G	A
5	rs10479223	0	101861589	A	G
5	rs10479224	0	101861678	T	C
5	rs141517097	0	101861727	A	G
5	rs6891766	0	101862704	T	C
5	rs10479225	0	101862866	T	C
5	rs62369688	0	101863839	C	T
5	rs1502851	0	101864034	A	G
5	rs1502850	0	101864219	G	C
5	rs12332575	0	101865789	C	A
5	rs9885011	0	101866862	A	G
5	rs58377143	0	101866873	C	T
5	rs6864567	0	101867396	C	T
5	rs62369689	0	101867571	T	G
5	rs9327861	0	101867877	G	A
5	rs9327862	0	101869154	T	C
5	rs148449636	0	101869333	T	C
5	rs35506458	0	101870822	G	A
5	rs9327863	0	101871069	A	T
5	rs12654931	0	101871127	A	T
5	rs6872759	0	101871853	T	A
5	rs6891258	0	101872137	G	A
5	rs10066065	0	101873164	A	G
5	rs58631732	0	101873551	T	C
5	rs12657079	0	101874055	T	C
5	rs12654542	0	101874149	C	T
5	rs142517960	0	101874224	G	A
5	rs12654630	0	101874597	C	T
5	rs62369693	0	101874794	C	T
5	rs1393625	0	101876929	A	G
5	rs1393624	0	101876951	A	G
5	rs10463984	0	101877132	G	A
5	rs924681	0	101877499	A	T
5	rs7735587	0	101878240	C	T
5	rs12653822	0	101878418	C	T
5	rs10072508	0	101878621	G	C
5	rs10072703	0	101878923	G	A
5	rs7708617	0	101880288	C	A
5	rs924680	0	101880713	A	C
5	rs924679	0	101880715	T	G
5	rs6596505	0	101881166	A	T
5	rs6596506	0	101881380	A	T
5	rs17334032	0	101881631	G	C
5	rs79743567	0	101882632	T	G
5	rs17334060	0	101883087	C	T
5	rs10051203	0	101885772	C	T
5	rs79991475	0	101885899	T	G
5	rs6596507	0	101886112	G	T
5	rs3114592	0	101886807	T	A
5	rs12653030	0	101887158	C	T
5	rs144179571	0	101887173	C	T
5	rs12653088	0	101887396	C	A
5	rs11242473	0	101887714	A	G
5	rs147837901	0	101888046	T	C
5	rs28610141	0	101888052	G	A
5	rs7734221	0	101888858	G	A
5	rs76294011	0	101889353	T	C
5	rs1875632	0	101889942	C	T
5	rs3105230	0	101890273	T	C
5	rs1502839	0	101890364	T	C
5	rs12657044	0	101890779	A	T
5	rs3105231	0	101891174	C	T
5	rs10078142	0	101891426	G	A
5	rs10073195	0	101891668	T	C
5	rs1910288	0	101891771	C	T
5	rs1910289	0	101891926	C	T
5	rs1910290	0	101891951	T	C
5	rs1910291	0	101892035	G	T
5	rs79265606	0	101892085	C	T
5	rs7737678	0	101892432	A	G
5	rs10077046	0	101893213	T	G
5	rs10067911	0	101893255	C	T
5	rs2400806	0	101893436	C	T
5	rs150943860	0	101893447	A	C
5	rs56256048	0	101894631	G	C
5	rs10042544	0	101895753	T	C
5	rs112478428	0	101896314	C	T
5	rs57115212	0	101896394	A	T
5	rs72781833	0	101896610	G	A
5	rs1502840	0	101896920	C	A
5	rs10479230	0	101898017	A	T
5	rs7721434	0	101898184	C	A
5	rs7721729	0	101898337	C	T
5	rs3114586	0	101898402	T	G
5	rs3105232	0	101898675	T	A
5	rs143938339	0	101899303	A	G
5	rs7727968	0	101899827	C	T
5	rs149742032	0	101900225	T	C
5	rs10071721	0	101900591	C	T
5	rs3105474	0	101902035	T	C
5	rs7704385	0	101902408	G	A
5	rs10053778	0	101902864	A	T
5	rs1605078	0	101903993	A	T
5	rs1604605	0	101905404	C	A
5	rs12652310	0	101906762	T	C
5	rs2895839	0	101907424	A	G
5	rs3105464	0	101907705	G	T
5	rs12653423	0	101908121	T	C
5	rs78777703	0	101908795	C	T
5	rs12659295	0	101908976	C	T
5	rs12653584	0	101909268	A	T
5	rs72781838	0	101909590	T	C
5	rs10079582	0	101909723	C	T
5	rs10479232	0	101910330	T	C
5	rs10479233	0	101910568	G	A
5	rs10479234	0	101910725	G	T
5	rs79662977	0	101910848	A	G
5	rs10039106	0	101910874	T	G
5	rs3114591	0	101911163	G	A
5	rs76413294	0	101911412	T	C
5	rs10039237	0	101911597	A	G
5	rs79522985	0	101911990	A	T
5	rs3105463	0	101912172	C	T
5	rs190516664	0	101913486	C	G
5	rs60819395	0	101913825	A	G
5	rs17152198	0	101914033	C	T
5	rs10041536	0	101914501	A	T
5	rs10074590	0	101914525	G	C
5	rs17334370	0	101914562	C	T
5	rs6876722	0	101915129	G	A
5	rs10051006	0	101915578	C	T
5	rs10060403	0	101915603	T	A
5	rs77337008	0	101917869	T	C
5	rs77446366	0	101917919	C	T
5	rs10479236	0	101918306	T	C
5	rs10477819	0	101918448	G	A
5	rs9327866	0	101919043	A	G
5	rs6882275	0	101919742	A	G
5	rs9686862	0	101920820	C	T
5	rs7445614	0	101922421	G	T
5	rs75157118	0	101922465	A	C
5	rs1393626	0	101922590	A	C
5	rs1393627	0	101922632	C	G
5	rs10035158	0	101922775	G	T
5	rs1394819	0	101922839	C	T
5	rs55639639	0	101923665	A	G
5	rs67082901	0	101924011	C	G
5	rs62369727	0	101924235	A	C
5	rs3105235	0	101924774	T	G
5	rs9687561	0	101924878	C	G
5	rs28674948	0	101925229	T	C
5	rs1995572	0	101925961	C	T
5	rs148540934	0	101925990	T	C
5	rs13361792	0	101926363	G	A
5	rs13357560	0	101926437	C	T
5	rs6870270	0	101926950	G	C
5	rs3114593	0	101927339	G	C
5	rs12655805	0	101927366	C	T
5	rs12188915	0	101927384	T	C
5	rs10479237	0	101927431	G	A
5	rs6885781	0	101929069	G	A
5	rs6885940	0	101929149	G	T
5	rs142308241	0	101929155	G	A
5	rs3114594	0	101929232	T	G
5	rs10440756	0	101929429	T	C
5	rs10440757	0	101929477	T	C
5	rs10440758	0	101929505	A	C
5	rs10073454	0	101931105	C	T
5	rs62369729	0	101931331	G	A
5	rs74319280	0	101932665	C	T
5	rs3114595	0	101933087	A	G
5	rs3114596	0	101933588	T	A
5	rs1027660	0	101933831	A	G
5	rs77696592	0	101933857	G	A
5	rs1027661	0	101933903	C	T
5	rs1027662	0	101933929	G	A
5	rs1027663	0	101934197	T	C
5	rs3114597	0	101934969	T	C
5	rs1394821	0	101935100	T	A
5	rs55897698	0	101935603	C	T
5	rs56076606	0	101935865	T	A
5	rs13355922	0	101936104	G	A
5	rs10059604	0	101937313	G	A
5	rs1394822	0	101937376	T	G
5	rs10038552	0	101937510	G	T
5	rs3114598	0	101938458	G	T
5	rs7714223	0	101939984	G	A
5	rs10035511	0	101940409	C	T
5	rs2134452	0	101940526	A	G
5	rs74851799	0	101940689	A	G
5	rs3105228	0	101941053	T	C
5	rs78626551	0	101942219	A	C
5	rs78204330	0	101942664	G	A
5	rs192555110	0	101942816	T	C
5	rs10040591	0	101943045	A	G
5	rs28490970	0	101943217	T	C
5	rs36059004	0	101944008	C	A
5	rs3105486	0	101944070	C	G
5	rs57189793	0	101944178	C	T
5	rs60284576	0	101944332	T	C
5	rs56170429	0	101944414	T	A
5	rs3105485	0	101944699	C	T
5	rs7723461	0	101944793	A	G
5	rs10477820	0	101946548	G	C
5	rs10477821	0	101946610	T	C
5	rs7705924	0	101946798	A	G
5	rs10479239	0	101947155	C	A
5	rs995962	0	101947558	A	G
5	rs10069964	0	101947692	G	A
5	rs3105483	0	101948181	C	G
5	rs13190085	0	101948661	A	C
5	rs59923859	0	101948675	T	C
5	rs3105480	0	101949318	C	A
5	rs3105479	0	101949992	G	T
5	rs6866284	0	101950292	C	G
5	rs1505421	0	101951082	C	T
5	rs1505420	0	101951405	C	G
5	rs13168111	0	101951568	A	T
5	rs3105476	0	101952526	T	C
5	rs3105477	0	101953047	G	A
5	rs10067699	0	101953116	C	T
5	rs1505418	0	101953698	C	A
5	rs72781852	0	101953777	A	G
5	rs1505419	0	101953781	A	G
5	rs74329039	0	101954172	T	A
5	rs10070269	0	101954763	C	T
5	rs11746498	0	101955098	T	A
5	rs3114600	0	101955199	T	C
5	rs113796404	0	101955309	C	T
5	rs10479240	0	101955329	G	A
5	rs9327868	0	101955726	T	C
5	rs3114601	0	101956211	A	G
5	rs1156920	0	101956215	G	A
5	rs10043147	0	101956225	T	C
5	rs6870113	0	101956234	C	T
5	rs1160116	0	101957238	C	A
5	rs75304465	0	101958599	T	C
5	rs35369487	0	101959169	C	A
5	rs982094	0	101959192	T	C
5	rs35664711	0	101959194	C	T
5	rs7709217	0	101959695	A	G
5	rs17152757	0	101960167	A	T
5	rs1155978	0	101961823	G	C
5	rs6862833	0	101962234	G	A
5	rs997999	0	101963033	C	T
5	rs10515327	0	101963516	T	C
5	rs74729906	0	101964102	C	T
5	rs1394820	0	101964458	T	C
5	rs7730106	0	101965043	C	G
5	rs1505415	0	101966118	G	A
5	rs2202478	0	101966413	T	C
5	rs2202477	0	101966589	A	G
5	rs74790664	0	101966640	G	C
5	rs10054217	0	101967207	T	A
5	rs6873365	0	101969000	C	G
5	rs34018113	0	101969657	A	C
5	rs1857803	0	101969987	T	C
5	rs80210579	0	101970364	T	C
5	rs138428347	0	101970553	T	C
5	rs3114606	0	101971766	T	C
5	rs3114607	0	101971904	A	G
5	rs77658385	0	101973537	T	C
5	rs3105467	0	101974320	T	C
5	rs9327869	0	101974581	G	A
5	rs964518	0	101974807	A	G
5	rs3114608	0	101975431	A	T
5	rs3114609	0	101976386	C	T
5	rs28417846	0	101976873	T	A
5	rs35075848	0	101976881	T	A
5	rs13179639	0	101976958	A	G
5	rs76894146	0	101977371	G	A
5	rs11747243	0	101978150	G	T
5	rs77627415	0	101978963	A	G
5	rs1304594	0	101978990	G	A
5	rs3105465	0	101979155	C	T
5	rs10068654	0	101979297	T	G
5	rs1913500	0	101979874	G	A
5	rs116504812	0	101980638	A	G
5	rs146443663	0	101980936	G	T
5	rs1961737	0	101981779	T	C
5	rs1113814	0	101982039	T	C
5	rs1913499	0	101983210	G	A
5	rs78019875	0	101983345	G	C
5	rs2400833	0	101983542	A	C
5	rs114470360	0	101984627	A	G
5	rs1354618	0	101985120	A	G
5	rs1354620	0	101985206	T	G
5	rs80058303	0	101985651	T	G
5	rs10035133	0	101985673	C	T
5	rs13172780	0	101985792	A	G
5	rs1913503	0	101987069	T	C
5	rs1877788	0	101990024	A	G
5	rs1354621	0	101990095	T	C
5	rs185845738	0	101990486	T	C
5	rs1877787	0	101990902	T	C
5	rs117970592	0	101991734	G	T
5	rs79165912	0	101992062	C	G
5	rs79789873	0	101992086	G	A
5	rs188974453	0	101992174	C	A
5	rs117601933	0	101992176	T	C
5	rs146015665	0	101992472	G	A
5	rs2671602	0	101994803	A	G
5	rs1505416	0	101995470	T	C
5	rs1505417	0	101995548	T	C
5	rs1605076	0	101996861	A	G
5	rs2657430	0	101997223	C	G
5	rs2135177	0	101998320	T	C
5	rs2671566	0	101998457	A	G
5	rs2671567	0	101998579	A	G
5	rs2657431	0	101998692	T	C
5	rs146805949	0	101998789	C	G
5	rs2657432	0	101998879	A	G
5	rs2657433	0	101999586	T	G
5	rs2657434	0	101999814	T	C
5	rs2671568	0	102000313	A	G
5	rs1039623	0	102000423	A	G
5	rs1039624	0	102001052	T	C
5	rs2657435	0	102001365	T	C
5	rs2657437	0	102002577	T	C
5	rs13163706	0	102002777	T	C
5	rs2671569	0	102003138	A	G
5	rs9327870	0	102003557	C	T
5	rs9327871	0	102003700	G	C
5	rs2657438	0	102003711	T	C
5	rs2657439	0	102003807	C	T
5	rs2175911	0	102003836	C	A
5	rs2137902	0	102003945	A	G
5	rs2055629	0	102004240	T	A
5	rs2657440	0	102004358	G	A
5	rs2657441	0	102004366	T	C
5	rs2657442	0	102004421	G	A
5	rs2657443	0	102004668	T	C
5	rs2657444	0	102004673	C	T
5	rs2657445	0	102004743	C	A
5	rs2671570	0	102004783	T	C
5	rs2657446	0	102004849	A	C
5	rs10064230	0	102004880	G	A
5	rs3105471	0	102005231	A	T
5	rs3114585	0	102005268	T	C
5	rs3105472	0	102005412	G	T
5	rs141926264	0	102005441	C	T
5	rs2657447	0	102005705	C	T
5	rs9327872	0	102005706	A	G
5	rs10072191	0	102006134	C	G
5	rs10072203	0	102006184	C	T
5	rs2657448	0	102006482	G	A
5	rs3105473	0	102006968	C	T
5	rs377515290	0	102007193	C	T
5	rs189382771	0	102009136	C	T
5	rs2657449	0	102012989	G	A
5	rs2545596	0	102014047	T	C
5	rs17153730	0	102014906	G	A
5	rs2545599	0	102015061	G	C
5	rs1913505	0	102015119	T	G
5	rs3095908	0	102015923	G	A
5	rs2545601	0	102016172	C	T
5	rs10515331	0	102017642	G	T
5	rs76754480	0	102017869	A	C
5	rs1913502	0	102018714	T	C
5	rs74783448	0	102018817	A	T
5	rs1913501	0	102018838	A	T
5	rs146687546	0	102020604	A	C
5	rs370055426	0	102023450	G	A
5	rs2545545	0	102023904	C	G
5	rs2657498	0	102024126	T	A
5	rs2671584	0	102024147	G	A
5	rs2657495	0	102024797	T	G
5	rs2657494	0	102025067	A	T
5	rs2671591	0	102025277	C	T
5	rs1469040	0	102026142	G	A
5	rs78362759	0	102026206	C	T
5	rs187347552	0	102027355	C	T
5	rs191772389	0	102027356	C	T
5	rs2671599	0	102027507	C	T
5	rs2671601	0	102028045	A	G
5	rs2175912	0	102028537	A	G
5	rs2657486	0	102028774	C	T
5	rs2545555	0	102030759	T	C
5	rs2545558	0	102031920	C	T
5	rs2545559	0	102031959	G	A
5	rs12514861	0	102032773	T	G
5	rs2657477	0	102032797	A	G
5	rs76972295	0	102034105	T	C
5	rs10515332	0	102034609	A	C
5	rs13188927	0	102034963	C	T
5	rs75092410	0	102035374	C	T
5	rs55864066	0	102035907	T	G
5	rs75474779	0	102036531	A	G
5	rs2657475	0	102036666	T	C
5	rs79918479	0	102036974	G	A
5	rs2657471	0	102040475	G	T
5	rs2545565	0	102040477	G	T
5	rs1422084	0	102041747	C	T
5	rs2671577	0	102042958	G	A
5	rs17355711	0	102043267	G	A
5	rs78427032	0	102043637	G	A
5	rs4703018	0	102043686	T	C
5	rs17355759	0	102044030	A	G
5	rs1895213	0	102044072	T	G
5	rs2545575	0	102044340	C	A
5	rs12519185	0	102044567	A	G
5	rs117782981	0	102045892	T	A
5	rs2545576	0	102045973	T	C
5	rs75950592	0	102046189	T	C
5	rs150632777	0	102046781	T	A
5	rs2545581	0	102047150	T	C
5	rs1833585	0	102047758	A	G
5	rs6888677	0	102047937	C	G
5	rs2545583	0	102048098	G	A
5	rs193045770	0	102048331	G	A
5	rs146846297	0	102050575	A	C
5	rs12517069	0	102050666	C	T
5	rs75224092	0	102051363	C	A
5	rs10515333	0	102051674	T	C
5	rs118001013	0	102052448	T	C
5	rs6875170	0	102052602	G	C
5	rs60767685	0	102053289	C	T
5	rs11242482	0	102053387	T	C
5	rs4703019	0	102053558	G	A
5	rs2545593	0	102054421	A	T
5	rs2657427	0	102054483	T	C
5	rs80101889	0	102054981	T	C
5	rs78531526	0	102055056	C	G
5	rs77653437	0	102055214	A	G
5	rs149887550	0	102055268	C	T
5	rs80011177	0	102055335	G	C
5	rs77844098	0	102055558	T	A
5	rs80194831	0	102055884	G	A
5	rs75108898	0	102055912	C	T
5	rs77442137	0	102055990	T	C
5	rs78294347	0	102056079	T	A
5	rs77990466	0	102056266	T	G
5	rs78504491	0	102056728	C	G
5	rs78859530	0	102056783	A	G
5	rs79351950	0	102056821	C	G
5	rs76376546	0	102057122	T	C
5	rs73774862	0	102057207	A	G
5	rs77984259	0	102057404	A	G
5	rs78727034	0	102057937	G	A
5	rs74406998	0	102058267	A	T
5	rs74602316	0	102058391	G	T
5	rs58712347	0	102058824	C	T
5	rs76289525	0	102058898	T	C
5	rs75526300	0	102059378	T	C
5	rs75081131	0	102059393	A	G
5	rs79646774	0	102059396	A	T
5	rs75501932	0	102059457	G	A
5	rs76242886	0	102059570	A	G
5	rs75935034	0	102059632	C	T
5	rs79373296	0	102059640	A	T
5	rs79717876	0	102059670	C	T
5	rs76353650	0	102059675	G	A
5	rs75161761	0	102059722	C	T
5	rs76731037	0	102059808	C	T
5	rs77789523	0	102059903	A	G
5	rs77736774	0	102059978	A	C
5	rs78533854	0	102060171	T	G
5	rs77163845	0	102060284	T	A
5	rs75086210	0	102060362	T	G
5	rs77347590	0	102060461	T	C
5	rs79235256	0	102060774	A	G
5	rs74555554	0	102060908	C	G
5	rs79440000	0	102061231	A	T
5	rs258255	0	102061818	A	G
5	rs79708835	0	102061865	T	C
5	rs58847509	0	102061910	A	G
5	rs74680882	0	102062113	T	C
5	rs75220476	0	102062115	G	A
5	rs258256	0	102062243	A	T
5	rs80100347	0	102062329	C	T
5	rs78560896	0	102062580	T	C
5	rs80307376	0	102062677	C	T
5	rs75925449	0	102062964	T	C
5	rs73774866	0	102063031	T	C
5	rs78264369	0	102063130	G	T
5	rs80193275	0	102063135	C	T
5	rs78778719	0	102063175	G	A
5	rs77437748	0	102063440	C	A
5	rs258257	0	102063443	T	C
5	rs75661622	0	102063878	A	G
5	rs146177381	0	102064237	A	G
5	rs74429937	0	102064321	T	A
5	rs1152137	0	102064491	C	T
5	rs75624709	0	102064566	G	T
5	rs12659780	0	102064637	C	T
5	rs75993450	0	102064678	T	C
5	rs78851373	0	102065391	A	G
5	rs41089	0	102065504	G	A
5	rs147949147	0	102065824	A	G
5	rs78889611	0	102065862	C	T
5	rs79344687	0	102065919	A	G
5	rs76370676	0	102065934	A	G
5	rs79745676	0	102066009	G	A
5	rs77443604	0	102066071	T	C
5	rs76046600	0	102066105	T	C
5	rs77798670	0	102066117	T	C
5	rs80141596	0	102066180	A	G
5	rs74684977	0	102066188	A	G
5	rs79167281	0	102066214	C	T
5	rs79643997	0	102066272	A	T
5	rs75496578	0	102066319	T	A
5	rs74540812	0	102066599	T	C
5	rs75972364	0	102066861	C	T
5	rs112544660	0	102067014	C	A
5	rs149165860	0	102067187	A	G
5	rs79256443	0	102067997	C	G
5	rs138779031	0	102068318	G	A
5	rs76347390	0	102068363	G	T
5	rs76810893	0	102068428	A	T
5	rs76726133	0	102068556	G	A
5	rs77501852	0	102068573	A	C
5	rs76962105	0	102068677	G	A
5	rs75081867	0	102068707	C	T
5	rs74326301	0	102068862	T	C
5	rs1913504	0	102069125	G	A
5	rs77563530	0	102069173	T	C
5	rs79077025	0	102069697	A	T
5	rs61694979	0	102070485	C	G
5	rs57041615	0	102070511	A	G
5	rs76887429	0	102070831	T	A
5	rs75896729	0	102071669	A	C
5	rs432367	0	102071755	T	A
5	rs76869349	0	102071847	G	T
5	rs400596	0	102071999	T	C
5	rs60721271	0	102072345	T	A
5	rs61705797	0	102072468	T	G
5	rs57370841	0	102072469	T	A
5	rs390444	0	102072591	T	C
5	rs59817560	0	102072694	C	T
5	rs60696522	0	102072773	G	A
5	rs75157344	0	102073045	G	A
5	rs79162607	0	102073095	G	A
5	rs79874718	0	102073222	T	A
5	rs2431323	0	102073607	C	G
5	rs2431324	0	102073660	T	C
5	rs2431325	0	102073735	C	T
5	rs2458660	0	102073929	A	G
5	rs2431326	0	102073976	C	T
5	rs2432168	0	102074063	C	T
5	rs2432167	0	102074326	G	A
5	rs1645533	0	102074644	G	A
5	rs421696	0	102075037	T	C
5	rs403406	0	102075107	G	A
5	rs424013	0	102075426	A	G
5	rs57340476	0	102076035	C	T
5	rs77194228	0	102076327	G	T
5	rs430921	0	102076457	A	G
5	rs647343	0	102076550	A	T
5	rs660179	0	102076624	A	G
5	rs404031	0	102076820	T	C
5	rs2657459	0	102077130	A	G
5	rs365188	0	102077258	T	C
5	rs75858388	0	102077586	T	C
5	rs427548	0	102077906	G	A
5	rs366668	0	102078141	T	G
5	rs451819	0	102078587	G	A
5	rs434110	0	102078736	T	C
5	rs1645534	0	102079057	A	G
5	rs382946	0	102079138	T	C
5	rs370175	0	102079162	C	T
5	rs370166	0	102079177	C	A
5	rs412217	0	102079181	G	T
5	rs449741	0	102079381	C	T
5	rs140065443	0	102080396	C	G
5	rs425025	0	102080890	G	A
5	rs365558	0	102081231	A	G
5	rs369099	0	102081276	A	G
5	rs369875	0	102081520	C	G
5	rs442443	0	102081834	T	A
5	rs438976	0	102082011	T	C
5	rs441039	0	102082012	G	A
5	rs443023	0	102082041	C	T
5	rs428047	0	102082195	A	C
5	rs455144	0	102082202	A	T
5	rs379574	0	102082368	A	G
5	rs444366	0	102082776	C	T
5	rs419305	0	102082864	A	C
5	rs387471	0	102083016	G	T
5	rs694481	0	102083354	A	C
5	rs419199	0	102083421	T	C
5	rs394905	0	102083780	T	A
5	rs79327841	0	102084135	C	T
5	rs410965	0	102084347	T	C
5	rs421099	0	102084669	G	T
5	rs439009	0	102084824	A	C
5	rs453178	0	102085033	A	G
5	rs434168	0	102085208	T	A
5	rs2458659	0	102085269	T	A
5	rs441226	0	102085919	C	G
5	rs451598	0	102086345	C	T
5	rs76891354	0	102086402	A	T
5	rs450667	0	102086434	T	C
5	rs423871	0	102086894	A	G
5	rs397605	0	102087116	G	A
5	rs438126	0	102087272	T	A
5	rs585901	0	102087732	G	A
5	rs588102	0	102087781	A	C
5	rs383987	0	102087912	G	A
5	rs6885931	0	102087913	G	A
5	rs401320	0	102088078	G	T
5	rs2431327	0	102088205	C	T
5	rs2431328	0	102088347	G	T
5	rs6596519	0	102088468	A	G
5	rs147329802	0	102088469	C	T
5	rs6596520	0	102088575	T	A
5	rs6596521	0	102088582	C	A
5	rs436524	0	102088736	G	A
5	rs399173	0	102088744	C	T
5	rs405156	0	102088830	G	A
5	rs382998	0	102088996	G	A
5	rs419099	0	102089442	A	G
5	rs377325	0	102089491	C	T
5	rs454744	0	102089523	A	C
5	rs17154730	0	102090367	T	C
5	rs32672	0	102090482	C	T
5	rs2400840	0	102090747	C	T
5	rs888802	0	102091063	T	C
5	rs447531	0	102091073	T	C
5	rs32671	0	102091296	C	G
5	rs32670	0	102091388	C	T
5	rs888801	0	102091644	A	G
5	rs79258277	0	102091867	T	C
5	rs75713630	0	102091887	G	C
5	rs382964	0	102092070	C	T
5	rs434927	0	102092359	A	G
5	rs79055568	0	102092497	A	G
5	rs371933	0	102092628	G	T
5	rs77922829	0	102092663	T	A
5	rs406702	0	102092816	G	C
5	rs406690	0	102092829	G	A
5	rs112987944	0	102092886	T	C
5	rs80268669	0	102093083	A	G
5	rs401114	0	102093145	C	T
5	rs77947338	0	102093260	A	C
5	rs403861	0	102093515	C	T
5	rs113233975	0	102093686	T	C
5	rs112694192	0	102093700	C	T
5	rs78977614	0	102093911	C	G
5	rs694832	0	102094000	T	C
5	rs2431329	0	102094138	G	A
5	rs78951918	0	102094216	G	C
5	rs75215071	0	102094249	A	G
5	rs77104807	0	102094255	G	A
5	rs386609	0	102094606	T	C
5	rs78558103	0	102094630	A	G
5	rs431814	0	102094652	T	G
5	rs74733457	0	102095183	T	C
5	rs61160896	0	102095263	A	C
5	rs385827	0	102095375	C	T
5	rs458256	0	102095993	C	G
5	rs75920613	0	102096016	T	A
5	rs75222995	0	102096211	A	G
5	rs79157752	0	102096216	G	C
5	rs111680949	0	102096303	T	C
5	rs462957	0	102096425	C	T
5	rs75459659	0	102096557	G	T
5	rs75230256	0	102096627	A	G
5	rs74815030	0	102096691	G	A
5	rs460657	0	102096744	A	G
5	rs464068	0	102096797	C	T
5	rs467186	0	102096919	A	G
5	rs80293711	0	102097482	A	G
5	rs466235	0	102098582	T	C
5	rs75900556	0	102098825	A	C
5	rs258133	0	102099214	A	T
5	rs117951672	0	102099683	T	C
5	rs187717	0	102100525	A	G
5	rs258132	0	102100856	A	T
5	rs258131	0	102102451	A	G
5	rs258130	0	102102540	C	G
5	rs258140	0	102103062	A	G
5	rs258139	0	102103608	G	T
5	rs258138	0	102103797	A	C
5	rs258137	0	102103919	A	G
5	rs258136	0	102104051	G	A
5	rs144482323	0	102104188	C	A
5	rs190483	0	102104995	G	A
5	rs258135	0	102105405	C	A
5	rs258134	0	102105688	T	C
5	rs457442	0	102105963	T	G
5	rs2431532	0	102106533	T	G
5	rs79641165	0	102106605	C	T
5	rs459760	0	102107262	T	C
5	rs459202	0	102107466	C	T
5	rs2431531	0	102108099	G	A
5	rs258144	0	102110245	C	A
5	rs154635	0	102110272	G	A
5	rs154634	0	102110358	T	A
5	rs194473	0	102110557	G	A
5	rs258142	0	102110673	A	G
5	rs154633	0	102111051	A	G
5	rs111941033	0	102111218	C	T
5	rs258141	0	102111300	T	G
5	rs118085962	0	102111678	C	A
5	rs150613837	0	102111777	G	T
5	rs115990337	0	102111981	C	T
5	rs116378407	0	102111983	G	T
5	rs77694960	0	102112690	A	G
5	rs168927	0	102112797	C	T
5	rs56383949	0	102113049	T	C
5	rs194472	0	102113406	T	G
5	rs78513239	0	102113583	A	T
5	rs258236	0	102113597	C	T
5	rs416769	0	102114414	A	G
5	rs143471579	0	102115361	G	A
5	rs466404	0	102115362	C	A
5	rs455722	0	102115668	C	T
5	rs76253273	0	102115931	C	G
5	rs460417	0	102115974	C	T
5	rs117717672	0	102116092	A	T
5	rs466986	0	102116149	T	C
5	rs466233	0	102116293	G	A
5	rs466798	0	102116303	C	G
5	rs2432164	0	102116820	G	C
5	rs2458657	0	102117290	G	A
5	rs2431530	0	102118007	C	T
5	rs2431318	0	102118079	C	T
5	rs2431319	0	102118080	C	T
5	rs2431320	0	102118385	C	T
5	rs2432162	0	102118633	T	C
5	rs2431321	0	102118794	T	C
5	rs111499436	0	102119693	A	C
5	rs111995713	0	102119738	A	C
5	rs461605	0	102120269	A	G
5	rs258235	0	102122109	T	C
5	rs75681046	0	102122184	T	G
5	rs78882863	0	102122210	G	A
5	rs258234	0	102122714	C	T
5	rs6859777	0	102123073	A	C
5	rs6879433	0	102123728	G	A
5	rs258233	0	102124513	C	T
5	rs76363460	0	102124532	G	T
5	rs406761	0	102125033	T	G
5	rs2431529	0	102125564	A	G
5	rs2431322	0	102125747	C	G
5	rs78341434	0	102126935	T	C
5	rs32674	0	102127168	T	C
5	rs258151	0	102129000	G	A
5	rs258150	0	102129038	G	A
5	rs258149	0	102129125	T	C
5	rs258148	0	102129189	G	A
5	rs171802	0	102129347	G	T
5	rs79508942	0	102129611	T	C
5	rs79450926	0	102130329	A	G
5	rs144473683	0	102130667	G	A
5	rs32679	0	102131299	G	A
5	rs74680078	0	102131420	C	A
5	rs32678	0	102131434	G	T
5	rs174016	0	102131943	T	C
5	rs174015	0	102131967	T	C
5	rs79785211	0	102132229	T	C
5	rs32677	0	102133026	A	T
5	rs79391386	0	102133329	G	T
5	rs76398679	0	102133575	C	T
5	rs79895684	0	102133783	T	C
5	rs74349677	0	102134558	T	C
5	rs32676	0	102134635	C	T
5	rs78566533	0	102134724	A	G
5	rs460586	0	102135322	G	T
5	rs168926	0	102135407	C	T
5	rs171803	0	102136499	C	T
5	rs258146	0	102136767	T	A
5	rs258145	0	102137247	A	G
5	rs7723719	0	102137350	T	C
5	rs112371174	0	102137788	G	A
5	rs77668411	0	102138275	A	T
5	rs78758721	0	102138494	C	T
5	rs78799826	0	102138503	A	G
5	rs168925	0	102138542	T	A
5	rs80263979	0	102138580	C	T
5	rs74898022	0	102139025	G	A
5	rs468891	0	102140439	G	A
5	rs469250	0	102140615	G	C
5	rs249494	0	102141765	C	A
5	rs191945236	0	102142168	T	C
5	rs37012	0	102142382	T	C
5	rs75198574	0	102142428	T	C
5	rs37013	0	102143618	G	A
5	rs183662	0	102143661	C	T
5	rs146180630	0	102144803	C	T
5	rs468631	0	102145397	G	A
5	rs996101	0	102146027	G	A
5	rs27857	0	102148492	C	T
5	rs28092	0	102149795	G	A
5	rs27585	0	102149894	G	T
5	rs60582458	0	102150229	C	A
5	rs466199	0	102151674	A	G
5	rs709375	0	102152087	G	A
5	rs456036	0	102153414	C	T
5	rs76616761	0	102153700	C	T
5	rs7701148	0	102155442	G	A
5	rs467897	0	102155610	G	A
5	rs151183667	0	102156092	T	C
5	rs77009968	0	102156396	A	G
5	rs117591134	0	102157231	A	G
5	rs32685	0	102158618	C	T
5	rs40491	0	102158646	C	G
5	rs32684	0	102159787	G	A
5	rs77195230	0	102159991	G	A
5	rs32683	0	102160472	G	A
5	rs258247	0	102160785	C	A
5	rs258246	0	102161111	A	G
5	rs6875826	0	102161421	A	G
5	rs258245	0	102161454	G	A
5	rs258244	0	102161751	A	C
5	rs6880688	0	102161768	T	G
5	rs468836	0	102161911	G	A
5	rs468343	0	102162017	T	G
5	rs469380	0	102162626	C	A
5	rs468803	0	102163129	A	G
5	rs468024	0	102163174	A	G
5	rs685708	0	102163300	G	A
5	rs686043	0	102163325	G	A
5	rs537571896	0	102163582	G	T
5	rs686918	0	102163781	A	G
5	rs469326	0	102164118	T	C
5	rs709376	0	102165032	G	T
5	rs139399469	0	102165101	A	C
5	rs364178	0	102165172	C	T
5	rs363967	0	102165314	A	G
5	rs468173	0	102165571	C	T
5	rs468501	0	102166074	C	T
5	rs76029896	0	102166569	T	C
5	rs467693	0	102167154	C	T
5	rs258243	0	102167632	C	T
5	rs258241	0	102168556	G	A
5	rs258240	0	102168884	A	G
5	rs60818799	0	102168930	T	A
5	rs57414743	0	102168967	C	G
5	rs468000	0	102169880	T	C
5	rs468987	0	102169904	C	G
5	rs13171332	0	102170284	A	G
5	rs73189054	0	102170617	G	T
5	rs13172364	0	102170913	A	G
5	rs13156823	0	102171053	C	T
5	rs73189057	0	102171273	C	A
5	rs13156318	0	102171388	G	A
5	rs3909478	0	102171530	C	T
5	rs3909477	0	102171559	T	G
5	rs6886411	0	102172496	G	A
5	rs6872846	0	102172751	T	C
5	rs35574814	0	102174078	G	A
5	rs6859239	0	102174873	C	T
5	rs13173707	0	102175196	T	G
5	rs7705636	0	102176345	T	A
5	rs73191083	0	102176420	T	C
5	rs13175330	0	102176461	A	G
5	rs73191087	0	102176556	G	T
5	rs13155440	0	102176854	G	T
5	rs34280119	0	102177357	G	A
5	rs1423136	0	102177641	G	A
5	rs1423137	0	102177738	C	G
5	rs35341786	0	102177854	G	A
5	rs60948595	0	102179247	A	G
5	rs35173598	0	102180767	G	A
5	rs17154763	0	102181061	A	G
5	rs35260081	0	102182208	C	A
5	rs59280720	0	102182561	T	A
5	rs7701053	0	102183202	A	C
5	rs7719465	0	102183382	C	T
5	rs7718441	0	102183413	G	A
5	rs11948363	0	102183951	G	T
5	rs146872296	0	102184050	C	T
5	rs58593363	0	102184251	T	G
5	rs58008597	0	102184265	G	C
5	rs73192705	0	102184988	C	T
5	rs7712266	0	102185342	G	A
5	rs76507374	0	102185474	T	G
5	rs7704891	0	102186681	T	G
5	rs10515335	0	102187342	G	A
5	rs10515336	0	102187680	G	A
5	rs7729951	0	102188690	C	A
5	rs78876507	0	102188805	C	T
5	rs7730129	0	102188806	C	G
5	rs73192711	0	102190125	C	T
5	rs17154779	0	102190896	T	C
5	rs32680	0	102191715	C	T
5	rs17154783	0	102191821	C	T
5	rs17154786	0	102191881	T	C
5	rs73192714	0	102193214	G	A
5	rs13153062	0	102193382	G	A
5	rs78402459	0	102194473	C	T
5	rs57425975	0	102196013	C	A
5	rs7704560	0	102196156	G	A
5	rs258152	0	102196309	G	A
5	rs7725628	0	102196400	A	T
5	rs184644741	0	102197179	A	G
5	rs73192721	0	102198304	G	A
5	rs73192723	0	102198382	T	C
5	rs73192724	0	102198464	A	G
5	rs73192726	0	102198627	C	T
5	rs6867062	0	102199373	T	C
5	rs9687982	0	102199962	A	G
5	rs7708778	0	102200149	A	G
5	rs249496	0	102201590	C	G
5	rs73192734	0	102202076	G	A
5	rs76880975	0	102202317	G	A
5	rs7720341	0	102202769	A	G
5	rs249495	0	102205753	G	A
5	rs73192738	0	102206925	C	T
5	rs73192740	0	102206990	A	T
5	rs73192743	0	102207074	C	A
5	rs73192745	0	102207611	C	T
5	rs73192746	0	102208253	G	A
5	rs150347870	0	102208437	G	A
5	rs117840323	0	102209087	C	G
5	rs6868471	0	102209823	G	A
5	rs6872741	0	102209999	G	A
5	rs59971900	0	102212518	A	G
5	rs6885642	0	102212963	G	A
5	rs7735820	0	102214822	G	C
5	rs7712423	0	102215516	G	A
5	rs73192765	0	102216654	A	G
5	rs73192767	0	102216993	A	G
5	rs73192768	0	102217148	T	G
5	rs118111696	0	102217209	A	T
5	rs7729022	0	102218272	C	T
5	rs7715521	0	102218780	T	C
5	rs2400872	0	102218906	T	C
5	rs73192771	0	102220622	G	A
5	rs73175403	0	102221472	T	G
5	rs59586300	0	102222351	T	C
5	rs60524977	0	102222384	T	C
5	rs73175405	0	102223210	C	T
5	rs4397105	0	102223714	C	T
```
