## Supplementary material for "Characterization of shared and ancestry-specific signals driving complex traits using multi-ancestry fine-mapping": susiex_nc3.cs80.cs

```
CS_ID	SNP	BP	REF_ALLELE	ALT_ALLELE	REF_FRQ	BETA	SE	-LOG10P	CS_PIP	OVRL_PIP
1	rs1901512	101723875	C,C	T,T	0.321074,0.53869	-0.0263098,0.00450706	0.00423473,0.00857506	9.28378,0.222453	0.0320594	0.0322146
1	rs6873243	101686780	C,C	T,T	0.348907,0.53869	-0.0251668,0.00448904	0.00414823,0.00857506	8.88463,0.221395	0.0124064	0.0125286
1	rs1901511	101687210	C,C	T,T	0.346918,0.53869	-0.0249206,0.00448904	0.00415377,0.00857506	8.70354,0.221395	0.00832996	0.00844954
1	rs7734926	101647925	T,T	C,C	0.346918,0.539683	-0.0248769,0.0048634	0.00415377,0.0085764	8.67541,0.243616	0.00804041	0.0081597
1	rs2167586	101756869	C,C	T,T	0.346918,0.540675	-0.0248769,0.004796	0.00415377,0.00857778	8.67541,0.239517	0.00799497	0.00811426
1	rs4703228	101764814	T,T	A,A	0.346918,0.53869	-0.0248769,0.00443815	0.00415377,0.00857506	8.67541,0.218415	0.0077995	0.00791886
1	rs10061427	101745252	G,G	T,T	0.347913,0.540675	-0.0248121,0.00474507	0.00415099,0.00857778	8.64451,0.236468	0.00752881	0.00764819
1	rs10051684	101657418	A,A	G,G	0.346918,0.539683	-0.0248288,0.00476719	0.00415377,0.0085764	8.64451,0.237837	0.00745505	0.00757408
1	rs10057126	101742584	T,T	C,C	0.346918,0.540675	-0.0248288,0.00474507	0.00415377,0.00857778	8.64451,0.236468	0.00743904	0.00755808
1	rs2060834	101744912	G,G	C,C	0.346918,0.540675	-0.0248288,0.00474507	0.00415377,0.00857778	8.64451,0.236468	0.00743904	0.00755808
1	rs6596485	101751116	C,C	T,T	0.346918,0.540675	-0.0248288,0.00474507	0.00415377,0.00857778	8.64451,0.236468	0.00743904	0.00755808
1	rs10065054	101751540	T,T	C,C	0.346918,0.540675	-0.0248288,0.00474507	0.00415377,0.00857778	8.64451,0.236468	0.00743904	0.00755808
1	rs10072785	101751611	G,G	A,A	0.346918,0.540675	-0.0248288,0.00474507	0.00415377,0.00857778	8.64451,0.236468	0.00743904	0.00755808
1	rs974133	101748456	C,C	T,T	0.346918,0.540675	-0.0248288,0.00474507	0.00415377,0.00857778	8.64451,0.236468	0.00743904	0.00755808
1	rs1901522	101743626	G,G	T,T	0.346918,0.540675	-0.0248288,0.00474507	0.00415377,0.00857778	8.64451,0.236468	0.00743904	0.00755808
1	rs9986226	101747838	C,C	T,T	0.346918,0.540675	-0.0248288,0.00474507	0.00415377,0.00857778	8.64451,0.236468	0.00743904	0.00755808
1	rs2060833	101745019	A,A	G,G	0.346918,0.540675	-0.0248288,0.00474507	0.00415377,0.00857778	8.64451,0.236468	0.00743904	0.00755808
1	rs7721084	101736336	C,C	A,A	0.346918,0.53869	-0.0248288,0.00464174	0.00415377,0.00857506	8.64451,0.230404	0.00739575	0.0075148
1	rs7737204	101733177	C,C	T,T	0.346918,0.539683	-0.0248288,0.00464246	0.00415377,0.0085764	8.64451,0.230404	0.0073912	0.00751025
1	rs1901517	101667437	C,C	T,T	0.347913,0.53869	-0.0248121,0.00464174	0.00415099,0.00857506	8.64451,0.230404	0.00729902	0.00741838
1	rs6893723	101784937	T,T	C,C	0.346918,0.53869	-0.0248288,0.00428551	0.00415377,0.00857506	8.64451,0.209545	0.00720623	0.00732545
1	rs10479215	101752434	C,C	T,T	0.345924,0.53869	-0.0248017,0.00479448	0.00415657,0.00857506	8.61648,0.239517	0.00714537	0.00726452
1	rs1470794	101754116	A,A	T,T	0.346918,0.540675	-0.024785,0.00484185	0.00415377,0.00857778	8.61648,0.242271	0.00704474	0.00716357
1	rs1597770	101753783	C,C	A,A	0.346918,0.540675	-0.024785,0.004796	0.00415377,0.00857778	8.61648,0.239517	0.00701993	0.00713876
1	rs896546	101755879	T,T	C,C	0.346918,0.540675	-0.024785,0.004796	0.00415377,0.00857778	8.61648,0.239517	0.00701993	0.00713876
1	rs6596487	101756163	C,C	T,T	0.346918,0.540675	-0.024785,0.004796	0.00415377,0.00857778	8.61648,0.239517	0.00701993	0.00713876
1	rs56358831	101757038	C,C	T,T	0.346918,0.540675	-0.024785,0.004796	0.00415377,0.00857778	8.61648,0.239517	0.00701993	0.00713876
1	rs10051525	101654771	C,C	T,T	0.346918,0.539683	-0.024785,0.00476719	0.00415377,0.0085764	8.61648,0.237837	0.00700773	0.00712656
1	rs7719316	101734999	C,C	T,T	0.345924,0.53869	-0.0248017,0.00464174	0.00415657,0.00857506	8.61648,0.230404	0.00699799	0.00711715
1	rs6871070	101758944	C,C	T,T	0.346918,0.540675	-0.024785,0.00474507	0.00415377,0.00857778	8.61648,0.236468	0.00699269	0.00711152
1	rs4640764	101759547	C,C	T,T	0.346918,0.540675	-0.024785,0.00474507	0.00415377,0.00857778	8.61648,0.236468	0.00699269	0.00711152
1	rs1376898	101743783	C,C	T,T	0.345924,0.540675	-0.0248017,0.00474507	0.00415657,0.00857778	8.61648,0.236468	0.0069858	0.00710494
1	rs1376897	101743882	T,T	C,C	0.346918,0.540675	-0.024785,0.00469414	0.00415377,0.00857778	8.61648,0.23343	0.00696578	0.00708461
1	rs1562960	101729504	T,T	C,C	0.346918,0.537698	-0.024785,0.00464103	0.00415377,0.00857375	8.61648,0.230404	0.00695919	0.00707803
1	rs2084826	101737411	A,A	T,T	0.346918,0.53869	-0.024785,0.00464174	0.00415377,0.00857506	8.61648,0.230404	0.006952	0.00707084
1	rs4703226	101739809	C,C	T,T	0.346918,0.53869	-0.024785,0.00459083	0.00415377,0.00857506	8.61648,0.227389	0.00692559	0.00704444
1	rs1584717	101671415	G,G	C,C	0.346918,0.53869	-0.024785,0.00459083	0.00415377,0.00857506	8.61648,0.227389	0.00692559	0.00704444
1	rs4703225	101739685	C,C	T,T	0.346918,0.53869	-0.024785,0.00459083	0.00415377,0.00857506	8.61648,0.227389	0.00692559	0.00704444
1	rs7722680	101673587	C,C	A,A	0.346918,0.53869	-0.024785,0.00459083	0.00415377,0.00857506	8.61648,0.227389	0.00692559	0.00704444
1	rs28532891	101675111	C,C	T,T	0.346918,0.53869	-0.024785,0.00459083	0.00415377,0.00857506	8.61648,0.227389	0.00692559	0.00704444
1	rs7721548	101675154	A,A	G,G	0.346918,0.53869	-0.024785,0.00459083	0.00415377,0.00857506	8.61648,0.227389	0.00692559	0.00704444
1	rs6884162	101675811	T,T	C,C	0.346918,0.53869	-0.024785,0.00453993	0.00415377,0.00857506	8.61648,0.224386	0.0068995	0.00701837
1	rs1376904	101680470	A,A	T,T	0.346918,0.53869	-0.024785,0.00448904	0.00415377,0.00857506	8.61648,0.221395	0.00687374	0.00699263
1	rs10055023	101762909	G,G	A,A	0.346918,0.53869	-0.024785,0.00443815	0.00415377,0.00857506	8.61648,0.218415	0.00684829	0.00696721
1	rs9327848	101700978	T,T	C,C	0.346918,0.53869	-0.024785,0.00443815	0.00415377,0.00857506	8.61648,0.218415	0.00684829	0.00696721
1	rs6869607	101683613	G,G	A,A	0.347913,0.53869	-0.0247684,0.00453993	0.00415099,0.00857506	8.61648,0.224386	0.0067957	0.00691485
1	rs6869014	101838370	A,A	G,G	0.348907,0.545635	-0.0247957,0.00376445	0.00414823,0.00858518	8.64451,0.179774	0.006793	0.00691371
1	rs1875634	101817358	C,C	T,T	0.346918,0.53869	-0.024785,0.00423464	0.00415377,0.00857506	8.61648,0.206611	0.00674965	0.00686869
1	rs4085107	101790944	G,G	C,C	0.346918,0.53869	-0.024785,0.00418886	0.00415377,0.00857506	8.61648,0.203981	0.00672813	0.00684721
1	rs11746217	101795490	G,G	A,A	0.34493,0.53869	-0.0248186,0.00408715	0.0041594,0.00857506	8.61648,0.198168	0.00670478	0.00682455
1	rs10479216	101752461	G,G	T,T	0.345924,0.53869	-0.0247536,0.00479448	0.00415657,0.00857506	8.58568,0.239517	0.00667576	0.00679468
1	rs1542296	101755430	C,C	T,T	0.347913,0.540675	-0.0247203,0.004796	0.00415099,0.00857778	8.58568,0.239517	0.00658529	0.0067042
1	rs11958091	101660805	T,T	C,C	0.346918,0.539683	-0.0247369,0.00479523	0.00415377,0.0085764	8.58568,0.239517	0.00656147	0.00668008
1	rs9327836	101660913	C,C	T,T	0.346918,0.539683	-0.0247369,0.00479523	0.00415377,0.0085764	8.58568,0.239517	0.00656147	0.00668008
1	rs1545488	101728519	G,G	C,C	0.346918,0.53869	-0.0247369,0.00464174	0.00415377,0.00857506	8.58568,0.230404	0.00649532	0.00661394
1	rs10063454	101841169	C,C	T,T	0.348907,0.544643	-0.024752,0.00393855	0.00414823,0.00858363	8.61648,0.189535	0.00645896	0.00657921
1	rs6887402	101679845	G,G	A,A	0.346918,0.53869	-0.0247369,0.00453993	0.00415377,0.00857506	8.58568,0.224386	0.00644628	0.00656492
1	rs7341124	101689101	G,G	A,A	0.346918,0.53869	-0.0247369,0.00448904	0.00415377,0.00857506	8.58568,0.221395	0.00642221	0.00654087
1	rs7726174	101761078	C,C	T,T	0.346918,0.53869	-0.0247369,0.00448904	0.00415377,0.00857506	8.58568,0.221395	0.00642221	0.00654087
1	rs2400742	101760899	C,C	T,T	0.346918,0.53869	-0.0247369,0.00448904	0.00415377,0.00857506	8.58568,0.221395	0.00642221	0.00654087
1	rs78033496	101689239	G,G	A,A	0.346918,0.53869	-0.0247369,0.00448904	0.00415377,0.00857506	8.58568,0.221395	0.00642221	0.00654087
1	rs6873363	101686997	G,G	A,A	0.346918,0.53869	-0.0247369,0.00448904	0.00415377,0.00857506	8.58568,0.221395	0.00642221	0.00654087
1	rs6873373	101687035	G,G	A,A	0.346918,0.53869	-0.0247369,0.00448904	0.00415377,0.00857506	8.58568,0.221395	0.00642221	0.00654087
1	rs6873384	101687045	G,G	A,A	0.346918,0.53869	-0.0247369,0.00448904	0.00415377,0.00857506	8.58568,0.221395	0.00642221	0.00654087
1	rs6871966	101776298	C,C	T,T	0.347913,0.53869	-0.0247203,0.00443815	0.00415099,0.00857506	8.58568,0.218415	0.0064071	0.00652608
1	rs2123135	101708121	T,T	C,C	0.346918,0.53869	-0.0247369,0.00443815	0.00415377,0.00857506	8.58568,0.218415	0.00639843	0.00651712
1	rs7734467	101703845	G,G	A,A	0.346918,0.53869	-0.0247369,0.00443815	0.00415377,0.00857506	8.58568,0.218415	0.00639843	0.00651712
1	rs10041806	101713291	G,G	T,T	0.346918,0.53869	-0.0247369,0.00443815	0.00415377,0.00857506	8.58568,0.218415	0.00639843	0.00651712
1	rs6596470	101690717	C,C	T,T	0.346918,0.539683	-0.0247369,0.00438795	0.00415377,0.0085764	8.58568,0.215447	0.00637778	0.00649649
1	rs9327843	101697899	C,C	A,A	0.346918,0.539683	-0.0247369,0.00438795	0.00415377,0.0085764	8.58568,0.215447	0.00637778	0.00649649
1	rs1117130	101785506	T,T	C,C	0.346918,0.53869	-0.0247369,0.00438726	0.00415377,0.00857506	8.58568,0.215447	0.00637496	0.00649367
1	rs6596493	101775720	A,A	G,G	0.346918,0.53869	-0.0247369,0.00438726	0.00415377,0.00857506	8.58568,0.215447	0.00637496	0.00649367
1	rs6885800	101776226	A,A	G,G	0.346918,0.53869	-0.0247369,0.00438726	0.00415377,0.00857506	8.58568,0.215447	0.00637496	0.00649367
1	rs1376911	101775219	G,G	A,A	0.346918,0.53869	-0.0247369,0.00438726	0.00415377,0.00857506	8.58568,0.215447	0.00637496	0.00649367
1	rs1376906	101778858	G,G	A,A	0.346918,0.53869	-0.0247369,0.00433638	0.00415377,0.00857506	8.58568,0.21249	0.00635177	0.00647052
1	rs1376894	101773239	G,G	A,A	0.346918,0.53869	-0.0247369,0.00433638	0.00415377,0.00857506	8.58568,0.21249	0.00635177	0.00647052
1	rs6893391	101784760	T,T	C,C	0.346918,0.53869	-0.0247369,0.00428551	0.00415377,0.00857506	8.58568,0.209545	0.00632888	0.00644766
1	rs6866255	101816327	G,G	A,A	0.346918,0.53869	-0.0247369,0.00423464	0.00415377,0.00857506	8.58568,0.206611	0.00630627	0.00642509
1	rs1452056	101787810	G,G	T,T	0.346918,0.53869	-0.0247369,0.00423464	0.00415377,0.00857506	8.58568,0.206611	0.00630627	0.00642509
1	rs1869104	101679298	C,C	T,T	0.346918,0.53869	-0.0247369,0.00418886	0.00415377,0.00857506	8.58568,0.203981	0.00628617	0.00640502
1	rs11957808	101691884	G,G	A,A	0.346918,0.539683	-0.0247369,0.00408779	0.00415377,0.0085764	8.58568,0.198168	0.00624493	0.00636387
1	rs10055704	101802384	A,A	T,T	0.346918,0.53869	-0.0247369,0.0040363	0.00415377,0.00857506	8.58568,0.195279	0.0062208	0.0063398
1	rs55668441	101725342	G,G	A,A	0.346918,0.53869	-0.0246932,0.00464174	0.00415377,0.00857506	8.55774,0.230404	0.00610691	0.00622534
1	rs1452065	101726851	G,G	A,A	0.346918,0.53869	-0.0246932,0.00464174	0.00415377,0.00857506	8.55774,0.230404	0.00610691	0.00622534
1	rs6874093	101726360	T,T	C,C	0.346918,0.53869	-0.0246932,0.00464174	0.00415377,0.00857506	8.55774,0.230404	0.00610691	0.00622534
1	rs1452064	101726963	G,G	A,A	0.346918,0.53869	-0.0246932,0.00459083	0.00415377,0.00857506	8.55774,0.227389	0.00608371	0.00620215
1	rs6874612	101726648	A,A	C,C	0.346918,0.53869	-0.0246932,0.00459083	0.00415377,0.00857506	8.55774,0.227389	0.00608371	0.00620215
1	rs10041725	101719190	C,C	A,A	0.346918,0.53869	-0.0246932,0.00448904	0.00415377,0.00857506	8.55774,0.221395	0.00603816	0.00615664
1	rs10058722	101718525	T,T	C,C	0.346918,0.53869	-0.0246932,0.00448904	0.00415377,0.00857506	8.55774,0.221395	0.00603816	0.00615664
1	rs6861382	101701467	A,A	G,G	0.346918,0.53869	-0.0246932,0.00448904	0.00415377,0.00857506	8.55774,0.221395	0.00603816	0.00615664
1	rs6861350	101701390	C,C	G,G	0.346918,0.53869	-0.0246932,0.00448904	0.00415377,0.00857506	8.55774,0.221395	0.00603816	0.00615664
1	rs7733695	101712136	T,T	C,C	0.346918,0.53869	-0.0246932,0.00448904	0.00415377,0.00857506	8.55774,0.221395	0.00603816	0.00615664
1	rs7715217	101711942	C,C	T,T	0.346918,0.537698	-0.0246932,0.00448835	0.00415377,0.00857375	8.55774,0.221395	0.00603694	0.00615541
1	rs1597765	101703523	C,C	T,T	0.346918,0.53869	-0.0246932,0.00443815	0.00415377,0.00857506	8.55774,0.218415	0.00601581	0.00613431
1	rs9327851	101715098	T,T	G,G	0.346918,0.53869	-0.0246932,0.00443815	0.00415377,0.00857506	8.55774,0.218415	0.00601581	0.00613431
1	rs10069193	101716620	A,A	G,G	0.346918,0.53869	-0.0246932,0.00443815	0.00415377,0.00857506	8.55774,0.218415	0.00601581	0.00613431
1	rs10063988	101716797	C,C	T,T	0.346918,0.53869	-0.0246932,0.00443815	0.00415377,0.00857506	8.55774,0.218415	0.00601581	0.00613431
1	rs6596480	101709314	C,C	T,T	0.346918,0.53869	-0.0246932,0.00443815	0.00415377,0.00857506	8.55774,0.218415	0.00601581	0.00613431
1	rs6863041	101709511	C,C	T,T	0.346918,0.53869	-0.0246932,0.00443815	0.00415377,0.00857506	8.55774,0.218415	0.00601581	0.00613431
1	rs10037939	101768881	C,C	T,T	0.346918,0.53869	-0.0246932,0.00438726	0.00415377,0.00857506	8.55774,0.215447	0.00599374	0.00611226
1	rs6862894	101769669	C,C	T,T	0.346918,0.53869	-0.0246932,0.00438726	0.00415377,0.00857506	8.55774,0.215447	0.00599374	0.00611226
1	rs6877762	101769462	T,T	C,C	0.346918,0.53869	-0.0246932,0.00438726	0.00415377,0.00857506	8.55774,0.215447	0.00599374	0.00611226
1	rs10463980	101778622	A,A	C,C	0.346918,0.53869	-0.0246932,0.00433638	0.00415377,0.00857506	8.55774,0.21249	0.00597194	0.00609049
1	rs1117556	101784270	A,A	G,G	0.346918,0.53869	-0.0246932,0.00428551	0.00415377,0.00857506	8.55774,0.209545	0.00595041	0.006069
1	rs404598	101584499	A,A	G,G	0.670974,0.477183	0.0248246,-0.0066183	0.00420796,0.00855827	8.43801,0.357208	0.00594563	0.00608047
1	rs10046076	101797122	T,T	G,G	0.346918,0.53869	-0.0246932,0.004138	0.00415377,0.00857506	8.55774,0.201069	0.00588951	0.00600822
1	rs6868299	101798120	C,C	T,T	0.346918,0.53869	-0.0246932,0.004138	0.00415377,0.00857506	8.55774,0.201069	0.00588951	0.00600822
1	rs10080207	101797279	A,A	G,G	0.346918,0.53869	-0.0246932,0.00408715	0.00415377,0.00857506	8.55774,0.198168	0.00586902	0.00598778
1	rs58080162	101797854	A,A	G,G	0.346918,0.53869	-0.0246932,0.00408715	0.00415377,0.00857506	8.55774,0.198168	0.00586902	0.00598778
1	rs11746723	101720171	G,G	A,A	0.346918,0.539683	-0.024645,0.00484107	0.00415377,0.0085764	8.52705,0.242271	0.00579712	0.00591535
1	rs7733253	101725769	A,A	T,T	0.346918,0.53869	-0.024645,0.00464174	0.00415377,0.00857506	8.52705,0.230404	0.0057071	0.00582533
1	rs6891936	101717233	A,A	G,G	0.346918,0.53869	-0.024645,0.00448904	0.00415377,0.00857506	8.52705,0.221395	0.00564285	0.00576113
1	rs386464	101595831	T,T	C,C	0.670974,0.477183	0.0247802,-0.00670639	0.00420796,0.00855827	8.41028,0.363245	0.00563967	0.00577423
1	rs6862876	101769638	G,G	T,T	0.346918,0.53869	-0.024645,0.00438726	0.00415377,0.00857506	8.52705,0.215447	0.00560133	0.00571966
1	rs7356647	101812162	C,C	T,T	0.346918,0.539683	-0.024645,0.00413865	0.00415377,0.0085764	8.52705,0.201069	0.00551041	0.0056289
1	rs7732942	101800228	A,A	G,G	0.346918,0.53869	-0.024645,0.004138	0.00415377,0.00857506	8.52705,0.201069	0.00550393	0.00562244
1	rs7711687	101808799	T,T	C,C	0.346918,0.53869	-0.024645,0.004138	0.00415377,0.00857506	8.52705,0.201069	0.00550393	0.00562244
2	rs78116706	101713858	NA,G	NA,T	NA,0.963294	NA,-0.0737825	NA,0.0227328	NA,2.93112	0.0218368	0.0432085
2	rs76754480	102017869	NA,C	NA,A	NA,0.984127	NA,-0.0990046	NA,0.0342017	NA,2.4208	0.0110191	0.021924
2	rs72779993	101809060	C,NA	T,NA	0.847913,NA	0.00505573,NA	0.00550577,NA	0.445532,NA	0.00654084	0.0130299
2	rs78452309	101637850	NA,A	NA,G	NA,0.960318	NA,-0.0605716	NA,0.0218976	NA,2.24622	0.00650382	0.0129691
2	rs73189398	101693119	C,NA	T,NA	0.978131,NA	0.028699,NA	0.0135185,NA	1.47162,NA	0.00568654	0.0113412
2	rs6859286	101915717	T,NA	A,NA	0.947316,NA	-0.0286865,NA	0.0088502,NA	2.92456,NA	0.00549033	0.0109472
2	rs115254826	101706417	A,NA	G,NA	0.979125,NA	0.028201,NA	0.0138296,NA	1.38266,NA	0.0051131	0.0102008
2	rs72776186	101505108	C,NA	G,NA	0.979125,NA	0.0275424,NA	0.0138296,NA	1.3333,NA	0.00466047	0.00930029
2	rs17152757	101960167	NA,T	NA,A	NA,0.964286	NA,-0.0591898	NA,0.0230345	NA,1.9922	0.00438483	0.00875275
2	rs6891115	101817128	G,NA	C,NA	0.950298,NA	-0.0309856,NA	0.00909753,NA	3.18087,NA	0.00396671	0.0079159
2	rs72777903	101545541	A,NA	G,NA	0.980119,NA	0.0277829,NA	0.0141639,NA	1.30261,NA	0.00387136	0.00772847
2	rs111562520	101542490	G,NA	C,NA	0.991054,NA	0.0409925,NA	0.0209976,NA	1.29321,NA	0.00373372	0.00745639
2	rs113130730	101555890	C,NA	T,NA	0.989066,NA	0.040396,NA	0.0190121,NA	1.47357,NA	0.00322232	0.00643685
2	rs77197609	101635640	NA,A	NA,C	NA,0.946429	NA,-0.0462114	NA,0.0189842	NA,1.82609	0.00307338	0.0061394
2	rs72776174	101461224	T,NA	C,NA	0.962227,NA	0.0280401,NA	0.0103707,NA	2.16396,NA	0.00302437	0.00604172
2	rs78080219	101505969	NA,T	NA,A	NA,0.965278	NA,-0.0530559	NA,0.0233493	NA,1.63695	0.00296865	0.00593073
2	rs75972634	101522316	NA,A	NA,G	NA,0.965278	NA,-0.052931	NA,0.0233493	NA,1.63088	0.00295766	0.00590871
2	rs184644741	102197179	NA,G	NA,A	NA,0.973214	NA,0.0564292	NA,0.0264757	NA,1.4807	0.00295418	0.00590085
2	rs116231488	101620120	G,NA	A,NA	0.977137,NA	0.0250104,NA	0.0132281,NA	1.23163,NA	0.00294309	0.00587787
2	rs188792395	101530999	C,NA	T,NA	0.997018,NA	0.0841251,NA	0.0362599,NA	1.6917,NA	0.00283535	0.00566528
2	rs80279457	101676705	NA,T	NA,C	NA,0.980159	NA,-0.0624821	NA,0.0306528	NA,1.38183	0.00273597	0.00546524
2	rs117601933	101992176	NA,C	NA,T	NA,0.982143	NA,0.0660732	NA,0.0322783	NA,1.39084	0.00265149	0.00529758
2	rs76093531	101582637	NA,A	NA,G	NA,0.97619	NA,-0.0560788	NA,0.0280389	NA,1.34202	0.00257486	0.00514388
2	rs537571896	102163582	NA,T	NA,G	NA,0.997024	NA,0.160639	NA,0.078473	NA,1.39092	0.00247828	0.00495236
2	rs114447972	101352258	G,NA	A,NA	0.986084,NA	0.0457699,NA	0.0168779,NA	2.17449,NA	0.00236732	0.00473123
2	rs114401436	101840758	T,NA	C,NA	0.979125,NA	0.0245953,NA	0.0138296,NA	1.12303,NA	0.00225413	0.00450354
2	rs77080989	101551089	NA,G	NA,A	NA,0.954365	NA,0.0403459	NA,0.0204832	NA,1.31094	0.00224432	0.0044846
2	rs78855974	101240498	T,NA	C,NA	0.958251,NA	0.0242213,NA	0.00988495,NA	1.84549,NA	0.00220213	0.00440079
2	rs114461542	101370089	C,NA	T,NA	0.986084,NA	0.0452078,NA	0.0168779,NA	2.13108,NA	0.00220141	0.00440001
2	rs72780001	101840216	T,NA	C,NA	0.983101,NA	0.0253686,NA	0.0153396,NA	1.00802,NA	0.00217978	0.00435534
2	rs113056318	101262446	C,NA	A,NA	0.973161,NA	0.0256781,NA	0.0122339,NA	1.44584,NA	0.00203116	0.00405974
2	rs79530398	101714813	C,NA	T,NA	0.950298,NA	-0.0282126,NA	0.00909753,NA	2.71493,NA	0.00198738	0.0039702
2	rs55750330	102078332	T,NA	C,NA	0.966203,NA	0.0378243,NA	0.0109412,NA	3.26271,NA	0.00193817	0.00387333
2	rs193094815	101501877	NA,T	NA,C	NA,0.951389	NA,0.0390106	NA,0.0198773	NA,1.30368	0.00176989	0.00353782
2	rs144950740	101499108	NA,A	NA,T	NA,0.929563	NA,0.0328823	NA,0.0167057	NA,1.30954	0.00174501	0.0034881
2	rs80314444	101830898	NA,C	NA,T	NA,0.979167	NA,-0.0535845	NA,0.0299292	NA,1.13434	0.00172526	0.00344813
2	rs188977032	101969206	T,NA	C,NA	0.977137,NA	0.0200216,NA	0.0132281,NA	0.885601,NA	0.00166468	0.003327
2	rs144167781	101758319	NA,C	NA,T	NA,0.979167	NA,-0.0560972	NA,0.0299292	NA,1.21549	0.0016397	0.00327829
2	rs116754922	101403326	C,NA	T,NA	0.985089,NA	0.03957,NA	0.0163138,NA	1.81573,NA	0.00155057	0.00310014
2	rs181354276	101434344	T,NA	C,NA	0.989066,NA	0.0318491,NA	0.0190121,NA	1.02736,NA	0.00150394	0.00300614
2	rs74851799	101940689	NA,G	NA,A	NA,0.947421	NA,-0.0388573	NA,0.0191524	NA,1.37187	0.00149662	0.00299199
2	rs191397122	101347608	G,NA	T,NA	0.982107,NA	0.0223344,NA	0.014915,NA	0.871999,NA	0.00149586	0.00299008
2	rs115292985	102096330	G,NA	A,NA	0.994036,NA	0.0717943,NA	0.0256781,NA	2.2861,NA	0.00146846	0.00293565
2	rs79201050	101858691	T,NA	C,NA	0.952286,NA	-0.0262648,NA	0.00927543,NA	2.33434,NA	0.00145912	0.00291582
2	rs113134738	101269069	A,NA	G,NA	0.998012,NA	0.0966182,NA	0.044387,NA	1.53016,NA	0.00142541	0.00284975
2	rs75273151	101819425	NA,A	NA,C	NA,0.977182	NA,0.052467	NA,0.0286274	NA,1.17497	0.00141961	0.00283821
2	rs140758269	101833490	NA,A	NA,C	NA,0.986111	NA,0.0609214	NA,0.0365264	NA,1.02072	0.00140824	0.00281538
2	rs181218070	101805778	NA,C	NA,G	NA,0.986111	NA,0.0654794	NA,0.0365264	NA,1.13652	0.00138428	0.00276773
2	rs10066065	101873164	G,G	A,A	0.775348,0.983135	0.00138156,0.0362049	0.00473736,0.0331973	0.113188,0.559958	0.001335	0.00266643
2	rs79697625	101379001	NA,G	NA,T	NA,0.989087	NA,-0.0697868	NA,0.0411453	NA,1.04641	0.0013123	0.00262401
2	rs74599019	101787450	NA,C	NA,T	NA,0.985119	NA,0.0573231	NA,0.0353055	NA,0.981072	0.00131175	0.00262263
2	rs74588340	101579193	NA,A	NA,G	NA,0.982143	NA,-0.0558873	NA,0.0322783	NA,1.07896	0.0012797	0.00255901
2	rs192489627	101687224	NA,T	NA,G	NA,0.975198	NA,0.0424099	NA,0.0274863	NA,0.910644	0.00125903	0.00251747
2	rs55957922	101435011	C,NA	T,NA	0.982107,NA	0.0208524,NA	0.014915,NA	0.790246,NA	0.00123416	0.0024673
2	rs146687546	102020604	NA,C	NA,A	NA,0.974206	NA,-0.0447453	NA,0.0269663	NA,1.01299	0.00123345	0.00246571
2	rs62362485	102183166	A,NA	G,NA	0.955268,NA	-0.0251447,NA	0.00956466,NA	2.06724,NA	0.00123076	0.00246005
2	rs144141007	101866298	T,NA	C,NA	0.987078,NA	0.0245834,NA	0.0175062,NA	0.795237,NA	0.00118816	0.0023756
2	rs72774378	101354475	T,NA	C,NA	0.981113,NA	0.0217692,NA	0.0145245,NA	0.873125,NA	0.00118625	0.00237162
2	rs150974265	101792919	NA,T	NA,C	NA,0.946429	NA,-0.0357332	NA,0.0189842	NA,1.22329	0.00118611	0.0023716
2	rs1381976	101331313	G,G	A,A	0.77833,0.90873	-0.0112453,-0.0169653	0.00475997,0.014843	1.74105,0.596799	0.00118431	0.00236902
2	rs9327701	101264120	G,G	T,T	0.796223,0.9375	-0.0120554,-0.00897935	0.00490845,0.0176595	1.8524,0.213872	0.00117077	0.00234191
2	rs183449937	101376497	T,NA	A,NA	0.983101,NA	0.021756,NA	0.0153396,NA	0.806577,NA	0.00117038	0.00233988
2	rs117051341	101790008	NA,G	NA,T	NA,0.985119	NA,0.0540483	NA,0.0353055	NA,0.900317	0.00114342	0.00228628
2	rs78025854	101233178	NA,C	NA,T	NA,0.87996	NA,-0.0222949	NA,0.0131525	NA,1.04549	0.00113769	0.00227504
2	rs115785608	101478106	C,NA	T,NA	0.987078,NA	0.0265849,NA	0.0175062,NA	0.889873,NA	0.00113458	0.00226827
2	rs67584371	101227328	T,T	G,G	0.802187,0.943452	-0.0120265,-0.0121587	0.00496334,0.018507	1.81275,0.291413	0.00111861	0.00223759
2	rs2545558	102031920	T,T	C,C	0.413519,0.382937	0.0124075,0.015269	0.00401481,0.00879376	2.69926,1.08353	0.00111807	0.00223108
2	rs2202478	101966413	C,C	T,T	0.400596,0.378968	0.0117322,0.0160895	0.00403484,0.0088114	2.43883,1.16843	0.0011107	0.00221643
2	rs111664597	101337666	A,NA	C,NA	0.988072,NA	0.0282346,NA	0.0182119,NA	0.916999,NA	0.00110937	0.00221833
2	rs78461063	101366694	NA,T	NA,C	NA,0.986111	NA,-0.0547655	NA,0.0365264	NA,0.873594	0.00109571	0.00219079
2	rs13354147	101785193	T,NA	C,NA	0.950298,NA	0.00706739,NA	0.00909753,NA	0.359271,NA	0.00108851	0.00217555
2	rs142885487	101319695	A,NA	G,NA	0.986084,NA	0.0258478,NA	0.0168779,NA	0.900821,NA	0.00108649	0.00217253
2	rs2657486	102028774	T,T	C,C	0.398608,0.382937	0.0115662,0.0158646	0.0040382,0.00879376	2.37876,1.1474	0.00108116	0.0021574
2	rs73175403	102221472	NA,G	NA,T	NA,0.796627	NA,0.0155647	NA,0.0106201	NA,0.845389	0.00103038	0.00206015
2	rs2671599	102027507	T,T	C,C	0.398608,0.382937	0.0114721,0.0157213	0.0040382,0.00879376	2.34692,1.13188	0.00101339	0.0020223
2	rs73192771	102220622	NA,A	NA,G	NA,0.816468	NA,0.0158303	NA,0.0110428	NA,0.819011	0.000996549	0.00199254
2	rs75149300	101476067	NA,G	NA,A	NA,0.946429	NA,-0.0263896	NA,0.0189842	NA,0.783821	0.000991026	0.00198169
2	rs78530799	101722161	T,NA	C,NA	0.972167,NA	-0.029111,NA	0.0120196,NA	1.81144,NA	0.000980116	0.00195924
2	rs9687982	102199962	NA,G	NA,A	NA,0.813492	NA,0.015591	NA,0.0109743	NA,0.808523	0.000977989	0.00195545
2	rs143819060	101241660	A,NA	G,NA	0.976143,NA	0.015489,NA	0.0129561,NA	0.634712,NA	0.000976667	0.00195325
2	rs2671591	102025277	T,T	C,C	0.398608,0.382937	0.0114251,0.0156186	0.0040382,0.00879376	2.33108,1.1208	0.000975544	0.00194684
2	rs76029896	102166569	NA,C	NA,T	NA,0.969246	NA,-0.0370712	NA,0.0247591	NA,0.871852	0.000974817	0.00194897
2	rs73192768	102217148	NA,G	NA,T	NA,0.816468	NA,0.0156132	NA,0.0110428	NA,0.803008	0.000970651	0.00194078
2	rs7704560	102196156	NA,A	NA,G	NA,0.813492	NA,0.0154937	NA,0.0109743	NA,0.801326	0.000966505	0.0019325
2	rs57425975	102196013	NA,A	NA,C	NA,0.813492	NA,0.0154937	NA,0.0109743	NA,0.801326	0.000966505	0.0019325
2	rs73192765	102216654	NA,G	NA,A	NA,0.816468	NA,0.015564	NA,0.0110428	NA,0.799403	0.000964925	0.00192934
2	rs7712423	102215516	NA,A	NA,G	NA,0.816468	NA,0.015564	NA,0.0110428	NA,0.799403	0.000964925	0.00192934
2	rs9327872	102005706	G,G	A,A	0.397614,0.37996	0.0114232,0.0154377	0.00403991,0.00880693	2.32884,1.09899	0.000964217	0.00192426
2	rs189382771	102009136	NA,T	NA,C	NA,0.973214	NA,-0.03943	NA,0.0264757	NA,0.86515	0.000962718	0.00192482
2	rs139938148	101303326	A,NA	G,NA	0.985089,NA	0.0262329,NA	0.0163138,NA	0.967254,NA	0.000961546	0.00192279
2	rs7735820	102214822	NA,C	NA,G	NA,0.816468	NA,0.0155148	NA,0.0110428	NA,0.795805	0.000959252	0.00191801
2	rs2545545	102023904	G,G	C,C	0.399602,0.382937	0.0115516,0.0153651	0.00403651,0.00879376	2.37542,1.09372	0.000958374	0.00191261
2	rs432367	102071755	NA,A	NA,T	NA,0.951389	NA,0.0300925	NA,0.0198773	NA,0.885897	0.000956257	0.00191276
2	rs73192724	102198464	NA,G	NA,A	NA,0.813492	NA,0.0154012	NA,0.0109743	NA,0.794518	0.000955787	0.00191108
2	rs73192721	102198304	NA,A	NA,G	NA,0.813492	NA,0.0153525	NA,0.0109743	NA,0.790945	0.000950219	0.00189996
2	rs73192723	102198382	NA,C	NA,T	NA,0.813492	NA,0.0153525	NA,0.0109743	NA,0.790945	0.000950219	0.00189996
2	rs72776117	101380722	C,NA	T,NA	0.983101,NA	0.0199633,NA	0.0153396,NA	0.714182,NA	0.000948088	0.00189568
2	rs142906345	101274107	NA,T	NA,A	NA,0.978175	NA,0.042042	NA,0.0292559	NA,0.82187	0.000936771	0.00187329
2	rs139478711	101511997	NA,C	NA,G	NA,0.974206	NA,0.0363339	NA,0.0269663	NA,0.74993	0.000931467	0.00186276
2	rs7715521	102218780	NA,C	NA,T	NA,0.816468	NA,0.0152622	NA,0.0110428	NA,0.777439	0.000930897	0.00186134
2	rs73192726	102198627	NA,T	NA,C	NA,0.813492	NA,0.015119	NA,0.0109743	NA,0.773903	0.00092418	0.00184792
2	rs142114035	101356868	A,NA	C,NA	0.963221,NA	0.0221513,NA	0.0105045,NA	1.45634,NA	0.000922733	0.00184526
2	rs140243820	101300600	NA,T	NA,C	NA,0.988095	NA,-0.0557561	NA,0.0394133	NA,0.803629	0.000922	0.0018437
2	rs73192767	102216993	NA,G	NA,A	NA,0.81746	NA,0.0152453	NA,0.011066	NA,0.773903	0.000921771	0.0018431
2	rs186028671	101446708	NA,A	NA,G	NA,0.992063	NA,0.0696967	NA,0.0481747	NA,0.829835	0.000920031	0.00184014
2	rs10039511	101632467	T,NA	G,NA	0.77833,NA	-0.00196506,NA	0.00475997,NA	0.167663,NA	0.000918458	0.00183528
2	rs453689	101508279	T,T	G,G	0.281312,0.128968	0.00956551,-0.0307561	0.00439719,0.012754	1.52867,1.79895	0.000914772	0.00182976
2	rs2545601	102016172	T,T	C,C	0.398608,0.381944	0.0115136,0.0151047	0.0040382,0.00879811	2.36092,1.06543	0.000911058	0.00181824
2	rs149784735	101545660	NA,G	NA,A	NA,0.974206	NA,0.0358563	NA,0.0269663	NA,0.736065	0.000910368	0.00182059
2	rs73192714	102193214	NA,A	NA,G	NA,0.815476	NA,0.0149757	NA,0.0110197	NA,0.759075	0.000907461	0.00181451
2	rs2545596	102014047	C,C	T,T	0.398608,0.381944	0.0115564,0.0149914	0.0040382,0.00879811	2.37542,1.05358	0.000907304	0.00181075
2	rs59971900	102212518	NA,G	NA,A	NA,0.816468	NA,0.0150225	NA,0.0110428	NA,0.760184	0.000905159	0.0018099
2	rs2657449	102012989	A,A	G,G	0.398608,0.381944	0.011604,0.0148445	0.0040382,0.00879811	2.3916,1.0383	0.000899958	0.00179609
2	rs17143925	101240466	C,C	T,T	0.885686,0.766865	0.0133347,0.00674086	0.0062137,0.0101097	1.49659,0.296778	0.000897125	0.00179483
2	rs73175405	102223210	NA,T	NA,C	NA,0.805556	NA,0.0145261	NA,0.0108009	NA,0.747981	0.000888915	0.00177743
2	rs59586300	102222351	NA,C	NA,T	NA,0.805556	NA,0.0145261	NA,0.0108009	NA,0.747981	0.000888915	0.00177743
2	rs60524977	102222384	NA,C	NA,T	NA,0.805556	NA,0.0145261	NA,0.0108009	NA,0.747981	0.000888915	0.00177743
2	rs395327	101506560	C,C	T,T	0.281312,0.128968	0.00956551,-0.0305709	0.00439719,0.012754	1.52867,1.7817	0.000888196	0.00177662
2	rs187110630	101687759	NA,T	NA,C	NA,0.988095	NA,0.0531304	NA,0.0394133	NA,0.750439	0.000887931	0.00177565
2	rs7720341	102202769	NA,G	NA,A	NA,0.816468	NA,0.0148366	NA,0.0110428	NA,0.746926	0.000885961	0.00177154
2	rs261094	101510844	T,T	C,C	0.281312,0.128968	0.00951921,-0.0306183	0.00439719,0.012754	1.51713,1.7861	0.000885903	0.00177203
2	rs190393310	101448521	NA,T	NA,C	NA,0.969246	NA,-0.0324512	NA,0.0247591	NA,0.72132	0.0008853	0.00177026
2	rs10064230	102004880	A,A	G,G	0.398608,0.37996	0.0110475,0.0156828	0.0040382,0.00880693	2.20594,1.1252	0.000885208	0.00176673
2	rs4397105	102223714	NA,T	NA,C	NA,0.805556	NA,0.0144781	NA,0.0108009	NA,0.744493	0.000883923	0.00176746
2	rs148449636	101869333	NA,C	NA,T	NA,0.938492	NA,0.0231054	NA,0.0177919	NA,0.712053	0.000882498	0.00176461
2	rs6872741	102209999	NA,A	NA,G	NA,0.816468	NA,0.0147091	NA,0.0110428	NA,0.737888	0.000873153	0.00174594
2	rs73192745	102207611	NA,T	NA,C	NA,0.816468	NA,0.0146899	NA,0.0110428	NA,0.736536	0.000871257	0.00174215
2	rs73192738	102206925	NA,T	NA,C	NA,0.816468	NA,0.0146899	NA,0.0110428	NA,0.736536	0.000871257	0.00174215
2	rs73192740	102206990	NA,T	NA,A	NA,0.816468	NA,0.0146899	NA,0.0110428	NA,0.736536	0.000871257	0.00174215
2	rs2055629	102004240	A,A	T,T	0.398608,0.37996	0.0110475,0.0155858	0.0040382,0.00880693	2.20594,1.11479	0.000868883	0.00173417
2	rs6868471	102209823	NA,A	NA,G	NA,0.816468	NA,0.01466	NA,0.0110428	NA,0.734422	0.000868301	0.00173624
2	rs73192746	102208253	NA,A	NA,G	NA,0.816468	NA,0.0146459	NA,0.0110428	NA,0.733432	0.000866921	0.00173349
2	rs73185474	101566165	G,NA	C,NA	0.977137,NA	-0.0205279,NA	0.0132281,NA	0.918295,NA	0.000865672	0.00173113
2	rs147949147	102065824	NA,G	NA,A	NA,0.990079	NA,0.0587444	NA,0.0431319	NA,0.761434	0.000865006	0.00172984
2	rs2431532	102106533	G,G	T,T	0.580517,0.456349	-0.008293,-0.013371	0.00400659,0.00858212	1.41491,0.923608	0.000863814	0.0017241
2	rs73192711	102190125	NA,T	NA,C	NA,0.815476	NA,0.0145345	NA,0.0110197	NA,0.727731	0.000862652	0.00172496
2	rs76392900	101576110	NA,T	NA,C	NA,0.963294	NA,0.0298424	NA,0.0227328	NA,0.72292	0.000860951	0.00172162
2	rs189533794	101499439	NA,T	NA,A	NA,0.965278	NA,-0.0329694	NA,0.0233493	NA,0.801487	0.000857564	0.00171521
2	rs114248852	101464451	A,NA	G,NA	0.986084,NA	0.036865,NA	0.0168779,NA	1.53841,NA	0.000850315	0.00170066
2	rs79924273	101286961	NA,A	NA,G	NA,0.986111	NA,-0.0498778	NA,0.0365264	NA,0.764251	0.000848849	0.00169755
2	rs73192743	102207074	NA,A	NA,C	NA,0.816468	NA,0.0144553	NA,0.0110428	NA,0.720051	0.000848529	0.00169673
2	rs73192734	102202076	NA,A	NA,G	NA,0.814484	NA,0.0143467	NA,0.0109969	NA,0.716639	0.000846676	0.00169303
2	rs72783837	102102806	G,NA	A,NA	0.95328,NA	-0.0213111,NA	0.0093687,NA	1.63973,NA	0.000844091	0.00168736
2	rs76504890	101319144	NA,A	NA,G	NA,0.986111	NA,-0.0494282	NA,0.0365264	NA,0.754524	0.000836104	0.00167207
2	rs144473683	102130667	NA,A	NA,G	NA,0.985119	NA,-0.0462595	NA,0.0353055	NA,0.721002	0.000832553	0.00166477
2	rs143430354	101388429	NA,G	NA,C	NA,0.953373	NA,-0.0284698	NA,0.0202746	NA,0.795183	0.000830113	0.00166032
2	rs142461665	101532746	NA,T	NA,C	NA,0.973214	NA,0.0332238	NA,0.0264757	NA,0.67877	0.000827837	0.00165561
2	rs2432167	102074326	A,A	G,G	0.614314,0.606151	-0.00597506,-0.0171951	0.00406188,0.00874879	0.849891,1.30659	0.000825483	0.00164758
2	rs116611818	101453381	G,NA	A,NA	0.975149,NA	0.01257,NA	0.0127009,NA	0.491708,NA	0.000825217	0.00165048
2	rs79276060	101535663	NA,T	NA,G	NA,0.945437	NA,-0.0237757	NA,0.0188207	NA,0.685098	0.00082477	0.00164939
2	rs73192705	102184988	NA,T	NA,C	NA,0.816468	NA,0.0141799	NA,0.0110428	NA,0.700908	0.000823826	0.00164736
2	rs79165912	101992062	NA,G	NA,C	NA,0.979167	NA,0.0375827	NA,0.0299292	NA,0.679402	0.000817391	0.00163464
2	rs114655029	101550484	G,NA	T,NA	0.993042,NA	-0.0237839,NA	0.0237851,NA	0.498481,NA	0.00081598	0.00163206
2	rs2545559	102031959	A,A	G,G	0.411531,0.382937	0.0117348,0.0148135	0.00401769,0.00879376	2.45698,1.03585	0.00081091	0.00161863
2	rs146015665	101992472	NA,A	NA,G	NA,0.983135	NA,-0.0409706	NA,0.0331973	NA,0.66325	0.000805532	0.00161094
2	rs694832	102094000	C,C	T,T	0.612326,0.59623	-0.00629623,-0.0164601	0.00405803,0.00871223	0.918041,1.23026	0.000803827	0.00160433
2	rs386609	102094606	C,C	T,T	0.612326,0.59623	-0.00629623,-0.0164601	0.00405803,0.00871223	0.918041,1.23026	0.000803827	0.00160433
2	rs72783810	102053030	A,NA	T,NA	0.972167,NA	-0.0232759,NA	0.0120196,NA	1.27731,NA	0.00079479	0.00158899
2	rs143938339	101899303	NA,G	NA,A	NA,0.986111	NA,0.0456941	NA,0.0365264	NA,0.675845	0.000793956	0.0015878
2	rs385594	101535150	T,T	C,C	0.281312,0.128968	0.00974611,-0.0293926	0.00439719,0.012754	1.57412,1.67387	0.000791382	0.00158306
2	rs146846297	102050575	NA,C	NA,A	NA,0.969246	NA,-0.033607	NA,0.0247591	NA,0.757788	0.000789136	0.00157841
2	rs403861	102093515	T,T	C,C	0.612326,0.59623	-0.00629623,-0.016365	0.00405803,0.00871223	0.918041,1.21949	0.000788206	0.00157318
2	rs1505417	101995548	C,C	T,T	0.392644,0.378968	0.0112145,0.0152464	0.00404873,0.0088114	2.25123,1.07792	0.000778012	0.00155299
2	rs467186	102096919	G,G	A,A	0.612326,0.594246	-0.00638826,-0.0161037	0.00405803,0.0087054	0.937663,1.19155	0.000771609	0.00154006
2	rs139529134	101840821	NA,A	NA,C	NA,0.989087	NA,-0.0512446	NA,0.0411453	NA,0.671693	0.000771236	0.00154231
2	rs543518786	101531170	NA,T	NA,A	NA,0.988095	NA,-0.0518252	NA,0.0394133	NA,0.724602	0.000769938	0.00153996
2	rs117970355	101732448	NA,G	NA,T	NA,0.948413	NA,0.0231422	NA,0.0193256	NA,0.636171	0.00076449	0.00152874
2	rs74598846	101673946	NA,A	NA,T	NA,0.97619	NA,0.0327995	NA,0.0280389	NA,0.61603	0.000762933	0.00152588
2	rs450667	102086434	C,C	T,T	0.612326,0.605159	-0.00596938,-0.0167298	0.00405803,0.00874495	0.849891,1.25385	0.000762617	0.00152217
2	rs441226	102085919	G,G	C,C	0.612326,0.605159	-0.00592333,-0.0167298	0.00405803,0.00874495	0.840481,1.25385	0.000752328	0.00150165
2	rs451598	102086345	T,T	C,C	0.612326,0.605159	-0.00592333,-0.0167298	0.00405803,0.00874495	0.840481,1.25385	0.000752328	0.00150165
2	rs464068	102096797	T,T	C,C	0.612326,0.594246	-0.00634225,-0.0160501	0.00405803,0.0087054	0.927829,1.18557	0.000752127	0.00150121
2	rs11738522	101765621	A,NA	T,NA	0.992048,NA	0.0564518,NA	0.0222601,NA	1.9503,NA	0.000747197	0.00149444
2	rs75198574	102142428	NA,C	NA,T	NA,0.97619	NA,-0.0326436	NA,0.0280389	NA,0.612018	0.000745846	0.00149197
2	rs434168	102085208	A,A	T,T	0.612326,0.605159	-0.00592333,-0.0166809	0.00405803,0.00874495	0.840481,1.24828	0.000744695	0.00148643
2	rs72772458	101233615	T,NA	C,NA	0.980119,NA	0.0178507,NA	0.0141639,NA	0.682848,NA	0.000744362	0.00148851
2	rs2657448	102006482	A,A	G,G	0.390656,0.378968	0.0107621,0.0153434	0.00405239,0.0088114	2.10162,1.08816	0.000741573	0.00148024
2	rs394905	102083780	A,A	T,T	0.612326,0.605159	-0.00596938,-0.0165781	0.00405803,0.00874495	0.849891,1.23661	0.000738954	0.00147497
2	rs694481	102083354	C,C	A,A	0.612326,0.605159	-0.00596938,-0.0165781	0.00405803,0.00874495	0.849891,1.23661	0.000738954	0.00147497
2	rs419199	102083421	C,C	T,T	0.612326,0.605159	-0.00596938,-0.0165781	0.00405803,0.00874495	0.849891,1.23661	0.000738954	0.00147497
2	rs118093317	101552983	NA,A	NA,G	NA,0.94246	NA,0.0247821	NA,0.0183564	NA,0.752027	0.000738888	0.00147794
2	rs438126	102087272	A,A	T,T	0.612326,0.605159	-0.00578514,-0.0168324	0.00405803,0.00874495	0.812529,1.26558	0.000738534	0.00147415
2	rs397605	102087116	A,A	G,G	0.612326,0.605159	-0.00578514,-0.0168324	0.00405803,0.00874495	0.812529,1.26558	0.000738534	0.00147415
2	rs410965	102084347	C,C	T,T	0.612326,0.605159	-0.00592333,-0.0166319	0.00405803,0.00874495	0.840481,1.24272	0.000737161	0.0014714
2	rs421099	102084669	T,T	G,G	0.612326,0.605159	-0.00592333,-0.0166319	0.00405803,0.00874495	0.840481,1.24272	0.000737161	0.0014714
2	rs453178	102085033	G,G	A,A	0.612326,0.605159	-0.00592333,-0.0166319	0.00405803,0.00874495	0.840481,1.24272	0.000737161	0.0014714
2	rs439009	102084824	C,C	A,A	0.612326,0.605159	-0.00592333,-0.0166319	0.00405803,0.00874495	0.840481,1.24272	0.000737161	0.0014714
2	rs377515290	102007193	NA,T	NA,C	NA,0.983135	NA,0.04051	NA,0.0331973	NA,0.652947	0.000735471	0.00147087
2	rs3105473	102006968	T,T	C,C	0.389662,0.37996	0.0108576,0.0153515	0.00405425,0.00880693	2.13051,1.08984	0.000733215	0.00146357
2	rs419305	102082864	C,C	A,A	0.612326,0.605159	-0.00596938,-0.0165292	0.00405803,0.00874495	0.849891,1.23108	0.00073152	0.00146014
2	rs382964	102092070	T,T	C,C	0.612326,0.59623	-0.00601543,-0.0164186	0.00405803,0.00871223	0.859347,1.22555	0.00073106	0.00145923
2	rs466235	102098582	C,C	T,T	0.612326,0.592262	-0.00620418,-0.01614	0.00405803,0.00869873	0.898606,1.19701	0.000731011	0.00145911
2	rs423871	102086894	G,G	A,A	0.612326,0.605159	-0.00578514,-0.0167835	0.00405803,0.00874495	0.812529,1.25999	0.000730999	0.00145913
2	rs1913503	101987069	C,C	T,T	0.39165,0.378968	0.011315,0.0148025	0.00405055,0.0088114	2.28274,1.03165	0.000730239	0.0014577
2	rs455144	102082202	T,T	A,A	0.612326,0.605159	-0.00596938,-0.0164803	0.00405803,0.00874495	0.849891,1.22555	0.000724181	0.0014455
2	rs428047	102082195	C,C	A,A	0.612326,0.605159	-0.00596938,-0.0164803	0.00405803,0.00874495	0.849891,1.22555	0.000724181	0.0014455
2	rs438976	102082011	C,C	T,T	0.612326,0.604167	-0.00596938,-0.0164731	0.00405803,0.00874115	0.849891,1.22555	0.000721704	0.00144056
2	rs72779972	101768044	T,T	C,C	0.735586,0.897817	-0.00155527,0.0136984	0.00448312,0.014113	0.137479,0.479207	0.000719565	0.00143748
2	rs1913505	102015119	G,G	T,T	0.389662,0.381944	0.010996,0.0149407	0.00405425,0.00879811	2.17499,1.0483	0.000716327	0.00142986
2	rs379574	102082368	G,G	A,A	0.612326,0.605159	-0.00592333,-0.0164803	0.00405803,0.00874495	0.840481,1.22555	0.00071441	0.00142602
2	rs406690	102092829	A,A	G,G	0.612326,0.59623	-0.00596938,-0.016365	0.00405803,0.00871223	0.849891,1.21949	0.000713184	0.00142358
2	rs2431329	102094138	A,A	G,G	0.611332,0.59623	-0.00592056,-0.0165141	0.00405613,0.00871223	0.840481,1.23638	0.000711967	0.00142117
2	rs9327871	102003700	C,C	G,G	0.388668,0.377976	0.0103523,0.0157499	0.00405613,0.00881592	1.97052,1.13069	0.00071038	0.00141807
2	rs2545583	102048098	A,A	G,G	0.60338,0.614087	-0.00734204,-0.0138467	0.00404163,0.00878099	1.15941,0.939986	0.000710043	0.00141721
2	rs2657438	102003711	C,C	T,T	0.388668,0.377976	0.0105383,0.0154024	0.00405613,0.00881592	2.02808,1.09357	0.000707341	0.00141198
2	rs454744	102089523	C,C	A,A	0.612326,0.594246	-0.00596938,-0.0163035	0.00405803,0.0087054	0.849891,1.21399	0.000706219	0.00140968
2	rs387471	102083016	T,T	G,G	0.612326,0.605159	-0.00587727,-0.0164803	0.00405803,0.00874495	0.831117,1.22555	0.000704858	0.00140697
2	rs2657495	102024797	G,G	T,T	0.39165,0.382937	0.0106349,0.0150877	0.00405055,0.00879376	2.06294,1.06443	0.000704026	0.00140538
2	rs181115831	101670477	NA,T	NA,G	NA,0.985119	NA,0.0386592	NA,0.0353055	NA,0.563008	0.000701497	0.00140313
2	rs369099	102081276	G,G	A,A	0.612326,0.605159	-0.00592333,-0.0163775	0.00405803,0.00874495	0.840481,1.21399	0.000699503	0.00139628
2	rs32671	102091296	G,G	C,C	0.611332,0.59623	-0.00596659,-0.016365	0.00405613,0.00871223	0.849891,1.21949	0.000699391	0.00139607
2	rs371933	102092628	T,T	G,G	0.612326,0.59623	-0.00587727,-0.016365	0.00405803,0.00871223	0.831117,1.21949	0.000694155	0.00138563
2	rs32670	102091388	T,T	C,C	0.612326,0.59623	-0.00587727,-0.016365	0.00405803,0.00871223	0.831117,1.21949	0.000694155	0.00138563
2	rs377325	102089491	T,T	C,C	0.612326,0.59623	-0.00596938,-0.0162139	0.00405803,0.00871223	0.849891,1.20247	0.000691448	0.00138022
2	rs443023	102082041	T,T	C,C	0.612326,0.604167	-0.00592333,-0.016325	0.00405803,0.00874115	0.840481,1.20889	0.000690685	0.00137869
2	rs369875	102081520	G,G	C,C	0.612326,0.605159	-0.00587727,-0.0163775	0.00405803,0.00874495	0.831117,1.21399	0.000690151	0.00137763
2	rs72776185	101504860	A,NA	T,NA	0.974155,NA	0.0122579,NA	0.0124606,NA	0.487787,NA	0.000688158	0.00137615
2	rs181739128	101500502	NA,T	NA,C	NA,0.960318	NA,-0.0272927	NA,0.0218976	NA,0.672386	0.000686757	0.0013737
2	rs449741	102079381	T,T	C,C	0.612326,0.605159	-0.00592333,-0.0162748	0.00405803,0.00874495	0.840481,1.20247	0.000684992	0.00136733
2	rs79475882	101276988	NA,C	NA,T	NA,0.986111	NA,-0.0430557	NA,0.0365264	NA,0.62252	0.00068484	0.00136968
2	rs382998	102088996	A,A	G,G	0.612326,0.59623	-0.00596938,-0.0161651	0.00405803,0.00871223	0.849891,1.19701	0.000684617	0.00136659
2	rs425025	102080890	A,A	G,G	0.612326,0.605159	-0.00587727,-0.0163286	0.00405803,0.00874495	0.831117,1.2085	0.000683285	0.00136393
2	rs442443	102081834	A,A	T,T	0.612326,0.605159	-0.00583121,-0.0163775	0.00405803,0.00874495	0.8218,1.21399	0.000681008	0.0013594
2	rs2671570	102004783	C,C	T,T	0.389662,0.37996	0.0104381,0.0154888	0.00405425,0.00880693	1.99845,1.10442	0.00067905	0.00135555
2	rs2657445	102004743	A,A	C,C	0.389662,0.37996	0.0104381,0.0154888	0.00405425,0.00880693	1.99845,1.10442	0.00067905	0.00135555
2	rs2657446	102004849	C,C	A,A	0.389662,0.37996	0.0104381,0.0154888	0.00405425,0.00880693	1.99845,1.10442	0.00067905	0.00135555
2	rs10072203	102006184	T,T	C,C	0.383698,0.381944	0.0104201,0.0150421	0.00406582,0.00879811	1.98372,1.05888	0.00067781	0.00135305
2	rs436524	102088736	A,A	G,G	0.612326,0.595238	-0.00596938,-0.01611	0.00405803,0.00870879	0.849891,1.19155	0.000677339	0.00135208
2	rs399173	102088744	T,T	C,C	0.612326,0.595238	-0.00596938,-0.01611	0.00405803,0.00870879	0.849891,1.19155	0.000677339	0.00135208
2	rs3105471	102005231	T,T	A,A	0.387674,0.378968	0.0105432,0.0152464	0.00405803,0.0088114	2.02808,1.07792	0.000676279	0.00135001
2	rs9327870	102003557	T,T	C,C	0.389662,0.375	0.0102522,0.0158258	0.00405425,0.00882973	1.94133,1.1362	0.000675611	0.00134872
2	rs150943860	101893447	NA,C	NA,A	NA,0.965278	NA,-0.0282921	NA,0.0233493	NA,0.646601	0.000675434	0.00135102
2	rs3105472	102005412	T,T	G,G	0.389662,0.37996	0.0105334,0.0152897	0.00405425,0.00880693	2.02808,1.0833	0.000675036	0.00134753
2	rs11741163	101520825	G,NA	A,NA	0.974155,NA	0.0120958,NA	0.0124606,NA	0.479274,NA	0.000674424	0.00134869
2	rs365558	102081231	G,G	A,A	0.61332,0.605159	-0.00592613,-0.0163775	0.00405994,0.00874495	0.840481,1.21399	0.000673765	0.00134495
2	rs2657444	102004673	T,T	C,C	0.389662,0.37996	0.0104381,0.0154377	0.00405425,0.00880693	1.99845,1.09899	0.000672501	0.00134248
2	rs2657441	102004366	C,C	T,T	0.389662,0.37996	0.0104381,0.0154377	0.00405425,0.00880693	1.99845,1.09899	0.000672501	0.00134248
2	rs370166	102079177	A,A	C,C	0.604374,0.605159	-0.00594783,-0.0157284	0.00404338,0.00874495	0.849891,1.14215	0.000671473	0.00134036
2	rs143127150	101535189	NA,G	NA,A	NA,0.965278	NA,-0.0255604	NA,0.0233493	NA,0.562807	0.000671056	0.00134205
2	rs145287087	101480200	NA,G	NA,A	NA,0.985119	NA,0.0418426	NA,0.0353055	NA,0.627171	0.000670227	0.00134054
2	rs441039	102082012	A,A	G,G	0.612326,0.604167	-0.00587727,-0.0162277	0.00405803,0.00874115	0.831117,1.198	0.000668104	0.00133365
2	rs2657440	102004358	A,A	G,G	0.389662,0.37996	0.0104381,0.0153867	0.00405425,0.00880693	1.99845,1.09357	0.000666037	0.00132959
2	rs451819	102078587	A,A	G,G	0.612326,0.604167	-0.00592333,-0.016116	0.00405803,0.00874115	0.840481,1.18557	0.000665312	0.00132807
2	rs2175911	102003836	A,A	C,C	0.388668,0.37996	0.0104906,0.0153356	0.00405613,0.00880693	2.01324,1.08816	0.000664995	0.00132751
2	rs427548	102077906	A,A	G,G	0.612326,0.605159	-0.00592333,-0.016123	0.00405803,0.00874495	0.840481,1.18557	0.000664266	0.00132599
2	rs419099	102089442	G,G	A,A	0.612326,0.59623	-0.00583121,-0.0162139	0.00405803,0.00871223	0.8218,1.20247	0.000664083	0.00132564
2	rs382946	102079138	C,C	T,T	0.611332,0.605159	-0.00601262,-0.015933	0.00405613,0.00874495	0.859347,1.16456	0.000663224	0.0013239
2	rs2545599	102015061	C,C	G,G	0.390656,0.380952	0.0107621,0.0146036	0.00405239,0.0088025	2.10162,1.01274	0.000662605	0.00132274
2	rs2657443	102004668	C,C	T,T	0.389662,0.37996	0.0103904,0.0154377	0.00405425,0.00880693	1.98372,1.09899	0.000662066	0.00132167
2	rs2657439	102003807	T,T	C,C	0.388668,0.378968	0.0105812,0.0151494	0.00405613,0.0088114	2.04149,1.06773	0.000661998	0.00132152
2	rs149382620	101477991	NA,T	NA,C	NA,0.985119	NA,0.0375478	NA,0.0353055	NA,0.541286	0.000660283	0.00132065
2	rs3114585	102005268	C,C	T,T	0.387674,0.378968	0.0104955,0.0151954	0.00405803,0.0088114	2.01324,1.07255	0.000659223	0.00131599
2	rs2545555	102030759	C,C	T,T	0.39662,0.382937	0.0110782,0.0150835	0.00404163,0.00879376	2.21291,1.06399	0.000658298	0.0013142
2	rs1645533	102074644	A,A	G,G	0.612326,0.605159	-0.00596938,-0.0159817	0.00405803,0.00874495	0.849891,1.16992	0.000654518	0.00130654
2	rs1645534	102079057	G,G	A,A	0.612326,0.605159	-0.00583121,-0.0161768	0.00405803,0.00874495	0.8218,1.19155	0.000653771	0.00130506
2	rs1895213	102044072	G,G	T,T	0.60338,0.614087	-0.00734204,-0.0133486	0.00404163,0.00878099	1.15941,0.891205	0.000652264	0.00130196
2	rs424013	102075426	G,G	A,A	0.612326,0.605159	-0.00592333,-0.0160303	0.00405803,0.00874495	0.840481,1.1753	0.000652009	0.00130154
2	rs2431327	102088205	T,T	C,C	0.612326,0.59623	-0.00596938,-0.0159114	0.00405803,0.00871223	0.849891,1.16877	0.00065046	0.00129845
2	rs139745004	101845951	NA,C	NA,T	NA,0.947421	NA,0.0200425	NA,0.0191524	NA,0.529674	0.000647595	0.00129508
2	rs2657459	102077130	G,G	A,A	0.612326,0.605159	-0.00583121,-0.016123	0.00405803,0.00874495	0.8218,1.18557	0.000646702	0.00129096
2	rs434110	102078736	C,C	T,T	0.612326,0.605159	-0.00583121,-0.016123	0.00405803,0.00874495	0.8218,1.18557	0.000646702	0.00129096
2	rs421696	102075037	C,C	T,T	0.612326,0.605159	-0.00592333,-0.0159817	0.00405803,0.00874495	0.840481,1.16992	0.000645687	0.00128892
2	rs76381196	101631761	C,C	T,T	0.941352,0.97619	-0.00605346,-0.0612833	0.00841466,0.0280389	0.326152,1.53999	0.000644689	0.00128919
2	rs430921	102076457	G,G	A,A	0.612326,0.606151	-0.00587727,-0.0160374	0.00405803,0.00874879	0.831117,1.1753	0.000644398	0.00128636
2	rs660179	102076624	G,G	A,A	0.612326,0.605159	-0.00587727,-0.0160303	0.00405803,0.00874495	0.831117,1.1753	0.000643291	0.00128415
2	rs2431328	102088347	T,T	G,G	0.612326,0.59623	-0.00587727,-0.0159651	0.00405803,0.00871223	0.831117,1.17472	0.000639956	0.00127751
2	rs403406	102075107	A,A	G,G	0.612326,0.605159	-0.00592333,-0.015933	0.00405803,0.00874495	0.840481,1.16456	0.000639443	0.00127647
2	rs2137902	102003945	G,G	A,A	0.389662,0.37996	0.0102999,0.0153867	0.00405425,0.00880693	1.95589,1.09357	0.000636744	0.00127116
2	rs370175	102079162	T,T	C,C	0.611332,0.605159	-0.00592056,-0.0158307	0.00405613,0.00874495	0.840481,1.15333	0.000632283	0.00126219
2	rs80058303	101985651	NA,G	NA,T	NA,0.974206	NA,-0.0316988	NA,0.0269663	NA,0.620159	0.000629774	0.00125971
2	rs6596520	102088575	A,A	T,T	0.612326,0.59623	-0.00592333,-0.0158138	0.00405803,0.00871223	0.840481,1.15799	0.000629301	0.00125625
2	rs6596521	102088582	A,A	C,C	0.612326,0.59623	-0.00592333,-0.0158138	0.00405803,0.00871223	0.840481,1.15799	0.000629301	0.00125625
2	rs404031	102076820	C,C	T,T	0.612326,0.605159	-0.00583121,-0.0159817	0.00405803,0.00874495	0.8218,1.16992	0.000628614	0.00125488
2	rs401320	102088078	T,T	G,G	0.612326,0.59623	-0.00587727,-0.0158626	0.00405803,0.00871223	0.831117,1.16337	0.000626958	0.00125157
2	rs383987	102087912	A,A	G,G	0.612326,0.59623	-0.00587727,-0.0158626	0.00405803,0.00871223	0.831117,1.16337	0.000626958	0.00125157
2	rs79641165	102106605	NA,T	NA,C	NA,0.975198	NA,0.0292571	NA,0.0274863	NA,0.541911	0.000625544	0.00125108
2	rs6596519	102088468	G,G	A,A	0.612326,0.597222	-0.00592333,-0.0158201	0.00405803,0.0087157	0.840481,1.15799	0.000624547	0.00124676
2	rs2431323	102073607	G,G	C,C	0.612326,0.605159	-0.00587727,-0.0158794	0.00405803,0.00874495	0.831117,1.15867	0.000624206	0.00124608
2	rs2431325	102073735	T,T	C,C	0.612326,0.605159	-0.00587727,-0.0158794	0.00405803,0.00874495	0.831117,1.15867	0.000624206	0.00124608
2	rs2458660	102073929	G,G	A,A	0.612326,0.605159	-0.00583121,-0.0158794	0.00405803,0.00874495	0.8218,1.15867	0.000615937	0.00122958
2	rs2431326	102073976	T,T	C,C	0.612326,0.605159	-0.00583121,-0.0158794	0.00405803,0.00874495	0.8218,1.15867	0.000615937	0.00122958
2	rs79576398	101504120	NA,G	NA,C	NA,0.945437	NA,-0.0186658	NA,0.0188207	NA,0.493077	0.000613598	0.00122722
2	rs2202477	101966589	G,G	A,A	0.385686,0.378968	0.0101761,0.0156908	0.00406188,0.0088114	1.91236,1.1252	0.000612983	0.00122384
2	rs117510745	101416480	NA,G	NA,A	NA,0.938492	NA,0.016765	NA,0.0177919	NA,0.460864	0.000612096	0.00122419
2	rs72779935	101713881	C,NA	G,NA	0.950298,NA	0.00573449,NA	0.00909753,NA	0.276975,NA	0.000611436	0.00122258
2	rs6867849	101522815	T,NA	A,NA	0.964215,NA	-0.0218539,NA	0.0106439,NA	1.39735,NA	0.000609196	0.00121837
2	rs80303455	102001784	C,NA	T,NA	0.973161,NA	-0.0229803,NA	0.0122339,NA	1.21951,NA	0.000608668	0.00121698
2	rs588102	102087781	C,C	A,A	0.612326,0.59623	-0.00587727,-0.0157113	0.00405803,0.00871223	0.831117,1.14672	0.000608386	0.00121452
2	rs585901	102087732	A,A	G,G	0.612326,0.59623	-0.00587727,-0.0157113	0.00405803,0.00871223	0.831117,1.14672	0.000608386	0.00121452
2	rs3105477	101953047	A,A	G,G	0.385686,0.378968	0.0101332,0.0156908	0.00406188,0.0088114	1.8994,1.1252	0.000608166	0.00121424
2	rs2432168	102074063	T,T	C,C	0.612326,0.605159	-0.00578514,-0.0158794	0.00405803,0.00874495	0.812529,1.15867	0.000607853	0.00121346
2	rs115772197	101492804	A,NA	G,NA	0.993042,NA	-0.0192392,NA	0.0237851,NA	0.378215,NA	0.000604931	0.00121005
2	rs10072191	102006134	G,G	C,C	0.389662,0.37996	0.0102522,0.0151877	0.00405425,0.00880693	1.94133,1.07255	0.00060411	0.00120606
2	rs117011540	101685670	NA,C	NA,T	NA,0.939484	NA,0.017142	NA,0.0179277	NA,0.469821	0.000603239	0.00120641
2	rs79526080	101704025	NA,T	NA,C	NA,0.941468	NA,0.022801	NA,0.0182098	NA,0.676702	0.000600735	0.00120142
2	rs72776112	101378855	A,NA	G,NA	0.968191,NA	0.0166774,NA	0.0112664,NA	0.857617,NA	0.000599891	0.00119979
2	rs78943353	102154210	T,NA	C,NA	0.915507,NA	0.0257534,NA	0.00710883,NA	3.53535,NA	0.000592226	0.00118546
2	rs148540934	101925990	NA,C	NA,T	NA,0.983135	NA,-0.0311952	NA,0.0331973	NA,0.459201	0.000589387	0.00117882
2	rs258134	102105688	C,C	T,T	0.588469,0.456349	-0.00729855,-0.013473	0.00401769,0.00858212	1.15941,0.933897	0.000586458	0.00117085
2	rs189976270	101346001	NA,G	NA,A	NA,0.970238	NA,-0.0257544	NA,0.0251555	NA,0.514383	0.000586184	0.00117251
2	rs117970592	101991734	NA,T	NA,G	NA,0.929563	NA,-0.015384	NA,0.0167057	NA,0.447197	0.000584381	0.00116858
2	rs140642381	101514314	NA,C	NA,A	NA,0.965278	NA,-0.0222307	NA,0.0233493	NA,0.467182	0.000583402	0.00116681
2	rs183378637	101723869	NA,T	NA,A	NA,0.986111	NA,0.0330698	NA,0.0365264	NA,0.437386	0.000582228	0.00116462
2	rs457442	102105963	G,G	T,T	0.588469,0.456349	-0.00720308,-0.0136235	0.00401769,0.00858212	1.13669,0.949177	0.000581227	0.00116042
2	rs460657	102096744	G,G	A,A	0.581511,0.4375	-0.008108,-0.0122144	0.00400792,0.00861694	1.36579,0.80593	0.000580131	0.00115822
2	rs647343	102076550	T,T	A,A	0.612326,0.605159	-0.00587727,-0.0154799	0.00405803,0.00874495	0.831117,1.1152	0.00057714	0.00115218
2	rs144659466	101396322	NA,T	NA,A	NA,0.985119	NA,-0.0341343	NA,0.0353055	NA,0.476733	0.000576976	0.00115395
2	rs1505416	101995470	C,C	T,T	0.384692,0.378968	0.010415,0.0152464	0.00406384,0.0088114	1.98372,1.07792	0.000576833	0.00115168
2	rs258135	102105405	A,A	C,C	0.588469,0.456349	-0.00729855,-0.013371	0.00401769,0.00858212	1.15941,0.923608	0.000576342	0.00115066
2	rs258136	102104051	A,A	G,G	0.588469,0.456349	-0.00729855,-0.0134003	0.00401769,0.00858212	1.15941,0.926561	0.000576248	0.00115047
2	rs72783806	102047401	G,NA	A,NA	0.976143,NA	0.0141625,NA	0.0129561,NA	0.561702,NA	0.000572388	0.00114463
2	rs34189992	102039548	C,NA	T,NA	0.815109,NA	-0.0051402,NA	0.005093,NA	0.504669,NA	0.000571728	0.00114271
2	rs76178267	101377516	A,NA	G,NA	0.976143,NA	-0.0195278,NA	0.0129561,NA	0.880241,NA	0.000570879	0.00114193
2	rs2657494	102025067	T,T	A,A	0.382704,0.382937	0.0101224,0.0149439	0.00406782,0.00879376	1.89172,1.0494	0.000569402	0.00113681
2	rs67953284	102041245	A,NA	G,NA	0.815109,NA	-0.00509118,NA	0.005093,NA	0.498279,NA	0.00056391	0.0011271
2	rs116944468	101597227	NA,T	NA,C	NA,0.984127	NA,0.0309466	NA,0.0342017	NA,0.437044	0.000562969	0.00112597
2	rs72779936	101722121	T,NA	A,NA	0.965209,NA	-0.00284495,NA	0.0107893,NA	0.101261,NA	0.000562591	0.00112552
2	rs190483	102104995	A,A	G,G	0.588469,0.456349	-0.00724855,-0.0133224	0.00401769,0.00858212	1.14748,0.918727	0.000561226	0.00112051
2	rs2671601	102028045	G,G	A,A	0.382704,0.381944	0.00996195,0.0151118	0.00406782,0.00879811	1.84386,1.06618	0.000558131	0.00111434
2	rs1505420	101951405	G,G	C,C	0.377734,0.378968	0.00998205,0.0153945	0.00407811,0.0088114	1.84235,1.09357	0.000555151	0.00110845
2	rs184287839	101421671	NA,T	NA,A	NA,0.992063	NA,0.0478961	NA,0.0481747	NA,0.494692	0.000555147	0.00111049
2	rs3114593	101927339	C,C	G,G	0.379722,0.371032	0.00978531,0.0160088	0.00407393,0.00884878	1.78758,1.15226	0.000552769	0.00110376
2	rs137935685	101358538	NA,T	NA,G	NA,0.925595	NA,0.0130244	NA,0.0162889	NA,0.372686	0.000552071	0.0011042
2	rs147837901	101888046	NA,C	NA,T	NA,0.968254	NA,0.0220526	NA,0.0243817	NA,0.436821	0.000551873	0.0011038
2	rs77136536	101309361	NA,A	NA,T	NA,0.954365	NA,-0.0205802	NA,0.0204832	NA,0.501657	0.00054939	0.00109897
2	rs75881452	101306504	NA,G	NA,A	NA,0.954365	NA,-0.0205464	NA,0.0204832	NA,0.500562	0.000548617	0.00109742
2	rs145142563	101649425	NA,C	NA,A	NA,0.978175	NA,-0.0332544	NA,0.0292559	NA,0.59231	0.000548306	0.00109667
2	rs10059542	101967322	T,NA	G,NA	0.951292,NA	0.00342564,NA	0.00918509,NA	0.149243,NA	0.000546982	0.00109366
2	rs79209220	101300190	NA,C	NA,T	NA,0.954365	NA,-0.0203876	NA,0.0204832	NA,0.495427	0.000545014	0.00109022
2	rs1505421	101951082	T,T	C,C	0.379722,0.377976	0.00997183,0.0154024	0.00407393,0.00881592	1.84235,1.09357	0.000544908	0.00108801
2	rs261116	101550199	C,C	T,T	0.306163,0.12996	0.00975434,-0.0282083	0.00428977,0.0127124	1.63875,1.57692	0.000542369	0.00108508
2	rs2671568	102000313	G,G	A,A	0.383698,0.37996	0.010186,0.0153356	0.00406582,0.00880693	1.91236,1.08816	0.000542239	0.00108267
2	rs2175912	102028537	G,G	A,A	0.382704,0.380952	0.0100087,0.0148775	0.00406782,0.0088025	1.85773,1.04095	0.000541724	0.0010816
2	rs190516664	101913486	NA,G	NA,C	NA,0.97619	NA,0.0229317	NA,0.0280389	NA,0.383587	0.000541396	0.00108294
2	rs78095595	101767508	NA,T	NA,G	NA,0.970238	NA,0.0211001	NA,0.0251555	NA,0.396216	0.000541179	0.00108238
2	rs114878047	101258526	G,G	C,C	0.800199,0.736111	0.00765875,-0	0.00494472,0.00969886	0.915738,-0	0.000541015	0.00108256
2	rs2671569	102003138	G,G	A,A	0.383698,0.377976	0.0102815,0.0152032	0.00406582,0.00881592	1.94133,1.07255	0.000540515	0.00107922
2	rs72774357	101341047	G,G	C,C	0.907555,0.776786	0.0116585,0.00426344	0.00682591,0.0102658	1.0573,0.168823	0.000539402	0.00107934
2	rs2657427	102054483	C,C	T,T	0.580517,0.452381	-0.00843028,-0.0106494	0.00400659,0.00858839	1.45137,0.667594	0.000538108	0.00107435
2	rs17153730	102014906	NA,A	NA,G	NA,0.946429	NA,-0.0225419	NA,0.0189842	NA,0.628805	0.000537343	0.00107476
2	rs117591134	102157231	NA,G	NA,A	NA,0.909722	NA,-0.0142803	NA,0.0149162	NA,0.470595	0.000537202	0.00107434
2	rs2671567	101998579	G,G	A,A	0.383698,0.378968	0.010143,0.0153434	0.00406582,0.0088114	1.8994,1.08816	0.000536928	0.00107208
2	rs1039623	102000423	G,G	A,A	0.383698,0.378968	0.010143,0.0153434	0.00406582,0.0088114	1.8994,1.08816	0.000536928	0.00107208
2	rs2657432	101998879	G,G	A,A	0.383698,0.378968	0.010143,0.0153434	0.00406582,0.0088114	1.8994,1.08816	0.000536928	0.00107208
2	rs2657435	102001365	C,C	T,T	0.383698,0.378968	0.010143,0.0153434	0.00406582,0.0088114	1.8994,1.08816	0.000536928	0.00107208
2	rs2657431	101998692	C,C	T,T	0.383698,0.378968	0.010143,0.0153434	0.00406582,0.0088114	1.8994,1.08816	0.000536928	0.00107208
2	rs258131	102102451	G,G	A,A	0.588469,0.454365	-0.00729855,-0.0129552	0.00401769,0.00858518	1.15941,0.881754	0.000535033	0.00106824
2	rs1913501	102018838	T,T	A,A	0.382704,0.381944	0.0101224,0.0146304	0.00406782,0.00879811	1.89172,1.01623	0.000534856	0.00106788
2	rs995962	101947558	G,G	A,A	0.379722,0.378968	0.00988095,0.0153945	0.00407393,0.0088114	1.81556,1.09357	0.000532592	0.00106344
2	rs3105483	101948181	G,G	C,C	0.379722,0.378968	0.00988095,0.0153945	0.00407393,0.0088114	1.81556,1.09357	0.000532592	0.00106344
2	rs2671566	101998457	G,G	A,A	0.383698,0.378968	0.010143,0.0152975	0.00406582,0.0088114	1.8994,1.0833	0.000532296	0.00106283
2	rs1995572	101925961	T,T	C,C	0.379722,0.372024	0.0095843,0.0160976	0.00407393,0.00884395	1.72949,1.16285	0.00053178	0.00106189
2	rs72777911	101558924	A,NA	C,NA	0.976143,NA	0.011452,NA	0.0129561,NA	0.42395,NA	0.000531626	0.00106323
2	rs192391486	101690340	NA,C	NA,T	NA,0.985119	NA,0.0281865	NA,0.0353055	NA,0.371956	0.000529347	0.00105887
2	rs77249641	101329883	NA,T	NA,C	NA,0.968254	NA,-0.0242817	NA,0.0243817	NA,0.495803	0.000528454	0.00105702
2	rs3105486	101944070	G,G	C,C	0.379722,0.378968	0.00988095,0.0153434	0.00407393,0.0088114	1.81556,1.08816	0.000527465	0.00105321
2	rs3105480	101949318	A,A	C,C	0.379722,0.378968	0.00988095,0.0153434	0.00407393,0.0088114	1.81556,1.08816	0.000527465	0.00105321
2	rs142308241	101929155	NA,A	NA,G	NA,0.955357	NA,-0.0210719	NA,0.0206987	NA,0.510514	0.000524375	0.00104886
2	rs3114607	101971904	G,G	A,A	0.379722,0.378968	0.00983313,0.0153945	0.00407393,0.0088114	1.80154,1.09357	0.000522925	0.00104415
2	rs1913502	102018714	C,C	T,T	0.382704,0.381944	0.0100752,0.0145803	0.00406782,0.00879811	1.87756,1.01109	0.000522285	0.0010428
2	rs114849971	101827261	A,NA	G,NA	0.980119,NA	0.011926,NA	0.0141639,NA	0.398168,NA	0.000521479	0.001043
2	rs385827	102095375	T,T	C,C	0.630219,0.622024	-0.00553792,-0.0160083	0.00409564,0.00881592	0.753681,1.15867	0.000518534	0.00103528
2	rs3095908	102015923	A,A	G,G	0.382704,0.381944	0.0101697,0.0143692	0.00406782,0.00879811	1.90594,0.989601	0.000518158	0.00103456
2	rs79481117	101406274	NA,G	NA,T	NA,0.997024	NA,0.0661338	NA,0.078473	NA,0.398632	0.000518103	0.00103633
2	rs2657442	102004421	A,A	G,G	0.382704,0.37996	0.00972766,0.0149428	0.00406782,0.00880693	1.77506,1.04696	0.000518079	0.00103443
2	rs258137	102103919	G,G	A,A	0.588469,0.454365	-0.00720308,-0.0129552	0.00401769,0.00858518	1.13669,0.881754	0.000516696	0.00103165
2	rs258139	102103608	T,T	G,G	0.588469,0.454365	-0.00720308,-0.0129552	0.00401769,0.00858518	1.13669,0.881754	0.000516696	0.00103165
2	rs258140	102103062	G,G	A,A	0.588469,0.454365	-0.00720308,-0.0129552	0.00401769,0.00858518	1.13669,0.881754	0.000516696	0.00103165
2	rs258132	102100856	T,T	A,A	0.588469,0.454365	-0.00715761,-0.013053	0.00401769,0.00858518	1.12594,0.891411	0.000516555	0.00103138
2	rs116352325	102120355	G,NA	A,NA	0.99006,NA	-0.03577,NA	0.01993,NA	1.13853,NA	0.000515927	0.00103199
2	rs2458659	102085269	A,A	T,T	0.630219,0.630952	-0.00549193,-0.0160968	0.00409564,0.00885857	0.744857,1.15987	0.000515747	0.00102971
2	rs258130	102102540	G,G	C,C	0.588469,0.454365	-0.00715761,-0.0129552	0.00401769,0.00858518	1.12594,0.881754	0.000508283	0.00101487
2	rs258138	102103797	C,C	A,A	0.588469,0.454365	-0.00715761,-0.0129014	0.00401769,0.00858518	1.12594,0.876462	0.000503815	0.00100595
2	rs32672	102090482	T,T	C,C	0.630219,0.622024	-0.00553792,-0.0158561	0.00409564,0.00881592	0.753681,1.14215	0.000503582	0.00100544
2	rs6875170	102052602	C,C	G,G	0.580517,0.454365	-0.00833876,-0.0103947	0.00400659,0.00858518	1.42701,0.645924	0.000502611	0.00100353
2	rs141418790	101612034	NA,G	NA,A	NA,0.980159	NA,-0.0283605	NA,0.0306528	NA,0.449952	0.000502527	0.0010052
2	rs144733397	101360274	A,NA	C,NA	0.975149,NA	-0.0185124,NA	0.0127009,NA	0.838757,NA	0.000500856	0.00100193
2	rs181983467	101747391	NA,A	NA,T	NA,0.980159	NA,0.0233936	NA,0.0306528	NA,0.351292	0.000499362	0.000998791
2	rs71586338	101648502	A,NA	C,NA	0.887674,NA	0.0263395,NA	0.00626142,NA	4.58637,NA	0.000499194	0.00100277
2	rs116416069	102064492	A,NA	G,NA	0.983101,NA	0.0209427,NA	0.0153396,NA	0.764046,NA	0.000498506	0.000997236
2	rs13190449	101834469	A,NA	G,NA	0.946322,NA	0.0292685,NA	0.00877248,NA	3.07124,NA	0.000497918	0.000996443
2	rs2657447	102005705	T,T	C,C	0.38171,0.37996	0.00982324,0.0146109	0.00406983,0.00880693	1.80154,1.01274	0.000497595	0.00099355
2	rs73776693	101250074	C,C	T,T	0.801193,0.736111	0.00742887,0.000657121	0.00495399,0.00969886	0.873787,0.0241168	0.000497213	0.000994939
2	rs11742729	102212373	G,NA	A,NA	0.965209,NA	0.0273974,NA	0.0107893,NA	1.9544,NA	0.00049696	0.000993962
2	rs261114	101552955	G,G	A,A	0.393638,0.134921	0.00524481,-0.0290903	0.00404692,0.0125123	0.710019,1.69735	0.000495124	0.000990431
2	rs1597902	101279557	C,C	T,T	0.826044,0.967262	-0.00879113,0.000354128	0.00521577,0.0240217	1.03671,0.00513845	0.000494671	0.000989868
2	rs258257	102063443	C,C	T,T	0.631213,0.637897	-0.00591359,-0.0153751	0.00409792,0.0088943	0.826812,1.07638	0.00049451	0.000987295
2	rs366668	102078141	G,G	T,T	0.580517,0.446429	-0.00792215,-0.0114822	0.00400659,0.00859885	1.31867,0.740471	0.000493422	0.000985201
2	rs6897341	101267244	G,G	A,A	0.827038,0.967262	-0.00900114,-0.000405268	0.00522759,0.0240217	1.07009,0.00588547	0.000491608	0.000983742
2	rs117951672	102099683	NA,C	NA,T	NA,0.974206	NA,0.0216182	NA,0.0269663	NA,0.373927	0.000491549	0.000983282
2	rs11740476	101476014	A,NA	G,NA	0.974155,NA	0.00932412,NA	0.0124606,NA	0.342671,NA	0.000490124	0.000980246
2	rs405156	102088830	A,A	G,G	0.630219,0.623016	-0.00553792,-0.0157169	0.00409564,0.00882048	0.753681,1.12626	0.000489352	0.000977049
2	rs3114596	101933588	A,A	T,T	0.379722,0.375992	0.00974228,0.0154696	0.00407393,0.00882508	1.77506,1.09899	0.000488973	0.000976434
2	rs3105464	101907705	T,T	G,G	0.38171,0.376984	0.00999035,0.015114	0.00406983,0.00882048	1.85081,1.06239	0.000488786	0.000976063
2	rs3114597	101934969	C,C	T,T	0.379722,0.375992	0.00978531,0.0153831	0.00407393,0.00882508	1.78758,1.08984	0.000486495	0.000971484
2	rs12152875	101440473	T,NA	G,NA	0.994036,NA	-0.0163911,NA	0.0256781,NA	0.281285,NA	0.000483181	0.00096655
2	rs444366	102082776	T,T	C,C	0.61829,0.630952	-0.00523796,-0.0156945	0.00406983,0.00885857	0.703144,1.11663	0.000482527	0.000963414
2	rs1027661	101933903	T,T	C,C	0.379722,0.375992	0.00974228,0.0153831	0.00407393,0.00882508	1.77506,1.08984	0.000481027	0.000960574
2	rs141890850	101456263	T,NA	C,NA	0.994036,NA	-0.0163003,NA	0.0256781,NA	0.279376,NA	0.00048094	0.000962067
2	rs117774079	101834315	NA,T	NA,C	NA,0.985119	NA,-0.0321625	NA,0.0353055	NA,0.440922	0.000480539	0.000961198
2	rs2431324	102073660	C,C	T,T	0.580517,0.446429	-0.00796795,-0.0111643	0.00400659,0.00859885	1.33037,0.711821	0.000479653	0.000957723
2	rs74293705	101608386	NA,A	NA,G	NA,0.977182	NA,-0.0233602	NA,0.0286274	NA,0.382481	0.000479589	0.000959339
2	rs144989870	101690752	NA,C	NA,A	NA,0.980159	NA,0.0216493	NA,0.0306528	NA,0.318744	0.000479329	0.000958736
2	rs117636790	101593483	NA,T	NA,C	NA,0.948413	NA,-0.0120926	NA,0.0193256	NA,0.274504	0.00047822	0.00095664
2	rs199920998	101248599	NA,A	NA,G	NA,0.952381	NA,-0.0165179	NA,0.0200728	NA,0.386617	0.000478129	0.000956429
2	rs148260693	101843798	NA,T	NA,G	NA,0.985119	NA,-0.0318129	NA,0.0353055	NA,0.434685	0.000477256	0.000954632
2	rs10044561	101807713	T,T	C,C	0.72664,0.852183	-0.00230527,0.00881327	0.00443621,0.0120441	0.21946,0.333182	0.00047699	0.00095308
2	rs7735587	101878240	T,T	C,C	0.619284,0.622024	-0.010178,-0.0145771	0.00407187,0.00881592	1.90539,1.00776	0.000476915	0.000952344
2	rs72776175	101465969	C,NA	T,NA	0.974155,NA	0.0090325,NA	0.0124606,NA	0.32927,NA	0.000475268	0.000950543
2	rs412217	102079181	T,T	G,G	0.579523,0.446429	-0.00796534,-0.0110118	0.00400528,0.00859885	1.33037,0.698254	0.000475244	0.00094893
2	rs17326045	101269523	C,C	G,G	0.827038,0.967262	-0.00890611,-0.000303981	0.00522759,0.0240217	1.05334,0.00440714	0.000473668	0.000947849
2	rs113229194	101571041	NA,A	NA,C	NA,0.982143	NA,-0.022607	NA,0.0322783	NA,0.315432	0.000473454	0.000947059
2	rs10053254	101271680	C,C	T,T	0.827038,0.967262	-0.00890611,-5.06762e-05	0.00522759,0.0240217	1.05334,0.000731627	0.000473304	0.000947122
2	rs62370434	101549756	A,NA	C,NA	0.968191,NA	-0.0179433,NA	0.0112664,NA	0.953742,NA	0.000473259	0.000946744
2	rs4380619	101272125	A,A	G,G	0.827038,0.967262	-0.00890611,0.000152059	0.00522759,0.0240217	1.05334,0.00219902	0.000473048	0.000946609
2	rs35975344	101274565	A,A	T,T	0.827038,0.967262	-0.00890611,0.000252924	0.00522759,0.0240217	1.05334,0.0036638	0.000472932	0.000946377
2	rs10037540	101289759	C,C	A,A	0.827038,0.967262	-0.00890611,0.00299503	0.00522759,0.0240217	1.05334,0.0453827	0.000472695	0.000945908
2	rs142810332	101554337	NA,A	NA,G	NA,0.981151	NA,0.0250044	NA,0.0314332	NA,0.370249	0.000471962	0.000944072
2	rs140892410	101487589	C,NA	G,NA	0.975149,NA	0.0338978,NA	0.0127009,NA	2.11866,NA	0.000471867	0.000944088
2	rs77413602	101443998	NA,T	NA,G	NA,0.986111	NA,0.0245859	NA,0.0365264	NA,0.300263	0.00047152	0.0009432
2	rs3114591	101911163	A,A	G,G	0.379722,0.376984	0.00972139,0.0152621	0.00407393,0.00882048	1.769,1.07792	0.000470211	0.00093901
2	rs76289525	102058898	NA,C	NA,T	NA,0.957341	NA,0.0147149	NA,0.0211527	NA,0.312787	0.000467997	0.000936049
2	rs79552732	101598668	A,NA	T,NA	0.971173,NA	0.00304297,NA	0.0118166,NA	0.0986619,NA	0.000467615	0.000935451
2	rs13354249	101692656	C,C	G,G	0.624254,0.813492	-0.00456905,0.0119817	0.00408236,0.0109743	0.579966,0.560785	0.0004672	0.000933518
2	rs193045770	102048331	NA,A	NA,G	NA,0.925595	NA,0.0115374	NA,0.0162889	NA,0.319882	0.000467093	0.000934188
2	rs80068209	101530134	NA,T	NA,C	NA,0.962302	NA,-0.0177039	NA,0.0224433	NA,0.366318	0.000466769	0.000933736
2	rs76143231	101622023	NA,T	NA,C	NA,0.979167	NA,0.0242194	NA,0.0299292	NA,0.378422	0.000465842	0.00093182
2	rs55660231	101805692	G,G	C,C	0.72664,0.852183	-0.0023494,0.0086189	0.00443621,0.0120441	0.224468,0.32401	0.000465176	0.000929487
2	rs75254393	102114119	G,NA	A,NA	0.951292,NA	0.0300213,NA	0.00918509,NA	2.96607,NA	0.000464309	0.000929143
2	rs7728650	101285264	T,T	G,G	0.827038,0.967262	-0.00885859,0.00121775	0.00522759,0.0240217	1.04501,0.0179235	0.000463644	0.000927796
2	rs6881094	101286215	C,C	T,T	0.827038,0.967262	-0.00885859,0.00157017	0.00522759,0.0240217	1.04501,0.0232449	0.000463555	0.000927618
2	rs10074519	101254117	C,C	G,G	0.172962,0.032738	0.0088561,-0.00120467	0.00522759,0.0240218	1.04458,0.0177271	0.000463206	0.00092692
2	rs12513702	101246850	T,T	A,A	0.172962,0.032738	0.0088561,-0.00205265	0.00522759,0.0240218	1.04458,0.0306288	0.000463137	0.000926784
2	rs3105230	101890273	C,C	T,T	0.619284,0.623016	-0.010178,-0.0144212	0.00407187,0.00882048	1.90539,0.99116	0.000462906	0.000924386
2	rs75304465	101958599	NA,C	NA,T	NA,0.949405	NA,0.0142774	NA,0.019504	NA,0.333338	0.000462341	0.000924928
2	rs4403149	101268179	C,C	T,T	0.826044,0.967262	-0.00893338,-0.000354627	0.00521577,0.0240217	1.0617,0.00514573	0.000461905	0.000924307
2	rs10054348	101683542	A,A	G,G	0.625249,0.813492	-0.00461541,0.0119301	0.00408453,0.0109743	0.587562,0.557526	0.000461358	0.000921856
2	rs149165860	102067187	NA,G	NA,A	NA,0.986111	NA,0.0228721	NA,0.0365264	NA,0.274745	0.000461282	0.000922727
2	rs149688048	101833492	NA,G	NA,T	NA,0.955357	NA,0.0157711	NA,0.0206987	NA,0.35057	0.000460801	0.000921841
2	rs112618702	102209549	C,NA	T,NA	0.965209,NA	0.0267744,NA	0.0107893,NA	1.88338,NA	0.000460796	0.000921649
2	rs114500111	101436215	T,NA	C,NA	0.994036,NA	-0.0154273,NA	0.0256781,NA	0.26124,NA	0.000460209	0.000920606
2	rs365188	102077258	C,C	T,T	0.630219,0.630952	-0.00544593,-0.0155424	0.00409564,0.00885857	0.736079,1.10048	0.000458848	0.000916175
2	rs56028821	101776400	G,G	C,C	0.72664,0.852183	-0.00239352,0.00876343	0.00443621,0.0120441	0.229507,0.330821	0.000457907	0.000914968
2	rs1304594	101978990	A,A	G,G	0.377734,0.378968	0.00956086,0.0150474	0.00407811,0.0088114	1.71997,1.05706	0.000457523	0.000913647
2	rs145651872	101643549	NA,A	NA,C	NA,0.982143	NA,0.0205315	NA,0.0322783	NA,0.280068	0.000457046	0.000914183
2	rs13188927	102034963	T,T	C,C	0.639165,0.654762	-0.00583457,-0.0145509	0.00411698,0.00899088	0.805692,0.976438	0.000456523	0.000911527
2	rs78436957	101773644	NA,T	NA,C	NA,0.951389	NA,-0.0155978	NA,0.0198773	NA,0.363889	0.000456493	0.000913173
2	rs146443663	101980936	NA,T	NA,G	NA,0.982143	NA,0.019664	NA,0.0322783	NA,0.265688	0.000456016	0.000912209
2	rs3114595	101933087	G,G	A,A	0.379722,0.375	0.00944254,0.0154777	0.00407393,0.00882973	1.68909,1.09899	0.000455953	0.000910557
2	rs41089	102065504	A,A	G,G	0.580517,0.446429	-0.0081511,-0.0102092	0.00400659,0.00859885	1.37769,0.628716	0.00045556	0.000909648
2	rs7356787	101806886	A,A	G,G	0.72664,0.852183	-0.00239352,0.00856907	0.00443621,0.0120441	0.229507,0.321673	0.000455511	0.000910184
2	rs142653677	101582074	G,NA	C,NA	0.988072,NA	0.0455296,NA	0.0182119,NA	1.9059,NA	0.000454719	0.000909568
2	rs67341892	101315046	C,C	T,T	0.797217,0.744048	0.00654361,-0.000302861	0.0049174,0.00979543	0.736871,0.0108464	0.000453388	0.00090727
2	rs116367733	101986879	T,NA	A,NA	0.978131,NA	-0.0255061,NA	0.0135185,NA	1.22773,NA	0.000453161	0.000906324
2	rs116733154	101315507	A,NA	G,NA	0.977137,NA	0.0145916,NA	0.0132281,NA	0.568646,NA	0.000453048	0.000906179
2	rs192931281	101342444	NA,T	NA,A	NA,0.992063	NA,0.0346539	NA,0.0481747	NA,0.32612	0.000451084	0.000902343
2	rs141359959	101665038	NA,T	NA,C	NA,0.972222	NA,-0.0147775	NA,0.0260119	NA,0.244154	0.000450582	0.000901305
2	rs146872296	102184050	NA,T	NA,C	NA,0.985119	NA,0.0219384	NA,0.0353055	NA,0.272178	0.000450512	0.000901119
2	rs138779031	102068318	NA,A	NA,G	NA,0.986111	NA,0.0214549	NA,0.0365264	NA,0.254185	0.00045026	0.000900681
2	rs3105228	101941053	C,C	T,T	0.379722,0.375	0.00955107,0.0152895	0.00407393,0.00882973	1.71997,1.07911	0.000449956	0.000898582
2	rs185445800	101820476	NA,A	NA,T	NA,0.968254	NA,-0.0142632	NA,0.0243817	NA,0.252938	0.000449551	0.000899138
2	rs151336070	101532780	NA,A	NA,C	NA,0.967262	NA,-0.0173511	NA,0.0240217	NA,0.327804	0.000449419	0.000899026
2	rs3114598	101938458	T,T	G,G	0.379722,0.375992	0.00955107,0.0152814	0.00407393,0.00882508	1.71997,1.07911	0.000449367	0.000897401
2	rs542179176	101694800	NA,C	NA,T	NA,0.985119	NA,0.0199769	NA,0.0353055	NA,0.242977	0.000449032	0.000898232
2	rs3105235	101924774	G,G	T,T	0.379722,0.376984	0.00930554,0.0155586	0.00407393,0.00882048	1.6505,1.10933	0.000448697	0.000896106
2	rs10463535	101361186	NA,A	NA,T	NA,0.991071	NA,0.0314585	NA,0.0454422	NA,0.310899	0.00044819	0.000896553
2	rs1376899	101743703	C,C	T,T	0.72664,0.852183	-0.00244206,0.00851925	0.00443621,0.0120441	0.235085,0.319341	0.000445227	0.000889646
2	rs11745781	101743263	C,C	T,T	0.72664,0.852183	-0.00244206,0.00846944	0.00443621,0.0120441	0.235085,0.317016	0.000444653	0.0008885
2	rs117189811	101246759	NA,C	NA,T	NA,0.954365	NA,-0.0145511	NA,0.0204832	NA,0.321063	0.000444454	0.000889086
2	rs2545581	102047150	C,C	T,T	0.580517,0.456349	-0.00820146,-0.0098893	0.00400659,0.00858212	1.39085,0.603466	0.000444398	0.000887372
2	rs4386713	101780913	C,C	T,T	0.697813,0.702381	-0.0211949,-0.00286322	0.00430558,0.00934946	6.06866,0.119519	0.00044435	0.000890266
2	rs400596	102071999	C,C	T,T	0.630219,0.630952	-0.00549193,-0.0153027	0.00409564,0.00885857	0.744857,1.07527	0.000444231	0.000887003
2	rs1877788	101990024	G,G	A,A	0.38171,0.378968	0.00982324,0.0144558	0.00406983,0.0088114	1.80154,0.996172	0.000443354	0.000885364
2	rs10054879	101741420	T,T	C,C	0.727634,0.852183	-0.002489,0.00851925	0.00444126,0.0120441	0.24019,0.319341	0.00044335	0.000885897
2	rs66873638	101237125	T,T	C,C	0.801193,0.738095	0.00711764,-5.03728e-05	0.00495399,0.00972244	0.821629,0.00179905	0.000442779	0.000886013
2	rs10053827	101786525	T,T	C,C	0.72664,0.852183	-0.00248617,0.00886313	0.00443621,0.0120441	0.24019,0.335548	0.00044074	0.000880681
2	rs2671602	101994803	G,G	A,A	0.377734,0.378968	0.00965655,0.0147005	0.00407811,0.0088114	1.74741,1.02115	0.00044045	0.000879563
2	rs1605076	101996861	G,G	A,A	0.377734,0.378968	0.00951781,0.0148994	0.00407811,0.0088114	1.7077,1.04167	0.00044019	0.000879055
2	rs146805949	101998789	NA,G	NA,C	NA,0.975198	NA,-0.0138405	NA,0.0274863	NA,0.211419	0.000440064	0.000880302
2	rs115037936	101287159	A,NA	G,NA	0.985089,NA	-0.0321607,NA	0.0163138,NA	1.31265,NA	0.000439255	0.000878578
2	rs150824011	101562689	G,NA	A,NA	0.968191,NA	-0.0017123,NA	0.0112664,NA	0.0559124,NA	0.000439108	0.000878378
2	rs10515331	102017642	NA,T	NA,G	NA,0.926587	NA,-0.00893789	NA,0.0163898	NA,0.232454	0.000438917	0.000877839
2	rs118172208	101611294	NA,G	NA,A	NA,0.985119	NA,-0.0264898	NA,0.0353055	NA,0.343833	0.000438282	0.000876696
2	rs2545576	102045973	C,C	T,T	0.580517,0.456349	-0.0081511,-0.00993851	0.00400659,0.00858212	1.37769,0.607577	0.00043818	0.000874964
2	rs140845466	101675015	G,NA	C,NA	0.985089,NA	-0.0271639,NA	0.0163138,NA	1.0182,NA	0.000437989	0.000875943
2	rs10063981	101763870	A,A	G,G	0.72664,0.852183	-0.00248617,0.0086189	0.00443621,0.0120441	0.24019,0.32401	0.000437793	0.000874798
2	rs10052881	101740499	T,T	C,C	0.72664,0.852183	-0.00248617,0.00851925	0.00443621,0.0120441	0.24019,0.319341	0.000436644	0.000872503
2	rs10479214	101737869	A,A	C,C	0.72664,0.852183	-0.00248617,0.00851925	0.00443621,0.0120441	0.24019,0.319341	0.000436644	0.000872503
2	rs143544497	101434493	NA,T	NA,C	NA,0.960318	NA,0.0131109	NA,0.0218976	NA,0.260153	0.000436201	0.000872501
2	rs1833585	102047758	G,G	A,A	0.580517,0.456349	-0.00810532,-0.0100369	0.00400659,0.00858212	1.36579,0.615832	0.000435695	0.000870004
2	rs140794573	101823167	A,NA	G,NA	0.982107,NA	0.00954069,NA	0.014915,NA	0.282008,NA	0.000433959	0.000868217
2	rs72777929	101579243	T,NA	C,NA	0.979125,NA	0.00743718,NA	0.0138296,NA	0.228608,NA	0.000433667	0.000867344
2	rs146300148	101598694	NA,T	NA,C	NA,0.985119	NA,0.0230379	NA,0.0353055	NA,0.288986	0.000433444	0.000867078
2	rs78362759	102026206	NA,T	NA,C	NA,0.990079	NA,-0.0300819	NA,0.0431319	NA,0.313786	0.000432991	0.000866068
2	rs76598270	102182335	A,NA	G,NA	0.967197,NA	0.0273109,NA	0.0111,NA	1.85771,NA	0.000432986	0.000866029
2	rs147329802	102088469	T,T	C,C	0.630219,0.622024	-0.00507318,-0.0156678	0.00409564,0.00881592	0.666624,1.12187	0.000432718	0.000864069
2	rs13188378	101930688	G,NA	A,NA	0.945328,NA	0.0275848,NA	0.00869693,NA	2.81957,NA	0.000432561	0.000865615
2	rs2657437	102002577	C,C	T,T	0.37674,0.378968	0.00947489,0.0148994	0.00408022,0.0088114	1.69411,1.04167	0.000431727	0.000862167
2	rs147503909	101538865	NA,T	NA,C	NA,0.990079	NA,0.0221828	NA,0.0431319	NA,0.216782	0.000431108	0.00086237
2	rs79991475	101885899	NA,G	NA,T	NA,0.950397	NA,-0.012952	NA,0.0196877	NA,0.291901	0.000430419	0.000861028
2	rs56268211	101756244	A,A	G,G	0.72664,0.852183	-0.00253028,0.0086189	0.00443621,0.0120441	0.245326,0.32401	0.000429395	0.000858025
2	rs111400704	101756600	T,T	C,C	0.72664,0.852183	-0.00253028,0.0086189	0.00443621,0.0120441	0.245326,0.32401	0.000429395	0.000858025
2	rs144848941	101761972	C,C	T,T	0.72664,0.852183	-0.00253028,0.0086189	0.00443621,0.0120441	0.245326,0.32401	0.000429395	0.000858025
2	rs2400840	102090747	NA,T	NA,C	NA,0.881944	NA,0.00655905	NA,0.0132476	NA,0.207243	0.000429007	0.0008581
2	rs390444	102072591	C,C	T,T	0.630219,0.630952	-0.00535392,-0.0153027	0.00409564,0.00885857	0.718657,1.07527	0.000428806	0.000856229
2	rs149742032	101900225	NA,C	NA,T	NA,0.949405	NA,-0.0126668	NA,0.019504	NA,0.28731	0.000428584	0.000857355
2	rs2545575	102044340	A,A	C,C	0.580517,0.456349	-0.00810532,-0.0098893	0.00400659,0.00858212	1.36579,0.603466	0.000427466	0.000853583
2	rs116154691	101465341	G,NA	T,NA	0.969185,NA	-0.0226822,NA	0.0114407,NA	1.32409,NA	0.00042702	0.000854114
2	rs115657488	102114999	A,NA	G,NA	0.94831,NA	0.00386751,NA	0.00893021,NA	0.177208,NA	0.000426975	0.000853814
2	rs77247392	101650531	NA,G	NA,T	NA,0.956349	NA,-0.00851335	NA,0.0209218	NA,0.164898	0.000426946	0.000854062
2	rs2657434	101999814	C,C	T,T	0.37674,0.378968	0.00942704,0.0148994	0.00408022,0.0088114	1.68059,1.04167	0.000426474	0.000851686
2	rs2135177	101998320	C,C	T,T	0.37674,0.378968	0.00942704,0.0148994	0.00408022,0.0088114	1.68059,1.04167	0.000426474	0.000851686
2	rs112080553	101419503	A,NA	G,NA	0.989066,NA	0.0203018,NA	0.0190121,NA	0.544253,NA	0.000426142	0.000852425
2	rs147108590	101411375	NA,C	NA,A	NA,0.978175	NA,-0.0151382	NA,0.0292559	NA,0.218354	0.000425821	0.000851792
2	rs141739240	101836689	C,NA	A,NA	0.986084,NA	0.0130013,NA	0.0168779,NA	0.35545,NA	0.000424886	0.000849922
2	rs141893516	101830868	NA,G	NA,A	NA,0.985119	NA,-0.0211595	NA,0.0353055	NA,0.260462	0.000424573	0.000849297
2	rs2657430	101997223	G,G	C,C	0.37674,0.378968	0.00947489,0.0148025	0.00408022,0.0088114	1.69411,1.03165	0.000424136	0.000847015
2	rs181943530	101374102	NA,G	NA,A	NA,0.914682	NA,-0.0102758	NA,0.015302	NA,0.299399	0.000423609	0.000847366
2	rs141926264	102005441	T,T	C,C	0.964215,0.90873	0.0346254,0.0123613	0.0106439,0.014843	2.94247,0.392593	0.000422782	0.000845562
2	rs1039624	102001052	C,C	T,T	0.37674,0.378968	0.00942704,0.0148484	0.00408022,0.0088114	1.68059,1.03639	0.000422504	0.000843763
2	rs116226589	101785618	A,NA	C,NA	0.994036,NA	-0.0174722,NA	0.0256781,NA	0.304318,NA	0.000421095	0.000842372
2	rs62372299	101676064	T,NA	C,NA	0.95328,NA	-0.0224771,NA	0.0093687,NA	1.78431,NA	0.000419999	0.000839885
2	rs77712334	101765834	C,C	A,A	0.937376,0.97619	-0.00768918,-0.0559212	0.0081604,0.0280389	0.460846,1.33624	0.000418894	0.000837765
2	rs137991227	101684147	NA,T	NA,C	NA,0.955357	NA,-0.00747704	NA,0.0206987	NA,0.14392	0.000417598	0.000835366
2	rs187717	102100525	G,G	A,A	0.587475,0.439484	-0.00692316,-0.0123926	0.00401624,0.00861267	1.07188,0.823373	0.000415021	0.000828775
2	rs79765285	101812609	C,NA	T,NA	0.976143,NA	0.0336946,NA	0.0129561,NA	2.03132,NA	0.000414418	0.000829009
2	rs4703198	101242804	C,NA	T,NA	0.955268,NA	-0.0131851,NA	0.00956466,NA	0.774584,NA	0.000412646	0.00082542
2	rs431814	102094652	G,G	T,T	0.589463,0.4375	-0.00710542,-0.0124172	0.00401916,0.00861694	1.11306,0.825136	0.000412322	0.000823376
2	rs118001013	102052448	NA,C	NA,T	NA,0.975198	NA,-0.0157834	NA,0.0274863	NA,0.247326	0.000411927	0.000823994
2	rs3114592	101886807	NA,A	NA,T	NA,0.94246	NA,0.0115006	NA,0.0183564	NA,0.274925	0.000411231	0.000822659
2	rs140734236	101680265	NA,T	NA,G	NA,0.965278	NA,-0.00739601	NA,0.0233493	NA,0.124112	0.000410951	0.000822066
2	rs76643251	101656539	NA,C	NA,G	NA,0.946429	NA,-0.0123126	NA,0.0189842	NA,0.286831	0.000409659	0.000819459
2	rs78533854	102060171	NA,G	NA,T	NA,0.957341	NA,0.00933265	NA,0.0211527	NA,0.181071	0.00040738	0.000814856
2	rs4640763	101578185	C,NA	T,NA	0.975149,NA	0.00779797,NA	0.0127009,NA	0.268223,NA	0.000406485	0.000813012
2	rs79791985	101423714	NA,A	NA,T	NA,0.986111	NA,-0.0152453	NA,0.0365264	NA,0.169795	0.000406128	0.000812356
2	rs191945236	102142168	NA,C	NA,T	NA,0.964286	NA,-0.00978113	NA,0.0230345	NA,0.173208	0.000405745	0.000811607
2	rs142045952	101377358	NA,A	NA,T	NA,0.987103	NA,0.0187253	NA,0.0378862	NA,0.206818	0.000405373	0.000810913
2	rs76507374	102185474	NA,G	NA,T	NA,0.938492	NA,0.00962539	NA,0.0177919	NA,0.230247	0.000404955	0.000810004
2	rs67209954	101273840	A,A	G,G	0.808151,0.74504	0.00666277,-0.000101626	0.00502127,0.00980793	0.733913,0.00360535	0.000404338	0.000809143
2	rs28786103	101722151	C,C	T,T	0.72664,0.852183	-0.00266259,0.00851925	0.00443621,0.0120441	0.260921,0.319341	0.00040433	0.000807963
2	rs77394512	101727194	NA,A	NA,T	NA,0.954365	NA,-0.00591355	NA,0.0204832	NA,0.111928	0.000404082	0.000808328
2	rs111834000	101659562	C,NA	T,NA	0.986084,NA	0.0122853,NA	0.0168779,NA	0.330983,NA	0.00040386	0.000807872
2	rs3114601	101956211	NA,G	NA,A	NA,0.056548	NA,-0.0106741	NA,0.0185069	NA,0.248644	0.000403529	0.000807248
2	rs78204330	101942664	NA,A	NA,G	NA,0.969246	NA,-0.0125522	NA,0.0247591	NA,0.213125	0.000401162	0.000802487
2	rs139399469	102165101	NA,C	NA,A	NA,0.973214	NA,0.0116456	NA,0.0264757	NA,0.180431	0.000401146	0.000802481
2	rs74598028	101562993	NA,T	NA,C	NA,0.90377	NA,0.00421768	NA,0.014495	NA,0.112906	0.000401099	0.000802319
2	rs144950405	101301470	NA,T	NA,C	NA,0.957341	NA,-0.0103511	NA,0.0211527	NA,0.204403	0.00040044	0.00080104
2	rs146180630	102144803	NA,T	NA,C	NA,0.989087	NA,0.0161429	NA,0.0411453	NA,0.158135	0.000399593	0.000799309
2	rs77130064	101838012	NA,G	NA,A	NA,0.951389	NA,-0.0112777	NA,0.0198773	NA,0.24377	0.000399147	0.000798435
2	rs9327842	101697838	C,C	T,T	0.586481,0.8125	-0.00600017,0.0117052	0.00401481,0.0109519	0.869531,0.544896	0.00039913	0.000797601
2	rs458256	102095993	G,G	C,C	0.589463,0.4375	-0.00705479,-0.0123183	0.00401916,0.00861694	1.10122,0.815743	0.000399126	0.000797043
2	rs185845738	101990486	NA,C	NA,T	NA,0.97619	NA,-0.00978553	NA,0.0280389	NA,0.138412	0.000398077	0.000796243
2	rs140065443	102080396	NA,G	NA,C	NA,0.968254	NA,0.00932621	NA,0.0243817	NA,0.153611	0.000398038	0.000796175
2	rs550867370	101490688	NA,A	NA,G	NA,0.993056	NA,0.0209453	NA,0.0514752	NA,0.164893	0.000397817	0.000795778
2	rs78636686	101724893	G,G	A,A	0.937376,0.97619	-0.00790313,-0.0552346	0.0081604,0.0280389	0.477807,1.31117	0.000397599	0.000795183
2	rs77638827	101288780	A,NA	G,NA	0.965209,NA	-0.00367201,NA	0.0107893,NA	0.134539,NA	0.000397164	0.000794563
2	rs3105465	101979155	NA,T	NA,C	NA,0.05754	NA,-0.00990542	NA,0.0183564	NA,0.229545	0.000396876	0.000793936
2	rs57665113	101818554	T,NA	C,NA	0.984095,NA	-0.0192884,NA	0.0158037,NA	0.653106,NA	0.000396529	0.000793281
2	rs11242482	102053387	C,C	T,T	0.630219,0.637897	-0.00562989,-0.0145215	0.00409564,0.0088943	0.771463,0.98912	0.00039646	0.000791655
2	rs189920720	101325282	NA,C	NA,G	NA,0.989087	NA,0.0135589	NA,0.0411453	NA,0.129743	0.00039627	0.00079268
2	rs462957	102096425	T,T	C,C	0.589463,0.4375	-0.00705479,-0.0122688	0.00401916,0.00861694	1.10122,0.811063	0.000396049	0.000790901
2	rs77194228	102076327	NA,T	NA,G	NA,0.980159	NA,0.0111632	NA,0.0306528	NA,0.145256	0.000396004	0.000792115
2	rs80092622	101669221	NA,C	NA,T	NA,0.983135	NA,0.0153728	NA,0.0331973	NA,0.191579	0.000395845	0.000791866
2	rs79662977	101910848	NA,G	NA,A	NA,0.950397	NA,-0.00939387	NA,0.0196877	NA,0.198418	0.000395728	0.000791627
2	rs10515319	101330106	A,NA	C,NA	0.892644,NA	-0.00430264,NA	0.00638686,NA	0.300578,NA	0.000395567	0.000791484
2	rs6596183	101231971	G,G	A,A	0.805169,0.738095	0.00650553,-0.000453174	0.00499191,0.00972244	0.715566,0.0164535	0.000395115	0.000790628
2	rs115096489	102045047	T,NA	C,NA	0.991054,NA	0.03038,NA	0.0209976,NA	0.829906,NA	0.000394739	0.000789564
2	rs13355600	101702200	C,C	T,T	0.72664,0.852183	-0.00275078,0.00900772	0.00443621,0.0120441	0.271476,0.342444	0.000394597	0.000788519
2	rs67714679	101241592	G,G	C,C	0.800199,0.735119	0.00687604,-5.04517e-05	0.00494472,0.00968721	0.784224,0.00180844	0.000394178	0.000788772
2	rs4342300	101372420	T,T	C,C	0.77336,0.931548	-0.010989,0.00219533	0.00472259,0.016928	1.69961,0.0472973	0.000393718	0.000787848
2	rs75157118	101922465	C,C	A,A	0.956262,0.983135	-0.00376169,0.0712309	0.00966771,0.0331973	0.156641,1.49624	0.000393489	0.000787011
2	rs141517097	101861727	NA,G	NA,A	NA,0.977182	NA,-0.00901096	NA,0.0286274	NA,0.123241	0.000393374	0.000786841
2	rs10074676	101362638	C,NA	T,NA	0.88668,NA	-0.00441752,NA	0.00623739,NA	0.319845,NA	0.000391839	0.000784034
2	rs151103915	101459625	NA,T	NA,C	NA,0.980159	NA,-0.0101141	NA,0.0306528	NA,0.129928	0.00039176	0.000783666
2	rs146785485	101460279	NA,T	NA,C	NA,0.972222	NA,-0.0110744	NA,0.0260119	NA,0.173734	0.000391633	0.000783409
2	rs190548705	101347737	NA,T	NA,C	NA,0.987103	NA,-0.0127964	NA,0.0378862	NA,0.13339	0.000391575	0.000783277
2	rs114130531	101256398	NA,A	NA,T	NA,0.985119	NA,-0.0130418	NA,0.0353055	NA,0.147623	0.000391493	0.000783113
2	rs10479200	101672238	G,G	T,T	0.712724,0.957341	-0.00328984,0.0126125	0.00436947,0.0211527	0.345341,0.258847	0.000391218	0.000781885
2	rs117717672	102116092	NA,T	NA,A	NA,0.948413	NA,-0.00506449	NA,0.0193256	NA,0.100577	0.000390509	0.000781127
2	rs147383553	101354963	NA,G	NA,C	NA,0.96627	NA,-0.008817	NA,0.023678	NA,0.148976	0.000389991	0.000780129
2	rs10515333	102051674	C,C	T,T	0.631213,0.637897	-0.00582163,-0.0141699	0.00409792,0.0088943	0.80848,0.954177	0.000389935	0.000778623
2	rs150632777	102046781	NA,A	NA,T	NA,0.977182	NA,0.00877583	NA,0.0286274	NA,0.119654	0.000389668	0.000779496
2	rs72779917	101692601	C,C	G,G	0.72664,0.852183	-0.00279486,0.00920225	0.00443621,0.0120441	0.276801,0.351796	0.000389503	0.000778345
2	rs77487663	101838776	NA,T	NA,G	NA,0.955357	NA,-0.00383493	NA,0.0206987	NA,0.0690436	0.00038897	0.000778095
2	rs142517960	101874224	NA,A	NA,G	NA,0.983135	NA,0.0130603	NA,0.0331973	NA,0.158633	0.000387476	0.000775121
2	rs57348543	101242529	C,C	T,T	0.800199,0.734127	0.00683496,0.000100798	0.00494472,0.00967566	0.777576,0.00362493	0.000387355	0.000775123
2	rs73189057	102171273	NA,A	NA,C	NA,0.829365	NA,0.0033511	NA,0.0113631	NA,0.114604	0.000387302	0.000774719
2	rs1877787	101990902	C,C	T,T	0.375746,0.378968	0.00955679,0.0141093	0.00408236,0.0088114	1.71596,0.9613	0.000386744	0.000772378
2	rs62372236	101666753	G,G	A,A	0.72664,0.852183	-0.00283895,0.00955768	0.00443621,0.0120441	0.282158,0.369111	0.000386597	0.000772538
2	rs111992270	101230143	A,A	G,G	0.804175,0.738095	0.00649301,-0.000453174	0.0049823,0.00972244	0.715566,0.0164535	0.000386454	0.000773296
2	rs10061812	101373225	A,A	G,G	0.77336,0.931548	-0.0109433,0.00204834	0.00472259,0.016928	1.68843,0.0439812	0.000386273	0.000772952
2	rs68179857	101229501	C,C	T,T	0.804175,0.738095	0.00649301,-0.000402841	0.0049823,0.00972244	0.715566,0.0145961	0.000386198	0.000772784
2	rs2016578	101380430	C,C	T,T	0.77336,0.931548	-0.0109433,0.00160764	0.00472259,0.016928	1.68843,0.0341685	0.000385852	0.00077211
2	rs144179571	101887173	NA,T	NA,C	NA,0.96627	NA,-0.00369947	NA,0.023678	NA,0.0575738	0.000385769	0.000771691
2	rs57144657	101864035	T,NA	A,NA	0.985089,NA	-0.0204583,NA	0.0163138,NA	0.678144,NA	0.00038541	0.000771025
2	rs533681913	101258370	NA,C	NA,A	NA,0.980159	NA,0.0111372	NA,0.0306528	NA,0.144871	0.000385199	0.000770532
2	rs72774363	101348691	G,G	A,A	0.904573,0.774802	0.0109244,0.00355743	0.00672948,0.0102335	0.980841,0.137796	0.000385043	0.000770497
2	rs13357317	101373979	T,T	G,G	0.774354,0.931548	-0.0110061,0.00209733	0.00472994,0.016928	1.69961,0.045084	0.000384954	0.000770312
2	rs76891354	102086402	NA,T	NA,A	NA,0.985119	NA,-0.0126114	NA,0.0353055	NA,0.142102	0.000384943	0.000770034
2	rs145510090	101273694	A,NA	T,NA	0.964215,NA	0.00215851,NA	0.0106439,NA	0.0760847,NA	0.000384861	0.000770034
2	rs79498280	101306941	NA,T	NA,C	NA,0.96131	NA,0.00738776	NA,0.0221651	NA,0.131413	0.000384474	0.000769108
2	rs149897077	101566197	T,NA	C,NA	0.99006,NA	0.0355066,NA	0.01993,NA	1.12598,NA	0.000383287	0.000766718
2	rs80178352	101864708	T,NA	C,NA	0.985089,NA	-0.020377,NA	0.0163138,NA	0.674399,NA	0.000383237	0.00076668
2	rs145321050	101405847	NA,A	NA,T	NA,0.989087	NA,0.0089755	NA,0.0411453	NA,0.0823272	0.000383221	0.000766585
2	rs10463984	101877132	A,A	G,G	0.66004,0.622024	-0.00839196,-0.0143332	0.00417389,0.00881592	1.35292,0.983027	0.000383091	0.000765119
2	rs117559908	101341903	NA,C	NA,A	NA,0.972222	NA,-0.00686228	NA,0.0260119	NA,0.101317	0.00038261	0.000765332
2	rs146769500	101720808	NA,A	NA,C	NA,0.947421	NA,-0.00834734	NA,0.0191524	NA,0.178516	0.000382582	0.000765306
2	rs77568582	101667493	NA,G	NA,A	NA,0.946429	NA,-0.00857153	NA,0.0189842	NA,0.186003	0.000382302	0.000764743
2	rs79167281	102066214	NA,T	NA,C	NA,0.980159	NA,0.00770181	NA,0.0306528	NA,0.096035	0.000382287	0.00076469
2	rs4703019	102053558	A,A	G,G	0.630219,0.637897	-0.00549193,-0.0145215	0.00409564,0.0088943	0.744857,0.98912	0.000382274	0.000763352
2	rs10039226	101318530	C,NA	G,NA	0.885686,NA	-0.00333678,NA	0.0062137,NA	0.228218,NA	0.000382269	0.000764884
2	rs145624506	101232621	NA,C	NA,T	NA,0.989087	NA,0.012811	NA,0.0411453	NA,0.12175	0.000380666	0.000761465
2	rs79745713	101867456	C,NA	T,NA	0.985089,NA	-0.0202767,NA	0.0163138,NA	0.669794,NA	0.000380589	0.000761382
2	rs72778000	101664729	A,A	G,G	0.72664,0.852183	-0.00288302,0.00960741	0.00443621,0.0120441	0.287546,0.371557	0.000380098	0.000759556
2	rs62372234	101664960	A,A	G,G	0.72664,0.852183	-0.00288302,0.00960741	0.00443621,0.0120441	0.287546,0.371557	0.000380098	0.000759556
2	rs150143649	101626438	NA,A	NA,G	NA,0.979167	NA,-0.00634878	NA,0.0299292	NA,0.0798722	0.000379878	0.000759867
2	rs67599999	101249948	T,T	C,C	0.798211,0.736111	0.00671874,0.000606543	0.00492643,0.00969886	0.762895,0.0222148	0.00037976	0.000759929
2	rs10479118	101389461	T,NA	A,NA	0.883698,NA	-0.00470395,NA	0.00616728,NA	0.351029,NA	0.000379451	0.00075924
2	rs73187659	101319662	A,NA	T,NA	0.885686,NA	-0.00329143,NA	0.0062137,NA	0.224523,NA	0.00037914	0.000758625
2	rs57414743	102168967	NA,G	NA,C	NA,0.973214	NA,-0.00837782	NA,0.0264757	NA,0.123971	0.000378976	0.000758089
2	rs115990121	101608614	NA,G	NA,A	NA,0.947421	NA,-0.00228781	NA,0.0191524	NA,0.0433913	0.000378902	0.00075796
2	rs190991219	101375589	NA,A	NA,C	NA,0.970238	NA,-0.00636503	NA,0.0251555	NA,0.0967757	0.000378334	0.00075681
2	rs62371013	101800313	G,G	A,A	0.686879,0.852183	-0.00403862,0.00841962	0.00426327,0.0120441	0.464093,0.314697	0.000378232	0.000755891
2	rs10479110	101374201	C,C	G,G	0.77336,0.931548	-0.0108931,0.00175449	0.00472259,0.016928	1.67617,0.0374168	0.000378193	0.000756784
2	rs78079956	101586811	NA,C	NA,T	NA,0.970238	NA,-0.00792815	NA,0.0251555	NA,0.123415	0.000378149	0.00075645
2	rs2545565	102040477	NA,T	NA,G	NA,0.964286	NA,-0.00377311	NA,0.0230345	NA,0.0605373	0.000377743	0.000755621
2	rs141819611	101858884	A,NA	C,NA	0.979125,NA	-0.0245278,NA	0.0138296,NA	1.11842,NA	0.000377681	0.000755408
2	rs76101350	101831431	NA,T	NA,C	NA,0.955357	NA,-0.00150881	NA,0.0206987	NA,0.0259996	0.000377589	0.000755327
2	rs75813304	101373605	NA,C	NA,T	NA,0.963294	NA,-0.00454718	NA,0.0227328	NA,0.0749668	0.000377404	0.00075493
2	rs258133	102099214	T,T	A,A	0.589463,0.435516	-0.00688268,-0.012351	0.00401916,0.00862135	1.06143,0.818236	0.000377118	0.000753124
2	rs76242142	101646039	NA,C	NA,T	NA,0.886905	NA,-0.00548784	NA,0.0134972	NA,0.164748	0.00037677	0.000753693
2	rs10045581	101319116	T,NA	C,NA	0.885686,NA	-0.00324606,NA	0.0062137,NA	0.220845,NA	0.000376057	0.000752454
2	rs28592580	101319229	A,NA	G,NA	0.885686,NA	-0.00324606,NA	0.0062137,NA	0.220845,NA	0.000376057	0.000752454
2	rs28562434	101319479	G,NA	T,NA	0.885686,NA	-0.00324606,NA	0.0062137,NA	0.220845,NA	0.000376057	0.000752454
2	rs147530565	101791684	NA,C	NA,T	NA,0.969246	NA,0.00634027	NA,0.0247591	NA,0.0980568	0.000375733	0.000751623
2	rs141717243	101416820	NA,T	NA,C	NA,0.986111	NA,-0.00575316	NA,0.0365264	NA,0.0580688	0.000375304	0.00075073
2	rs146571903	101488684	NA,G	NA,A	NA,0.975198	NA,0.00387718	NA,0.0274863	NA,0.0516732	0.000374551	0.000749234
2	rs79789873	101992086	NA,A	NA,G	NA,0.950397	NA,0.0012934	NA,0.0196877	NA,0.0233657	0.000374119	0.000748363
2	rs78626551	101942219	NA,C	NA,A	NA,0.953373	NA,0.00710761	NA,0.0202746	NA,0.139115	0.000373874	0.000747872
2	rs114470360	101984627	NA,G	NA,A	NA,0.954365	NA,0.00705733	NA,0.0204832	NA,0.136417	0.000373602	0.00074733
2	rs55702414	101256256	C,C	T,T	0.800199,0.736111	0.00674369,0.000606543	0.00494472,0.00969886	0.762895,0.0222148	0.00037298	0.000746366
2	rs10035215	101316970	T,NA	A,NA	0.885686,NA	-0.00319616,NA	0.0062137,NA	0.216818,NA	0.000372716	0.000745769
2	rs6889856	101315632	A,NA	G,NA	0.885686,NA	-0.00319616,NA	0.0062137,NA	0.216818,NA	0.000372716	0.000745769
2	rs4501312	101316514	A,NA	G,NA	0.885686,NA	-0.00319616,NA	0.0062137,NA	0.216818,NA	0.000372716	0.000745769
2	rs6871312	101315577	G,NA	A,NA	0.885686,NA	-0.00319616,NA	0.0062137,NA	0.216818,NA	0.000372716	0.000745769
2	rs6875743	101315550	C,NA	T,NA	0.885686,NA	-0.00319616,NA	0.0062137,NA	0.216818,NA	0.000372716	0.000745769
2	rs6596244	101317533	A,NA	C,NA	0.885686,NA	-0.00319616,NA	0.0062137,NA	0.216818,NA	0.000372716	0.000745769
2	rs6871655	101315714	C,NA	A,NA	0.885686,NA	-0.00319616,NA	0.0062137,NA	0.216818,NA	0.000372716	0.000745769
2	rs28378435	101319598	C,NA	T,NA	0.885686,NA	-0.00319616,NA	0.0062137,NA	0.216818,NA	0.000372716	0.000745769
2	rs10038297	101317010	A,NA	G,NA	0.885686,NA	-0.00319616,NA	0.0062137,NA	0.216818,NA	0.000372716	0.000745769
2	rs117840323	102209087	NA,G	NA,C	NA,0.960318	NA,-0.00272908	NA,0.0218976	NA,0.0453633	0.000372393	0.000744905
2	rs370055426	102023450	NA,A	NA,G	NA,0.958333	NA,-0.00556583	NA,0.0213919	NA,0.0997847	0.00037226	0.000744665
2	rs75444475	101403109	NA,T	NA,C	NA,0.904762	NA,-0.00341679	NA,0.0145623	NA,0.0891119	0.000372177	0.000744499
2	rs144482323	102104188	NA,A	NA,C	NA,0.987103	NA,0.00390396	NA,0.0378862	NA,0.0371915	0.000371978	0.000744083
2	rs149887550	102055268	NA,T	NA,C	NA,0.977182	NA,0.00264719	NA,0.0286274	NA,0.033237	0.000371847	0.000743842
2	rs117782981	102045892	NA,A	NA,T	NA,0.951389	NA,-0.00262744	NA,0.0198773	NA,0.0482549	0.00037167	0.000743457
2	rs74429937	102064321	NA,A	NA,T	NA,0.950397	NA,0.00285398	NA,0.0196877	NA,0.0531841	0.0003714	0.000742955
2	rs145962526	101661817	NA,A	NA,G	NA,0.885913	NA,-0.00418207	NA,0.0134459	NA,0.121606	0.000371213	0.000742571
2	rs111784976	101383934	T,T	C,C	0.77336,0.931548	-0.0108474,0.00155869	0.00472259,0.016928	1.66507,0.0330907	0.000371157	0.000742707
2	rs144468135	101603139	NA,G	NA,C	NA,0.991071	NA,0.00788635	NA,0.0454422	NA,0.064381	0.000371122	0.000742379
2	rs146177381	102064237	NA,G	NA,A	NA,0.986111	NA,-0.00761386	NA,0.0365264	NA,0.0783766	0.000371107	0.000742352
2	rs74406998	102058267	NA,T	NA,A	NA,0.951389	NA,0.00270491	NA,0.0198773	NA,0.0497532	0.000371078	0.00074231
2	rs188974453	101992174	NA,A	NA,C	NA,0.968254	NA,-0.00395198	NA,0.0243817	NA,0.0598638	0.000370971	0.00074209
2	rs117918062	101289935	NA,A	NA,C	NA,0.96131	NA,0.00347579	NA,0.0221651	NA,0.0577977	0.000370838	0.000741821
2	rs118111696	102217209	NA,T	NA,A	NA,0.96627	NA,0.00262497	NA,0.023678	NA,0.0401354	0.000370757	0.000741653
2	rs139394012	101284492	NA,T	NA,C	NA,0.957341	NA,-0.0038338	NA,0.0211527	NA,0.0674369	0.000370749	0.000741642
2	rs112646692	101437356	NA,T	NA,G	NA,0.883929	NA,0.000244944	NA,0.0133454	NA,0.00640668	0.000370515	0.000741162
2	rs56026747	101316765	G,G	T,T	0.807157,0.744048	0.00646941,-0.00035332	0.00501139,0.00979543	0.706142,0.0126794	0.000370304	0.000741035
2	rs4616865	101297342	NA,A	NA,G	NA,0.907738	NA,0.00299182	NA,0.0147711	NA,0.0759845	0.00037019	0.000740518
2	rs76240382	101864757	A,NA	G,NA	0.985089,NA	-0.0198605,NA	0.0163138,NA	0.650818,NA	0.000369932	0.000740065
2	rs111290692	101866127	A,NA	G,NA	0.985089,NA	-0.0198605,NA	0.0163138,NA	0.650818,NA	0.000369932	0.000740065
2	rs151183667	102156092	NA,C	NA,T	NA,0.959325	NA,-0.00228965	NA,0.0216401	NA,0.0382296	0.000369926	0.000739996
2	rs150347870	102208437	NA,A	NA,G	NA,0.972222	NA,0.0033007	NA,0.0260119	NA,0.0462279	0.000369877	0.000739897
2	rs7734559	101306931	C,NA	T,NA	0.885686,NA	-0.00315079,NA	0.0062137,NA	0.213174,NA	0.000369724	0.000739783
2	rs10052084	101303451	A,NA	G,NA	0.885686,NA	-0.00315079,NA	0.0062137,NA	0.213174,NA	0.000369724	0.000739783
2	rs10076709	101303376	C,NA	T,NA	0.885686,NA	-0.00315079,NA	0.0062137,NA	0.213174,NA	0.000369724	0.000739783
2	rs4562019	101316700	T,NA	C,NA	0.885686,NA	-0.00315079,NA	0.0062137,NA	0.213174,NA	0.000369724	0.000739783
2	rs9327719	101307895	A,NA	G,NA	0.885686,NA	-0.00315079,NA	0.0062137,NA	0.213174,NA	0.000369724	0.000739783
2	rs139607412	101308838	NA,G	NA,A	NA,0.990079	NA,0.005456	NA,0.0431319	NA,0.0460763	0.000369525	0.000739191
2	rs79482113	101711785	NA,A	NA,G	NA,0.886905	NA,-0.00137393	NA,0.0134972	NA,0.0367221	0.000369439	0.000739009
2	rs145360823	101654905	NA,G	NA,A	NA,0.970238	NA,-0.000534716	NA,0.0251555	NA,0.00742832	0.00036906	0.000738253
2	rs79356573	101330463	NA,C	NA,T	NA,0.952381	NA,0.00103172	NA,0.0200728	NA,0.0181779	0.000368921	0.000737975
2	rs181928523	101228095	NA,A	NA,T	NA,0.986111	NA,-0.000693897	NA,0.0365264	NA,0.00663283	0.000368662	0.000737457
2	rs116504812	101980638	NA,G	NA,A	NA,0.953373	NA,0.00414644	NA,0.0202746	NA,0.0767809	0.000368533	0.0007372
2	rs78402459	102194473	NA,T	NA,C	NA,0.955357	NA,0.001103	NA,0.0206987	NA,0.0188602	0.00036848	0.000737101
2	rs75156870	101342403	NA,C	NA,G	NA,0.948413	NA,0.0026981	NA,0.0193256	NA,0.0511148	0.000368451	0.00073704
2	rs118034121	101773321	NA,C	NA,T	NA,0.982143	NA,0.00134031	NA,0.0322783	NA,0.0146281	0.000368435	0.000737005
2	rs76703395	101803016	NA,T	NA,C	NA,0.967262	NA,-0.0024873	NA,0.0240217	NA,0.0373791	0.000368404	0.000736945
2	rs74600424	101250816	NA,A	NA,C	NA,0.970238	NA,0.000145992	NA,0.0251555	NA,0.0020157	0.00036839	0.000736915
2	rs141294910	101702123	NA,T	NA,G	NA,0.948413	NA,0.00236385	NA,0.0193256	NA,0.0444816	0.000368332	0.0007368
2	rs145311670	101774263	NA,G	NA,A	NA,0.982143	NA,0.00229303	NA,0.0322783	NA,0.0253196	0.000368332	0.000736801
2	rs401114	102093145	T,T	C,C	0.589463,0.4375	-0.0067785,-0.0123678	0.00401916,0.00861694	1.03768,0.820433	0.000367692	0.000734315
2	rs13160922	101601651	G,NA	A,NA	0.981113,NA	0.031643,NA	0.0145245,NA	1.53222,NA	0.000367112	0.000734351
2	rs1011624	101320305	G,NA	A,NA	0.885686,NA	-0.00310541,NA	0.0062137,NA	0.209547,NA	0.000366775	0.000733882
2	rs9327718	101307868	A,NA	G,NA	0.885686,NA	-0.00310541,NA	0.0062137,NA	0.209547,NA	0.000366775	0.000733882
2	rs73187660	101319859	T,NA	C,NA	0.885686,NA	-0.00310541,NA	0.0062137,NA	0.209547,NA	0.000366775	0.000733882
2	rs17144821	101307451	T,NA	C,NA	0.885686,NA	-0.00310541,NA	0.0062137,NA	0.209547,NA	0.000366775	0.000733882
2	rs28678613	101299499	A,NA	G,NA	0.885686,NA	-0.00310541,NA	0.0062137,NA	0.209547,NA	0.000366775	0.000733882
2	rs116018409	101980833	T,NA	C,NA	0.981113,NA	-0.0201028,NA	0.0145245,NA	0.779001,NA	0.000366504	0.000733211
2	rs67048618	101268326	A,A	G,G	0.800199,0.736111	0.00669806,0.000960696	0.00494472,0.00969886	0.755602,0.0356948	0.000366344	0.000733094
2	rs10067990	101688219	C,C	T,T	0.66501,0.828373	-0.00485762,-0.00197263	0.00418899,0.011337	0.608702,0.0645602	0.000365294	0.000730202
2	rs72772465	101251101	A,A	G,G	0.799205,0.736111	0.00673115,0.000707704	0.00493553,0.00969886	0.762895,0.0260267	0.000365016	0.000730431
2	rs10035711	101303467	A,NA	G,NA	0.884692,NA	-0.00304852,NA	0.00619033,NA	0.205937,NA	0.000364608	0.000729541
2	rs434927	102092359	G,G	A,A	0.589463,0.4375	-0.00682456,-0.0122144	0.00401916,0.00861694	1.04815,0.80593	0.000364274	0.000727491
2	rs7731954	101298183	A,NA	G,NA	0.885686,NA	-0.00306003,NA	0.0062137,NA	0.205937,NA	0.000363868	0.000728066
2	rs112831958	101297405	A,NA	G,NA	0.885686,NA	-0.00306003,NA	0.0062137,NA	0.205937,NA	0.000363868	0.000728066
2	rs75083930	102107009	G,NA	A,NA	0.966203,NA	0.00299189,NA	0.0109412,NA	0.105404,NA	0.000362896	0.000725924
2	rs406702	102092816	C,C	G,G	0.589463,0.4375	-0.0067785,-0.0122688	0.00401916,0.00861694	1.03768,0.811063	0.000362033	0.00072302
2	rs6887793	101304861	A,NA	G,NA	0.885686,NA	-0.00301464,NA	0.0062137,NA	0.202343,NA	0.000361003	0.000722333
2	rs10067419	101296634	C,NA	G,NA	0.885686,NA	-0.00301464,NA	0.0062137,NA	0.202343,NA	0.000361003	0.000722333
2	rs10055359	101292442	T,NA	C,NA	0.885686,NA	-0.00301464,NA	0.0062137,NA	0.202343,NA	0.000361003	0.000722333
2	rs7722290	101294591	T,NA	A,NA	0.885686,NA	-0.00301464,NA	0.0062137,NA	0.202343,NA	0.000361003	0.000722333
2	rs17334370	101914562	T,T	C,C	0.972167,0.918651	-0.0046701,-0.0341597	0.0120196,0.0156369	0.156384,1.53878	0.00036039	0.000720889
2	rs1453114	101252278	T,T	C,C	0.800199,0.736111	0.00665243,0.000758293	0.00494472,0.00969886	0.74834,0.0279444	0.000360063	0.000720523
2	rs62369688	101863839	T,T	C,C	0.724652,0.852183	-0.00323259,0.00946962	0.00442623,0.0120441	0.332369,0.364794	0.000360051	0.000719517
2	rs55657677	101269913	C,C	A,A	0.800199,0.736111	0.00665243,0.00101131	0.00494472,0.00969886	0.74834,0.0376523	0.000360035	0.00072047
2	rs72772455	101230874	T,NA	C,NA	0.961233,NA	-0.0157069,NA	0.0102422,NA	0.902608,NA	0.000359585	0.000719286
2	rs115039067	101840827	C,NA	T,NA	0.979125,NA	-0.0238786,NA	0.0138296,NA	1.07451,NA	0.000358744	0.000717541
2	rs74534774	101534380	A,NA	G,NA	0.986084,NA	0.0147755,NA	0.0168779,NA	0.418691,NA	0.000358691	0.000717443
2	rs79205160	101370533	G,NA	A,NA	0.88668,NA	-0.00391676,NA	0.00623739,NA	0.275693,NA	0.000358393	0.000717111
2	rs115814914	101843316	A,A	G,G	0.975149,0.978175	0.00170108,-0.0482683	0.0127009,0.0292559	0.0489275,1.00449	0.0003577	0.000715485
2	rs57157059	101322036	A,A	G,G	0.797217,0.748016	0.00618215,-0.00141181	0.0049174,0.00984603	0.680516,0.0525747	0.000357554	0.000715485
2	rs67351678	101314936	A,A	G,G	0.807157,0.744048	0.006377,-0.000252396	0.00501139,0.00979543	0.692087,0.00902067	0.000357237	0.000714889
2	rs67260866	101280940	C,C	T,T	0.807157,0.74504	0.006377,-0.000203233	0.00501139,0.00980793	0.692087,0.00723976	0.000357214	0.000714843
2	rs62371036	101840103	A,A	C,C	0.725646,0.852183	-0.00305583,0.00960741	0.0044312,0.0120441	0.309418,0.371557	0.00035715	0.00071372
2	rs1903800	101292506	T,NA	C,NA	0.885686,NA	-0.00292385,NA	0.0062137,NA	0.195205,NA	0.000355395	0.000711111
2	rs73177187	101291396	C,NA	T,NA	0.885686,NA	-0.00292385,NA	0.0062137,NA	0.195205,NA	0.000355395	0.000711111
2	rs9327714	101292617	G,NA	T,NA	0.885686,NA	-0.00292385,NA	0.0062137,NA	0.195205,NA	0.000355395	0.000711111
2	rs72781841	101919855	C,NA	T,NA	0.979125,NA	0.00783837,NA	0.0138296,NA	0.243469,NA	0.000354789	0.000709671
2	rs10039679	101911162	C,NA	T,NA	0.95328,NA	0.000734886,NA	0.0093687,NA	0.0280391,NA	0.00035398	0.0007079
2	rs10041652	101816228	A,A	G,G	0.690855,0.853175	-0.00405279,0.00864294	0.00427824,0.0120777	0.464093,0.32401	0.000353565	0.00070662
2	rs148507203	101319694	T,NA	C,NA	0.987078,NA	0.0215893,NA	0.0175062,NA	0.66257,NA	0.000353556	0.000707242
2	rs77868484	101442466	A,NA	G,NA	0.980119,NA	-0.0052391,NA	0.0141639,NA	0.147847,NA	0.000353429	0.000707072
2	rs145213865	101255209	T,NA	C,NA	0.989066,NA	-0.0143812,NA	0.0190121,NA	0.347372,NA	0.000353422	0.00070707
2	rs1901513	101711558	A,A	G,G	0.619284,0.813492	-0.00514737,0.0111262	0.00407187,0.0109743	0.685746,0.507713	0.000352201	0.000703834
2	rs447531	102091073	C,C	T,T	0.589463,0.438492	-0.00687061,-0.0118891	0.00401916,0.00861478	1.05866,0.775823	0.000351474	0.000701938
2	rs56111034	101301597	C,C	T,T	0.807157,0.744048	0.00633081,-0.00030443	0.00501139,0.00979543	0.685106,0.0109033	0.000351343	0.000703095
2	rs6883257	101675982	A,A	G,G	0.619284,0.813492	-0.00514737,0.0110751	0.00407187,0.0109743	0.685746,0.504614	0.000351322	0.00070208
2	rs10042901	101712130	T,T	G,G	0.619284,0.813492	-0.00514737,0.0110745	0.00407187,0.0109743	0.685746,0.504574	0.000351311	0.000702058
2	rs142428389	102143052	A,NA	G,NA	0.993042,NA	0.0436403,NA	0.0237851,NA	1.17692,NA	0.000350936	0.000701996
2	rs10044449	101852441	A,A	T,T	0.725646,0.85119	-0.00314824,0.0101615	0.0044312,0.0120109	0.321106,0.400621	0.000350754	0.000700941
2	rs12188653	101383803	C,C	G,G	0.77336,0.931548	-0.0107057,0.00146151	0.00472259,0.016928	1.63087,0.0309575	0.000350727	0.000701828
2	rs114484544	101580113	T,NA	C,NA	0.987078,NA	0.0357988,NA	0.0175062,NA	1.38868,NA	0.00035006	0.000700184
2	rs10043437	101316980	T,NA	C,NA	0.885686,NA	-0.00283305,NA	0.0062137,NA	0.188133,NA	0.000349946	0.000700207
2	rs261101	101592809	A,A	T,T	0.22664,0.282738	0.0190843,0.00122629	0.00472259,0.00949232	4.27401,0.0471062	0.000349307	0.000698118
2	rs261102	101591901	A,A	C,C	0.22664,0.282738	0.0190843,0.00122629	0.00472259,0.00949232	4.27401,0.0471062	0.000349307	0.000698118
2	rs402846	101592485	T,T	C,C	0.22664,0.282738	0.0190843,0.00122629	0.00472259,0.00949232	4.27401,0.0471062	0.000349307	0.000698118
2	rs116712401	101852287	T,T	C,C	0.975149,0.978175	0.00184564,-0.0475989	0.0127009,0.0292559	0.0533212,0.984052	0.000349036	0.000698163
2	rs72774338	101331557	C,C	A,A	0.940358,0.969246	-0.0157182,0.000558402	0.00834865,0.0247591	1.22375,0.00788563	0.00034803	0.00069619
2	rs35625959	101982908	C,NA	T,NA	0.931412,NA	0.0250664,NA	0.00782246,NA	2.86859,NA	0.000347061	0.000694555
2	rs432190	101587958	T,T	C,C	0.22664,0.282738	0.0190349,0.00152512	0.00472259,0.00949232	4.25467,0.0593072	0.000346523	0.000692546
2	rs114251633	101354893	G,NA	C,NA	0.994036,NA	-0.0391938,NA	0.0256781,NA	0.896465,NA	0.000345955	0.000691981
2	rs1155174	101331519	G,G	A,A	0.941352,0.969246	-0.0159483,0.000812425	0.00841466,0.0247591	1.23617,0.0115197	0.000345635	0.000691391
2	rs10035702	101387766	G,G	A,A	0.77336,0.931548	-0.01066,0.00228676	0.00472259,0.016928	1.61992,0.0493709	0.000345204	0.000690777
2	rs10040867	101842843	C,C	T,T	0.684891,0.85119	-0.00434543,0.00918924	0.00425597,0.0120109	0.512516,0.352397	0.000345035	0.000689569
2	rs10062241	101838049	A,A	G,G	0.725646,0.852183	-0.00314824,0.00955768	0.0044312,0.0120441	0.321106,0.369111	0.000343272	0.000685999
2	rs7445614	101922421	T,T	G,G	0.972167,0.918651	-0.00575215,-0.0339258	0.0120196,0.0156369	0.199112,1.52233	0.000342583	0.000685273
2	rs34148371	101597919	G,NA	A,NA	0.981113,NA	0.0306816,NA	0.0145245,NA	1.46027,NA	0.0003422	0.000684528
2	rs1584714	101653357	G,G	A,A	0.696819,0.829365	-0.00354678,0.00702663	0.00430159,0.0113631	0.387599,0.270569	0.000342011	0.000683542
2	rs75337222	101239061	T,NA	C,NA	0.99006,NA	-0.0147796,NA	0.01993,NA	0.338807,NA	0.000340079	0.00068038
2	rs113909173	101382778	T,T	C,C	0.77336,0.931548	-0.0106143,0.00160302	0.00472259,0.016928	1.60899,0.0340667	0.000338405	0.000677174
2	rs405289	101466768	G,G	C,C	0.527833,0.72619	-0.0120179,-0.0018791	0.00396044,0.00958635	2.61807,0.0733512	0.000337786	0.000676056
2	rs11749193	101795556	A,A	G,G	0.688867,0.852183	-0.00413474,0.00846944	0.0042707,0.0120441	0.477606,0.317016	0.000337681	0.00067488
2	rs182038591	101513308	T,NA	C,NA	0.994036,NA	0.0423015,NA	0.0256781,NA	1.00226,NA	0.000337564	0.000675262
2	rs72777990	101645795	G,NA	C,NA	0.982107,NA	0.00843307,NA	0.014915,NA	0.242759,NA	0.000336713	0.000673538
2	rs12652903	101247348	C,C	T,T	0.166998,0.032738	0.008705,-0.00205265	0.00530104,0.0240218	0.997563,0.0306288	0.000336586	0.000673556
2	rs261100	101594186	G,G	A,A	0.22664,0.282738	0.0189881,0.00122629	0.00472259,0.00949232	4.23637,0.0471062	0.000336573	0.000672674
2	rs55843474	101764961	C,C	A,A	0.688867,0.852183	-0.00413474,0.00822541	0.0042707,0.0120441	0.477606,0.305707	0.000335628	0.000670781
2	rs975561	101246439	A,NA	T,NA	0.890656,NA	-0.00314322,NA	0.00633559,NA	0.207742,NA	0.000334297	0.000668892
2	rs17144170	101269538	T,T	C,C	0.833002,0.967262	-0.00865704,-0.000506534	0.00530104,0.0240217	0.989483,0.00736844	0.00033232	0.000665017
2	rs72772473	101270022	A,A	G,G	0.833002,0.967262	-0.00865704,-0.000454944	0.00530104,0.0240217	0.989483,0.00661232	0.00033226	0.000664896
2	rs142316429	101488180	T,NA	C,NA	0.987078,NA	0.0124604,NA	0.0175062,NA	0.321842,NA	0.000332183	0.000664505
2	rs12517069	102050666	T,T	C,C	0.630219,0.639881	-0.00544593,-0.0137367	0.00409564,0.00890493	0.736079,0.910341	0.000331992	0.000662999
2	rs11956721	101265670	C,NA	T,NA	0.890656,NA	-0.00309728,NA	0.00633559,NA	0.204166,NA	0.000331874	0.000664043
2	rs142855378	101784040	C,NA	A,NA	0.982107,NA	0.0045317,NA	0.014915,NA	0.118471,NA	0.000330989	0.000661978
2	rs7724223	101256472	G,G	C,C	0.166998,0.032738	0.00865549,-0.00115695	0.00530104,0.0240218	0.989223,0.0170116	0.000330907	0.000662192
2	rs1584715	101653362	G,G	T,T	0.696819,0.829365	-0.00363476,0.00712774	0.00430159,0.0113631	0.399985,0.27533	0.000330059	0.000659665
2	rs431778	101591422	A,A	G,G	0.22664,0.280754	0.0189397,0.00122891	0.00472259,0.00951265	4.21749,0.0471062	0.00033004	0.000659623
2	rs370176	101595558	T,T	C,C	0.22664,0.282738	0.0189375,0.00117513	0.00472259,0.00949232	4.21663,0.0450463	0.000329515	0.000658574
2	rs140048657	101459137	C,NA	T,NA	0.993042,NA	0.0350683,NA	0.0237851,NA	0.852697,NA	0.000328754	0.000657646
2	rs111423393	101490829	A,NA	G,NA	0.973161,NA	0.00689386,NA	0.0122339,NA	0.241777,NA	0.000325134	0.000650481
2	rs695056	101490273	G,G	A,A	0.425447,0.200397	0.0114913,-0.0109279	0.003999,0.0106787	2.3916,0.514062	0.000323953	0.000648316
2	rs434771	101596788	T,T	G,G	0.22664,0.282738	0.0188919,0.00117513	0.00472259,0.00949232	4.19891,0.0450463	0.000323848	0.000647253
2	rs390614	101596244	T,T	C,C	0.22664,0.281746	0.0188919,0.00117639	0.00472259,0.00950244	4.19891,0.0450463	0.000323578	0.000646714
2	rs841752	101596967	G,G	T,T	0.22664,0.281746	0.0188919,0.00117639	0.00472259,0.00950244	4.19891,0.0450463	0.000323482	0.000646522
2	rs10479218	101757805	C,C	A,A	0.688867,0.852183	-0.00422382,0.00822541	0.0042707,0.0120441	0.491266,0.305707	0.000323191	0.000645934
2	rs1901519	101754473	G,G	A,A	0.688867,0.852183	-0.00422382,0.00817562	0.0042707,0.0120441	0.491266,0.303416	0.000322804	0.000645161
2	rs72779945	101727868	C,C	T,T	0.688867,0.852183	-0.00422382,0.00817562	0.0042707,0.0120441	0.491266,0.303416	0.000322804	0.000645161
2	rs151123243	102056479	A,NA	G,NA	0.99006,NA	0.0344716,NA	0.01993,NA	1.0773,NA	0.00032276	0.000645673
2	rs28415837	101568212	A,A	G,G	0.641153,0.809524	-0.00535913,0.0230309	0.00412196,0.010886	0.713201,1.46376	0.000322675	0.000645458
2	rs1377376	101262974	A,A	T,T	0.833002,0.967262	-0.00856148,-0.000606501	0.00530104,0.0240217	0.973474,0.00883724	0.000321657	0.000643681
2	rs62370435	101571541	C,C	T,T	0.641153,0.80754	-0.00508292,0.0230352	0.00412196,0.010843	0.662488,1.47321	0.000321521	0.000643126
2	rs76354759	101877119	T,NA	G,NA	0.985089,NA	-0.0176316,NA	0.0163138,NA	0.55316,NA	0.000321196	0.000642575
2	rs78342616	101451690	C,NA	T,NA	0.980119,NA	-0.00382772,NA	0.0141639,NA	0.10404,NA	0.000319564	0.000639325
2	rs428751	101465106	C,C	T,T	0.528827,0.727183	-0.0118846,-0.00248508	0.00396089,0.00959722	2.56936,0.0992596	0.000319214	0.000638878
2	rs2895839	101907424	G,G	A,A	0.725646,0.871032	-0.00203467,0.0083806	0.0044312,0.012754	0.189692,0.291479	0.00031768	0.000634917
2	rs9285932	101234121	T,T	G,G	0.856859,0.972222	-0.00871779,-0.02404	0.00564551,0.0260119	0.911723,0.449301	0.000317451	0.000635232
2	rs409475	101566049	T,T	C,C	0.358847,0.191468	0.00531137,-0.0228898	0.00412196,0.0108644	0.704316,1.45433	0.000317113	0.000634327
2	rs17151927	101874128	C,NA	G,NA	0.985089,NA	-0.0173712,NA	0.0163138,NA	0.542178,NA	0.000316312	0.000632805
2	rs10078854	101510132	C,NA	T,NA	0.898608,NA	-0.00350265,NA	0.00655017,NA	0.227071,NA	0.000315554	0.000631389
2	rs10041015	101712324	C,C	T,T	0.581511,0.813492	-0.00653169,0.0110745	0.00400792,0.0109743	0.986465,0.504574	0.00031518	0.000629908
2	rs71586336	101540033	C,NA	T,NA	0.946322,NA	0.0255598,NA	0.00877248,NA	2.44703,NA	0.000315152	0.000630621
2	rs10074392	101596412	C,C	T,T	0.732604,0.890873	-0.00429273,0.01889	0.00446712,0.0137097	0.472922,0.774049	0.000315041	0.000629653
2	rs6880942	101286185	A,A	T,T	0.833002,0.967262	-0.00850892,0.0011645	0.00530104,0.0240217	0.96472,0.0171247	0.000314628	0.000629617
2	rs149232476	101422411	G,NA	C,NA	0.99006,NA	0.0292564,NA	0.01993,NA	0.847356,NA	0.000314354	0.000628844
2	rs62372212	101637897	G,NA	A,NA	0.950298,NA	-0.019144,NA	0.00909753,NA	1.45159,NA	0.000314269	0.000628526
2	rs10515318	101270206	C,NA	T,NA	0.888668,NA	-0.00307293,NA	0.00628579,NA	0.204166,NA	0.000313916	0.000628108
2	rs6888677	102047937	G,G	C,C	0.630219,0.639881	-0.00535392,-0.0135359	0.00409564,0.00890493	0.718657,0.891098	0.000313881	0.000626855
2	rs7708107	101880699	A,NA	G,NA	0.985089,NA	-0.0172041,NA	0.0163138,NA	0.535183,NA	0.00031326	0.0006267
2	rs113366531	102070087	A,NA	G,NA	0.985089,NA	0.000963949,NA	0.0163138,NA	0.0209608,NA	0.000311683	0.000623552
2	rs6893520	101650861	G,G	A,A	0.738569,0.72619	-0.0202719,-0.00239605	0.00449951,0.00958635	5.17874,0.0954842	0.000311559	0.000622956
2	rs192466760	102004365	G,NA	A,NA	0.982107,NA	0.0299751,NA	0.014915,NA	1.35203,NA	0.000310106	0.000620325
2	rs62372167	101631024	G,NA	A,NA	0.955268,NA	-0.0195737,NA	0.00956466,NA	1.39029,NA	0.00030916	0.000618323
2	rs10055840	101724448	C,C	G,G	0.697813,0.829365	-0.00373058,0.00610912	0.00430558,0.0113631	0.41314,0.228535	0.00030879	0.000617182
2	rs115899689	101531943	G,NA	A,NA	0.980119,NA	-0.00331289,NA	0.0141639,NA	0.0888073,NA	0.000308779	0.000617749
2	rs1901515	101711249	C,C	T,T	0.581511,0.813492	-0.00657607,0.0110228	0.00400792,0.0109743	0.996345,0.501443	0.000308458	0.000616481
2	rs185151138	101588940	G,NA	A,NA	0.981113,NA	0.00270024,NA	0.0145245,NA	0.0692974,NA	0.000308349	0.000616717
2	rs13162319	101482434	T,NA	G,NA	0.887674,NA	0.0150456,NA	0.00626142,NA	1.78874,NA	0.000307627	0.000615545
2	rs452857	101596633	T,T	G,G	0.22664,0.282738	0.0187452,0.00127745	0.00472259,0.00949232	4.14208,0.0491746	0.000307557	0.000614701
2	rs6871418	101289038	A,A	G,G	0.806163,0.744048	0.00600043,-0.000253704	0.00500161,0.00979543	0.637789,0.00906789	0.000306746	0.00061385
2	rs62372214	101641080	T,T	G,G	0.717694,0.844246	-0.00301566,0.011027	0.00439248,0.0117882	0.307712,0.456463	0.000306698	0.000612925
2	rs10062073	101710089	C,C	T,T	0.688867,0.852183	-0.00440637,0.00900772	0.0042707,0.0120441	0.519734,0.342444	0.000305838	0.000611263
2	rs10072167	101642257	T,T	G,G	0.717694,0.844246	-0.00307275,0.0114059	0.00439248,0.0117882	0.314966,0.477214	0.000305493	0.000610518
2	rs62369275	101699104	A,A	G,G	0.688867,0.852183	-0.00440637,0.00895786	0.0042707,0.0120441	0.519734,0.34006	0.000305396	0.00061038
2	rs10078757	101699907	G,G	A,A	0.688867,0.852183	-0.00440637,0.00895786	0.0042707,0.0120441	0.519734,0.34006	0.000305396	0.00061038
2	rs10074257	101697463	G,G	A,A	0.688867,0.852183	-0.00440637,0.00891298	0.0042707,0.0120441	0.519734,0.33792	0.000305003	0.000609595
2	rs2059211	102101540	C,NA	T,NA	0.829026,NA	0.00164298,NA	0.00525159,NA	0.122403,NA	0.000304953	0.00060982
2	rs12519185	102044567	G,G	A,A	0.630219,0.637897	-0.00535392,-0.0132915	0.00409564,0.0088943	0.718657,0.86942	0.000304889	0.000608909
2	rs10039237	101911597	G,G	A,A	0.725646,0.87004	-0.00216969,0.00877004	0.0044312,0.0127124	0.204545,0.309564	0.000304602	0.000608789
2	rs10213798	101659682	A,A	G,G	0.688867,0.852183	-0.00445089,0.00944677	0.0042707,0.0120441	0.526772,0.363677	0.00030435	0.00060829
2	rs261096	101460693	C,C	T,T	0.528827,0.72619	-0.0117903,-0.00228454	0.00396089,0.00958635	2.53554,0.0906367	0.000304101	0.000608634
2	rs17355759	102044030	G,G	A,A	0.630219,0.639881	-0.00539993,-0.0132581	0.00409564,0.00890493	0.727345,0.864777	0.000303761	0.000606652
2	rs59923859	101948675	C,C	T,T	0.969185,0.91369	-0.00829105,-0.0318377	0.0114407,0.0152221	0.329161,1.43795	0.000303561	0.000607222
2	rs10067136	101722320	T,T	C,C	0.697813,0.829365	-0.0037746,0.00620541	0.00430558,0.0113631	0.419459,0.232847	0.000303552	0.000606716
2	rs114881818	101498673	T,NA	C,NA	0.986084,NA	0.0212477,NA	0.0168779,NA	0.681804,NA	0.000303507	0.000607176
2	rs387352	101465862	C,C	T,T	0.528827,0.72619	-0.0117903,-0.00222357	0.00396089,0.00958635	2.53554,0.0880036	0.000303349	0.000607129
2	rs459760	102107262	C,C	T,T	0.604374,0.460317	-0.00650729,-0.0117673	0.00404338,0.0085764	0.968448,0.769432	0.00030316	0.000605529
2	rs145509972	101419073	A,NA	G,NA	0.99006,NA	0.028457,NA	0.01993,NA	0.814353,NA	0.000302893	0.00060592
2	rs398228	101593486	A,A	C,C	0.22664,0.282738	0.0186992,0.00122629	0.00472259,0.00949232	4.12434,0.0471062	0.000301777	0.000603152
2	rs416734	101593487	G,G	T,T	0.22664,0.282738	0.0186992,0.00122629	0.00472259,0.00949232	4.12434,0.0471062	0.000301777	0.000603152
2	rs4703018	102043686	C,C	T,T	0.630219,0.639881	-0.00539993,-0.0132038	0.00409564,0.00890493	0.727345,0.859683	0.000301169	0.00060148
2	rs425813	101466568	C,C	T,T	0.528827,0.72619	-0.0117903,-0.00202676	0.00396089,0.00958635	2.53554,0.0795853	0.00030101	0.00060245
2	rs10066445	101677329	C,C	T,T	0.688867,0.852183	-0.00445089,0.0090576	0.0042707,0.0120441	0.526772,0.344833	0.000300738	0.000601074
2	rs62372301	101678592	A,A	G,G	0.688867,0.852183	-0.00445089,0.0090576	0.0042707,0.0120441	0.526772,0.344833	0.000300738	0.000601074
2	rs115810953	101538861	G,NA	A,NA	0.980119,NA	-0.00289722,NA	0.0141639,NA	0.0767952,NA	0.00030062	0.000601427
2	rs62371303	102041715	C,NA	T,NA	0.972167,NA	-0.0229471,NA	0.0120196,NA	1.24993,NA	0.000300393	0.000600832
2	rs10039287	101318849	T,NA	G,NA	0.89165,NA	-0.00274061,NA	0.00636104,NA	0.176146,NA	0.000299883	0.000600027
2	rs10073892	101726770	C,C	T,T	0.688867,0.852183	-0.00440637,0.00822541	0.0042707,0.0120441	0.519734,0.305707	0.00029952	0.000598644
2	rs10479209	101701640	T,T	A,A	0.688867,0.852183	-0.00445089,0.00886313	0.0042707,0.0120441	0.526772,0.335548	0.000299055	0.000597714
2	rs77802955	101237001	T,NA	C,NA	0.89165,NA	-0.00272075,NA	0.00636104,NA	0.174668,NA	0.000299048	0.000598354
2	rs111548010	101237513	A,NA	G,NA	0.89165,NA	-0.00272075,NA	0.00636104,NA	0.174668,NA	0.000299048	0.000598354
2	rs72777959	101611755	C,NA	G,NA	0.980119,NA	0.00853425,NA	0.0141639,NA	0.262156,NA	0.000298973	0.000598064
2	rs10035407	101669220	G,G	C,C	0.695825,0.829365	-0.00389938,0.00720992	0.00429762,0.0113631	0.438625,0.279219	0.000298852	0.000597321
2	rs9327720	101307954	G,NA	C,NA	0.89165,NA	-0.00269445,NA	0.00636104,NA	0.172716,NA	0.000297948	0.000596155
2	rs72772459	101233674	T,NA	C,NA	0.979125,NA	0.00663387,NA	0.0138296,NA	0.199661,NA	0.000297465	0.000595011
2	rs57415604	101711661	G,G	A,A	0.738569,0.725198	-0.0202255,-0.00269744	0.00449951,0.00957558	5.15767,0.108923	0.000297412	0.000594686
2	rs10061067	101321517	G,NA	A,NA	0.890656,NA	-0.00261857,NA	0.00633559,NA	0.167888,NA	0.000297341	0.000594934
2	rs59876271	101876270	A,NA	G,NA	0.985089,NA	-0.0162629,NA	0.0163138,NA	0.496448,NA	0.000297172	0.000594518
2	rs77704019	101317639	C,NA	G,NA	0.89165,NA	-0.00267492,NA	0.00636104,NA	0.17127,NA	0.000297138	0.000594534
2	rs75317101	101415361	T,NA	G,NA	0.883698,NA	-0.00272672,NA	0.00616728,NA	0.181512,NA	0.000297094	0.000594451
2	rs2123136	101707988	A,A	C,C	0.738569,0.725198	-0.0202255,-0.00264677	0.00449951,0.00957558	5.15767,0.106663	0.000296623	0.000593111
2	rs142393750	101490067	T,NA	G,NA	0.99006,NA	0.027986,NA	0.01993,NA	0.795189,NA	0.000296556	0.000593245
2	rs28625937	101652229	A,A	G,G	0.697813,0.829365	-0.00386261,0.00702663	0.00430558,0.0113631	0.432201,0.270569	0.000296512	0.000592646
2	rs261098	101594346	G,G	T,T	0.22664,0.281746	0.0186491,0.00127881	0.00472259,0.00950244	4.10507,0.0491746	0.000296431	0.00059247
2	rs115940151	101620114	A,NA	T,NA	0.969185,NA	-0.0175778,NA	0.0114407,NA	0.905054,NA	0.000296163	0.000592518
2	rs58261881	101670672	T,NA	A,NA	0.973161,NA	-0.0174595,NA	0.0122339,NA	0.81378,NA	0.000296018	0.000592201
2	rs147256603	101325648	C,NA	T,NA	0.964215,NA	0.0030746,NA	0.0106439,NA	0.111996,NA	0.000295592	0.000591411
2	rs141480356	101612401	T,NA	C,NA	0.969185,NA	-0.01754,NA	0.0114407,NA	0.902229,NA	0.000295302	0.000590797
2	rs62369689	101867571	G,G	T,T	0.715706,0.824405	-0.00241317,0.00863682	0.00438317,0.0112351	0.235122,0.354528	0.000295265	0.000590124
2	rs62372221	101651466	A,A	G,G	0.696819,0.829365	-0.00390298,0.00707718	0.00430159,0.0113631	0.438625,0.272946	0.000294878	0.000589377
2	rs62372220	101651411	A,A	C,C	0.696819,0.829365	-0.00390298,0.00707718	0.00430159,0.0113631	0.438625,0.272946	0.000294878	0.000589377
2	rs13360644	101651672	T,T	A,A	0.696819,0.829365	-0.00390298,0.00707718	0.00430159,0.0113631	0.438625,0.272946	0.000294878	0.000589377
2	rs28421510	101652252	G,G	A,A	0.696819,0.829365	-0.00390298,0.00707718	0.00430159,0.0113631	0.438625,0.272946	0.000294878	0.000589377
2	rs924679	101880715	G,G	T,T	0.715706,0.825397	-0.00236868,0.00811093	0.00438317,0.0112602	0.229944,0.326676	0.000294706	0.000589008
2	rs9327861	101867877	A,A	G,G	0.715706,0.823413	-0.00241317,0.00851808	0.00438317,0.0112102	0.235122,0.349357	0.000294245	0.000588086
2	rs73177147	101239552	G,NA	A,NA	0.89165,NA	-0.00260211,NA	0.00636104,NA	0.165905,NA	0.000294161	0.000588575
2	rs10038158	101329070	G,NA	C,NA	0.89165,NA	-0.00258326,NA	0.00636104,NA	0.164522,NA	0.000293401	0.000587054
2	rs1422084	102041747	T,T	C,C	0.630219,0.639881	-0.00539993,-0.0130312	0.00409564,0.00890493	0.727345,0.843553	0.000293131	0.000585436
2	rs80210579	101970364	C,C	T,T	0.969185,0.91369	-0.00903131,-0.0316139	0.0114407,0.0152221	0.366653,1.42233	0.000292665	0.00058543
2	rs12054841	101274941	C,C	A,A	0.807157,0.743056	0.00583217,0.000101389	0.00501139,0.00978302	0.611699,0.00360607	0.000292569	0.000585488
2	rs10039885	101301545	G,NA	C,NA	0.89165,NA	-0.00255594,NA	0.00636104,NA	0.162524,NA	0.000292307	0.000584866
2	rs1453116	101281192	A,A	C,C	0.807157,0.744048	0.00564762,-0.000101497	0.00501139,0.00979543	0.585426,0.00360535	0.00029162	0.000583581
2	rs10463981	101787062	A,A	G,G	0.709742,0.702381	-0.0203462,-0.00332025	0.00435609,0.00934946	5.52272,0.141166	0.000291608	0.000583543
2	rs1597905	101243674	C,NA	T,NA	0.89165,NA	-0.00253742,NA	0.00636104,NA	0.161172,NA	0.000291571	0.000583394
2	rs1597904	101243673	G,NA	A,NA	0.89165,NA	-0.00253742,NA	0.00636104,NA	0.161172,NA	0.000291571	0.000583394
2	rs7734060	101780479	G,G	T,T	0.801193,0.749008	-0.0204577,0.00523325	0.00495399,0.00985893	4.43952,0.225083	0.000291129	0.00058205
2	rs10035613	101303047	A,NA	G,NA	0.892644,NA	-0.00259374,NA	0.00638686,NA	0.164522,NA	0.000290892	0.000582034
2	rs13357340	101644914	G,G	C,C	0.697813,0.829365	-0.00386261,0.0072426	0.00430558,0.0113631	0.432201,0.28077	0.00029078	0.000581189
2	rs9885011	101866862	G,G	A,A	0.713718,0.824405	-0.00245695,0.00814273	0.004374,0.0112351	0.240854,0.329198	0.000290494	0.000580591
2	rs112701636	101297053	A,NA	G,NA	0.89165,NA	-0.00250514,NA	0.00636104,NA	0.158822,NA	0.000290299	0.000580847
2	rs10479190	101631790	G,G	T,T	0.7167,0.844246	-0.0031489,0.0115987	0.00438781,0.0117882	0.325162,0.487913	0.000289938	0.000579446
2	rs62372216	101650882	G,G	A,A	0.696819,0.829365	-0.00394694,0.00712774	0.00430159,0.0113631	0.445084,0.27533	0.00028991	0.000579453
2	rs62372215	101650796	T,T	G,G	0.696819,0.829365	-0.00394694,0.00712774	0.00430159,0.0113631	0.445084,0.27533	0.00028991	0.000579453
2	rs2218926	101649996	G,G	T,T	0.696819,0.829365	-0.00394694,0.00712774	0.00430159,0.0113631	0.445084,0.27533	0.00028991	0.000579453
2	rs62372217	101650918	G,G	A,A	0.696819,0.829365	-0.00394694,0.00707718	0.00430159,0.0113631	0.445084,0.272946	0.000289631	0.000578896
2	rs10077220	101652857	C,C	T,T	0.696819,0.829365	-0.00394694,0.00707718	0.00430159,0.0113631	0.445084,0.272946	0.000289631	0.000578896
2	rs62372219	101651151	G,G	A,A	0.696819,0.829365	-0.00394694,0.00707718	0.00430159,0.0113631	0.445084,0.272946	0.000289631	0.000578896
2	rs62372218	101650986	A,A	C,C	0.696819,0.829365	-0.00394694,0.00707718	0.00430159,0.0113631	0.445084,0.272946	0.000289631	0.000578896
2	rs114555443	102128958	C,NA	T,NA	0.967197,NA	-0.00151137,NA	0.0111,NA	0.0497836,NA	0.000289624	0.000579498
2	rs924680	101880713	C,C	A,A	0.715706,0.825397	-0.00241317,0.00811093	0.00438317,0.0112602	0.235122,0.326676	0.000289585	0.000578777
2	rs17355711	102043267	A,A	G,G	0.630219,0.638889	-0.00535392,-0.0130234	0.00409564,0.00889959	0.718657,0.843553	0.000289161	0.000577515
2	rs74790664	101966640	C,C	G,G	0.969185,0.91369	-0.0086015,-0.0314899	0.0114407,0.0152221	0.344714,1.4137	0.000288403	0.000576908
2	rs11242256	101320761	T,T	C,C	0.806163,0.744048	0.00582078,-0.000403774	0.00500161,0.00979543	0.611699,0.0145196	0.00028831	0.000576958
2	rs72772479	101278005	A,A	T,T	0.807157,0.743056	0.00578602,-5.04254e-05	0.00501139,0.00978302	0.605084,0.00178975	0.000288221	0.000576785
2	rs143848984	102197249	G,NA	A,NA	0.959245,NA	0.0130326,NA	0.00999958,NA	0.715643,NA	0.000288148	0.000576387
2	rs114753981	102125338	A,NA	G,NA	0.984095,NA	0.0027574,NA	0.0158037,NA	0.0647498,NA	0.000287664	0.000575439
2	rs249495	102205753	A,A	G,G	0.927435,0.984127	-0.00656777,0.0284146	0.00762141,0.0342017	0.410247,0.391377	0.000287493	0.000575094
2	rs58377143	101866873	T,T	C,C	0.966203,0.917659	-0.00810609,-0.0323354	0.0109412,0.0155508	0.338407,1.42497	0.000287491	0.000575088
2	rs62372298	101675584	T,T	C,C	0.697813,0.829365	-0.00395061,0.00720992	0.00430558,0.0113631	0.445084,0.279219	0.00028707	0.00057378
2	rs62369342	101737894	C,C	T,T	0.709742,0.702381	-0.0204379,-0.00245153	0.00435609,0.00934946	5.56735,0.10064	0.000286984	0.000574409
2	rs187754988	101267273	G,NA	T,NA	0.984095,NA	0.00459296,NA	0.0158037,NA	0.112755,NA	0.000286742	0.000573544
2	rs10073923	101293989	A,NA	G,NA	0.89165,NA	-0.00241277,NA	0.00636104,NA	0.152143,NA	0.000286728	0.000573701
2	rs10479225	101862866	C,C	T,T	0.685885,0.852183	-0.00475443,0.00893508	0.00425961,0.0120441	0.577819,0.338973	0.00028654	0.000572712
2	rs11242254	101310707	C,C	T,T	0.807157,0.743056	0.0056015,0.000202798	0.00501139,0.00978302	0.578935,0.00724268	0.000286253	0.000572845
2	rs17334032	101881631	C,C	G,G	0.715706,0.825397	-0.00243805,0.00805112	0.00438317,0.0112602	0.238031,0.323668	0.000286203	0.000572021
2	rs28588602	101328575	G,NA	A,NA	0.89165,NA	-0.00239529,NA	0.00636104,NA	0.150886,NA	0.000286063	0.000572372
2	rs76719902	101391976	C,NA	G,NA	0.980119,NA	-0.0174599,NA	0.0141639,NA	0.662167,NA	0.000286061	0.000572186
2	rs57977588	101634545	G,G	A,A	0.7167,0.844246	-0.0031929,0.0115987	0.00438781,0.0117882	0.330858,0.487913	0.000285176	0.000569933
2	rs9327834	101658000	G,G	A,A	0.696819,0.829365	-0.00399089,0.00715914	0.00430159,0.0113631	0.451579,0.276814	0.000284955	0.000569553
2	rs61566297	101658411	G,G	T,T	0.696819,0.829365	-0.00399089,0.00715914	0.00430159,0.0113631	0.451579,0.276814	0.000284955	0.000569553
2	rs10214232	101656170	G,G	A,A	0.696819,0.829365	-0.00399089,0.00712774	0.00430159,0.0113631	0.451579,0.27533	0.000284782	0.000569207
2	rs10073051	101656932	G,G	A,A	0.696819,0.829365	-0.00399089,0.00712774	0.00430159,0.0113631	0.451579,0.27533	0.000284782	0.000569207
2	rs7445156	101653700	C,C	T,T	0.696819,0.829365	-0.00399089,0.00712774	0.00430159,0.0113631	0.451579,0.27533	0.000284782	0.000569207
2	rs62372222	101651505	C,C	T,T	0.696819,0.829365	-0.00399089,0.00712774	0.00430159,0.0113631	0.451579,0.27533	0.000284782	0.000569207
2	rs10076313	101657353	C,C	T,T	0.696819,0.829365	-0.00399089,0.00712774	0.00430159,0.0113631	0.451579,0.27533	0.000284782	0.000569207
2	rs13359604	101653600	T,T	C,C	0.696819,0.829365	-0.00399089,0.00707718	0.00430159,0.0113631	0.451579,0.272946	0.000284508	0.000568659
2	rs2895807	101653570	A,A	G,G	0.696819,0.829365	-0.00399089,0.00707718	0.00430159,0.0113631	0.451579,0.272946	0.000284508	0.000568659
2	rs1584713	101767289	C,C	G,G	0.709742,0.702381	-0.0203921,-0.00260405	0.00435609,0.00934946	5.54501,0.107566	0.000284347	0.000569096
2	rs4272111	101319870	C,C	T,T	0.806163,0.744048	0.00577473,-0.000454223	0.00500161,0.00979543	0.605084,0.0163671	0.000283878	0.000568087
2	rs12653822	101878418	T,T	C,C	0.715706,0.825397	-0.00243805,0.00775504	0.00438317,0.0112602	0.238031,0.308915	0.000283506	0.000566634
2	rs7733501	101711999	T,T	C,C	0.776342,0.725198	-0.0202,-0.00264677	0.00474483,0.00957558	4.68415,0.106663	0.000283198	0.000566012
2	rs144422959	101804670	C,NA	T,NA	0.985089,NA	0.036113,NA	0.0163138,NA	1.571,NA	0.000282674	0.000565474
2	rs10039756	101236010	T,NA	C,NA	0.89165,NA	-0.00230357,NA	0.00636104,NA	0.14433,NA	0.000282637	0.000565516
2	rs2400570	101327639	T,NA	C,NA	0.89165,NA	-0.00230357,NA	0.00636104,NA	0.14433,NA	0.000282637	0.000565516
2	rs10062451	101226182	C,C	T,T	0.835984,0.97123	-0.00837801,-0.000716964	0.00533946,0.0255725	0.933187,0.00982413	0.00028253	0.00056538
2	rs62369341	101737738	C,C	T,T	0.709742,0.702381	-0.0203921,-0.00245153	0.00435609,0.00934946	5.54501,0.10064	0.000281965	0.000564343
2	rs75119073	101713307	G,G	A,A	0.776342,0.725198	-0.0202,-0.00254542	0.00474483,0.00957558	4.68415,0.102167	0.000281719	0.000563061
2	rs7713323	101282828	G,NA	A,NA	0.89165,NA	-0.00227418,NA	0.00636104,NA	0.142243,NA	0.000281561	0.000563361
2	rs6881469	101286460	A,NA	T,NA	0.89165,NA	-0.00227418,NA	0.00636104,NA	0.142243,NA	0.000281561	0.000563361
2	rs7713906	101307104	A,NA	G,NA	0.89165,NA	-0.00227418,NA	0.00636104,NA	0.142243,NA	0.000281561	0.000563361
2	rs78124430	101261164	G,NA	A,NA	0.89165,NA	-0.00227418,NA	0.00636104,NA	0.142243,NA	0.000281561	0.000563361
2	rs10067263	101657535	T,T	C,C	0.697813,0.829365	-0.0039946,0.00712774	0.00430558,0.0113631	0.451579,0.27533	0.000281558	0.000562768
2	rs13358882	101652028	T,T	C,C	0.697813,0.829365	-0.0039946,0.00707718	0.00430558,0.0113631	0.451579,0.272946	0.000281287	0.000562226
2	rs10076451	101657522	G,G	T,T	0.697813,0.829365	-0.0039946,0.00707718	0.00430558,0.0113631	0.451579,0.272946	0.000281287	0.000562226
2	rs2113091	101604539	T,T	C,C	0.22664,0.281746	0.0185024,0.00127881	0.00472259,0.00950244	4.04893,0.0491746	0.000281241	0.00056212
2	rs2161601	101604871	G,G	A,A	0.22664,0.281746	0.0185024,0.00127881	0.00472259,0.00950244	4.04893,0.0491746	0.000281241	0.00056212
2	rs415200	101490022	G,G	A,A	0.474155,0.202381	0.0110952,-0.0105413	0.00395959,0.0106395	2.29438,0.492415	0.000280456	0.000561319
2	rs182242602	101298330	A,NA	G,NA	0.975149,NA	0.00487432,NA	0.0127009,NA	0.154194,NA	0.000280231	0.000560564
2	rs61522296	101858706	A,A	T,T	0.685885,0.852183	-0.00484315,0.00936378	0.00425961,0.0120441	0.592541,0.359629	0.000280128	0.000559899
2	rs3105485	101944699	T,T	C,C	0.440358,0.396825	0.0116252,0.0106733	0.00398274,0.00873739	2.45435,0.653894	0.000279897	0.00055913
2	rs13358420	101651946	A,A	C,C	0.695825,0.829365	-0.0039433,0.00707718	0.00429762,0.0113631	0.445084,0.272946	0.000279662	0.000558977
2	rs13177958	101400127	T,NA	C,NA	0.892644,NA	0.0136751,NA	0.00638686,NA	1.49129,NA	0.000279549	0.000559345
2	rs6877249	101320175	A,A	G,G	0.806163,0.744048	0.00572868,-0.000454223	0.00500161,0.00979543	0.598501,0.0163671	0.000279354	0.000559033
2	rs78891896	101426814	T,NA	C,NA	0.885686,NA	-0.00265773,NA	0.0062137,NA	0.174668,NA	0.000279314	0.000558868
2	rs1960590	101247995	C,NA	T,NA	0.89165,NA	-0.00221183,NA	0.00636104,NA	0.137836,NA	0.000279308	0.000558854
2	rs12655961	101669015	A,A	G,G	0.739563,0.725198	-0.0200042,-0.00264677	0.00450506,0.00957558	5.04671,0.106663	0.000279079	0.000557982
2	rs67235080	101279742	A,A	C,C	0.807157,0.743056	0.00569375,5.06918e-05	0.00501139,0.00978302	0.591948,0.00179923	0.000278829	0.000557991
2	rs66859619	101276832	G,G	T,T	0.807157,0.743056	0.00569375,5.06918e-05	0.00501139,0.00978302	0.591948,0.00179923	0.000278829	0.000557991
2	rs76894146	101977371	A,A	G,G	0.969185,0.91369	-0.00869003,-0.0311823	0.0114407,0.0152221	0.349194,1.39242	0.00027869	0.00055748
2	rs7734988	101760662	C,C	G,G	0.709742,0.702381	-0.0203462,-0.00255322	0.00435609,0.00934946	5.52272,0.105249	0.000278615	0.000557607
2	rs62369303	101711308	C,C	T,T	0.776342,0.725198	-0.0201531,-0.00264677	0.00474483,0.00957558	4.66496,0.106663	0.000278555	0.000556735
2	rs73176262	101309809	A,NA	G,NA	0.89165,NA	-0.00218176,NA	0.00636104,NA	0.135722,NA	0.000278238	0.000556712
2	rs10051235	101225494	G,G	C,C	0.835984,0.97123	-0.00832985,-0.000768137	0.00533946,0.0255725	0.925378,0.0105337	0.000278164	0.000556642
2	rs10072508	101878621	C,C	G,G	0.715706,0.825397	-0.00248748,0.00775504	0.00438317,0.0112602	0.243844,0.308915	0.000278087	0.000555807
2	rs9327723	101314123	T,NA	G,NA	0.89165,NA	-0.00216595,NA	0.00636104,NA	0.134613,NA	0.00027768	0.000555594
2	rs72772475	101271323	A,NA	C,NA	0.979125,NA	0.00546205,NA	0.0138296,NA	0.159344,NA	0.000276902	0.00055389
2	rs10063002	101655572	T,T	C,C	0.697813,0.829365	-0.00403859,0.00717829	0.00430558,0.0113631	0.458108,0.27772	0.000276896	0.000553452
2	rs12654151	101669209	C,C	A,A	0.739563,0.725198	-0.0200042,-0.00249474	0.00450506,0.00957558	5.04671,0.0999312	0.000276648	0.000553132
2	rs1453115	101261800	A,NA	G,NA	0.89165,NA	-0.00213555,NA	0.00636104,NA	0.132486,NA	0.000276613	0.00055346
2	rs6596486	101756062	A,A	G,G	0.708748,0.704365	-0.0203257,-0.0022015	0.0043517,0.00936756	5.52272,0.0892696	0.00027661	0.000553613
2	rs13358421	101651958	T,T	C,C	0.696819,0.829365	-0.00394694,0.00707718	0.00430159,0.0113631	0.445084,0.272946	0.000276452	0.000552564
2	rs115504797	101813626	T,NA	A,NA	0.989066,NA	-0.0238545,NA	0.0190121,NA	0.678638,NA	0.000276334	0.000552736
2	rs3096213	101602346	C,C	T,T	0.22664,0.281746	0.0184518,0.00127881	0.00472259,0.00950244	4.02966,0.0491746	0.000276145	0.000551937
2	rs4591724	101322495	C,NA	T,NA	0.89165,NA	-0.00212007,NA	0.00636104,NA	0.131405,NA	0.000276074	0.000552381
2	rs116818387	101870456	C,NA	T,NA	0.964215,NA	0.000551636,NA	0.0106439,NA	0.0183323,NA	0.000276062	0.000552352
2	rs6885940	101929149	T,T	G,G	0.94831,0.983135	-0.00448396,0.0641938	0.00893021,0.0331973	0.210709,1.2745	0.000275952	0.000551967
2	rs80320343	101392533	C,NA	T,NA	0.980119,NA	-0.016821,NA	0.0141639,NA	0.628945,NA	0.000275666	0.000551399
2	rs1597768	101656855	C,C	G,G	0.739563,0.72619	-0.0200042,-0.00239605	0.00450506,0.00958635	5.04671,0.0954842	0.000275495	0.000550831
2	rs6886984	101300824	G,NA	A,NA	0.89165,NA	-0.00208933,NA	0.00636104,NA	0.129265,NA	0.000275011	0.000550254
2	rs10072703	101878923	A,A	G,G	0.715706,0.825397	-0.00257735,0.00839761	0.00438317,0.0112602	0.254515,0.341224	0.00027438	0.0005484
2	rs10053486	102107949	G,NA	T,NA	0.950298,NA	-3.49888e-05,NA	0.00909753,NA	0.00133474,NA	0.000274315	0.000548652
2	rs112251952	101813616	G,NA	A,NA	0.989066,NA	-0.0236759,NA	0.0190121,NA	0.671584,NA	0.000274273	0.000548614
2	rs80134320	102169794	T,NA	G,NA	0.962227,NA	-0.00112999,NA	0.0103707,NA	0.0394179,NA	0.000274227	0.000548684
2	rs1376905	101724836	G,G	A,A	0.738569,0.725198	-0.0201281,-0.00173389	0.00449951,0.00957558	5.11356,0.0673694	0.000273786	0.000547486
2	rs10068919	101324234	C,NA	T,NA	0.89165,NA	-0.0020283,NA	0.00636104,NA	0.125037,NA	0.000272932	0.000546093
2	rs10043209	101323930	A,NA	G,NA	0.89165,NA	-0.0020283,NA	0.00636104,NA	0.125037,NA	0.000272932	0.000546093
2	rs76138999	102029219	T,NA	C,NA	0.959245,NA	0.00233004,NA	0.00999958,NA	0.0884425,NA	0.000272852	0.000545936
2	rs192394279	101271811	T,NA	A,NA	0.984095,NA	0.0014631,NA	0.0158037,NA	0.0332775,NA	0.000272618	0.000545419
2	rs1823692	101637590	C,C	T,T	0.717694,0.844246	-0.00338233,0.0114521	0.00439248,0.0117882	0.355282,0.479768	0.000272421	0.000544452
2	rs9327694	101232512	C,C	T,T	0.835984,0.97123	-0.00827687,0.00123142	0.00533946,0.0255725	0.916821,0.0170085	0.000272362	0.000545035
2	rs112051988	101298138	A,A	T,T	0.807157,0.744048	0.0056015,-0.00030443	0.00501139,0.00979543	0.578935,0.0109033	0.000272338	0.000544995
2	rs7729395	102100576	T,NA	C,NA	0.968191,NA	-0.00284413,NA	0.0112664,NA	0.0965315,NA	0.000272093	0.000544419
2	rs73177180	101284588	C,NA	T,NA	0.89165,NA	-0.00199687,NA	0.00636104,NA	0.122871,NA	0.000271877	0.000543982
2	rs28406406	101396659	G,G	C,C	0.7833,0.780754	0.00306329,0.00206534	0.00479895,0.0103319	0.281281,0.0749152	0.000271496	0.000543265
2	rs7725478	101324088	C,C	T,T	0.797217,0.748016	0.00541443,-0.00156285	0.0049174,0.00984603	0.56725,0.0585468	0.000271364	0.00054302
2	rs2600835	101605434	T,T	G,G	0.22664,0.281746	0.0184012,0.00127881	0.00472259,0.00950244	4.01045,0.0491746	0.000271171	0.000541999
2	rs3096195	101603636	A,A	T,T	0.22664,0.281746	0.0184012,0.00127881	0.00472259,0.00950244	4.01045,0.0491746	0.000271171	0.000541999
2	rs3096196	101603914	A,A	G,G	0.22664,0.281746	0.0184012,0.0012276	0.00472259,0.00950244	4.01045,0.0471062	0.000270673	0.000541006
2	rs62372237	101668094	C,C	T,T	0.738569,0.725198	-0.0199795,-0.00264677	0.00449951,0.00957558	5.04671,0.106663	0.000270657	0.000541165
2	rs111950276	101290587	C,NA	T,NA	0.89165,NA	-0.00195064,NA	0.00636104,NA	0.119697,NA	0.000270344	0.000540914
2	rs11960150	101285841	G,G	A,A	0.806163,0.744048	0.0056366,-0.000253704	0.00500161,0.00979543	0.585426,0.00906789	0.000269922	0.000540161
2	rs72772484	101283122	G,G	A,A	0.806163,0.744048	0.0056366,-0.000202973	0.00500161,0.00979543	0.585426,0.00723976	0.00026977	0.000539858
2	rs111509254	101298498	G,G	C,C	0.806163,0.744048	0.0056366,-0.000202973	0.00500161,0.00979543	0.585426,0.00723976	0.00026977	0.000539858
2	rs144586277	101291116	G,NA	C,NA	0.979125,NA	0.00499945,NA	0.0138296,NA	0.144043,NA	0.000269701	0.000539488
2	rs2400806	101893436	T,T	C,C	0.7167,0.825397	-0.0025351,0.00770487	0.00438781,0.0112602	0.249163,0.306438	0.000269631	0.000538916
2	rs189921429	101785337	A,NA	G,NA	0.978131,NA	0.0254276,NA	0.0135185,NA	1.222,NA	0.000269425	0.000538953
2	rs10065635	101225222	A,A	G,G	0.835984,0.97123	-0.00822871,-0.000716964	0.00533946,0.0255725	0.909074,0.00982413	0.000269141	0.000538587
2	rs12658397	101751653	C,C	T,T	0.709742,0.704365	-0.0202957,-0.00225246	0.00435609,0.00936756	5.49825,0.0915265	0.000268986	0.000538341
2	rs13357560	101926437	T,T	C,C	0.949304,0.983135	-0.00492878,0.0643004	0.00901262,0.0331973	0.233242,1.27773	0.000268934	0.000537938
2	rs420900	101586689	A,A	C,C	0.206759,0.282738	0.0200669,0.00132151	0.00488208,0.00949232	4.4033,0.0509627	0.000267701	0.000535087
2	rs10070269	101954763	T,T	C,C	0.955268,0.982143	-0.00262699,0.0587916	0.00956466,0.0322783	0.105916,1.16402	0.000267154	0.000534363
2	rs111908893	101805759	C,C	T,T	0.709742,0.702381	-0.0201535,-0.00306639	0.00435609,0.00934946	5.42958,0.129052	0.000266975	0.000534199
2	rs2600832	101606002	C,C	T,T	0.22664,0.281746	0.0183557,0.00128572	0.00472259,0.00950244	3.9932,0.0494544	0.000266864	0.000533393
2	rs74329039	101954172	A,A	T,T	0.955268,0.982143	-0.0025862,0.0586902	0.00956466,0.0322783	0.104103,1.16099	0.000266671	0.000533397
2	rs62369302	101707793	C,C	G,G	0.738569,0.725198	-0.0199331,-0.00264677	0.00449951,0.00957558	5.02591,0.106663	0.000266104	0.000532058
2	rs7714927	101676877	C,C	T,T	0.738569,0.725198	-0.0199331,-0.00264677	0.00449951,0.00957558	5.02591,0.106663	0.000266104	0.000532058
2	rs10068427	101224930	C,NA	A,NA	0.89165,NA	-0.00161508,NA	0.00636104,NA	0.097143,NA	0.000266033	0.000532286
2	rs113796404	101955309	T,T	C,C	0.955268,0.982143	-0.00279011,0.0589438	0.00956466,0.0322783	0.113223,1.16856	0.000265949	0.000531954
2	rs258141	102111300	G,G	T,T	0.601392,0.459325	-0.00663625,-0.00997351	0.0040382,0.00857778	0.99867,0.610931	0.000265937	0.000531235
2	rs17144741	101299990	A,A	G,G	0.806163,0.744048	0.00559056,-0.000253704	0.00500161,0.00979543	0.578935,0.00906789	0.000265687	0.000531687
2	rs17144726	101298752	C,C	T,T	0.806163,0.744048	0.00559056,-0.000202973	0.00500161,0.00979543	0.578935,0.00723976	0.000265538	0.000531388
2	rs139232952	101531514	C,NA	G,NA	0.963221,NA	0.0012189,NA	0.0105045,NA	0.0420942,NA	0.000265418	0.000531041
2	rs67315188	101315528	T,T	G,G	0.806163,0.744048	0.00559056,-0.000100974	0.00500161,0.00979543	0.578935,0.00358669	0.000265257	0.000530827
2	rs7705924	101946798	G,G	A,A	0.949304,0.982143	-0.00307198,0.0601664	0.00901262,0.0322783	0.134769,1.20535	0.000264981	0.000530015
2	rs6870270	101926950	C,C	G,G	0.949304,0.983135	-0.0049727,0.0639867	0.00901262,0.0331973	0.235734,1.26824	0.000264352	0.000528774
2	rs6881112	101775742	T,T	G,G	0.746521,0.702381	-0.0200005,-0.00260405	0.00454514,0.00934946	4.96639,0.107566	0.000263987	0.000527776
2	rs258144	102110245	A,A	C,C	0.630219,0.606151	-0.00502714,-0.0122193	0.00409564,0.00874879	0.658253,0.789123	0.000263856	0.000527061
2	rs154634	102110358	A,A	T,T	0.630219,0.608135	-0.00502714,-0.0122302	0.00409564,0.00875659	0.658253,0.789123	0.000263806	0.000526963
2	rs111655487	101712454	G,NA	A,NA	0.988072,NA	-0.0227322,NA	0.0182119,NA	0.673756,NA	0.000263131	0.000526336
2	rs13361792	101926363	A,A	G,G	0.949304,0.983135	-0.0049727,0.0638802	0.00901262,0.0331973	0.235734,1.26503	0.000262984	0.000526038
2	rs56330125	101226955	G,G	C,C	0.83499,0.97123	-0.00825682,-0.000614602	0.00532652,0.0255725	0.916821,0.00840814	0.000262943	0.000526184
2	rs76177300	102143311	A,NA	G,NA	0.964215,NA	-0.00239145,NA	0.0106439,NA	0.0850069,NA	0.000262797	0.000525815
2	rs55803962	101435031	G,NA	A,NA	0.977137,NA	0.0020744,NA	0.0132281,NA	0.0577992,NA	0.000262749	0.0005256
2	rs114752865	101427993	A,NA	G,NA	0.993042,NA	0.0288899,NA	0.0237851,NA	0.648763,NA	0.000262667	0.000525462
2	rs67126660	101291338	T,T	G,G	0.806163,0.744048	0.00554914,-0.000405866	0.00500161,0.00979543	0.573119,0.0145961	0.000262433	0.000525174
2	rs62369307	101716459	T,T	A,A	0.738569,0.725198	-0.0199331,-0.00234266	0.00449951,0.00957558	5.02591,0.0932729	0.000262036	0.00052394
2	rs1006847	101312704	A,A	T,T	0.808151,0.750992	0.00557095,-0.000256025	0.00502127,0.00988505	0.573119,0.00906789	0.000261451	0.0005232
2	rs6863725	101305203	A,A	C,C	0.806163,0.744048	0.00554914,-5.0751e-05	0.00500161,0.00979543	0.573119,0.00179905	0.0002614	0.00052311
2	rs74646885	102182022	T,NA	C,NA	0.976143,NA	-0.00310629,NA	0.0129561,NA	0.0912358,NA	0.000261353	0.000522862
2	rs138187467	101448704	C,NA	T,NA	0.977137,NA	0.00194939,NA	0.0132281,NA	0.0541171,NA	0.000260935	0.000521971
2	rs10038686	101578579	A,A	G,G	0.686879,0.776786	-0.00274073,0.0155634	0.00426327,0.0102658	0.283738,0.887707	0.000260731	0.000521344
2	rs12187265	102175339	A,NA	T,NA	0.986084,NA	0.00463036,NA	0.0168779,NA	0.105784,NA	0.000260689	0.000521526
2	rs1910290	101891951	C,C	T,T	0.7167,0.825397	-0.00262505,0.00770487	0.00438781,0.0112602	0.259901,0.306438	0.000260509	0.000520691
2	rs1910288	101891771	T,T	C,C	0.7167,0.825397	-0.00262505,0.00770487	0.00438781,0.0112602	0.259901,0.306438	0.000260509	0.000520691
2	rs6881472	101817994	C,C	T,T	0.636183,0.83631	-0.0054477,0.0125408	0.00410967,0.0115534	0.732878,0.556399	0.000260377	0.000520356
2	rs6884141	101816104	A,A	G,G	0.77833,0.725198	-0.0199645,-0.00269744	0.00475997,0.00957558	4.56259,0.108923	0.00026037	0.00052038
2	rs1502840	101896920	A,A	C,C	0.7167,0.825397	-0.00262505,0.00765471	0.00438781,0.0112602	0.259901,0.303968	0.000260113	0.000519899
2	rs56256048	101894631	C,C	G,G	0.7167,0.825397	-0.00262505,0.00765471	0.00438781,0.0112602	0.259901,0.303968	0.000260113	0.000519899
2	rs10067911	101893255	T,T	C,C	0.7167,0.825397	-0.00262505,0.00765471	0.00438781,0.0112602	0.259901,0.303968	0.000260113	0.000519899
2	rs168927	102112797	T,T	C,C	0.630219,0.606151	-0.00511921,-0.011969	0.00409564,0.00874879	0.67504,0.766267	0.000260083	0.000519525
2	rs438617	101584734	C,C	T,T	0.206759,0.282738	0.019964,0.00146637	0.00488208,0.00949232	4.36372,0.0568857	0.000259819	0.000519331
2	rs114886844	101420355	T,NA	C,NA	0.99006,NA	-0.0179451,NA	0.01993,NA	0.434266,NA	0.00025903	0.000518177
2	rs12657044	101890779	T,T	A,A	0.7167,0.825397	-0.00271499,0.00780521	0.00438781,0.0112602	0.270774,0.311399	0.000258965	0.000517608
2	rs154635	102110272	A,A	G,G	0.630219,0.608135	-0.0049811,-0.0121811	0.00409564,0.00875659	0.649926,0.784619	0.000258869	0.000517106
2	rs77337008	101917869	C,C	T,T	0.94831,0.983135	-0.00440475,0.062781	0.00893021,0.0331973	0.20632,1.23207	0.000258782	0.000517627
2	rs77696592	101933857	A,A	G,G	0.94831,0.983135	-0.00404416,0.0623699	0.00893021,0.0331973	0.186654,1.21985	0.000258757	0.000517574
2	rs62370975	101762623	T,T	C,C	0.738569,0.725198	-0.0199795,-0.00168313	0.00449951,0.00957558	5.04671,0.0652631	0.00025858	0.000517065
2	rs6874565	101292035	C,C	T,T	0.806163,0.744048	0.00550311,-0.000405866	0.00500161,0.00979543	0.566686,0.0145961	0.000258357	0.000517017
2	rs6870397	101291960	C,C	T,T	0.806163,0.744048	0.00550311,-0.000405866	0.00500161,0.00979543	0.566686,0.0145961	0.000258357	0.000517017
2	rs460417	102115974	T,T	C,C	0.631213,0.608135	-0.00516813,-0.0120912	0.00409792,0.00875659	0.683501,0.776409	0.000258345	0.000516062
2	rs147960313	101875701	G,NA	T,NA	0.992048,NA	0.00348668,NA	0.0222601,NA	0.0577271,NA	0.000258271	0.000516618
2	rs78368500	101668295	A,A	T,T	0.775348,0.725198	-0.0198307,-0.00244405	0.00473736,0.00957558	4.54685,0.0977036	0.00025813	0.000515909
2	rs114689864	101712967	C,NA	T,NA	0.981113,NA	0.00215795,NA	0.0145245,NA	0.0545851,NA	0.000258089	0.00051636
2	rs28522625	101532665	A,NA	C,NA	0.950298,NA	0.00262997,NA	0.00909753,NA	0.112093,NA	0.000257842	0.000515854
2	rs67175274	101296934	T,T	G,G	0.806163,0.744048	0.00550311,-0.000202973	0.00500161,0.00979543	0.566686,0.00723976	0.000257738	0.00051578
2	rs10479223	101861589	G,G	A,A	0.9334,0.984127	-0.000910891,0.0582077	0.00792989,0.0342017	0.0416513,1.05171	0.000257672	0.000515357
2	rs145624870	101539422	G,NA	T,NA	0.964215,NA	0.00118928,NA	0.0106439,NA	0.040465,NA	0.000257411	0.000515017
2	rs62370440	101591337	T,NA	C,NA	0.950298,NA	-0.0174339,NA	0.00909753,NA	1.25709,NA	0.000257204	0.000514443
2	rs194473	102110557	A,A	G,G	0.630219,0.608135	-0.0049811,-0.012127	0.00409564,0.00875659	0.649926,0.779677	0.000256766	0.000512909
2	rs10051203	101885772	T,T	C,C	0.715706,0.825397	-0.00271212,0.00790055	0.00438317,0.0112602	0.270774,0.316137	0.000256306	0.000512291
2	rs10479094	101278162	G,NA	A,NA	0.89165,NA	-0.00148805,NA	0.00636104,NA	0.088822,NA	0.000256198	0.000512605
2	rs12653423	101908121	C,C	T,T	0.7167,0.825397	-0.00267002,0.00768843	0.00438781,0.0112602	0.265321,0.305627	0.000255976	0.000511634
2	rs12653030	101887158	T,T	C,C	0.715706,0.825397	-0.00271212,0.00785036	0.00438317,0.0112602	0.270774,0.31364	0.000255897	0.000511475
2	rs10059604	101937313	A,A	G,G	0.949304,0.983135	-0.00384135,0.0621579	0.00901262,0.0331973	0.173959,1.21358	0.000255819	0.000511701
2	rs1580038	101717884	T,T	A,A	0.738569,0.725198	-0.0198867,-0.00219053	0.00449951,0.00957558	5.00515,0.0866878	0.000255766	0.000511405
2	rs1839925	101682286	C,C	G,G	0.738569,0.725198	-0.0198356,-0.00254542	0.00449951,0.00957558	4.98236,0.102167	0.000255535	0.000510924
2	rs1376907	101779036	A,A	T,T	0.746521,0.701389	-0.0199041,-0.00260156	0.00454514,0.00934051	4.92405,0.107566	0.000255333	0.000510468
2	rs140331723	102208045	C,NA	T,NA	0.989066,NA	0.00950748,NA	0.0190121,NA	0.209699,NA	0.00025524	0.000510648
2	rs11950639	101777796	T,T	C,C	0.747515,0.702381	-0.019976,-0.00255322	0.00455105,0.00934946	4.94419,0.105249	0.000255181	0.000510177
2	rs154633	102111051	G,G	A,A	0.630219,0.608135	-0.0049811,-0.0120779	0.00409564,0.00875659	0.649926,0.775196	0.000254877	0.000509137
2	rs9327866	101919043	G,G	A,A	0.94831,0.983135	-0.00488372,0.0629405	0.00893021,0.0331973	0.233242,1.23683	0.00025473	0.000509528
2	rs114878471	102087302	A,NA	G,NA	0.979125,NA	0.018598,NA	0.0138296,NA	0.747899,NA	0.0002545	0.000509102
2	rs2600828	101607603	A,A	G,G	0.22664,0.281746	0.0182091,0.00138125	0.00472259,0.00950244	3.93789,0.0533373	0.000254291	0.000508268
2	rs455722	102115668	T,T	C,C	0.601392,0.46131	-0.00663625,-0.00961626	0.0040382,0.00857506	0.99867,0.581519	0.000254057	0.000507517
2	rs10434748	101791518	A,A	G,G	0.747515,0.702381	-0.01993,-0.00275652	0.00455105,0.00934946	4.92405,0.11457	0.000253984	0.000507774
2	rs10434749	101791975	A,A	G,G	0.747515,0.703373	-0.01993,-0.00275917	0.00455105,0.00935847	4.92405,0.11457	0.000253941	0.000507688
2	rs138708455	101924765	G,NA	T,NA	0.969185,NA	-0.0162108,NA	0.0114407,NA	0.805483,NA	0.000253741	0.000507644
2	rs62372300	101676145	A,A	G,G	0.776342,0.725198	-0.0199089,-0.00244405	0.00474483,0.00957558	4.5658,0.0977036	0.00025336	0.000506389
2	rs10515330	102085472	T,NA	G,NA	0.989066,NA	0.00318534,NA	0.0190121,NA	0.0620095,NA	0.000253269	0.000506639
2	rs4327579	101308100	T,T	G,G	0.806163,0.744048	0.00545709,-0	0.00500161,0.00979543	0.560283,-0	0.000253247	0.000506794
2	rs115576427	101822804	G,NA	A,NA	0.968191,NA	-0.00470469,NA	0.0112664,NA	0.169894,NA	0.000252599	0.000505407
2	rs114385963	102091256	G,NA	T,NA	0.952286,NA	-0.000497185,NA	0.00927543,NA	0.0189737,NA	0.000252506	0.000505051
2	rs34215693	101370610	A,NA	G,NA	0.983101,NA	0.0241845,NA	0.0153396,NA	0.939727,NA	0.00025243	0.000504967
2	rs6870113	101956234	T,T	C,C	0.955268,0.982143	-0.00361288,0.0589946	0.00956466,0.0322783	0.151423,1.17008	0.000252382	0.000504826
2	rs62369304	101711398	T,T	G,G	0.776342,0.725198	-0.0198619,-0.00264677	0.00474483,0.00957558	4.54685,0.106663	0.000251951	0.000503567
2	rs10515326	101813748	T,T	C,C	0.747515,0.702381	-0.0198795,-0.00291402	0.00455105,0.00934946	4.90194,0.121889	0.000251836	0.000503469
2	rs62371033	101813128	A,A	G,G	0.747515,0.702381	-0.0198795,-0.00291402	0.00455105,0.00934946	4.90194,0.121889	0.000251836	0.000503469
2	rs2545593	102054421	T,T	A,A	0.607356,0.478175	-0.00688746,-0.00985239	0.00404873,0.00855751	1.05102,0.602751	0.000251617	0.000502601
2	rs12653088	101887396	A,A	C,C	0.715706,0.825397	-0.00275704,0.00785036	0.00438317,0.0112602	0.276261,0.31364	0.000251605	0.0005029
2	rs258236	102113597	T,T	C,C	0.630219,0.606151	-0.00502714,-0.0119006	0.00409564,0.00874879	0.658253,0.760075	0.000251532	0.000502456
2	rs56383949	102113049	C,C	T,T	0.965209,0.945437	0.0151713,0.0257345	0.0107893,0.0188207	0.796748,0.765699	0.000251503	0.000503044
2	rs10071721	101900591	T,T	C,C	0.7167,0.825397	-0.00271499,0.00765471	0.00438781,0.0112602	0.270774,0.303968	0.000251417	0.000502526
2	rs116246047	101912246	G,NA	A,NA	0.99006,NA	-0.00986037,NA	0.01993,NA	0.207064,NA	0.00025135	0.000502861
2	rs76815435	101867526	T,NA	A,NA	0.991054,NA	-0.0136855,NA	0.0209976,NA	0.288571,NA	0.000251308	0.00050278
2	rs60284576	101944332	C,C	T,T	0.717694,0.834325	-0.00307784,0.0113488	0.00439248,0.0114976	0.315616,0.48997	0.000250977	0.00050164
2	rs2600827	101608346	A,A	G,G	0.224652,0.281746	0.0183624,0.00128572	0.00473736,0.00950244	3.97408,0.0494544	0.000250788	0.00050127
2	rs150455452	101644956	A,NA	C,NA	0.988072,NA	0.0302369,NA	0.0182119,NA	1.01387,NA	0.000250326	0.000500738
2	rs114166100	101570594	C,NA	T,NA	0.983101,NA	0.016673,NA	0.0153396,NA	0.55741,NA	0.000250064	0.000500261
2	rs77446366	101917919	T,T	C,C	0.949304,0.980159	-0.00505253,0.0581653	0.00901262,0.0306528	0.240283,1.23841	0.000249929	0.000499932
2	rs78857908	101700623	T,T	C,C	0.776342,0.725198	-0.0198619,-0.00244405	0.00474483,0.00957558	4.54685,0.0977036	0.000249351	0.000498379
2	rs6862833	101962234	A,A	G,G	0.955268,0.982143	-0.00283088,0.0576223	0.00956466,0.0322783	0.115063,1.1294	0.000249297	0.000498652
2	rs62369343	101740953	T,T	G,G	0.747515,0.704365	-0.019976,-0.00209955	0.00455105,0.00936756	4.94419,0.0847816	0.000249163	0.000498166
2	rs4703227	101764454	T,T	C,C	0.747515,0.702381	-0.01993,-0.00240069	0.00455105,0.00934946	4.92405,0.0983487	0.000249002	0.000497827
2	rs151267084	101430292	G,NA	A,NA	0.981113,NA	-0.00947161,NA	0.0145245,NA	0.288759,NA	0.000248794	0.000497714
2	rs194472	102113406	G,G	T,T	0.630219,0.606151	-0.0049811,-0.0119006	0.00409564,0.00874879	0.649926,0.760075	0.000248668	0.00049674
2	rs7729674	101829985	A,A	C,C	0.637177,0.837302	-0.00558776,0.0132167	0.00411209,0.0115817	0.758976,0.59551	0.000248545	0.000496724
2	rs28469696	101625750	T,T	G,G	0.717694,0.844246	-0.0036917,0.0118345	0.00439248,0.0117882	0.397233,0.501119	0.00024834	0.000496345
2	rs1901514	101711280	G,G	A,A	0.66004,0.829365	-0.00538464,0.00705759	0.00417389,0.0113631	0.705483,0.272024	0.000248179	0.000496102
2	rs4703224	101677686	C,C	T,T	0.738569,0.725198	-0.0197381,-0.00264677	0.00449951,0.00957558	4.93901,0.106663	0.000248082	0.000496009
2	rs7728630	101725479	G,G	A,A	0.737575,0.725198	-0.0198623,-0.00168313	0.00449401,0.00957558	5.00515,0.0652631	0.000247474	0.000494854
2	rs139214461	101522427	C,NA	T,NA	0.983101,NA	0.000955383,NA	0.0153396,NA	0.0221218,NA	0.000247435	0.00049494
2	rs115633766	101689580	G,G	C,C	0.66004,0.829365	-0.00538464,0.00685963	0.00417389,0.0113631	0.705483,0.262761	0.000247295	0.000494335
2	rs10055353	101699526	T,T	G,G	0.66004,0.829365	-0.00538464,0.00685963	0.00417389,0.0113631	0.705483,0.262761	0.000247295	0.000494335
2	rs10042544	101895753	C,C	T,T	0.7167,0.825397	-0.00275995,0.00765471	0.00438781,0.0112602	0.276261,0.303968	0.000247218	0.000494135
2	rs191278394	101565016	C,NA	G,NA	0.988072,NA	-0.00476742,NA	0.0182119,NA	0.100456,NA	0.000247169	0.000494461
2	rs56356155	101393886	G,NA	A,NA	0.863817,NA	-0.00349518,NA	0.00576457,NA	0.26416,NA	0.000247025	0.000494255
2	rs10440758	101929505	C,C	A,A	0.714712,0.823413	-0.00284386,0.00849263	0.00437857,0.0112102	0.287335,0.348041	0.000246462	0.000492624
2	rs11948817	101246224	C,C	T,T	0.798211,0.736111	0.00596445,0.00150986	0.00492643,0.00969886	0.645876,0.0573522	0.000246338	0.00049296
2	rs10455058	101377838	C,NA	G,NA	0.865805,NA	-0.00299003,NA	0.00580045,NA	0.217373,NA	0.000245756	0.000491714
2	rs138428347	101970553	C,C	T,T	0.957256,0.983135	-0.00437864,0.0624093	0.00977441,0.0331973	0.184306,1.22102	0.000245702	0.000491468
2	rs115229507	101890537	A,NA	T,NA	0.991054,NA	-0.0129402,NA	0.0209976,NA	0.269449,NA	0.000245498	0.000491155
2	rs79522985	101911990	T,T	A,A	0.94831,0.983135	-0.00468586,0.0619518	0.00893021,0.0331973	0.22201,1.20749	0.000245326	0.000490718
2	rs74939040	102193594	A,NA	C,NA	0.992048,NA	-0.015001,NA	0.0222601,NA	0.300702,NA	0.000245223	0.000490591
2	rs79602013	101779346	C,NA	T,NA	0.967197,NA	-0.00477194,NA	0.0111,NA	0.175701,NA	0.00024514	0.000490482
2	rs12055218	101713753	A,A	G,G	0.776342,0.725198	-0.0198103,-0.00244405	0.00474483,0.00957558	4.52605,0.0977036	0.000245042	0.000489767
2	rs12153671	101369362	G,NA	A,NA	0.865805,NA	-0.00294501,NA	0.00580045,NA	0.213498,NA	0.000244539	0.000489279
2	rs76413294	101911412	C,C	T,T	0.94831,0.983135	-0.00472544,0.0618989	0.00893021,0.0331973	0.224244,1.20593	0.00024425	0.000488566
2	rs149207317	101227035	T,T	C,C	0.965209,0.972222	-0.0209926,-0.0249302	0.0107893,0.0260119	1.28657,0.471271	0.000243661	0.000487428
2	rs115413967	102105847	G,NA	T,NA	0.988072,NA	-0.018625,NA	0.0182119,NA	0.513632,NA	0.000243651	0.000487427
2	rs62370436	101574755	T,T	G,G	0.645129,0.809524	-0.00522363,0.0212325	0.0041322,0.010886	0.685746,1.29138	0.000243271	0.000486635
2	rs10214388	101659466	G,G	A,A	0.66004,0.828373	-0.00542899,0.00689451	0.00417389,0.011337	0.713633,0.265126	0.000243126	0.000486006
2	rs10479204	101680060	C,C	A,A	0.66004,0.829365	-0.00542899,0.00685963	0.00417389,0.0113631	0.713633,0.262761	0.000242975	0.000485703
2	rs35646068	101681102	T,NA	C,NA	0.981113,NA	0.0259151,NA	0.0145245,NA	1.12851,NA	0.000242679	0.000485471
2	rs2431531	102108099	A,A	G,G	0.632207,0.608135	-0.00456701,-0.0125034	0.00410023,0.00875659	0.576185,0.814385	0.000242615	0.000484671
2	rs10479234	101910725	T,T	G,G	0.94831,0.983135	-0.00480459,0.061793	0.00893021,0.0331973	0.228731,1.20281	0.000242127	0.000484322
2	rs6860730	101831523	A,A	C,C	0.637177,0.838294	-0.00567603,0.0132951	0.00411209,0.0116103	0.776023,0.598325	0.0002418	0.000483249
2	rs535319364	101633316	T,NA	C,NA	0.993042,NA	0.00269119,NA	0.0237851,NA	0.0409992,NA	0.000241716	0.000483517
2	rs144234720	102043741	T,NA	C,NA	0.991054,NA	-0.0124192,NA	0.0209976,NA	0.256325,NA	0.000241692	0.00048354
2	rs2400800	101678730	C,C	T,T	0.776342,0.725198	-0.0197633,-0.00244405	0.00474483,0.00957558	4.50718,0.0977036	0.000241213	0.000482116
2	rs10440756	101929429	C,C	T,T	0.714712,0.823413	-0.00293357,0.00878914	0.00437857,0.0112102	0.298546,0.363488	0.000241142	0.000481995
2	rs392924	101558117	A,A	C,C	0.352883,0.159722	0.00593167,-0.0226548	0.00413745,0.0116683	0.819097,1.28241	0.000241133	0.0004824
2	rs76146936	101668296	T,T	C,C	0.775348,0.725198	-0.0196283,-0.00244405	0.00473736,0.00957558	4.46554,0.0977036	0.000241014	0.000481705
2	rs10079582	101909723	T,T	C,C	0.94831,0.983135	-0.00480459,0.0616871	0.00893021,0.0331973	0.228731,1.19969	0.000240928	0.000481923
2	rs10440757	101929477	C,C	T,T	0.714712,0.824405	-0.00288872,0.00836546	0.00437857,0.0112351	0.292924,0.340537	0.000240913	0.000481537
2	rs79649107	102083058	A,NA	G,NA	0.967197,NA	0.0221997,NA	0.0111,NA	1.34195,NA	0.000240584	0.000481286
2	rs72779942	101724472	T,NA	C,NA	0.981113,NA	0.00213977,NA	0.0145245,NA	0.054099,NA	0.000240488	0.000481123
2	rs150965189	102049139	T,NA	C,NA	0.991054,NA	-0.0122467,NA	0.0209976,NA	0.252023,NA	0.000240477	0.000481109
2	rs2198366	101224291	G,G	C,C	0.277336,0.568452	-0.0127016,-0.00235783	0.0044164,0.00863061	2.39497,0.105294	0.000240272	0.000480755
2	rs13359274	102077166	T,NA	G,NA	0.950298,NA	-0.00177726,NA	0.00909753,NA	0.0730847,NA	0.000239933	0.000479914
2	rs466986	102116149	C,C	T,T	0.625249,0.607143	-0.00533939,-0.0106421	0.00408453,0.00875267	0.718657,0.649689	0.000239775	0.000478978
2	rs114545946	102049120	C,NA	T,NA	0.991054,NA	-0.012143,NA	0.0209976,NA	0.249447,NA	0.000239757	0.000479668
2	rs183849140	101589248	A,NA	C,NA	0.99006,NA	-0.0246411,NA	0.01993,NA	0.664909,NA	0.000239742	0.000479588
2	rs78306323	102041465	G,NA	C,NA	0.991054,NA	-0.0120645,NA	0.0209976,NA	0.247504,NA	0.000239217	0.000478588
2	rs13168111	101951568	T,T	A,A	0.714712,0.834325	-0.00329669,0.0120553	0.00437857,0.0114976	0.345341,0.531052	0.000239056	0.000477822
2	rs12332575	101865789	A,A	C,C	0.71173,0.824405	-0.00283504,0.00804796	0.00436498,0.0112351	0.287335,0.324413	0.000238925	0.000477557
2	rs10479240	101955329	A,A	G,G	0.715706,0.834325	-0.00334501,0.0121071	0.00438317,0.0114976	0.351274,0.53412	0.000238889	0.000477489
2	rs7448456	101428982	G,NA	C,NA	0.862823,NA	-0.00291785,NA	0.00574696,NA	0.213498,NA	0.000238864	0.00047792
2	rs147306010	101424359	T,NA	C,NA	0.981113,NA	-0.00850823,NA	0.0145245,NA	0.25335,NA	0.000238622	0.000477366
2	rs60647834	101623780	A,A	T,T	0.698807,0.842262	-0.00377813,0.0101936	0.00430962,0.0117277	0.419459,0.414829	0.000238426	0.000476544
2	rs145979630	101624383	G,NA	C,NA	0.978131,NA	0.022812,NA	0.0135185,NA	1.03852,NA	0.000238279	0.000476654
2	rs75585977	102196653	C,NA	T,NA	0.992048,NA	-0.0139545,NA	0.0222601,NA	0.275121,NA	0.000238211	0.000476562
2	rs10060033	101224059	A,A	C,C	0.966203,0.972222	-0.0212478,-0.0279486	0.0109412,0.0260119	1.28285,0.548798	0.000238087	0.000476283
2	rs411954	101561476	C,C	A,A	0.351889,0.15873	0.00574913,-0.0227121	0.00414011,0.0116978	0.782669,1.28241	0.000237902	0.000475927
2	rs145197480	101575170	T,NA	C,NA	0.982107,NA	-0.0155845,NA	0.014915,NA	0.528597,NA	0.000237727	0.000475565
2	rs62369308	101718394	A,A	G,G	0.776342,0.725198	-0.0197633,-0.00213982	0.00474483,0.00957558	4.50718,0.084509	0.000237671	0.000475045
2	rs10455061	101485254	A,A	C,C	0.426441,0.21627	0.0112571,-0.00728281	0.0039978,0.010383	2.31289,0.316015	0.000237621	0.000475544
2	rs78668515	102068802	C,NA	T,NA	0.979125,NA	-0.00492307,NA	0.0138296,NA	0.14155,NA	0.000237105	0.000474345
2	rs953280	101843759	C,C	T,T	0.712724,0.708333	-0.0194967,-0.0040879	0.00436947,0.00940461	5.09049,0.177962	0.000237041	0.000474016
2	rs115794058	102056747	G,NA	A,NA	0.991054,NA	-0.0117378,NA	0.0209976,NA	0.239459,NA	0.000237018	0.000474188
2	rs114522083	101654747	T,NA	C,NA	0.987078,NA	-0.00695321,NA	0.0175062,NA	0.160378,NA	0.000236877	0.000473908
2	rs4703210	101485082	T,T	C,C	0.426441,0.215278	0.0112571,-0.00719782	0.0039978,0.0104003	2.31289,0.310791	0.000236833	0.000473967
2	rs441067	101559202	G,G	T,T	0.350895,0.159722	0.00570625,-0.0226071	0.0041428,0.0116683	0.77368,1.27829	0.000236829	0.000473783
2	rs116010464	102113225	G,NA	A,NA	0.984095,NA	0.0249627,NA	0.0158037,NA	0.942292,NA	0.000236808	0.000473714
2	rs62371034	101825484	T,T	G,G	0.742545,0.725198	-0.0196763,-0.00213982	0.00452197,0.00957558	4.86855,0.084509	0.000236789	0.000473419
2	rs10477821	101946610	C,C	T,T	0.715706,0.834325	-0.00330015,0.0116978	0.00438317,0.0114976	0.345341,0.510101	0.000236758	0.000473232
2	rs150379572	101926218	T,NA	C,NA	0.983101,NA	0.00176547,NA	0.0153396,NA	0.0417363,NA	0.000236422	0.000473005
2	rs114239043	102038217	C,NA	A,NA	0.991054,NA	-0.0115768,NA	0.0209976,NA	0.235524,NA	0.000235962	0.000472075
2	rs11746498	101955098	A,A	T,T	0.715706,0.834325	-0.00338986,0.0121538	0.00438317,0.0114976	0.357242,0.536888	0.000235954	0.000471625
2	rs10069964	101947692	A,A	G,G	0.949304,0.982143	-0.00355702,0.0583361	0.00901262,0.0322783	0.159213,1.15047	0.000235713	0.000471485
2	rs116241272	102057150	T,NA	C,NA	0.991054,NA	-0.0115351,NA	0.0209976,NA	0.234508,NA	0.000235691	0.000471534
2	rs192555110	101942816	C,C	T,T	0.94831,0.982143	-0.00480459,0.0594671	0.00893021,0.0322783	0.228731,1.18424	0.000235578	0.000471221
2	rs34306836	101804622	C,NA	T,NA	0.981113,NA	0.0251612,NA	0.0145245,NA	1.0798,NA	0.000235517	0.000471147
2	rs115219997	102038117	C,NA	T,NA	0.991054,NA	-0.0114739,NA	0.0209976,NA	0.23302,NA	0.000235297	0.000470745
2	rs10067699	101953116	T,T	C,C	0.715706,0.834325	-0.00338986,0.0121071	0.00438317,0.0114976	0.357242,0.53412	0.000235284	0.000470287
2	rs446182	101483885	T,T	C,C	0.426441,0.21627	0.0113042,-0.00659384	0.0039978,0.010383	2.32884,0.27952	0.000235201	0.000470702
2	rs116454070	101837362	T,NA	C,NA	0.968191,NA	-0.00600759,NA	0.0112664,NA	0.226307,NA	0.000234922	0.00047003
2	rs115922926	101845430	A,NA	G,NA	0.991054,NA	-0.0113748,NA	0.0209976,NA	0.230615,NA	0.000234663	0.000469477
2	rs11948335	101704179	T,T	C,C	0.776342,0.725198	-0.0196646,-0.00254542	0.00474483,0.00957558	4.46768,0.102167	0.000234639	0.000468975
2	rs10078106	101574577	T,T	C,C	0.641153,0.808532	-0.00484785,0.0209701	0.00412196,0.0108644	0.620596,1.27094	0.000234507	0.000469099
2	rs150550815	101299433	A,NA	G,NA	0.972167,NA	0.015171,NA	0.0120196,NA	0.68428,NA	0.000234241	0.000468595
2	rs140494927	101626267	C,NA	T,NA	0.984095,NA	-0.000564052,NA	0.0158037,NA	0.0125444,NA	0.000234141	0.000468436
2	rs10515327	101963516	C,C	T,T	0.715706,0.833333	-0.00339966,0.0120253	0.00438317,0.0114701	0.35855,0.530979	0.000234105	0.000467931
2	rs79775571	102194757	G,NA	A,NA	0.992048,NA	-0.0132589,NA	0.0222601,NA	0.258517,NA	0.000233939	0.000468017
2	rs10043147	101956225	C,C	T,T	0.715706,0.834325	-0.00343471,0.0122576	0.00438317,0.0114976	0.363244,0.54306	0.000233903	0.000467527
2	rs10479239	101947155	A,A	C,C	0.715706,0.834325	-0.00334501,0.0117494	0.00438317,0.0114976	0.351274,0.513105	0.000233861	0.000467444
2	rs17332107	101659105	G,G	A,A	0.66004,0.829365	-0.00552209,0.00675814	0.00417389,0.0113631	0.730879,0.25805	0.00023383	0.00046743
2	rs28459618	101238753	A,NA	T,NA	0.529821,NA	-0.00458051,NA	0.00396135,NA	0.606323,NA	0.000233531	0.000467261
2	rs111489059	102032440	T,NA	C,NA	0.980119,NA	0.00117373,NA	0.0141639,NA	0.0296733,NA	0.000233524	0.000467165
2	rs544664926	101490557	G,NA	C,NA	0.989066,NA	-0.00340791,NA	0.0190121,NA	0.0666435,NA	0.000233467	0.000467038
2	rs75199163	102041302	C,NA	T,NA	0.991054,NA	-0.0111569,NA	0.0209976,NA	0.225351,NA	0.000233294	0.000466737
2	rs459202	102107466	T,T	C,C	0.636183,0.617063	-0.00290914,-0.0144735	0.00410967,0.00879376	0.319645,1.00092	0.000233216	0.000466063
2	rs261109	101556543	T,T	A,A	0.352883,0.159722	0.00588511,-0.0224284	0.00413745,0.0116683	0.809919,1.26292	0.000233198	0.000466526
2	rs62369340	101736795	C,NA	T,NA	0.978131,NA	-0.0185466,NA	0.0135185,NA	0.769344,NA	0.000233196	0.000466464
2	rs35664711	101959194	T,T	C,C	0.715706,0.834325	-0.00343471,0.0122057	0.00438317,0.0114976	0.363244,0.53997	0.000233157	0.000466037
2	rs35369487	101959169	A,A	C,C	0.715706,0.834325	-0.00343471,0.0122057	0.00438317,0.0114976	0.363244,0.53997	0.000233157	0.000466037
2	rs9327869	101974581	A,A	G,G	0.7167,0.834325	-0.00331438,0.0112994	0.00438781,0.0114976	0.346756,0.48715	0.000232995	0.00046571
2	rs62370977	101769070	T,T	C,C	0.747515,0.702381	-0.019737,-0.00240069	0.00455105,0.00934946	4.8399,0.0983487	0.000232889	0.000465605
2	rs76071240	101937388	A,NA	G,NA	0.971173,NA	-0.0141571,NA	0.0118166,NA	0.636599,NA	0.00023285	0.000465848
2	rs258142	102110673	G,G	A,A	0.630219,0.608135	-0.00456189,-0.012127	0.00409564,0.00875659	0.576185,0.779677	0.00023266	0.000464793
2	rs140034968	101386201	A,NA	C,NA	0.974155,NA	0.00633978,NA	0.0124606,NA	0.214029,NA	0.000232425	0.000464978
2	rs9327868	101955726	C,C	T,T	0.715706,0.834325	-0.00343471,0.0121538	0.00438317,0.0114976	0.363244,0.536888	0.000232418	0.00046456
2	rs79959467	101847705	T,NA	C,NA	0.991054,NA	-0.0109891,NA	0.0209976,NA	0.221321,NA	0.000232261	0.000464671
2	rs10057761	101419596	C,NA	T,NA	0.862823,NA	-0.00242244,NA	0.00574696,NA	0.171741,NA	0.000231986	0.000464155
2	rs114964731	102069653	A,NA	C,NA	0.966203,NA	-0.00537186,NA	0.0109412,NA	0.205203,NA	0.000231936	0.000464056
2	rs58644688	101711497	G,G	A,A	0.776342,0.725198	-0.0196129,-0.00264677	0.00474483,0.00957558	4.44707,0.106663	0.000231896	0.000463489
2	rs6596344	101432938	G,NA	T,NA	0.137177,NA	0.00260264,NA	0.00574696,NA	0.186659,NA	0.000231722	0.000463626
2	rs79376338	101883759	T,NA	C,NA	0.991054,NA	-0.0108566,NA	0.0209976,NA	0.218153,NA	0.000231459	0.000463066
2	rs150022244	101855816	C,NA	G,NA	0.991054,NA	-0.0108283,NA	0.0209976,NA	0.217478,NA	0.00023129	0.000462727
2	rs77072434	101854530	A,NA	G,NA	0.991054,NA	-0.0108283,NA	0.0209976,NA	0.217478,NA	0.00023129	0.000462727
2	rs116791561	101856767	G,NA	C,NA	0.991054,NA	-0.0108283,NA	0.0209976,NA	0.217478,NA	0.00023129	0.000462727
2	rs113041396	102043444	G,NA	A,NA	0.985089,NA	0.00764541,NA	0.0163138,NA	0.19428,NA	0.000231185	0.000462511
2	rs433467	101558565	A,A	G,G	0.39662,0.159722	0.00509861,-0.022516	0.00404163,0.0116683	0.683776,1.27045	0.00023097	0.000462058
2	rs379079	101557971	C,C	G,G	0.39662,0.159722	0.00509861,-0.022516	0.00404163,0.0116683	0.683776,1.27045	0.00023097	0.000462058
2	rs142021736	101687221	T,NA	C,NA	0.989066,NA	-0.0100706,NA	0.0190121,NA	0.224517,NA	0.000230922	0.000461994
2	rs143098431	101434285	T,NA	C,NA	0.992048,NA	-0.0263433,NA	0.0222601,NA	0.625914,NA	0.000230851	0.000461804
2	rs13160706	101941274	T,NA	C,NA	0.981113,NA	0.0246336,NA	0.0145245,NA	1.04631,NA	0.000230779	0.000461669
2	rs115321493	101418640	T,NA	C,NA	0.961233,NA	0.00227797,NA	0.0102422,NA	0.0840758,NA	0.000230674	0.000461509
2	rs149968318	101896874	A,NA	G,NA	0.991054,NA	-0.0106621,NA	0.0209976,NA	0.213526,NA	0.000230303	0.000460753
2	rs115796735	101896099	C,NA	T,NA	0.991054,NA	-0.0106621,NA	0.0209976,NA	0.213526,NA	0.000230303	0.000460753
2	rs114892631	101863478	G,NA	C,NA	0.991054,NA	-0.0106621,NA	0.0209976,NA	0.213526,NA	0.000230303	0.000460753
2	rs10054217	101967207	A,A	T,T	0.715706,0.832341	-0.00339966,0.011745	0.00438317,0.011443	0.35855,0.516117	0.000230294	0.000460316
2	rs73776688	101233723	T,T	C,C	0.965209,0.972222	-0.0213266,-0.0245999	0.0107893,0.0260119	1.31801,0.463073	0.00023025	0.000460605
2	rs79294300	101814931	T,NA	G,NA	0.989066,NA	-0.009937,NA	0.0190121,NA	0.220977,NA	0.000230052	0.000460253
2	rs147270241	101899597	G,NA	A,NA	0.991054,NA	-0.0106085,NA	0.0209976,NA	0.212255,NA	0.000229989	0.000460124
2	rs116794651	101897920	T,NA	C,NA	0.991054,NA	-0.0106085,NA	0.0209976,NA	0.212255,NA	0.000229989	0.000460124
2	rs76291933	101897695	T,NA	C,NA	0.991054,NA	-0.0106085,NA	0.0209976,NA	0.212255,NA	0.000229989	0.000460124
2	rs1393625	101876929	G,G	A,A	0.676938,0.825397	-0.00418131,0.00762128	0.00422788,0.0112602	0.491242,0.302325	0.00022984	0.000459438
2	rs74783448	102018817	T,T	A,A	0.969185,0.912698	-0.00881646,-0.0290585	0.0114407,0.0151436	0.355628,1.25963	0.00022981	0.000459717
2	rs116594612	101928648	T,NA	C,NA	0.99006,NA	-0.00939165,NA	0.01993,NA	0.195537,NA	0.00022971	0.000459566
2	rs115888181	101559214	G,NA	A,NA	0.959245,NA	-0.00257137,NA	0.00999958,NA	0.0985063,NA	0.000229707	0.000459484
2	rs115130072	101902113	C,NA	T,NA	0.991054,NA	-0.0105548,NA	0.0209976,NA	0.210986,NA	0.000229676	0.000459499
2	rs149787226	102112573	T,NA	C,NA	0.991054,NA	-0.0221003,NA	0.0209976,NA	0.533783,NA	0.000229654	0.000459443
2	rs13358179	101228173	C,C	A,A	0.966203,0.972222	-0.0220095,-0.0241756	0.0109412,0.0260119	1.35398,0.452622	0.000229568	0.00045924
2	rs76396377	102201293	G,NA	A,NA	0.992048,NA	-0.0124857,NA	0.0222601,NA	0.240433,NA	0.000229538	0.000459211
2	rs187225986	102074739	G,NA	A,NA	0.991054,NA	-0.0105252,NA	0.0209976,NA	0.210285,NA	0.000229504	0.000459155
2	rs139095034	101904565	G,NA	A,NA	0.991054,NA	-0.0105012,NA	0.0209976,NA	0.209719,NA	0.000229366	0.000458878
2	rs146279285	101910647	T,NA	G,NA	0.991054,NA	-0.0105012,NA	0.0209976,NA	0.209719,NA	0.000229366	0.000458878
2	rs142990749	101810725	A,NA	G,NA	0.969185,NA	-0.0134958,NA	0.0114407,NA	0.623151,NA	0.000229277	0.000458697
2	rs147171663	101879129	T,NA	C,NA	0.99006,NA	-0.00913674,NA	0.01993,NA	0.18934,NA	0.000229244	0.000458635
2	rs6899078	101651873	G,G	A,A	0.60835,0.811508	-0.00616394,0.0110814	0.00405055,0.0109298	0.89255,0.507739	0.000229185	0.000458066
2	rs115490278	101452472	T,NA	C,NA	0.962227,NA	-0.00154117,NA	0.0103707,NA	0.0545988,NA	0.000229132	0.000458332
2	rs141146025	101966291	A,NA	C,NA	0.986084,NA	-0.0148319,NA	0.0168779,NA	0.420764,NA	0.000229106	0.000458288
2	rs56170429	101944414	A,A	T,T	0.715706,0.834325	-0.00338986,0.0116467	0.00438317,0.0114976	0.357242,0.507135	0.000228968	0.000457667
2	rs115905424	102221175	T,NA	A,NA	0.992048,NA	-0.0123767,NA	0.0222601,NA	0.237915,NA	0.000228946	0.000458027
2	rs78761111	102072479	C,NA	T,NA	0.967197,NA	-0.00535,NA	0.0111,NA	0.200784,NA	0.000228776	0.000457729
2	rs114895829	101915054	G,NA	A,NA	0.991054,NA	-0.0103885,NA	0.0209976,NA	0.207064,NA	0.00022872	0.000457585
2	rs111852273	101362342	C,NA	T,NA	0.964215,NA	-0.00751733,NA	0.0106439,NA	0.318733,NA	0.000228511	0.000457151
2	rs146003867	102169906	G,NA	A,NA	0.988072,NA	-0.00247118,NA	0.0182119,NA	0.0496031,NA	0.000228484	0.000457067
2	rs116135164	101889202	A,NA	G,NA	0.991054,NA	-0.0103349,NA	0.0209976,NA	0.205803,NA	0.000228415	0.000456975
2	rs10040591	101943045	G,G	A,A	0.715706,0.834325	-0.00338986,0.0116005	0.00438317,0.0114976	0.357242,0.504455	0.000228361	0.000456455
2	rs28490970	101943217	C,C	T,T	0.715706,0.834325	-0.00338986,0.0116005	0.00438317,0.0114976	0.357242,0.504455	0.000228361	0.000456455
2	rs12186626	101421960	T,NA	C,NA	0.862823,NA	-0.00224378,NA	0.00574696,NA	0.157254,NA	0.000228167	0.000456512
2	rs116123168	101545288	T,NA	A,NA	0.988072,NA	0.0271943,NA	0.0182119,NA	0.868444,NA	0.000228163	0.000456452
2	rs114980427	101921179	T,NA	C,NA	0.991054,NA	-0.0102276,NA	0.0209976,NA	0.203287,NA	0.00022781	0.000455765
2	rs75561673	101919623	G,NA	T,NA	0.991054,NA	-0.0102276,NA	0.0209976,NA	0.203287,NA	0.00022781	0.000455765
2	rs116775030	102223829	T,NA	G,NA	0.992048,NA	-0.0121638,NA	0.0222601,NA	0.23302,NA	0.000227809	0.000455753
2	rs75594871	101829480	G,NA	T,NA	0.989066,NA	-0.00958087,NA	0.0190121,NA	0.211615,NA	0.000227801	0.000455749
2	rs10060266	101225065	C,C	T,T	0.966203,0.972222	-0.0212478,-0.0267195	0.0109412,0.0260119	1.28285,0.516663	0.000227691	0.000455487
2	rs17329674	101478928	C,NA	T,NA	0.955268,NA	-0.0108592,NA	0.00956466,NA	0.591369,NA	0.00022763	0.000455398
2	rs72781897	102027013	A,NA	G,NA	0.959245,NA	0.00598597,NA	0.00999958,NA	0.260092,NA	0.000227614	0.000455383
2	rs10477820	101946548	C,C	G,G	0.715706,0.834325	-0.00343471,0.011801	0.00438317,0.0114976	0.363244,0.516117	0.000227566	0.000454866
2	rs34199007	101403849	A,NA	G,NA	0.987078,NA	0.0243529,NA	0.0175062,NA	0.784646,NA	0.000227483	0.000455072
2	rs143596479	101924053	C,NA	T,NA	0.991054,NA	-0.0101685,NA	0.0209976,NA	0.201907,NA	0.000227481	0.000455107
2	rs74541292	101872036	G,NA	A,NA	0.991054,NA	-0.0101685,NA	0.0209976,NA	0.201907,NA	0.000227481	0.000455107
2	rs114604505	101887667	C,NA	T,NA	0.991054,NA	-0.0101685,NA	0.0209976,NA	0.201907,NA	0.000227481	0.000455107
2	rs144114098	102075342	G,NA	A,NA	0.991054,NA	-0.0101682,NA	0.0209976,NA	0.2019,NA	0.00022748	0.000455103
2	rs79207706	101822548	A,NA	G,NA	0.989066,NA	-0.0094819,NA	0.0190121,NA	0.209033,NA	0.000227193	0.000454533
2	rs114476236	101886299	T,NA	C,NA	0.991054,NA	-0.0101148,NA	0.0209976,NA	0.200654,NA	0.000227184	0.000454511
2	rs140290859	101926135	A,NA	G,NA	0.991054,NA	-0.0101148,NA	0.0209976,NA	0.200654,NA	0.000227184	0.000454511
2	rs75791466	101873436	G,NA	C,NA	0.991054,NA	-0.0101148,NA	0.0209976,NA	0.200654,NA	0.000227184	0.000454511
2	rs148194384	101961684	T,NA	C,NA	0.986084,NA	-0.0145295,NA	0.0168779,NA	0.409698,NA	0.00022699	0.000454058
2	rs114456414	101874893	A,NA	G,NA	0.991054,NA	-0.0100612,NA	0.0209976,NA	0.199403,NA	0.000226888	0.00045392
2	rs74566838	102034612	A,NA	G,NA	0.966203,NA	-0.00583805,NA	0.0109412,NA	0.226485,NA	0.000226777	0.00045373
2	rs115103675	101836017	C,NA	T,NA	0.969185,NA	-0.0132448,NA	0.0114407,NA	0.607316,NA	0.00022669	0.000453522
2	rs149831068	101810241	T,NA	A,NA	0.989066,NA	-0.00259055,NA	0.0190121,NA	0.0498215,NA	0.000226648	0.000453421
2	rs138723648	101882706	G,NA	A,NA	0.991054,NA	-0.0100075,NA	0.0209976,NA	0.198153,NA	0.000226594	0.000453332
2	rs116679154	101930717	G,NA	A,NA	0.991054,NA	-0.0100075,NA	0.0209976,NA	0.198153,NA	0.000226594	0.000453332
2	rs28875632	101461122	C,C	T,T	0.857853,0.925595	-0.00765332,-0.0180351	0.00566193,0.0162889	0.753338,0.571532	0.000226584	0.000453372
2	rs76173247	101878975	C,NA	T,NA	0.991054,NA	-0.00995378,NA	0.0209976,NA	0.196906,NA	0.000226302	0.000452748
2	rs116760972	101931903	A,NA	G,NA	0.991054,NA	-0.00995378,NA	0.0209976,NA	0.196906,NA	0.000226302	0.000452748
2	rs144289429	101879751	G,NA	A,NA	0.991054,NA	-0.00995378,NA	0.0209976,NA	0.196906,NA	0.000226302	0.000452748
2	rs62369724	101914068	C,NA	T,NA	0.978131,NA	-0.0177792,NA	0.0135185,NA	0.724803,NA	0.000226277	0.000452631
2	rs113420059	101818712	G,NA	T,NA	0.989066,NA	-0.00932845,NA	0.0190121,NA	0.205047,NA	0.000226266	0.000452678
2	rs113889501	101818828	A,NA	G,NA	0.989066,NA	-0.00932845,NA	0.0190121,NA	0.205047,NA	0.000226266	0.000452678
2	rs111366855	101822809	T,NA	C,NA	0.989066,NA	-0.00932845,NA	0.0190121,NA	0.205047,NA	0.000226266	0.000452678
2	rs589938	101559119	G,G	A,A	0.39662,0.159722	0.00500574,-0.0223815	0.00404163,0.0116683	0.666523,1.2589	0.000226191	0.000452495
2	rs381316	101562527	C,C	A,A	0.351889,0.15873	0.00570255,-0.0223467	0.00414011,0.0116978	0.77368,1.25111	0.000225995	0.000452108
2	rs144521131	101933805	C,NA	T,NA	0.991054,NA	-0.00989471,NA	0.0209976,NA	0.195537,NA	0.000225983	0.000452109
2	rs76197023	101931648	A,NA	G,NA	0.991054,NA	-0.00989471,NA	0.0209976,NA	0.195537,NA	0.000225983	0.000452109
2	rs74465707	101819378	G,NA	A,NA	0.989066,NA	-0.00927894,NA	0.0190121,NA	0.203765,NA	0.000225971	0.000452087
2	rs114200440	101735898	T,NA	C,NA	0.989066,NA	-0.0092544,NA	0.0190121,NA	0.203131,NA	0.000225825	0.000451795
2	rs187514214	101934517	G,NA	A,NA	0.991054,NA	-0.00984101,NA	0.0209976,NA	0.194293,NA	0.000225695	0.000451532
2	rs111572484	101826305	G,NA	A,NA	0.989066,NA	-0.00922943,NA	0.0190121,NA	0.202486,NA	0.000225677	0.0004515
2	rs148147721	101826727	A,NA	G,NA	0.989066,NA	-0.00922943,NA	0.0190121,NA	0.202486,NA	0.000225677	0.0004515
2	rs74319280	101932665	T,T	C,C	0.939364,0.983135	-0.00824024,0.0620702	0.00828432,0.0331973	0.494997,1.21098	0.000225506	0.000451114
2	rs17325968	101241351	C,NA	A,NA	0.900596,NA	-0.000892088,NA	0.00660805,NA	0.0493374,NA	0.0002254	0.000450962
2	rs116317612	101707373	G,NA	A,NA	0.989066,NA	-0.00918073,NA	0.0190121,NA	0.201229,NA	0.00022539	0.000450926
2	rs116177726	101707802	T,NA	C,NA	0.989066,NA	-0.00918073,NA	0.0190121,NA	0.201229,NA	0.00022539	0.000450926
2	rs112942259	101824037	C,NA	T,NA	0.989066,NA	-0.00917991,NA	0.0190121,NA	0.201208,NA	0.000225386	0.000450916
2	rs116006054	102072162	C,NA	T,NA	0.978131,NA	0.0166534,NA	0.0135185,NA	0.661571,NA	0.000225372	0.000450843
2	rs114546213	101714634	A,NA	G,NA	0.967197,NA	-0.00641934,NA	0.0111,NA	0.249453,NA	0.000225349	0.000450871
2	rs11242226	101225807	T,T	C,C	0.722664,0.431548	0.012565,0.00200611	0.0044164,0.00863061	2.35262,0.0882057	0.000225169	0.000450538
2	rs77872811	101711677	G,NA	A,NA	0.989066,NA	-0.00913147,NA	0.0190121,NA	0.19996,NA	0.000225102	0.000450349
2	rs115397944	101705429	C,NA	A,NA	0.989066,NA	-0.00913147,NA	0.0190121,NA	0.19996,NA	0.000225102	0.000450349
2	rs80013699	101720004	G,NA	A,NA	0.989066,NA	-0.00913147,NA	0.0190121,NA	0.19996,NA	0.000225102	0.000450349
2	rs116798046	101711114	C,NA	A,NA	0.989066,NA	-0.00913147,NA	0.0190121,NA	0.19996,NA	0.000225102	0.000450349
2	rs115368187	101710723	G,NA	T,NA	0.989066,NA	-0.00907728,NA	0.0190121,NA	0.198567,NA	0.000224787	0.000449719
2	rs58484363	101436464	G,NA	A,NA	0.957256,NA	-0.00459785,NA	0.00977441,NA	0.195131,NA	0.000224767	0.000449675
2	rs146274764	101416855	C,NA	T,NA	0.992048,NA	-0.0251443,NA	0.0222601,NA	0.587274,NA	0.000224548	0.000449196
2	rs114774206	101938820	T,NA	G,NA	0.991054,NA	-0.00960114,NA	0.0209976,NA	0.188766,NA	0.000224429	0.000449
2	rs72779947	101729943	T,T	C,C	0.937376,0.984127	-0.00274514,0.0598618	0.0081604,0.0342017	0.132786,1.09651	0.000224393	0.00044883
2	rs114851811	101702043	A,NA	G,NA	0.989066,NA	-0.0090025,NA	0.0190121,NA	0.196648,NA	0.000224356	0.000448856
2	rs55996098	101440840	G,NA	T,NA	0.957256,NA	-0.00455408,NA	0.00977441,NA	0.192957,NA	0.000224276	0.000448694
2	rs72774369	101351329	A,A	G,G	0.946322,0.969246	-0.0168558,0.00417058	0.00877248,0.0247591	1.2622,0.0623656	0.000224101	0.000448307
2	rs62370429	101484521	C,NA	T,NA	0.944334,NA	-0.0106655,NA	0.00862346,NA	0.665223,NA	0.000224017	0.000448144
2	rs17357141	102082586	G,NA	A,NA	0.988072,NA	0.0142145,NA	0.0182119,NA	0.36142,NA	0.000223966	0.000448053
2	rs113166176	101829003	A,NA	C,NA	0.989066,NA	-0.0089273,NA	0.0190121,NA	0.194724,NA	0.000223927	0.000447997
2	rs143185012	101828485	G,NA	A,NA	0.989066,NA	-0.0089273,NA	0.0190121,NA	0.194724,NA	0.000223927	0.000447997
2	rs78546613	101941244	G,NA	T,NA	0.991054,NA	-0.00948859,NA	0.0209976,NA	0.186187,NA	0.000223847	0.000447836
2	rs61447184	101445992	T,NA	C,NA	0.957256,NA	-0.0045103,NA	0.00977441,NA	0.190789,NA	0.000223791	0.000447724
2	rs141197136	101311700	G,NA	A,NA	0.951292,NA	-0.00190658,NA	0.00918509,NA	0.0780212,NA	0.000223724	0.000447605
2	rs388785	101479193	G,G	C,C	0.426441,0.21627	0.01121,-0.00624899	0.0039978,0.010383	2.297,0.261795	0.000223681	0.000447647
2	rs10068118	101460321	G,G	A,A	0.857853,0.925595	-0.00760878,-0.0179789	0.00566193,0.0162889	0.747154,0.569118	0.000223667	0.000447536
2	rs116142982	101782618	T,NA	C,NA	0.989066,NA	-0.00888019,NA	0.0190121,NA	0.19352,NA	0.00022366	0.000447463
2	rs76659912	101830872	A,NA	T,NA	0.989066,NA	-0.00887775,NA	0.0190121,NA	0.193458,NA	0.000223646	0.000447436
2	rs113350200	101829659	T,NA	C,NA	0.989066,NA	-0.00887775,NA	0.0190121,NA	0.193458,NA	0.000223646	0.000447436
2	rs75197749	101272217	C,NA	T,NA	0.970179,NA	0.0138818,NA	0.0116239,NA	0.6338,NA	0.00022324	0.00044659
2	rs111342568	101760295	C,NA	T,NA	0.966203,NA	0.0133568,NA	0.0109412,NA	0.653314,NA	0.000223218	0.000446575
2	rs145762933	101870140	A,NA	G,NA	0.967197,NA	-0.00661059,NA	0.0111,NA	0.258472,NA	0.000223179	0.000446528
2	rs115387388	101493466	A,NA	G,NA	0.982107,NA	0.00179794,NA	0.014915,NA	0.0438073,NA	0.000223019	0.00044617
2	rs184793900	101829629	C,NA	A,NA	0.989066,NA	-0.00322932,NA	0.0190121,NA	0.0629221,NA	0.000222949	0.000446022
2	rs188798945	102092967	A,NA	G,NA	0.978131,NA	-0.016501,NA	0.0135185,NA	0.653198,NA	0.00022287	0.000445877
2	rs114522914	101945007	A,NA	C,NA	0.991054,NA	-0.00927416,NA	0.0209976,NA	0.181298,NA	0.000222761	0.000445662
2	rs77240110	101310646	A,NA	G,NA	0.951292,NA	-0.0020039,NA	0.00918509,NA	0.0823383,NA	0.000222601	0.000445356
2	rs55912935	101810954	C,C	T,T	0.710736,0.702381	-0.0196959,-0.00301561	0.00436052,0.00934946	5.20232,0.126656	0.000222371	0.000444847
2	rs113712000	101948359	C,NA	T,NA	0.967197,NA	0.0121244,NA	0.0111,NA	0.561131,NA	0.00022228	0.000444701
2	rs1393624	101876951	G,G	A,A	0.676938,0.825397	-0.00427139,0.00762128	0.00422788,0.0112602	0.505351,0.302325	0.000222207	0.000444187
2	rs75801753	102200514	G,NA	T,NA	0.992048,NA	-0.0110258,NA	0.0222601,NA	0.207344,NA	0.000222163	0.000444457
2	rs10035511	101940409	T,T	C,C	0.7167,0.834325	-0.00325873,0.0108496	0.00438781,0.0114976	0.339442,0.461739	0.000222157	0.000444062
2	rs62369729	101931331	A,A	G,G	0.714712,0.824405	-0.00311292,0.00836546	0.00437857,0.0112351	0.321374,0.340537	0.000222134	0.000444017
2	rs115731714	101450359	C,NA	T,NA	0.980119,NA	0.0168251,NA	0.0141639,NA	0.629157,NA	0.000222111	0.000444325
2	rs141431087	101615613	C,NA	T,NA	0.992048,NA	-0.00234747,NA	0.0222601,NA	0.038098,NA	0.000222029	0.000444149
2	rs78722046	101732658	A,NA	G,NA	0.989066,NA	-0.00857947,NA	0.0190121,NA	0.185886,NA	0.000221996	0.000444134
2	rs10035158	101922775	T,T	G,G	0.713718,0.822421	-0.00310968,0.00793287	0.004374,0.0111856	0.321374,0.320391	0.000221963	0.000443676
2	rs72781838	101909590	C,C	T,T	0.714712,0.825397	-0.00306809,0.00783959	0.00437857,0.0112602	0.315616,0.313105	0.000221963	0.000443676
2	rs12659295	101908976	T,T	C,C	0.714712,0.825397	-0.00306809,0.00783959	0.00437857,0.0112602	0.315616,0.313105	0.000221963	0.000443676
2	rs116566623	101949540	A,NA	G,NA	0.991054,NA	-0.00910791,NA	0.0209976,NA	0.17753,NA	0.000221937	0.000444014
2	rs34018113	101969657	C,C	A,A	0.715706,0.833333	-0.00348842,0.0116702	0.00438317,0.0114701	0.370479,0.510119	0.00022189	0.000443525
2	rs141759329	101723743	G,NA	A,NA	0.989066,NA	-0.00853015,NA	0.0190121,NA	0.184642,NA	0.00022173	0.000443601
2	rs75819358	101817751	C,NA	A,NA	0.989066,NA	-0.00849832,NA	0.0190121,NA	0.18384,NA	0.000221559	0.000443258
2	rs114894268	101956106	G,NA	A,NA	0.991054,NA	-0.00902407,NA	0.0209976,NA	0.175637,NA	0.000221528	0.000443196
2	rs402111	101477539	T,T	C,C	0.426441,0.21627	0.01121,-0.00595252	0.0039978,0.010383	2.297,0.246843	0.000221379	0.00044304
2	rs12658856	101564593	G,G	A,A	0.791252,0.713294	-0.0147812,-0.0084177	0.00486487,0.00945258	2.62367,0.428073	0.000221311	0.000442463
2	rs116283328	101884284	C,NA	T,NA	0.988072,NA	0.026302,NA	0.0182119,NA	0.827757,NA	0.000221133	0.00044236
2	rs10479085	101234570	A,A	C,C	0.963221,0.972222	-0.0202758,-0.023087	0.0105045,0.0260119	1.27098,0.426225	0.000221106	0.000442317
2	rs249496	102201590	G,G	C,C	0.590457,0.37996	-0.00250885,0.00537118	0.00402064,0.00880693	0.273572,0.266049	0.00022109	0.00044235
2	rs146727707	102076920	C,NA	T,NA	0.99006,NA	-0.0205613,NA	0.01993,NA	0.519669,NA	0.000221026	0.000442182
2	rs17333350	101814609	G,G	A,A	0.710736,0.702381	-0.0196959,-0.00291402	0.00436052,0.00934946	5.20232,0.121889	0.000221026	0.000442162
2	rs76435969	101859372	A,NA	G,NA	0.968191,NA	-0.00353528,NA	0.0112664,NA	0.122813,NA	0.000220972	0.000442065
2	rs139623519	102081197	A,NA	G,NA	0.991054,NA	-0.00890708,NA	0.0209976,NA	0.173004,NA	0.000220965	0.000442068
2	rs6873365	101969000	G,G	C,C	0.65507,0.814484	-0.00587523,0.0168461	0.0041594,0.0109969	0.801903,0.901184	0.000220863	0.00044148
2	rs72779968	101758952	A,A	G,G	0.937376,0.984127	-0.00282816,0.0596291	0.0081604,0.0342017	0.137324,1.09015	0.000220828	0.000441701
2	rs13181336	101230263	T,T	C,C	0.722664,0.431548	0.012565,0.0015076	0.0044164,0.00863061	2.35262,0.0648302	0.000220774	0.00044175
2	rs116702568	101946754	G,NA	A,NA	0.991054,NA	-0.0088573,NA	0.0209976,NA	0.171887,NA	0.000220727	0.000441593
2	rs77766705	101960058	A,NA	C,NA	0.991054,NA	-0.0088343,NA	0.0209976,NA	0.171371,NA	0.000220618	0.000441375
2	rs141233782	101447052	T,NA	C,NA	0.957256,NA	-0.00420374,NA	0.00977441,NA	0.175783,NA	0.000220546	0.000441231
2	rs78427032	102043637	A,A	G,G	0.960239,0.947421	0.00945106,-0.0198312	0.0101186,0.0191524	0.455575,0.522209	0.000220511	0.000441118
2	rs150281864	101827046	C,NA	T,NA	0.989066,NA	-0.00827288,NA	0.0190121,NA	0.178184,NA	0.000220368	0.000440876
2	rs72776176	101473293	T,T	C,C	0.857853,0.925595	-0.00765332,-0.0176107	0.00566193,0.0162889	0.753338,0.553415	0.000220334	0.000440868
2	rs111564858	101815576	C,NA	A,NA	0.989066,NA	-0.00825099,NA	0.0190121,NA	0.177637,NA	0.000220254	0.000440648
2	rs76598981	102195592	A,NA	G,NA	0.974155,NA	0.0122601,NA	0.0124606,NA	0.487906,NA	0.000220235	0.000440587
2	rs115568004	101711516	C,NA	T,NA	0.989066,NA	-0.00822922,NA	0.0190121,NA	0.177094,NA	0.000220142	0.000440423
2	rs10050901	101225029	T,T	C,C	0.966203,0.972222	-0.0209492,-0.026764	0.0109412,0.0260119	1.25548,0.517813	0.000220071	0.000440247
2	rs34762033	101230878	G,G	A,A	0.722664,0.431548	0.012565,0.00140695	0.0044164,0.00863061	2.35262,0.0602295	0.000219978	0.000440159
2	rs74419265	101817190	T,NA	C,NA	0.989066,NA	-0.00819656,NA	0.0190121,NA	0.176279,NA	0.000219973	0.000440086
2	rs261111	101555984	C,C	T,T	0.39662,0.159722	0.00523795,-0.0221129	0.00404163,0.0116683	0.710019,1.23599	0.000219958	0.000440035
2	rs114048867	101979144	A,NA	G,NA	0.991054,NA	-0.00864205,NA	0.0209976,NA	0.167075,NA	0.000219718	0.000439573
2	rs261112	101554625	T,T	C,C	0.39662,0.15873	0.00514505,-0.0221688	0.00404163,0.0116978	0.692475,1.23599	0.000219698	0.000439515
2	rs184530710	101763117	C,NA	T,NA	0.989066,NA	-0.00812558,NA	0.0190121,NA	0.174512,NA	0.00021961	0.000439358
2	rs115769817	101744869	C,NA	T,NA	0.989066,NA	-0.00812558,NA	0.0190121,NA	0.174512,NA	0.00021961	0.000439358
2	rs116049850	101744720	G,NA	A,NA	0.989066,NA	-0.00812558,NA	0.0190121,NA	0.174512,NA	0.00021961	0.000439358
2	rs115970638	101764658	A,NA	G,NA	0.989066,NA	-0.00812558,NA	0.0190121,NA	0.174512,NA	0.00021961	0.000439358
2	rs114404770	101763504	A,NA	G,NA	0.989066,NA	-0.00812558,NA	0.0190121,NA	0.174512,NA	0.00021961	0.000439358
2	rs77923369	102079272	T,NA	C,NA	0.991054,NA	-0.00860374,NA	0.0209976,NA	0.166222,NA	0.000219541	0.000439219
2	rs78656033	101677360	T,NA	C,NA	0.989066,NA	-0.00807622,NA	0.0190121,NA	0.173286,NA	0.000219359	0.000438857
2	rs189685318	101746649	A,NA	C,NA	0.989066,NA	-0.00807622,NA	0.0190121,NA	0.173286,NA	0.000219359	0.000438857
2	rs114116895	101765728	A,NA	G,NA	0.989066,NA	-0.00807622,NA	0.0190121,NA	0.173286,NA	0.000219359	0.000438857
2	rs189572672	101657881	A,NA	C,NA	0.971173,NA	-0.0119624,NA	0.0118166,NA	0.506718,NA	0.00021927	0.000438673
2	rs115015781	101778270	A,NA	G,NA	0.989066,NA	-0.00802685,NA	0.0190121,NA	0.172062,NA	0.00021911	0.000438359
2	rs75339695	101724918	T,NA	C,NA	0.989066,NA	-0.00802685,NA	0.0190121,NA	0.172062,NA	0.00021911	0.000438359
2	rs146230251	101724356	G,NA	T,NA	0.989066,NA	-0.00802685,NA	0.0190121,NA	0.172062,NA	0.00021911	0.000438359
2	rs116596832	101724872	T,NA	G,NA	0.989066,NA	-0.00802685,NA	0.0190121,NA	0.172062,NA	0.00021911	0.000438359
2	rs182602265	101778520	A,NA	C,NA	0.989066,NA	-0.00802685,NA	0.0190121,NA	0.172062,NA	0.00021911	0.000438359
2	rs80039928	101772115	G,NA	C,NA	0.989066,NA	-0.00802685,NA	0.0190121,NA	0.172062,NA	0.00021911	0.000438359
2	rs138919186	101778726	T,NA	C,NA	0.989066,NA	-0.00802685,NA	0.0190121,NA	0.172062,NA	0.00021911	0.000438359
2	rs184212947	101779925	A,NA	G,NA	0.989066,NA	-0.00802685,NA	0.0190121,NA	0.172062,NA	0.00021911	0.000438359
2	rs7727968	101899827	T,T	C,C	0.949304,0.983135	-0.00432546,0.0593454	0.00901262,0.0331973	0.199782,1.13176	0.000219084	0.000438235
2	rs145398841	101789982	T,NA	A,NA	0.989066,NA	-0.00797748,NA	0.0190121,NA	0.17084,NA	0.000218863	0.000437864
2	rs78505307	101721127	A,NA	G,NA	0.989066,NA	-0.00797748,NA	0.0190121,NA	0.17084,NA	0.000218863	0.000437864
2	rs77693940	101787476	G,NA	A,NA	0.989066,NA	-0.00797748,NA	0.0190121,NA	0.17084,NA	0.000218863	0.000437864
2	rs142144458	101785290	A,NA	C,NA	0.989066,NA	-0.00797748,NA	0.0190121,NA	0.17084,NA	0.000218863	0.000437864
2	rs116330724	101966515	C,NA	T,NA	0.991054,NA	-0.00845316,NA	0.0209976,NA	0.16288,NA	0.000218854	0.000437845
2	rs113405419	102031446	G,NA	A,NA	0.991054,NA	-0.00844559,NA	0.0209976,NA	0.162712,NA	0.00021882	0.000437777
2	rs113477873	102031451	G,NA	A,NA	0.991054,NA	-0.00844559,NA	0.0209976,NA	0.162712,NA	0.00021882	0.000437777
2	rs112141134	101823770	A,NA	G,NA	0.989066,NA	-0.00795027,NA	0.0190121,NA	0.170167,NA	0.000218727	0.000437593
2	rs190931848	101799450	T,NA	C,NA	0.989066,NA	-0.00792811,NA	0.0190121,NA	0.16962,NA	0.000218617	0.000437373
2	rs116147967	101702202	C,NA	T,NA	0.989066,NA	-0.00792811,NA	0.0190121,NA	0.16962,NA	0.000218617	0.000437373
2	rs78651355	101756375	T,NA	C,NA	0.989066,NA	-0.00792811,NA	0.0190121,NA	0.16962,NA	0.000218617	0.000437373
2	rs74775249	101744944	A,NA	G,NA	0.989066,NA	-0.00791354,NA	0.0190121,NA	0.16926,NA	0.000218545	0.000437228
2	rs62369727	101924235	C,C	A,A	0.713718,0.824405	-0.00315446,0.00801826	0.004374,0.0112351	0.327166,0.322918	0.000218531	0.00043682
2	rs114162800	101983916	A,NA	G,NA	0.99006,NA	-0.00742046,NA	0.01993,NA	0.148956,NA	0.000218453	0.00043704
2	rs115701645	101810336	G,NA	A,NA	0.989066,NA	-0.00787379,NA	0.0190121,NA	0.16828,NA	0.000218349	0.000436836
2	rs148276374	101807763	G,NA	A,NA	0.989066,NA	-0.00787379,NA	0.0190121,NA	0.16828,NA	0.000218349	0.000436836
2	rs114036660	101796672	T,NA	C,NA	0.989066,NA	-0.00787379,NA	0.0190121,NA	0.16828,NA	0.000218349	0.000436836
2	rs138604875	101811972	A,NA	C,NA	0.989066,NA	-0.00787379,NA	0.0190121,NA	0.16828,NA	0.000218349	0.000436836
2	rs139360223	101795296	A,NA	G,NA	0.989066,NA	-0.00787379,NA	0.0190121,NA	0.16828,NA	0.000218349	0.000436836
2	rs151327612	101805356	A,NA	C,NA	0.989066,NA	-0.00787379,NA	0.0190121,NA	0.16828,NA	0.000218349	0.000436836
2	rs182481089	101813017	T,NA	A,NA	0.989066,NA	-0.00787379,NA	0.0190121,NA	0.16828,NA	0.000218349	0.000436836
2	rs115038966	101810719	G,NA	A,NA	0.989066,NA	-0.00787379,NA	0.0190121,NA	0.16828,NA	0.000218349	0.000436836
2	rs116737250	101807919	G,NA	A,NA	0.989066,NA	-0.00787379,NA	0.0190121,NA	0.16828,NA	0.000218349	0.000436836
2	rs115105155	101790385	G,NA	C,NA	0.989066,NA	-0.00787379,NA	0.0190121,NA	0.16828,NA	0.000218349	0.000436836
2	rs114933736	101794167	G,NA	A,NA	0.989066,NA	-0.00787379,NA	0.0190121,NA	0.16828,NA	0.000218349	0.000436836
2	rs150739700	101814274	C,NA	T,NA	0.989066,NA	-0.00787379,NA	0.0190121,NA	0.16828,NA	0.000218349	0.000436836
2	rs189085824	101813014	A,NA	G,NA	0.989066,NA	-0.00787379,NA	0.0190121,NA	0.16828,NA	0.000218349	0.000436836
2	rs190789556	102074189	G,NA	A,NA	0.989066,NA	-0.0149264,NA	0.0190121,NA	0.364119,NA	0.000218323	0.000436762
2	rs116416883	102101747	A,NA	G,NA	0.979125,NA	0.0148159,NA	0.0138296,NA	0.546641,NA	0.000218301	0.000436704
2	rs116106588	101832926	T,NA	C,NA	0.988072,NA	0.0256885,NA	0.0182119,NA	0.800295,NA	0.000218255	0.000436603
2	rs114999882	101983490	G,NA	T,NA	0.991054,NA	-0.00831363,NA	0.0209976,NA	0.159797,NA	0.000218229	0.000436595
2	rs139047736	101983537	G,NA	A,NA	0.991054,NA	-0.00831363,NA	0.0209976,NA	0.159797,NA	0.000218229	0.000436595
2	rs75450488	101984004	A,NA	G,NA	0.991054,NA	-0.00831363,NA	0.0209976,NA	0.159797,NA	0.000218229	0.000436595
2	rs80111144	101984087	G,NA	A,NA	0.991054,NA	-0.00831363,NA	0.0209976,NA	0.159797,NA	0.000218229	0.000436595
2	rs55897698	101935603	T,T	C,C	0.7167,0.834325	-0.00330364,0.0107986	0.00438781,0.0114976	0.345341,0.458886	0.000218229	0.000436212
2	rs56076606	101935865	A,A	T,T	0.7167,0.834325	-0.00330364,0.0107986	0.00438781,0.0114976	0.345341,0.458886	0.000218229	0.000436212
2	rs13355922	101936104	A,A	G,G	0.7167,0.834325	-0.00330364,0.0107986	0.00438781,0.0114976	0.345341,0.458886	0.000218229	0.000436212
2	rs146636518	101814997	G,NA	T,NA	0.989066,NA	-0.00784511,NA	0.0190121,NA	0.167573,NA	0.000218208	0.000436554
2	rs140224094	101789981	C,NA	G,NA	0.989066,NA	-0.00784511,NA	0.0190121,NA	0.167573,NA	0.000218208	0.000436554
2	rs140583456	101699789	G,NA	A,NA	0.989066,NA	-0.00782441,NA	0.0190121,NA	0.167064,NA	0.000218107	0.000436352
2	rs1605080	102032211	G,NA	A,NA	0.991054,NA	-0.00826496,NA	0.0209976,NA	0.158725,NA	0.000218014	0.000436164
2	rs115858872	101984306	G,NA	T,NA	0.991054,NA	-0.00825438,NA	0.0209976,NA	0.158492,NA	0.000217968	0.000436071
2	rs10078913	101445231	G,NA	T,NA	0.042744,NA	0.00393605,NA	0.00977435,NA	0.162933,NA	0.000217922	0.00043598
2	rs115632180	101698646	C,NA	T,NA	0.989066,NA	-0.00777502,NA	0.0190121,NA	0.165849,NA	0.000217867	0.000435871
2	rs17331192	101609953	T,NA	C,NA	0.987078,NA	0.00758345,NA	0.0175062,NA	0.177258,NA	0.000217818	0.000435741
2	rs62369268	101692535	A,NA	G,NA	0.978131,NA	-0.0166553,NA	0.0135185,NA	0.661672,NA	0.000217744	0.000435569
2	rs139005508	102196237	T,NA	C,NA	0.992048,NA	-0.0100172,NA	0.0222601,NA	0.185282,NA	0.00021774	0.000435607
2	rs151109623	101985298	C,NA	T,NA	0.991054,NA	-0.00820052,NA	0.0209976,NA	0.157308,NA	0.000217731	0.000435598
2	rs145296631	101969749	T,NA	C,NA	0.991054,NA	-0.00817922,NA	0.0209976,NA	0.15684,NA	0.000217638	0.000435412
2	rs115388208	101746172	T,NA	A,NA	0.969185,NA	-0.00430519,NA	0.0114407,NA	0.15077,NA	0.000217615	0.000435349
2	rs6887058	101575606	T,NA	C,NA	0.955268,NA	0.00428412,NA	0.00956466,NA	0.184278,NA	0.000217528	0.000435143
2	rs78157726	101697446	A,NA	G,NA	0.989066,NA	-0.00767622,NA	0.0190121,NA	0.163427,NA	0.000217391	0.000434919
2	rs143760988	101689983	A,NA	G,NA	0.989066,NA	-0.00767622,NA	0.0190121,NA	0.163427,NA	0.000217391	0.000434919
2	rs140965241	101696110	G,NA	A,NA	0.989066,NA	-0.00767622,NA	0.0190121,NA	0.163427,NA	0.000217391	0.000434919
2	rs1039290	101575864	C,C	T,T	0.639165,0.80754	-0.00380236,0.0203493	0.00411698,0.010843	0.44891,1.21784	0.000217285	0.000434621
2	rs185623904	101698505	C,NA	A,NA	0.989066,NA	-0.00649086,NA	0.0190121,NA	0.135016,NA	0.000217262	0.000434647
2	rs143242110	101662926	C,NA	A,NA	0.977137,NA	0.0199204,NA	0.0132281,NA	0.879135,NA	0.000217212	0.000434525
2	rs115045026	101690983	T,NA	G,NA	0.989066,NA	-0.00762682,NA	0.0190121,NA	0.162219,NA	0.000217156	0.000434448
2	rs72774356	101339677	G,G	A,A	0.946322,0.969246	-0.0166971,0.00337288	0.00877248,0.0247591	1.24416,0.0498099	0.000217145	0.000434392
2	rs62369306	101712974	C,NA	T,NA	0.973161,NA	-0.0172678,NA	0.0122339,NA	0.801054,NA	0.000216764	0.000433608
2	rs115039299	102219498	C,NA	T,NA	0.992048,NA	-0.00975188,NA	0.0222601,NA	0.179587,NA	0.000216663	0.000433452
2	rs111418844	101988110	T,NA	C,NA	0.991054,NA	-0.00793112,NA	0.0209976,NA	0.151416,NA	0.000216574	0.000433282
2	rs72777905	101549980	A,NA	G,NA	0.954274,NA	0.00376711,NA	0.00946506,NA	0.160755,NA	0.000216448	0.000432983
2	rs147599498	101687066	T,NA	C,NA	0.989066,NA	-0.00747363,NA	0.0190121,NA	0.158487,NA	0.000216437	0.00043301
2	rs2657479	102031231	T,NA	C,NA	0.991054,NA	-0.00789515,NA	0.0209976,NA	0.150633,NA	0.000216422	0.000432979
2	rs150290859	101639226	C,NA	T,NA	0.991054,NA	-0.0225462,NA	0.0209976,NA	0.548316,NA	0.000216415	0.000432942
2	rs77487268	101675582	A,NA	G,NA	0.968191,NA	-0.00707805,NA	0.0112664,NA	0.275853,NA	0.000216363	0.000432882
2	rs111990103	101988589	G,NA	A,NA	0.991054,NA	-0.00787183,NA	0.0209976,NA	0.150126,NA	0.000216324	0.000432783
2	rs115441132	101686486	A,NA	G,NA	0.989066,NA	-0.00742421,NA	0.0190121,NA	0.157287,NA	0.000216208	0.000432552
2	rs77826398	101685130	T,NA	C,NA	0.989066,NA	-0.00742421,NA	0.0190121,NA	0.157287,NA	0.000216208	0.000432552
2	rs75093600	101686425	G,NA	A,NA	0.989066,NA	-0.00742421,NA	0.0190121,NA	0.157287,NA	0.000216208	0.000432552
2	rs1605079	102032343	G,NA	A,NA	0.991054,NA	-0.00783994,NA	0.0209976,NA	0.149433,NA	0.000216191	0.000432516
2	rs114661872	101682975	C,NA	T,NA	0.989066,NA	-0.00737478,NA	0.0190121,NA	0.156088,NA	0.000215981	0.000432098
2	rs138684904	101816850	G,NA	A,NA	0.989066,NA	-0.00737478,NA	0.0190121,NA	0.156088,NA	0.000215981	0.000432098
2	rs139626761	101603109	G,NA	T,NA	0.984095,NA	-0.00320802,NA	0.0158037,NA	0.0761647,NA	0.00021594	0.000432016
2	rs114384422	101974031	T,NA	C,NA	0.991054,NA	-0.00774385,NA	0.0209976,NA	0.14735,NA	0.000215793	0.00043172
2	rs79625746	101676762	T,NA	C,NA	0.989066,NA	-0.00727591,NA	0.0190121,NA	0.153698,NA	0.000215532	0.0004312
2	rs180998532	101678382	T,NA	C,NA	0.989066,NA	-0.00727591,NA	0.0190121,NA	0.153698,NA	0.000215532	0.0004312
2	rs74594397	101680292	C,NA	T,NA	0.989066,NA	-0.00727591,NA	0.0190121,NA	0.153698,NA	0.000215532	0.0004312
2	rs142544844	102189639	G,NA	C,NA	0.992048,NA	-0.00945689,NA	0.0222601,NA	0.173306,NA	0.000215507	0.000431139
2	rs147597138	102081528	T,NA	C,NA	0.981113,NA	0.023636,NA	0.0145245,NA	0.98435,NA	0.00021544	0.000430991
2	rs116256767	101675188	G,NA	C,NA	0.989066,NA	-0.00722152,NA	0.0190121,NA	0.152387,NA	0.000215288	0.000430711
2	rs73177493	102031790	C,NA	T,NA	0.991054,NA	-0.00761351,NA	0.0209976,NA	0.144535,NA	0.000215261	0.000430656
2	rs114881118	101989194	A,NA	G,NA	0.991054,NA	-0.00760227,NA	0.0209976,NA	0.144292,NA	0.000215216	0.000430565
2	rs6871157	101575273	A,NA	T,NA	0.955268,NA	0.00402631,NA	0.00956466,NA	0.171478,NA	0.000215158	0.000430404
2	rs114495655	101831847	A,NA	G,NA	0.989066,NA	-0.00717207,NA	0.0190121,NA	0.151197,NA	0.000215068	0.000430271
2	rs76634966	101821938	G,NA	A,NA	0.989066,NA	-0.00717207,NA	0.0190121,NA	0.151197,NA	0.000215068	0.000430271
2	rs2657478	102031987	G,NA	A,NA	0.991054,NA	-0.00755827,NA	0.0209976,NA	0.143345,NA	0.000215039	0.000430211
2	rs112827488	102031465	T,NA	G,NA	0.991054,NA	-0.00751817,NA	0.0209976,NA	0.142483,NA	0.000214878	0.000429889
2	rs67116008	101456767	C,NA	G,NA	0.957256,NA	-0.00359748,NA	0.00977441,NA	0.147011,NA	0.000214873	0.000429878
2	rs138075867	101804038	G,NA	A,NA	0.989066,NA	-0.00712262,NA	0.0190121,NA	0.150009,NA	0.000214849	0.000429833
2	rs58097144	101225691	G,G	A,A	0.966203,0.972222	-0.0209936,-0.0259194	0.0109412,0.0260119	1.25953,0.496164	0.000214788	0.000429679
2	rs72776189	101509904	T,NA	C,NA	0.955268,NA	0.00396708,NA	0.00956466,NA	0.168569,NA	0.000214751	0.000429592
2	rs76220164	101617979	G,NA	T,NA	0.980119,NA	0.00223773,NA	0.0141639,NA	0.0582568,NA	0.000214661	0.000429454
2	rs145605398	101763975	A,NA	G,NA	0.986084,NA	0.00783713,NA	0.0168779,NA	0.192193,NA	0.000214635	0.000429375
2	rs139196936	101666948	A,NA	G,NA	0.989066,NA	-0.00707316,NA	0.0190121,NA	0.148823,NA	0.000214632	0.000429399
2	rs115990311	101655286	A,NA	G,NA	0.988072,NA	-0.00422917,NA	0.0182119,NA	0.0881147,NA	0.000214517	0.000429169
2	rs148458656	101513273	A,NA	G,NA	0.974155,NA	0.0079203,NA	0.0124606,NA	0.279826,NA	0.000214427	0.000428972
2	rs12655805	101927366	T,T	C,C	0.713718,0.824405	-0.00320371,0.00796796	0.004374,0.0112351	0.333578,0.320391	0.000214395	0.000428556
2	rs6870044	101564892	C,C	T,T	0.791252,0.714286	-0.0146897,-0.00832469	0.00486487,0.0094624	2.59661,0.421376	0.000214348	0.000428545
2	rs114216704	101645907	T,NA	G,NA	0.989066,NA	-0.00700521,NA	0.0190121,NA	0.147197,NA	0.000214337	0.000428808
2	rs73774896	102119592	G,NA	A,NA	0.982107,NA	-0.00283422,NA	0.014915,NA	0.070944,NA	0.00021431	0.000428726
2	rs115992039	101714846	T,NA	C,NA	0.988072,NA	-0.00806248,NA	0.0182119,NA	0.181788,NA	0.000214256	0.000428647
2	rs115570644	101839239	T,NA	C,NA	0.985089,NA	0.0236188,NA	0.0163138,NA	0.830683,NA	0.000214181	0.000428481
2	rs114521219	101615485	G,NA	T,NA	0.980119,NA	0.00232589,NA	0.0141639,NA	0.0606982,NA	0.000214148	0.000428427
2	rs114505683	102213006	A,NA	G,NA	0.992048,NA	-0.00906458,NA	0.0222601,NA	0.165038,NA	0.000214036	0.000428196
2	rs137868628	101702820	A,NA	G,NA	0.988072,NA	-0.0080719,NA	0.0182119,NA	0.182035,NA	0.000214007	0.000428147
2	rs116762641	102067655	G,NA	A,NA	0.988072,NA	0.0122918,NA	0.0182119,NA	0.301276,NA	0.000214001	0.000428118
2	rs114735924	102063524	C,NA	T,NA	0.988072,NA	0.0122918,NA	0.0182119,NA	0.301276,NA	0.000214001	0.000428118
2	rs115028236	101663186	A,NA	C,NA	0.989066,NA	-0.00692475,NA	0.0190121,NA	0.145277,NA	0.000213991	0.000428116
2	rs115217459	101662516	T,NA	C,NA	0.989066,NA	-0.00692475,NA	0.0190121,NA	0.145277,NA	0.000213991	0.000428116
2	rs141093680	101663714	G,NA	C,NA	0.989066,NA	-0.00692475,NA	0.0190121,NA	0.145277,NA	0.000213991	0.000428116
2	rs74986636	101234823	A,A	G,G	0.964215,0.972222	-0.020588,-0.023087	0.0106439,0.0260119	1.27506,0.426225	0.0002138	0.000427698
2	rs12153045	101354134	T,T	C,C	0.946322,0.969246	-0.0165947,0.00430871	0.00877248,0.0247591	1.23259,0.0645705	0.000213786	0.000427674
2	rs114697234	101823189	C,NA	T,NA	0.989066,NA	-0.00683888,NA	0.0190121,NA	0.143234,NA	0.000213627	0.000427387
2	rs55775253	101350520	A,A	T,T	0.946322,0.969246	-0.0165947,0.00406931	0.00877248,0.0247591	1.23259,0.0607548	0.000213596	0.000427294
2	rs73177492	102031673	G,NA	A,NA	0.991054,NA	-0.00716591,NA	0.0209976,NA	0.134957,NA	0.000213506	0.000427144
2	rs114312456	102176237	G,NA	A,NA	0.991054,NA	-0.00739211,NA	0.0209976,NA	0.13978,NA	0.000213448	0.000427021
2	rs145026831	102087849	A,NA	C,NA	0.991054,NA	-0.00713417,NA	0.0209976,NA	0.134283,NA	0.000213386	0.000426903
2	rs149138993	101834652	T,NA	C,NA	0.989066,NA	-0.00548722,NA	0.0190121,NA	0.111891,NA	0.000213326	0.000426772
2	rs382486	101563537	C,C	T,T	0.351889,0.15873	0.00574913,-0.0218896	0.00414011,0.0116978	0.782669,1.21247	0.000213237	0.000426592
2	rs143848739	101740295	C,NA	A,NA	0.986084,NA	0.00814152,NA	0.0168779,NA	0.200979,NA	0.000213175	0.000426455
2	rs2545556	102031839	G,NA	A,NA	0.991054,NA	-0.0070742,NA	0.0209976,NA	0.133011,NA	0.00021316	0.000426451
2	rs116363961	101834073	A,NA	G,NA	0.989066,NA	-0.00672186,NA	0.0190121,NA	0.140459,NA	0.000213138	0.000426408
2	rs10515334	102057625	A,NA	G,NA	0.988072,NA	0.0120929,NA	0.0182119,NA	0.295265,NA	0.000213128	0.000426371
2	rs2671556	102031250	C,NA	T,NA	0.991054,NA	-0.00705534,NA	0.0209976,NA	0.132612,NA	0.000213089	0.00042631
2	rs116415332	102180691	C,NA	T,NA	0.992048,NA	-0.0087988,NA	0.0222601,NA	0.159491,NA	0.000213081	0.000426287
2	rs78162670	101662386	G,NA	A,NA	0.967197,NA	-0.00706119,NA	0.0111,NA	0.280102,NA	0.000213068	0.000426288
2	rs116000597	102176121	T,NA	C,NA	0.991054,NA	-0.00728661,NA	0.0209976,NA	0.137526,NA	0.000213051	0.000426227
2	rs116195912	101827186	T,NA	C,NA	0.989066,NA	-0.00669001,NA	0.0190121,NA	0.139706,NA	0.000213007	0.000426145
2	rs114197377	101880188	T,NA	C,NA	0.965209,NA	-0.0052289,NA	0.0107893,NA	0.202086,NA	0.000212909	0.000425935
2	rs2657480	102031203	T,NA	C,NA	0.991054,NA	-0.00700004,NA	0.0209976,NA	0.131443,NA	0.000212883	0.000425898
2	rs1605081	102032161	A,NA	T,NA	0.991054,NA	-0.00700004,NA	0.0209976,NA	0.131443,NA	0.000212883	0.000425898
2	rs17272932	101710820	T,NA	C,NA	0.978131,NA	0.0184614,NA	0.0135185,NA	0.764342,NA	0.000212727	0.000425554
2	rs116800012	102054834	A,NA	G,NA	0.988072,NA	0.011991,NA	0.0182119,NA	0.292199,NA	0.000212691	0.000425498
2	rs57924344	102194560	C,NA	T,NA	0.991054,NA	-0.0074865,NA	0.0209976,NA	0.141803,NA	0.000212686	0.000425493
2	rs77418383	101984044	C,NA	A,NA	0.991054,NA	-0.00692593,NA	0.0209976,NA	0.129879,NA	0.00021261	0.00042535
2	rs186980347	101584592	C,NA	T,NA	0.994036,NA	0.0206526,NA	0.0256781,NA	0.37548,NA	0.000212541	0.000425205
2	rs78597164	101987369	T,NA	C,NA	0.991054,NA	-0.00687208,NA	0.0209976,NA	0.128745,NA	0.000212413	0.000424956
2	rs79538770	101985034	T,NA	C,NA	0.991054,NA	-0.00687208,NA	0.0209976,NA	0.128745,NA	0.000212413	0.000424956
2	rs115366208	101830707	G,NA	T,NA	0.989066,NA	-0.00653613,NA	0.0190121,NA	0.136079,NA	0.000212381	0.000424893
2	rs150136601	102149880	G,NA	A,NA	0.994036,NA	0.0287243,NA	0.0256781,NA	0.579555,NA	0.00021236	0.000424836
2	rs114877292	102053499	A,NA	G,NA	0.971173,NA	-0.00396141,NA	0.0118166,NA	0.132272,NA	0.000212227	0.000424548
2	rs17154323	102047386	C,NA	T,NA	0.988072,NA	0.0118756,NA	0.0182119,NA	0.288743,NA	0.000212206	0.000424528
2	rs115518913	102208339	C,NA	T,NA	0.992048,NA	-0.00853288,NA	0.0222601,NA	0.153986,NA	0.00021216	0.000424444
2	rs62371010	101796273	T,T	A,A	0.748509,0.702381	-0.0194266,-0.00291402	0.00455701,0.00934946	4.69534,0.121889	0.000212132	0.000424085
2	rs142821555	102033754	A,NA	G,NA	0.984095,NA	0.0223262,NA	0.0158037,NA	0.802063,NA	0.000212078	0.000424267
2	rs72774389	101361079	A,A	C,C	0.946322,0.969246	-0.0165383,0.00465329	0.00877248,0.0247591	1.22624,0.0701103	0.000211927	0.000423955
2	rs145709576	101523938	A,NA	C,NA	0.954274,NA	0.00324147,NA	0.00946506,NA	0.135489,NA	0.000211919	0.000423929
2	rs180928212	101660150	T,NA	G,NA	0.989066,NA	-0.00641984,NA	0.0190121,NA	0.133352,NA	0.000211918	0.000423967
2	rs75327191	101660788	T,NA	A,NA	0.989066,NA	-0.00641984,NA	0.0190121,NA	0.133352,NA	0.000211918	0.000423967
2	rs184686349	101657908	A,NA	G,NA	0.989066,NA	-0.00641984,NA	0.0190121,NA	0.133352,NA	0.000211918	0.000423967
2	rs10075886	101235852	C,C	G,G	0.964215,0.973214	-0.0206273,-0.0233523	0.0106439,0.0264757	1.27877,0.422781	0.000211754	0.000423603
2	rs114542175	101657271	C,NA	T,NA	0.989066,NA	-0.00637031,NA	0.0190121,NA	0.132194,NA	0.000211723	0.000423578
2	rs2400575	101354738	G,G	A,A	0.946322,0.969246	-0.0165383,0.00435927	0.00877248,0.0247591	1.22624,0.0653798	0.000211666	0.000423433
2	rs72774379	101354600	C,C	T,T	0.946322,0.969246	-0.0165383,0.00430871	0.00877248,0.0247591	1.22624,0.0645705	0.000211624	0.000423349
2	rs72776195	101524074	C,NA	G,NA	0.954274,NA	0.00319733,NA	0.00946506,NA	0.133411,NA	0.000211572	0.000423235
2	rs114090383	101330529	A,NA	T,NA	0.986084,NA	0.0187171,NA	0.0168779,NA	0.572771,NA	0.000211532	0.000423183
2	rs6891609	102051715	G,NA	A,NA	0.988072,NA	0.0117085,NA	0.0182119,NA	0.283757,NA	0.00021152	0.000423155
2	rs74819022	101864489	G,NA	A,NA	0.985089,NA	0.0230575,NA	0.0163138,NA	0.802593,NA	0.000211507	0.000423133
2	rs115461303	102006586	T,NA	G,NA	0.984095,NA	0.0222791,NA	0.0158037,NA	0.799651,NA	0.000211487	0.000423091
2	rs7713707	102004588	A,NA	G,NA	0.991054,NA	-0.00660479,NA	0.0209976,NA	0.123146,NA	0.000211458	0.000423046
2	rs75252213	102004861	G,NA	C,NA	0.991054,NA	-0.00659735,NA	0.0209976,NA	0.12299,NA	0.000211432	0.000422994
2	rs138790376	102087911	T,NA	C,NA	0.991054,NA	-0.006591,NA	0.0209976,NA	0.122858,NA	0.00021141	0.00042295
2	rs116669057	102191197	G,NA	C,NA	0.992048,NA	-0.00829925,NA	0.0222601,NA	0.149186,NA	0.000211379	0.00042288
2	rs114967273	102087037	T,NA	C,NA	0.988072,NA	0.0116445,NA	0.0182119,NA	0.281856,NA	0.000211262	0.00042264
2	rs115422770	102086552	G,NA	T,NA	0.988072,NA	0.0116445,NA	0.0182119,NA	0.281856,NA	0.000211262	0.00042264
2	rs74925085	102044835	T,NA	A,NA	0.988072,NA	0.0116445,NA	0.0182119,NA	0.281856,NA	0.000211262	0.00042264
2	rs148142514	102005435	T,NA	C,NA	0.991054,NA	-0.00654346,NA	0.0209976,NA	0.121868,NA	0.000211245	0.000422618
2	rs79619910	101388369	T,NA	C,NA	0.981113,NA	0.0167874,NA	0.0145245,NA	0.605963,NA	0.000211219	0.000422542
2	rs115419897	101654203	A,NA	G,NA	0.989066,NA	-0.0062217,NA	0.0190121,NA	0.128731,NA	0.000211149	0.000422429
2	rs145095759	101655114	G,NA	A,NA	0.989066,NA	-0.0062217,NA	0.0190121,NA	0.128731,NA	0.000211149	0.000422429
2	rs80320148	101655535	C,NA	G,NA	0.989066,NA	-0.0062217,NA	0.0190121,NA	0.128731,NA	0.000211149	0.000422429
2	rs115099609	101864138	T,NA	C,NA	0.957256,NA	-0.0115054,NA	0.00977441,NA	0.621318,NA	0.000211135	0.000422403
2	rs17154686	102079438	A,NA	G,NA	0.988072,NA	0.0115936,NA	0.0182119,NA	0.280346,NA	0.000211059	0.000422234
2	rs116752957	102080071	G,NA	A,NA	0.988072,NA	0.0115936,NA	0.0182119,NA	0.280346,NA	0.000211059	0.000422234
2	rs79969652	101604418	T,NA	C,NA	0.980119,NA	0.00289495,NA	0.0141639,NA	0.0767301,NA	0.000211058	0.000422243
2	rs114669227	101613375	C,NA	T,NA	0.980119,NA	0.00289495,NA	0.0141639,NA	0.0767301,NA	0.000211058	0.000422243
2	rs140238957	101975864	A,NA	G,NA	0.987078,NA	0.00721758,NA	0.0175062,NA	0.167409,NA	0.000211034	0.000422175
2	rs7737217	102119906	T,NA	C,NA	0.992048,NA	-0.00793665,NA	0.0222601,NA	0.141803,NA	0.000211001	0.00042213
2	rs138713807	101644527	A,NA	C,NA	0.989066,NA	-0.00615591,NA	0.0190121,NA	0.127204,NA	0.0002109	0.00042193
2	rs72776184	101503934	G,NA	A,NA	0.954274,NA	0.00310906,NA	0.00946506,NA	0.129274,NA	0.000210893	0.000421877
2	rs115687863	101987505	G,NA	A,NA	0.991054,NA	-0.00643567,NA	0.0209976,NA	0.119628,NA	0.000210874	0.000421876
2	rs115907277	101990493	A,NA	G,NA	0.991054,NA	-0.00643567,NA	0.0209976,NA	0.119628,NA	0.000210874	0.000421876
2	rs558636259	102003946	T,NA	G,NA	0.991054,NA	-0.00643567,NA	0.0209976,NA	0.119628,NA	0.000210874	0.000421876
2	rs77951312	102041334	A,NA	G,NA	0.988072,NA	0.0115426,NA	0.0182119,NA	0.278838,NA	0.000210858	0.000421832
2	rs114055811	102041540	G,NA	A,NA	0.988072,NA	0.0115426,NA	0.0182119,NA	0.278838,NA	0.000210858	0.000421832
2	rs116378226	101646432	T,NA	C,NA	0.989066,NA	-0.00611764,NA	0.0190121,NA	0.126318,NA	0.000210756	0.000421642
2	rs143768095	101648689	C,NA	T,NA	0.989066,NA	-0.00610154,NA	0.0190121,NA	0.125945,NA	0.000210696	0.000421521
2	rs78443229	101980474	T,NA	C,NA	0.989066,NA	0.0251253,NA	0.0190121,NA	0.72974,NA	0.000210518	0.000421133
2	rs564274583	102090813	T,NA	G,NA	0.991054,NA	-0.00632534,NA	0.0209976,NA	0.117344,NA	0.000210501	0.000421129
2	rs144518432	101743738	G,NA	C,NA	0.988072,NA	-0.00667205,NA	0.0182119,NA	0.146242,NA	0.000210373	0.000420863
2	rs6883715	101564688	A,A	G,G	0.791252,0.714286	-0.0145935,-0.00837557	0.00486487,0.0094624	2.56835,0.42472	0.000210346	0.000420547
2	rs115480158	101624793	G,NA	T,NA	0.989066,NA	-0.00600268,NA	0.0190121,NA	0.123662,NA	0.000210329	0.000420788
2	rs77665689	101625448	C,NA	T,NA	0.989066,NA	-0.00600268,NA	0.0190121,NA	0.123662,NA	0.000210329	0.000420788
2	rs114521556	101645328	A,NA	G,NA	0.989066,NA	-0.00600268,NA	0.0190121,NA	0.123662,NA	0.000210329	0.000420788
2	rs116053648	101646308	C,NA	T,NA	0.989066,NA	-0.00600268,NA	0.0190121,NA	0.123662,NA	0.000210329	0.000420788
2	rs114429979	101624433	T,NA	C,NA	0.989066,NA	-0.00600268,NA	0.0190121,NA	0.123662,NA	0.000210329	0.000420788
2	rs75820778	101642864	T,NA	C,NA	0.989066,NA	-0.00598693,NA	0.0190121,NA	0.123299,NA	0.000210271	0.000420672
2	rs115132032	101626825	A,NA	G,NA	0.989066,NA	-0.00595324,NA	0.0190121,NA	0.122524,NA	0.000210148	0.000420426
2	rs141181450	101627735	T,NA	G,NA	0.989066,NA	-0.00595324,NA	0.0190121,NA	0.122524,NA	0.000210148	0.000420426
2	rs78379415	101605901	A,NA	T,NA	0.980119,NA	0.00311129,NA	0.0141639,NA	0.0829497,NA	0.000209981	0.000420088
2	rs78601967	101643247	T,NA	C,NA	0.989066,NA	-0.0059038,NA	0.0190121,NA	0.121387,NA	0.000209969	0.000420067
2	rs79796478	101640507	T,NA	A,NA	0.989066,NA	-0.0059038,NA	0.0190121,NA	0.121387,NA	0.000209969	0.000420067
2	rs73189051	102170255	C,NA	A,NA	0.991054,NA	-0.00640248,NA	0.0209976,NA	0.11894,NA	0.000209956	0.000420034
2	rs115300176	101991724	T,NA	C,NA	0.991054,NA	-0.00616072,NA	0.0209976,NA	0.113952,NA	0.000209955	0.000420038
2	rs149432523	101962551	T,NA	C,NA	0.986084,NA	-0.00309681,NA	0.0168779,NA	0.0683292,NA	0.00020989	0.000419879
2	rs112478428	101896314	T,T	C,C	0.949304,0.983135	-0.00440542,0.0584704	0.00901262,0.0331973	0.204135,1.10686	0.000209882	0.00041983
2	rs148123808	102089292	T,NA	C,NA	0.991054,NA	-0.00613521,NA	0.0209976,NA	0.113428,NA	0.000209872	0.000419872
2	rs72777908	101557154	C,NA	T,NA	0.956262,NA	0.00375054,NA	0.00966771,NA	0.156109,NA	0.000209848	0.000419789
2	rs57479988	101229571	G,G	A,A	0.966203,0.972222	-0.0213325,-0.0239879	0.0109412,0.0260119	1.29067,0.448028	0.000209829	0.000419758
2	rs72776191	101517520	A,NA	C,NA	0.955268,NA	0.0033202,NA	0.00956466,NA	0.137575,NA	0.000209788	0.000419666
2	rs115061073	101991372	G,NA	A,NA	0.991054,NA	-0.00610679,NA	0.0209976,NA	0.112845,NA	0.00020978	0.000419687
2	rs7700450	102074429	A,NA	G,NA	0.988072,NA	0.0112473,NA	0.0182119,NA	0.270147,NA	0.000209727	0.000419569
2	rs56412085	101562725	T,NA	G,NA	0.955268,NA	0.00331872,NA	0.00956466,NA	0.137506,NA	0.000209687	0.000419467
2	rs115554851	102029965	T,NA	C,NA	0.991054,NA	-0.00607523,NA	0.0209976,NA	0.112198,NA	0.000209678	0.000419483
2	rs6870697	101352494	G,G	A,A	0.946322,0.969246	-0.0164871,0.0042668	0.00877248,0.0247591	1.22049,0.0639005	0.00020965	0.000419401
2	rs78248224	101642159	G,NA	A,NA	0.989066,NA	-0.0058049,NA	0.0190121,NA	0.11912,NA	0.000209615	0.000419358
2	rs77126920	102003466	T,NA	C,NA	0.991054,NA	-0.00605285,NA	0.0209976,NA	0.111739,NA	0.000209606	0.000419339
2	rs115282792	101405940	A,NA	C,NA	0.984095,NA	-0.0102681,NA	0.0158037,NA	0.287462,NA	0.000209567	0.00041924
2	rs113342548	102172125	T,NA	G,NA	0.991054,NA	-0.00627072,NA	0.0209976,NA	0.116217,NA	0.000209529	0.000419181
2	rs149832492	102025217	T,NA	C,NA	0.979125,NA	0.0193855,NA	0.0138296,NA	0.793192,NA	0.00020947	0.000419042
2	rs7716398	101804245	A,A	G,G	0.750497,0.702381	-0.019381,-0.00296481	0.00456906,0.00934946	4.65416,0.124268	0.000209385	0.000418579
2	rs115597329	101588208	T,NA	C,NA	0.980119,NA	0.0032438,NA	0.0141639,NA	0.0867932,NA	0.000209348	0.000418821
2	rs116062476	101620227	G,NA	A,NA	0.982107,NA	0.00318792,NA	0.014915,NA	0.0805294,NA	0.000209336	0.000418796
2	rs150098358	102029790	C,NA	T,NA	0.991054,NA	-0.00596791,NA	0.0209976,NA	0.110003,NA	0.000209334	0.000418796
2	rs141061783	101602169	T,NA	C,NA	0.980119,NA	0.00325388,NA	0.0141639,NA	0.0870864,NA	0.000209301	0.000418727
2	rs116706976	102040333	C,NA	T,NA	0.988072,NA	0.0111152,NA	0.0182119,NA	0.266285,NA	0.000209241	0.000418596
2	rs139611836	102091582	T,NA	C,NA	0.992048,NA	-0.007364,NA	0.0222601,NA	0.130309,NA	0.000209223	0.000418572
2	rs966274	102030746	C,NA	G,NA	0.991054,NA	-0.00591345,NA	0.0209976,NA	0.108892,NA	0.000209163	0.000418452
2	rs146461920	101446699	A,NA	C,NA	0.99006,NA	0.000646166,NA	0.01993,NA	0.0113805,NA	0.000209152	0.000418401
2	rs139094342	101653746	T,NA	C,NA	0.989066,NA	-0.00566648,NA	0.0190121,NA	0.11596,NA	0.000209129	0.000418386
2	rs76575487	102031831	C,NA	T,NA	0.991054,NA	-0.00589764,NA	0.0209976,NA	0.10857,NA	0.000209113	0.000418352
2	rs116392014	101995690	A,NA	G,NA	0.991054,NA	-0.00589102,NA	0.0209976,NA	0.108435,NA	0.000209092	0.000418311
2	rs116025255	101996426	T,NA	C,NA	0.991054,NA	-0.00589102,NA	0.0209976,NA	0.108435,NA	0.000209092	0.000418311
2	rs138243893	102139617	A,NA	G,NA	0.981113,NA	0.0224011,NA	0.0145245,NA	0.910085,NA	0.000209033	0.000418176
2	rs10479230	101898017	T,T	A,A	0.94831,0.983135	-0.00440475,0.0588378	0.00893021,0.0331973	0.20632,1.11729	0.000208976	0.000418021
2	rs114313122	101808288	G,NA	A,NA	0.968191,NA	-0.00514039,NA	0.0112664,NA	0.188289,NA	0.00020897	0.000418055
2	rs36078575	101907144	A,NA	G,NA	0.981113,NA	0.0212143,NA	0.0145245,NA	0.841246,NA	0.000208807	0.000417722
2	rs2657481	102030527	C,NA	A,NA	0.991054,NA	-0.00579645,NA	0.0209976,NA	0.106512,NA	0.000208798	0.000417723
2	rs2545553	102030357	T,NA	G,NA	0.991054,NA	-0.00579645,NA	0.0209976,NA	0.106512,NA	0.000208798	0.000417723
2	rs2545554	102030364	C,NA	T,NA	0.991054,NA	-0.00579645,NA	0.0209976,NA	0.106512,NA	0.000208798	0.000417723
2	rs2657483	102030250	T,NA	C,NA	0.991054,NA	-0.00574073,NA	0.0209976,NA	0.105382,NA	0.000208627	0.000417381
2	rs2657482	102030406	C,NA	A,NA	0.991054,NA	-0.00574073,NA	0.0209976,NA	0.105382,NA	0.000208627	0.000417381
2	rs116805733	101625311	T,NA	C,NA	0.989066,NA	-0.00551766,NA	0.0190121,NA	0.11258,NA	0.00020862	0.000417367
2	rs56218837	101799787	T,T	C,C	0.750497,0.701389	-0.019381,-0.00291123	0.00456906,0.00934051	4.65416,0.121889	0.000208594	0.000417001
2	rs72781823	101874403	C,NA	T,NA	0.972167,NA	0.00604806,NA	0.0120196,NA	0.211242,NA	0.00020854	0.000417206
2	rs189400705	101563470	T,NA	C,NA	0.991054,NA	-0.0208982,NA	0.0209976,NA	0.495384,NA	0.000208473	0.000417049
2	rs2657484	102029890	A,NA	C,NA	0.991054,NA	-0.00568501,NA	0.0209976,NA	0.104254,NA	0.000208458	0.000417042
2	rs56972284	101227838	A,A	C,C	0.966203,0.972222	-0.0212034,-0.0242695	0.0109412,0.0260119	1.27877,0.454926	0.000208456	0.000417012
2	rs76433440	101495518	A,NA	G,NA	0.918489,NA	-0.00788016,NA	0.00722595,NA	0.559915,NA	0.000208453	0.000417024
2	rs115717143	101589593	C,NA	T,NA	0.980119,NA	0.00345405,NA	0.0141639,NA	0.0929448,NA	0.000208384	0.000416892
2	rs72777909	101558617	G,NA	A,NA	0.956262,NA	0.00353243,NA	0.00966771,NA	0.145801,NA	0.000208365	0.000416823
2	rs72777912	101560525	T,NA	A,NA	0.956262,NA	0.00353243,NA	0.00966771,NA	0.145801,NA	0.000208365	0.000416823
2	rs181384024	101369576	T,NA	A,NA	0.992048,NA	-0.0209023,NA	0.0222601,NA	0.458757,NA	0.000208269	0.000416641
2	rs391828	101563955	T,T	A,A	0.351889,0.15873	0.00574913,-0.0217066	0.00414011,0.0116978	0.782669,1.19716	0.000208236	0.000416587
2	rs6866575	101229996	T,T	C,C	0.966203,0.972222	-0.0212881,-0.0238941	0.0109412,0.0260119	1.28657,0.445737	0.000208084	0.000416269
2	rs114068443	101438129	T,NA	C,NA	0.984095,NA	-0.0124328,NA	0.0158037,NA	0.365062,NA	0.000208083	0.000416272
2	rs191045343	101410930	A,NA	C,NA	0.974155,NA	0.00774858,NA	0.0124606,NA	0.272425,NA	0.000207977	0.000416068
2	rs6877943	101563686	A,A	G,G	0.791252,0.714286	-0.0145477,-0.00837557	0.00486487,0.0094624	2.55495,0.42472	0.000207972	0.000415802
2	rs185891544	101689358	T,NA	C,NA	0.977137,NA	0.018302,NA	0.0132281,NA	0.778613,NA	0.000207942	0.000415985
2	rs140521500	102017954	T,NA	G,NA	0.991054,NA	-0.00546802,NA	0.0209976,NA	0.0998811,NA	0.000207813	0.000415751
2	rs145835567	102115989	G,NA	A,NA	0.989066,NA	-0.0184743,NA	0.0190121,NA	0.47992,NA	0.000207791	0.000415686
2	rs115224852	101318433	A,NA	T,NA	0.964215,NA	0.00934936,NA	0.0106439,NA	0.420516,NA	0.000207737	0.000415579
2	rs111648134	101358337	T,T	G,G	0.946322,0.969246	-0.0164359,0.00405286	0.00877248,0.0247591	1.21475,0.0604938	0.000207572	0.000415244
2	rs7735136	101554143	A,NA	G,NA	0.956262,NA	0.00339896,NA	0.00966771,NA	0.139569,NA	0.000207513	0.000415119
2	rs72777926	101578797	T,NA	G,NA	0.983101,NA	0.0191523,NA	0.0153396,NA	0.674013,NA	0.000207499	0.000415111
2	rs13169821	101298677	T,NA	C,NA	0.935388,NA	0.0168205,NA	0.00804241,NA	1.43788,NA	0.000207489	0.000415125
2	rs2545552	102029351	A,NA	C,NA	0.991054,NA	-0.00535054,NA	0.0209976,NA	0.0975271,NA	0.000207474	0.000415072
2	rs17334116	101886638	G,NA	C,NA	0.977137,NA	0.0181946,NA	0.0132281,NA	0.772136,NA	0.000207448	0.000414997
2	rs1030236	101576243	C,C	A,A	0.640159,0.801587	-0.00411877,0.0199821	0.00411946,0.0107187	0.498405,1.20558	0.000207329	0.000414719
2	rs2135179	102029661	C,NA	T,NA	0.991054,NA	-0.0052892,NA	0.0209976,NA	0.0963016,NA	0.000207299	0.000414723
2	rs112678913	101227155	C,C	G,G	0.966203,0.972222	-0.0209492,-0.0250238	0.0109412,0.0260119	1.25548,0.473607	0.000207289	0.000414679
2	rs60633106	102178087	C,NA	T,NA	0.991054,NA	-0.00548686,NA	0.0209976,NA	0.100259,NA	0.000207175	0.000414471
2	rs2135178	102029689	C,NA	A,NA	0.991054,NA	-0.00523343,NA	0.0209976,NA	0.0951897,NA	0.000207142	0.000414408
2	rs116643178	102093400	G,NA	A,NA	0.992048,NA	-0.00659972,NA	0.0222601,NA	0.115283,NA	0.000207082	0.000414287
2	rs116352625	101450324	T,NA	C,NA	0.985089,NA	-0.00482468,NA	0.0163138,NA	0.114963,NA	0.000206981	0.000414068
2	rs190369992	102141129	G,NA	T,NA	0.985089,NA	0.0233799,NA	0.0163138,NA	0.818672,NA	0.000206967	0.000414043
2	rs150491335	101347603	T,NA	C,NA	0.994036,NA	-0.0104907,NA	0.0256781,NA	0.165661,NA	0.000206948	0.000414017
2	rs41454653	102044661	A,NA	G,NA	0.988072,NA	0.0104266,NA	0.0182119,NA	0.246438,NA	0.000206894	0.000413902
2	rs2135180	102029629	A,NA	G,NA	0.991054,NA	-0.00512187,NA	0.0209976,NA	0.0929719,NA	0.000206833	0.000413789
2	rs78853249	102096082	C,NA	T,NA	0.992048,NA	-0.00650411,NA	0.0222601,NA	0.113428,NA	0.000206832	0.000413787
2	rs80304575	101560949	G,NA	A,NA	0.968191,NA	-0.00212121,NA	0.0112664,NA	0.0702449,NA	0.000206718	0.000413571
2	rs115437573	101874888	G,NA	A,NA	0.977137,NA	0.0180117,NA	0.0132281,NA	0.761161,NA	0.00020664	0.000413381
2	rs111827988	102031374	C,NA	A,NA	0.991054,NA	-0.00503907,NA	0.0209976,NA	0.0913311,NA	0.000206607	0.000413338
2	rs73776686	101233183	C,C	A,A	0.966203,0.972222	-0.0213325,-0.0234668	0.0109412,0.0260119	1.29067,0.435367	0.000206417	0.000412933
2	rs113970849	101360356	C,C	G,G	0.946322,0.969246	-0.0163846,0.00475427	0.00877248,0.0247591	1.20902,0.0717445	0.000206266	0.000412632
2	rs2219730	101361970	C,C	T,T	0.946322,0.969246	-0.0163846,0.00475427	0.00877248,0.0247591	1.20902,0.0717445	0.000206266	0.000412632
2	rs62371032	101812889	C,C	G,G	0.748509,0.702381	-0.0193299,-0.00296481	0.00455701,0.00934946	4.65416,0.124268	0.000206247	0.000412316
2	rs2657485	102029160	C,NA	G,NA	0.991054,NA	-0.00489869,NA	0.0209976,NA	0.0885602,NA	0.000206232	0.000412587
2	rs115615790	102016293	G,NA	A,NA	0.991054,NA	-0.00481257,NA	0.0209976,NA	0.0868667,NA	0.000206007	0.000412137
2	rs2671558	102029048	A,NA	G,NA	0.991054,NA	-0.00478707,NA	0.0209976,NA	0.0863663,NA	0.000205941	0.000412005
2	rs115166975	101894355	A,NA	C,NA	0.982107,NA	0.0182284,NA	0.014915,NA	0.654333,NA	0.000205907	0.000411921
2	rs144901914	102119896	C,NA	T,NA	0.989066,NA	-0.0178524,NA	0.0190121,NA	0.458757,NA	0.000205906	0.000411916
2	rs10038552	101937510	T,T	G,G	0.651093,0.81746	-0.00577044,0.0165749	0.00414823,0.011066	0.784608,0.872314	0.000205899	0.00041158
2	rs3889437	101552210	C,NA	G,NA	0.956262,NA	0.00311788,NA	0.00966771,NA	0.126639,NA	0.000205855	0.000411805
2	rs141247703	102131747	T,NA	C,NA	0.989066,NA	-0.0178096,NA	0.0190121,NA	0.457315,NA	0.000205785	0.000411674
2	rs146421783	101444873	A,NA	G,NA	0.974155,NA	0.0095176,NA	0.0124606,NA	0.351663,NA	0.00020575	0.000411613
2	rs114989881	101902871	T,NA	G,NA	0.982107,NA	0.0181807,NA	0.014915,NA	0.651963,NA	0.000205735	0.000411577
2	rs114641121	101584901	C,NA	T,NA	0.980119,NA	0.00409843,NA	0.0141639,NA	0.112209,NA	0.000205731	0.000411584
2	rs147750749	101837869	C,NA	T,NA	0.984095,NA	-0.00403461,NA	0.0158037,NA	0.0977275,NA	0.000205713	0.000411527
2	rs73776687	101233528	A,A	G,G	0.966203,0.972222	-0.0213728,-0.0231945	0.0109412,0.0260119	1.2944,0.428803	0.00020569	0.000411479
2	rs67715959	101456861	C,NA	T,NA	0.954274,NA	-0.00269858,NA	0.00946506,NA	0.110385,NA	0.000205671	0.000411466
2	rs6879676	101563960	G,G	C,C	0.791252,0.714286	-0.0145019,-0.00837557	0.00486487,0.0094624	2.54158,0.42472	0.000205642	0.000411146
2	rs114358540	102027380	C,NA	A,NA	0.991054,NA	-0.00462585,NA	0.0209976,NA	0.0832123,NA	0.000205531	0.000411184
2	rs2895751	101358371	A,NA	C,NA	0.939364,NA	-0.00387192,NA	0.00828432,NA	0.193665,NA	0.00020553	0.000411186
2	rs72776182	101497542	C,NA	T,NA	0.954274,NA	0.00228016,NA	0.00946506,NA	0.0917134,NA	0.000205473	0.00041104
2	rs2657487	102028678	C,NA	T,NA	0.991054,NA	-0.00455818,NA	0.0209976,NA	0.0818936,NA	0.000205363	0.000410847
2	rs17274510	101881232	A,NA	G,NA	0.977137,NA	0.0176908,NA	0.0132281,NA	0.742075,NA	0.000205322	0.000410747
2	rs141198279	102027661	A,NA	G,NA	0.991054,NA	-0.00451257,NA	0.0209976,NA	0.0810066,NA	0.000205251	0.000410623
2	rs2545551	102028669	C,NA	G,NA	0.991054,NA	-0.00450233,NA	0.0209976,NA	0.0808078,NA	0.000205225	0.000410573
2	rs72777906	101551892	C,NA	T,NA	0.956262,NA	0.00298956,NA	0.00966771,NA	0.120821,NA	0.000205159	0.000410414
2	rs2671598	102027457	G,NA	A,NA	0.99006,NA	-0.00358822,NA	0.01993,NA	0.0669581,NA	0.000205067	0.000410255
2	rs114087496	101594350	G,NA	A,NA	0.979125,NA	0.00325351,NA	0.0138296,NA	0.0893706,NA	0.000204885	0.00040989
2	rs2135181	102028322	A,NA	G,NA	0.991054,NA	-0.00433477,NA	0.0209976,NA	0.0775622,NA	0.000204823	0.000409767
2	rs115270622	102025406	T,NA	C,NA	0.991054,NA	-0.00429673,NA	0.0209976,NA	0.076828,NA	0.000204733	0.000409588
2	rs2657450	102013148	T,NA	G,NA	0.991054,NA	-0.00429041,NA	0.0209976,NA	0.076706,NA	0.000204718	0.000409558
2	rs9327823	101638067	A,A	G,G	0.706759,0.844246	-0.00394429,0.0109293	0.00434302,0.0117882	0.439165,0.451173	0.000204662	0.000409068
2	rs116560553	102014430	G,NA	A,NA	0.991054,NA	-0.00425378,NA	0.0209976,NA	0.0760001,NA	0.000204633	0.000409387
2	rs113683444	102007200	A,NA	G,NA	0.991054,NA	-0.00423439,NA	0.0209976,NA	0.0756268,NA	0.000204588	0.000409297
2	rs115219068	102149700	C,NA	T,NA	0.982107,NA	0.0109894,NA	0.014915,NA	0.33607,NA	0.00020455	0.000409205
2	rs10077046	101893213	G,G	T,T	0.949304,0.983135	-0.0044454,0.0578993	0.00901262,0.0331973	0.20632,1.09076	0.000204284	0.000408633
2	rs546506046	102165321	C,NA	G,NA	0.991054,NA	-0.00433809,NA	0.0209976,NA	0.0776263,NA	0.000204273	0.000408664
2	rs182370669	102016923	A,NA	G,NA	0.991054,NA	-0.00409141,NA	0.0209976,NA	0.0728817,NA	0.000204262	0.000408645
2	rs190162579	102026335	T,NA	C,NA	0.991054,NA	-0.00408081,NA	0.0209976,NA	0.0726788,NA	0.000204238	0.000408597
2	rs34659614	101393196	C,NA	A,NA	0.978131,NA	0.0165829,NA	0.0135185,NA	0.657693,NA	0.000204137	0.000408378
2	rs2657489	102027606	T,NA	A,NA	0.991054,NA	-0.0039995,NA	0.0209976,NA	0.0711244,NA	0.000204058	0.000408235
2	rs2657451	102013575	A,NA	G,NA	0.991054,NA	-0.00395924,NA	0.0209976,NA	0.0703564,NA	0.000203969	0.000408059
2	rs2671600	102027769	G,NA	A,NA	0.991054,NA	-0.00393801,NA	0.0209976,NA	0.0699519,NA	0.000203923	0.000407966
2	rs466404	102115362	A,A	C,C	0.631213,0.631944	-0.00437533,-0.0119693	0.00409792,0.00886353	0.544154,0.752301	0.000203875	0.000407321
3	rs78116706	101713858	NA,G	NA,T	NA,0.963294	NA,-0.0737825	NA,0.0227328	NA,2.93112	0.0218487	0.0432085
3	rs76754480	102017869	NA,C	NA,A	NA,0.984127	NA,-0.0990046	NA,0.0342017	NA,2.4208	0.0110263	0.021924
3	rs72779993	101809060	C,NA	T,NA	0.847913,NA	0.00505573,NA	0.00550577,NA	0.445532,NA	0.00653176	0.0130299
3	rs78452309	101637850	NA,A	NA,G	NA,0.960318	NA,-0.0605716	NA,0.0218976	NA,2.24622	0.00650763	0.0129691
3	rs73189398	101693119	C,NA	T,NA	0.978131,NA	0.028699,NA	0.0135185,NA	1.47162,NA	0.00568702	0.0113412
3	rs6859286	101915717	T,NA	A,NA	0.947316,NA	-0.0286865,NA	0.0088502,NA	2.92456,NA	0.00548699	0.0109472
3	rs115254826	101706417	A,NA	G,NA	0.979125,NA	0.028201,NA	0.0138296,NA	1.38266,NA	0.0051138	0.0102008
3	rs72776186	101505108	C,NA	G,NA	0.979125,NA	0.0275424,NA	0.0138296,NA	1.3333,NA	0.00466155	0.00930029
3	rs17152757	101960167	NA,T	NA,A	NA,0.964286	NA,-0.0591898	NA,0.0230345	NA,1.9922	0.00438714	0.00875275
3	rs6891115	101817128	G,NA	C,NA	0.950298,NA	-0.0309856,NA	0.00909753,NA	3.18087,NA	0.00396486	0.0079159
3	rs72777903	101545541	A,NA	G,NA	0.980119,NA	0.0277829,NA	0.0141639,NA	1.30261,NA	0.0038721	0.00772847
3	rs111562520	101542490	G,NA	C,NA	0.991054,NA	0.0409925,NA	0.0209976,NA	1.29321,NA	0.00373662	0.00745639
3	rs113130730	101555890	C,NA	T,NA	0.989066,NA	0.040396,NA	0.0190121,NA	1.47357,NA	0.00322492	0.00643685
3	rs77197609	101635640	NA,A	NA,C	NA,0.946429	NA,-0.0462114	NA,0.0189842	NA,1.82609	0.00307547	0.0061394
3	rs72776174	101461224	T,NA	C,NA	0.962227,NA	0.0280401,NA	0.0103707,NA	2.16396,NA	0.0030265	0.00604172
3	rs78080219	101505969	NA,T	NA,A	NA,0.965278	NA,-0.0530559	NA,0.0233493	NA,1.63695	0.00297089	0.00593073
3	rs75972634	101522316	NA,A	NA,G	NA,0.965278	NA,-0.052931	NA,0.0233493	NA,1.63088	0.0029598	0.00590871
3	rs184644741	102197179	NA,G	NA,A	NA,0.973214	NA,0.0564292	NA,0.0264757	NA,1.4807	0.0029554	0.00590085
3	rs116231488	101620120	G,NA	A,NA	0.977137,NA	0.0250104,NA	0.0132281,NA	1.23163,NA	0.00294344	0.00587787
3	rs188792395	101530999	C,NA	T,NA	0.997018,NA	0.0841251,NA	0.0362599,NA	1.6917,NA	0.00283797	0.00566528
3	rs80279457	101676705	NA,T	NA,C	NA,0.980159	NA,-0.0624821	NA,0.0306528	NA,1.38183	0.00273675	0.00546524
3	rs117601933	101992176	NA,C	NA,T	NA,0.982143	NA,0.0660732	NA,0.0322783	NA,1.39084	0.00265311	0.00529758
3	rs76093531	101582637	NA,A	NA,G	NA,0.97619	NA,-0.0560788	NA,0.0280389	NA,1.34202	0.00257564	0.00514388
3	rs537571896	102163582	NA,T	NA,G	NA,0.997024	NA,0.160639	NA,0.078473	NA,1.39092	0.00248022	0.00495236
3	rs114447972	101352258	G,NA	A,NA	0.986084,NA	0.0457699,NA	0.0168779,NA	2.17449,NA	0.00236951	0.00473123
3	rs114401436	101840758	T,NA	C,NA	0.979125,NA	0.0245953,NA	0.0138296,NA	1.12303,NA	0.00225448	0.00450354
3	rs77080989	101551089	NA,G	NA,A	NA,0.954365	NA,0.0403459	NA,0.0204832	NA,1.31094	0.00224531	0.0044846
3	rs78855974	101240498	T,NA	C,NA	0.958251,NA	0.0242213,NA	0.00988495,NA	1.84549,NA	0.00220351	0.00440079
3	rs114461542	101370089	C,NA	T,NA	0.986084,NA	0.0452078,NA	0.0168779,NA	2.13108,NA	0.00220344	0.00440001
3	rs72780001	101840216	T,NA	C,NA	0.983101,NA	0.0253686,NA	0.0153396,NA	1.00802,NA	0.00218031	0.00435534
3	rs113056318	101262446	C,NA	A,NA	0.973161,NA	0.0256781,NA	0.0122339,NA	1.44584,NA	0.0020327	0.00405974
3	rs79530398	101714813	C,NA	T,NA	0.950298,NA	-0.0282126,NA	0.00909753,NA	2.71493,NA	0.00198675	0.0039702
3	rs55750330	102078332	T,NA	C,NA	0.966203,NA	0.0378243,NA	0.0109412,NA	3.26271,NA	0.00193882	0.00387333
3	rs193094815	101501877	NA,T	NA,C	NA,0.951389	NA,0.0390106	NA,0.0198773	NA,1.30368	0.00177106	0.00353782
3	rs144950740	101499108	NA,A	NA,T	NA,0.929563	NA,0.0328823	NA,0.0167057	NA,1.30954	0.00174613	0.0034881
3	rs80314444	101830898	NA,C	NA,T	NA,0.979167	NA,-0.0535845	NA,0.0299292	NA,1.13434	0.00172584	0.00344813
3	rs188977032	101969206	T,NA	C,NA	0.977137,NA	0.0200216,NA	0.0132281,NA	0.885601,NA	0.00166509	0.003327
3	rs144167781	101758319	NA,C	NA,T	NA,0.979167	NA,-0.0560972	NA,0.0299292	NA,1.21549	0.00164128	0.00327829
3	rs116754922	101403326	C,NA	T,NA	0.985089,NA	0.03957,NA	0.0163138,NA	1.81573,NA	0.00155197	0.00310014
3	rs181354276	101434344	T,NA	C,NA	0.989066,NA	0.0318491,NA	0.0190121,NA	1.02736,NA	0.00150446	0.00300614
3	rs74851799	101940689	NA,G	NA,A	NA,0.947421	NA,-0.0388573	NA,0.0191524	NA,1.37187	0.00149761	0.00299199
3	rs191397122	101347608	G,NA	T,NA	0.982107,NA	0.0223344,NA	0.014915,NA	0.871999,NA	0.00149646	0.00299008
3	rs115292985	102096330	G,NA	A,NA	0.994036,NA	0.0717943,NA	0.0256781,NA	2.2861,NA	0.00146933	0.00293565
3	rs79201050	101858691	T,NA	C,NA	0.952286,NA	-0.0262648,NA	0.00927543,NA	2.33434,NA	0.00145881	0.00291582
3	rs113134738	101269069	A,NA	G,NA	0.998012,NA	0.0966182,NA	0.044387,NA	1.53016,NA	0.00142637	0.00284975
3	rs75273151	101819425	NA,A	NA,C	NA,0.977182	NA,0.052467	NA,0.0286274	NA,1.17497	0.00142062	0.00283821
3	rs140758269	101833490	NA,A	NA,C	NA,0.986111	NA,0.0609214	NA,0.0365264	NA,1.02072	0.00140913	0.00281538
3	rs181218070	101805778	NA,C	NA,G	NA,0.986111	NA,0.0654794	NA,0.0365264	NA,1.13652	0.00138536	0.00276773
3	rs10066065	101873164	G,G	A,A	0.775348,0.983135	0.00138156,0.0362049	0.00473736,0.0331973	0.113188,0.559958	0.00133321	0.00266643
3	rs79697625	101379001	NA,G	NA,T	NA,0.989087	NA,-0.0697868	NA,0.0411453	NA,1.04641	0.00131344	0.00262401
3	rs74599019	101787450	NA,C	NA,T	NA,0.985119	NA,0.0573231	NA,0.0353055	NA,0.981072	0.0013126	0.00262263
3	rs74588340	101579193	NA,A	NA,G	NA,0.982143	NA,-0.0558873	NA,0.0322783	NA,1.07896	0.00128094	0.00255901
3	rs192489627	101687224	NA,T	NA,G	NA,0.975198	NA,0.0424099	NA,0.0274863	NA,0.910644	0.00126002	0.00251747
3	rs55957922	101435011	C,NA	T,NA	0.982107,NA	0.0208524,NA	0.014915,NA	0.790246,NA	0.00123467	0.0024673
3	rs146687546	102020604	NA,C	NA,A	NA,0.974206	NA,-0.0447453	NA,0.0269663	NA,1.01299	0.00123379	0.00246571
3	rs62362485	102183166	A,NA	G,NA	0.955268,NA	-0.0251447,NA	0.00956466,NA	2.06724,NA	0.0012308	0.00246005
3	rs144141007	101866298	T,NA	C,NA	0.987078,NA	0.0245834,NA	0.0175062,NA	0.795237,NA	0.00118885	0.0023756
3	rs150974265	101792919	NA,T	NA,C	NA,0.946429	NA,-0.0357332	NA,0.0189842	NA,1.22329	0.0011869	0.0023716
3	rs72774378	101354475	T,NA	C,NA	0.981113,NA	0.0217692,NA	0.0145245,NA	0.873125,NA	0.00118678	0.00237162
3	rs1381976	101331313	G,G	A,A	0.77833,0.90873	-0.0112453,-0.0169653	0.00475997,0.014843	1.74105,0.596799	0.00118611	0.00236902
3	rs9327701	101264120	G,G	T,T	0.796223,0.9375	-0.0120554,-0.00897935	0.00490845,0.0176595	1.8524,0.213872	0.00117252	0.00234191
3	rs183449937	101376497	T,NA	A,NA	0.983101,NA	0.021756,NA	0.0153396,NA	0.806577,NA	0.00117086	0.00233988
3	rs117051341	101790008	NA,G	NA,T	NA,0.985119	NA,0.0540483	NA,0.0353055	NA,0.900317	0.00114417	0.00228628
3	rs78025854	101233178	NA,C	NA,T	NA,0.87996	NA,-0.0222949	NA,0.0131525	NA,1.04549	0.00113864	0.00227504
3	rs115785608	101478106	C,NA	T,NA	0.987078,NA	0.0265849,NA	0.0175062,NA	0.889873,NA	0.00113497	0.00226827
3	rs67584371	101227328	T,T	G,G	0.802187,0.943452	-0.0120265,-0.0121587	0.00496334,0.018507	1.81275,0.291413	0.00112023	0.00223759
3	rs2545558	102031920	T,T	C,C	0.413519,0.382937	0.0124075,0.015269	0.00401481,0.00879376	2.69926,1.08353	0.00111425	0.00223108
3	rs111664597	101337666	A,NA	C,NA	0.988072,NA	0.0282346,NA	0.0182119,NA	0.916999,NA	0.00111019	0.00221833
3	rs2202478	101966413	C,C	T,T	0.400596,0.378968	0.0117322,0.0160895	0.00403484,0.0088114	2.43883,1.16843	0.00110695	0.00221643
3	rs78461063	101366694	NA,T	NA,C	NA,0.986111	NA,-0.0547655	NA,0.0365264	NA,0.873594	0.00109628	0.00219079
3	rs13354147	101785193	T,NA	C,NA	0.950298,NA	0.00706739,NA	0.00909753,NA	0.359271,NA	0.00108823	0.00217555
3	rs142885487	101319695	A,NA	G,NA	0.986084,NA	0.0258478,NA	0.0168779,NA	0.900821,NA	0.00108722	0.00217253
3	rs2657486	102028774	T,T	C,C	0.398608,0.382937	0.0115662,0.0158646	0.0040382,0.00879376	2.37876,1.1474	0.00107741	0.0021574
3	rs73175403	102221472	NA,G	NA,T	NA,0.796627	NA,0.0155647	NA,0.0106201	NA,0.845389	0.00103083	0.00206015
3	rs2671599	102027507	T,T	C,C	0.398608,0.382937	0.0114721,0.0157213	0.0040382,0.00879376	2.34692,1.13188	0.00100993	0.0020223
3	rs73192771	102220622	NA,A	NA,G	NA,0.816468	NA,0.0158303	NA,0.0110428	NA,0.819011	0.00099698	0.00199254
3	rs75149300	101476067	NA,G	NA,A	NA,0.946429	NA,-0.0263896	NA,0.0189842	NA,0.783821	0.000991648	0.00198169
3	rs78530799	101722161	T,NA	C,NA	0.972167,NA	-0.029111,NA	0.0120196,NA	1.81144,NA	0.000980076	0.00195924
3	rs9687982	102199962	NA,G	NA,A	NA,0.813492	NA,0.015591	NA,0.0109743	NA,0.808523	0.000978419	0.00195545
3	rs143819060	101241660	A,NA	G,NA	0.976143,NA	0.015489,NA	0.0129561,NA	0.634712,NA	0.000977535	0.00195325
3	rs76029896	102166569	NA,C	NA,T	NA,0.969246	NA,-0.0370712	NA,0.0247591	NA,0.871852	0.000975099	0.00194897
3	rs2671591	102025277	T,T	C,C	0.398608,0.382937	0.0114251,0.0156186	0.0040382,0.00879376	2.33108,1.1208	0.000972239	0.00194684
3	rs73192768	102217148	NA,G	NA,T	NA,0.816468	NA,0.0156132	NA,0.0110428	NA,0.803008	0.000971074	0.00194078
3	rs7704560	102196156	NA,A	NA,G	NA,0.813492	NA,0.0154937	NA,0.0109743	NA,0.801326	0.000966932	0.0019325
3	rs57425975	102196013	NA,A	NA,C	NA,0.813492	NA,0.0154937	NA,0.0109743	NA,0.801326	0.000966932	0.0019325
3	rs73192765	102216654	NA,G	NA,A	NA,0.816468	NA,0.015564	NA,0.0110428	NA,0.799403	0.000965347	0.00192934
3	rs7712423	102215516	NA,A	NA,G	NA,0.816468	NA,0.015564	NA,0.0110428	NA,0.799403	0.000965347	0.00192934
3	rs189382771	102009136	NA,T	NA,C	NA,0.973214	NA,-0.03943	NA,0.0264757	NA,0.86515	0.000963027	0.00192482
3	rs139938148	101303326	A,NA	G,NA	0.985089,NA	0.0262329,NA	0.0163138,NA	0.967254,NA	0.00096217	0.00192279
3	rs9327872	102005706	G,G	A,A	0.397614,0.37996	0.0114232,0.0154377	0.00403991,0.00880693	2.32884,1.09899	0.000960966	0.00192426
3	rs7735820	102214822	NA,C	NA,G	NA,0.816468	NA,0.0155148	NA,0.0110428	NA,0.795805	0.000959672	0.00191801
3	rs432367	102071755	NA,A	NA,T	NA,0.951389	NA,0.0300925	NA,0.0198773	NA,0.885897	0.000957413	0.00191276
3	rs73192724	102198464	NA,G	NA,A	NA,0.813492	NA,0.0154012	NA,0.0109743	NA,0.794518	0.00095621	0.00191108
3	rs2545545	102023904	G,G	C,C	0.399602,0.382937	0.0115516,0.0153651	0.00403651,0.00879376	2.37542,1.09372	0.000955143	0.00191261
3	rs73192721	102198304	NA,A	NA,G	NA,0.813492	NA,0.0153525	NA,0.0109743	NA,0.790945	0.000950641	0.00189996
3	rs73192723	102198382	NA,C	NA,T	NA,0.813492	NA,0.0153525	NA,0.0109743	NA,0.790945	0.000950641	0.00189996
3	rs72776117	101380722	C,NA	T,NA	0.983101,NA	0.0199633,NA	0.0153396,NA	0.714182,NA	0.000948494	0.00189568
3	rs142906345	101274107	NA,T	NA,A	NA,0.978175	NA,0.042042	NA,0.0292559	NA,0.82187	0.000937398	0.00187329
3	rs139478711	101511997	NA,C	NA,G	NA,0.974206	NA,0.0363339	NA,0.0269663	NA,0.74993	0.000932165	0.00186276
3	rs7715521	102218780	NA,C	NA,T	NA,0.816468	NA,0.0152622	NA,0.0110428	NA,0.777439	0.000931309	0.00186134
3	rs73192726	102198627	NA,T	NA,C	NA,0.813492	NA,0.015119	NA,0.0109743	NA,0.773903	0.000924594	0.00184792
3	rs142114035	101356868	A,NA	C,NA	0.963221,NA	0.0221513,NA	0.0105045,NA	1.45634,NA	0.000923372	0.00184526
3	rs140243820	101300600	NA,T	NA,C	NA,0.988095	NA,-0.0557561	NA,0.0394133	NA,0.803629	0.000922553	0.0018437
3	rs73192767	102216993	NA,G	NA,A	NA,0.81746	NA,0.0152453	NA,0.011066	NA,0.773903	0.00092218	0.0018431
3	rs186028671	101446708	NA,A	NA,G	NA,0.992063	NA,0.0696967	NA,0.0481747	NA,0.829835	0.000920953	0.00184014
3	rs10039511	101632467	T,NA	G,NA	0.77833,NA	-0.00196506,NA	0.00475997,NA	0.167663,NA	0.000917669	0.00183528
3	rs453689	101508279	T,T	G,G	0.281312,0.128968	0.00956551,-0.0307561	0.00439719,0.012754	1.52867,1.79895	0.000915804	0.00182976
3	rs149784735	101545660	NA,G	NA,A	NA,0.974206	NA,0.0358563	NA,0.0269663	NA,0.736065	0.00091105	0.00182059
3	rs2545601	102016172	T,T	C,C	0.398608,0.381944	0.0115136,0.0151047	0.0040382,0.00879811	2.36092,1.06543	0.000908005	0.00181824
3	rs73192714	102193214	NA,A	NA,G	NA,0.815476	NA,0.0149757	NA,0.0110197	NA,0.759075	0.000907872	0.00181451
3	rs59971900	102212518	NA,G	NA,A	NA,0.816468	NA,0.0150225	NA,0.0110428	NA,0.760184	0.000905563	0.0018099
3	rs2545596	102014047	C,C	T,T	0.398608,0.381944	0.0115564,0.0149914	0.0040382,0.00879811	2.37542,1.05358	0.000904261	0.00181075
3	rs17143925	101240466	C,C	T,T	0.885686,0.766865	0.0133347,0.00674086	0.0062137,0.0101097	1.49659,0.296778	0.000898511	0.00179483
3	rs2657449	102012989	A,A	G,G	0.398608,0.381944	0.011604,0.0148445	0.0040382,0.00879811	2.3916,1.0383	0.000896939	0.00179609
3	rs73175405	102223210	NA,T	NA,C	NA,0.805556	NA,0.0145261	NA,0.0108009	NA,0.747981	0.000889309	0.00177743
3	rs59586300	102222351	NA,C	NA,T	NA,0.805556	NA,0.0145261	NA,0.0108009	NA,0.747981	0.000889309	0.00177743
3	rs60524977	102222384	NA,C	NA,T	NA,0.805556	NA,0.0145261	NA,0.0108009	NA,0.747981	0.000889309	0.00177743
3	rs395327	101506560	C,C	T,T	0.281312,0.128968	0.00956551,-0.0305709	0.00439719,0.012754	1.52867,1.7817	0.000889198	0.00177662
3	rs187110630	101687759	NA,T	NA,C	NA,0.988095	NA,0.0531304	NA,0.0394133	NA,0.750439	0.000888506	0.00177565
3	rs261094	101510844	T,T	C,C	0.281312,0.128968	0.00951921,-0.0306183	0.00439719,0.012754	1.51713,1.7861	0.0008869	0.00177203
3	rs7720341	102202769	NA,G	NA,A	NA,0.816468	NA,0.0148366	NA,0.0110428	NA,0.746926	0.00088636	0.00177154
3	rs190393310	101448521	NA,T	NA,C	NA,0.969246	NA,-0.0324512	NA,0.0247591	NA,0.72132	0.000885748	0.00177026
3	rs4397105	102223714	NA,T	NA,C	NA,0.805556	NA,0.0144781	NA,0.0108009	NA,0.744493	0.000884316	0.00176746
3	rs148449636	101869333	NA,C	NA,T	NA,0.938492	NA,0.0231054	NA,0.0177919	NA,0.712053	0.000882893	0.00176461
3	rs10064230	102004880	A,A	G,G	0.398608,0.37996	0.0110475,0.0156828	0.0040382,0.00880693	2.20594,1.1252	0.000882301	0.00176673
3	rs6872741	102209999	NA,A	NA,G	NA,0.816468	NA,0.0147091	NA,0.0110428	NA,0.737888	0.000873548	0.00174594
3	rs73192745	102207611	NA,T	NA,C	NA,0.816468	NA,0.0146899	NA,0.0110428	NA,0.736536	0.000871652	0.00174215
3	rs73192738	102206925	NA,T	NA,C	NA,0.816468	NA,0.0146899	NA,0.0110428	NA,0.736536	0.000871652	0.00174215
3	rs73192740	102206990	NA,T	NA,A	NA,0.816468	NA,0.0146899	NA,0.0110428	NA,0.736536	0.000871652	0.00174215
3	rs6868471	102209823	NA,A	NA,G	NA,0.816468	NA,0.01466	NA,0.0110428	NA,0.734422	0.000868695	0.00173624
3	rs73192746	102208253	NA,A	NA,G	NA,0.816468	NA,0.0146459	NA,0.0110428	NA,0.733432	0.000867315	0.00173349
3	rs73185474	101566165	G,NA	C,NA	0.977137,NA	-0.0205279,NA	0.0132281,NA	0.918295,NA	0.000866212	0.00173113
3	rs2055629	102004240	A,A	T,T	0.398608,0.37996	0.0110475,0.0155858	0.0040382,0.00880693	2.20594,1.11479	0.000866039	0.00173417
3	rs147949147	102065824	NA,G	NA,A	NA,0.990079	NA,0.0587444	NA,0.0431319	NA,0.761434	0.000865583	0.00172984
3	rs73192711	102190125	NA,T	NA,C	NA,0.815476	NA,0.0145345	NA,0.0110197	NA,0.727731	0.00086305	0.00172496
3	rs76392900	101576110	NA,T	NA,C	NA,0.963294	NA,0.0298424	NA,0.0227328	NA,0.72292	0.00086141	0.00172162
3	rs2431532	102106533	G,G	T,T	0.580517,0.456349	-0.008293,-0.013371	0.00400659,0.00858212	1.41491,0.923608	0.000861034	0.0017241
3	rs189533794	101499439	NA,T	NA,A	NA,0.965278	NA,-0.0329694	NA,0.0233493	NA,0.801487	0.000858378	0.00171521
3	rs114248852	101464451	A,NA	G,NA	0.986084,NA	0.036865,NA	0.0168779,NA	1.53841,NA	0.000851063	0.00170066
3	rs79924273	101286961	NA,A	NA,G	NA,0.986111	NA,-0.0498778	NA,0.0365264	NA,0.764251	0.00084942	0.00169755
3	rs73192743	102207074	NA,A	NA,C	NA,0.816468	NA,0.0144553	NA,0.0110428	NA,0.720051	0.000848918	0.00169673
3	rs73192734	102202076	NA,A	NA,G	NA,0.814484	NA,0.0143467	NA,0.0109969	NA,0.716639	0.000847065	0.00169303
3	rs72783837	102102806	G,NA	A,NA	0.95328,NA	-0.0213111,NA	0.0093687,NA	1.63973,NA	0.000843982	0.00168736
3	rs76504890	101319144	NA,A	NA,G	NA,0.986111	NA,-0.0494282	NA,0.0365264	NA,0.754524	0.000836668	0.00167207
3	rs144473683	102130667	NA,A	NA,G	NA,0.985119	NA,-0.0462595	NA,0.0353055	NA,0.721002	0.000832911	0.00166477
3	rs143430354	101388429	NA,G	NA,C	NA,0.953373	NA,-0.0284698	NA,0.0202746	NA,0.795183	0.000830894	0.00166032
3	rs142461665	101532746	NA,T	NA,C	NA,0.973214	NA,0.0332238	NA,0.0264757	NA,0.67877	0.000828462	0.00165561
3	rs116611818	101453381	G,NA	A,NA	0.975149,NA	0.01257,NA	0.0127009,NA	0.491708,NA	0.000825948	0.00165048
3	rs79276060	101535663	NA,T	NA,G	NA,0.945437	NA,-0.0237757	NA,0.0188207	NA,0.685098	0.000825295	0.00164939
3	rs73192705	102184988	NA,T	NA,C	NA,0.816468	NA,0.0141799	NA,0.0110428	NA,0.700908	0.000824213	0.00164736
3	rs2432167	102074326	A,A	G,G	0.614314,0.606151	-0.00597506,-0.0171951	0.00406188,0.00874879	0.849891,1.30659	0.000822774	0.00164758
3	rs79165912	101992062	NA,G	NA,C	NA,0.979167	NA,0.0375827	NA,0.0299292	NA,0.679402	0.000817912	0.00163464
3	rs114655029	101550484	G,NA	T,NA	0.993042,NA	-0.0237839,NA	0.0237851,NA	0.498481,NA	0.000816741	0.00163206
3	rs2545559	102031959	A,A	G,G	0.411531,0.382937	0.0117348,0.0148135	0.00401769,0.00879376	2.45698,1.03585	0.000808368	0.00161863
3	rs146015665	101992472	NA,A	NA,G	NA,0.983135	NA,-0.0409706	NA,0.0331973	NA,0.66325	0.000806059	0.00161094
3	rs694832	102094000	C,C	T,T	0.612326,0.59623	-0.00629623,-0.0164601	0.00405803,0.00871223	0.918041,1.23026	0.000801148	0.00160433
3	rs386609	102094606	C,C	T,T	0.612326,0.59623	-0.00629623,-0.0164601	0.00405803,0.00871223	0.918041,1.23026	0.000801148	0.00160433
3	rs72783810	102053030	A,NA	T,NA	0.972167,NA	-0.0232759,NA	0.0120196,NA	1.27731,NA	0.000794832	0.00158899
3	rs143938339	101899303	NA,G	NA,A	NA,0.986111	NA,0.0456941	NA,0.0365264	NA,0.675845	0.000794477	0.0015878
3	rs385594	101535150	T,T	C,C	0.281312,0.128968	0.00974611,-0.0293926	0.00439719,0.012754	1.57412,1.67387	0.000792287	0.00158306
3	rs146846297	102050575	NA,C	NA,A	NA,0.969246	NA,-0.033607	NA,0.0247591	NA,0.757788	0.000789892	0.00157841
3	rs403861	102093515	T,T	C,C	0.612326,0.59623	-0.00629623,-0.016365	0.00405803,0.00871223	0.918041,1.21949	0.000785588	0.00157318
3	rs1505417	101995548	C,C	T,T	0.392644,0.378968	0.0112145,0.0152464	0.00404873,0.0088114	2.25123,1.07792	0.000775579	0.00155299
3	rs139529134	101840821	NA,A	NA,C	NA,0.989087	NA,-0.0512446	NA,0.0411453	NA,0.671693	0.000771668	0.00154231
3	rs543518786	101531170	NA,T	NA,A	NA,0.988095	NA,-0.0518252	NA,0.0394133	NA,0.724602	0.000770611	0.00153996
3	rs467186	102096919	G,G	A,A	0.612326,0.594246	-0.00638826,-0.0161037	0.00405803,0.0087054	0.937663,1.19155	0.000769046	0.00154006
3	rs117970355	101732448	NA,G	NA,T	NA,0.948413	NA,0.0231422	NA,0.0193256	NA,0.636171	0.000764834	0.00152874
3	rs74598846	101673946	NA,A	NA,T	NA,0.97619	NA,0.0327995	NA,0.0280389	NA,0.61603	0.000763527	0.00152588
3	rs450667	102086434	C,C	T,T	0.612326,0.605159	-0.00596938,-0.0167298	0.00405803,0.00874495	0.849891,1.25385	0.00076013	0.00152217
3	rs441226	102085919	G,G	C,C	0.612326,0.605159	-0.00592333,-0.0167298	0.00405803,0.00874495	0.840481,1.25385	0.000749886	0.00150165
3	rs451598	102086345	T,T	C,C	0.612326,0.605159	-0.00592333,-0.0167298	0.00405803,0.00874495	0.840481,1.25385	0.000749886	0.00150165
3	rs464068	102096797	T,T	C,C	0.612326,0.594246	-0.00634225,-0.0160501	0.00405803,0.0087054	0.927829,1.18557	0.000749646	0.00150121
3	rs11738522	101765621	A,NA	T,NA	0.992048,NA	0.0564518,NA	0.0222601,NA	1.9503,NA	0.00074779	0.00149444
3	rs75198574	102142428	NA,C	NA,T	NA,0.97619	NA,-0.0326436	NA,0.0280389	NA,0.612018	0.000746679	0.00149197
3	rs72772458	101233615	T,NA	C,NA	0.980119,NA	0.0178507,NA	0.0141639,NA	0.682848,NA	0.000744703	0.00148851
3	rs434168	102085208	A,A	T,T	0.612326,0.605159	-0.00592333,-0.0166809	0.00405803,0.00874495	0.840481,1.24828	0.000742283	0.00148643
3	rs118093317	101552983	NA,A	NA,G	NA,0.94246	NA,0.0247821	NA,0.0183564	NA,0.752027	0.000739599	0.00147794
3	rs2657448	102006482	A,A	G,G	0.390656,0.378968	0.0107621,0.0153434	0.00405239,0.0088114	2.10162,1.08816	0.000739209	0.00148024
3	rs419199	102083421	C,C	T,T	0.612326,0.605159	-0.00596938,-0.0165781	0.00405803,0.00874495	0.849891,1.23661	0.000736558	0.00147497
3	rs394905	102083780	A,A	T,T	0.612326,0.605159	-0.00596938,-0.0165781	0.00405803,0.00874495	0.849891,1.23661	0.000736558	0.00147497
3	rs694481	102083354	C,C	A,A	0.612326,0.605159	-0.00596938,-0.0165781	0.00405803,0.00874495	0.849891,1.23661	0.000736558	0.00147497
3	rs438126	102087272	A,A	T,T	0.612326,0.605159	-0.00578514,-0.0168324	0.00405803,0.00874495	0.812529,1.26558	0.000736164	0.00147415
3	rs397605	102087116	A,A	G,G	0.612326,0.605159	-0.00578514,-0.0168324	0.00405803,0.00874495	0.812529,1.26558	0.000736164	0.00147415
3	rs377515290	102007193	NA,T	NA,C	NA,0.983135	NA,0.04051	NA,0.0331973	NA,0.652947	0.000735937	0.00147087
3	rs410965	102084347	C,C	T,T	0.612326,0.605159	-0.00592333,-0.0166319	0.00405803,0.00874495	0.840481,1.24272	0.000734778	0.0014714
3	rs421099	102084669	T,T	G,G	0.612326,0.605159	-0.00592333,-0.0166319	0.00405803,0.00874495	0.840481,1.24272	0.000734778	0.0014714
3	rs453178	102085033	G,G	A,A	0.612326,0.605159	-0.00592333,-0.0166319	0.00405803,0.00874495	0.840481,1.24272	0.000734778	0.0014714
3	rs439009	102084824	C,C	A,A	0.612326,0.605159	-0.00592333,-0.0166319	0.00405803,0.00874495	0.840481,1.24272	0.000734778	0.0014714
3	rs3105473	102006968	T,T	C,C	0.389662,0.37996	0.0108576,0.0153515	0.00405425,0.00880693	2.13051,1.08984	0.000730889	0.00146357
3	rs419305	102082864	C,C	A,A	0.612326,0.605159	-0.00596938,-0.0165292	0.00405803,0.00874495	0.849891,1.23108	0.000729153	0.00146014
3	rs382964	102092070	T,T	C,C	0.612326,0.59623	-0.00601543,-0.0164186	0.00405803,0.00871223	0.859347,1.22555	0.0007287	0.00145923
3	rs423871	102086894	G,G	A,A	0.612326,0.605159	-0.00578514,-0.0167835	0.00405803,0.00874495	0.812529,1.25999	0.000728658	0.00145913
3	rs466235	102098582	C,C	T,T	0.612326,0.592262	-0.00620418,-0.01614	0.00405803,0.00869873	0.898606,1.19701	0.00072863	0.00145911
3	rs1913503	101987069	C,C	T,T	0.39165,0.378968	0.011315,0.0148025	0.00405055,0.0088114	2.28274,1.03165	0.000727985	0.0014577
3	rs455144	102082202	T,T	A,A	0.612326,0.605159	-0.00596938,-0.0164803	0.00405803,0.00874495	0.849891,1.22555	0.000721842	0.0014455
3	rs428047	102082195	C,C	A,A	0.612326,0.605159	-0.00596938,-0.0164803	0.00405803,0.00874495	0.849891,1.22555	0.000721842	0.0014455
3	rs438976	102082011	C,C	T,T	0.612326,0.604167	-0.00596938,-0.0164731	0.00405803,0.00874115	0.849891,1.22555	0.000719374	0.00144056
3	rs72779972	101768044	T,T	C,C	0.735586,0.897817	-0.00155527,0.0136984	0.00448312,0.014113	0.137479,0.479207	0.000718429	0.00143748
3	rs1913505	102015119	G,G	T,T	0.389662,0.381944	0.010996,0.0149407	0.00405425,0.00879811	2.17499,1.0483	0.000714043	0.00142986
3	rs379574	102082368	G,G	A,A	0.612326,0.605159	-0.00592333,-0.0164803	0.00405803,0.00874495	0.840481,1.22555	0.000712114	0.00142602
3	rs406690	102092829	A,A	G,G	0.612326,0.59623	-0.00596938,-0.016365	0.00405803,0.00871223	0.849891,1.21949	0.000710899	0.00142358
3	rs2431329	102094138	A,A	G,G	0.611332,0.59623	-0.00592056,-0.0165141	0.00405613,0.00871223	0.840481,1.23638	0.000709706	0.00142117
3	rs9327871	102003700	C,C	G,G	0.388668,0.377976	0.0103523,0.0157499	0.00405613,0.00881592	1.97052,1.13069	0.000708186	0.00141807
3	rs2545583	102048098	A,A	G,G	0.60338,0.614087	-0.00734204,-0.0138467	0.00404163,0.00878099	1.15941,0.939986	0.000707668	0.00141721
3	rs2657438	102003711	C,C	T,T	0.388668,0.377976	0.0105383,0.0154024	0.00405613,0.00881592	2.02808,1.09357	0.000705137	0.00141198
3	rs454744	102089523	C,C	A,A	0.612326,0.594246	-0.00596938,-0.0163035	0.00405803,0.0087054	0.849891,1.21399	0.000703961	0.00140968
3	rs387471	102083016	T,T	G,G	0.612326,0.605159	-0.00587727,-0.0164803	0.00405803,0.00874495	0.831117,1.22555	0.000702604	0.00140697
3	rs181115831	101670477	NA,T	NA,G	NA,0.985119	NA,0.0386592	NA,0.0353055	NA,0.563008	0.000702124	0.00140313
3	rs2657495	102024797	G,G	T,T	0.39165,0.382937	0.0106349,0.0150877	0.00405055,0.00879376	2.06294,1.06443	0.000701843	0.00140538
3	rs369099	102081276	G,G	A,A	0.612326,0.605159	-0.00592333,-0.0163775	0.00405803,0.00874495	0.840481,1.21399	0.000697264	0.00139628
3	rs32671	102091296	G,G	C,C	0.611332,0.59623	-0.00596659,-0.016365	0.00405613,0.00871223	0.849891,1.21949	0.000697169	0.00139607
3	rs371933	102092628	T,T	G,G	0.612326,0.59623	-0.00587727,-0.016365	0.00405803,0.00871223	0.831117,1.21949	0.000691953	0.00138563
3	rs32670	102091388	T,T	C,C	0.612326,0.59623	-0.00587727,-0.016365	0.00405803,0.00871223	0.831117,1.21949	0.000691953	0.00138563
3	rs377325	102089491	T,T	C,C	0.612326,0.59623	-0.00596938,-0.0162139	0.00405803,0.00871223	0.849891,1.20247	0.000689245	0.00138022
3	rs443023	102082041	T,T	C,C	0.612326,0.604167	-0.00592333,-0.016325	0.00405803,0.00874115	0.840481,1.20889	0.000688479	0.00137869
3	rs72776185	101504860	A,NA	T,NA	0.974155,NA	0.0122579,NA	0.0124606,NA	0.487787,NA	0.000688462	0.00137615
3	rs369875	102081520	G,G	C,C	0.612326,0.605159	-0.00587727,-0.0163775	0.00405803,0.00874495	0.831117,1.21399	0.000687953	0.00137763
3	rs181739128	101500502	NA,T	NA,C	NA,0.960318	NA,-0.0272927	NA,0.0218976	NA,0.672386	0.000687416	0.0013737
3	rs79475882	101276988	NA,C	NA,T	NA,0.986111	NA,-0.0430557	NA,0.0365264	NA,0.62252	0.000685307	0.00136968
3	rs449741	102079381	T,T	C,C	0.612326,0.605159	-0.00592333,-0.0162748	0.00405803,0.00874495	0.840481,1.20247	0.000682808	0.00136733
3	rs382998	102088996	A,A	G,G	0.612326,0.59623	-0.00596938,-0.0161651	0.00405803,0.00871223	0.849891,1.19701	0.00068244	0.00136659
3	rs425025	102080890	A,A	G,G	0.612326,0.605159	-0.00587727,-0.0163286	0.00405803,0.00874495	0.831117,1.2085	0.000681114	0.00136393
3	rs442443	102081834	A,A	T,T	0.612326,0.605159	-0.00583121,-0.0163775	0.00405803,0.00874495	0.8218,1.21399	0.000678851	0.0013594
3	rs2671570	102004783	C,C	T,T	0.389662,0.37996	0.0104381,0.0154888	0.00405425,0.00880693	1.99845,1.10442	0.000676957	0.00135555
3	rs2657445	102004743	A,A	C,C	0.389662,0.37996	0.0104381,0.0154888	0.00405425,0.00880693	1.99845,1.10442	0.000676957	0.00135555
3	rs2657446	102004849	C,C	A,A	0.389662,0.37996	0.0104381,0.0154888	0.00405425,0.00880693	1.99845,1.10442	0.000676957	0.00135555
3	rs150943860	101893447	NA,C	NA,A	NA,0.965278	NA,-0.0282921	NA,0.0233493	NA,0.646601	0.000676042	0.00135102
3	rs10072203	102006184	T,T	C,C	0.383698,0.381944	0.0104201,0.0150421	0.00406582,0.00879811	1.98372,1.05888	0.000675696	0.00135305
3	rs436524	102088736	A,A	G,G	0.612326,0.595238	-0.00596938,-0.01611	0.00405803,0.00870879	0.849891,1.19155	0.000675193	0.00135208
3	rs399173	102088744	T,T	C,C	0.612326,0.595238	-0.00596938,-0.01611	0.00405803,0.00870879	0.849891,1.19155	0.000675193	0.00135208
3	rs11741163	101520825	G,NA	A,NA	0.974155,NA	0.0120958,NA	0.0124606,NA	0.479274,NA	0.000674723	0.00134869
3	rs3105471	102005231	T,T	A,A	0.387674,0.378968	0.0105432,0.0152464	0.00405803,0.0088114	2.02808,1.07792	0.000674186	0.00135001
3	rs9327870	102003557	T,T	C,C	0.389662,0.375	0.0102522,0.0158258	0.00405425,0.00882973	1.94133,1.1362	0.000673566	0.00134872
3	rs3105472	102005412	T,T	G,G	0.389662,0.37996	0.0105334,0.0152897	0.00405425,0.00880693	2.02808,1.0833	0.000672948	0.00134753
3	rs365558	102081231	G,G	A,A	0.61332,0.605159	-0.00592613,-0.0163775	0.00405994,0.00874495	0.840481,1.21399	0.00067164	0.00134495
3	rs143127150	101535189	NA,G	NA,A	NA,0.965278	NA,-0.0255604	NA,0.0233493	NA,0.562807	0.000671439	0.00134205
3	rs145287087	101480200	NA,G	NA,A	NA,0.985119	NA,0.0418426	NA,0.0353055	NA,0.627171	0.000670758	0.00134054
3	rs2657441	102004366	C,C	T,T	0.389662,0.37996	0.0104381,0.0154377	0.00405425,0.00880693	1.99845,1.09899	0.000670432	0.00134248
3	rs2657444	102004673	T,T	C,C	0.389662,0.37996	0.0104381,0.0154377	0.00405425,0.00880693	1.99845,1.09899	0.000670432	0.00134248
3	rs370166	102079177	A,A	C,C	0.604374,0.605159	-0.00594783,-0.0157284	0.00404338,0.00874495	0.849891,1.14215	0.000669332	0.00134036
3	rs441039	102082012	A,A	G,G	0.612326,0.604167	-0.00587727,-0.0162277	0.00405803,0.00874115	0.831117,1.198	0.000665989	0.00133365
3	rs2657440	102004358	A,A	G,G	0.389662,0.37996	0.0104381,0.0153867	0.00405425,0.00880693	1.99845,1.09357	0.000663992	0.00132959
3	rs451819	102078587	A,A	G,G	0.612326,0.604167	-0.00592333,-0.016116	0.00405803,0.00874115	0.840481,1.18557	0.000663204	0.00132807
3	rs2175911	102003836	A,A	C,C	0.388668,0.37996	0.0104906,0.0153356	0.00405613,0.00880693	2.01324,1.08816	0.000662955	0.00132751
3	rs427548	102077906	A,A	G,G	0.612326,0.605159	-0.00592333,-0.016123	0.00405803,0.00874495	0.840481,1.18557	0.000662161	0.00132599
3	rs419099	102089442	G,G	A,A	0.612326,0.59623	-0.00583121,-0.0162139	0.00405803,0.00871223	0.8218,1.20247	0.000662	0.00132564
3	rs382946	102079138	C,C	T,T	0.611332,0.605159	-0.00601262,-0.015933	0.00405613,0.00874495	0.859347,1.16456	0.000661115	0.0013239
3	rs149382620	101477991	NA,T	NA,C	NA,0.985119	NA,0.0375478	NA,0.0353055	NA,0.541286	0.0006608	0.00132065
3	rs2545599	102015061	C,C	G,G	0.390656,0.380952	0.0107621,0.0146036	0.00405239,0.0088025	2.10162,1.01274	0.000660575	0.00132274
3	rs2657443	102004668	C,C	T,T	0.389662,0.37996	0.0103904,0.0154377	0.00405425,0.00880693	1.98372,1.09899	0.00066004	0.00132167
3	rs2657439	102003807	T,T	C,C	0.388668,0.378968	0.0105812,0.0151494	0.00405613,0.0088114	2.04149,1.06773	0.000659959	0.00132152
3	rs3114585	102005268	C,C	T,T	0.387674,0.378968	0.0104955,0.0151954	0.00405803,0.0088114	2.01324,1.07255	0.000657198	0.00131599
3	rs2545555	102030759	C,C	T,T	0.39662,0.382937	0.0110782,0.0150835	0.00404163,0.00879376	2.21291,1.06399	0.00065633	0.0013142
3	rs1645533	102074644	A,A	G,G	0.612326,0.605159	-0.00596938,-0.0159817	0.00405803,0.00874495	0.849891,1.16992	0.000652445	0.00130654
3	rs1645534	102079057	G,G	A,A	0.612326,0.605159	-0.00583121,-0.0161768	0.00405803,0.00874495	0.8218,1.19155	0.000651717	0.00130506
3	rs1895213	102044072	G,G	T,T	0.60338,0.614087	-0.00734204,-0.0133486	0.00404163,0.00878099	1.15941,0.891205	0.000650123	0.00130196
3	rs424013	102075426	G,G	A,A	0.612326,0.605159	-0.00592333,-0.0160303	0.00405803,0.00874495	0.840481,1.1753	0.00064995	0.00130154
3	rs2431327	102088205	T,T	C,C	0.612326,0.59623	-0.00596938,-0.0159114	0.00405803,0.00871223	0.849891,1.16877	0.000648413	0.00129845
3	rs139745004	101845951	NA,C	NA,T	NA,0.947421	NA,0.0200425	NA,0.0191524	NA,0.529674	0.000647907	0.00129508
3	rs76381196	101631761	C,C	T,T	0.941352,0.97619	-0.00605346,-0.0612833	0.00841466,0.0280389	0.326152,1.53999	0.00064492	0.00128919
3	rs2657459	102077130	G,G	A,A	0.612326,0.605159	-0.00583121,-0.016123	0.00405803,0.00874495	0.8218,1.18557	0.000644674	0.00129096
3	rs434110	102078736	C,C	T,T	0.612326,0.605159	-0.00583121,-0.016123	0.00405803,0.00874495	0.8218,1.18557	0.000644674	0.00129096
3	rs421696	102075037	C,C	T,T	0.612326,0.605159	-0.00592333,-0.0159817	0.00405803,0.00874495	0.840481,1.16992	0.000643652	0.00128892
3	rs430921	102076457	G,G	A,A	0.612326,0.606151	-0.00587727,-0.0160374	0.00405803,0.00874879	0.831117,1.1753	0.000642376	0.00128636
3	rs660179	102076624	G,G	A,A	0.612326,0.605159	-0.00587727,-0.0160303	0.00405803,0.00874495	0.831117,1.1753	0.000641271	0.00128415
3	rs2431328	102088347	T,T	G,G	0.612326,0.59623	-0.00587727,-0.0159651	0.00405803,0.00871223	0.831117,1.17472	0.000637958	0.00127751
3	rs403406	102075107	A,A	G,G	0.612326,0.605159	-0.00592333,-0.015933	0.00405803,0.00874495	0.840481,1.16456	0.000637432	0.00127647
3	rs2137902	102003945	G,G	A,A	0.389662,0.37996	0.0102999,0.0153867	0.00405425,0.00880693	1.95589,1.09357	0.00063482	0.00127116
3	rs80058303	101985651	NA,G	NA,T	NA,0.974206	NA,-0.0316988	NA,0.0269663	NA,0.620159	0.00063033	0.00125971
3	rs370175	102079162	T,T	C,C	0.611332,0.605159	-0.00592056,-0.0158307	0.00405613,0.00874495	0.840481,1.15333	0.000630301	0.00126219
3	rs6596520	102088575	A,A	T,T	0.612326,0.59623	-0.00592333,-0.0158138	0.00405803,0.00871223	0.840481,1.15799	0.000627339	0.00125625
3	rs6596521	102088582	A,A	C,C	0.612326,0.59623	-0.00592333,-0.0158138	0.00405803,0.00871223	0.840481,1.15799	0.000627339	0.00125625
3	rs404031	102076820	C,C	T,T	0.612326,0.605159	-0.00583121,-0.0159817	0.00405803,0.00874495	0.8218,1.16992	0.000626654	0.00125488
3	rs79641165	102106605	NA,T	NA,C	NA,0.975198	NA,0.0292571	NA,0.0274863	NA,0.541911	0.000625922	0.00125108
3	rs383987	102087912	A,A	G,G	0.612326,0.59623	-0.00587727,-0.0158626	0.00405803,0.00871223	0.831117,1.16337	0.000625009	0.00125157
3	rs401320	102088078	T,T	G,G	0.612326,0.59623	-0.00587727,-0.0158626	0.00405803,0.00871223	0.831117,1.16337	0.000625009	0.00125157
3	rs6596519	102088468	G,G	A,A	0.612326,0.597222	-0.00592333,-0.0158201	0.00405803,0.0087157	0.840481,1.15799	0.000622601	0.00124676
3	rs2431323	102073607	G,G	C,C	0.612326,0.605159	-0.00587727,-0.0158794	0.00405803,0.00874495	0.831117,1.15867	0.000622258	0.00124608
3	rs2431325	102073735	T,T	C,C	0.612326,0.605159	-0.00587727,-0.0158794	0.00405803,0.00874495	0.831117,1.15867	0.000622258	0.00124608
3	rs2458660	102073929	G,G	A,A	0.612326,0.605159	-0.00583121,-0.0158794	0.00405803,0.00874495	0.8218,1.15867	0.000614024	0.00122958
3	rs2431326	102073976	T,T	C,C	0.612326,0.605159	-0.00583121,-0.0158794	0.00405803,0.00874495	0.8218,1.15867	0.000614024	0.00122958
3	rs79576398	101504120	NA,G	NA,C	NA,0.945437	NA,-0.0186658	NA,0.0188207	NA,0.493077	0.000614002	0.00122722
3	rs117510745	101416480	NA,G	NA,A	NA,0.938492	NA,0.016765	NA,0.0177919	NA,0.460864	0.000612469	0.00122419
3	rs72779935	101713881	C,NA	G,NA	0.950298,NA	0.00573449,NA	0.00909753,NA	0.276975,NA	0.00061152	0.00122258
3	rs2202477	101966589	G,G	A,A	0.385686,0.378968	0.0101761,0.0156908	0.00406188,0.0088114	1.91236,1.1252	0.000611233	0.00122384
3	rs6867849	101522815	T,NA	A,NA	0.964215,NA	-0.0218539,NA	0.0106439,NA	1.39735,NA	0.000609538	0.00121837
3	rs80303455	102001784	C,NA	T,NA	0.973161,NA	-0.0229803,NA	0.0122339,NA	1.21951,NA	0.000608676	0.00121698
3	rs585901	102087732	A,A	G,G	0.612326,0.59623	-0.00587727,-0.0157113	0.00405803,0.00871223	0.831117,1.14672	0.000606507	0.00121452
3	rs588102	102087781	C,C	A,A	0.612326,0.59623	-0.00587727,-0.0157113	0.00405803,0.00871223	0.831117,1.14672	0.000606507	0.00121452
3	rs3105477	101953047	A,A	G,G	0.385686,0.378968	0.0101332,0.0156908	0.00406188,0.0088114	1.8994,1.1252	0.000606438	0.00121424
3	rs2432168	102074063	T,T	C,C	0.612326,0.605159	-0.00578514,-0.0158794	0.00405803,0.00874495	0.812529,1.15867	0.000605975	0.00121346
3	rs115772197	101492804	A,NA	G,NA	0.993042,NA	-0.0192392,NA	0.0237851,NA	0.378215,NA	0.000605482	0.00121005
3	rs117011540	101685670	NA,C	NA,T	NA,0.939484	NA,0.017142	NA,0.0179277	NA,0.469821	0.000603539	0.00120641
3	rs10072191	102006134	G,G	C,C	0.389662,0.37996	0.0102522,0.0151877	0.00405425,0.00880693	1.94133,1.07255	0.000602309	0.00120606
3	rs79526080	101704025	NA,T	NA,C	NA,0.941468	NA,0.022801	NA,0.0182098	NA,0.676702	0.000601043	0.00120142
3	rs72776112	101378855	A,NA	G,NA	0.968191,NA	0.0166774,NA	0.0112664,NA	0.857617,NA	0.00060026	0.00119979
3	rs78943353	102154210	T,NA	C,NA	0.915507,NA	0.0257534,NA	0.00710883,NA	3.53535,NA	0.000593205	0.00118546
3	rs148540934	101925990	NA,C	NA,T	NA,0.983135	NA,-0.0311952	NA,0.0331973	NA,0.459201	0.000589783	0.00117882
3	rs189976270	101346001	NA,G	NA,A	NA,0.970238	NA,-0.0257544	NA,0.0251555	NA,0.514383	0.000586666	0.00117251
3	rs258134	102105688	C,C	T,T	0.588469,0.456349	-0.00729855,-0.013473	0.00401769,0.00858212	1.15941,0.933897	0.000584733	0.00117085
3	rs117970592	101991734	NA,T	NA,G	NA,0.929563	NA,-0.015384	NA,0.0167057	NA,0.447197	0.000584544	0.00116858
3	rs140642381	101514314	NA,C	NA,A	NA,0.965278	NA,-0.0222307	NA,0.0233493	NA,0.467182	0.000583747	0.00116681
3	rs183378637	101723869	NA,T	NA,A	NA,0.986111	NA,0.0330698	NA,0.0365264	NA,0.437386	0.000582731	0.00116462
3	rs457442	102105963	G,G	T,T	0.588469,0.456349	-0.00720308,-0.0136235	0.00401769,0.00858212	1.13669,0.949177	0.000579528	0.00116042
3	rs460657	102096744	G,G	A,A	0.581511,0.4375	-0.008108,-0.0122144	0.00400792,0.00861694	1.36579,0.80593	0.000578421	0.00115822
3	rs144659466	101396322	NA,T	NA,A	NA,0.985119	NA,-0.0341343	NA,0.0353055	NA,0.476733	0.000577308	0.00115395
3	rs647343	102076550	T,T	A,A	0.612326,0.605159	-0.00587727,-0.0154799	0.00405803,0.00874495	0.831117,1.1152	0.000575368	0.00115218
3	rs1505416	101995470	C,C	T,T	0.384692,0.378968	0.010415,0.0152464	0.00406384,0.0088114	1.98372,1.07792	0.000575175	0.00115168
3	rs258135	102105405	A,A	C,C	0.588469,0.456349	-0.00729855,-0.013371	0.00401769,0.00858212	1.15941,0.923608	0.000574653	0.00115066
3	rs258136	102104051	A,A	G,G	0.588469,0.456349	-0.00729855,-0.0134003	0.00401769,0.00858212	1.15941,0.926561	0.000574557	0.00115047
3	rs72783806	102047401	G,NA	A,NA	0.976143,NA	0.0141625,NA	0.0129561,NA	0.561702,NA	0.000572573	0.00114463
3	rs76178267	101377516	A,NA	G,NA	0.976143,NA	-0.0195278,NA	0.0129561,NA	0.880241,NA	0.000571378	0.00114193
3	rs34189992	102039548	C,NA	T,NA	0.815109,NA	-0.0051402,NA	0.005093,NA	0.504669,NA	0.00057131	0.00114271
3	rs2657494	102025067	T,T	A,A	0.382704,0.382937	0.0101224,0.0149439	0.00406782,0.00879376	1.89172,1.0494	0.000567729	0.00113681
3	rs67953284	102041245	A,NA	G,NA	0.815109,NA	-0.00509118,NA	0.005093,NA	0.498279,NA	0.000563503	0.0011271
3	rs116944468	101597227	NA,T	NA,C	NA,0.984127	NA,0.0309466	NA,0.0342017	NA,0.437044	0.000563317	0.00112597
3	rs72779936	101722121	T,NA	A,NA	0.965209,NA	-0.00284495,NA	0.0107893,NA	0.101261,NA	0.000563245	0.00112552
3	rs190483	102104995	A,A	G,G	0.588469,0.456349	-0.00724855,-0.0133224	0.00401769,0.00858212	1.14748,0.918727	0.000559595	0.00112051
3	rs2671601	102028045	G,G	A,A	0.382704,0.381944	0.00996195,0.0151118	0.00406782,0.00879811	1.84386,1.06618	0.000556516	0.00111434
3	rs184287839	101421671	NA,T	NA,A	NA,0.992063	NA,0.0478961	NA,0.0481747	NA,0.494692	0.000555651	0.00111049
3	rs1505420	101951405	G,G	C,C	0.377734,0.378968	0.00998205,0.0153945	0.00407811,0.0088114	1.84235,1.09357	0.000553605	0.00110845
3	rs137935685	101358538	NA,T	NA,G	NA,0.925595	NA,0.0130244	NA,0.0162889	NA,0.372686	0.000552435	0.0011042
3	rs147837901	101888046	NA,C	NA,T	NA,0.968254	NA,0.0220526	NA,0.0243817	NA,0.436821	0.000552226	0.0011038
3	rs3114593	101927339	C,C	G,G	0.379722,0.371032	0.00978531,0.0160088	0.00407393,0.00884878	1.78758,1.15226	0.000551295	0.00110376
3	rs77136536	101309361	NA,A	NA,T	NA,0.954365	NA,-0.0205802	NA,0.0204832	NA,0.501657	0.00054988	0.00109897
3	rs75881452	101306504	NA,G	NA,A	NA,0.954365	NA,-0.0205464	NA,0.0204832	NA,0.500562	0.000549105	0.00109742
3	rs145142563	101649425	NA,C	NA,A	NA,0.978175	NA,-0.0332544	NA,0.0292559	NA,0.59231	0.000548663	0.00109667
3	rs10059542	101967322	T,NA	G,NA	0.951292,NA	0.00342564,NA	0.00918509,NA	0.149243,NA	0.000546974	0.00109366
3	rs79209220	101300190	NA,C	NA,T	NA,0.954365	NA,-0.0203876	NA,0.0204832	NA,0.495427	0.000545499	0.00109022
3	rs1505421	101951082	T,T	C,C	0.379722,0.377976	0.00997183,0.0154024	0.00407393,0.00881592	1.84235,1.09357	0.000543395	0.00108801
3	rs261116	101550199	C,C	T,T	0.306163,0.12996	0.00975434,-0.0282083	0.00428977,0.0127124	1.63875,1.57692	0.000542993	0.00108508
3	rs190516664	101913486	NA,G	NA,C	NA,0.97619	NA,0.0229317	NA,0.0280389	NA,0.383587	0.000541835	0.00108294
3	rs114878047	101258526	G,G	C,C	0.800199,0.736111	0.00765875,-0	0.00494472,0.00969886	0.915738,-0	0.000541833	0.00108256
3	rs78095595	101767508	NA,T	NA,G	NA,0.970238	NA,0.0211001	NA,0.0251555	NA,0.396216	0.000541492	0.00108238
3	rs2671568	102000313	G,G	A,A	0.383698,0.37996	0.010186,0.0153356	0.00406582,0.00880693	1.91236,1.08816	0.000540726	0.00108267
3	rs72774357	101341047	G,G	C,C	0.907555,0.776786	0.0116585,0.00426344	0.00682591,0.0102658	1.0573,0.168823	0.00054023	0.00107934
3	rs2175912	102028537	G,G	A,A	0.382704,0.380952	0.0100087,0.0148775	0.00406782,0.0088025	1.85773,1.04095	0.000540164	0.0010816
3	rs2671569	102003138	G,G	A,A	0.383698,0.377976	0.0102815,0.0152032	0.00406582,0.00881592	1.94133,1.07255	0.000538992	0.00107922
3	rs17153730	102014906	NA,A	NA,G	NA,0.946429	NA,-0.0225419	NA,0.0189842	NA,0.628805	0.000537709	0.00107476
3	rs117591134	102157231	NA,G	NA,A	NA,0.909722	NA,-0.0142803	NA,0.0149162	NA,0.470595	0.000537421	0.00107434
3	rs2657427	102054483	C,C	T,T	0.580517,0.452381	-0.00843028,-0.0106494	0.00400659,0.00858839	1.45137,0.667594	0.000536533	0.00107435
3	rs2657431	101998692	C,C	T,T	0.383698,0.378968	0.010143,0.0153434	0.00406582,0.0088114	1.8994,1.08816	0.000535433	0.00107208
3	rs2657435	102001365	C,C	T,T	0.383698,0.378968	0.010143,0.0153434	0.00406582,0.0088114	1.8994,1.08816	0.000535433	0.00107208
3	rs1039623	102000423	G,G	A,A	0.383698,0.378968	0.010143,0.0153434	0.00406582,0.0088114	1.8994,1.08816	0.000535433	0.00107208
3	rs2671567	101998579	G,G	A,A	0.383698,0.378968	0.010143,0.0153434	0.00406582,0.0088114	1.8994,1.08816	0.000535433	0.00107208
3	rs2657432	101998879	G,G	A,A	0.383698,0.378968	0.010143,0.0153434	0.00406582,0.0088114	1.8994,1.08816	0.000535433	0.00107208
3	rs258131	102102451	G,G	A,A	0.588469,0.454365	-0.00729855,-0.0129552	0.00401769,0.00858518	1.15941,0.881754	0.000533491	0.00106824
3	rs1913501	102018838	T,T	A,A	0.382704,0.381944	0.0101224,0.0146304	0.00406782,0.00879811	1.89172,1.01623	0.000533308	0.00106788
3	rs72777911	101558924	A,NA	C,NA	0.976143,NA	0.011452,NA	0.0129561,NA	0.42395,NA	0.000531889	0.00106323
3	rs995962	101947558	G,G	A,A	0.379722,0.378968	0.00988095,0.0153945	0.00407393,0.0088114	1.81556,1.09357	0.000531129	0.00106344
3	rs3105483	101948181	G,G	C,C	0.379722,0.378968	0.00988095,0.0153945	0.00407393,0.0088114	1.81556,1.09357	0.000531129	0.00106344
3	rs2671566	101998457	G,G	A,A	0.383698,0.378968	0.010143,0.0152975	0.00406582,0.0088114	1.8994,1.0833	0.000530817	0.00106283
3	rs1995572	101925961	T,T	C,C	0.379722,0.372024	0.0095843,0.0160976	0.00407393,0.00884395	1.72949,1.16285	0.000530393	0.00106189
3	rs192391486	101690340	NA,C	NA,T	NA,0.985119	NA,0.0281865	NA,0.0353055	NA,0.371956	0.000529799	0.00105887
3	rs77249641	101329883	NA,T	NA,C	NA,0.968254	NA,-0.0242817	NA,0.0243817	NA,0.495803	0.000528846	0.00105702
3	rs3105486	101944070	G,G	C,C	0.379722,0.378968	0.00988095,0.0153434	0.00407393,0.0088114	1.81556,1.08816	0.000526019	0.00105321
3	rs3105480	101949318	A,A	C,C	0.379722,0.378968	0.00988095,0.0153434	0.00407393,0.0088114	1.81556,1.08816	0.000526019	0.00105321
3	rs142308241	101929155	NA,A	NA,G	NA,0.955357	NA,-0.0210719	NA,0.0206987	NA,0.510514	0.000524763	0.00104886
3	rs114849971	101827261	A,NA	G,NA	0.980119,NA	0.011926,NA	0.0141639,NA	0.398168,NA	0.00052179	0.001043
3	rs3114607	101971904	G,G	A,A	0.379722,0.378968	0.00983313,0.0153945	0.00407393,0.0088114	1.80154,1.09357	0.000521498	0.00104415
3	rs1913502	102018714	C,C	T,T	0.382704,0.381944	0.0100752,0.0145803	0.00406782,0.00879811	1.87756,1.01109	0.000520785	0.0010428
3	rs79481117	101406274	NA,G	NA,T	NA,0.997024	NA,0.0661338	NA,0.078473	NA,0.398632	0.000518494	0.00103633
3	rs385827	102095375	T,T	C,C	0.630219,0.622024	-0.00553792,-0.0160083	0.00409564,0.00881592	0.753681,1.15867	0.000517011	0.00103528
3	rs3095908	102015923	A,A	G,G	0.382704,0.381944	0.0101697,0.0143692	0.00406782,0.00879811	1.90594,0.989601	0.000516665	0.00103456
3	rs2657442	102004421	A,A	G,G	0.382704,0.37996	0.00972766,0.0149428	0.00406782,0.00880693	1.77506,1.04696	0.000516618	0.00103443
3	rs116352325	102120355	G,NA	A,NA	0.99006,NA	-0.03577,NA	0.01993,NA	1.13853,NA	0.000516323	0.00103199
3	rs258140	102103062	G,G	A,A	0.588469,0.454365	-0.00720308,-0.0129552	0.00401769,0.00858518	1.13669,0.881754	0.000515225	0.00103165
3	rs258139	102103608	T,T	G,G	0.588469,0.454365	-0.00720308,-0.0129552	0.00401769,0.00858518	1.13669,0.881754	0.000515225	0.00103165
3	rs258137	102103919	G,G	A,A	0.588469,0.454365	-0.00720308,-0.0129552	0.00401769,0.00858518	1.13669,0.881754	0.000515225	0.00103165
3	rs258132	102100856	T,T	A,A	0.588469,0.454365	-0.00715761,-0.013053	0.00401769,0.00858518	1.12594,0.891411	0.000515087	0.00103138
3	rs2458659	102085269	A,A	T,T	0.630219,0.630952	-0.00549193,-0.0160968	0.00409564,0.00885857	0.744857,1.15987	0.000514228	0.00102971
3	rs258130	102102540	G,G	C,C	0.588469,0.454365	-0.00715761,-0.0129552	0.00401769,0.00858518	1.12594,0.881754	0.000506844	0.00101487
3	rs141418790	101612034	NA,G	NA,A	NA,0.980159	NA,-0.0283605	NA,0.0306528	NA,0.449952	0.000502924	0.0010052
3	rs258138	102103797	C,C	A,A	0.588469,0.454365	-0.00715761,-0.0129014	0.00401769,0.00858518	1.12594,0.876462	0.000502392	0.00100595
3	rs32672	102090482	T,T	C,C	0.630219,0.622024	-0.00553792,-0.0158561	0.00409564,0.00881592	0.753681,1.14215	0.000502113	0.00100544
3	rs144733397	101360274	A,NA	C,NA	0.975149,NA	-0.0185124,NA	0.0127009,NA	0.838757,NA	0.000501323	0.00100193
3	rs6875170	102052602	C,C	G,G	0.580517,0.454365	-0.00833876,-0.0103947	0.00400659,0.00858518	1.42701,0.645924	0.000501171	0.00100353
3	rs71586338	101648502	A,NA	C,NA	0.887674,NA	0.0263395,NA	0.00626142,NA	4.58637,NA	0.000499956	0.00100277
3	rs181983467	101747391	NA,A	NA,T	NA,0.980159	NA,0.0233936	NA,0.0306528	NA,0.351292	0.000499678	0.000998791
3	rs116416069	102064492	A,NA	G,NA	0.983101,NA	0.0209427,NA	0.0153396,NA	0.764046,NA	0.000498978	0.000997236
3	rs13190449	101834469	A,NA	G,NA	0.946322,NA	0.0292685,NA	0.00877248,NA	3.07124,NA	0.000498639	0.000996443
3	rs73776693	101250074	C,C	T,T	0.801193,0.736111	0.00742887,0.000657121	0.00495399,0.00969886	0.873787,0.0241168	0.000497973	0.000994939
3	rs11742729	102212373	G,NA	A,NA	0.965209,NA	0.0273974,NA	0.0107893,NA	1.9544,NA	0.00049724	0.000993962
3	rs2657447	102005705	T,T	C,C	0.38171,0.37996	0.00982324,0.0146109	0.00406983,0.00880693	1.80154,1.01274	0.000496201	0.00099355
3	rs261114	101552955	G,G	A,A	0.393638,0.134921	0.00524481,-0.0290903	0.00404692,0.0125123	0.710019,1.69735	0.000495549	0.000990431
3	rs1597902	101279557	C,C	T,T	0.826044,0.967262	-0.00879113,0.000354128	0.00521577,0.0240217	1.03671,0.00513845	0.000495441	0.000989868
3	rs258257	102063443	C,C	T,T	0.631213,0.637897	-0.00591359,-0.0153751	0.00409792,0.0088943	0.826812,1.07638	0.000493029	0.000987295
3	rs6897341	101267244	G,G	A,A	0.827038,0.967262	-0.00900114,-0.000405268	0.00522759,0.0240217	1.07009,0.00588547	0.000492376	0.000983742
3	rs366668	102078141	G,G	T,T	0.580517,0.446429	-0.00792215,-0.0114822	0.00400659,0.00859885	1.31867,0.740471	0.000492021	0.000985201
3	rs117951672	102099683	NA,C	NA,T	NA,0.974206	NA,0.0216182	NA,0.0269663	NA,0.373927	0.000491974	0.000983282
3	rs11740476	101476014	A,NA	G,NA	0.974155,NA	0.00932412,NA	0.0124606,NA	0.342671,NA	0.000490362	0.000980246
3	rs405156	102088830	A,A	G,G	0.630219,0.623016	-0.00553792,-0.0157169	0.00409564,0.00882048	0.753681,1.12626	0.000487936	0.000977049
3	rs3114596	101933588	A,A	T,T	0.379722,0.375992	0.00974228,0.0154696	0.00407393,0.00882508	1.77506,1.09899	0.000487697	0.000976434
3	rs3105464	101907705	T,T	G,G	0.38171,0.376984	0.00999035,0.015114	0.00406983,0.00882048	1.85081,1.06239	0.000487514	0.000976063
3	rs3114597	101934969	C,C	T,T	0.379722,0.375992	0.00978531,0.0153831	0.00407393,0.00882508	1.78758,1.08984	0.000485223	0.000971484
3	rs12152875	101440473	T,NA	G,NA	0.994036,NA	-0.0163911,NA	0.0256781,NA	0.281285,NA	0.000483602	0.00096655
3	rs141890850	101456263	T,NA	C,NA	0.994036,NA	-0.0163003,NA	0.0256781,NA	0.279376,NA	0.000481358	0.000962067
3	rs444366	102082776	T,T	C,C	0.61829,0.630952	-0.00523796,-0.0156945	0.00406983,0.00885857	0.703144,1.11663	0.000481119	0.000963414
3	rs117774079	101834315	NA,T	NA,C	NA,0.985119	NA,-0.0321625	NA,0.0353055	NA,0.440922	0.000480888	0.000961198
3	rs74293705	101608386	NA,A	NA,G	NA,0.977182	NA,-0.0233602	NA,0.0286274	NA,0.382481	0.000479979	0.000959339
3	rs1027661	101933903	T,T	C,C	0.379722,0.375992	0.00974228,0.0153831	0.00407393,0.00882508	1.77506,1.08984	0.000479776	0.000960574
3	rs144989870	101690752	NA,C	NA,A	NA,0.980159	NA,0.0216493	NA,0.0306528	NA,0.318744	0.000479636	0.000958736
3	rs117636790	101593483	NA,T	NA,C	NA,0.948413	NA,-0.0120926	NA,0.0193256	NA,0.274504	0.000478648	0.00095664
3	rs199920998	101248599	NA,A	NA,G	NA,0.952381	NA,-0.0165179	NA,0.0200728	NA,0.386617	0.000478527	0.000956429
3	rs2431324	102073660	C,C	T,T	0.580517,0.446429	-0.00796795,-0.0111643	0.00400659,0.00859885	1.33037,0.711821	0.0004783	0.000957723
3	rs148260693	101843798	NA,T	NA,G	NA,0.985119	NA,-0.0318129	NA,0.0353055	NA,0.434685	0.000477603	0.000954632
3	rs10044561	101807713	T,T	C,C	0.72664,0.852183	-0.00230527,0.00881327	0.00443621,0.0120441	0.21946,0.333182	0.000476317	0.00095308
3	rs7735587	101878240	T,T	C,C	0.619284,0.622024	-0.010178,-0.0145771	0.00407187,0.00881592	1.90539,1.00776	0.000475655	0.000952344
3	rs72776175	101465969	C,NA	T,NA	0.974155,NA	0.0090325,NA	0.0124606,NA	0.32927,NA	0.0004755	0.000950543
3	rs17326045	101269523	C,C	G,G	0.827038,0.967262	-0.00890611,-0.000303981	0.00522759,0.0240217	1.05334,0.00440714	0.000474405	0.000947849
3	rs10053254	101271680	C,C	T,T	0.827038,0.967262	-0.00890611,-5.06762e-05	0.00522759,0.0240217	1.05334,0.000731627	0.000474041	0.000947122
3	rs412217	102079181	T,T	G,G	0.579523,0.446429	-0.00796534,-0.0110118	0.00400528,0.00859885	1.33037,0.698254	0.000473911	0.00094893
3	rs113229194	101571041	NA,A	NA,C	NA,0.982143	NA,-0.022607	NA,0.0322783	NA,0.315432	0.000473828	0.000947059
3	rs4380619	101272125	A,A	G,G	0.827038,0.967262	-0.00890611,0.000152059	0.00522759,0.0240217	1.05334,0.00219902	0.000473785	0.000946609
3	rs62370434	101549756	A,NA	C,NA	0.968191,NA	-0.0179433,NA	0.0112664,NA	0.953742,NA	0.000473708	0.000946744
3	rs35975344	101274565	A,A	T,T	0.827038,0.967262	-0.00890611,0.000252924	0.00522759,0.0240217	1.05334,0.0036638	0.000473669	0.000946377
3	rs10037540	101289759	C,C	A,A	0.827038,0.967262	-0.00890611,0.00299503	0.00522759,0.0240217	1.05334,0.0453827	0.000473437	0.000945908
3	rs140892410	101487589	C,NA	G,NA	0.975149,NA	0.0338978,NA	0.0127009,NA	2.11866,NA	0.000472429	0.000944088
3	rs142810332	101554337	NA,A	NA,G	NA,0.981151	NA,0.0250044	NA,0.0314332	NA,0.370249	0.000472332	0.000944072
3	rs77413602	101443998	NA,T	NA,G	NA,0.986111	NA,0.0245859	NA,0.0365264	NA,0.300263	0.000471902	0.0009432
3	rs3114591	101911163	A,A	G,G	0.379722,0.376984	0.00972139,0.0152621	0.00407393,0.00882048	1.769,1.07792	0.000469017	0.00093901
3	rs76289525	102058898	NA,C	NA,T	NA,0.957341	NA,0.0147149	NA,0.0211527	NA,0.312787	0.000468271	0.000936049
3	rs79552732	101598668	A,NA	T,NA	0.971173,NA	0.00304297,NA	0.0118166,NA	0.0986619,NA	0.000468054	0.000935451
3	rs193045770	102048331	NA,A	NA,G	NA,0.925595	NA,0.0115374	NA,0.0162889	NA,0.319882	0.000467313	0.000934188
3	rs80068209	101530134	NA,T	NA,C	NA,0.962302	NA,-0.0177039	NA,0.0224433	NA,0.366318	0.000467184	0.000933736
3	rs13354249	101692656	C,C	G,G	0.624254,0.813492	-0.00456905,0.0119817	0.00408236,0.0109743	0.579966,0.560785	0.000466535	0.000933518
3	rs76143231	101622023	NA,T	NA,C	NA,0.979167	NA,0.0242194	NA,0.0299292	NA,0.378422	0.000466195	0.00093182
3	rs75254393	102114119	G,NA	A,NA	0.951292,NA	0.0300213,NA	0.00918509,NA	2.96607,NA	0.000464946	0.000929143
3	rs55660231	101805692	G,G	C,C	0.72664,0.852183	-0.0023494,0.0086189	0.00443621,0.0120441	0.224468,0.32401	0.000464527	0.000929487
3	rs7728650	101285264	T,T	G,G	0.827038,0.967262	-0.00885859,0.00121775	0.00522759,0.0240217	1.04501,0.0179235	0.000464367	0.000927796
3	rs6881094	101286215	C,C	T,T	0.827038,0.967262	-0.00885859,0.00157017	0.00522759,0.0240217	1.04501,0.0232449	0.000464278	0.000927618
3	rs10074519	101254117	C,C	G,G	0.172962,0.032738	0.0088561,-0.00120467	0.00522759,0.0240218	1.04458,0.0177271	0.000463928	0.00092692
3	rs12513702	101246850	T,T	A,A	0.172962,0.032738	0.0088561,-0.00205265	0.00522759,0.0240218	1.04458,0.0306288	0.000463861	0.000926784
3	rs75304465	101958599	NA,C	NA,T	NA,0.949405	NA,0.0142774	NA,0.019504	NA,0.333338	0.0004628	0.000924928
3	rs4403149	101268179	C,C	T,T	0.826044,0.967262	-0.00893338,-0.000354627	0.00521577,0.0240217	1.0617,0.00514573	0.000462616	0.000924307
3	rs3105230	101890273	C,C	T,T	0.619284,0.623016	-0.010178,-0.0144212	0.00407187,0.00882048	1.90539,0.99116	0.000461692	0.000924386
3	rs149165860	102067187	NA,G	NA,A	NA,0.986111	NA,0.0228721	NA,0.0365264	NA,0.274745	0.000461657	0.000922727
3	rs149688048	101833492	NA,G	NA,T	NA,0.955357	NA,0.0157711	NA,0.0206987	NA,0.35057	0.000461251	0.000921841
3	rs112618702	102209549	C,NA	T,NA	0.965209,NA	0.0267744,NA	0.0107893,NA	1.88338,NA	0.000461058	0.000921649
3	rs10054348	101683542	A,A	G,G	0.625249,0.813492	-0.00461541,0.0119301	0.00408453,0.0109743	0.587562,0.557526	0.000460711	0.000921856
3	rs114500111	101436215	T,NA	C,NA	0.994036,NA	-0.0154273,NA	0.0256781,NA	0.26124,NA	0.000460608	0.000920606
3	rs365188	102077258	C,C	T,T	0.630219,0.630952	-0.00544593,-0.0155424	0.00409564,0.00885857	0.736079,1.10048	0.000457537	0.000916175
3	rs145651872	101643549	NA,A	NA,C	NA,0.982143	NA,0.0205315	NA,0.0322783	NA,0.280068	0.000457345	0.000914183
3	rs56028821	101776400	G,G	C,C	0.72664,0.852183	-0.00239352,0.00876343	0.00443621,0.0120441	0.229507,0.330821	0.000457271	0.000914968
3	rs78436957	101773644	NA,T	NA,C	NA,0.951389	NA,-0.0155978	NA,0.0198773	NA,0.363889	0.000456888	0.000913173
3	rs146443663	101980936	NA,T	NA,G	NA,0.982143	NA,0.019664	NA,0.0322783	NA,0.265688	0.0004564	0.000912209
3	rs1304594	101978990	A,A	G,G	0.377734,0.378968	0.00956086,0.0150474	0.00407811,0.0088114	1.71997,1.05706	0.000456331	0.000913647
3	rs13188927	102034963	T,T	C,C	0.639165,0.654762	-0.00583457,-0.0145509	0.00411698,0.00899088	0.805692,0.976438	0.000455211	0.000911527
3	rs142653677	101582074	G,NA	C,NA	0.988072,NA	0.0455296,NA	0.0182119,NA	1.9059,NA	0.000455047	0.000909568
3	rs7356787	101806886	A,A	G,G	0.72664,0.852183	-0.00239352,0.00856907	0.00443621,0.0120441	0.229507,0.321673	0.00045488	0.000910184
3	rs3114595	101933087	G,G	A,A	0.379722,0.375	0.00944254,0.0154777	0.00407393,0.00882973	1.68909,1.09899	0.000454811	0.000910557
3	rs41089	102065504	A,A	G,G	0.580517,0.446429	-0.0081511,-0.0102092	0.00400659,0.00859885	1.37769,0.628716	0.000454294	0.000909648
3	rs67341892	101315046	C,C	T,T	0.797217,0.744048	0.00654361,-0.000302861	0.0049174,0.00979543	0.736871,0.0108464	0.000454088	0.00090727
3	rs116367733	101986879	T,NA	A,NA	0.978131,NA	-0.0255061,NA	0.0135185,NA	1.22773,NA	0.000453366	0.000906324
3	rs116733154	101315507	A,NA	G,NA	0.977137,NA	0.0145916,NA	0.0132281,NA	0.568646,NA	0.000453336	0.000906179
3	rs192931281	101342444	NA,T	NA,A	NA,0.992063	NA,0.0346539	NA,0.0481747	NA,0.32612	0.000451461	0.000902343
3	rs141359959	101665038	NA,T	NA,C	NA,0.972222	NA,-0.0147775	NA,0.0260119	NA,0.244154	0.000450925	0.000901305
3	rs146872296	102184050	NA,T	NA,C	NA,0.985119	NA,0.0219384	NA,0.0353055	NA,0.272178	0.000450809	0.000901119
3	rs138779031	102068318	NA,A	NA,G	NA,0.986111	NA,0.0214549	NA,0.0365264	NA,0.254185	0.000450624	0.000900681
3	rs151336070	101532780	NA,A	NA,C	NA,0.967262	NA,-0.0173511	NA,0.0240217	NA,0.327804	0.000449809	0.000899026
3	rs185445800	101820476	NA,A	NA,T	NA,0.968254	NA,-0.0142632	NA,0.0243817	NA,0.252938	0.000449788	0.000899138
3	rs542179176	101694800	NA,C	NA,T	NA,0.985119	NA,0.0199769	NA,0.0353055	NA,0.242977	0.000449402	0.000898232
3	rs3105228	101941053	C,C	T,T	0.379722,0.375	0.00955107,0.0152895	0.00407393,0.00882973	1.71997,1.07911	0.000448826	0.000898582
3	rs10463535	101361186	NA,A	NA,T	NA,0.991071	NA,0.0314585	NA,0.0454422	NA,0.310899	0.000448564	0.000896553
3	rs3114598	101938458	T,T	G,G	0.379722,0.375992	0.00955107,0.0152814	0.00407393,0.00882508	1.71997,1.07911	0.000448234	0.000897401
3	rs3105235	101924774	G,G	T,T	0.379722,0.376984	0.00930554,0.0155586	0.00407393,0.00882048	1.6505,1.10933	0.000447608	0.000896106
3	rs117189811	101246759	NA,C	NA,T	NA,0.954365	NA,-0.0145511	NA,0.0204832	NA,0.321063	0.000444829	0.000889086
3	rs1376899	101743703	C,C	T,T	0.72664,0.852183	-0.00244206,0.00851925	0.00443621,0.0120441	0.235085,0.319341	0.000444617	0.000889646
3	rs11745781	101743263	C,C	T,T	0.72664,0.852183	-0.00244206,0.00846944	0.00443621,0.0120441	0.235085,0.317016	0.000444044	0.0008885
3	rs4386713	101780913	C,C	T,T	0.697813,0.702381	-0.0211949,-0.00286322	0.00430558,0.00934946	6.06866,0.119519	0.000443539	0.000890266
3	rs66873638	101237125	T,T	C,C	0.801193,0.738095	0.00711764,-5.03728e-05	0.00495399,0.00972244	0.821629,0.00179905	0.00044343	0.000886013
3	rs2545581	102047150	C,C	T,T	0.580517,0.456349	-0.00820146,-0.0098893	0.00400659,0.00858212	1.39085,0.603466	0.00044317	0.000887372
3	rs400596	102071999	C,C	T,T	0.630219,0.630952	-0.00549193,-0.0153027	0.00409564,0.00885857	0.744857,1.07527	0.000442968	0.000887003
3	rs10054879	101741420	T,T	C,C	0.727634,0.852183	-0.002489,0.00851925	0.00444126,0.0120441	0.24019,0.319341	0.000442744	0.000885897
3	rs1877788	101990024	G,G	A,A	0.38171,0.378968	0.00982324,0.0144558	0.00406983,0.0088114	1.80154,0.996172	0.000442204	0.000885364
3	rs146805949	101998789	NA,G	NA,C	NA,0.975198	NA,-0.0138405	NA,0.0274863	NA,0.211419	0.000440431	0.000880302
3	rs10053827	101786525	T,T	C,C	0.72664,0.852183	-0.00248617,0.00886313	0.00443621,0.0120441	0.24019,0.335548	0.000440135	0.000880681
3	rs115037936	101287159	A,NA	G,NA	0.985089,NA	-0.0321607,NA	0.0163138,NA	1.31265,NA	0.000439514	0.000878578
3	rs150824011	101562689	G,NA	A,NA	0.968191,NA	-0.0017123,NA	0.0112664,NA	0.0559124,NA	0.000439463	0.000878378
3	rs2671602	101994803	G,G	A,A	0.377734,0.378968	0.00965655,0.0147005	0.00407811,0.0088114	1.74741,1.02115	0.000439305	0.000879563
3	rs10515331	102017642	NA,T	NA,G	NA,0.926587	NA,-0.00893789	NA,0.0163898	NA,0.232454	0.000439113	0.000877839
3	rs1605076	101996861	G,G	A,A	0.377734,0.378968	0.00951781,0.0148994	0.00407811,0.0088114	1.7077,1.04167	0.000439057	0.000879055
3	rs118172208	101611294	NA,G	NA,A	NA,0.985119	NA,-0.0264898	NA,0.0353055	NA,0.343833	0.000438605	0.000876696
3	rs140845466	101675015	G,NA	C,NA	0.985089,NA	-0.0271639,NA	0.0163138,NA	1.0182,NA	0.000438145	0.000875943
3	rs10063981	101763870	A,A	G,G	0.72664,0.852183	-0.00248617,0.0086189	0.00443621,0.0120441	0.24019,0.32401	0.000437196	0.000874798
3	rs2545576	102045973	C,C	T,T	0.580517,0.456349	-0.0081511,-0.00993851	0.00400659,0.00858212	1.37769,0.607577	0.000436974	0.000874964
3	rs143544497	101434493	NA,T	NA,C	NA,0.960318	NA,0.0131109	NA,0.0218976	NA,0.260153	0.00043649	0.000872501
3	rs10052881	101740499	T,T	C,C	0.72664,0.852183	-0.00248617,0.00851925	0.00443621,0.0120441	0.24019,0.319341	0.000436049	0.000872503
3	rs10479214	101737869	A,A	C,C	0.72664,0.852183	-0.00248617,0.00851925	0.00443621,0.0120441	0.24019,0.319341	0.000436049	0.000872503
3	rs1833585	102047758	G,G	A,A	0.580517,0.456349	-0.00810532,-0.0100369	0.00400659,0.00858212	1.36579,0.615832	0.000434498	0.000870004
3	rs140794573	101823167	A,NA	G,NA	0.982107,NA	0.00954069,NA	0.014915,NA	0.282008,NA	0.000434446	0.000868217
3	rs72777929	101579243	T,NA	C,NA	0.979125,NA	0.00743718,NA	0.0138296,NA	0.228608,NA	0.000433866	0.000867344
3	rs146300148	101598694	NA,T	NA,C	NA,0.985119	NA,0.0230379	NA,0.0353055	NA,0.288986	0.000433821	0.000867078
3	rs78362759	102026206	NA,T	NA,C	NA,0.990079	NA,-0.0300819	NA,0.0431319	NA,0.313786	0.000433263	0.000866068
3	rs76598270	102182335	A,NA	G,NA	0.967197,NA	0.0273109,NA	0.0111,NA	1.85771,NA	0.000433225	0.000866029
3	rs13188378	101930688	G,NA	A,NA	0.945328,NA	0.0275848,NA	0.00869693,NA	2.81957,NA	0.000433164	0.000865615
3	rs147329802	102088469	T,T	C,C	0.630219,0.622024	-0.00507318,-0.0156678	0.00409564,0.00881592	0.666624,1.12187	0.000431537	0.000864069
3	rs147503909	101538865	NA,T	NA,C	NA,0.990079	NA,0.0221828	NA,0.0431319	NA,0.216782	0.000431446	0.00086237
3	rs79991475	101885899	NA,G	NA,T	NA,0.950397	NA,-0.012952	NA,0.0196877	NA,0.291901	0.000430793	0.000861028
3	rs2657437	102002577	C,C	T,T	0.37674,0.378968	0.00947489,0.0148994	0.00408022,0.0088114	1.69411,1.04167	0.000430625	0.000862167
3	rs2400840	102090747	NA,T	NA,C	NA,0.881944	NA,0.00655905	NA,0.0132476	NA,0.207243	0.000429277	0.0008581
3	rs149742032	101900225	NA,C	NA,T	NA,0.949405	NA,-0.0126668	NA,0.019504	NA,0.28731	0.000428954	0.000857355
3	rs56268211	101756244	A,A	G,G	0.72664,0.852183	-0.00253028,0.0086189	0.00443621,0.0120441	0.245326,0.32401	0.000428814	0.000858025
3	rs111400704	101756600	T,T	C,C	0.72664,0.852183	-0.00253028,0.0086189	0.00443621,0.0120441	0.245326,0.32401	0.000428814	0.000858025
3	rs144848941	101761972	C,C	T,T	0.72664,0.852183	-0.00253028,0.0086189	0.00443621,0.0120441	0.245326,0.32401	0.000428814	0.000858025
3	rs390444	102072591	C,C	T,T	0.630219,0.630952	-0.00535392,-0.0153027	0.00409564,0.00885857	0.718657,1.07527	0.000427607	0.000856229
3	rs77247392	101650531	NA,G	NA,T	NA,0.956349	NA,-0.00851335	NA,0.0209218	NA,0.164898	0.000427298	0.000854062
3	rs116154691	101465341	G,NA	T,NA	0.969185,NA	-0.0226822,NA	0.0114407,NA	1.32409,NA	0.000427274	0.000854114
3	rs115657488	102114999	A,NA	G,NA	0.94831,NA	0.00386751,NA	0.00893021,NA	0.177208,NA	0.000427021	0.000853814
3	rs112080553	101419503	A,NA	G,NA	0.989066,NA	0.0203018,NA	0.0190121,NA	0.544253,NA	0.000426464	0.000852425
3	rs2545575	102044340	A,A	C,C	0.580517,0.456349	-0.00810532,-0.0098893	0.00400659,0.00858212	1.36579,0.603466	0.000426299	0.000853583
3	rs147108590	101411375	NA,C	NA,A	NA,0.978175	NA,-0.0151382	NA,0.0292559	NA,0.218354	0.000426152	0.000851792
3	rs2657434	101999814	C,C	T,T	0.37674,0.378968	0.00942704,0.0148994	0.00408022,0.0088114	1.68059,1.04167	0.000425392	0.000851686
3	rs2135177	101998320	C,C	T,T	0.37674,0.378968	0.00942704,0.0148994	0.00408022,0.0088114	1.68059,1.04167	0.000425392	0.000851686
3	rs141739240	101836689	C,NA	A,NA	0.986084,NA	0.0130013,NA	0.0168779,NA	0.35545,NA	0.000425216	0.000849922
3	rs141893516	101830868	NA,G	NA,A	NA,0.985119	NA,-0.0211595	NA,0.0353055	NA,0.260462	0.000424904	0.000849297
3	rs181943530	101374102	NA,G	NA,A	NA,0.914682	NA,-0.0102758	NA,0.015302	NA,0.299399	0.000423936	0.000847366
3	rs2657430	101997223	G,G	C,C	0.37674,0.378968	0.00947489,0.0148025	0.00408022,0.0088114	1.69411,1.03165	0.000423057	0.000847015
3	rs141926264	102005441	T,T	C,C	0.964215,0.90873	0.0346254,0.0123613	0.0106439,0.014843	2.94247,0.392593	0.000422935	0.000845562
3	rs116226589	101785618	A,NA	C,NA	0.994036,NA	-0.0174722,NA	0.0256781,NA	0.304318,NA	0.000421454	0.000842372
3	rs1039624	102001052	C,C	T,T	0.37674,0.378968	0.00942704,0.0148484	0.00408022,0.0088114	1.68059,1.03639	0.000421435	0.000843763
3	rs62372299	101676064	T,NA	C,NA	0.95328,NA	-0.0224771,NA	0.0093687,NA	1.78431,NA	0.000420058	0.000839885
3	rs77712334	101765834	C,C	A,A	0.937376,0.97619	-0.00768918,-0.0559212	0.0081604,0.0280389	0.460846,1.33624	0.000419045	0.000837765
3	rs137991227	101684147	NA,T	NA,C	NA,0.955357	NA,-0.00747704	NA,0.0206987	NA,0.14392	0.000417942	0.000835366
3	rs79765285	101812609	C,NA	T,NA	0.976143,NA	0.0336946,NA	0.0129561,NA	2.03132,NA	0.000414752	0.000829009
3	rs187717	102100525	G,G	A,A	0.587475,0.439484	-0.00692316,-0.0123926	0.00401624,0.00861267	1.07188,0.823373	0.000413925	0.000828775
3	rs4703198	101242804	C,NA	T,NA	0.955268,NA	-0.0131851,NA	0.00956466,NA	0.774584,NA	0.000412943	0.00082542
3	rs118001013	102052448	NA,C	NA,T	NA,0.975198	NA,-0.0157834	NA,0.0274863	NA,0.247326	0.000412236	0.000823994
3	rs3114592	101886807	NA,A	NA,T	NA,0.94246	NA,0.0115006	NA,0.0183564	NA,0.274925	0.000411596	0.000822659
3	rs140734236	101680265	NA,T	NA,G	NA,0.965278	NA,-0.00739601	NA,0.0233493	NA,0.124112	0.000411283	0.000822066
3	rs431814	102094652	G,G	T,T	0.589463,0.4375	-0.00710542,-0.0124172	0.00401916,0.00861694	1.11306,0.825136	0.000411223	0.000823376
3	rs76643251	101656539	NA,C	NA,G	NA,0.946429	NA,-0.0123126	NA,0.0189842	NA,0.286831	0.000409967	0.000819459
3	rs78533854	102060171	NA,G	NA,T	NA,0.957341	NA,0.00933265	NA,0.0211527	NA,0.181071	0.000407641	0.000814856
3	rs4640763	101578185	C,NA	T,NA	0.975149,NA	0.00779797,NA	0.0127009,NA	0.268223,NA	0.000406691	0.000813012
3	rs79791985	101423714	NA,A	NA,T	NA,0.986111	NA,-0.0152453	NA,0.0365264	NA,0.169795	0.000406392	0.000812356
3	rs191945236	102142168	NA,C	NA,T	NA,0.964286	NA,-0.00978113	NA,0.0230345	NA,0.173208	0.000406027	0.000811607
3	rs142045952	101377358	NA,A	NA,T	NA,0.987103	NA,0.0187253	NA,0.0378862	NA,0.206818	0.000405704	0.000810913
3	rs76507374	102185474	NA,G	NA,T	NA,0.938492	NA,0.00962539	NA,0.0177919	NA,0.230247	0.000405213	0.000810004
3	rs67209954	101273840	A,A	G,G	0.808151,0.74504	0.00666277,-0.000101626	0.00502127,0.00980793	0.733913,0.00360535	0.000404968	0.000809143
3	rs77394512	101727194	NA,A	NA,T	NA,0.954365	NA,-0.00591355	NA,0.0204832	NA,0.111928	0.000404409	0.000808328
3	rs111834000	101659562	C,NA	T,NA	0.986084,NA	0.0122853,NA	0.0168779,NA	0.330983,NA	0.000404174	0.000807872
3	rs3114601	101956211	NA,G	NA,A	NA,0.056548	NA,-0.0106741	NA,0.0185069	NA,0.248644	0.000403881	0.000807248
3	rs28786103	101722151	C,C	T,T	0.72664,0.852183	-0.00266259,0.00851925	0.00443621,0.0120441	0.260921,0.319341	0.000403796	0.000807963
3	rs139399469	102165101	NA,C	NA,A	NA,0.973214	NA,0.0116456	NA,0.0264757	NA,0.180431	0.000401495	0.000802481
3	rs78204330	101942664	NA,A	NA,G	NA,0.969246	NA,-0.0125522	NA,0.0247591	NA,0.213125	0.000401485	0.000802487
3	rs74598028	101562993	NA,T	NA,C	NA,0.90377	NA,0.00421768	NA,0.014495	NA,0.112906	0.00040138	0.000802319
3	rs144950405	101301470	NA,T	NA,C	NA,0.957341	NA,-0.0103511	NA,0.0211527	NA,0.204403	0.00040076	0.00080104
3	rs146180630	102144803	NA,T	NA,C	NA,0.989087	NA,0.0161429	NA,0.0411453	NA,0.158135	0.000399874	0.000799309
3	rs77130064	101838012	NA,G	NA,A	NA,0.951389	NA,-0.0112777	NA,0.0198773	NA,0.24377	0.000399446	0.000798435
3	rs9327842	101697838	C,C	T,T	0.586481,0.8125	-0.00600017,0.0117052	0.00401481,0.0109519	0.869531,0.544896	0.000398629	0.000797601
3	rs185845738	101990486	NA,C	NA,T	NA,0.97619	NA,-0.00978553	NA,0.0280389	NA,0.138412	0.000398324	0.000796243
3	rs140065443	102080396	NA,G	NA,C	NA,0.968254	NA,0.00932621	NA,0.0243817	NA,0.153611	0.000398295	0.000796175
3	rs550867370	101490688	NA,A	NA,G	NA,0.993056	NA,0.0209453	NA,0.0514752	NA,0.164893	0.000398118	0.000795778
3	rs458256	102095993	G,G	C,C	0.589463,0.4375	-0.00705479,-0.0123183	0.00401916,0.00861694	1.10122,0.815743	0.000398074	0.000797043
3	rs78636686	101724893	G,G	A,A	0.937376,0.97619	-0.00790313,-0.0552346	0.0081604,0.0280389	0.477807,1.31117	0.000397742	0.000795183
3	rs77638827	101288780	A,NA	G,NA	0.965209,NA	-0.00367201,NA	0.0107893,NA	0.134539,NA	0.000397556	0.000794563
3	rs3105465	101979155	NA,T	NA,C	NA,0.05754	NA,-0.00990542	NA,0.0183564	NA,0.229545	0.000397217	0.000793936
3	rs57665113	101818554	T,NA	C,NA	0.984095,NA	-0.0192884,NA	0.0158037,NA	0.653106,NA	0.000396908	0.000793281
3	rs189920720	101325282	NA,C	NA,G	NA,0.989087	NA,0.0135589	NA,0.0411453	NA,0.129743	0.000396566	0.00079268
3	rs77194228	102076327	NA,T	NA,G	NA,0.980159	NA,0.0111632	NA,0.0306528	NA,0.145256	0.000396268	0.000792115
3	rs80092622	101669221	NA,C	NA,T	NA,0.983135	NA,0.0153728	NA,0.0331973	NA,0.191579	0.000396177	0.000791866
3	rs10515319	101330106	A,NA	C,NA	0.892644,NA	-0.00430264,NA	0.00638686,NA	0.300578,NA	0.000396073	0.000791484
3	rs79662977	101910848	NA,G	NA,A	NA,0.950397	NA,-0.00939387	NA,0.0196877	NA,0.198418	0.000396055	0.000791627
3	rs6596183	101231971	G,G	A,A	0.805169,0.738095	0.00650553,-0.000453174	0.00499191,0.00972244	0.715566,0.0164535	0.000395669	0.000790628
3	rs11242482	102053387	C,C	T,T	0.630219,0.637897	-0.00562989,-0.0145215	0.00409564,0.0088943	0.771463,0.98912	0.000395351	0.000791655
3	rs462957	102096425	T,T	C,C	0.589463,0.4375	-0.00705479,-0.0122688	0.00401916,0.00861694	1.10122,0.811063	0.000395007	0.000790901
3	rs115096489	102045047	T,NA	C,NA	0.991054,NA	0.03038,NA	0.0209976,NA	0.829906,NA	0.000394981	0.000789564
3	rs67714679	101241592	G,G	C,C	0.800199,0.735119	0.00687604,-5.04517e-05	0.00494472,0.00968721	0.784224,0.00180844	0.00039475	0.000788772
3	rs4342300	101372420	T,T	C,C	0.77336,0.931548	-0.010989,0.00219533	0.00472259,0.016928	1.69961,0.0472973	0.000394284	0.000787848
3	rs13355600	101702200	C,C	T,T	0.72664,0.852183	-0.00275078,0.00900772	0.00443621,0.0120441	0.271476,0.342444	0.000394077	0.000788519
3	rs75157118	101922465	C,C	A,A	0.956262,0.983135	-0.00376169,0.0712309	0.00966771,0.0331973	0.156641,1.49624	0.000393676	0.000787011
3	rs141517097	101861727	NA,G	NA,A	NA,0.977182	NA,-0.00901096	NA,0.0286274	NA,0.123241	0.000393621	0.000786841
3	rs10074676	101362638	C,NA	T,NA	0.88668,NA	-0.00441752,NA	0.00623739,NA	0.319845,NA	0.000392349	0.000784034
3	rs151103915	101459625	NA,T	NA,C	NA,0.980159	NA,-0.0101141	NA,0.0306528	NA,0.129928	0.000392059	0.000783666
3	rs146785485	101460279	NA,T	NA,C	NA,0.972222	NA,-0.0110744	NA,0.0260119	NA,0.173734	0.000391929	0.000783409
3	rs190548705	101347737	NA,T	NA,C	NA,0.987103	NA,-0.0127964	NA,0.0378862	NA,0.13339	0.000391855	0.000783277
3	rs114130531	101256398	NA,A	NA,T	NA,0.985119	NA,-0.0130418	NA,0.0353055	NA,0.147623	0.000391773	0.000783113
3	rs10479200	101672238	G,G	T,T	0.712724,0.957341	-0.00328984,0.0126125	0.00436947,0.0211527	0.345341,0.258847	0.000390819	0.000781885
3	rs117717672	102116092	NA,T	NA,A	NA,0.948413	NA,-0.00506449	NA,0.0193256	NA,0.100577	0.000390769	0.000781127
3	rs147383553	101354963	NA,G	NA,C	NA,0.96627	NA,-0.008817	NA,0.023678	NA,0.148976	0.000390289	0.000780129
3	rs150632777	102046781	NA,A	NA,T	NA,0.977182	NA,0.00877583	NA,0.0286274	NA,0.119654	0.000389979	0.000779496
3	rs77487663	101838776	NA,T	NA,G	NA,0.955357	NA,-0.00383493	NA,0.0206987	NA,0.0690436	0.000389276	0.000778095
3	rs72779917	101692601	C,C	G,G	0.72664,0.852183	-0.00279486,0.00920225	0.00443621,0.0120441	0.276801,0.351796	0.000388993	0.000778345
3	rs10515333	102051674	C,C	T,T	0.631213,0.637897	-0.00582163,-0.0141699	0.00409792,0.0088943	0.80848,0.954177	0.000388839	0.000778623
3	rs57348543	101242529	C,C	T,T	0.800199,0.734127	0.00683496,0.000100798	0.00494472,0.00967566	0.777576,0.00362493	0.000387918	0.000775123
3	rs142517960	101874224	NA,A	NA,G	NA,0.983135	NA,0.0130603	NA,0.0331973	NA,0.158633	0.000387794	0.000775121
3	rs73189057	102171273	NA,A	NA,C	NA,0.829365	NA,0.0033511	NA,0.0113631	NA,0.114604	0.000387567	0.000774719
3	rs111992270	101230143	A,A	G,G	0.804175,0.738095	0.00649301,-0.000453174	0.0049823,0.00972244	0.715566,0.0164535	0.000386991	0.000773296
3	rs10061812	101373225	A,A	G,G	0.77336,0.931548	-0.0109433,0.00204834	0.00472259,0.016928	1.68843,0.0439812	0.000386827	0.000772952
3	rs68179857	101229501	C,C	T,T	0.804175,0.738095	0.00649301,-0.000402841	0.0049823,0.00972244	0.715566,0.0145961	0.000386735	0.000772784
3	rs2016578	101380430	C,C	T,T	0.77336,0.931548	-0.0109433,0.00160764	0.00472259,0.016928	1.68843,0.0341685	0.000386405	0.00077211
3	rs62372236	101666753	G,G	A,A	0.72664,0.852183	-0.00283895,0.00955768	0.00443621,0.0120441	0.282158,0.369111	0.00038609	0.000772538
3	rs144179571	101887173	NA,T	NA,C	NA,0.96627	NA,-0.00369947	NA,0.023678	NA,0.0575738	0.00038607	0.000771691
3	rs1877787	101990902	C,C	T,T	0.375746,0.378968	0.00955679,0.0141093	0.00408236,0.0088114	1.71596,0.9613	0.000385782	0.000772378
3	rs57144657	101864035	T,NA	A,NA	0.985089,NA	-0.0204583,NA	0.0163138,NA	0.678144,NA	0.000385763	0.000771025
3	rs72774363	101348691	G,G	A,A	0.904573,0.774802	0.0109244,0.00355743	0.00672948,0.0102335	0.980841,0.137796	0.000385603	0.000770497
3	rs13357317	101373979	T,T	G,G	0.774354,0.931548	-0.0110061,0.00209733	0.00472994,0.016928	1.69961,0.045084	0.000385505	0.000770312
3	rs533681913	101258370	NA,C	NA,A	NA,0.980159	NA,0.0111372	NA,0.0306528	NA,0.144871	0.000385482	0.000770532
3	rs145510090	101273694	A,NA	T,NA	0.964215,NA	0.00215851,NA	0.0106439,NA	0.0760847,NA	0.000385321	0.000770034
3	rs76891354	102086402	NA,T	NA,A	NA,0.985119	NA,-0.0126114	NA,0.0353055	NA,0.142102	0.000385238	0.000770034
3	rs79498280	101306941	NA,T	NA,C	NA,0.96131	NA,0.00738776	NA,0.0221651	NA,0.131413	0.00038478	0.000769108
3	rs80178352	101864708	T,NA	C,NA	0.985089,NA	-0.020377,NA	0.0163138,NA	0.674399,NA	0.000383589	0.00076668
3	rs149897077	101566197	T,NA	C,NA	0.99006,NA	0.0355066,NA	0.01993,NA	1.12598,NA	0.000383576	0.000766718
3	rs145321050	101405847	NA,A	NA,T	NA,0.989087	NA,0.0089755	NA,0.0411453	NA,0.0823272	0.00038351	0.000766585
3	rs146769500	101720808	NA,A	NA,C	NA,0.947421	NA,-0.00834734	NA,0.0191524	NA,0.178516	0.00038287	0.000765306
3	rs117559908	101341903	NA,C	NA,A	NA,0.972222	NA,-0.00686228	NA,0.0260119	NA,0.101317	0.000382867	0.000765332
3	rs10039226	101318530	C,NA	G,NA	0.885686,NA	-0.00333678,NA	0.0062137,NA	0.228218,NA	0.000382762	0.000764884
3	rs77568582	101667493	NA,G	NA,A	NA,0.946429	NA,-0.00857153	NA,0.0189842	NA,0.186003	0.000382587	0.000764743
3	rs79167281	102066214	NA,T	NA,C	NA,0.980159	NA,0.00770181	NA,0.0306528	NA,0.096035	0.000382549	0.00076469
3	rs10463984	101877132	A,A	G,G	0.66004,0.622024	-0.00839196,-0.0143332	0.00417389,0.00881592	1.35292,0.983027	0.000382173	0.000765119
3	rs4703019	102053558	A,A	G,G	0.630219,0.637897	-0.00549193,-0.0145215	0.00409564,0.0088943	0.744857,0.98912	0.000381223	0.000763352
3	rs145624506	101232621	NA,C	NA,T	NA,0.989087	NA,0.012811	NA,0.0411453	NA,0.12175	0.000380943	0.000761465
3	rs79745713	101867456	C,NA	T,NA	0.985089,NA	-0.0202767,NA	0.0163138,NA	0.669794,NA	0.000380938	0.000761382
3	rs67599999	101249948	T,T	C,C	0.798211,0.736111	0.00671874,0.000606543	0.00492643,0.00969886	0.762895,0.0222148	0.000380313	0.000759929
3	rs150143649	101626438	NA,A	NA,G	NA,0.979167	NA,-0.00634878	NA,0.0299292	NA,0.0798722	0.000380133	0.000759867
3	rs10479118	101389461	T,NA	A,NA	0.883698,NA	-0.00470395,NA	0.00616728,NA	0.351029,NA	0.000379933	0.00075924
3	rs73187659	101319662	A,NA	T,NA	0.885686,NA	-0.00329143,NA	0.0062137,NA	0.224523,NA	0.000379628	0.000758625
3	rs72778000	101664729	A,A	G,G	0.72664,0.852183	-0.00288302,0.00960741	0.00443621,0.0120441	0.287546,0.371557	0.000379603	0.000759556
3	rs62372234	101664960	A,A	G,G	0.72664,0.852183	-0.00288302,0.00960741	0.00443621,0.0120441	0.287546,0.371557	0.000379603	0.000759556
3	rs57414743	102168967	NA,G	NA,C	NA,0.973214	NA,-0.00837782	NA,0.0264757	NA,0.123971	0.000379256	0.000758089
3	rs115990121	101608614	NA,G	NA,A	NA,0.947421	NA,-0.00228781	NA,0.0191524	NA,0.0433913	0.000379201	0.00075796
3	rs10479110	101374201	C,C	G,G	0.77336,0.931548	-0.0108931,0.00175449	0.00472259,0.016928	1.67617,0.0374168	0.000378734	0.000756784
3	rs190991219	101375589	NA,A	NA,C	NA,0.970238	NA,-0.00636503	NA,0.0251555	NA,0.0967757	0.000378619	0.00075681
3	rs78079956	101586811	NA,C	NA,T	NA,0.970238	NA,-0.00792815	NA,0.0251555	NA,0.123415	0.000378443	0.00075645
3	rs2545565	102040477	NA,T	NA,G	NA,0.964286	NA,-0.00377311	NA,0.0230345	NA,0.0605373	0.000378019	0.000755621
3	rs76101350	101831431	NA,T	NA,C	NA,0.955357	NA,-0.00150881	NA,0.0206987	NA,0.0259996	0.00037788	0.000755327
3	rs141819611	101858884	A,NA	C,NA	0.979125,NA	-0.0245278,NA	0.0138296,NA	1.11842,NA	0.000377869	0.000755408
3	rs62371013	101800313	G,G	A,A	0.686879,0.852183	-0.00403862,0.00841962	0.00426327,0.0120441	0.464093,0.314697	0.000377802	0.000755891
3	rs75813304	101373605	NA,C	NA,T	NA,0.963294	NA,-0.00454718	NA,0.0227328	NA,0.0749668	0.000377668	0.00075493
3	rs76242142	101646039	NA,C	NA,T	NA,0.886905	NA,-0.00548784	NA,0.0134972	NA,0.164748	0.000377064	0.000753693
3	rs28562434	101319479	G,NA	T,NA	0.885686,NA	-0.00324606,NA	0.0062137,NA	0.220845,NA	0.000376539	0.000752454
3	rs10045581	101319116	T,NA	C,NA	0.885686,NA	-0.00324606,NA	0.0062137,NA	0.220845,NA	0.000376539	0.000752454
3	rs28592580	101319229	A,NA	G,NA	0.885686,NA	-0.00324606,NA	0.0062137,NA	0.220845,NA	0.000376539	0.000752454
3	rs258133	102099214	T,T	A,A	0.589463,0.435516	-0.00688268,-0.012351	0.00401916,0.00862135	1.06143,0.818236	0.000376148	0.000753124
3	rs147530565	101791684	NA,C	NA,T	NA,0.969246	NA,0.00634027	NA,0.0247591	NA,0.0980568	0.00037603	0.000751623
3	rs141717243	101416820	NA,T	NA,C	NA,0.986111	NA,-0.00575316	NA,0.0365264	NA,0.0580688	0.000375566	0.00075073
3	rs146571903	101488684	NA,G	NA,A	NA,0.975198	NA,0.00387718	NA,0.0274863	NA,0.0516732	0.000374822	0.000749234
3	rs79789873	101992086	NA,A	NA,G	NA,0.950397	NA,0.0012934	NA,0.0196877	NA,0.0233657	0.000374384	0.000748363
3	rs78626551	101942219	NA,C	NA,A	NA,0.953373	NA,0.00710761	NA,0.0202746	NA,0.139115	0.000374138	0.000747872
3	rs114470360	101984627	NA,G	NA,A	NA,0.954365	NA,0.00705733	NA,0.0204832	NA,0.136417	0.000373867	0.00074733
3	rs55702414	101256256	C,C	T,T	0.800199,0.736111	0.00674369,0.000606543	0.00494472,0.00969886	0.762895,0.0222148	0.000373526	0.000746366
3	rs6871655	101315714	C,NA	A,NA	0.885686,NA	-0.00319616,NA	0.0062137,NA	0.216818,NA	0.000373192	0.000745769
3	rs10038297	101317010	A,NA	G,NA	0.885686,NA	-0.00319616,NA	0.0062137,NA	0.216818,NA	0.000373192	0.000745769
3	rs28378435	101319598	C,NA	T,NA	0.885686,NA	-0.00319616,NA	0.0062137,NA	0.216818,NA	0.000373192	0.000745769
3	rs6596244	101317533	A,NA	C,NA	0.885686,NA	-0.00319616,NA	0.0062137,NA	0.216818,NA	0.000373192	0.000745769
3	rs6875743	101315550	C,NA	T,NA	0.885686,NA	-0.00319616,NA	0.0062137,NA	0.216818,NA	0.000373192	0.000745769
3	rs6871312	101315577	G,NA	A,NA	0.885686,NA	-0.00319616,NA	0.0062137,NA	0.216818,NA	0.000373192	0.000745769
3	rs4501312	101316514	A,NA	G,NA	0.885686,NA	-0.00319616,NA	0.0062137,NA	0.216818,NA	0.000373192	0.000745769
3	rs6889856	101315632	A,NA	G,NA	0.885686,NA	-0.00319616,NA	0.0062137,NA	0.216818,NA	0.000373192	0.000745769
3	rs10035215	101316970	T,NA	A,NA	0.885686,NA	-0.00319616,NA	0.0062137,NA	0.216818,NA	0.000373192	0.000745769
3	rs117840323	102209087	NA,G	NA,C	NA,0.960318	NA,-0.00272908	NA,0.0218976	NA,0.0453633	0.00037265	0.000744905
3	rs370055426	102023450	NA,A	NA,G	NA,0.958333	NA,-0.00556583	NA,0.0213919	NA,0.0997847	0.000372543	0.000744665
3	rs75444475	101403109	NA,T	NA,C	NA,0.904762	NA,-0.00341679	NA,0.0145623	NA,0.0891119	0.00037246	0.000744499
3	rs144482323	102104188	NA,A	NA,C	NA,0.987103	NA,0.00390396	NA,0.0378862	NA,0.0371915	0.000372244	0.000744083
3	rs149887550	102055268	NA,T	NA,C	NA,0.977182	NA,0.00264719	NA,0.0286274	NA,0.033237	0.000372133	0.000743842
3	rs117782981	102045892	NA,A	NA,T	NA,0.951389	NA,-0.00262744	NA,0.0198773	NA,0.0482549	0.000371924	0.000743457
3	rs74429937	102064321	NA,A	NA,T	NA,0.950397	NA,0.00285398	NA,0.0196877	NA,0.0531841	0.000371692	0.000742955
3	rs111784976	101383934	T,T	C,C	0.77336,0.931548	-0.0108474,0.00155869	0.00472259,0.016928	1.66507,0.0330907	0.000371686	0.000742707
3	rs145962526	101661817	NA,A	NA,G	NA,0.885913	NA,-0.00418207	NA,0.0134459	NA,0.121606	0.000371495	0.000742571
3	rs144468135	101603139	NA,G	NA,C	NA,0.991071	NA,0.00788635	NA,0.0454422	NA,0.064381	0.000371394	0.000742379
3	rs146177381	102064237	NA,G	NA,A	NA,0.986111	NA,-0.00761386	NA,0.0365264	NA,0.0783766	0.000371382	0.000742352
3	rs74406998	102058267	NA,T	NA,A	NA,0.951389	NA,0.00270491	NA,0.0198773	NA,0.0497532	0.000371369	0.00074231
3	rs188974453	101992174	NA,A	NA,C	NA,0.968254	NA,-0.00395198	NA,0.0243817	NA,0.0598638	0.000371256	0.00074209
3	rs117918062	101289935	NA,A	NA,C	NA,0.96131	NA,0.00347579	NA,0.0221651	NA,0.0577977	0.00037112	0.000741821
3	rs118111696	102217209	NA,T	NA,A	NA,0.96627	NA,0.00262497	NA,0.023678	NA,0.0401354	0.000371033	0.000741653
3	rs139394012	101284492	NA,T	NA,C	NA,0.957341	NA,-0.0038338	NA,0.0211527	NA,0.0674369	0.000371029	0.000741642
3	rs56026747	101316765	G,G	T,T	0.807157,0.744048	0.00646941,-0.00035332	0.00501139,0.00979543	0.706142,0.0126794	0.000370867	0.000741035
3	rs112646692	101437356	NA,T	NA,G	NA,0.883929	NA,0.000244944	NA,0.0133454	NA,0.00640668	0.000370783	0.000741162
3	rs4616865	101297342	NA,A	NA,G	NA,0.907738	NA,0.00299182	NA,0.0147711	NA,0.0759845	0.000370464	0.000740518
3	rs76240382	101864757	A,NA	G,NA	0.985089,NA	-0.0198605,NA	0.0163138,NA	0.650818,NA	0.00037027	0.000740065
3	rs111290692	101866127	A,NA	G,NA	0.985089,NA	-0.0198605,NA	0.0163138,NA	0.650818,NA	0.00037027	0.000740065
3	rs151183667	102156092	NA,C	NA,T	NA,0.959325	NA,-0.00228965	NA,0.0216401	NA,0.0382296	0.000370205	0.000739996
3	rs7734559	101306931	C,NA	T,NA	0.885686,NA	-0.00315079,NA	0.0062137,NA	0.213174,NA	0.000370195	0.000739783
3	rs9327719	101307895	A,NA	G,NA	0.885686,NA	-0.00315079,NA	0.0062137,NA	0.213174,NA	0.000370195	0.000739783
3	rs4562019	101316700	T,NA	C,NA	0.885686,NA	-0.00315079,NA	0.0062137,NA	0.213174,NA	0.000370195	0.000739783
3	rs10076709	101303376	C,NA	T,NA	0.885686,NA	-0.00315079,NA	0.0062137,NA	0.213174,NA	0.000370195	0.000739783
3	rs10052084	101303451	A,NA	G,NA	0.885686,NA	-0.00315079,NA	0.0062137,NA	0.213174,NA	0.000370195	0.000739783
3	rs150347870	102208437	NA,A	NA,G	NA,0.972222	NA,0.0033007	NA,0.0260119	NA,0.0462279	0.000370156	0.000739897
3	rs139607412	101308838	NA,G	NA,A	NA,0.990079	NA,0.005456	NA,0.0431319	NA,0.0460763	0.000369803	0.000739191
3	rs79482113	101711785	NA,A	NA,G	NA,0.886905	NA,-0.00137393	NA,0.0134972	NA,0.0367221	0.000369706	0.000739009
3	rs145360823	101654905	NA,G	NA,A	NA,0.970238	NA,-0.000534716	NA,0.0251555	NA,0.00742832	0.000369328	0.000738253
3	rs79356573	101330463	NA,C	NA,T	NA,0.952381	NA,0.00103172	NA,0.0200728	NA,0.0181779	0.000369189	0.000737975
3	rs181928523	101228095	NA,A	NA,T	NA,0.986111	NA,-0.000693897	NA,0.0365264	NA,0.00663283	0.00036893	0.000737457
3	rs116504812	101980638	NA,G	NA,A	NA,0.953373	NA,0.00414644	NA,0.0202746	NA,0.0767809	0.000368802	0.0007372
3	rs78402459	102194473	NA,T	NA,C	NA,0.955357	NA,0.001103	NA,0.0206987	NA,0.0188602	0.000368755	0.000737101
3	rs75156870	101342403	NA,C	NA,G	NA,0.948413	NA,0.0026981	NA,0.0193256	NA,0.0511148	0.000368724	0.00073704
3	rs118034121	101773321	NA,C	NA,T	NA,0.982143	NA,0.00134031	NA,0.0322783	NA,0.0146281	0.000368704	0.000737005
3	rs76703395	101803016	NA,T	NA,C	NA,0.967262	NA,-0.0024873	NA,0.0240217	NA,0.0373791	0.000368676	0.000736945
3	rs74600424	101250816	NA,A	NA,C	NA,0.970238	NA,0.000145992	NA,0.0251555	NA,0.0020157	0.00036866	0.000736915
3	rs145311670	101774263	NA,G	NA,A	NA,0.982143	NA,0.00229303	NA,0.0322783	NA,0.0253196	0.000368604	0.000736801
3	rs141294910	101702123	NA,T	NA,G	NA,0.948413	NA,0.00236385	NA,0.0193256	NA,0.0444816	0.000368603	0.0007368
3	rs13160922	101601651	G,NA	A,NA	0.981113,NA	0.031643,NA	0.0145245,NA	1.53222,NA	0.00036737	0.000734351
3	rs1011624	101320305	G,NA	A,NA	0.885686,NA	-0.00310541,NA	0.0062137,NA	0.209547,NA	0.000367241	0.000733882
3	rs9327718	101307868	A,NA	G,NA	0.885686,NA	-0.00310541,NA	0.0062137,NA	0.209547,NA	0.000367241	0.000733882
3	rs73187660	101319859	T,NA	C,NA	0.885686,NA	-0.00310541,NA	0.0062137,NA	0.209547,NA	0.000367241	0.000733882
3	rs17144821	101307451	T,NA	C,NA	0.885686,NA	-0.00310541,NA	0.0062137,NA	0.209547,NA	0.000367241	0.000733882
3	rs28678613	101299499	A,NA	G,NA	0.885686,NA	-0.00310541,NA	0.0062137,NA	0.209547,NA	0.000367241	0.000733882
3	rs67048618	101268326	A,A	G,G	0.800199,0.736111	0.00669806,0.000960696	0.00494472,0.00969886	0.755602,0.0356948	0.000366884	0.000733094
3	rs116018409	101980833	T,NA	C,NA	0.981113,NA	-0.0201028,NA	0.0145245,NA	0.779001,NA	0.000366841	0.000733211
3	rs401114	102093145	T,T	C,C	0.589463,0.4375	-0.0067785,-0.0123678	0.00401916,0.00861694	1.03768,0.820433	0.000366757	0.000734315
3	rs72772465	101251101	A,A	G,G	0.799205,0.736111	0.00673115,0.000707704	0.00493553,0.00969886	0.762895,0.0260267	0.000365548	0.000730431
3	rs10035711	101303467	A,NA	G,NA	0.884692,NA	-0.00304852,NA	0.00619033,NA	0.205937,NA	0.000365066	0.000729541
3	rs10067990	101688219	C,C	T,T	0.66501,0.828373	-0.00485762,-0.00197263	0.00418899,0.011337	0.608702,0.0645602	0.000365041	0.000730202
3	rs7731954	101298183	A,NA	G,NA	0.885686,NA	-0.00306003,NA	0.0062137,NA	0.205937,NA	0.00036433	0.000728066
3	rs112831958	101297405	A,NA	G,NA	0.885686,NA	-0.00306003,NA	0.0062137,NA	0.205937,NA	0.00036433	0.000728066
3	rs434927	102092359	G,G	A,A	0.589463,0.4375	-0.00682456,-0.0122144	0.00401916,0.00861694	1.04815,0.80593	0.000363348	0.000727491
3	rs75083930	102107009	G,NA	A,NA	0.966203,NA	0.00299189,NA	0.0109412,NA	0.105404,NA	0.000363159	0.000725924
3	rs10067419	101296634	C,NA	G,NA	0.885686,NA	-0.00301464,NA	0.0062137,NA	0.202343,NA	0.00036146	0.000722333
3	rs7722290	101294591	T,NA	A,NA	0.885686,NA	-0.00301464,NA	0.0062137,NA	0.202343,NA	0.00036146	0.000722333
3	rs10055359	101292442	T,NA	C,NA	0.885686,NA	-0.00301464,NA	0.0062137,NA	0.202343,NA	0.00036146	0.000722333
3	rs6887793	101304861	A,NA	G,NA	0.885686,NA	-0.00301464,NA	0.0062137,NA	0.202343,NA	0.00036146	0.000722333
3	rs406702	102092816	C,C	G,G	0.589463,0.4375	-0.0067785,-0.0122688	0.00401916,0.00861694	1.03768,0.811063	0.000361117	0.00072302
3	rs17334370	101914562	T,T	C,C	0.972167,0.918651	-0.0046701,-0.0341597	0.0120196,0.0156369	0.156384,1.53878	0.000360628	0.000720889
3	rs1453114	101252278	T,T	C,C	0.800199,0.736111	0.00665243,0.000758293	0.00494472,0.00969886	0.74834,0.0279444	0.00036059	0.000720523
3	rs55657677	101269913	C,C	A,A	0.800199,0.736111	0.00665243,0.00101131	0.00494472,0.00969886	0.74834,0.0376523	0.000360565	0.00072047
3	rs72772455	101230874	T,NA	C,NA	0.961233,NA	-0.0157069,NA	0.0102422,NA	0.902608,NA	0.00035983	0.000719286
3	rs62369688	101863839	T,T	C,C	0.724652,0.852183	-0.00323259,0.00946962	0.00442623,0.0120441	0.332369,0.364794	0.000359595	0.000719517
3	rs115039067	101840827	C,NA	T,NA	0.979125,NA	-0.0238786,NA	0.0138296,NA	1.07451,NA	0.000358925	0.000717541
3	rs74534774	101534380	A,NA	G,NA	0.986084,NA	0.0147755,NA	0.0168779,NA	0.418691,NA	0.000358881	0.000717443
3	rs79205160	101370533	G,NA	A,NA	0.88668,NA	-0.00391676,NA	0.00623739,NA	0.275693,NA	0.000358846	0.000717111
3	rs57157059	101322036	A,A	G,G	0.797217,0.748016	0.00618215,-0.00141181	0.0049174,0.00984603	0.680516,0.0525747	0.000358059	0.000715485
3	rs115814914	101843316	A,A	G,G	0.975149,0.978175	0.00170108,-0.0482683	0.0127009,0.0292559	0.0489275,1.00449	0.000357913	0.000715485
3	rs67351678	101314936	A,A	G,G	0.807157,0.744048	0.006377,-0.000252396	0.00501139,0.00979543	0.692087,0.00902067	0.000357779	0.000714889
3	rs67260866	101280940	C,C	T,T	0.807157,0.74504	0.006377,-0.000203233	0.00501139,0.00980793	0.692087,0.00723976	0.000357756	0.000714843
3	rs62371036	101840103	A,A	C,C	0.725646,0.852183	-0.00305583,0.00960741	0.0044312,0.0120441	0.309418,0.371557	0.000356697	0.00071372
3	rs1903800	101292506	T,NA	C,NA	0.885686,NA	-0.00292385,NA	0.0062137,NA	0.195205,NA	0.000355842	0.000711111
3	rs73177187	101291396	C,NA	T,NA	0.885686,NA	-0.00292385,NA	0.0062137,NA	0.195205,NA	0.000355842	0.000711111
3	rs9327714	101292617	G,NA	T,NA	0.885686,NA	-0.00292385,NA	0.0062137,NA	0.195205,NA	0.000355842	0.000711111
3	rs72781841	101919855	C,NA	T,NA	0.979125,NA	0.00783837,NA	0.0138296,NA	0.243469,NA	0.000355008	0.000709671
3	rs10039679	101911162	C,NA	T,NA	0.95328,NA	0.000734886,NA	0.0093687,NA	0.0280391,NA	0.000354045	0.0007079
3	rs148507203	101319694	T,NA	C,NA	0.987078,NA	0.0215893,NA	0.0175062,NA	0.66257,NA	0.00035381	0.000707242
3	rs145213865	101255209	T,NA	C,NA	0.989066,NA	-0.0143812,NA	0.0190121,NA	0.347372,NA	0.000353772	0.00070707
3	rs77868484	101442466	A,NA	G,NA	0.980119,NA	-0.0052391,NA	0.0141639,NA	0.147847,NA	0.000353768	0.000707072
3	rs10041652	101816228	A,A	G,G	0.690855,0.853175	-0.00405279,0.00864294	0.00427824,0.0120777	0.464093,0.32401	0.00035318	0.00070662
3	rs56111034	101301597	C,C	T,T	0.807157,0.744048	0.00633081,-0.00030443	0.00501139,0.00979543	0.685106,0.0109033	0.000351874	0.000703095
3	rs1901513	101711558	A,A	G,G	0.619284,0.813492	-0.00514737,0.0111262	0.00407187,0.0109743	0.685746,0.507713	0.000351757	0.000703834
3	rs12188653	101383803	C,C	G,G	0.77336,0.931548	-0.0107057,0.00146151	0.00472259,0.016928	1.63087,0.0309575	0.000351223	0.000701828
3	rs142428389	102143052	A,NA	G,NA	0.993042,NA	0.0436403,NA	0.0237851,NA	1.17692,NA	0.000351181	0.000701996
3	rs6883257	101675982	A,A	G,G	0.619284,0.813492	-0.00514737,0.0110751	0.00407187,0.0109743	0.685746,0.504614	0.00035088	0.00070208
3	rs10042901	101712130	T,T	G,G	0.619284,0.813492	-0.00514737,0.0110745	0.00407187,0.0109743	0.685746,0.504574	0.000350869	0.000702058
3	rs447531	102091073	C,C	T,T	0.589463,0.438492	-0.00687061,-0.0118891	0.00401916,0.00861478	1.05866,0.775823	0.000350587	0.000701938
3	rs10043437	101316980	T,NA	C,NA	0.885686,NA	-0.00283305,NA	0.0062137,NA	0.188133,NA	0.000350383	0.000700207
3	rs10044449	101852441	A,A	T,T	0.725646,0.85119	-0.00314824,0.0101615	0.0044312,0.0120109	0.321106,0.400621	0.00035031	0.000700941
3	rs114484544	101580113	T,NA	C,NA	0.987078,NA	0.0357988,NA	0.0175062,NA	1.38868,NA	0.000350244	0.000700184
3	rs116712401	101852287	T,T	C,C	0.975149,0.978175	0.00184564,-0.0475989	0.0127009,0.0292559	0.0533212,0.984052	0.000349248	0.000698163
3	rs261102	101591901	A,A	C,C	0.22664,0.282738	0.0190843,0.00122629	0.00472259,0.00949232	4.27401,0.0471062	0.000348851	0.000698118
3	rs261101	101592809	A,A	T,T	0.22664,0.282738	0.0190843,0.00122629	0.00472259,0.00949232	4.27401,0.0471062	0.000348851	0.000698118
3	rs402846	101592485	T,T	C,C	0.22664,0.282738	0.0190843,0.00122629	0.00472259,0.00949232	4.27401,0.0471062	0.000348851	0.000698118
3	rs72774338	101331557	C,C	A,A	0.940358,0.969246	-0.0157182,0.000558402	0.00834865,0.0247591	1.22375,0.00788563	0.000348281	0.00069619
3	rs35625959	101982908	C,NA	T,NA	0.931412,NA	0.0250664,NA	0.00782246,NA	2.86859,NA	0.000347525	0.000694555
3	rs114251633	101354893	G,NA	C,NA	0.994036,NA	-0.0391938,NA	0.0256781,NA	0.896465,NA	0.000346144	0.000691981
3	rs432190	101587958	T,T	C,C	0.22664,0.282738	0.0190349,0.00152512	0.00472259,0.00949232	4.25467,0.0593072	0.000346065	0.000692546
3	rs1155174	101331519	G,G	A,A	0.941352,0.969246	-0.0159483,0.000812425	0.00841466,0.0247591	1.23617,0.0115197	0.000345875	0.000691391
3	rs10035702	101387766	G,G	A,A	0.77336,0.931548	-0.01066,0.00228676	0.00472259,0.016928	1.61992,0.0493709	0.000345691	0.000690777
3	rs10040867	101842843	C,C	T,T	0.684891,0.85119	-0.00434543,0.00918924	0.00425597,0.0120109	0.512516,0.352397	0.000344652	0.000689569
3	rs10062241	101838049	A,A	G,G	0.725646,0.852183	-0.00314824,0.00955768	0.0044312,0.0120441	0.321106,0.369111	0.000342844	0.000685999
3	rs7445614	101922421	T,T	G,G	0.972167,0.918651	-0.00575215,-0.0339258	0.0120196,0.0156369	0.199112,1.52233	0.000342806	0.000685273
3	rs34148371	101597919	G,NA	A,NA	0.981113,NA	0.0306816,NA	0.0145245,NA	1.46027,NA	0.000342442	0.000684528
3	rs1584714	101653357	G,G	A,A	0.696819,0.829365	-0.00354678,0.00702663	0.00430159,0.0113631	0.387599,0.270569	0.000341648	0.000683542
3	rs75337222	101239061	T,NA	C,NA	0.99006,NA	-0.0147796,NA	0.01993,NA	0.338807,NA	0.000340416	0.00068038
3	rs113909173	101382778	T,T	C,C	0.77336,0.931548	-0.0106143,0.00160302	0.00472259,0.016928	1.60899,0.0340667	0.000338882	0.000677174
3	rs405289	101466768	G,G	C,C	0.527833,0.72619	-0.0120179,-0.0018791	0.00396044,0.00958635	2.61807,0.0733512	0.000338373	0.000676056
3	rs182038591	101513308	T,NA	C,NA	0.994036,NA	0.0423015,NA	0.0256781,NA	1.00226,NA	0.00033781	0.000675262
3	rs11749193	101795556	A,A	G,G	0.688867,0.852183	-0.00413474,0.00846944	0.0042707,0.0120441	0.477606,0.317016	0.000337313	0.00067488
3	rs12652903	101247348	C,C	T,T	0.166998,0.032738	0.008705,-0.00205265	0.00530104,0.0240218	0.997563,0.0306288	0.000337084	0.000673556
3	rs72777990	101645795	G,NA	C,NA	0.982107,NA	0.00843307,NA	0.014915,NA	0.242759,NA	0.000336938	0.000673538
3	rs261100	101594186	G,G	A,A	0.22664,0.282738	0.0189881,0.00122629	0.00472259,0.00949232	4.23637,0.0471062	0.00033614	0.000672674
3	rs55843474	101764961	C,C	A,A	0.688867,0.852183	-0.00413474,0.00822541	0.0042707,0.0120441	0.477606,0.305707	0.000335265	0.000670781
3	rs975561	101246439	A,NA	T,NA	0.890656,NA	-0.00314322,NA	0.00633559,NA	0.207742,NA	0.000334706	0.000668892
3	rs17144170	101269538	T,T	C,C	0.833002,0.967262	-0.00865704,-0.000506534	0.00530104,0.0240217	0.989483,0.00736844	0.000332807	0.000665017
3	rs72772473	101270022	A,A	G,G	0.833002,0.967262	-0.00865704,-0.000454944	0.00530104,0.0240217	0.989483,0.00661232	0.000332747	0.000664896
3	rs142316429	101488180	T,NA	C,NA	0.987078,NA	0.0124604,NA	0.0175062,NA	0.321842,NA	0.000332432	0.000664505
3	rs11956721	101265670	C,NA	T,NA	0.890656,NA	-0.00309728,NA	0.00633559,NA	0.204166,NA	0.000332279	0.000664043
3	rs7724223	101256472	G,G	C,C	0.166998,0.032738	0.00865549,-0.00115695	0.00530104,0.0240218	0.989223,0.0170116	0.000331394	0.000662192
3	rs12517069	102050666	T,T	C,C	0.630219,0.639881	-0.00544593,-0.0137367	0.00409564,0.00890493	0.736079,0.910341	0.000331117	0.000662999
3	rs142855378	101784040	C,NA	A,NA	0.982107,NA	0.0045317,NA	0.014915,NA	0.118471,NA	0.000331099	0.000661978
3	rs1584715	101653362	G,G	T,T	0.696819,0.829365	-0.00363476,0.00712774	0.00430159,0.0113631	0.399985,0.27533	0.000329714	0.000659665
3	rs431778	101591422	A,A	G,G	0.22664,0.280754	0.0189397,0.00122891	0.00472259,0.00951265	4.21749,0.0471062	0.00032962	0.000659623
3	rs370176	101595558	T,T	C,C	0.22664,0.282738	0.0189375,0.00117513	0.00472259,0.00949232	4.21663,0.0450463	0.000329096	0.000658574
3	rs140048657	101459137	C,NA	T,NA	0.993042,NA	0.0350683,NA	0.0237851,NA	0.852697,NA	0.000329	0.000657646
3	rs111423393	101490829	A,NA	G,NA	0.973161,NA	0.00689386,NA	0.0122339,NA	0.241777,NA	0.000325452	0.000650481
3	rs695056	101490273	G,G	A,A	0.425447,0.200397	0.0114913,-0.0109279	0.003999,0.0106787	2.3916,0.514062	0.000324458	0.000648316
3	rs434771	101596788	T,T	G,G	0.22664,0.282738	0.0188919,0.00117513	0.00472259,0.00949232	4.19891,0.0450463	0.000323439	0.000647253
3	rs390614	101596244	T,T	C,C	0.22664,0.281746	0.0188919,0.00117639	0.00472259,0.00950244	4.19891,0.0450463	0.00032317	0.000646714
3	rs841752	101596967	G,G	T,T	0.22664,0.281746	0.0188919,0.00117639	0.00472259,0.00950244	4.19891,0.0450463	0.000323074	0.000646522
3	rs151123243	102056479	A,NA	G,NA	0.99006,NA	0.0344716,NA	0.01993,NA	1.0773,NA	0.000323016	0.000645673
3	rs28415837	101568212	A,A	G,G	0.641153,0.809524	-0.00535913,0.0230309	0.00412196,0.010886	0.713201,1.46376	0.000322885	0.000645458
3	rs10479218	101757805	C,C	A,A	0.688867,0.852183	-0.00422382,0.00822541	0.0042707,0.0120441	0.491266,0.305707	0.000322847	0.000645934
3	rs72779945	101727868	C,C	T,T	0.688867,0.852183	-0.00422382,0.00817562	0.0042707,0.0120441	0.491266,0.303416	0.000322461	0.000645161
3	rs1901519	101754473	G,G	A,A	0.688867,0.852183	-0.00422382,0.00817562	0.0042707,0.0120441	0.491266,0.303416	0.000322461	0.000645161
3	rs1377376	101262974	A,A	T,T	0.833002,0.967262	-0.00856148,-0.000606501	0.00530104,0.0240217	0.973474,0.00883724	0.000322126	0.000643681
3	rs62370435	101571541	C,C	T,T	0.641153,0.80754	-0.00508292,0.0230352	0.00412196,0.010843	0.662488,1.47321	0.000321707	0.000643126
3	rs76354759	101877119	T,NA	G,NA	0.985089,NA	-0.0176316,NA	0.0163138,NA	0.55316,NA	0.000321482	0.000642575
3	rs78342616	101451690	C,NA	T,NA	0.980119,NA	-0.00382772,NA	0.0141639,NA	0.10404,NA	0.000319863	0.000639325
3	rs428751	101465106	C,C	T,T	0.528827,0.727183	-0.0118846,-0.00248508	0.00396089,0.00959722	2.56936,0.0992596	0.000319756	0.000638878
3	rs9285932	101234121	T,T	G,G	0.856859,0.972222	-0.00871779,-0.02404	0.00564551,0.0260119	0.911723,0.449301	0.000317882	0.000635232
3	rs2895839	101907424	G,G	A,A	0.725646,0.871032	-0.00203467,0.0083806	0.0044312,0.012754	0.189692,0.291479	0.000317338	0.000634917
3	rs409475	101566049	T,T	C,C	0.358847,0.191468	0.00531137,-0.0228898	0.00412196,0.0108644	0.704316,1.45433	0.000317312	0.000634327
3	rs17151927	101874128	C,NA	G,NA	0.985089,NA	-0.0173712,NA	0.0163138,NA	0.542178,NA	0.000316593	0.000632805
3	rs10078854	101510132	C,NA	T,NA	0.898608,NA	-0.00350265,NA	0.00655017,NA	0.227071,NA	0.000315934	0.000631389
3	rs71586336	101540033	C,NA	T,NA	0.946322,NA	0.0255598,NA	0.00877248,NA	2.44703,NA	0.000315535	0.000630621
3	rs6880942	101286185	A,A	T,T	0.833002,0.967262	-0.00850892,0.0011645	0.00530104,0.0240217	0.96472,0.0171247	0.000315088	0.000629617
3	rs10041015	101712324	C,C	T,T	0.581511,0.813492	-0.00653169,0.0110745	0.00400792,0.0109743	0.986465,0.504574	0.000314827	0.000629908
3	rs10074392	101596412	C,C	T,T	0.732604,0.890873	-0.00429273,0.01889	0.00446712,0.0137097	0.472922,0.774049	0.00031471	0.000629653
3	rs149232476	101422411	G,NA	C,NA	0.99006,NA	0.0292564,NA	0.01993,NA	0.847356,NA	0.000314588	0.000628844
3	rs62372212	101637897	G,NA	A,NA	0.950298,NA	-0.019144,NA	0.00909753,NA	1.45159,NA	0.000314353	0.000628526
3	rs10515318	101270206	C,NA	T,NA	0.888668,NA	-0.00307293,NA	0.00628579,NA	0.204166,NA	0.00031429	0.000628108
3	rs7708107	101880699	A,NA	G,NA	0.985089,NA	-0.0172041,NA	0.0163138,NA	0.535183,NA	0.000313538	0.0006267
3	rs6888677	102047937	G,G	C,C	0.630219,0.639881	-0.00535392,-0.0135359	0.00409564,0.00890493	0.718657,0.891098	0.000313072	0.000626855
3	rs113366531	102070087	A,NA	G,NA	0.985089,NA	0.000963949,NA	0.0163138,NA	0.0209608,NA	0.000311965	0.000623552
3	rs6893520	101650861	G,G	A,A	0.738569,0.72619	-0.0202719,-0.00239605	0.00449951,0.00958635	5.17874,0.0954842	0.000311027	0.000622956
3	rs192466760	102004365	G,NA	A,NA	0.982107,NA	0.0299751,NA	0.014915,NA	1.35203,NA	0.000310313	0.000620325
3	rs62372167	101631024	G,NA	A,NA	0.955268,NA	-0.0195737,NA	0.00956466,NA	1.39029,NA	0.000309256	0.000618323
3	rs115899689	101531943	G,NA	A,NA	0.980119,NA	-0.00331289,NA	0.0141639,NA	0.0888073,NA	0.000309066	0.000617749
3	rs10055840	101724448	C,C	G,G	0.697813,0.829365	-0.00373058,0.00610912	0.00430558,0.0113631	0.41314,0.228535	0.000308486	0.000617182
3	rs185151138	101588940	G,NA	A,NA	0.981113,NA	0.00270024,NA	0.0145245,NA	0.0692974,NA	0.000308463	0.000616717
3	rs1901515	101711249	C,C	T,T	0.581511,0.813492	-0.00657607,0.0110228	0.00400792,0.0109743	0.996345,0.501443	0.000308116	0.000616481
3	rs13162319	101482434	T,NA	G,NA	0.887674,NA	0.0150456,NA	0.00626142,NA	1.78874,NA	0.000308005	0.000615545
3	rs6871418	101289038	A,A	G,G	0.806163,0.744048	0.00600043,-0.000253704	0.00500161,0.00979543	0.637789,0.00906789	0.000307199	0.00061385
3	rs452857	101596633	T,T	G,G	0.22664,0.282738	0.0187452,0.00127745	0.00472259,0.00949232	4.14208,0.0491746	0.000307175	0.000614701
3	rs62372214	101641080	T,T	G,G	0.717694,0.844246	-0.00301566,0.011027	0.00439248,0.0117882	0.307712,0.456463	0.00030632	0.000612925
3	rs10062073	101710089	C,C	T,T	0.688867,0.852183	-0.00440637,0.00900772	0.0042707,0.0120441	0.519734,0.342444	0.000305518	0.000611263
3	rs10072167	101642257	T,T	G,G	0.717694,0.844246	-0.00307275,0.0114059	0.00439248,0.0117882	0.314966,0.477214	0.000305117	0.000610518
3	rs62369275	101699104	A,A	G,G	0.688867,0.852183	-0.00440637,0.00895786	0.0042707,0.0120441	0.519734,0.34006	0.000305077	0.00061038
3	rs10078757	101699907	G,G	A,A	0.688867,0.852183	-0.00440637,0.00895786	0.0042707,0.0120441	0.519734,0.34006	0.000305077	0.00061038
3	rs2059211	102101540	C,NA	T,NA	0.829026,NA	0.00164298,NA	0.00525159,NA	0.122403,NA	0.00030496	0.00060982
3	rs10074257	101697463	G,G	A,A	0.688867,0.852183	-0.00440637,0.00891298	0.0042707,0.0120441	0.519734,0.33792	0.000304685	0.000609595
3	rs261096	101460693	C,C	T,T	0.528827,0.72619	-0.0117903,-0.00228454	0.00396089,0.00958635	2.53554,0.0906367	0.000304616	0.000608634
3	rs10039237	101911597	G,G	A,A	0.725646,0.87004	-0.00216969,0.00877004	0.0044312,0.0127124	0.204545,0.309564	0.00030428	0.000608789
3	rs12519185	102044567	G,G	A,A	0.630219,0.637897	-0.00535392,-0.0132915	0.00409564,0.0088943	0.718657,0.86942	0.000304112	0.000608909
3	rs10213798	101659682	A,A	G,G	0.688867,0.852183	-0.00445089,0.00944677	0.0042707,0.0120441	0.526772,0.363677	0.000304032	0.00060829
3	rs387352	101465862	C,C	T,T	0.528827,0.72619	-0.0117903,-0.00222357	0.00396089,0.00958635	2.53554,0.0880036	0.000303863	0.000607129
3	rs114881818	101498673	T,NA	C,NA	0.986084,NA	0.0212477,NA	0.0168779,NA	0.681804,NA	0.000303761	0.000607176
3	rs59923859	101948675	C,C	T,T	0.969185,0.91369	-0.00829105,-0.0318377	0.0114407,0.0152221	0.329161,1.43795	0.000303753	0.000607222
3	rs10067136	101722320	T,T	C,C	0.697813,0.829365	-0.0037746,0.00620541	0.00430558,0.0113631	0.419459,0.232847	0.000303255	0.000606716
3	rs145509972	101419073	A,NA	G,NA	0.99006,NA	0.028457,NA	0.01993,NA	0.814353,NA	0.000303118	0.00060592
3	rs17355759	102044030	G,G	A,A	0.630219,0.639881	-0.00539993,-0.0132581	0.00409564,0.00890493	0.727345,0.864777	0.000302984	0.000606652
3	rs459760	102107262	C,C	T,T	0.604374,0.460317	-0.00650729,-0.0117673	0.00404338,0.0085764	0.968448,0.769432	0.000302461	0.000605529
3	rs425813	101466568	C,C	T,T	0.528827,0.72619	-0.0117903,-0.00202676	0.00396089,0.00958635	2.53554,0.0795853	0.00030152	0.00060245
3	rs398228	101593486	A,A	C,C	0.22664,0.282738	0.0186992,0.00122629	0.00472259,0.00949232	4.12434,0.0471062	0.000301406	0.000603152
3	rs416734	101593487	G,G	T,T	0.22664,0.282738	0.0186992,0.00122629	0.00472259,0.00949232	4.12434,0.0471062	0.000301406	0.000603152
3	rs115810953	101538861	G,NA	A,NA	0.980119,NA	-0.00289722,NA	0.0141639,NA	0.0767952,NA	0.000300897	0.000601427
3	rs62371303	102041715	C,NA	T,NA	0.972167,NA	-0.0229471,NA	0.0120196,NA	1.24993,NA	0.000300527	0.000600832
3	rs10066445	101677329	C,C	T,T	0.688867,0.852183	-0.00445089,0.0090576	0.0042707,0.0120441	0.526772,0.344833	0.000300426	0.000601074
3	rs62372301	101678592	A,A	G,G	0.688867,0.852183	-0.00445089,0.0090576	0.0042707,0.0120441	0.526772,0.344833	0.000300426	0.000601074
3	rs4703018	102043686	C,C	T,T	0.630219,0.639881	-0.00539993,-0.0132038	0.00409564,0.00890493	0.727345,0.859683	0.000300401	0.00060148
3	rs10039287	101318849	T,NA	G,NA	0.89165,NA	-0.00274061,NA	0.00636104,NA	0.176146,NA	0.000300233	0.000600027
3	rs77802955	101237001	T,NA	C,NA	0.89165,NA	-0.00272075,NA	0.00636104,NA	0.174668,NA	0.000299396	0.000598354
3	rs111548010	101237513	A,NA	G,NA	0.89165,NA	-0.00272075,NA	0.00636104,NA	0.174668,NA	0.000299396	0.000598354
3	rs10073892	101726770	C,C	T,T	0.688867,0.852183	-0.00440637,0.00822541	0.0042707,0.0120441	0.519734,0.305707	0.000299214	0.000598644
3	rs72777959	101611755	C,NA	G,NA	0.980119,NA	0.00853425,NA	0.0141639,NA	0.262156,NA	0.000299179	0.000598064
3	rs10479209	101701640	T,T	A,A	0.688867,0.852183	-0.00445089,0.00886313	0.0042707,0.0120441	0.526772,0.335548	0.000298747	0.000597714
3	rs10035407	101669220	G,G	C,C	0.695825,0.829365	-0.00389938,0.00720992	0.00429762,0.0113631	0.438625,0.279219	0.000298558	0.000597321
3	rs9327720	101307954	G,NA	C,NA	0.89165,NA	-0.00269445,NA	0.00636104,NA	0.172716,NA	0.000298295	0.000596155
3	rs10061067	101321517	G,NA	A,NA	0.890656,NA	-0.00261857,NA	0.00633559,NA	0.167888,NA	0.000297681	0.000594934
3	rs72772459	101233674	T,NA	C,NA	0.979125,NA	0.00663387,NA	0.0138296,NA	0.199661,NA	0.000297634	0.000595011
3	rs77704019	101317639	C,NA	G,NA	0.89165,NA	-0.00267492,NA	0.00636104,NA	0.17127,NA	0.000297484	0.000594534
3	rs75317101	101415361	T,NA	G,NA	0.883698,NA	-0.00272672,NA	0.00616728,NA	0.181512,NA	0.000297444	0.000594451
3	rs59876271	101876270	A,NA	G,NA	0.985089,NA	-0.0162629,NA	0.0163138,NA	0.496448,NA	0.000297433	0.000594518
3	rs57415604	101711661	G,G	A,A	0.738569,0.725198	-0.0202255,-0.00269744	0.00449951,0.00957558	5.15767,0.108923	0.000296914	0.000594686
3	rs142393750	101490067	T,NA	G,NA	0.99006,NA	0.027986,NA	0.01993,NA	0.795189,NA	0.000296776	0.000593245
3	rs115940151	101620114	A,NA	T,NA	0.969185,NA	-0.0175778,NA	0.0114407,NA	0.905054,NA	0.000296442	0.000592518
3	rs58261881	101670672	T,NA	A,NA	0.973161,NA	-0.0174595,NA	0.0122339,NA	0.81378,NA	0.000296269	0.000592201
3	rs28625937	101652229	A,A	G,G	0.697813,0.829365	-0.00386261,0.00702663	0.00430558,0.0113631	0.432201,0.270569	0.000296221	0.000592646
3	rs2123136	101707988	A,A	C,C	0.738569,0.725198	-0.0202255,-0.00264677	0.00449951,0.00957558	5.15767,0.106663	0.000296127	0.000593111
3	rs261098	101594346	G,G	T,T	0.22664,0.281746	0.0186491,0.00127881	0.00472259,0.00950244	4.10507,0.0491746	0.000296069	0.00059247
3	rs147256603	101325648	C,NA	T,NA	0.964215,NA	0.0030746,NA	0.0106439,NA	0.111996,NA	0.000295906	0.000591411
3	rs141480356	101612401	T,NA	C,NA	0.969185,NA	-0.01754,NA	0.0114407,NA	0.902229,NA	0.00029558	0.000590797
3	rs62369689	101867571	G,G	T,T	0.715706,0.824405	-0.00241317,0.00863682	0.00438317,0.0112351	0.235122,0.354528	0.000294945	0.000590124
3	rs13360644	101651672	T,T	A,A	0.696819,0.829365	-0.00390298,0.00707718	0.00430159,0.0113631	0.438625,0.272946	0.000294586	0.000589377
3	rs28421510	101652252	G,G	A,A	0.696819,0.829365	-0.00390298,0.00707718	0.00430159,0.0113631	0.438625,0.272946	0.000294586	0.000589377
3	rs62372220	101651411	A,A	C,C	0.696819,0.829365	-0.00390298,0.00707718	0.00430159,0.0113631	0.438625,0.272946	0.000294586	0.000589377
3	rs62372221	101651466	A,A	G,G	0.696819,0.829365	-0.00390298,0.00707718	0.00430159,0.0113631	0.438625,0.272946	0.000294586	0.000589377
3	rs73177147	101239552	G,NA	A,NA	0.89165,NA	-0.00260211,NA	0.00636104,NA	0.165905,NA	0.000294501	0.000588575
3	rs924679	101880715	G,G	T,T	0.715706,0.825397	-0.00236868,0.00811093	0.00438317,0.0112602	0.229944,0.326676	0.000294389	0.000589008
3	rs9327861	101867877	A,A	G,G	0.715706,0.823413	-0.00241317,0.00851808	0.00438317,0.0112102	0.235122,0.349357	0.000293928	0.000588086
3	rs10038158	101329070	G,NA	C,NA	0.89165,NA	-0.00258326,NA	0.00636104,NA	0.164522,NA	0.000293739	0.000587054
3	rs12054841	101274941	C,C	A,A	0.807157,0.743056	0.00583217,0.000101389	0.00501139,0.00978302	0.611699,0.00360607	0.000293004	0.000585488
3	rs80210579	101970364	C,C	T,T	0.969185,0.91369	-0.00903131,-0.0316139	0.0114407,0.0152221	0.366653,1.42233	0.00029285	0.00058543
3	rs10039885	101301545	G,NA	C,NA	0.89165,NA	-0.00255594,NA	0.00636104,NA	0.162524,NA	0.000292644	0.000584866
3	rs1422084	102041747	T,T	C,C	0.630219,0.639881	-0.00539993,-0.0130312	0.00409564,0.00890493	0.727345,0.843553	0.00029239	0.000585436
3	rs1453116	101281192	A,A	C,C	0.807157,0.744048	0.00564762,-0.000101497	0.00501139,0.00979543	0.585426,0.00360535	0.000292047	0.000583581
3	rs1597905	101243674	C,NA	T,NA	0.89165,NA	-0.00253742,NA	0.00636104,NA	0.161172,NA	0.000291907	0.000583394
3	rs1597904	101243673	G,NA	A,NA	0.89165,NA	-0.00253742,NA	0.00636104,NA	0.161172,NA	0.000291907	0.000583394
3	rs10035613	101303047	A,NA	G,NA	0.892644,NA	-0.00259374,NA	0.00638686,NA	0.164522,NA	0.000291226	0.000582034
3	rs10463981	101787062	A,A	G,G	0.709742,0.702381	-0.0203462,-0.00332025	0.00435609,0.00934946	5.52272,0.141166	0.000291106	0.000583543
3	rs7734060	101780479	G,G	T,T	0.801193,0.749008	-0.0204577,0.00523325	0.00495399,0.00985893	4.43952,0.225083	0.000290851	0.00058205
3	rs112701636	101297053	A,NA	G,NA	0.89165,NA	-0.00250514,NA	0.00636104,NA	0.158822,NA	0.000290632	0.000580847
3	rs13357340	101644914	G,G	C,C	0.697813,0.829365	-0.00386261,0.0072426	0.00430558,0.0113631	0.432201,0.28077	0.000290494	0.000581189
3	rs9885011	101866862	G,G	A,A	0.713718,0.824405	-0.00245695,0.00814273	0.004374,0.0112351	0.240854,0.329198	0.000290181	0.000580591
3	rs114555443	102128958	C,NA	T,NA	0.967197,NA	-0.00151137,NA	0.0111,NA	0.0497836,NA	0.000289957	0.000579498
3	rs62372216	101650882	G,G	A,A	0.696819,0.829365	-0.00394694,0.00712774	0.00430159,0.0113631	0.445084,0.27533	0.000289626	0.000579453
3	rs62372215	101650796	T,T	G,G	0.696819,0.829365	-0.00394694,0.00712774	0.00430159,0.0113631	0.445084,0.27533	0.000289626	0.000579453
3	rs2218926	101649996	G,G	T,T	0.696819,0.829365	-0.00394694,0.00712774	0.00430159,0.0113631	0.445084,0.27533	0.000289626	0.000579453
3	rs10479190	101631790	G,G	T,T	0.7167,0.844246	-0.0031489,0.0115987	0.00438781,0.0117882	0.325162,0.487913	0.000289592	0.000579446
3	rs62372217	101650918	G,G	A,A	0.696819,0.829365	-0.00394694,0.00707718	0.00430159,0.0113631	0.445084,0.272946	0.000289348	0.000578896
3	rs62372218	101650986	A,A	C,C	0.696819,0.829365	-0.00394694,0.00707718	0.00430159,0.0113631	0.445084,0.272946	0.000289348	0.000578896
3	rs62372219	101651151	G,G	A,A	0.696819,0.829365	-0.00394694,0.00707718	0.00430159,0.0113631	0.445084,0.272946	0.000289348	0.000578896
3	rs10077220	101652857	C,C	T,T	0.696819,0.829365	-0.00394694,0.00707718	0.00430159,0.0113631	0.445084,0.272946	0.000289348	0.000578896
3	rs924680	101880713	C,C	A,A	0.715706,0.825397	-0.00241317,0.00811093	0.00438317,0.0112602	0.235122,0.326676	0.000289276	0.000578777
3	rs11242256	101320761	T,T	C,C	0.806163,0.744048	0.00582078,-0.000403774	0.00500161,0.00979543	0.611699,0.0145196	0.00028873	0.000576958
3	rs72772479	101278005	A,A	T,T	0.807157,0.743056	0.00578602,-5.04254e-05	0.00501139,0.00978302	0.605084,0.00178975	0.000288647	0.000576785
3	rs74790664	101966640	C,C	G,G	0.969185,0.91369	-0.0086015,-0.0314899	0.0114407,0.0152221	0.344714,1.4137	0.000288587	0.000576908
3	rs17355711	102043267	A,A	G,G	0.630219,0.638889	-0.00535392,-0.0130234	0.00409564,0.00889959	0.718657,0.843553	0.000288437	0.000577515
3	rs143848984	102197249	G,NA	A,NA	0.959245,NA	0.0130326,NA	0.00999958,NA	0.715643,NA	0.000288321	0.000576387
3	rs114753981	102125338	A,NA	G,NA	0.984095,NA	0.0027574,NA	0.0158037,NA	0.0647498,NA	0.000287858	0.000575439
3	rs249495	102205753	A,A	G,G	0.927435,0.984127	-0.00656777,0.0284146	0.00762141,0.0342017	0.410247,0.391377	0.000287683	0.000575094
3	rs58377143	101866873	T,T	C,C	0.966203,0.917659	-0.00810609,-0.0323354	0.0109412,0.0155508	0.338407,1.42497	0.000287678	0.000575088
3	rs10073923	101293989	A,NA	G,NA	0.89165,NA	-0.00241277,NA	0.00636104,NA	0.152143,NA	0.000287055	0.000573701
3	rs187754988	101267273	G,NA	T,NA	0.984095,NA	0.00459296,NA	0.0158037,NA	0.112755,NA	0.000286884	0.000573544
3	rs62372298	101675584	T,T	C,C	0.697813,0.829365	-0.00395061,0.00720992	0.00430558,0.0113631	0.445084,0.279219	0.000286792	0.00057378
3	rs11242254	101310707	C,C	T,T	0.807157,0.743056	0.0056015,0.000202798	0.00501139,0.00978302	0.578935,0.00724268	0.000286674	0.000572845
3	rs62369342	101737894	C,C	T,T	0.709742,0.702381	-0.0204379,-0.00245153	0.00435609,0.00934946	5.56735,0.10064	0.000286507	0.000574409
3	rs28588602	101328575	G,NA	A,NA	0.89165,NA	-0.00239529,NA	0.00636104,NA	0.150886,NA	0.00028639	0.000572372
3	rs10479225	101862866	C,C	T,T	0.685885,0.852183	-0.00475443,0.00893508	0.00425961,0.0120441	0.577819,0.338973	0.000286253	0.000572712
3	rs76719902	101391976	C,NA	G,NA	0.980119,NA	-0.0174599,NA	0.0141639,NA	0.662167,NA	0.000286206	0.000572186
3	rs17334032	101881631	C,C	G,G	0.715706,0.825397	-0.00243805,0.00805112	0.00438317,0.0112602	0.238031,0.323668	0.0002859	0.000572021
3	rs57977588	101634545	G,G	A,A	0.7167,0.844246	-0.0031929,0.0115987	0.00438781,0.0117882	0.330858,0.487913	0.000284838	0.000569933
3	rs9327834	101658000	G,G	A,A	0.696819,0.829365	-0.00399089,0.00715914	0.00430159,0.0113631	0.451579,0.276814	0.000284678	0.000569553
3	rs61566297	101658411	G,G	T,T	0.696819,0.829365	-0.00399089,0.00715914	0.00430159,0.0113631	0.451579,0.276814	0.000284678	0.000569553
3	rs10214232	101656170	G,G	A,A	0.696819,0.829365	-0.00399089,0.00712774	0.00430159,0.0113631	0.451579,0.27533	0.000284506	0.000569207
3	rs10073051	101656932	G,G	A,A	0.696819,0.829365	-0.00399089,0.00712774	0.00430159,0.0113631	0.451579,0.27533	0.000284506	0.000569207
3	rs7445156	101653700	C,C	T,T	0.696819,0.829365	-0.00399089,0.00712774	0.00430159,0.0113631	0.451579,0.27533	0.000284506	0.000569207
3	rs62372222	101651505	C,C	T,T	0.696819,0.829365	-0.00399089,0.00712774	0.00430159,0.0113631	0.451579,0.27533	0.000284506	0.000569207
3	rs10076313	101657353	C,C	T,T	0.696819,0.829365	-0.00399089,0.00712774	0.00430159,0.0113631	0.451579,0.27533	0.000284506	0.000569207
3	rs4272111	101319870	C,C	T,T	0.806163,0.744048	0.00577473,-0.000454223	0.00500161,0.00979543	0.605084,0.0163671	0.00028429	0.000568087
3	rs13359604	101653600	T,T	C,C	0.696819,0.829365	-0.00399089,0.00707718	0.00430159,0.0113631	0.451579,0.272946	0.000284232	0.000568659
3	rs2895807	101653570	A,A	G,G	0.696819,0.829365	-0.00399089,0.00707718	0.00430159,0.0113631	0.451579,0.272946	0.000284232	0.000568659
3	rs1584713	101767289	C,C	G,G	0.709742,0.702381	-0.0203921,-0.00260405	0.00435609,0.00934946	5.54501,0.107566	0.000283874	0.000569096
3	rs12653822	101878418	T,T	C,C	0.715706,0.825397	-0.00243805,0.00775504	0.00438317,0.0112602	0.238031,0.308915	0.000283208	0.000566634
3	rs10039756	101236010	T,NA	C,NA	0.89165,NA	-0.00230357,NA	0.00636104,NA	0.14433,NA	0.000282958	0.000565516
3	rs2400570	101327639	T,NA	C,NA	0.89165,NA	-0.00230357,NA	0.00636104,NA	0.14433,NA	0.000282958	0.000565516
3	rs10062451	101226182	C,C	T,T	0.835984,0.97123	-0.00837801,-0.000716964	0.00533946,0.0255725	0.933187,0.00982413	0.000282929	0.00056538
3	rs144422959	101804670	C,NA	T,NA	0.985089,NA	0.036113,NA	0.0163138,NA	1.571,NA	0.000282876	0.000565474
3	rs7733501	101711999	T,T	C,C	0.776342,0.725198	-0.0202,-0.00264677	0.00474483,0.00957558	4.68415,0.106663	0.000282722	0.000566012
3	rs7713323	101282828	G,NA	A,NA	0.89165,NA	-0.00227418,NA	0.00636104,NA	0.142243,NA	0.000281879	0.000563361
3	rs6881469	101286460	A,NA	T,NA	0.89165,NA	-0.00227418,NA	0.00636104,NA	0.142243,NA	0.000281879	0.000563361
3	rs7713906	101307104	A,NA	G,NA	0.89165,NA	-0.00227418,NA	0.00636104,NA	0.142243,NA	0.000281879	0.000563361
3	rs78124430	101261164	G,NA	A,NA	0.89165,NA	-0.00227418,NA	0.00636104,NA	0.142243,NA	0.000281879	0.000563361
3	rs62369341	101737738	C,C	T,T	0.709742,0.702381	-0.0203921,-0.00245153	0.00435609,0.00934946	5.54501,0.10064	0.0002815	0.000564343
3	rs10067263	101657535	T,T	C,C	0.697813,0.829365	-0.0039946,0.00712774	0.00430558,0.0113631	0.451579,0.27533	0.000281288	0.000562768
3	rs75119073	101713307	G,G	A,A	0.776342,0.725198	-0.0202,-0.00254542	0.00474483,0.00957558	4.68415,0.102167	0.000281248	0.000563061
3	rs13358882	101652028	T,T	C,C	0.697813,0.829365	-0.0039946,0.00707718	0.00430558,0.0113631	0.451579,0.272946	0.000281018	0.000562226
3	rs10076451	101657522	G,G	T,T	0.697813,0.829365	-0.0039946,0.00707718	0.00430558,0.0113631	0.451579,0.272946	0.000281018	0.000562226
3	rs415200	101490022	G,G	A,A	0.474155,0.202381	0.0110952,-0.0105413	0.00395959,0.0106395	2.29438,0.492415	0.000280933	0.000561319
3	rs2113091	101604539	T,T	C,C	0.22664,0.281746	0.0185024,0.00127881	0.00472259,0.00950244	4.04893,0.0491746	0.000280905	0.00056212
3	rs2161601	101604871	G,G	A,A	0.22664,0.281746	0.0185024,0.00127881	0.00472259,0.00950244	4.04893,0.0491746	0.000280905	0.00056212
3	rs182242602	101298330	A,NA	G,NA	0.975149,NA	0.00487432,NA	0.0127009,NA	0.154194,NA	0.000280411	0.000560564
3	rs13177958	101400127	T,NA	C,NA	0.892644,NA	0.0136751,NA	0.00638686,NA	1.49129,NA	0.00027987	0.000559345
3	rs61522296	101858706	A,A	T,T	0.685885,0.852183	-0.00484315,0.00936378	0.00425961,0.0120441	0.592541,0.359629	0.000279849	0.000559899
3	rs6877249	101320175	A,A	G,G	0.806163,0.744048	0.00572868,-0.000454223	0.00500161,0.00979543	0.598501,0.0163671	0.000279758	0.000559033
3	rs78891896	101426814	T,NA	C,NA	0.885686,NA	-0.00265773,NA	0.0062137,NA	0.174668,NA	0.000279631	0.000558868
3	rs1960590	101247995	C,NA	T,NA	0.89165,NA	-0.00221183,NA	0.00636104,NA	0.137836,NA	0.000279623	0.000558854
3	rs13358420	101651946	A,A	C,C	0.695825,0.829365	-0.0039433,0.00707718	0.00429762,0.0113631	0.445084,0.272946	0.000279393	0.000558977
3	rs3105485	101944699	T,T	C,C	0.440358,0.396825	0.0116252,0.0106733	0.00398274,0.00873739	2.45435,0.653894	0.000279308	0.00055913
3	rs67235080	101279742	A,A	C,C	0.807157,0.743056	0.00569375,5.06918e-05	0.00501139,0.00978302	0.591948,0.00179923	0.00027924	0.000557991
3	rs66859619	101276832	G,G	T,T	0.807157,0.743056	0.00569375,5.06918e-05	0.00501139,0.00978302	0.591948,0.00179923	0.00027924	0.000557991
3	rs76894146	101977371	A,A	G,G	0.969185,0.91369	-0.00869003,-0.0311823	0.0114407,0.0152221	0.349194,1.39242	0.000278867	0.00055748
3	rs12655961	101669015	A,A	G,G	0.739563,0.725198	-0.0200042,-0.00264677	0.00450506,0.00957558	5.04671,0.106663	0.00027862	0.000557982
3	rs10051235	101225494	G,G	C,C	0.835984,0.97123	-0.00832985,-0.000768137	0.00533946,0.0255725	0.925378,0.0105337	0.000278555	0.000556642
3	rs73176262	101309809	A,NA	G,NA	0.89165,NA	-0.00218176,NA	0.00636104,NA	0.135722,NA	0.000278551	0.000556712
3	rs7734988	101760662	C,C	G,G	0.709742,0.702381	-0.0203462,-0.00255322	0.00435609,0.00934946	5.52272,0.105249	0.000278155	0.000557607
3	rs62369303	101711308	C,C	T,T	0.776342,0.725198	-0.0201531,-0.00264677	0.00474483,0.00957558	4.66496,0.106663	0.00027809	0.000556735
3	rs9327723	101314123	T,NA	G,NA	0.89165,NA	-0.00216595,NA	0.00636104,NA	0.134613,NA	0.000277992	0.000555594
3	rs10072508	101878621	C,C	G,G	0.715706,0.825397	-0.00248748,0.00775504	0.00438317,0.0112602	0.243844,0.308915	0.000277798	0.000555807
3	rs72772475	101271323	A,NA	C,NA	0.979125,NA	0.00546205,NA	0.0138296,NA	0.159344,NA	0.000277064	0.00055389
3	rs1453115	101261800	A,NA	G,NA	0.89165,NA	-0.00213555,NA	0.00636104,NA	0.132486,NA	0.000276923	0.00055346
3	rs10063002	101655572	T,T	C,C	0.697813,0.829365	-0.00403859,0.00717829	0.00430558,0.0113631	0.458108,0.27772	0.000276633	0.000553452
3	rs115504797	101813626	T,NA	A,NA	0.989066,NA	-0.0238545,NA	0.0190121,NA	0.678638,NA	0.000276478	0.000552736
3	rs4591724	101322495	C,NA	T,NA	0.89165,NA	-0.00212007,NA	0.00636104,NA	0.131405,NA	0.000276383	0.000552381
3	rs116818387	101870456	C,NA	T,NA	0.964215,NA	0.000551636,NA	0.0106439,NA	0.0183323,NA	0.000276366	0.000552352
3	rs12654151	101669209	C,C	A,A	0.739563,0.725198	-0.0200042,-0.00249474	0.00450506,0.00957558	5.04671,0.0999312	0.000276199	0.000553132
3	rs13358421	101651958	T,T	C,C	0.696819,0.829365	-0.00394694,0.00707718	0.00430159,0.0113631	0.445084,0.272946	0.000276188	0.000552564
3	rs6596486	101756062	A,A	G,G	0.708748,0.704365	-0.0203257,-0.0022015	0.0043517,0.00936756	5.52272,0.0892696	0.000276163	0.000553613
3	rs6885940	101929149	T,T	G,G	0.94831,0.983135	-0.00448396,0.0641938	0.00893021,0.0331973	0.210709,1.2745	0.000276091	0.000551967
3	rs3096213	101602346	C,C	T,T	0.22664,0.281746	0.0184518,0.00127881	0.00472259,0.00950244	4.02966,0.0491746	0.000275818	0.000551937
3	rs80320343	101392533	C,NA	T,NA	0.980119,NA	-0.016821,NA	0.0141639,NA	0.628945,NA	0.000275809	0.000551399
3	rs6886984	101300824	G,NA	A,NA	0.89165,NA	-0.00208933,NA	0.00636104,NA	0.129265,NA	0.000275319	0.000550254
3	rs1597768	101656855	C,C	G,G	0.739563,0.72619	-0.0200042,-0.00239605	0.00450506,0.00958635	5.04671,0.0954842	0.00027505	0.000550831
3	rs80134320	102169794	T,NA	G,NA	0.962227,NA	-0.00112999,NA	0.0103707,NA	0.0394179,NA	0.000274533	0.000548684
3	rs112251952	101813616	G,NA	A,NA	0.989066,NA	-0.0236759,NA	0.0190121,NA	0.671584,NA	0.000274416	0.000548614
3	rs10053486	102107949	G,NA	T,NA	0.950298,NA	-3.49888e-05,NA	0.00909753,NA	0.00133474,NA	0.000274412	0.000548652
3	rs10072703	101878923	A,A	G,G	0.715706,0.825397	-0.00257735,0.00839761	0.00438317,0.0112602	0.254515,0.341224	0.000274095	0.0005484
3	rs1376905	101724836	G,G	A,A	0.738569,0.725198	-0.0201281,-0.00173389	0.00449951,0.00957558	5.11356,0.0673694	0.00027336	0.000547486
3	rs10068919	101324234	C,NA	T,NA	0.89165,NA	-0.0020283,NA	0.00636104,NA	0.125037,NA	0.000273236	0.000546093
3	rs10043209	101323930	A,NA	G,NA	0.89165,NA	-0.0020283,NA	0.00636104,NA	0.125037,NA	0.000273236	0.000546093
3	rs76138999	102029219	T,NA	C,NA	0.959245,NA	0.00233004,NA	0.00999958,NA	0.0884425,NA	0.000273158	0.000545936
3	rs192394279	101271811	T,NA	A,NA	0.984095,NA	0.0014631,NA	0.0158037,NA	0.0332775,NA	0.000272875	0.000545419
3	rs9327694	101232512	C,C	T,T	0.835984,0.97123	-0.00827687,0.00123142	0.00533946,0.0255725	0.916821,0.0170085	0.000272747	0.000545035
3	rs112051988	101298138	A,A	T,T	0.807157,0.744048	0.0056015,-0.00030443	0.00501139,0.00979543	0.578935,0.0109033	0.000272731	0.000544995
3	rs7729395	102100576	T,NA	C,NA	0.968191,NA	-0.00284413,NA	0.0112664,NA	0.0965315,NA	0.000272401	0.000544419
3	rs73177180	101284588	C,NA	T,NA	0.89165,NA	-0.00199687,NA	0.00636104,NA	0.122871,NA	0.000272179	0.000543982
3	rs1823692	101637590	C,C	T,T	0.717694,0.844246	-0.00338233,0.0114521	0.00439248,0.0117882	0.355282,0.479768	0.000272105	0.000544452
3	rs28406406	101396659	G,G	C,C	0.7833,0.780754	0.00306329,0.00206534	0.00479895,0.0103319	0.281281,0.0749152	0.000271842	0.000543265
3	rs7725478	101324088	C,C	T,T	0.797217,0.748016	0.00541443,-0.00156285	0.0049174,0.00984603	0.56725,0.0585468	0.000271729	0.00054302
3	rs2600835	101605434	T,T	G,G	0.22664,0.281746	0.0184012,0.00127881	0.00472259,0.00950244	4.01045,0.0491746	0.000270853	0.000541999
3	rs3096195	101603636	A,A	T,T	0.22664,0.281746	0.0184012,0.00127881	0.00472259,0.00950244	4.01045,0.0491746	0.000270853	0.000541999
3	rs111950276	101290587	C,NA	T,NA	0.89165,NA	-0.00195064,NA	0.00636104,NA	0.119697,NA	0.000270643	0.000540914
3	rs3096196	101603914	A,A	G,G	0.22664,0.281746	0.0184012,0.0012276	0.00472259,0.00950244	4.01045,0.0471062	0.000270357	0.000541006
3	rs11960150	101285841	G,G	A,A	0.806163,0.744048	0.0056366,-0.000253704	0.00500161,0.00979543	0.585426,0.00906789	0.000270312	0.000540161
3	rs62372237	101668094	C,C	T,T	0.738569,0.725198	-0.0199795,-0.00264677	0.00449951,0.00957558	5.04671,0.106663	0.000270221	0.000541165
3	rs72772484	101283122	G,G	A,A	0.806163,0.744048	0.0056366,-0.000202973	0.00500161,0.00979543	0.585426,0.00723976	0.00027016	0.000539858
3	rs111509254	101298498	G,G	C,C	0.806163,0.744048	0.0056366,-0.000202973	0.00500161,0.00979543	0.585426,0.00723976	0.00027016	0.000539858
3	rs144586277	101291116	G,NA	C,NA	0.979125,NA	0.00499945,NA	0.0138296,NA	0.144043,NA	0.00026986	0.000539488
3	rs189921429	101785337	A,NA	G,NA	0.978131,NA	0.0254276,NA	0.0135185,NA	1.222,NA	0.000269598	0.000538953
3	rs10065635	101225222	A,A	G,G	0.835984,0.97123	-0.00822871,-0.000716964	0.00533946,0.0255725	0.909074,0.00982413	0.000269518	0.000538587
3	rs2400806	101893436	T,T	C,C	0.7167,0.825397	-0.0025351,0.00770487	0.00438781,0.0112602	0.249163,0.306438	0.000269357	0.000538916
3	rs13357560	101926437	T,T	C,C	0.949304,0.983135	-0.00492878,0.0643004	0.00901262,0.0331973	0.233242,1.27773	0.000269076	0.000537938
3	rs12658397	101751653	C,C	T,T	0.709742,0.704365	-0.0202957,-0.00225246	0.00435609,0.00936756	5.49825,0.0915265	0.000268555	0.000538341
3	rs420900	101586689	A,A	C,C	0.206759,0.282738	0.0200669,0.00132151	0.00488208,0.00949232	4.4033,0.0509627	0.000267347	0.000535087
3	rs10070269	101954763	T,T	C,C	0.955268,0.982143	-0.00262699,0.0587916	0.00956466,0.0322783	0.105916,1.16402	0.00026728	0.000534363
3	rs74329039	101954172	A,A	T,T	0.955268,0.982143	-0.0025862,0.0586902	0.00956466,0.0322783	0.104103,1.16099	0.000266797	0.000533397
3	rs2600832	101606002	C,C	T,T	0.22664,0.281746	0.0183557,0.00128572	0.00472259,0.00950244	3.9932,0.0494544	0.000266553	0.000533393
3	rs111908893	101805759	C,C	T,T	0.709742,0.702381	-0.0201535,-0.00306639	0.00435609,0.00934946	5.42958,0.129052	0.000266535	0.000534199
3	rs10068427	101224930	C,NA	A,NA	0.89165,NA	-0.00161508,NA	0.00636104,NA	0.097143,NA	0.000266323	0.000532286
3	rs113796404	101955309	T,T	C,C	0.955268,0.982143	-0.00279011,0.0589438	0.00956466,0.0322783	0.113223,1.16856	0.000266075	0.000531954
3	rs17144741	101299990	A,A	G,G	0.806163,0.744048	0.00559056,-0.000253704	0.00500161,0.00979543	0.578935,0.00906789	0.00026607	0.000531687
3	rs17144726	101298752	C,C	T,T	0.806163,0.744048	0.00559056,-0.000202973	0.00500161,0.00979543	0.578935,0.00723976	0.000265921	0.000531388
3	rs139232952	101531514	C,NA	G,NA	0.963221,NA	0.0012189,NA	0.0105045,NA	0.0420942,NA	0.000265693	0.000531041
3	rs7714927	101676877	C,C	T,T	0.738569,0.725198	-0.0199331,-0.00264677	0.00449951,0.00957558	5.02591,0.106663	0.000265678	0.000532058
3	rs62369302	101707793	C,C	G,G	0.738569,0.725198	-0.0199331,-0.00264677	0.00449951,0.00957558	5.02591,0.106663	0.000265678	0.000532058
3	rs67315188	101315528	T,T	G,G	0.806163,0.744048	0.00559056,-0.000100974	0.00500161,0.00979543	0.578935,0.00358669	0.00026564	0.000530827
3	rs258141	102111300	G,G	T,T	0.601392,0.459325	-0.00663625,-0.00997351	0.0040382,0.00857778	0.99867,0.610931	0.000265368	0.000531235
3	rs7705924	101946798	G,G	A,A	0.949304,0.982143	-0.00307198,0.0601664	0.00901262,0.0322783	0.134769,1.20535	0.000265104	0.000530015
3	rs6870270	101926950	C,C	G,G	0.949304,0.983135	-0.0049727,0.0639867	0.00901262,0.0331973	0.235734,1.26824	0.000264492	0.000528774
3	rs6881112	101775742	T,T	G,G	0.746521,0.702381	-0.0200005,-0.00260405	0.00454514,0.00934946	4.96639,0.107566	0.000263555	0.000527776
3	rs56330125	101226955	G,G	C,C	0.83499,0.97123	-0.00825682,-0.000614602	0.00532652,0.0255725	0.916821,0.00840814	0.00026331	0.000526184
3	rs258144	102110245	A,A	C,C	0.630219,0.606151	-0.00502714,-0.0122193	0.00409564,0.00874879	0.658253,0.789123	0.000263275	0.000527061
3	rs111655487	101712454	G,NA	A,NA	0.988072,NA	-0.0227322,NA	0.0182119,NA	0.673756,NA	0.000263273	0.000526336
3	rs154634	102110358	A,A	T,T	0.630219,0.608135	-0.00502714,-0.0122302	0.00409564,0.00875659	0.658253,0.789123	0.000263225	0.000526963
3	rs13361792	101926363	A,A	G,G	0.949304,0.983135	-0.0049727,0.0638802	0.00901262,0.0331973	0.235734,1.26503	0.000263123	0.000526038
3	rs76177300	102143311	A,NA	G,NA	0.964215,NA	-0.00239145,NA	0.0106439,NA	0.0850069,NA	0.000263087	0.000525815
3	rs55803962	101435031	G,NA	A,NA	0.977137,NA	0.0020744,NA	0.0132281,NA	0.0577992,NA	0.000262919	0.0005256
3	rs114752865	101427993	A,NA	G,NA	0.993042,NA	0.0288899,NA	0.0237851,NA	0.648763,NA	0.000262863	0.000525462
3	rs67126660	101291338	T,T	G,G	0.806163,0.744048	0.00554914,-0.000405866	0.00500161,0.00979543	0.573119,0.0145961	0.000262809	0.000525174
3	rs1006847	101312704	A,A	T,T	0.808151,0.750992	0.00557095,-0.000256025	0.00502127,0.00988505	0.573119,0.00906789	0.000261818	0.0005232
3	rs6863725	101305203	A,A	C,C	0.806163,0.744048	0.00554914,-5.0751e-05	0.00500161,0.00979543	0.573119,0.00179905	0.000261778	0.00052311
3	rs62369307	101716459	T,T	A,A	0.738569,0.725198	-0.0199331,-0.00234266	0.00449951,0.00957558	5.02591,0.0932729	0.000261625	0.00052394
3	rs74646885	102182022	T,NA	C,NA	0.976143,NA	-0.00310629,NA	0.0129561,NA	0.0912358,NA	0.000261577	0.000522862
3	rs138187467	101448704	C,NA	T,NA	0.977137,NA	0.00194939,NA	0.0132281,NA	0.0541171,NA	0.000261104	0.000521971
3	rs12187265	102175339	A,NA	T,NA	0.986084,NA	0.00463036,NA	0.0168779,NA	0.105784,NA	0.000260904	0.000521526
3	rs10038686	101578579	A,A	G,G	0.686879,0.776786	-0.00274073,0.0155634	0.00426327,0.0102658	0.283738,0.887707	0.000260681	0.000521344
3	rs1910290	101891951	C,C	T,T	0.7167,0.825397	-0.00262505,0.00770487	0.00438781,0.0112602	0.259901,0.306438	0.000260249	0.000520691
3	rs1910288	101891771	T,T	C,C	0.7167,0.825397	-0.00262505,0.00770487	0.00438781,0.0112602	0.259901,0.306438	0.000260249	0.000520691
3	rs6881472	101817994	C,C	T,T	0.636183,0.83631	-0.0054477,0.0125408	0.00410967,0.0115534	0.732878,0.556399	0.000260046	0.000520356
3	rs6884141	101816104	A,A	G,G	0.77833,0.725198	-0.0199645,-0.00269744	0.00475997,0.00957558	4.56259,0.108923	0.000259943	0.00052038
3	rs1502840	101896920	A,A	C,C	0.7167,0.825397	-0.00262505,0.00765471	0.00438781,0.0112602	0.259901,0.303968	0.000259854	0.000519899
3	rs56256048	101894631	C,C	G,G	0.7167,0.825397	-0.00262505,0.00765471	0.00438781,0.0112602	0.259901,0.303968	0.000259854	0.000519899
3	rs10067911	101893255	T,T	C,C	0.7167,0.825397	-0.00262505,0.00765471	0.00438781,0.0112602	0.259901,0.303968	0.000259854	0.000519899
3	rs168927	102112797	T,T	C,C	0.630219,0.606151	-0.00511921,-0.011969	0.00409564,0.00874879	0.67504,0.766267	0.000259509	0.000519525
3	rs438617	101584734	C,C	T,T	0.206759,0.282738	0.019964,0.00146637	0.00488208,0.00949232	4.36372,0.0568857	0.000259477	0.000519331
3	rs114886844	101420355	T,NA	C,NA	0.99006,NA	-0.0179451,NA	0.01993,NA	0.434266,NA	0.000259214	0.000518177
3	rs77337008	101917869	C,C	T,T	0.94831,0.983135	-0.00440475,0.062781	0.00893021,0.0331973	0.20632,1.23207	0.000258912	0.000517627
3	rs77696592	101933857	A,A	G,G	0.94831,0.983135	-0.00404416,0.0623699	0.00893021,0.0331973	0.186654,1.21985	0.000258884	0.000517574
3	rs6870397	101291960	C,C	T,T	0.806163,0.744048	0.00550311,-0.000405866	0.00500161,0.00979543	0.566686,0.0145961	0.000258726	0.000517017
3	rs6874565	101292035	C,C	T,T	0.806163,0.744048	0.00550311,-0.000405866	0.00500161,0.00979543	0.566686,0.0145961	0.000258726	0.000517017
3	rs12657044	101890779	T,T	A,A	0.7167,0.825397	-0.00271499,0.00780521	0.00438781,0.0112602	0.270774,0.311399	0.00025871	0.000517608
3	rs147960313	101875701	G,NA	T,NA	0.992048,NA	0.00348668,NA	0.0222601,NA	0.0577271,NA	0.000258414	0.000516618
3	rs114689864	101712967	C,NA	T,NA	0.981113,NA	0.00215795,NA	0.0145245,NA	0.0545851,NA	0.000258338	0.00051636
3	rs154635	102110272	A,A	G,G	0.630219,0.608135	-0.0049811,-0.0121811	0.00409564,0.00875659	0.649926,0.784619	0.000258304	0.000517106
3	rs62370975	101762623	T,T	C,C	0.738569,0.725198	-0.0199795,-0.00168313	0.00449951,0.00957558	5.04671,0.0652631	0.000258188	0.000517065
3	rs67175274	101296934	T,T	G,G	0.806163,0.744048	0.00550311,-0.000202973	0.00500161,0.00979543	0.566686,0.00723976	0.000258108	0.00051578
3	rs28522625	101532665	A,NA	C,NA	0.950298,NA	0.00262997,NA	0.00909753,NA	0.112093,NA	0.000258078	0.000515854
3	rs460417	102115974	T,T	C,C	0.631213,0.608135	-0.00516813,-0.0120912	0.00409792,0.00875659	0.683501,0.776409	0.000257783	0.000516062
3	rs10479223	101861589	G,G	A,A	0.9334,0.984127	-0.000910891,0.0582077	0.00792989,0.0342017	0.0416513,1.05171	0.00025775	0.000515357
3	rs78368500	101668295	A,A	T,T	0.775348,0.725198	-0.0198307,-0.00244405	0.00473736,0.00957558	4.54685,0.0977036	0.000257714	0.000515909
3	rs145624870	101539422	G,NA	T,NA	0.964215,NA	0.00118928,NA	0.0106439,NA	0.040465,NA	0.000257672	0.000515017
3	rs62370440	101591337	T,NA	C,NA	0.950298,NA	-0.0174339,NA	0.00909753,NA	1.25709,NA	0.000257304	0.000514443
3	rs10479094	101278162	G,NA	A,NA	0.89165,NA	-0.00148805,NA	0.00636104,NA	0.088822,NA	0.000256473	0.000512605
3	rs194473	102110557	A,A	G,G	0.630219,0.608135	-0.0049811,-0.012127	0.00409564,0.00875659	0.649926,0.779677	0.000256208	0.000512909
3	rs10051203	101885772	T,T	C,C	0.715706,0.825397	-0.00271212,0.00790055	0.00438317,0.0112602	0.270774,0.316137	0.000256051	0.000512291
3	rs10059604	101937313	A,A	G,G	0.949304,0.983135	-0.00384135,0.0621579	0.00901262,0.0331973	0.173959,1.21358	0.000255947	0.000511701
3	rs12653423	101908121	C,C	T,T	0.7167,0.825397	-0.00267002,0.00768843	0.00438781,0.0112602	0.265321,0.305627	0.000255723	0.000511634
3	rs12653030	101887158	T,T	C,C	0.715706,0.825397	-0.00271212,0.00785036	0.00438317,0.0112602	0.270774,0.31364	0.000255643	0.000511475
3	rs140331723	102208045	C,NA	T,NA	0.989066,NA	0.00950748,NA	0.0190121,NA	0.209699,NA	0.000255473	0.000510648
3	rs1580038	101717884	T,T	A,A	0.738569,0.725198	-0.0198867,-0.00219053	0.00449951,0.00957558	5.00515,0.0866878	0.000255371	0.000511405
3	rs1839925	101682286	C,C	G,G	0.738569,0.725198	-0.0198356,-0.00254542	0.00449951,0.00957558	4.98236,0.102167	0.000255135	0.000510924
3	rs1376907	101779036	A,A	T,T	0.746521,0.701389	-0.0199041,-0.00260156	0.00454514,0.00934051	4.92405,0.107566	0.000254921	0.000510468
3	rs9327866	101919043	G,G	A,A	0.94831,0.983135	-0.00488372,0.0629405	0.00893021,0.0331973	0.233242,1.23683	0.000254862	0.000509528
3	rs11950639	101777796	T,T	C,C	0.747515,0.702381	-0.019976,-0.00255322	0.00455105,0.00934946	4.94419,0.105249	0.000254771	0.000510177
3	rs114878471	102087302	A,NA	G,NA	0.979125,NA	0.018598,NA	0.0138296,NA	0.747899,NA	0.000254665	0.000509102
3	rs154633	102111051	G,G	A,A	0.630219,0.608135	-0.0049811,-0.0120779	0.00409564,0.00875659	0.649926,0.775196	0.000254324	0.000509137
3	rs2600828	101607603	A,A	G,G	0.22664,0.281746	0.0182091,0.00138125	0.00472259,0.00950244	3.93789,0.0533373	0.000253999	0.000508268
3	rs138708455	101924765	G,NA	T,NA	0.969185,NA	-0.0162108,NA	0.0114407,NA	0.805483,NA	0.000253966	0.000507644
3	rs4327579	101308100	T,T	G,G	0.806163,0.744048	0.00545709,-0	0.00500161,0.00979543	0.560283,-0	0.000253611	0.000506794
3	rs10434748	101791518	A,A	G,G	0.747515,0.702381	-0.01993,-0.00275652	0.00455105,0.00934946	4.92405,0.11457	0.000253574	0.000507774
3	rs10434749	101791975	A,A	G,G	0.747515,0.703373	-0.01993,-0.00275917	0.00455105,0.00935847	4.92405,0.11457	0.000253532	0.000507688
3	rs455722	102115668	T,T	C,C	0.601392,0.46131	-0.00663625,-0.00961626	0.0040382,0.00857506	0.99867,0.581519	0.000253524	0.000507517
3	rs10515330	102085472	T,NA	G,NA	0.989066,NA	0.00318534,NA	0.0190121,NA	0.0620095,NA	0.000253434	0.000506639
3	rs62372300	101676145	A,A	G,G	0.776342,0.725198	-0.0199089,-0.00244405	0.00474483,0.00957558	4.5658,0.0977036	0.000252956	0.000506389
3	rs115576427	101822804	G,NA	A,NA	0.968191,NA	-0.00470469,NA	0.0112664,NA	0.169894,NA	0.000252872	0.000505407
3	rs114385963	102091256	G,NA	T,NA	0.952286,NA	-0.000497185,NA	0.00927543,NA	0.0189737,NA	0.000252609	0.000505051
3	rs34215693	101370610	A,NA	G,NA	0.983101,NA	0.0241845,NA	0.0153396,NA	0.939727,NA	0.0002526	0.000504967
3	rs6870113	101956234	T,T	C,C	0.955268,0.982143	-0.00361288,0.0589946	0.00956466,0.0322783	0.151423,1.17008	0.000252507	0.000504826
3	rs56383949	102113049	C,C	T,T	0.965209,0.945437	0.0151713,0.0257345	0.0107893,0.0188207	0.796748,0.765699	0.000251604	0.000503044
3	rs116246047	101912246	G,NA	A,NA	0.99006,NA	-0.00986037,NA	0.01993,NA	0.207064,NA	0.000251574	0.000502861
3	rs62369304	101711398	T,T	G,G	0.776342,0.725198	-0.0198619,-0.00264677	0.00474483,0.00957558	4.54685,0.106663	0.000251547	0.000503567
3	rs76815435	101867526	T,NA	A,NA	0.991054,NA	-0.0136855,NA	0.0209976,NA	0.288571,NA	0.000251534	0.00050278
3	rs10515326	101813748	T,T	C,C	0.747515,0.702381	-0.0198795,-0.00291402	0.00455105,0.00934946	4.90194,0.121889	0.000251429	0.000503469
3	rs62371033	101813128	A,A	G,G	0.747515,0.702381	-0.0198795,-0.00291402	0.00455105,0.00934946	4.90194,0.121889	0.000251429	0.000503469
3	rs12653088	101887396	A,A	C,C	0.715706,0.825397	-0.00275704,0.00785036	0.00438317,0.0112602	0.276261,0.31364	0.000251358	0.0005029
3	rs10071721	101900591	T,T	C,C	0.7167,0.825397	-0.00271499,0.00765471	0.00438781,0.0112602	0.270774,0.303968	0.000251172	0.000502526
3	rs2545593	102054421	T,T	A,A	0.607356,0.478175	-0.00688746,-0.00985239	0.00404873,0.00855751	1.05102,0.602751	0.000251047	0.000502601
3	rs258236	102113597	T,T	C,C	0.630219,0.606151	-0.00502714,-0.0119006	0.00409564,0.00874879	0.658253,0.760075	0.000250987	0.000502456
3	rs60284576	101944332	C,C	T,T	0.717694,0.834325	-0.00307784,0.0113488	0.00439248,0.0114976	0.315616,0.48997	0.000250725	0.00050164
3	rs2600827	101608346	A,A	G,G	0.224652,0.281746	0.0183624,0.00128572	0.00473736,0.00950244	3.97408,0.0494544	0.000250499	0.00050127
3	rs150455452	101644956	A,NA	C,NA	0.988072,NA	0.0302369,NA	0.0182119,NA	1.01387,NA	0.000250473	0.000500738
3	rs114166100	101570594	C,NA	T,NA	0.983101,NA	0.016673,NA	0.0153396,NA	0.55741,NA	0.000250259	0.000500261
3	rs77446366	101917919	T,T	C,C	0.949304,0.980159	-0.00505253,0.0581653	0.00901262,0.0306528	0.240283,1.23841	0.000250065	0.000499932
3	rs6862833	101962234	A,A	G,G	0.955268,0.982143	-0.00283088,0.0576223	0.00956466,0.0322783	0.115063,1.1294	0.000249416	0.000498652
3	rs151267084	101430292	G,NA	A,NA	0.981113,NA	-0.00947161,NA	0.0145245,NA	0.288759,NA	0.000248981	0.000497714
3	rs78857908	101700623	T,T	C,C	0.776342,0.725198	-0.0198619,-0.00244405	0.00474483,0.00957558	4.54685,0.0977036	0.000248957	0.000498379
3	rs62369343	101740953	T,T	G,G	0.747515,0.704365	-0.019976,-0.00209955	0.00455105,0.00936756	4.94419,0.0847816	0.000248774	0.000498166
3	rs4703227	101764454	T,T	C,C	0.747515,0.702381	-0.01993,-0.00240069	0.00455105,0.00934946	4.92405,0.0983487	0.000248608	0.000497827
3	rs7729674	101829985	A,A	C,C	0.637177,0.837302	-0.00558776,0.0132167	0.00411209,0.0115817	0.758976,0.59551	0.00024824	0.000496724
3	rs194472	102113406	G,G	T,T	0.630219,0.606151	-0.0049811,-0.0119006	0.00409564,0.00874879	0.649926,0.760075	0.000248133	0.00049674
3	rs28469696	101625750	T,T	G,G	0.717694,0.844246	-0.0036917,0.0118345	0.00439248,0.0117882	0.397233,0.501119	0.000248066	0.000496345
3	rs1901514	101711280	G,G	A,A	0.66004,0.829365	-0.00538464,0.00705759	0.00417389,0.0113631	0.705483,0.272024	0.000247983	0.000496102
3	rs4703224	101677686	C,C	T,T	0.738569,0.725198	-0.0197381,-0.00264677	0.00449951,0.00957558	4.93901,0.106663	0.000247696	0.000496009
3	rs139214461	101522427	C,NA	T,NA	0.983101,NA	0.000955383,NA	0.0153396,NA	0.0221218,NA	0.000247566	0.00049494
3	rs191278394	101565016	C,NA	G,NA	0.988072,NA	-0.00476742,NA	0.0182119,NA	0.100456,NA	0.000247352	0.000494461
3	rs56356155	101393886	G,NA	A,NA	0.863817,NA	-0.00349518,NA	0.00576457,NA	0.26416,NA	0.00024729	0.000494255
3	rs7728630	101725479	G,G	A,A	0.737575,0.725198	-0.0198623,-0.00168313	0.00449401,0.00957558	5.00515,0.0652631	0.000247106	0.000494854
3	rs10055353	101699526	T,T	G,G	0.66004,0.829365	-0.00538464,0.00685963	0.00417389,0.0113631	0.705483,0.262761	0.000247101	0.000494335
3	rs115633766	101689580	G,G	C,C	0.66004,0.829365	-0.00538464,0.00685963	0.00417389,0.0113631	0.705483,0.262761	0.000247101	0.000494335
3	rs10042544	101895753	C,C	T,T	0.7167,0.825397	-0.00275995,0.00765471	0.00438781,0.0112602	0.276261,0.303968	0.000246979	0.000494135
3	rs11948817	101246224	C,C	T,T	0.798211,0.736111	0.00596445,0.00150986	0.00492643,0.00969886	0.645876,0.0573522	0.000246683	0.00049296
3	rs10440758	101929505	C,C	A,A	0.714712,0.823413	-0.00284386,0.00849263	0.00437857,0.0112102	0.287335,0.348041	0.000246222	0.000492624
3	rs10455058	101377838	C,NA	G,NA	0.865805,NA	-0.00299003,NA	0.00580045,NA	0.217373,NA	0.000246018	0.000491714
3	rs138428347	101970553	C,C	T,T	0.957256,0.983135	-0.00437864,0.0624093	0.00977441,0.0331973	0.184306,1.22102	0.000245826	0.000491468
3	rs115229507	101890537	A,NA	T,NA	0.991054,NA	-0.0129402,NA	0.0209976,NA	0.269449,NA	0.000245717	0.000491155
3	rs79522985	101911990	T,T	A,A	0.94831,0.983135	-0.00468586,0.0619518	0.00893021,0.0331973	0.22201,1.20749	0.000245452	0.000490718
3	rs74939040	102193594	A,NA	C,NA	0.992048,NA	-0.015001,NA	0.0222601,NA	0.300702,NA	0.000245428	0.000490591
3	rs79602013	101779346	C,NA	T,NA	0.967197,NA	-0.00477194,NA	0.0111,NA	0.175701,NA	0.000245402	0.000490482
3	rs12153671	101369362	G,NA	A,NA	0.865805,NA	-0.00294501,NA	0.00580045,NA	0.213498,NA	0.000244799	0.000489279
3	rs12055218	101713753	A,A	G,G	0.776342,0.725198	-0.0198103,-0.00244405	0.00474483,0.00957558	4.52605,0.0977036	0.000244658	0.000489767
3	rs76413294	101911412	C,C	T,T	0.94831,0.983135	-0.00472544,0.0618989	0.00893021,0.0331973	0.224244,1.20593	0.000244376	0.000488566
3	rs115413967	102105847	G,NA	T,NA	0.988072,NA	-0.018625,NA	0.0182119,NA	0.513632,NA	0.000243835	0.000487427
3	rs149207317	101227035	T,T	C,C	0.965209,0.972222	-0.0209926,-0.0249302	0.0107893,0.0260119	1.28657,0.471271	0.000243825	0.000487428
3	rs62370436	101574755	T,T	G,G	0.645129,0.809524	-0.00522363,0.0212325	0.0041322,0.010886	0.685746,1.29138	0.000243421	0.000486635
3	rs10214388	101659466	G,G	A,A	0.66004,0.828373	-0.00542899,0.00689451	0.00417389,0.011337	0.713633,0.265126	0.000242938	0.000486006
3	rs35646068	101681102	T,NA	C,NA	0.981113,NA	0.0259151,NA	0.0145245,NA	1.12851,NA	0.000242849	0.000485471
3	rs10479204	101680060	C,C	A,A	0.66004,0.829365	-0.00542899,0.00685963	0.00417389,0.0113631	0.713633,0.262761	0.000242787	0.000485703
3	rs10479234	101910725	T,T	G,G	0.94831,0.983135	-0.00480459,0.061793	0.00893021,0.0331973	0.228731,1.20281	0.000242253	0.000484322
3	rs2431531	102108099	A,A	G,G	0.632207,0.608135	-0.00456701,-0.0125034	0.00410023,0.00875659	0.576185,0.814385	0.000242114	0.000484671
3	rs144234720	102043741	T,NA	C,NA	0.991054,NA	-0.0124192,NA	0.0209976,NA	0.256325,NA	0.000241906	0.00048354
3	rs535319364	101633316	T,NA	C,NA	0.993042,NA	0.00269119,NA	0.0237851,NA	0.0409992,NA	0.000241859	0.000483517
3	rs6860730	101831523	A,A	C,C	0.637177,0.838294	-0.00567603,0.0132951	0.00411209,0.0116103	0.776023,0.598325	0.000241507	0.000483249
3	rs392924	101558117	A,A	C,C	0.352883,0.159722	0.00593167,-0.0226548	0.00413745,0.0116683	0.819097,1.28241	0.000241323	0.0004824
3	rs10079582	101909723	T,T	C,C	0.94831,0.983135	-0.00480459,0.0616871	0.00893021,0.0331973	0.228731,1.19969	0.000241052	0.000481923
3	rs10440756	101929429	C,C	T,T	0.714712,0.823413	-0.00293357,0.00878914	0.00437857,0.0112102	0.298546,0.363488	0.00024091	0.000481995
3	rs2400800	101678730	C,C	T,T	0.776342,0.725198	-0.0197633,-0.00244405	0.00474483,0.00957558	4.50718,0.0977036	0.000240837	0.000482116
3	rs79649107	102083058	A,NA	G,NA	0.967197,NA	0.0221997,NA	0.0111,NA	1.34195,NA	0.000240757	0.000481286
3	rs72779942	101724472	T,NA	C,NA	0.981113,NA	0.00213977,NA	0.0145245,NA	0.054099,NA	0.000240693	0.000481123
3	rs150965189	102049139	T,NA	C,NA	0.991054,NA	-0.0122467,NA	0.0209976,NA	0.252023,NA	0.000240689	0.000481109
3	rs10440757	101929477	C,C	T,T	0.714712,0.824405	-0.00288872,0.00836546	0.00437857,0.0112351	0.292924,0.340537	0.000240682	0.000481537
3	rs76146936	101668296	T,T	C,C	0.775348,0.725198	-0.0196283,-0.00244405	0.00473736,0.00957558	4.46554,0.0977036	0.000240637	0.000481705
3	rs2198366	101224291	G,G	C,C	0.277336,0.568452	-0.0127016,-0.00235783	0.0044164,0.00863061	2.39497,0.105294	0.000240533	0.000480755
3	rs13359274	102077166	T,NA	G,NA	0.950298,NA	-0.00177726,NA	0.00909753,NA	0.0730847,NA	0.000240039	0.000479914
3	rs114545946	102049120	C,NA	T,NA	0.991054,NA	-0.012143,NA	0.0209976,NA	0.249447,NA	0.000239968	0.000479668
3	rs183849140	101589248	A,NA	C,NA	0.99006,NA	-0.0246411,NA	0.01993,NA	0.664909,NA	0.000239903	0.000479588
3	rs78306323	102041465	G,NA	C,NA	0.991054,NA	-0.0120645,NA	0.0209976,NA	0.247504,NA	0.000239428	0.000478588
3	rs466986	102116149	C,C	T,T	0.625249,0.607143	-0.00533939,-0.0106421	0.00408453,0.00875267	0.718657,0.649689	0.000239261	0.000478978
3	rs7448456	101428982	G,NA	C,NA	0.862823,NA	-0.00291785,NA	0.00574696,NA	0.213498,NA	0.000239112	0.00047792
3	rs13168111	101951568	T,T	A,A	0.714712,0.834325	-0.00329669,0.0120553	0.00437857,0.0114976	0.345341,0.531052	0.000238823	0.000477822
3	rs147306010	101424359	T,NA	C,NA	0.981113,NA	-0.00850823,NA	0.0145245,NA	0.25335,NA	0.000238801	0.000477366
3	rs12332575	101865789	A,A	C,C	0.71173,0.824405	-0.00283504,0.00804796	0.00436498,0.0112351	0.287335,0.324413	0.00023869	0.000477557
3	rs10479240	101955329	A,A	G,G	0.715706,0.834325	-0.00334501,0.0121071	0.00438317,0.0114976	0.351274,0.53412	0.000238657	0.000477489
3	rs145979630	101624383	G,NA	C,NA	0.978131,NA	0.022812,NA	0.0135185,NA	1.03852,NA	0.000238431	0.000476654
3	rs75585977	102196653	C,NA	T,NA	0.992048,NA	-0.0139545,NA	0.0222601,NA	0.275121,NA	0.000238407	0.000476562
3	rs10060033	101224059	A,A	C,C	0.966203,0.972222	-0.0212478,-0.0279486	0.0109412,0.0260119	1.28285,0.548798	0.000238252	0.000476283
3	rs60647834	101623780	A,A	T,T	0.698807,0.842262	-0.00377813,0.0101936	0.00430962,0.0117277	0.419459,0.414829	0.000238174	0.000476544
3	rs411954	101561476	C,C	A,A	0.351889,0.15873	0.00574913,-0.0227121	0.00414011,0.0116978	0.782669,1.28241	0.00023808	0.000475927
3	rs10455061	101485254	A,A	C,C	0.426441,0.21627	0.0112571,-0.00728281	0.0039978,0.010383	2.31289,0.316015	0.000237973	0.000475544
3	rs145197480	101575170	T,NA	C,NA	0.982107,NA	-0.0155845,NA	0.014915,NA	0.528597,NA	0.000237894	0.000475565
3	rs62369308	101718394	A,A	G,G	0.776342,0.725198	-0.0197633,-0.00213982	0.00474483,0.00957558	4.50718,0.084509	0.000237307	0.000475045
3	rs78668515	102068802	C,NA	T,NA	0.979125,NA	-0.00492307,NA	0.0138296,NA	0.14155,NA	0.000237296	0.000474345
3	rs115794058	102056747	G,NA	A,NA	0.991054,NA	-0.0117378,NA	0.0209976,NA	0.239459,NA	0.000237226	0.000474188
3	rs4703210	101485082	T,T	C,C	0.426441,0.215278	0.0112571,-0.00719782	0.0039978,0.0104003	2.31289,0.310791	0.000237183	0.000473967
3	rs114522083	101654747	T,NA	C,NA	0.987078,NA	-0.00695321,NA	0.0175062,NA	0.160378,NA	0.000237087	0.000473908
3	rs441067	101559202	G,G	T,T	0.350895,0.159722	0.00570625,-0.0226071	0.0041428,0.0116683	0.77368,1.27829	0.000237009	0.000473783
3	rs116010464	102113225	G,NA	A,NA	0.984095,NA	0.0249627,NA	0.0158037,NA	0.942292,NA	0.000236961	0.000473714
3	rs953280	101843759	C,C	T,T	0.712724,0.708333	-0.0194967,-0.0040879	0.00436947,0.00940461	5.09049,0.177962	0.000236651	0.000474016
3	rs150379572	101926218	T,NA	C,NA	0.983101,NA	0.00176547,NA	0.0153396,NA	0.0417363,NA	0.000236639	0.000473005
3	rs10477821	101946610	C,C	T,T	0.715706,0.834325	-0.00330015,0.0116978	0.00438317,0.0114976	0.345341,0.510101	0.000236529	0.000473232
3	rs62371034	101825484	T,T	G,G	0.742545,0.725198	-0.0196763,-0.00213982	0.00452197,0.00957558	4.86855,0.084509	0.000236433	0.000473419
3	rs114239043	102038217	C,NA	A,NA	0.991054,NA	-0.0115768,NA	0.0209976,NA	0.235524,NA	0.000236169	0.000472075
3	rs116241272	102057150	T,NA	C,NA	0.991054,NA	-0.0115351,NA	0.0209976,NA	0.234508,NA	0.000235898	0.000471534
3	rs10069964	101947692	A,A	G,G	0.949304,0.982143	-0.00355702,0.0583361	0.00901262,0.0322783	0.159213,1.15047	0.000235827	0.000471485
3	rs11746498	101955098	A,A	T,T	0.715706,0.834325	-0.00338986,0.0121538	0.00438317,0.0114976	0.357242,0.536888	0.000235726	0.000471625
3	rs192555110	101942816	C,C	T,T	0.94831,0.982143	-0.00480459,0.0594671	0.00893021,0.0322783	0.228731,1.18424	0.000235698	0.000471221
3	rs34306836	101804622	C,NA	T,NA	0.981113,NA	0.0251612,NA	0.0145245,NA	1.0798,NA	0.000235684	0.000471147
3	rs446182	101483885	T,T	C,C	0.426441,0.21627	0.0113042,-0.00659384	0.0039978,0.010383	2.32884,0.27952	0.00023555	0.000470702
3	rs115219997	102038117	C,NA	T,NA	0.991054,NA	-0.0114739,NA	0.0209976,NA	0.23302,NA	0.000235503	0.000470745
3	rs116454070	101837362	T,NA	C,NA	0.968191,NA	-0.00600759,NA	0.0112664,NA	0.226307,NA	0.000235163	0.00047003
3	rs10067699	101953116	T,T	C,C	0.715706,0.834325	-0.00338986,0.0121071	0.00438317,0.0114976	0.357242,0.53412	0.000235058	0.000470287
3	rs115922926	101845430	A,NA	G,NA	0.991054,NA	-0.0113748,NA	0.0209976,NA	0.230615,NA	0.000234869	0.000469477
3	rs10078106	101574577	T,T	C,C	0.641153,0.808532	-0.00484785,0.0209701	0.00412196,0.0108644	0.620596,1.27094	0.000234646	0.000469099
3	rs150550815	101299433	A,NA	G,NA	0.972167,NA	0.015171,NA	0.0120196,NA	0.68428,NA	0.000234408	0.000468595
3	rs140494927	101626267	C,NA	T,NA	0.984095,NA	-0.000564052,NA	0.0158037,NA	0.0125444,NA	0.00023435	0.000468436
3	rs11948335	101704179	T,T	C,C	0.776342,0.725198	-0.0196646,-0.00254542	0.00474483,0.00957558	4.46768,0.102167	0.000234277	0.000468975
3	rs79775571	102194757	G,NA	A,NA	0.992048,NA	-0.0132589,NA	0.0222601,NA	0.258517,NA	0.000234132	0.000468017
3	rs10515327	101963516	C,C	T,T	0.715706,0.833333	-0.00339966,0.0120253	0.00438317,0.0114701	0.35855,0.530979	0.000233881	0.000467931
3	rs28459618	101238753	A,NA	T,NA	0.529821,NA	-0.00458051,NA	0.00396135,NA	0.606323,NA	0.000233783	0.000467261
3	rs111489059	102032440	T,NA	C,NA	0.980119,NA	0.00117373,NA	0.0141639,NA	0.0296733,NA	0.000233695	0.000467165
3	rs10043147	101956225	C,C	T,T	0.715706,0.834325	-0.00343471,0.0122576	0.00438317,0.0114976	0.363244,0.54306	0.000233679	0.000467527
3	rs17332107	101659105	G,G	A,A	0.66004,0.829365	-0.00552209,0.00675814	0.00417389,0.0113631	0.730879,0.25805	0.000233654	0.00046743
3	rs10479239	101947155	A,A	C,C	0.715706,0.834325	-0.00334501,0.0117494	0.00438317,0.0114976	0.351274,0.513105	0.000233637	0.000467444
3	rs544664926	101490557	G,NA	C,NA	0.989066,NA	-0.00340791,NA	0.0190121,NA	0.0666435,NA	0.000233625	0.000467038
3	rs75199163	102041302	C,NA	T,NA	0.991054,NA	-0.0111569,NA	0.0209976,NA	0.225351,NA	0.000233497	0.000466737
3	rs261109	101556543	T,T	A,A	0.352883,0.159722	0.00588511,-0.0224284	0.00413745,0.0116683	0.809919,1.26292	0.00023338	0.000466526
3	rs62369340	101736795	C,NA	T,NA	0.978131,NA	-0.0185466,NA	0.0135185,NA	0.769344,NA	0.000233322	0.000466464
3	rs76071240	101937388	A,NA	G,NA	0.971173,NA	-0.0141571,NA	0.0118166,NA	0.636599,NA	0.000233051	0.000465848
3	rs35664711	101959194	T,T	C,C	0.715706,0.834325	-0.00343471,0.0122057	0.00438317,0.0114976	0.363244,0.53997	0.000232934	0.000466037
3	rs35369487	101959169	A,A	C,C	0.715706,0.834325	-0.00343471,0.0122057	0.00438317,0.0114976	0.363244,0.53997	0.000232934	0.000466037
3	rs459202	102107466	T,T	C,C	0.636183,0.617063	-0.00290914,-0.0144735	0.00410967,0.00879376	0.319645,1.00092	0.000232901	0.000466063
3	rs9327869	101974581	A,A	G,G	0.7167,0.834325	-0.00331438,0.0112994	0.00438781,0.0114976	0.346756,0.48715	0.000232769	0.00046571
3	rs140034968	101386201	A,NA	C,NA	0.974155,NA	0.00633978,NA	0.0124606,NA	0.214029,NA	0.000232607	0.000464978
3	rs62370977	101769070	T,T	C,C	0.747515,0.702381	-0.019737,-0.00240069	0.00455105,0.00934946	4.8399,0.0983487	0.000232532	0.000465605
3	rs79959467	101847705	T,NA	C,NA	0.991054,NA	-0.0109891,NA	0.0209976,NA	0.221321,NA	0.000232463	0.000464671
3	rs10057761	101419596	C,NA	T,NA	0.862823,NA	-0.00242244,NA	0.00574696,NA	0.171741,NA	0.000232223	0.000464155
3	rs9327868	101955726	C,C	T,T	0.715706,0.834325	-0.00343471,0.0121538	0.00438317,0.0114976	0.363244,0.536888	0.000232196	0.00046456
3	rs258142	102110673	G,G	A,A	0.630219,0.608135	-0.00456189,-0.012127	0.00409564,0.00875659	0.576185,0.779677	0.000232187	0.000464793
3	rs114964731	102069653	A,NA	C,NA	0.966203,NA	-0.00537186,NA	0.0109412,NA	0.205203,NA	0.000232173	0.000464056
3	rs6596344	101432938	G,NA	T,NA	0.137177,NA	0.00260264,NA	0.00574696,NA	0.186659,NA	0.000231958	0.000463626
3	rs79376338	101883759	T,NA	C,NA	0.991054,NA	-0.0108566,NA	0.0209976,NA	0.218153,NA	0.00023166	0.000463066
3	rs58644688	101711497	G,G	A,A	0.776342,0.725198	-0.0196129,-0.00264677	0.00474483,0.00957558	4.44707,0.106663	0.000231538	0.000463489
3	rs116791561	101856767	G,NA	C,NA	0.991054,NA	-0.0108283,NA	0.0209976,NA	0.217478,NA	0.00023149	0.000462727
3	rs77072434	101854530	A,NA	G,NA	0.991054,NA	-0.0108283,NA	0.0209976,NA	0.217478,NA	0.00023149	0.000462727
3	rs150022244	101855816	C,NA	G,NA	0.991054,NA	-0.0108283,NA	0.0209976,NA	0.217478,NA	0.00023149	0.000462727
3	rs113041396	102043444	G,NA	A,NA	0.985089,NA	0.00764541,NA	0.0163138,NA	0.19428,NA	0.000231379	0.000462511
3	rs433467	101558565	A,A	G,G	0.39662,0.159722	0.00509861,-0.022516	0.00404163,0.0116683	0.683776,1.27045	0.00023114	0.000462058
3	rs379079	101557971	C,C	G,G	0.39662,0.159722	0.00509861,-0.022516	0.00404163,0.0116683	0.683776,1.27045	0.00023114	0.000462058
3	rs142021736	101687221	T,NA	C,NA	0.989066,NA	-0.0100706,NA	0.0190121,NA	0.224517,NA	0.000231125	0.000461994
3	rs143098431	101434285	T,NA	C,NA	0.992048,NA	-0.0263433,NA	0.0222601,NA	0.625914,NA	0.000231005	0.000461804
3	rs13160706	101941274	T,NA	C,NA	0.981113,NA	0.0246336,NA	0.0145245,NA	1.04631,NA	0.000230942	0.000461669
3	rs115321493	101418640	T,NA	C,NA	0.961233,NA	0.00227797,NA	0.0102422,NA	0.0840758,NA	0.000230888	0.000461509
3	rs149968318	101896874	A,NA	G,NA	0.991054,NA	-0.0106621,NA	0.0209976,NA	0.213526,NA	0.000230503	0.000460753
3	rs115796735	101896099	C,NA	T,NA	0.991054,NA	-0.0106621,NA	0.0209976,NA	0.213526,NA	0.000230503	0.000460753
3	rs114892631	101863478	G,NA	C,NA	0.991054,NA	-0.0106621,NA	0.0209976,NA	0.213526,NA	0.000230503	0.000460753
3	rs73776688	101233723	T,T	C,C	0.965209,0.972222	-0.0213266,-0.0245999	0.0107893,0.0260119	1.31801,0.463073	0.000230407	0.000460605
3	rs79294300	101814931	T,NA	G,NA	0.989066,NA	-0.009937,NA	0.0190121,NA	0.220977,NA	0.000230253	0.000460253
3	rs147270241	101899597	G,NA	A,NA	0.991054,NA	-0.0106085,NA	0.0209976,NA	0.212255,NA	0.000230188	0.000460124
3	rs116794651	101897920	T,NA	C,NA	0.991054,NA	-0.0106085,NA	0.0209976,NA	0.212255,NA	0.000230188	0.000460124
3	rs76291933	101897695	T,NA	C,NA	0.991054,NA	-0.0106085,NA	0.0209976,NA	0.212255,NA	0.000230188	0.000460124
3	rs10054217	101967207	A,A	T,T	0.715706,0.832341	-0.00339966,0.011745	0.00438317,0.011443	0.35855,0.516117	0.000230075	0.000460316
3	rs74783448	102018817	T,T	A,A	0.969185,0.912698	-0.00881646,-0.0290585	0.0114407,0.0151436	0.355628,1.25963	0.00022996	0.000459717
3	rs116594612	101928648	T,NA	C,NA	0.99006,NA	-0.00939165,NA	0.01993,NA	0.195537,NA	0.000229908	0.000459566
3	rs115130072	101902113	C,NA	T,NA	0.991054,NA	-0.0105548,NA	0.0209976,NA	0.210986,NA	0.000229875	0.000459499
3	rs149787226	102112573	T,NA	C,NA	0.991054,NA	-0.0221003,NA	0.0209976,NA	0.533783,NA	0.000229841	0.000459443
3	rs115888181	101559214	G,NA	A,NA	0.959245,NA	-0.00257137,NA	0.00999958,NA	0.0985063,NA	0.00022983	0.000459484
3	rs76396377	102201293	G,NA	A,NA	0.992048,NA	-0.0124857,NA	0.0222601,NA	0.240433,NA	0.000229725	0.000459211
3	rs13358179	101228173	C,C	A,A	0.966203,0.972222	-0.0220095,-0.0241756	0.0109412,0.0260119	1.35398,0.452622	0.000229724	0.00045924
3	rs187225986	102074739	G,NA	A,NA	0.991054,NA	-0.0105252,NA	0.0209976,NA	0.210285,NA	0.000229703	0.000459155
3	rs1393625	101876929	G,G	A,A	0.676938,0.825397	-0.00418131,0.00762128	0.00422788,0.0112602	0.491242,0.302325	0.000229651	0.000459438
3	rs139095034	101904565	G,NA	A,NA	0.991054,NA	-0.0105012,NA	0.0209976,NA	0.209719,NA	0.000229564	0.000458878
3	rs146279285	101910647	T,NA	G,NA	0.991054,NA	-0.0105012,NA	0.0209976,NA	0.209719,NA	0.000229564	0.000458878
3	rs142990749	101810725	A,NA	G,NA	0.969185,NA	-0.0134958,NA	0.0114407,NA	0.623151,NA	0.000229472	0.000458697
3	rs147171663	101879129	T,NA	C,NA	0.99006,NA	-0.00913674,NA	0.01993,NA	0.18934,NA	0.000229444	0.000458635
3	rs115490278	101452472	T,NA	C,NA	0.962227,NA	-0.00154117,NA	0.0103707,NA	0.0545988,NA	0.000229253	0.000458332
3	rs141146025	101966291	A,NA	C,NA	0.986084,NA	-0.0148319,NA	0.0168779,NA	0.420764,NA	0.000229234	0.000458288
3	rs115905424	102221175	T,NA	A,NA	0.992048,NA	-0.0123767,NA	0.0222601,NA	0.237915,NA	0.000229133	0.000458027
3	rs78761111	102072479	C,NA	T,NA	0.967197,NA	-0.00535,NA	0.0111,NA	0.200784,NA	0.000229006	0.000457729
3	rs6899078	101651873	G,G	A,A	0.60835,0.811508	-0.00616394,0.0110814	0.00405055,0.0109298	0.89255,0.507739	0.000228933	0.000458066
3	rs114895829	101915054	G,NA	A,NA	0.991054,NA	-0.0103885,NA	0.0209976,NA	0.207064,NA	0.000228917	0.000457585
3	rs56170429	101944414	A,A	T,T	0.715706,0.834325	-0.00338986,0.0116467	0.00438317,0.0114976	0.357242,0.507135	0.000228751	0.000457667
3	rs111852273	101362342	C,NA	T,NA	0.964215,NA	-0.00751733,NA	0.0106439,NA	0.318733,NA	0.000228691	0.000457151
3	rs146003867	102169906	G,NA	A,NA	0.988072,NA	-0.00247118,NA	0.0182119,NA	0.0496031,NA	0.000228635	0.000457067
3	rs116135164	101889202	A,NA	G,NA	0.991054,NA	-0.0103349,NA	0.0209976,NA	0.205803,NA	0.000228612	0.000456975
3	rs12186626	101421960	T,NA	C,NA	0.862823,NA	-0.00224378,NA	0.00574696,NA	0.157254,NA	0.000228396	0.000456512
3	rs116123168	101545288	T,NA	A,NA	0.988072,NA	0.0271943,NA	0.0182119,NA	0.868444,NA	0.00022834	0.000456452
3	rs28490970	101943217	C,C	T,T	0.715706,0.834325	-0.00338986,0.0116005	0.00438317,0.0114976	0.357242,0.504455	0.000228146	0.000456455
3	rs10040591	101943045	G,G	A,A	0.715706,0.834325	-0.00338986,0.0116005	0.00438317,0.0114976	0.357242,0.504455	0.000228146	0.000456455
3	rs114980427	101921179	T,NA	C,NA	0.991054,NA	-0.0102276,NA	0.0209976,NA	0.203287,NA	0.000228007	0.000455765
3	rs75561673	101919623	G,NA	T,NA	0.991054,NA	-0.0102276,NA	0.0209976,NA	0.203287,NA	0.000228007	0.000455765
3	rs75594871	101829480	G,NA	T,NA	0.989066,NA	-0.00958087,NA	0.0190121,NA	0.211615,NA	0.000228	0.000455749
3	rs116775030	102223829	T,NA	G,NA	0.992048,NA	-0.0121638,NA	0.0222601,NA	0.23302,NA	0.000227995	0.000455753
3	rs10060266	101225065	C,C	T,T	0.966203,0.972222	-0.0212478,-0.0267195	0.0109412,0.0260119	1.28285,0.516663	0.000227847	0.000455487
3	rs72781897	102027013	A,NA	G,NA	0.959245,NA	0.00598597,NA	0.00999958,NA	0.260092,NA	0.00022782	0.000455383
3	rs17329674	101478928	C,NA	T,NA	0.955268,NA	-0.0108592,NA	0.00956466,NA	0.591369,NA	0.000227819	0.000455398
3	rs114604505	101887667	C,NA	T,NA	0.991054,NA	-0.0101685,NA	0.0209976,NA	0.201907,NA	0.000227677	0.000455107
3	rs143596479	101924053	C,NA	T,NA	0.991054,NA	-0.0101685,NA	0.0209976,NA	0.201907,NA	0.000227677	0.000455107
3	rs74541292	101872036	G,NA	A,NA	0.991054,NA	-0.0101685,NA	0.0209976,NA	0.201907,NA	0.000227677	0.000455107
3	rs144114098	102075342	G,NA	A,NA	0.991054,NA	-0.0101682,NA	0.0209976,NA	0.2019,NA	0.000227675	0.000455103
3	rs34199007	101403849	A,NA	G,NA	0.987078,NA	0.0243529,NA	0.0175062,NA	0.784646,NA	0.000227639	0.000455072
3	rs79207706	101822548	A,NA	G,NA	0.989066,NA	-0.0094819,NA	0.0190121,NA	0.209033,NA	0.000227391	0.000454533
3	rs114476236	101886299	T,NA	C,NA	0.991054,NA	-0.0101148,NA	0.0209976,NA	0.200654,NA	0.000227379	0.000454511
3	rs140290859	101926135	A,NA	G,NA	0.991054,NA	-0.0101148,NA	0.0209976,NA	0.200654,NA	0.000227379	0.000454511
3	rs75791466	101873436	G,NA	C,NA	0.991054,NA	-0.0101148,NA	0.0209976,NA	0.200654,NA	0.000227379	0.000454511
3	rs10477820	101946548	C,C	G,G	0.715706,0.834325	-0.00343471,0.011801	0.00438317,0.0114976	0.363244,0.516117	0.000227351	0.000454866
3	rs148194384	101961684	T,NA	C,NA	0.986084,NA	-0.0145295,NA	0.0168779,NA	0.409698,NA	0.000227118	0.000454058
3	rs114456414	101874893	A,NA	G,NA	0.991054,NA	-0.0100612,NA	0.0209976,NA	0.199403,NA	0.000227083	0.00045392
3	rs74566838	102034612	A,NA	G,NA	0.966203,NA	-0.00583805,NA	0.0109412,NA	0.226485,NA	0.000227004	0.00045373
3	rs115103675	101836017	C,NA	T,NA	0.969185,NA	-0.0132448,NA	0.0114407,NA	0.607316,NA	0.000226882	0.000453522
3	rs28875632	101461122	C,C	T,T	0.857853,0.925595	-0.00765332,-0.0180351	0.00566193,0.0162889	0.753338,0.571532	0.000226839	0.000453372
3	rs149831068	101810241	T,NA	A,NA	0.989066,NA	-0.00259055,NA	0.0190121,NA	0.0498215,NA	0.000226824	0.000453421
3	rs138723648	101882706	G,NA	A,NA	0.991054,NA	-0.0100075,NA	0.0209976,NA	0.198153,NA	0.000226789	0.000453332
3	rs116679154	101930717	G,NA	A,NA	0.991054,NA	-0.0100075,NA	0.0209976,NA	0.198153,NA	0.000226789	0.000453332
3	rs76173247	101878975	C,NA	T,NA	0.991054,NA	-0.00995378,NA	0.0209976,NA	0.196906,NA	0.000226496	0.000452748
3	rs144289429	101879751	G,NA	A,NA	0.991054,NA	-0.00995378,NA	0.0209976,NA	0.196906,NA	0.000226496	0.000452748
3	rs116760972	101931903	A,NA	G,NA	0.991054,NA	-0.00995378,NA	0.0209976,NA	0.196906,NA	0.000226496	0.000452748
3	rs113420059	101818712	G,NA	T,NA	0.989066,NA	-0.00932845,NA	0.0190121,NA	0.205047,NA	0.000226462	0.000452678
3	rs113889501	101818828	A,NA	G,NA	0.989066,NA	-0.00932845,NA	0.0190121,NA	0.205047,NA	0.000226462	0.000452678
3	rs111366855	101822809	T,NA	C,NA	0.989066,NA	-0.00932845,NA	0.0190121,NA	0.205047,NA	0.000226462	0.000452678
3	rs62369724	101914068	C,NA	T,NA	0.978131,NA	-0.0177792,NA	0.0135185,NA	0.724803,NA	0.000226404	0.000452631
3	rs589938	101559119	G,G	A,A	0.39662,0.159722	0.00500574,-0.0223815	0.00404163,0.0116683	0.666523,1.2589	0.000226354	0.000452495
3	rs144521131	101933805	C,NA	T,NA	0.991054,NA	-0.00989471,NA	0.0209976,NA	0.195537,NA	0.000226177	0.000452109
3	rs76197023	101931648	A,NA	G,NA	0.991054,NA	-0.00989471,NA	0.0209976,NA	0.195537,NA	0.000226177	0.000452109
3	rs74465707	101819378	G,NA	A,NA	0.989066,NA	-0.00927894,NA	0.0190121,NA	0.203765,NA	0.000226167	0.000452087
3	rs381316	101562527	C,C	A,A	0.351889,0.15873	0.00570255,-0.0223467	0.00414011,0.0116978	0.77368,1.25111	0.000226163	0.000452108
3	rs114200440	101735898	T,NA	C,NA	0.989066,NA	-0.0092544,NA	0.0190121,NA	0.203131,NA	0.000226021	0.000451795
3	rs187514214	101934517	G,NA	A,NA	0.991054,NA	-0.00984101,NA	0.0209976,NA	0.194293,NA	0.000225888	0.000451532
3	rs111572484	101826305	G,NA	A,NA	0.989066,NA	-0.00922943,NA	0.0190121,NA	0.202486,NA	0.000225873	0.0004515
3	rs148147721	101826727	A,NA	G,NA	0.989066,NA	-0.00922943,NA	0.0190121,NA	0.202486,NA	0.000225873	0.0004515
3	rs74319280	101932665	T,T	C,C	0.939364,0.983135	-0.00824024,0.0620702	0.00828432,0.0331973	0.494997,1.21098	0.000225659	0.000451114
3	rs17325968	101241351	C,NA	A,NA	0.900596,NA	-0.000892088,NA	0.00660805,NA	0.0493374,NA	0.000225612	0.000450962
3	rs116317612	101707373	G,NA	A,NA	0.989066,NA	-0.00918073,NA	0.0190121,NA	0.201229,NA	0.000225586	0.000450926
3	rs116177726	101707802	T,NA	C,NA	0.989066,NA	-0.00918073,NA	0.0190121,NA	0.201229,NA	0.000225586	0.000450926
3	rs112942259	101824037	C,NA	T,NA	0.989066,NA	-0.00917991,NA	0.0190121,NA	0.201208,NA	0.000225581	0.000450916
3	rs114546213	101714634	A,NA	G,NA	0.967197,NA	-0.00641934,NA	0.0111,NA	0.249453,NA	0.000225573	0.000450871
3	rs116006054	102072162	C,NA	T,NA	0.978131,NA	0.0166534,NA	0.0135185,NA	0.661571,NA	0.000225522	0.000450843
3	rs11242226	101225807	T,T	C,C	0.722664,0.431548	0.012565,0.00200611	0.0044164,0.00863061	2.35262,0.0882057	0.000225414	0.000450538
3	rs77872811	101711677	G,NA	A,NA	0.989066,NA	-0.00913147,NA	0.0190121,NA	0.19996,NA	0.000225297	0.000450349
3	rs115397944	101705429	C,NA	A,NA	0.989066,NA	-0.00913147,NA	0.0190121,NA	0.19996,NA	0.000225297	0.000450349
3	rs80013699	101720004	G,NA	A,NA	0.989066,NA	-0.00913147,NA	0.0190121,NA	0.19996,NA	0.000225297	0.000450349
3	rs116798046	101711114	C,NA	A,NA	0.989066,NA	-0.00913147,NA	0.0190121,NA	0.19996,NA	0.000225297	0.000450349
3	rs115368187	101710723	G,NA	T,NA	0.989066,NA	-0.00907728,NA	0.0190121,NA	0.198567,NA	0.000224982	0.000449719
3	rs58484363	101436464	G,NA	A,NA	0.957256,NA	-0.00459785,NA	0.00977441,NA	0.195131,NA	0.000224958	0.000449675
3	rs146274764	101416855	C,NA	T,NA	0.992048,NA	-0.0251443,NA	0.0222601,NA	0.587274,NA	0.000224699	0.000449196
3	rs114774206	101938820	T,NA	G,NA	0.991054,NA	-0.00960114,NA	0.0209976,NA	0.188766,NA	0.000224621	0.000449
3	rs114851811	101702043	A,NA	G,NA	0.989066,NA	-0.0090025,NA	0.0190121,NA	0.196648,NA	0.00022455	0.000448856
3	rs72779947	101729943	T,T	C,C	0.937376,0.984127	-0.00274514,0.0598618	0.0081604,0.0342017	0.132786,1.09651	0.000224487	0.00044883
3	rs55996098	101440840	G,NA	T,NA	0.957256,NA	-0.00455408,NA	0.00977441,NA	0.192957,NA	0.000224467	0.000448694
3	rs72774369	101351329	A,A	G,G	0.946322,0.969246	-0.0168558,0.00417058	0.00877248,0.0247591	1.2622,0.0623656	0.000224255	0.000448307
3	rs62370429	101484521	C,NA	T,NA	0.944334,NA	-0.0106655,NA	0.00862346,NA	0.665223,NA	0.000224177	0.000448144
3	rs17357141	102082586	G,NA	A,NA	0.988072,NA	0.0142145,NA	0.0182119,NA	0.36142,NA	0.000224136	0.000448053
3	rs113166176	101829003	A,NA	C,NA	0.989066,NA	-0.0089273,NA	0.0190121,NA	0.194724,NA	0.00022412	0.000447997
3	rs143185012	101828485	G,NA	A,NA	0.989066,NA	-0.0089273,NA	0.0190121,NA	0.194724,NA	0.00022412	0.000447997
3	rs78546613	101941244	G,NA	T,NA	0.991054,NA	-0.00948859,NA	0.0209976,NA	0.186187,NA	0.000224038	0.000447836
3	rs388785	101479193	G,G	C,C	0.426441,0.21627	0.01121,-0.00624899	0.0039978,0.010383	2.297,0.261795	0.00022401	0.000447647
3	rs61447184	101445992	T,NA	C,NA	0.957256,NA	-0.0045103,NA	0.00977441,NA	0.190789,NA	0.000223982	0.000447724
3	rs141197136	101311700	G,NA	A,NA	0.951292,NA	-0.00190658,NA	0.00918509,NA	0.0780212,NA	0.00022393	0.000447605
3	rs10068118	101460321	G,G	A,A	0.857853,0.925595	-0.00760878,-0.0179789	0.00566193,0.0162889	0.747154,0.569118	0.000223918	0.000447536
3	rs116142982	101782618	T,NA	C,NA	0.989066,NA	-0.00888019,NA	0.0190121,NA	0.19352,NA	0.000223853	0.000447463
3	rs76659912	101830872	A,NA	T,NA	0.989066,NA	-0.00887775,NA	0.0190121,NA	0.193458,NA	0.000223839	0.000447436
3	rs113350200	101829659	T,NA	C,NA	0.989066,NA	-0.00887775,NA	0.0190121,NA	0.193458,NA	0.000223839	0.000447436
3	rs111342568	101760295	C,NA	T,NA	0.966203,NA	0.0133568,NA	0.0109412,NA	0.653314,NA	0.000223406	0.000446575
3	rs75197749	101272217	C,NA	T,NA	0.970179,NA	0.0138818,NA	0.0116239,NA	0.6338,NA	0.000223399	0.00044659
3	rs145762933	101870140	A,NA	G,NA	0.967197,NA	-0.00661059,NA	0.0111,NA	0.258472,NA	0.000223398	0.000446528
3	rs115387388	101493466	A,NA	G,NA	0.982107,NA	0.00179794,NA	0.014915,NA	0.0438073,NA	0.000223201	0.00044617
3	rs184793900	101829629	C,NA	A,NA	0.989066,NA	-0.00322932,NA	0.0190121,NA	0.0629221,NA	0.000223123	0.000446022
3	rs188798945	102092967	A,NA	G,NA	0.978131,NA	-0.016501,NA	0.0135185,NA	0.653198,NA	0.000223057	0.000445877
3	rs114522914	101945007	A,NA	C,NA	0.991054,NA	-0.00927416,NA	0.0209976,NA	0.181298,NA	0.00022295	0.000445662
3	rs77240110	101310646	A,NA	G,NA	0.951292,NA	-0.0020039,NA	0.00918509,NA	0.0823383,NA	0.000222805	0.000445356
3	rs113712000	101948359	C,NA	T,NA	0.967197,NA	0.0121244,NA	0.0111,NA	0.561131,NA	0.00022247	0.000444701
3	rs75801753	102200514	G,NA	T,NA	0.992048,NA	-0.0110258,NA	0.0222601,NA	0.207344,NA	0.000222342	0.000444457
3	rs115731714	101450359	C,NA	T,NA	0.980119,NA	0.0168251,NA	0.0141639,NA	0.629157,NA	0.000222263	0.000444325
3	rs78722046	101732658	A,NA	G,NA	0.989066,NA	-0.00857947,NA	0.0190121,NA	0.185886,NA	0.000222187	0.000444134
3	rs141431087	101615613	C,NA	T,NA	0.992048,NA	-0.00234747,NA	0.0222601,NA	0.038098,NA	0.000222169	0.000444149
3	rs116566623	101949540	A,NA	G,NA	0.991054,NA	-0.00910791,NA	0.0209976,NA	0.17753,NA	0.000222126	0.000444014
3	rs55912935	101810954	C,C	T,T	0.710736,0.702381	-0.0196959,-0.00301561	0.00436052,0.00934946	5.20232,0.126656	0.000222035	0.000444847
3	rs1393624	101876951	G,G	A,A	0.676938,0.825397	-0.00427139,0.00762128	0.00422788,0.0112602	0.505351,0.302325	0.000222029	0.000444187
3	rs10035511	101940409	T,T	C,C	0.7167,0.834325	-0.00325873,0.0108496	0.00438781,0.0114976	0.339442,0.461739	0.000221953	0.000444062
3	rs62369729	101931331	A,A	G,G	0.714712,0.824405	-0.00311292,0.00836546	0.00437857,0.0112351	0.321374,0.340537	0.000221932	0.000444017
3	rs141759329	101723743	G,NA	A,NA	0.989066,NA	-0.00853015,NA	0.0190121,NA	0.184642,NA	0.00022192	0.000443601
3	rs72781838	101909590	C,C	T,T	0.714712,0.825397	-0.00306809,0.00783959	0.00437857,0.0112602	0.315616,0.313105	0.000221762	0.000443676
3	rs12659295	101908976	T,T	C,C	0.714712,0.825397	-0.00306809,0.00783959	0.00437857,0.0112602	0.315616,0.313105	0.000221762	0.000443676
3	rs10035158	101922775	T,T	G,G	0.713718,0.822421	-0.00310968,0.00793287	0.004374,0.0111856	0.321374,0.320391	0.000221762	0.000443676
3	rs75819358	101817751	C,NA	A,NA	0.989066,NA	-0.00849832,NA	0.0190121,NA	0.18384,NA	0.000221748	0.000443258
3	rs114894268	101956106	G,NA	A,NA	0.991054,NA	-0.00902407,NA	0.0209976,NA	0.175637,NA	0.000221716	0.000443196
3	rs402111	101477539	T,T	C,C	0.426441,0.21627	0.01121,-0.00595252	0.0039978,0.010383	2.297,0.246843	0.000221704	0.00044304
3	rs34018113	101969657	C,C	A,A	0.715706,0.833333	-0.00348842,0.0116702	0.00438317,0.0114701	0.370479,0.510119	0.000221684	0.000443525
3	rs249496	102201590	G,G	C,C	0.590457,0.37996	-0.00250885,0.00537118	0.00402064,0.00880693	0.273572,0.266049	0.000221308	0.00044235
3	rs116283328	101884284	C,NA	T,NA	0.988072,NA	0.026302,NA	0.0182119,NA	0.827757,NA	0.000221275	0.00044236
3	rs10479085	101234570	A,A	C,C	0.963221,0.972222	-0.0202758,-0.023087	0.0105045,0.0260119	1.27098,0.426225	0.000221259	0.000442317
3	rs146727707	102076920	C,NA	T,NA	0.99006,NA	-0.0205613,NA	0.01993,NA	0.519669,NA	0.000221204	0.000442182
3	rs12658856	101564593	G,G	A,A	0.791252,0.713294	-0.0147812,-0.0084177	0.00486487,0.00945258	2.62367,0.428073	0.000221194	0.000442463
3	rs139623519	102081197	A,NA	G,NA	0.991054,NA	-0.00890708,NA	0.0209976,NA	0.173004,NA	0.000221152	0.000442068
3	rs76435969	101859372	A,NA	G,NA	0.968191,NA	-0.00353528,NA	0.0112664,NA	0.122813,NA	0.000221141	0.000442065
3	rs13181336	101230263	T,T	C,C	0.722664,0.431548	0.012565,0.0015076	0.0044164,0.00863061	2.35262,0.0648302	0.000221019	0.00044175
3	rs72779968	101758952	A,A	G,G	0.937376,0.984127	-0.00282816,0.0596291	0.0081604,0.0342017	0.137324,1.09015	0.000220922	0.000441701
3	rs116702568	101946754	G,NA	A,NA	0.991054,NA	-0.0088573,NA	0.0209976,NA	0.171887,NA	0.000220914	0.000441593
3	rs77766705	101960058	A,NA	C,NA	0.991054,NA	-0.0088343,NA	0.0209976,NA	0.171371,NA	0.000220805	0.000441375
3	rs141233782	101447052	T,NA	C,NA	0.957256,NA	-0.00420374,NA	0.00977441,NA	0.175783,NA	0.000220732	0.000441231
3	rs17333350	101814609	G,G	A,A	0.710736,0.702381	-0.0196959,-0.00291402	0.00436052,0.00934946	5.20232,0.121889	0.000220694	0.000442162
3	rs6873365	101969000	G,G	C,C	0.65507,0.814484	-0.00587523,0.0168461	0.0041594,0.0109969	0.801903,0.901184	0.000220664	0.00044148
3	rs78427032	102043637	A,A	G,G	0.960239,0.947421	0.00945106,-0.0198312	0.0101186,0.0191524	0.455575,0.522209	0.000220655	0.000441118
3	rs72776176	101473293	T,T	C,C	0.857853,0.925595	-0.00765332,-0.0176107	0.00566193,0.0162889	0.753338,0.553415	0.000220582	0.000440868
3	rs150281864	101827046	C,NA	T,NA	0.989066,NA	-0.00827288,NA	0.0190121,NA	0.178184,NA	0.000220556	0.000440876
3	rs111564858	101815576	C,NA	A,NA	0.989066,NA	-0.00825099,NA	0.0190121,NA	0.177637,NA	0.000220442	0.000440648
3	rs76598981	102195592	A,NA	G,NA	0.974155,NA	0.0122601,NA	0.0124606,NA	0.487906,NA	0.0002204	0.000440587
3	rs115568004	101711516	C,NA	T,NA	0.989066,NA	-0.00822922,NA	0.0190121,NA	0.177094,NA	0.000220329	0.000440423
3	rs10050901	101225029	T,T	C,C	0.966203,0.972222	-0.0209492,-0.026764	0.0109412,0.0260119	1.25548,0.517813	0.000220223	0.000440247
3	rs34762033	101230878	G,G	A,A	0.722664,0.431548	0.012565,0.00140695	0.0044164,0.00863061	2.35262,0.0602295	0.000220223	0.000440159
3	rs74419265	101817190	T,NA	C,NA	0.989066,NA	-0.00819656,NA	0.0190121,NA	0.176279,NA	0.000220161	0.000440086
3	rs261111	101555984	C,C	T,T	0.39662,0.159722	0.00523795,-0.0221129	0.00404163,0.0116683	0.710019,1.23599	0.000220124	0.000440035
3	rs114048867	101979144	A,NA	G,NA	0.991054,NA	-0.00864205,NA	0.0209976,NA	0.167075,NA	0.000219903	0.000439573
3	rs261112	101554625	T,T	C,C	0.39662,0.15873	0.00514505,-0.0221688	0.00404163,0.0116978	0.692475,1.23599	0.000219864	0.000439515
3	rs184530710	101763117	C,NA	T,NA	0.989066,NA	-0.00812558,NA	0.0190121,NA	0.174512,NA	0.000219797	0.000439358
3	rs115769817	101744869	C,NA	T,NA	0.989066,NA	-0.00812558,NA	0.0190121,NA	0.174512,NA	0.000219797	0.000439358
3	rs116049850	101744720	G,NA	A,NA	0.989066,NA	-0.00812558,NA	0.0190121,NA	0.174512,NA	0.000219797	0.000439358
3	rs115970638	101764658	A,NA	G,NA	0.989066,NA	-0.00812558,NA	0.0190121,NA	0.174512,NA	0.000219797	0.000439358
3	rs114404770	101763504	A,NA	G,NA	0.989066,NA	-0.00812558,NA	0.0190121,NA	0.174512,NA	0.000219797	0.000439358
3	rs77923369	102079272	T,NA	C,NA	0.991054,NA	-0.00860374,NA	0.0209976,NA	0.166222,NA	0.000219726	0.000439219
3	rs78656033	101677360	T,NA	C,NA	0.989066,NA	-0.00807622,NA	0.0190121,NA	0.173286,NA	0.000219546	0.000438857
3	rs189685318	101746649	A,NA	C,NA	0.989066,NA	-0.00807622,NA	0.0190121,NA	0.173286,NA	0.000219546	0.000438857
3	rs114116895	101765728	A,NA	G,NA	0.989066,NA	-0.00807622,NA	0.0190121,NA	0.173286,NA	0.000219546	0.000438857
3	rs189572672	101657881	A,NA	C,NA	0.971173,NA	-0.0119624,NA	0.0118166,NA	0.506718,NA	0.00021945	0.000438673
3	rs75339695	101724918	T,NA	C,NA	0.989066,NA	-0.00802685,NA	0.0190121,NA	0.172062,NA	0.000219296	0.000438359
3	rs146230251	101724356	G,NA	T,NA	0.989066,NA	-0.00802685,NA	0.0190121,NA	0.172062,NA	0.000219296	0.000438359
3	rs116596832	101724872	T,NA	G,NA	0.989066,NA	-0.00802685,NA	0.0190121,NA	0.172062,NA	0.000219296	0.000438359
3	rs182602265	101778520	A,NA	C,NA	0.989066,NA	-0.00802685,NA	0.0190121,NA	0.172062,NA	0.000219296	0.000438359
3	rs80039928	101772115	G,NA	C,NA	0.989066,NA	-0.00802685,NA	0.0190121,NA	0.172062,NA	0.000219296	0.000438359
3	rs138919186	101778726	T,NA	C,NA	0.989066,NA	-0.00802685,NA	0.0190121,NA	0.172062,NA	0.000219296	0.000438359
3	rs184212947	101779925	A,NA	G,NA	0.989066,NA	-0.00802685,NA	0.0190121,NA	0.172062,NA	0.000219296	0.000438359
3	rs115015781	101778270	A,NA	G,NA	0.989066,NA	-0.00802685,NA	0.0190121,NA	0.172062,NA	0.000219296	0.000438359
3	rs7727968	101899827	T,T	C,C	0.949304,0.983135	-0.00432546,0.0593454	0.00901262,0.0331973	0.199782,1.13176	0.000219198	0.000438235
3	rs145398841	101789982	T,NA	A,NA	0.989066,NA	-0.00797748,NA	0.0190121,NA	0.17084,NA	0.000219049	0.000437864
3	rs78505307	101721127	A,NA	G,NA	0.989066,NA	-0.00797748,NA	0.0190121,NA	0.17084,NA	0.000219049	0.000437864
3	rs77693940	101787476	G,NA	A,NA	0.989066,NA	-0.00797748,NA	0.0190121,NA	0.17084,NA	0.000219049	0.000437864
3	rs142144458	101785290	A,NA	C,NA	0.989066,NA	-0.00797748,NA	0.0190121,NA	0.17084,NA	0.000219049	0.000437864
3	rs116330724	101966515	C,NA	T,NA	0.991054,NA	-0.00845316,NA	0.0209976,NA	0.16288,NA	0.000219038	0.000437845
3	rs113405419	102031446	G,NA	A,NA	0.991054,NA	-0.00844559,NA	0.0209976,NA	0.162712,NA	0.000219004	0.000437777
3	rs113477873	102031451	G,NA	A,NA	0.991054,NA	-0.00844559,NA	0.0209976,NA	0.162712,NA	0.000219004	0.000437777
3	rs112141134	101823770	A,NA	G,NA	0.989066,NA	-0.00795027,NA	0.0190121,NA	0.170167,NA	0.000218913	0.000437593
3	rs190931848	101799450	T,NA	C,NA	0.989066,NA	-0.00792811,NA	0.0190121,NA	0.16962,NA	0.000218803	0.000437373
3	rs116147967	101702202	C,NA	T,NA	0.989066,NA	-0.00792811,NA	0.0190121,NA	0.16962,NA	0.000218803	0.000437373
3	rs78651355	101756375	T,NA	C,NA	0.989066,NA	-0.00792811,NA	0.0190121,NA	0.16962,NA	0.000218803	0.000437373
3	rs74775249	101744944	A,NA	G,NA	0.989066,NA	-0.00791354,NA	0.0190121,NA	0.16926,NA	0.000218731	0.000437228
3	rs114162800	101983916	A,NA	G,NA	0.99006,NA	-0.00742046,NA	0.01993,NA	0.148956,NA	0.000218634	0.00043704
3	rs189085824	101813014	A,NA	G,NA	0.989066,NA	-0.00787379,NA	0.0190121,NA	0.16828,NA	0.000218534	0.000436836
3	rs115701645	101810336	G,NA	A,NA	0.989066,NA	-0.00787379,NA	0.0190121,NA	0.16828,NA	0.000218534	0.000436836
3	rs150739700	101814274	C,NA	T,NA	0.989066,NA	-0.00787379,NA	0.0190121,NA	0.16828,NA	0.000218534	0.000436836
3	rs114933736	101794167	G,NA	A,NA	0.989066,NA	-0.00787379,NA	0.0190121,NA	0.16828,NA	0.000218534	0.000436836
3	rs115105155	101790385	G,NA	C,NA	0.989066,NA	-0.00787379,NA	0.0190121,NA	0.16828,NA	0.000218534	0.000436836
3	rs116737250	101807919	G,NA	A,NA	0.989066,NA	-0.00787379,NA	0.0190121,NA	0.16828,NA	0.000218534	0.000436836
3	rs115038966	101810719	G,NA	A,NA	0.989066,NA	-0.00787379,NA	0.0190121,NA	0.16828,NA	0.000218534	0.000436836
3	rs151327612	101805356	A,NA	C,NA	0.989066,NA	-0.00787379,NA	0.0190121,NA	0.16828,NA	0.000218534	0.000436836
3	rs182481089	101813017	T,NA	A,NA	0.989066,NA	-0.00787379,NA	0.0190121,NA	0.16828,NA	0.000218534	0.000436836
3	rs148276374	101807763	G,NA	A,NA	0.989066,NA	-0.00787379,NA	0.0190121,NA	0.16828,NA	0.000218534	0.000436836
3	rs114036660	101796672	T,NA	C,NA	0.989066,NA	-0.00787379,NA	0.0190121,NA	0.16828,NA	0.000218534	0.000436836
3	rs139360223	101795296	A,NA	G,NA	0.989066,NA	-0.00787379,NA	0.0190121,NA	0.16828,NA	0.000218534	0.000436836
3	rs138604875	101811972	A,NA	C,NA	0.989066,NA	-0.00787379,NA	0.0190121,NA	0.16828,NA	0.000218534	0.000436836
3	rs190789556	102074189	G,NA	A,NA	0.989066,NA	-0.0149264,NA	0.0190121,NA	0.364119,NA	0.000218486	0.000436762
3	rs116416883	102101747	A,NA	G,NA	0.979125,NA	0.0148159,NA	0.0138296,NA	0.546641,NA	0.00021845	0.000436704
3	rs80111144	101984087	G,NA	A,NA	0.991054,NA	-0.00831363,NA	0.0209976,NA	0.159797,NA	0.000218413	0.000436595
3	rs75450488	101984004	A,NA	G,NA	0.991054,NA	-0.00831363,NA	0.0209976,NA	0.159797,NA	0.000218413	0.000436595
3	rs139047736	101983537	G,NA	A,NA	0.991054,NA	-0.00831363,NA	0.0209976,NA	0.159797,NA	0.000218413	0.000436595
3	rs114999882	101983490	G,NA	T,NA	0.991054,NA	-0.00831363,NA	0.0209976,NA	0.159797,NA	0.000218413	0.000436595
3	rs116106588	101832926	T,NA	C,NA	0.988072,NA	0.0256885,NA	0.0182119,NA	0.800295,NA	0.000218395	0.000436603
3	rs146636518	101814997	G,NA	T,NA	0.989066,NA	-0.00784511,NA	0.0190121,NA	0.167573,NA	0.000218393	0.000436554
3	rs140224094	101789981	C,NA	G,NA	0.989066,NA	-0.00784511,NA	0.0190121,NA	0.167573,NA	0.000218393	0.000436554
3	rs62369727	101924235	C,C	A,A	0.713718,0.824405	-0.00315446,0.00801826	0.004374,0.0112351	0.327166,0.322918	0.000218336	0.00043682
3	rs140583456	101699789	G,NA	A,NA	0.989066,NA	-0.00782441,NA	0.0190121,NA	0.167064,NA	0.000218292	0.000436352
3	rs1605080	102032211	G,NA	A,NA	0.991054,NA	-0.00826496,NA	0.0209976,NA	0.158725,NA	0.000218197	0.000436164
3	rs115858872	101984306	G,NA	T,NA	0.991054,NA	-0.00825438,NA	0.0209976,NA	0.158492,NA	0.00021815	0.000436071
3	rs10078913	101445231	G,NA	T,NA	0.042744,NA	0.00393605,NA	0.00977435,NA	0.162933,NA	0.000218105	0.00043598
3	rs115632180	101698646	C,NA	T,NA	0.989066,NA	-0.00777502,NA	0.0190121,NA	0.165849,NA	0.000218051	0.000435871
3	rs55897698	101935603	T,T	C,C	0.7167,0.834325	-0.00330364,0.0107986	0.00438781,0.0114976	0.345341,0.458886	0.000218031	0.000436212
3	rs13355922	101936104	A,A	G,G	0.7167,0.834325	-0.00330364,0.0107986	0.00438781,0.0114976	0.345341,0.458886	0.000218031	0.000436212
3	rs56076606	101935865	A,A	T,T	0.7167,0.834325	-0.00330364,0.0107986	0.00438781,0.0114976	0.345341,0.458886	0.000218031	0.000436212
3	rs17331192	101609953	T,NA	C,NA	0.987078,NA	0.00758345,NA	0.0175062,NA	0.177258,NA	0.00021797	0.000435741
3	rs139005508	102196237	T,NA	C,NA	0.992048,NA	-0.0100172,NA	0.0222601,NA	0.185282,NA	0.000217914	0.000435607
3	rs151109623	101985298	C,NA	T,NA	0.991054,NA	-0.00820052,NA	0.0209976,NA	0.157308,NA	0.000217914	0.000435598
3	rs62369268	101692535	A,NA	G,NA	0.978131,NA	-0.0166553,NA	0.0135185,NA	0.661672,NA	0.000217872	0.000435569
3	rs145296631	101969749	T,NA	C,NA	0.991054,NA	-0.00817922,NA	0.0209976,NA	0.15684,NA	0.000217821	0.000435412
3	rs115388208	101746172	T,NA	A,NA	0.969185,NA	-0.00430519,NA	0.0114407,NA	0.15077,NA	0.000217781	0.000435349
3	rs6887058	101575606	T,NA	C,NA	0.955268,NA	0.00428412,NA	0.00956466,NA	0.184278,NA	0.000217662	0.000435143
3	rs78157726	101697446	A,NA	G,NA	0.989066,NA	-0.00767622,NA	0.0190121,NA	0.163427,NA	0.000217575	0.000434919
3	rs143760988	101689983	A,NA	G,NA	0.989066,NA	-0.00767622,NA	0.0190121,NA	0.163427,NA	0.000217575	0.000434919
3	rs140965241	101696110	G,NA	A,NA	0.989066,NA	-0.00767622,NA	0.0190121,NA	0.163427,NA	0.000217575	0.000434919
3	rs185623904	101698505	C,NA	A,NA	0.989066,NA	-0.00649086,NA	0.0190121,NA	0.135016,NA	0.000217431	0.000434647
3	rs1039290	101575864	C,C	T,T	0.639165,0.80754	-0.00380236,0.0203493	0.00411698,0.010843	0.44891,1.21784	0.000217383	0.000434621
3	rs143242110	101662926	C,NA	A,NA	0.977137,NA	0.0199204,NA	0.0132281,NA	0.879135,NA	0.000217359	0.000434525
3	rs115045026	101690983	T,NA	G,NA	0.989066,NA	-0.00762682,NA	0.0190121,NA	0.162219,NA	0.000217339	0.000434448
3	rs72774356	101339677	G,G	A,A	0.946322,0.969246	-0.0166971,0.00337288	0.00877248,0.0247591	1.24416,0.0498099	0.000217294	0.000434392
3	rs62369306	101712974	C,NA	T,NA	0.973161,NA	-0.0172678,NA	0.0122339,NA	0.801054,NA	0.00021689	0.000433608
3	rs115039299	102219498	C,NA	T,NA	0.992048,NA	-0.00975188,NA	0.0222601,NA	0.179587,NA	0.000216836	0.000433452
3	rs111418844	101988110	T,NA	C,NA	0.991054,NA	-0.00793112,NA	0.0209976,NA	0.151416,NA	0.000216755	0.000433282
3	rs147599498	101687066	T,NA	C,NA	0.989066,NA	-0.00747363,NA	0.0190121,NA	0.158487,NA	0.000216619	0.00043301
3	rs2657479	102031231	T,NA	C,NA	0.991054,NA	-0.00789515,NA	0.0209976,NA	0.150633,NA	0.000216603	0.000432979
3	rs72777905	101549980	A,NA	G,NA	0.954274,NA	0.00376711,NA	0.00946506,NA	0.160755,NA	0.000216582	0.000432983
3	rs150290859	101639226	C,NA	T,NA	0.991054,NA	-0.0225462,NA	0.0209976,NA	0.548316,NA	0.000216573	0.000432942
3	rs77487268	101675582	A,NA	G,NA	0.968191,NA	-0.00707805,NA	0.0112664,NA	0.275853,NA	0.000216566	0.000432882
3	rs111990103	101988589	G,NA	A,NA	0.991054,NA	-0.00787183,NA	0.0209976,NA	0.150126,NA	0.000216505	0.000432783
3	rs77826398	101685130	T,NA	C,NA	0.989066,NA	-0.00742421,NA	0.0190121,NA	0.157287,NA	0.00021639	0.000432552
3	rs115441132	101686486	A,NA	G,NA	0.989066,NA	-0.00742421,NA	0.0190121,NA	0.157287,NA	0.00021639	0.000432552
3	rs75093600	101686425	G,NA	A,NA	0.989066,NA	-0.00742421,NA	0.0190121,NA	0.157287,NA	0.00021639	0.000432552
3	rs1605079	102032343	G,NA	A,NA	0.991054,NA	-0.00783994,NA	0.0209976,NA	0.149433,NA	0.000216372	0.000432516
3	rs138684904	101816850	G,NA	A,NA	0.989066,NA	-0.00737478,NA	0.0190121,NA	0.156088,NA	0.000216163	0.000432098
3	rs114661872	101682975	C,NA	T,NA	0.989066,NA	-0.00737478,NA	0.0190121,NA	0.156088,NA	0.000216163	0.000432098
3	rs139626761	101603109	G,NA	T,NA	0.984095,NA	-0.00320802,NA	0.0158037,NA	0.0761647,NA	0.000216123	0.000432016
3	rs114384422	101974031	T,NA	C,NA	0.991054,NA	-0.00774385,NA	0.0209976,NA	0.14735,NA	0.000215973	0.00043172
3	rs79625746	101676762	T,NA	C,NA	0.989066,NA	-0.00727591,NA	0.0190121,NA	0.153698,NA	0.000215714	0.0004312
3	rs180998532	101678382	T,NA	C,NA	0.989066,NA	-0.00727591,NA	0.0190121,NA	0.153698,NA	0.000215714	0.0004312
3	rs74594397	101680292	C,NA	T,NA	0.989066,NA	-0.00727591,NA	0.0190121,NA	0.153698,NA	0.000215714	0.0004312
3	rs142544844	102189639	G,NA	C,NA	0.992048,NA	-0.00945689,NA	0.0222601,NA	0.173306,NA	0.000215678	0.000431139
3	rs147597138	102081528	T,NA	C,NA	0.981113,NA	0.023636,NA	0.0145245,NA	0.98435,NA	0.000215596	0.000430991
3	rs116256767	101675188	G,NA	C,NA	0.989066,NA	-0.00722152,NA	0.0190121,NA	0.152387,NA	0.000215469	0.000430711
3	rs73177493	102031790	C,NA	T,NA	0.991054,NA	-0.00761351,NA	0.0209976,NA	0.144535,NA	0.00021544	0.000430656
3	rs114881118	101989194	A,NA	G,NA	0.991054,NA	-0.00760227,NA	0.0209976,NA	0.144292,NA	0.000215395	0.000430565
3	rs6871157	101575273	A,NA	T,NA	0.955268,NA	0.00402631,NA	0.00956466,NA	0.171478,NA	0.000215292	0.000430404
3	rs114495655	101831847	A,NA	G,NA	0.989066,NA	-0.00717207,NA	0.0190121,NA	0.151197,NA	0.000215248	0.000430271
3	rs76634966	101821938	G,NA	A,NA	0.989066,NA	-0.00717207,NA	0.0190121,NA	0.151197,NA	0.000215248	0.000430271
3	rs2657478	102031987	G,NA	A,NA	0.991054,NA	-0.00755827,NA	0.0209976,NA	0.143345,NA	0.000215218	0.000430211
3	rs112827488	102031465	T,NA	G,NA	0.991054,NA	-0.00751817,NA	0.0209976,NA	0.142483,NA	0.000215057	0.000429889
3	rs67116008	101456767	C,NA	G,NA	0.957256,NA	-0.00359748,NA	0.00977441,NA	0.147011,NA	0.000215051	0.000429878
3	rs138075867	101804038	G,NA	A,NA	0.989066,NA	-0.00712262,NA	0.0190121,NA	0.150009,NA	0.00021503	0.000429833
3	rs58097144	101225691	G,G	A,A	0.966203,0.972222	-0.0209936,-0.0259194	0.0109412,0.0260119	1.25953,0.496164	0.000214936	0.000429679
3	rs72776189	101509904	T,NA	C,NA	0.955268,NA	0.00396708,NA	0.00956466,NA	0.168569,NA	0.000214887	0.000429592
3	rs76220164	101617979	G,NA	T,NA	0.980119,NA	0.00223773,NA	0.0141639,NA	0.0582568,NA	0.000214838	0.000429454
3	rs139196936	101666948	A,NA	G,NA	0.989066,NA	-0.00707316,NA	0.0190121,NA	0.148823,NA	0.000214812	0.000429399
3	rs145605398	101763975	A,NA	G,NA	0.986084,NA	0.00783713,NA	0.0168779,NA	0.192193,NA	0.000214786	0.000429375
3	rs115990311	101655286	A,NA	G,NA	0.988072,NA	-0.00422917,NA	0.0182119,NA	0.0881147,NA	0.000214697	0.000429169
3	rs148458656	101513273	A,NA	G,NA	0.974155,NA	0.0079203,NA	0.0124606,NA	0.279826,NA	0.00021459	0.000428972
3	rs114216704	101645907	T,NA	G,NA	0.989066,NA	-0.00700521,NA	0.0190121,NA	0.147197,NA	0.000214516	0.000428808
3	rs73774896	102119592	G,NA	A,NA	0.982107,NA	-0.00283422,NA	0.014915,NA	0.070944,NA	0.000214461	0.000428726
3	rs115992039	101714846	T,NA	C,NA	0.988072,NA	-0.00806248,NA	0.0182119,NA	0.181788,NA	0.000214436	0.000428647
3	rs115570644	101839239	T,NA	C,NA	0.985089,NA	0.0236188,NA	0.0163138,NA	0.830683,NA	0.000214345	0.000428481
3	rs114521219	101615485	G,NA	T,NA	0.980119,NA	0.00232589,NA	0.0141639,NA	0.0606982,NA	0.000214324	0.000428427
3	rs6870044	101564892	C,C	T,T	0.791252,0.714286	-0.0146897,-0.00832469	0.00486487,0.0094624	2.59661,0.421376	0.000214237	0.000428545
3	rs12655805	101927366	T,T	C,C	0.713718,0.824405	-0.00320371,0.00796796	0.004374,0.0112351	0.333578,0.320391	0.000214206	0.000428556
3	rs114505683	102213006	A,NA	G,NA	0.992048,NA	-0.00906458,NA	0.0222601,NA	0.165038,NA	0.000214206	0.000428196
3	rs137868628	101702820	A,NA	G,NA	0.988072,NA	-0.0080719,NA	0.0182119,NA	0.182035,NA	0.000214185	0.000428147
3	rs141093680	101663714	G,NA	C,NA	0.989066,NA	-0.00692475,NA	0.0190121,NA	0.145277,NA	0.00021417	0.000428116
3	rs115217459	101662516	T,NA	C,NA	0.989066,NA	-0.00692475,NA	0.0190121,NA	0.145277,NA	0.00021417	0.000428116
3	rs115028236	101663186	A,NA	C,NA	0.989066,NA	-0.00692475,NA	0.0190121,NA	0.145277,NA	0.00021417	0.000428116
3	rs114735924	102063524	C,NA	T,NA	0.988072,NA	0.0122918,NA	0.0182119,NA	0.301276,NA	0.000214162	0.000428118
3	rs116762641	102067655	G,NA	A,NA	0.988072,NA	0.0122918,NA	0.0182119,NA	0.301276,NA	0.000214162	0.000428118
3	rs74986636	101234823	A,A	G,G	0.964215,0.972222	-0.020588,-0.023087	0.0106439,0.0260119	1.27506,0.426225	0.000213943	0.000427698
3	rs12153045	101354134	T,T	C,C	0.946322,0.969246	-0.0165947,0.00430871	0.00877248,0.0247591	1.23259,0.0645705	0.000213933	0.000427674
3	rs114697234	101823189	C,NA	T,NA	0.989066,NA	-0.00683888,NA	0.0190121,NA	0.143234,NA	0.000213805	0.000427387
3	rs55775253	101350520	A,A	T,T	0.946322,0.969246	-0.0165947,0.00406931	0.00877248,0.0247591	1.23259,0.0607548	0.000213743	0.000427294
3	rs73177492	102031673	G,NA	A,NA	0.991054,NA	-0.00716591,NA	0.0209976,NA	0.134957,NA	0.000213683	0.000427144
3	rs114312456	102176237	G,NA	A,NA	0.991054,NA	-0.00739211,NA	0.0209976,NA	0.13978,NA	0.000213619	0.000427021
3	rs145026831	102087849	A,NA	C,NA	0.991054,NA	-0.00713417,NA	0.0209976,NA	0.134283,NA	0.000213562	0.000426903
3	rs149138993	101834652	T,NA	C,NA	0.989066,NA	-0.00548722,NA	0.0190121,NA	0.111891,NA	0.000213491	0.000426772
3	rs382486	101563537	C,C	T,T	0.351889,0.15873	0.00574913,-0.0218896	0.00414011,0.0116978	0.782669,1.21247	0.000213398	0.000426592
3	rs2545556	102031839	G,NA	A,NA	0.991054,NA	-0.0070742,NA	0.0209976,NA	0.133011,NA	0.000213336	0.000426451
3	rs143848739	101740295	C,NA	A,NA	0.986084,NA	0.00814152,NA	0.0168779,NA	0.200979,NA	0.000213326	0.000426455
3	rs116363961	101834073	A,NA	G,NA	0.989066,NA	-0.00672186,NA	0.0190121,NA	0.140459,NA	0.000213316	0.000426408
3	rs10515334	102057625	A,NA	G,NA	0.988072,NA	0.0120929,NA	0.0182119,NA	0.295265,NA	0.000213289	0.000426371
3	rs78162670	101662386	G,NA	A,NA	0.967197,NA	-0.00706119,NA	0.0111,NA	0.280102,NA	0.000213265	0.000426288
3	rs2671556	102031250	C,NA	T,NA	0.991054,NA	-0.00705534,NA	0.0209976,NA	0.132612,NA	0.000213265	0.00042631
3	rs116415332	102180691	C,NA	T,NA	0.992048,NA	-0.0087988,NA	0.0222601,NA	0.159491,NA	0.00021325	0.000426287
3	rs116000597	102176121	T,NA	C,NA	0.991054,NA	-0.00728661,NA	0.0209976,NA	0.137526,NA	0.000213221	0.000426227
3	rs116195912	101827186	T,NA	C,NA	0.989066,NA	-0.00669001,NA	0.0190121,NA	0.139706,NA	0.000213184	0.000426145
3	rs114197377	101880188	T,NA	C,NA	0.965209,NA	-0.0052289,NA	0.0107893,NA	0.202086,NA	0.000213071	0.000425935
3	rs2657480	102031203	T,NA	C,NA	0.991054,NA	-0.00700004,NA	0.0209976,NA	0.131443,NA	0.000213059	0.000425898
3	rs1605081	102032161	A,NA	T,NA	0.991054,NA	-0.00700004,NA	0.0209976,NA	0.131443,NA	0.000213059	0.000425898
3	rs17272932	101710820	T,NA	C,NA	0.978131,NA	0.0184614,NA	0.0135185,NA	0.764342,NA	0.000212872	0.000425554
3	rs57924344	102194560	C,NA	T,NA	0.991054,NA	-0.0074865,NA	0.0209976,NA	0.141803,NA	0.000212852	0.000425493
3	rs116800012	102054834	A,NA	G,NA	0.988072,NA	0.011991,NA	0.0182119,NA	0.292199,NA	0.000212852	0.000425498
3	rs77418383	101984044	C,NA	A,NA	0.991054,NA	-0.00692593,NA	0.0209976,NA	0.129879,NA	0.000212785	0.00042535
3	rs186980347	101584592	C,NA	T,NA	0.994036,NA	0.0206526,NA	0.0256781,NA	0.37548,NA	0.000212708	0.000425205
3	rs78597164	101987369	T,NA	C,NA	0.991054,NA	-0.00687208,NA	0.0209976,NA	0.128745,NA	0.000212588	0.000424956
3	rs79538770	101985034	T,NA	C,NA	0.991054,NA	-0.00687208,NA	0.0209976,NA	0.128745,NA	0.000212588	0.000424956
3	rs115366208	101830707	G,NA	T,NA	0.989066,NA	-0.00653613,NA	0.0190121,NA	0.136079,NA	0.000212557	0.000424893
3	rs150136601	102149880	G,NA	A,NA	0.994036,NA	0.0287243,NA	0.0256781,NA	0.579555,NA	0.00021252	0.000424836
3	rs17154323	102047386	C,NA	T,NA	0.988072,NA	0.0118756,NA	0.0182119,NA	0.288743,NA	0.000212366	0.000424528
3	rs114877292	102053499	A,NA	G,NA	0.971173,NA	-0.00396141,NA	0.0118166,NA	0.132272,NA	0.000212365	0.000424548
3	rs115518913	102208339	C,NA	T,NA	0.992048,NA	-0.00853288,NA	0.0222601,NA	0.153986,NA	0.000212328	0.000424444
3	rs142821555	102033754	A,NA	G,NA	0.984095,NA	0.0223262,NA	0.0158037,NA	0.802063,NA	0.000212233	0.000424267
3	rs180928212	101660150	T,NA	G,NA	0.989066,NA	-0.00641984,NA	0.0190121,NA	0.133352,NA	0.000212094	0.000423967
3	rs75327191	101660788	T,NA	A,NA	0.989066,NA	-0.00641984,NA	0.0190121,NA	0.133352,NA	0.000212094	0.000423967
3	rs184686349	101657908	A,NA	G,NA	0.989066,NA	-0.00641984,NA	0.0190121,NA	0.133352,NA	0.000212094	0.000423967
3	rs72774389	101361079	A,A	C,C	0.946322,0.969246	-0.0165383,0.00465329	0.00877248,0.0247591	1.22624,0.0701103	0.000212073	0.000423955
3	rs145709576	101523938	A,NA	C,NA	0.954274,NA	0.00324147,NA	0.00946506,NA	0.135489,NA	0.000212054	0.000423929
3	rs114542175	101657271	C,NA	T,NA	0.989066,NA	-0.00637031,NA	0.0190121,NA	0.132194,NA	0.000211899	0.000423578
3	rs10075886	101235852	C,C	G,G	0.964215,0.973214	-0.0206273,-0.0233523	0.0106439,0.0264757	1.27877,0.422781	0.000211893	0.000423603
3	rs62371010	101796273	T,T	A,A	0.748509,0.702381	-0.0194266,-0.00291402	0.00455701,0.00934946	4.69534,0.121889	0.000211817	0.000424085
3	rs2400575	101354738	G,G	A,A	0.946322,0.969246	-0.0165383,0.00435927	0.00877248,0.0247591	1.22624,0.0653798	0.000211812	0.000423433
3	rs72774379	101354600	C,C	T,T	0.946322,0.969246	-0.0165383,0.00430871	0.00877248,0.0247591	1.22624,0.0645705	0.000211769	0.000423349
3	rs72776195	101524074	C,NA	G,NA	0.954274,NA	0.00319733,NA	0.00946506,NA	0.133411,NA	0.000211707	0.000423235
3	rs114090383	101330529	A,NA	T,NA	0.986084,NA	0.0187171,NA	0.0168779,NA	0.572771,NA	0.000211694	0.000423183
3	rs6891609	102051715	G,NA	A,NA	0.988072,NA	0.0117085,NA	0.0182119,NA	0.283757,NA	0.000211679	0.000423155
3	rs74819022	101864489	G,NA	A,NA	0.985089,NA	0.0230575,NA	0.0163138,NA	0.802593,NA	0.00021167	0.000423133
3	rs115461303	102006586	T,NA	G,NA	0.984095,NA	0.0222791,NA	0.0158037,NA	0.799651,NA	0.000211648	0.000423091
3	rs7713707	102004588	A,NA	G,NA	0.991054,NA	-0.00660479,NA	0.0209976,NA	0.123146,NA	0.000211632	0.000423046
3	rs75252213	102004861	G,NA	C,NA	0.991054,NA	-0.00659735,NA	0.0209976,NA	0.12299,NA	0.000211606	0.000422994
3	rs138790376	102087911	T,NA	C,NA	0.991054,NA	-0.006591,NA	0.0209976,NA	0.122858,NA	0.000211584	0.00042295
3	rs116669057	102191197	G,NA	C,NA	0.992048,NA	-0.00829925,NA	0.0222601,NA	0.149186,NA	0.000211546	0.00042288
3	rs115422770	102086552	G,NA	T,NA	0.988072,NA	0.0116445,NA	0.0182119,NA	0.281856,NA	0.000211422	0.00042264
3	rs74925085	102044835	T,NA	A,NA	0.988072,NA	0.0116445,NA	0.0182119,NA	0.281856,NA	0.000211422	0.00042264
3	rs114967273	102087037	T,NA	C,NA	0.988072,NA	0.0116445,NA	0.0182119,NA	0.281856,NA	0.000211422	0.00042264
3	rs148142514	102005435	T,NA	C,NA	0.991054,NA	-0.00654346,NA	0.0209976,NA	0.121868,NA	0.000211418	0.000422618
3	rs79619910	101388369	T,NA	C,NA	0.981113,NA	0.0167874,NA	0.0145245,NA	0.605963,NA	0.000211366	0.000422542
3	rs115419897	101654203	A,NA	G,NA	0.989066,NA	-0.0062217,NA	0.0190121,NA	0.128731,NA	0.000211324	0.000422429
3	rs145095759	101655114	G,NA	A,NA	0.989066,NA	-0.0062217,NA	0.0190121,NA	0.128731,NA	0.000211324	0.000422429
3	rs80320148	101655535	C,NA	G,NA	0.989066,NA	-0.0062217,NA	0.0190121,NA	0.128731,NA	0.000211324	0.000422429
3	rs115099609	101864138	T,NA	C,NA	0.957256,NA	-0.0115054,NA	0.00977441,NA	0.621318,NA	0.000211312	0.000422403
3	rs79969652	101604418	T,NA	C,NA	0.980119,NA	0.00289495,NA	0.0141639,NA	0.0767301,NA	0.000211229	0.000422243
3	rs114669227	101613375	C,NA	T,NA	0.980119,NA	0.00289495,NA	0.0141639,NA	0.0767301,NA	0.000211229	0.000422243
3	rs17154686	102079438	A,NA	G,NA	0.988072,NA	0.0115936,NA	0.0182119,NA	0.280346,NA	0.000211219	0.000422234
3	rs116752957	102080071	G,NA	A,NA	0.988072,NA	0.0115936,NA	0.0182119,NA	0.280346,NA	0.000211219	0.000422234
3	rs140238957	101975864	A,NA	G,NA	0.987078,NA	0.00721758,NA	0.0175062,NA	0.167409,NA	0.000211186	0.000422175
3	rs7737217	102119906	T,NA	C,NA	0.992048,NA	-0.00793665,NA	0.0222601,NA	0.141803,NA	0.000211173	0.00042213
3	rs138713807	101644527	A,NA	C,NA	0.989066,NA	-0.00615591,NA	0.0190121,NA	0.127204,NA	0.000211074	0.00042193
3	rs115687863	101987505	G,NA	A,NA	0.991054,NA	-0.00643567,NA	0.0209976,NA	0.119628,NA	0.000211047	0.000421876
3	rs115907277	101990493	A,NA	G,NA	0.991054,NA	-0.00643567,NA	0.0209976,NA	0.119628,NA	0.000211047	0.000421876
3	rs558636259	102003946	T,NA	G,NA	0.991054,NA	-0.00643567,NA	0.0209976,NA	0.119628,NA	0.000211047	0.000421876
3	rs72776184	101503934	G,NA	A,NA	0.954274,NA	0.00310906,NA	0.00946506,NA	0.129274,NA	0.000211028	0.000421877
3	rs114055811	102041540	G,NA	A,NA	0.988072,NA	0.0115426,NA	0.0182119,NA	0.278838,NA	0.000211017	0.000421832
3	rs77951312	102041334	A,NA	G,NA	0.988072,NA	0.0115426,NA	0.0182119,NA	0.278838,NA	0.000211017	0.000421832
3	rs116378226	101646432	T,NA	C,NA	0.989066,NA	-0.00611764,NA	0.0190121,NA	0.126318,NA	0.00021093	0.000421642
3	rs143768095	101648689	C,NA	T,NA	0.989066,NA	-0.00610154,NA	0.0190121,NA	0.125945,NA	0.000210869	0.000421521
3	rs564274583	102090813	T,NA	G,NA	0.991054,NA	-0.00632534,NA	0.0209976,NA	0.117344,NA	0.000210673	0.000421129
3	rs78443229	101980474	T,NA	C,NA	0.989066,NA	0.0251253,NA	0.0190121,NA	0.72974,NA	0.000210658	0.000421133
3	rs144518432	101743738	G,NA	C,NA	0.988072,NA	-0.00667205,NA	0.0182119,NA	0.146242,NA	0.000210534	0.000420863
3	rs116053648	101646308	C,NA	T,NA	0.989066,NA	-0.00600268,NA	0.0190121,NA	0.123662,NA	0.000210502	0.000420788
3	rs114429979	101624433	T,NA	C,NA	0.989066,NA	-0.00600268,NA	0.0190121,NA	0.123662,NA	0.000210502	0.000420788
3	rs114521556	101645328	A,NA	G,NA	0.989066,NA	-0.00600268,NA	0.0190121,NA	0.123662,NA	0.000210502	0.000420788
3	rs77665689	101625448	C,NA	T,NA	0.989066,NA	-0.00600268,NA	0.0190121,NA	0.123662,NA	0.000210502	0.000420788
3	rs115480158	101624793	G,NA	T,NA	0.989066,NA	-0.00600268,NA	0.0190121,NA	0.123662,NA	0.000210502	0.000420788
3	rs75820778	101642864	T,NA	C,NA	0.989066,NA	-0.00598693,NA	0.0190121,NA	0.123299,NA	0.000210444	0.000420672
3	rs115132032	101626825	A,NA	G,NA	0.989066,NA	-0.00595324,NA	0.0190121,NA	0.122524,NA	0.000210321	0.000420426
3	rs141181450	101627735	T,NA	G,NA	0.989066,NA	-0.00595324,NA	0.0190121,NA	0.122524,NA	0.000210321	0.000420426
3	rs6883715	101564688	A,A	G,G	0.791252,0.714286	-0.0145935,-0.00837557	0.00486487,0.0094624	2.56835,0.42472	0.000210239	0.000420547
3	rs78379415	101605901	A,NA	T,NA	0.980119,NA	0.00311129,NA	0.0141639,NA	0.0829497,NA	0.000210151	0.000420088
3	rs78601967	101643247	T,NA	C,NA	0.989066,NA	-0.0059038,NA	0.0190121,NA	0.121387,NA	0.000210141	0.000420067
3	rs79796478	101640507	T,NA	A,NA	0.989066,NA	-0.0059038,NA	0.0190121,NA	0.121387,NA	0.000210141	0.000420067
3	rs115300176	101991724	T,NA	C,NA	0.991054,NA	-0.00616072,NA	0.0209976,NA	0.113952,NA	0.000210127	0.000420038
3	rs73189051	102170255	C,NA	A,NA	0.991054,NA	-0.00640248,NA	0.0209976,NA	0.11894,NA	0.000210122	0.000420034
3	rs148123808	102089292	T,NA	C,NA	0.991054,NA	-0.00613521,NA	0.0209976,NA	0.113428,NA	0.000210043	0.000419872
3	rs149432523	101962551	T,NA	C,NA	0.986084,NA	-0.00309681,NA	0.0168779,NA	0.0683292,NA	0.000210033	0.000419879
3	rs112478428	101896314	T,T	C,C	0.949304,0.983135	-0.00440542,0.0584704	0.00901262,0.0331973	0.204135,1.10686	0.000209991	0.00041983
3	rs72777908	101557154	C,NA	T,NA	0.956262,NA	0.00375054,NA	0.00966771,NA	0.156109,NA	0.000209984	0.000419789
3	rs57479988	101229571	G,G	A,A	0.966203,0.972222	-0.0213325,-0.0239879	0.0109412,0.0260119	1.29067,0.448028	0.000209973	0.000419758
3	rs115061073	101991372	G,NA	A,NA	0.991054,NA	-0.00610679,NA	0.0209976,NA	0.112845,NA	0.000209951	0.000419687
3	rs72776191	101517520	A,NA	C,NA	0.955268,NA	0.0033202,NA	0.00956466,NA	0.137575,NA	0.000209922	0.000419666
3	rs7700450	102074429	A,NA	G,NA	0.988072,NA	0.0112473,NA	0.0182119,NA	0.270147,NA	0.000209885	0.000419569
3	rs115554851	102029965	T,NA	C,NA	0.991054,NA	-0.00607523,NA	0.0209976,NA	0.112198,NA	0.000209849	0.000419483
3	rs56412085	101562725	T,NA	G,NA	0.955268,NA	0.00331872,NA	0.00956466,NA	0.137506,NA	0.000209823	0.000419467
3	rs6870697	101352494	G,G	A,A	0.946322,0.969246	-0.0164871,0.0042668	0.00877248,0.0247591	1.22049,0.0639005	0.000209794	0.000419401
3	rs78248224	101642159	G,NA	A,NA	0.989066,NA	-0.0058049,NA	0.0190121,NA	0.11912,NA	0.000209787	0.000419358
3	rs77126920	102003466	T,NA	C,NA	0.991054,NA	-0.00605285,NA	0.0209976,NA	0.111739,NA	0.000209776	0.000419339
3	rs115282792	101405940	A,NA	C,NA	0.984095,NA	-0.0102681,NA	0.0158037,NA	0.287462,NA	0.000209716	0.00041924
3	rs113342548	102172125	T,NA	G,NA	0.991054,NA	-0.00627072,NA	0.0209976,NA	0.116217,NA	0.000209695	0.000419181
3	rs149832492	102025217	T,NA	C,NA	0.979125,NA	0.0193855,NA	0.0138296,NA	0.793192,NA	0.000209614	0.000419042
3	rs115597329	101588208	T,NA	C,NA	0.980119,NA	0.0032438,NA	0.0141639,NA	0.0867932,NA	0.000209517	0.000418821
3	rs150098358	102029790	C,NA	T,NA	0.991054,NA	-0.00596791,NA	0.0209976,NA	0.110003,NA	0.000209505	0.000418796
3	rs116062476	101620227	G,NA	A,NA	0.982107,NA	0.00318792,NA	0.014915,NA	0.0805294,NA	0.000209504	0.000418796
3	rs141061783	101602169	T,NA	C,NA	0.980119,NA	0.00325388,NA	0.0141639,NA	0.0870864,NA	0.000209469	0.000418727
3	rs116706976	102040333	C,NA	T,NA	0.988072,NA	0.0111152,NA	0.0182119,NA	0.266285,NA	0.000209398	0.000418596
3	rs139611836	102091582	T,NA	C,NA	0.992048,NA	-0.007364,NA	0.0222601,NA	0.130309,NA	0.000209392	0.000418572
3	rs966274	102030746	C,NA	G,NA	0.991054,NA	-0.00591345,NA	0.0209976,NA	0.108892,NA	0.000209333	0.000418452
3	rs139094342	101653746	T,NA	C,NA	0.989066,NA	-0.00566648,NA	0.0190121,NA	0.11596,NA	0.0002093	0.000418386
3	rs146461920	101446699	A,NA	C,NA	0.99006,NA	0.000646166,NA	0.01993,NA	0.0113805,NA	0.000209293	0.000418401
3	rs76575487	102031831	C,NA	T,NA	0.991054,NA	-0.00589764,NA	0.0209976,NA	0.10857,NA	0.000209283	0.000418352
3	rs116392014	101995690	A,NA	G,NA	0.991054,NA	-0.00589102,NA	0.0209976,NA	0.108435,NA	0.000209262	0.000418311
3	rs116025255	101996426	T,NA	C,NA	0.991054,NA	-0.00589102,NA	0.0209976,NA	0.108435,NA	0.000209262	0.000418311
3	rs138243893	102139617	A,NA	G,NA	0.981113,NA	0.0224011,NA	0.0145245,NA	0.910085,NA	0.000209186	0.000418176
3	rs114313122	101808288	G,NA	A,NA	0.968191,NA	-0.00514039,NA	0.0112664,NA	0.188289,NA	0.000209128	0.000418055
3	rs10479230	101898017	T,T	A,A	0.94831,0.983135	-0.00440475,0.0588378	0.00893021,0.0331973	0.20632,1.11729	0.000209088	0.000418021
3	rs7716398	101804245	A,A	G,G	0.750497,0.702381	-0.019381,-0.00296481	0.00456906,0.00934946	4.65416,0.124268	0.000209073	0.000418579
3	rs2657481	102030527	C,NA	A,NA	0.991054,NA	-0.00579645,NA	0.0209976,NA	0.106512,NA	0.000208968	0.000417723
3	rs2545553	102030357	T,NA	G,NA	0.991054,NA	-0.00579645,NA	0.0209976,NA	0.106512,NA	0.000208968	0.000417723
3	rs2545554	102030364	C,NA	T,NA	0.991054,NA	-0.00579645,NA	0.0209976,NA	0.106512,NA	0.000208968	0.000417723
3	rs36078575	101907144	A,NA	G,NA	0.981113,NA	0.0212143,NA	0.0145245,NA	0.841246,NA	0.000208957	0.000417722
3	rs2657483	102030250	T,NA	C,NA	0.991054,NA	-0.00574073,NA	0.0209976,NA	0.105382,NA	0.000208797	0.000417381
3	rs2657482	102030406	C,NA	A,NA	0.991054,NA	-0.00574073,NA	0.0209976,NA	0.105382,NA	0.000208797	0.000417381
3	rs116805733	101625311	T,NA	C,NA	0.989066,NA	-0.00551766,NA	0.0190121,NA	0.11258,NA	0.000208791	0.000417367
3	rs72781823	101874403	C,NA	T,NA	0.972167,NA	0.00604806,NA	0.0120196,NA	0.211242,NA	0.000208709	0.000417206
3	rs2657484	102029890	A,NA	C,NA	0.991054,NA	-0.00568501,NA	0.0209976,NA	0.104254,NA	0.000208627	0.000417042
3	rs189400705	101563470	T,NA	C,NA	0.991054,NA	-0.0208982,NA	0.0209976,NA	0.495384,NA	0.000208619	0.000417049
3	rs76433440	101495518	A,NA	G,NA	0.918489,NA	-0.00788016,NA	0.00722595,NA	0.559915,NA	0.000208613	0.000417024
3	rs56972284	101227838	A,A	C,C	0.966203,0.972222	-0.0212034,-0.0242695	0.0109412,0.0260119	1.27877,0.454926	0.000208599	0.000417012
3	rs115717143	101589593	C,NA	T,NA	0.980119,NA	0.00345405,NA	0.0141639,NA	0.0929448,NA	0.000208551	0.000416892
3	rs72777909	101558617	G,NA	A,NA	0.956262,NA	0.00353243,NA	0.00966771,NA	0.145801,NA	0.000208501	0.000416823
3	rs72777912	101560525	T,NA	A,NA	0.956262,NA	0.00353243,NA	0.00966771,NA	0.145801,NA	0.000208501	0.000416823
3	rs181384024	101369576	T,NA	A,NA	0.992048,NA	-0.0209023,NA	0.0222601,NA	0.458757,NA	0.000208415	0.000416641
3	rs391828	101563955	T,T	A,A	0.351889,0.15873	0.00574913,-0.0217066	0.00414011,0.0116978	0.782669,1.19716	0.000208393	0.000416587
3	rs56218837	101799787	T,T	C,C	0.750497,0.701389	-0.019381,-0.00291123	0.00456906,0.00934051	4.65416,0.121889	0.000208285	0.000417001
3	rs114068443	101438129	T,NA	C,NA	0.984095,NA	-0.0124328,NA	0.0158037,NA	0.365062,NA	0.000208233	0.000416272
3	rs6866575	101229996	T,T	C,C	0.966203,0.972222	-0.0212881,-0.0238941	0.0109412,0.0260119	1.28657,0.445737	0.000208227	0.000416269
3	rs191045343	101410930	A,NA	C,NA	0.974155,NA	0.00774858,NA	0.0124606,NA	0.272425,NA	0.000208134	0.000416068
3	rs185891544	101689358	T,NA	C,NA	0.977137,NA	0.018302,NA	0.0132281,NA	0.778613,NA	0.000208086	0.000415985
3	rs140521500	102017954	T,NA	G,NA	0.991054,NA	-0.00546802,NA	0.0209976,NA	0.0998811,NA	0.000207981	0.000415751
3	rs145835567	102115989	G,NA	A,NA	0.989066,NA	-0.0184743,NA	0.0190121,NA	0.47992,NA	0.000207938	0.000415686
3	rs115224852	101318433	A,NA	T,NA	0.964215,NA	0.00934936,NA	0.0106439,NA	0.420516,NA	0.000207885	0.000415579
3	rs6877943	101563686	A,A	G,G	0.791252,0.714286	-0.0145477,-0.00837557	0.00486487,0.0094624	2.55495,0.42472	0.000207867	0.000415802
3	rs111648134	101358337	T,T	G,G	0.946322,0.969246	-0.0164359,0.00405286	0.00877248,0.0247591	1.21475,0.0604938	0.000207715	0.000415244
3	rs13169821	101298677	T,NA	C,NA	0.935388,NA	0.0168205,NA	0.00804241,NA	1.43788,NA	0.000207675	0.000415125
3	rs72777926	101578797	T,NA	G,NA	0.983101,NA	0.0191523,NA	0.0153396,NA	0.674013,NA	0.000207654	0.000415111
3	rs7735136	101554143	A,NA	G,NA	0.956262,NA	0.00339896,NA	0.00966771,NA	0.139569,NA	0.000207649	0.000415119
3	rs2545552	102029351	A,NA	C,NA	0.991054,NA	-0.00535054,NA	0.0209976,NA	0.0975271,NA	0.000207641	0.000415072
3	rs17334116	101886638	G,NA	C,NA	0.977137,NA	0.0181946,NA	0.0132281,NA	0.772136,NA	0.000207592	0.000414997
3	rs2135179	102029661	C,NA	T,NA	0.991054,NA	-0.0052892,NA	0.0209976,NA	0.0963016,NA	0.000207466	0.000414723
3	rs112678913	101227155	C,C	G,G	0.966203,0.972222	-0.0209492,-0.0250238	0.0109412,0.0260119	1.25548,0.473607	0.000207432	0.000414679
3	rs1030236	101576243	C,C	A,A	0.640159,0.801587	-0.00411877,0.0199821	0.00411946,0.0107187	0.498405,1.20558	0.000207432	0.000414719
3	rs60633106	102178087	C,NA	T,NA	0.991054,NA	-0.00548686,NA	0.0209976,NA	0.100259,NA	0.000207338	0.000414471
3	rs2135178	102029689	C,NA	A,NA	0.991054,NA	-0.00523343,NA	0.0209976,NA	0.0951897,NA	0.000207309	0.000414408
3	rs116643178	102093400	G,NA	A,NA	0.992048,NA	-0.00659972,NA	0.0222601,NA	0.115283,NA	0.000207247	0.000414287
3	rs116352625	101450324	T,NA	C,NA	0.985089,NA	-0.00482468,NA	0.0163138,NA	0.114963,NA	0.00020713	0.000414068
3	rs190369992	102141129	G,NA	T,NA	0.985089,NA	0.0233799,NA	0.0163138,NA	0.818672,NA	0.000207118	0.000414043
3	rs150491335	101347603	T,NA	C,NA	0.994036,NA	-0.0104907,NA	0.0256781,NA	0.165661,NA	0.000207111	0.000414017
3	rs41454653	102044661	A,NA	G,NA	0.988072,NA	0.0104266,NA	0.0182119,NA	0.246438,NA	0.00020705	0.000413902
3	rs2135180	102029629	A,NA	G,NA	0.991054,NA	-0.00512187,NA	0.0209976,NA	0.0929719,NA	0.000206999	0.000413789
3	rs78853249	102096082	C,NA	T,NA	0.992048,NA	-0.00650411,NA	0.0222601,NA	0.113428,NA	0.000206997	0.000413787
3	rs80304575	101560949	G,NA	A,NA	0.968191,NA	-0.00212121,NA	0.0112664,NA	0.0702449,NA	0.000206896	0.000413571
3	rs115437573	101874888	G,NA	A,NA	0.977137,NA	0.0180117,NA	0.0132281,NA	0.761161,NA	0.000206783	0.000413381
3	rs111827988	102031374	C,NA	A,NA	0.991054,NA	-0.00503907,NA	0.0209976,NA	0.0913311,NA	0.000206773	0.000413338
3	rs73776686	101233183	C,C	A,A	0.966203,0.972222	-0.0213325,-0.0234668	0.0109412,0.0260119	1.29067,0.435367	0.000206558	0.000412933
3	rs113970849	101360356	C,C	G,G	0.946322,0.969246	-0.0163846,0.00475427	0.00877248,0.0247591	1.20902,0.0717445	0.000206408	0.000412632
3	rs2219730	101361970	C,C	T,T	0.946322,0.969246	-0.0163846,0.00475427	0.00877248,0.0247591	1.20902,0.0717445	0.000206408	0.000412632
3	rs2657485	102029160	C,NA	G,NA	0.991054,NA	-0.00489869,NA	0.0209976,NA	0.0885602,NA	0.000206397	0.000412587
3	rs115615790	102016293	G,NA	A,NA	0.991054,NA	-0.00481257,NA	0.0209976,NA	0.0868667,NA	0.000206172	0.000412137
3	rs2671558	102029048	A,NA	G,NA	0.991054,NA	-0.00478707,NA	0.0209976,NA	0.0863663,NA	0.000206106	0.000412005
3	rs115166975	101894355	A,NA	C,NA	0.982107,NA	0.0182284,NA	0.014915,NA	0.654333,NA	0.000206055	0.000411921
3	rs144901914	102119896	C,NA	T,NA	0.989066,NA	-0.0178524,NA	0.0190121,NA	0.458757,NA	0.000206052	0.000411916
3	rs3889437	101552210	C,NA	G,NA	0.956262,NA	0.00311788,NA	0.00966771,NA	0.126639,NA	0.000205992	0.000411805
3	rs62371032	101812889	C,C	G,G	0.748509,0.702381	-0.0193299,-0.00296481	0.00455701,0.00934946	4.65416,0.124268	0.000205945	0.000412316
3	rs141247703	102131747	T,NA	C,NA	0.989066,NA	-0.0178096,NA	0.0190121,NA	0.457315,NA	0.000205931	0.000411674
3	rs146421783	101444873	A,NA	G,NA	0.974155,NA	0.0095176,NA	0.0124606,NA	0.351663,NA	0.000205904	0.000411613
3	rs114641121	101584901	C,NA	T,NA	0.980119,NA	0.00409843,NA	0.0141639,NA	0.112209,NA	0.000205894	0.000411584
3	rs114989881	101902871	T,NA	G,NA	0.982107,NA	0.0181807,NA	0.014915,NA	0.651963,NA	0.000205883	0.000411577
3	rs147750749	101837869	C,NA	T,NA	0.984095,NA	-0.00403461,NA	0.0158037,NA	0.0977275,NA	0.000205855	0.000411527
3	rs67715959	101456861	C,NA	T,NA	0.954274,NA	-0.00269858,NA	0.00946506,NA	0.110385,NA	0.000205837	0.000411466
3	rs73776687	101233528	A,A	G,G	0.966203,0.972222	-0.0213728,-0.0231945	0.0109412,0.0260119	1.2944,0.428803	0.000205831	0.000411479
3	rs10038552	101937510	T,T	G,G	0.651093,0.81746	-0.00577044,0.0165749	0.00414823,0.011066	0.784608,0.872314	0.000205722	0.00041158
3	rs2895751	101358371	A,NA	C,NA	0.939364,NA	-0.00387192,NA	0.00828432,NA	0.193665,NA	0.000205698	0.000411186
3	rs114358540	102027380	C,NA	A,NA	0.991054,NA	-0.00462585,NA	0.0209976,NA	0.0832123,NA	0.000205695	0.000411184
3	rs72776182	101497542	C,NA	T,NA	0.954274,NA	0.00228016,NA	0.00946506,NA	0.0917134,NA	0.000205609	0.00041104
3	rs6879676	101563960	G,G	C,C	0.791252,0.714286	-0.0145019,-0.00837557	0.00486487,0.0094624	2.54158,0.42472	0.00020554	0.000411146
3	rs2657487	102028678	C,NA	T,NA	0.991054,NA	-0.00455818,NA	0.0209976,NA	0.0818936,NA	0.000205527	0.000410847
3	rs17274510	101881232	A,NA	G,NA	0.977137,NA	0.0176908,NA	0.0132281,NA	0.742075,NA	0.000205466	0.000410747
3	rs141198279	102027661	A,NA	G,NA	0.991054,NA	-0.00451257,NA	0.0209976,NA	0.0810066,NA	0.000205414	0.000410623
3	rs2545551	102028669	C,NA	G,NA	0.991054,NA	-0.00450233,NA	0.0209976,NA	0.0808078,NA	0.000205389	0.000410573
3	rs72777906	101551892	C,NA	T,NA	0.956262,NA	0.00298956,NA	0.00966771,NA	0.120821,NA	0.000205296	0.000410414
3	rs2671598	102027457	G,NA	A,NA	0.99006,NA	-0.00358822,NA	0.01993,NA	0.0669581,NA	0.000205229	0.000410255
3	rs114087496	101594350	G,NA	A,NA	0.979125,NA	0.00325351,NA	0.0138296,NA	0.0893706,NA	0.000205047	0.00040989
3	rs2135181	102028322	A,NA	G,NA	0.991054,NA	-0.00433477,NA	0.0209976,NA	0.0775622,NA	0.000204986	0.000409767
3	rs115270622	102025406	T,NA	C,NA	0.991054,NA	-0.00429673,NA	0.0209976,NA	0.076828,NA	0.000204896	0.000409588
3	rs2657450	102013148	T,NA	G,NA	0.991054,NA	-0.00429041,NA	0.0209976,NA	0.076706,NA	0.000204881	0.000409558
3	rs116560553	102014430	G,NA	A,NA	0.991054,NA	-0.00425378,NA	0.0209976,NA	0.0760001,NA	0.000204796	0.000409387
3	rs113683444	102007200	A,NA	G,NA	0.991054,NA	-0.00423439,NA	0.0209976,NA	0.0756268,NA	0.000204751	0.000409297
3	rs115219068	102149700	C,NA	T,NA	0.982107,NA	0.0109894,NA	0.014915,NA	0.33607,NA	0.000204697	0.000409205
3	rs9327823	101638067	A,A	G,G	0.706759,0.844246	-0.00394429,0.0109293	0.00434302,0.0117882	0.439165,0.451173	0.000204447	0.000409068
3	rs546506046	102165321	C,NA	G,NA	0.991054,NA	-0.00433809,NA	0.0209976,NA	0.0776263,NA	0.000204432	0.000408664
3	rs182370669	102016923	A,NA	G,NA	0.991054,NA	-0.00409141,NA	0.0209976,NA	0.0728817,NA	0.000204424	0.000408645
3	rs190162579	102026335	T,NA	C,NA	0.991054,NA	-0.00408081,NA	0.0209976,NA	0.0726788,NA	0.0002044	0.000408597
3	rs10077046	101893213	G,G	T,T	0.949304,0.983135	-0.0044454,0.0578993	0.00901262,0.0331973	0.20632,1.09076	0.000204391	0.000408633
3	rs34659614	101393196	C,NA	A,NA	0.978131,NA	0.0165829,NA	0.0135185,NA	0.657693,NA	0.000204282	0.000408378
3	rs2657489	102027606	T,NA	A,NA	0.991054,NA	-0.0039995,NA	0.0209976,NA	0.0711244,NA	0.000204219	0.000408235
3	rs2657451	102013575	A,NA	G,NA	0.991054,NA	-0.00395924,NA	0.0209976,NA	0.0703564,NA	0.000204131	0.000408059
3	rs2671600	102027769	G,NA	A,NA	0.991054,NA	-0.00393801,NA	0.0209976,NA	0.0699519,NA	0.000204084	0.000407966
3	rs11958098	102092292	G,NA	T,NA	0.988072,NA	0.00935801,NA	0.0182119,NA	0.216552,NA	0.00020402	0.000407846
```
