## Supplementary material for "Characterization of shared and ancestry-specific signals driving complex traits using multi-ancestry fine-mapping": susiex_nc3.cs80.snp

```
BP	SNP	PIP(CS1)	LogBF(CS1,Pop1)	LogBF(CS1,Pop2)	PIP(CS2)	LogBF(CS2,Pop1)	LogBF(CS2,Pop2)	PIP(CS3)	LogBF(CS3,Pop1)	LogBF(CS3,Pop2)
101224059	rs10060033	1.06637e-09	-0.131108	-0.714152	0.000238087	-0.947888	-0.711009	0.000238252	-0.947959	-0.710985
101224291	rs2198366	6.70279e-09	2.20666	-1.21366	0.000240272	-0.51696	-1.1328	0.000240533	-0.516459	-1.13295
101224792	rs34585536	3.34805e-10	-0.781437	-1.22229	7.27685e-05	-1.62253	-1.22172	7.28362e-05	-1.62234	-1.22172
101224930	rs10068427	4.00679e-10	-1.82412	-1.92489e-10	0.000266033	-1.54791	-1.92489e-10	0.000266323	-1.54756	-1.92489e-10
101225006	rs34842945	4.56524e-10	-0.526593	-1.16704	6.61546e-05	-1.75761	-1.18193	6.62104e-05	-1.75751	-1.18193
101225029	rs10050901	9.72276e-10	-0.180552	-0.757085	0.000220071	-0.983507	-0.754077	0.000220223	-0.983576	-0.754054
101225065	rs10060266	1.01995e-09	-0.131108	-0.758661	0.000227691	-0.947888	-0.755659	0.000227847	-0.947959	-0.755636
101225222	rs10065635	2.97377e-10	-0.900128	-1.22215	0.000269141	-0.317526	-1.21877	0.000269518	-0.316848	-1.21879
101225494	rs10051235	3.05136e-10	-0.874317	-1.2222	0.000278164	-0.284719	-1.2186	0.000278555	-0.284034	-1.21862
101225691	rs58097144	9.5098e-10	-0.173246	-0.786538	0.000214788	-0.978257	-0.783627	0.000214936	-0.978326	-0.783605
101225807	rs11242226	6.12092e-09	2.12028	-1.21809	0.000225169	-0.566142	-1.14854	0.000225414	-0.56565	-1.14868
101225913	rs147793179	3.74478e-10	-0.673306	-1.21844	0.000162078	-0.821209	-1.22225	0.000162198	-0.821198	-1.22225
101226182	rs10062451	3.08964e-10	-0.861905	-1.22215	0.00028253	-0.268976	-1.21877	0.000282929	-0.268287	-1.21879
101226955	rs56330125	3.01035e-10	-0.888019	-1.22203	0.000262943	-0.340499	-1.2191	0.00026331	-0.339828	-1.21911
101227035	rs149207317	9.65824e-10	-0.12448	-0.819815	0.000243661	-0.818738	-0.817017	0.000243825	-0.818824	-0.816996
101227155	rs112678913	9.15988e-10	-0.180552	-0.816721	0.000207289	-0.983507	-0.813912	0.000207432	-0.983576	-0.813891
101227328	rs67584371	1.61881e-09	0.630122	-1.05795	0.00111861	0.892367	-1.00406	0.00112023	0.893149	-1.00413
101227838	rs56972284	9.3213e-10	-0.138502	-0.841303	0.000208456	-0.953227	-0.838581	0.000208599	-0.953298	-0.83856
101228095	rs181928523	7.31698e-10	-1.50891e-10	-1.22191	0.000368662	-1.50891e-10	-1.22166	0.00036893	-1.50891e-10	-1.22166
101228173	rs13358179	1.06558e-09	-0.00169577	-0.844307	0.000229568	-0.853742	-0.841595	0.000229724	-0.853816	-0.841574
101229445	rs72772453	3.93189e-10	-0.625446	-1.21754	0.000169464	-0.776455	-1.22244	0.00016959	-0.776445	-1.22244
101229501	rs68179857	2.38676e-10	-1.12568	-1.21649	0.000386198	0.0387155	-1.2139	0.000386735	0.039416	-1.21395
101229571	rs57479988	9.43924e-10	-0.116951	-0.85028	0.000209829	-0.937653	-0.84759	0.000209973	-0.937724	-0.84757
101229996	rs6866575	9.34165e-10	-0.124374	-0.85325	0.000208084	-0.943021	-0.85057	0.000208227	-0.943092	-0.85055
101230143	rs111992270	2.38549e-10	-1.12568	-1.21702	0.000386454	0.0387155	-1.21324	0.000386991	0.039416	-1.21328
101230263	rs13181336	6.09836e-09	2.12028	-1.22179	0.000220774	-0.566142	-1.16826	0.000221019	-0.56565	-1.16837
101230874	rs72772455	1.0065e-09	-0.903041	-1.92489e-10	0.000359585	-1.24658	-1.92489e-10	0.00035983	-1.24664	-1.92489e-10
101230878	rs34762033	6.09607e-09	2.12028	-1.22216	0.000219978	-0.566142	-1.17187	0.000220223	-0.56565	-1.17198
101231164	rs35100438	3.37627e-10	-0.781437	-1.2139	7.28738e-05	-1.62253	-1.22027	7.29416e-05	-1.62234	-1.22027
101231572	rs11747949	3.66334e-10	-0.708111	-1.20562	8.6007e-05	-1.46175	-1.21535	8.60924e-05	-1.4615	-1.21535
101231971	rs6596183	2.39434e-10	-1.12198	-1.21702	0.000395115	0.0608808	-1.21324	0.000395669	0.0615911	-1.21328
101232512	rs9327694	3.0247e-10	-0.88788	-1.21741	0.000272362	-0.301947	-1.22246	0.000272747	-0.301265	-1.22246
101232621	rs145624506	7.56106e-10	-1.50891e-10	-1.1891	0.000380666	-1.50891e-10	-1.18961	0.000380943	-1.50891e-10	-1.18962
101233178	rs78025854	2.64356e-09	-1.50891e-10	0.0626035	0.00113769	-1.50891e-10	-0.0947793	0.00113864	-1.50891e-10	-0.0946784
101233183	rs73776686	9.2863e-10	-0.116951	-0.866615	0.000206417	-0.937653	-0.863985	0.000206558	-0.937724	-0.863965
101233528	rs73776687	9.27116e-10	-0.11019	-0.875008	0.00020569	-0.932759	-0.872408	0.000205831	-0.93283	-0.872388
101233615	rs72772458	6.85134e-10	-1.28766	-1.92489e-10	0.000744362	-0.519007	-1.92489e-10	0.000744703	-0.519285	-1.92489e-10
101233674	rs72772459	4.09972e-10	-1.80119	-1.92489e-10	0.000297465	-1.43624	-1.92489e-10	0.000297634	-1.43641	-1.92489e-10
101233723	rs73776688	1.01124e-09	-0.0677199	-0.830629	0.00023025	-0.864501	-0.827869	0.000230407	-0.864575	-0.827848
101234121	rs9285932	4.64153e-10	-0.828436	-0.848627	0.000317451	-0.525282	-0.845931	0.000317882	-0.52468	-0.845911
101234366	rs34201639	3.09119e-10	-0.905098	-1.17845	7.41619e-05	-1.62781	-1.19747	7.42324e-05	-1.62761	-1.19746
101234437	rs10477765	1.26398e-10	-1.76126	-1.21658	0.00013722	-1.04562	-1.16432	0.000137368	-1.04517	-1.16444
101234570	rs10479085	8.86616e-10	-0.151575	-0.87829	0.000221106	-0.857188	-0.875703	0.000221259	-0.857254	-0.875683
101234823	rs74986636	8.82691e-10	-0.156012	-0.87829	0.0002138	-0.890792	-0.875703	0.000213943	-0.890878	-0.875683
101235813	rs72772461	4.04732e-10	-0.595896	-1.21816	0.000174276	-0.748793	-1.2221	0.000174406	-0.748782	-1.22211
101235852	rs10075886	8.7865e-10	-0.149325	-0.889565	0.000211754	-0.88577	-0.890338	0.000211893	-0.885857	-0.890335
101236010	rs10039756	4.10851e-10	-1.79905	-1.92489e-10	0.000282637	-1.48737	-1.92489e-10	0.000282958	-1.48697	-1.92489e-10
101236282	rs10077563	6.61696e-10	-0.164447	-1.15802	8.39614e-05	-1.48066	-1.22052	8.40479e-05	-1.48039	-1.2205
101236352	rs17259938	4.04664e-10	-0.595896	-1.21832	0.000174286	-0.748793	-1.22204	0.000174415	-0.748782	-1.22205
101236501	rs10042737	1.63533e-10	-1.507	-1.21326	9.7795e-05	-1.33117	-1.21749	9.78637e-05	-1.33117	-1.21752
101236945	rs73776690	8.10451e-10	-0.183958	-0.935727	0.000197029	-0.911741	-0.936444	0.000197157	-0.911827	-0.936442
101237001	rs77802955	4.19365e-10	-1.77854	-1.92489e-10	0.000299048	-1.43093	-1.92489e-10	0.000299396	-1.4305	-1.92489e-10
101237125	rs66873638	2.8594e-10	-0.949635	-1.21186	0.000442779	0.179972	-1.21844	0.00044343	0.180735	-1.21847
101237178	rs13360941	7.98272e-10	-0.197848	-0.936979	0.000194748	-0.922132	-0.937695	0.000194876	-0.922216	-0.937692
101237197	rs34883281	3.10559e-10	-0.898164	-1.18074	6.81441e-05	-1.71072	-1.19919	6.82051e-05	-1.71057	-1.19918
101237513	rs111548010	4.19365e-10	-1.77854	-1.92489e-10	0.000299048	-1.43093	-1.92489e-10	0.000299396	-1.4305	-1.92489e-10
101237585	rs68101454	4.42467e-09	1.79194	-1.21426	0.000177628	-0.743234	-1.20861	0.000177828	-0.742784	-1.20867
101237809	rs13153577	4.41861e-09	1.79194	-1.21563	0.000177969	-0.743234	-1.20669	0.000178169	-0.742784	-1.20676
101238753	rs28459618	7.64967e-10	-1.17744	-1.92489e-10	0.000233531	-1.67822	-1.92489e-10	0.000233783	-1.67788	-1.92489e-10
101239061	rs75337222	4.93098e-10	-1.61657	-1.92489e-10	0.000340079	-1.30236	-1.92489e-10	0.000340416	-1.3021	-1.92489e-10
101239552	rs73177147	4.16748e-10	-1.7848	-1.92489e-10	0.000294161	-1.44741	-1.92489e-10	0.000294501	-1.44699	-1.92489e-10
101240273	rs4703196	4.10662e-10	-0.587561	-1.21195	0.000171549	-0.764261	-1.2224	0.000171681	-0.764236	-1.2224
101240466	rs17143925	1.31914e-09	0.300243	-0.932781	0.000897125	0.765121	-1.09746	0.000898511	0.765744	-1.09728
101240498	rs78855974	5.71926e-09	0.834318	-1.92489e-10	0.00220213	0.565647	-1.92489e-10	0.00220351	0.565534	-1.92489e-10
101240965	rs718724	5.55843e-09	2.01883	-1.21304	0.000192772	-0.663201	-1.20682	0.000192993	-0.662723	-1.20689
101240966	rs4703010	5.70448e-09	2.04477	-1.21304	0.000195556	-0.648861	-1.20682	0.000195781	-0.64838	-1.20689
101241278	rs4703197	4.55121e-09	1.82296	-1.21709	0.000174333	-0.770213	-1.20035	0.000174527	-0.769757	-1.20043
101241351	rs17325968	3.95774e-10	-1.83643	-1.92489e-10	0.0002254	-1.71366	-1.92489e-10	0.000225612	-1.71345	-1.92489e-10
101241592	rs67714679	2.69591e-10	-1.00854	-1.21183	0.000394178	0.063286	-1.21802	0.00039475	0.0640334	-1.21805
101241660	rs143819060	8.13867e-10	-1.11548	-1.92489e-10	0.000976667	-0.247389	-1.92489e-10	0.000977535	-0.247237	-1.92489e-10
101241845	rs58330681	7.32774e-10	-0.416271	-0.804168	0.000182153	-1.12684	-0.799849	0.000182275	-1.12692	-0.799832
101242395	rs4642340	3.9436e-10	-0.617457	-1.22255	6.66598e-05	-1.74887	-1.18306	6.67106e-05	-1.74875	-1.18316
101242411	rs36105257	4.6373e-09	1.84664	-1.22203	0.00017531	-0.782499	-1.18248	0.000175498	-0.782052	-1.18259
101242529	rs57348543	2.67358e-10	-1.01908	-1.20961	0.000387355	0.0473182	-1.21951	0.000387918	0.0480625	-1.21954
101242668	rs10463923	4.50904e-09	1.81859	-1.22203	0.000172701	-0.797493	-1.18248	0.000172886	-0.797049	-1.18259
101242804	rs4703198	8.26732e-10	-1.0998	-1.92489e-10	0.000412646	-1.10894	-1.92489e-10	0.000412943	-1.10896	-1.92489e-10
101243673	rs1597904	4.15387e-10	-1.78807	-1.92489e-10	0.000291571	-1.45625	-1.92489e-10	0.000291907	-1.45584	-1.92489e-10
101243674	rs1597905	4.15387e-10	-1.78807	-1.92489e-10	0.000291571	-1.45625	-1.92489e-10	0.000291907	-1.45584	-1.92489e-10
101243799	rs11740463	4.82596e-10	-0.486516	-1.15158	6.91625e-05	-1.73364	-1.16143	6.92243e-05	-1.73351	-1.16141
101244667	rs11741297	3.01667e-10	-0.919702	-1.18825	6.58525e-05	-1.73469	-1.20943	6.59111e-05	-1.73455	-1.20942
101244999	rs6890463	1.06444e-09	0.360185	-1.20726	0.000101005	-1.32992	-1.18644	0.000101107	-1.32964	-1.18646
101245214	rs35467705	3.05761e-10	-0.905261	-1.18921	6.61375e-05	-1.72978	-1.21002	6.61966e-05	-1.72963	-1.21001
101246211	rs975559	3.48913e-10	-0.751025	-1.21143	0.000141811	-0.955708	-1.22133	0.000141917	-0.955705	-1.22133
101246224	rs11948817	2.25635e-10	-1.22123	-1.17713	0.000246338	-0.40398	-1.22085	0.000246683	-0.403337	-1.22083
101246439	rs975561	4.30447e-10	-1.75245	-1.92489e-10	0.000334297	-1.31951	-1.92489e-10	0.000334706	-1.31902	-1.92489e-10
101246759	rs117189811	9.41552e-10	-1.50891e-10	-0.969747	0.000444454	-1.50891e-10	-1.03469	0.000444829	-1.50891e-10	-1.03458
101246850	rs12513702	3.70327e-10	-0.686617	-1.21628	0.000463137	0.22897	-1.22248	0.000463861	0.229793	-1.22248
101247348	rs12652903	3.4294e-10	-0.763445	-1.21628	0.000336586	-0.0902004	-1.22248	0.000337084	-0.0894598	-1.22248
101247536	rs28878896	6.84972e-10	-0.363799	-0.9241	0.00016759	-1.08957	-0.92045	0.0001677	-1.08966	-0.920436
101247995	rs1960590	4.09232e-10	-1.80299	-1.92489e-10	0.000279308	-1.49922	-1.92489e-10	0.000279623	-1.49883	-1.92489e-10
101248162	rs7732855	1.25354e-10	-1.7932	-1.19293	5.94154e-05	-1.82472	-1.22226	5.94587e-05	-1.82472	-1.22227
101248599	rs199920998	1.01272e-09	-1.50891e-10	-0.896883	0.000478129	-1.50891e-10	-0.961654	0.000478527	-1.50891e-10	-0.961558
101249948	rs67599999	2.62813e-10	-1.04584	-1.2	0.00037976	0.0300959	-1.22209	0.000380313	0.0308257	-1.2221
101250074	rs73776693	3.15932e-10	-0.862826	-1.19893	0.000497213	0.299716	-1.22223	0.000497973	0.300514	-1.22224
101250728	rs56358829	6.48717e-10	-0.370169	-0.972112	0.000158961	-1.09411	-0.968768	0.000159066	-1.09419	-0.968755
101250816	rs74600424	7.36274e-10	-1.50891e-10	-1.21567	0.00036839	-1.50891e-10	-1.22239	0.00036866	-1.50891e-10	-1.2224
101251100	rs6885663	6.59175e-10	-0.356777	-0.969511	0.000160907	-1.08456	-0.96615	0.000161013	-1.08465	-0.966137
101251101	rs72772465	2.63312e-10	-1.04611	-1.19783	0.000365016	-0.00924679	-1.22235	0.000365548	-0.00851912	-1.22235
101251484	rs146224890	5.26573e-10	-1.55089	-1.92489e-10	0.000203013	-1.81826	-1.92489e-10	0.000203166	-1.81825	-1.92489e-10
101252278	rs1453114	2.58647e-10	-1.0651	-1.19671	0.000360063	-0.0228183	-1.22244	0.00036059	-0.0220881	-1.22244
101252617	rs72772466	3.70289e-10	-0.682102	-1.22089	0.00015086	-0.893499	-1.22168	0.000150971	-0.893495	-1.22169
101253793	rs13154682	2.0464e-10	-1.27351	-1.22252	8.02279e-05	-1.56094	-1.18573	8.02781e-05	-1.56095	-1.18582
101254117	rs10074519	3.69139e-10	-0.686617	-1.21949	0.000463206	0.22897	-1.22233	0.000463928	0.229793	-1.22233
101254267	rs10060108	1.25513e-10	-1.7932	-1.19167	5.94087e-05	-1.82472	-1.22237	5.94521e-05	-1.82472	-1.22238
101254473	rs115803813	5.07234e-10	-1.5883	-1.92489e-10	0.000201154	-1.82746	-1.92489e-10	0.000201305	-1.82745	-1.92489e-10
101255209	rs145213865	4.99354e-10	-1.60396	-1.92489e-10	0.000353422	-1.26387	-1.92489e-10	0.000353772	-1.26362	-1.92489e-10
101255389	rs72772467	3.63192e-10	-0.701463	-1.22088	0.000148243	-0.910994	-1.22169	0.000148352	-0.91099	-1.22169
101256092	rs11743125	1.24727e-10	-1.79948	-1.19167	5.92044e-05	-1.82817	-1.22237	5.92476e-05	-1.82817	-1.22238
101256256	rs55702414	2.63755e-10	-1.04226	-1.2	0.00037298	0.0120803	-1.22209	0.000373526	0.0128176	-1.2221
101256398	rs114130531	7.65248e-10	-1.50891e-10	-1.17708	0.000391493	-1.50891e-10	-1.16157	0.000391773	-1.50891e-10	-1.16159
101256472	rs7724223	3.37212e-10	-0.776931	-1.21963	0.000330907	-0.107406	-1.22229	0.000331394	-0.106669	-1.22229
101258370	rs533681913	7.68385e-10	-1.50891e-10	-1.17299	0.000385199	-1.50891e-10	-1.17778	0.000385482	-1.50891e-10	-1.17778
101258526	rs114878047	3.3413e-10	-0.794843	-1.21091	0.000541015	0.380391	-1.21848	0.000541833	0.381199	-1.21851
101260738	rs72772468	3.59802e-10	-0.710626	-1.2211	0.000147046	-0.919269	-1.22152	0.000147154	-0.919265	-1.22152
101260871	rs115156772	1.30609e-10	-1.72396	-1.22112	5.95393e-05	-1.8234	-1.2215	5.95832e-05	-1.82339	-1.22151
101261164	rs78124430	4.10323e-10	-1.80033	-1.92489e-10	0.000281561	-1.49119	-1.92489e-10	0.000281879	-1.49079	-1.92489e-10
101261800	rs1453115	4.07954e-10	-1.80612	-1.92489e-10	0.000276613	-1.50892	-1.92489e-10	0.000276923	-1.50853	-1.92489e-10
101261862	rs72772469	3.59589e-10	-0.710626	-1.22169	0.000147103	-0.919269	-1.22113	0.000147211	-0.919265	-1.22114
101262446	rs113056318	2.79769e-09	0.119273	-1.92489e-10	0.00203116	0.484828	-1.92489e-10	0.0020327	0.48485	-1.92489e-10
101262931	rs13178757	3.08039e-10	-0.887186	-1.19986	6.56759e-05	-1.73088	-1.21593	6.57345e-05	-1.73073	-1.21592
101262974	rs1377376	3.2781e-10	-0.802303	-1.22254	0.000321657	-0.139844	-1.2182	0.000322126	-0.139114	-1.21821
101263051	rs9327700	1.23339e-10	-1.80766	-1.19468	5.85962e-05	-1.83868	-1.22219	5.86388e-05	-1.83868	-1.2222
101264086	rs141427708	3.56461e-10	-0.719753	-1.2213	0.000145866	-0.927508	-1.22134	0.000145974	-0.927504	-1.22134
101264120	rs9327701	1.60816e-09	0.686785	-1.12121	0.00117077	1.01771	-1.08383	0.00117252	1.0185	-1.08386
101264974	rs72772471	3.56427e-10	-0.719753	-1.2214	0.000145881	-0.927508	-1.22124	0.000145988	-0.927504	-1.22124
101265568	rs6886290	2.07056e-10	-1.26174	-1.22255	8.05495e-05	-1.55266	-1.19	8.06004e-05	-1.55268	-1.19009
101265670	rs11956721	4.29175e-10	-1.75541	-1.92489e-10	0.000331874	-1.32678	-1.92489e-10	0.000332279	-1.3263	-1.92489e-10
101265865	rs11952711	2.07057e-10	-1.26174	-1.22255	8.08e-05	-1.55266	-1.1869	8.08506e-05	-1.55268	-1.18699
101265926	rs12187538	2.07057e-10	-1.26174	-1.22255	8.08e-05	-1.55266	-1.1869	8.08506e-05	-1.55268	-1.18699
101267157	rs72772472	3.80907e-10	-0.653231	-1.22149	0.000154937	-0.86738	-1.22113	0.000155051	-0.867376	-1.22114
101267244	rs6897341	3.83822e-10	-0.644643	-1.22246	0.000491608	0.285065	-1.21892	0.000492376	0.2859	-1.21893
101267273	rs187754988	4.07667e-10	-1.80683	-1.92489e-10	0.000286742	-1.47295	-1.92489e-10	0.000286884	-1.47319	-1.92489e-10
101267656	rs4401550	1.25695e-10	-1.78939	-1.19403	5.95526e-05	-1.82254	-1.22213	5.9596e-05	-1.82254	-1.22215
101268179	rs4403149	3.79009e-10	-0.657291	-1.22243	0.000461905	0.222912	-1.21909	0.000462616	0.223723	-1.2191
101268326	rs67048618	2.62849e-10	-1.05372	-1.19198	0.000366344	-0.00541138	-1.22255	0.000366884	-0.00467763	-1.22255
101269069	rs113134738	3.81035e-09	0.428199	-1.92489e-10	0.00142541	0.13068	-1.92489e-10	0.00142637	0.130616	-1.92489e-10
101269523	rs17326045	3.73403e-10	-0.672229	-1.22239	0.000473668	0.248227	-1.21925	0.000474405	0.249054	-1.21926
101269538	rs17144170	3.36387e-10	-0.77651	-1.22251	0.00033232	-0.106869	-1.21857	0.000332807	-0.106132	-1.21858
101269672	rs17144177	4.93873e-09	1.90133	-1.21375	0.000167246	-0.805355	-1.20671	0.000167433	-0.804911	-1.20678
101269913	rs55657677	2.60198e-10	-1.0651	-1.19073	0.000360035	-0.0228183	-1.22252	0.000360565	-0.0220881	-1.22251
101270022	rs72772473	3.36394e-10	-0.77651	-1.22248	0.00033226	-0.106869	-1.21875	0.000332747	-0.106132	-1.21876
101270023	rs10079111	6.64512e-10	-0.336901	-0.981323	0.000161279	-1.07036	-0.97804	0.000161386	-1.07045	-0.978027
101270206	rs10515318	4.28768e-10	-1.75636	-1.92489e-10	0.000313916	-1.38241	-1.92489e-10	0.00031429	-1.38196	-1.92489e-10
101271323	rs72772475	4.01994e-10	-1.82084	-1.92489e-10	0.000276902	-1.50787	-1.92489e-10	0.000277064	-1.50802	-1.92489e-10
101271680	rs10053254	3.73491e-10	-0.672229	-1.22215	0.000473304	0.248227	-1.22002	0.000474041	0.249054	-1.22003
101271811	rs192394279	3.98548e-10	-1.82945	-1.92489e-10	0.000272618	-1.52346	-1.92489e-10	0.000272875	-1.52326	-1.92489e-10
101272125	rs4380619	3.73589e-10	-0.672229	-1.22189	0.000473048	0.248227	-1.22056	0.000473785	0.249054	-1.22057
101272217	rs75197749	7.77653e-10	-1.161	-1.92489e-10	0.00022324	-1.72329	-1.92489e-10	0.000223399	-1.72331	-1.92489e-10
101272479	rs72772476	3.56461e-10	-0.719753	-1.2213	0.000145866	-0.927508	-1.22134	0.000145974	-0.927504	-1.22134
101273255	rs7710956	1.301e-10	-1.73859	-1.21038	6.11852e-05	-1.80091	-1.21672	6.12273e-05	-1.80092	-1.21676
101273578	rs6596199	1.2997e-10	-1.73859	-1.21138	6.12237e-05	-1.80091	-1.21609	6.12656e-05	-1.80092	-1.21613
101273651	rs6596200	1.2997e-10	-1.73859	-1.21138	6.12237e-05	-1.80091	-1.21609	6.12656e-05	-1.80092	-1.21613
101273694	rs145510090	4.1156e-10	-1.79732	-1.92489e-10	0.000384861	-1.17865	-1.92489e-10	0.000385321	-1.17819	-1.92489e-10
101273840	rs67209954	2.53658e-10	-1.06819	-1.21309	0.000404338	0.0882187	-1.2175	0.000404968	0.0890745	-1.21754
101274107	rs142906345	1.83638e-09	-1.50891e-10	-0.301724	0.000936771	-1.50891e-10	-0.289096	0.000937398	-1.50891e-10	-0.289164
101274397	rs10059487	6.75254e-10	-0.329818	-0.97237	0.000163567	-1.06529	-0.969028	0.000163674	-1.06538	-0.969014
101274565	rs35975344	3.73646e-10	-0.672229	-1.22174	0.000472932	0.248227	-1.22081	0.000473669	0.249054	-1.22082
101274725	rs11954229	1.31214e-10	-1.72831	-1.21214	6.16569e-05	-1.79446	-1.21549	6.16989e-05	-1.79447	-1.21553
101274823	rs11242233	4.66957e-09	1.84737	-1.21582	0.00015537	-0.882119	-1.20361	0.00015554	-0.881687	-1.20368
101274892	rs12054840	1.32241e-10	-1.72298	-1.20967	6.17724e-05	-1.79105	-1.21703	6.18149e-05	-1.79106	-1.21707
101274941	rs12054841	2.10962e-10	-1.2562	-1.2094	0.000292569	-0.233379	-1.21945	0.000293004	-0.232603	-1.21948
101274964	rs74351297	7.41374e-10	-0.247551	-0.961221	0.000175504	-1.00606	-0.957806	0.00017562	-1.00616	-0.957792
101275126	rs78180622	7.55925e-10	-0.232893	-0.956442	0.000178233	-0.995449	-0.952995	0.00017835	-0.995544	-0.952982
101276832	rs66859619	2.04753e-10	-1.28528	-1.21019	0.000278829	-0.281884	-1.21905	0.00027924	-0.28112	-1.21908
101276988	rs79475882	1.30759e-09	-1.50891e-10	-0.641338	0.00068484	-1.50891e-10	-0.60235	0.000685307	-1.50891e-10	-0.602404
101277148	rs6862858	1.31649e-10	-1.72831	-1.20883	6.15295e-05	-1.79446	-1.21756	6.15719e-05	-1.79447	-1.2176
101277994	rs9327708	1.29985e-10	-1.73859	-1.21126	6.12354e-05	-1.80091	-1.2159	6.12773e-05	-1.80092	-1.21594
101278005	rs72772479	2.0843e-10	-1.26598	-1.21169	0.000288221	-0.249632	-1.21817	0.000288647	-0.24886	-1.21821
101278162	rs10479094	3.99512e-10	-1.82703	-1.92489e-10	0.000256198	-1.58559	-1.92489e-10	0.000256473	-1.58525	-1.92489e-10
101279557	rs1597902	3.63768e-10	-0.699194	-1.22157	0.000494671	0.293399	-1.22104	0.000495441	0.294223	-1.22105
101279742	rs67235080	2.04753e-10	-1.28528	-1.21019	0.000278829	-0.281884	-1.21905	0.00027924	-0.28112	-1.21908
101280049	rs4293885	2.43387e-10	-1.10613	-1.2165	9.04321e-05	-1.47292	-1.15402	9.0482e-05	-1.47297	-1.15415
101280940	rs67260866	2.36529e-10	-1.13712	-1.21409	0.000357214	-0.0373247	-1.21587	0.000357756	-0.0365028	-1.21592
101281192	rs1453116	2.01831e-10	-1.29757	-1.21228	0.00029162	-0.238673	-1.21741	0.000292047	-0.237908	-1.21745
101282822	rs114451692	4.64924e-10	-1.6754	-1.92489e-10	0.000202061	-1.82297	-1.92489e-10	0.000202213	-1.82295	-1.92489e-10
101282828	rs7713323	4.10323e-10	-1.80033	-1.92489e-10	0.000281561	-1.49119	-1.92489e-10	0.000281879	-1.49079	-1.92489e-10
101283122	rs72772484	2.01466e-10	-1.29801	-1.21365	0.00026977	-0.317607	-1.21636	0.00027016	-0.316857	-1.2164
101283419	rs34368868	2.41667e-10	-1.16145	-1.16827	6.20054e-05	-1.80668	-1.19763	6.20576e-05	-1.80659	-1.19762
101284492	rs139394012	7.49681e-10	-1.50891e-10	-1.19763	0.000370749	-1.50891e-10	-1.21601	0.000371029	-1.50891e-10	-1.21599
101284588	rs73177180	4.05786e-10	-1.81145	-1.92489e-10	0.000271877	-1.52619	-1.92489e-10	0.000272179	-1.52581	-1.92489e-10
101285264	rs7728650	3.69417e-10	-0.685903	-1.21945	0.000463644	0.229926	-1.22234	0.000464367	0.230749	-1.22235
101285347	rs7711691	1.314e-10	-1.72713	-1.2119	6.1852e-05	-1.79183	-1.21496	6.1894e-05	-1.79184	-1.21501
101285526	rs72772488	3.53516e-10	-0.728844	-1.2205	0.000144589	-0.93571	-1.22193	0.000144696	-0.935706	-1.22193
101285841	rs11960150	2.01335e-10	-1.29801	-1.2143	0.000269922	-0.317607	-1.21579	0.000270312	-0.316857	-1.21584
101285899	rs199877977	3.57099e-10	-0.719753	-1.21951	0.000145722	-0.927508	-1.22233	0.00014583	-0.927504	-1.22233
101286185	rs6880942	3.24183e-10	-0.816357	-1.21961	0.000314628	-0.157847	-1.2223	0.000315088	-0.157121	-1.2223
101286215	rs6881094	3.69863e-10	-0.685903	-1.21824	0.000463555	0.229926	-1.22254	0.000464278	0.230749	-1.22254
101286460	rs6881469	4.10323e-10	-1.80033	-1.92489e-10	0.000281561	-1.49119	-1.92489e-10	0.000281879	-1.49079	-1.92489e-10
101286961	rs79924273	1.61048e-09	-1.50891e-10	-0.432991	0.000848849	-1.50891e-10	-0.387654	0.00084942	-1.50891e-10	-0.387717
101287002	rs34274547	3.86375e-10	-0.676534	-1.18393	7.18242e-05	-1.64949	-1.20782	7.18941e-05	-1.64927	-1.20781
101287088	rs6596210	1.28975e-10	-1.74731	-1.21035	6.09916e-05	-1.80463	-1.21617	6.10334e-05	-1.80463	-1.21622
101287159	rs115037936	2.09791e-09	-0.16858	-1.92489e-10	0.000439255	-1.04645	-1.92489e-10	0.000439514	-1.0466	-1.92489e-10
101288063	rs72772495	3.56791e-10	-0.719753	-1.22037	0.00014577	-0.927508	-1.222	0.000145878	-0.927504	-1.222
101288780	rs77638827	4.0984e-10	-1.80151	-1.92489e-10	0.000397164	-1.14718	-1.92489e-10	0.000397556	-1.14694	-1.92489e-10
101288888	rs4398609	2.40941e-10	-1.11681	-1.21591	9.0361e-05	-1.47565	-1.15207	9.04109e-05	-1.4757	-1.15221
101289038	rs6871418	2.17521e-10	-1.22069	-1.2143	0.000306746	-0.189721	-1.21579	0.000307199	-0.18894	-1.21584
101289444	rs10056738	1.28975e-10	-1.74731	-1.21035	6.09916e-05	-1.80463	-1.21617	6.10334e-05	-1.80463	-1.21622
101289759	rs10037540	3.77541e-10	-0.672229	-1.21137	0.000472695	0.248227	-1.22131	0.000473437	0.249054	-1.22131
101289860	rs72772498	3.53609e-10	-0.728844	-1.22024	0.00014457	-0.93571	-1.22206	0.000144677	-0.935706	-1.22206
101289935	rs117918062	7.5149e-10	-1.50891e-10	-1.19522	0.000370838	-1.50891e-10	-1.21577	0.00037112	-1.50891e-10	-1.21575
101290587	rs111950276	4.05107e-10	-1.81312	-1.92489e-10	0.000270344	-1.53184	-1.92489e-10	0.000270643	-1.53147	-1.92489e-10
101291116	rs144586277	3.99656e-10	-1.82667	-1.92489e-10	0.000269701	-1.53422	-1.92489e-10	0.00026986	-1.53437	-1.92489e-10
101291338	rs67126660	1.97424e-10	-1.31583	-1.2161	0.000262433	-0.34758	-1.21396	0.000262809	-0.346837	-1.21401
101291396	rs73177187	4.25801e-10	-1.76331	-1.92489e-10	0.000355395	-1.2583	-1.92489e-10	0.000355842	-1.25778	-1.92489e-10
101291960	rs6870397	1.95605e-10	-1.32508	-1.2161	0.000258357	-0.363233	-1.21396	0.000258726	-0.362494	-1.21401
101292035	rs6874565	1.95605e-10	-1.32508	-1.2161	0.000258357	-0.363233	-1.21396	0.000258726	-0.362494	-1.21401
101292442	rs10055359	4.28249e-10	-1.75757	-1.92489e-10	0.000361003	-1.24265	-1.92489e-10	0.00036146	-1.24212	-1.92489e-10
101292506	rs1903800	4.25801e-10	-1.76331	-1.92489e-10	0.000355395	-1.2583	-1.92489e-10	0.000355842	-1.25778	-1.92489e-10
101292586	rs10064858	1.33146e-10	-1.71629	-1.20953	6.21844e-05	-1.78469	-1.21674	6.22271e-05	-1.7847	-1.21678
101292617	rs9327714	4.25801e-10	-1.76331	-1.92489e-10	0.000355395	-1.2583	-1.92489e-10	0.000355842	-1.25778	-1.92489e-10
101293103	rs17260293	3.53609e-10	-0.728844	-1.22024	0.00014457	-0.93571	-1.22206	0.000144677	-0.935706	-1.22206
101293403	rs10066960	1.33258e-10	-1.71629	-1.20869	6.21508e-05	-1.78469	-1.21728	6.21935e-05	-1.7847	-1.21732
101293506	rs72774303	3.53609e-10	-0.728844	-1.22024	0.00014457	-0.93571	-1.22206	0.000144677	-0.935706	-1.22206
101293989	rs10073923	4.12895e-10	-1.79408	-1.92489e-10	0.000286728	-1.473	-1.92489e-10	0.000287055	-1.4726	-1.92489e-10
101294591	rs7722290	4.28249e-10	-1.75757	-1.92489e-10	0.000361003	-1.24265	-1.92489e-10	0.00036146	-1.24212	-1.92489e-10
101296370	rs73177198	2.9667e-10	-1.83913	-0.285523	0.000159173	-1.75627	-0.305269	0.000159316	-1.75612	-0.305266
101296634	rs10067419	4.28249e-10	-1.75757	-1.92489e-10	0.000361003	-1.24265	-1.92489e-10	0.00036146	-1.24212	-1.92489e-10
101296934	rs67175274	1.96084e-10	-1.32508	-1.21365	0.000257738	-0.363233	-1.21636	0.000258108	-0.362494	-1.2164
101297053	rs112701636	4.14726e-10	-1.78966	-1.92489e-10	0.000290299	-1.46062	-1.92489e-10	0.000290632	-1.46021	-1.92489e-10
101297342	rs4616865	7.44464e-10	-1.50891e-10	-1.20461	0.00037019	-1.50891e-10	-1.21752	0.000370464	-1.50891e-10	-1.21752
101297405	rs112831958	4.29512e-10	-1.75463	-1.92489e-10	0.000363868	-1.23474	-1.92489e-10	0.00036433	-1.23421	-1.92489e-10
101297845	rs141056791	3.50253e-10	-0.738802	-1.21982	0.000143253	-0.944691	-1.22223	0.000143359	-0.944687	-1.22223
101298138	rs112051988	1.99201e-10	-1.30804	-1.21492	0.000272338	-0.309283	-1.21521	0.000272731	-0.308536	-1.21525
101298183	rs7731954	4.29512e-10	-1.75463	-1.92489e-10	0.000363868	-1.23474	-1.92489e-10	0.00036433	-1.23421	-1.92489e-10
101298330	rs182242602	4.01965e-10	-1.82091	-1.92489e-10	0.000280231	-1.49592	-1.92489e-10	0.000280411	-1.49602	-1.92489e-10
101298347	rs138949654	6.76066e-10	-0.356777	-0.944209	0.00016388	-1.08456	-0.947842	0.000163989	-1.08465	-0.947821
101298498	rs111509254	2.01466e-10	-1.29801	-1.21365	0.00026977	-0.317607	-1.21636	0.00027016	-0.316857	-1.2164
101298653	rs4101064	1.34338e-10	-1.70688	-1.21004	7.22555e-05	-1.63252	-1.21881	7.2308e-05	-1.6325	-1.21884
101298677	rs13169821	4.10831e-09	0.503489	-1.92489e-10	0.000207489	-1.79645	-1.92489e-10	0.000207675	-1.7963	-1.92489e-10
101298752	rs17144726	1.99578e-10	-1.30742	-1.21365	0.000265538	-0.33342	-1.21636	0.000265921	-0.332674	-1.2164
101298996	rs7719812	1.33242e-10	-1.71753	-1.20758	7.12128e-05	-1.64588	-1.21998	7.12649e-05	-1.64586	-1.22001
101299415	rs72774309	3.53707e-10	-0.728844	-1.21996	0.000144553	-0.93571	-1.22218	0.00014466	-0.935706	-1.22218
101299433	rs150550815	8.46914e-10	-1.07568	-1.92489e-10	0.000234241	-1.67518	-1.92489e-10	0.000234408	-1.67521	-1.92489e-10
101299499	rs28678613	4.30802e-10	-1.75163	-1.92489e-10	0.000366775	-1.22679	-1.92489e-10	0.000367241	-1.22625	-1.92489e-10
101299797	rs7700581	4.93646e-09	1.90082	-1.21369	0.000159249	-0.854787	-1.20628	0.000159425	-0.854348	-1.20635
101299971	rs72774311	3.37621e-10	-0.775533	-1.21982	0.000138591	-0.977778	-1.22223	0.000138693	-0.977775	-1.22223
101299990	rs17144741	1.99448e-10	-1.30742	-1.2143	0.000265687	-0.33342	-1.21579	0.00026607	-0.332674	-1.21584
101300190	rs79209220	1.18584e-09	-1.50891e-10	-0.739074	0.000545014	-1.50891e-10	-0.830723	0.000545499	-1.50891e-10	-0.83057
101300329	rs10039075	6.5272e-10	-0.383869	-0.952259	0.00015507	-1.13182	-0.955839	0.000155171	-1.13192	-0.955818
101300600	rs140243820	1.72892e-09	-1.50891e-10	-0.362023	0.000922	-1.50891e-10	-0.30499	0.000922553	-1.50891e-10	-0.305127
101300824	rs6886984	4.07209e-10	-1.80795	-1.92489e-10	0.000275011	-1.51472	-1.92489e-10	0.000275319	-1.51434	-1.92489e-10
101301470	rs144950405	8.36084e-10	-1.50891e-10	-1.08855	0.00040044	-1.50891e-10	-1.13897	0.00040076	-1.50891e-10	-1.13891
101301545	rs10039885	4.15772e-10	-1.78714	-1.92489e-10	0.000292307	-1.45373	-1.92489e-10	0.000292644	-1.45331	-1.92489e-10
101301597	rs56111034	2.33806e-10	-1.14787	-1.21492	0.000351343	-0.0545636	-1.21521	0.000351874	-0.0537456	-1.21525
101302400	rs9885490	1.34183e-10	-1.71226	-1.20581	7.16386e-05	-1.63925	-1.22065	7.16914e-05	-1.63923	-1.22067
101302703	rs11748633	2.4445e-10	-1.13648	-1.18179	6.18085e-05	-1.80101	-1.20648	6.18609e-05	-1.80091	-1.20647
101302769	rs11748639	2.4445e-10	-1.13648	-1.18179	6.18085e-05	-1.80101	-1.20648	6.18609e-05	-1.80091	-1.20647
101303047	rs10035613	4.16456e-10	-1.7855	-1.92489e-10	0.000290892	-1.45858	-1.92489e-10	0.000291226	-1.45817	-1.92489e-10
101303326	rs139938148	1.19493e-09	-0.731437	-1.92489e-10	0.000961546	-0.262993	-1.92489e-10	0.00096217	-0.26308	-1.92489e-10
101303376	rs10076709	4.32117e-10	-1.74858	-1.92489e-10	0.000369724	-1.21878	-1.92489e-10	0.000370195	-1.21824	-1.92489e-10
101303451	rs10052084	4.32117e-10	-1.74858	-1.92489e-10	0.000369724	-1.21878	-1.92489e-10	0.000370195	-1.21824	-1.92489e-10
101303467	rs10035711	4.29003e-10	-1.75581	-1.92489e-10	0.000364608	-1.23271	-1.92489e-10	0.000365066	-1.23219	-1.92489e-10
101303484	rs6867506	6.46023e-10	-0.389832	-0.95661	0.000158109	-1.10809	-0.960161	0.000158214	-1.10818	-0.96014
101303569	rs6596221	1.33478e-10	-1.71753	-1.20581	7.11657e-05	-1.64588	-1.22065	7.1218e-05	-1.64586	-1.22067
101304274	rs141766417	6.07945e-10	-0.449302	-0.957891	0.000151404	-1.15015	-0.961433	0.000151505	-1.15024	-0.961412
101304289	rs11242248	3.44111e-10	-0.756795	-1.21952	0.000140936	-0.960907	-1.22232	0.00014104	-0.960904	-1.22233
101304861	rs6887793	4.28249e-10	-1.75757	-1.92489e-10	0.000361003	-1.24265	-1.92489e-10	0.00036146	-1.24212	-1.92489e-10
101305030	rs114380300	4.32242e-10	-1.74829	-1.92489e-10	0.000198764	-1.83942	-1.92489e-10	0.000198911	-1.83942	-1.92489e-10
101305184	rs6888469	1.35338e-10	-1.71069	-1.19881	6.21382e-05	-1.78093	-1.22124	6.21821e-05	-1.78094	-1.22126
101305203	rs6863725	1.98322e-10	-1.31583	-1.21156	0.0002614	-0.34758	-1.2179	0.000261778	-0.346837	-1.21794
101305598	rs72774316	1.35492e-10	-1.71069	-1.19767	6.21226e-05	-1.78093	-1.22149	6.21666e-05	-1.78094	-1.22151
101306140	rs35806827	2.44186e-10	-1.13648	-1.18287	6.17668e-05	-1.80101	-1.20716	6.18191e-05	-1.80091	-1.20715
101306504	rs75881452	1.19454e-09	-1.50891e-10	-0.73176	0.000548617	-1.50891e-10	-0.824135	0.000549105	-1.50891e-10	-0.823981
101306806	rs1564154	2.43926e-10	-1.13648	-1.18393	6.1726e-05	-1.80101	-1.20782	6.17782e-05	-1.80091	-1.20781
101306931	rs7734559	4.32117e-10	-1.74858	-1.92489e-10	0.000369724	-1.21878	-1.92489e-10	0.000370195	-1.21824	-1.92489e-10
101306941	rs79498280	7.93887e-10	-1.50891e-10	-1.14034	0.000384474	-1.50891e-10	-1.17966	0.00038478	-1.50891e-10	-1.1796
101307104	rs7713906	4.10323e-10	-1.80033	-1.92489e-10	0.000281561	-1.49119	-1.92489e-10	0.000281879	-1.49079	-1.92489e-10
101307451	rs17144821	4.30802e-10	-1.75163	-1.92489e-10	0.000366775	-1.22679	-1.92489e-10	0.000367241	-1.22625	-1.92489e-10
101307868	rs9327718	4.30802e-10	-1.75163	-1.92489e-10	0.000366775	-1.22679	-1.92489e-10	0.000367241	-1.22625	-1.92489e-10
101307895	rs9327719	4.32117e-10	-1.74858	-1.92489e-10	0.000369724	-1.21878	-1.92489e-10	0.000370195	-1.21824	-1.92489e-10
101307954	rs9327720	4.18771e-10	-1.77995	-1.92489e-10	0.000297948	-1.43461	-1.92489e-10	0.000298295	-1.43419	-1.92489e-10
101308100	rs4327579	1.94846e-10	-1.33426	-1.21081	0.000253247	-0.378802	-1.21837	0.000253611	-0.378067	-1.2184
101308396	rs2061716	1.3239e-10	-1.73266	-1.19886	6.97047e-05	-1.66508	-1.22219	6.97568e-05	-1.66506	-1.2222
101308838	rs139607412	7.40431e-10	-1.50891e-10	-1.21004	0.000369525	-1.50891e-10	-1.21932	0.000369803	-1.50891e-10	-1.2193
101309009	rs2061717	2.49456e-10	-1.07579	-1.22221	9.03481e-05	-1.44637	-1.18149	9.04008e-05	-1.44642	-1.18159
101309361	rs77136536	1.19641e-09	-1.50891e-10	-0.730196	0.00054939	-1.50891e-10	-0.822726	0.00054988	-1.50891e-10	-0.822572
101309808	rs72774318	3.44338e-10	-0.756795	-1.21886	0.000140916	-0.960907	-1.22247	0.00014102	-0.960904	-1.22247
101309809	rs73176262	4.08721e-10	-1.80424	-1.92489e-10	0.000278238	-1.50306	-1.92489e-10	0.000278551	-1.50267	-1.92489e-10
101310298	rs62385208	2.39425e-10	-1.14902	-1.19002	6.1323e-05	-1.8039	-1.21148	6.13746e-05	-1.8038	-1.21147
101310580	rs6873079	1.33863e-10	-1.72269	-1.19777	7.05861e-05	-1.65239	-1.22231	7.0639e-05	-1.65237	-1.22232
101310646	rs77240110	3.99055e-10	-1.82818	-1.92489e-10	0.000222601	-1.72616	-1.92489e-10	0.000222805	-1.72598	-1.92489e-10
101310707	rs11242254	2.00888e-10	-1.30699	-1.20754	0.000286253	-0.254893	-1.21977	0.000286674	-0.254131	-1.21979
101311334	rs10035876	5.97207e-10	-0.455492	-0.96952	0.000149014	-1.15451	-0.972983	0.000149114	-1.1546	-0.972963
101311700	rs141197136	3.9845e-10	-1.8297	-1.92489e-10	0.000223724	-1.72112	-1.92489e-10	0.00022393	-1.72094	-1.92489e-10
101312024	rs6862864	5.10108e-09	1.92768	-1.20775	0.000160455	-0.840979	-1.21254	0.000160635	-0.840537	-1.2126
101312704	rs1006847	1.96635e-10	-1.32152	-1.2144	0.000261451	-0.348074	-1.21722	0.000261818	-0.347372	-1.21725
101314123	rs9327723	4.08456e-10	-1.80489	-1.92489e-10	0.00027768	-1.50507	-1.92489e-10	0.000277992	-1.50468	-1.92489e-10
101314189	rs76375853	6.21096e-10	-0.416271	-0.96952	0.000153196	-1.12684	-0.972983	0.000153298	-1.12692	-0.972963
101314396	rs1975435	1.333e-10	-1.72269	-1.20199	7.0631e-05	-1.65239	-1.22168	7.06835e-05	-1.65237	-1.22169
101314908	rs72774322	3.54346e-10	-0.728844	-1.21816	0.0001445	-0.93571	-1.22254	0.000144607	-0.935706	-1.22254
101314936	rs67351678	2.36483e-10	-1.13712	-1.21428	0.000357237	-0.0373247	-1.21581	0.000357779	-0.0365028	-1.21585
101315046	rs67341892	2.52534e-10	-1.07083	-1.2149	0.000453388	0.200438	-1.21523	0.000454088	0.201289	-1.21527
101315234	rs7447752	3.54413e-10	-0.728844	-1.21797	0.000144499	-0.93571	-1.22255	0.000144606	-0.935706	-1.22255
101315360	rs4280842	1.34461e-10	-1.7194	-1.1966	6.1749e-05	-1.78676	-1.2217	6.17929e-05	-1.78677	-1.22172
101315507	rs116733154	6.49166e-10	-1.34159	-1.92489e-10	0.000453048	-1.01554	-1.92489e-10	0.000453336	-1.01564	-1.92489e-10
101315528	rs67315188	1.99853e-10	-1.30742	-1.21227	0.000265257	-0.33342	-1.21742	0.00026564	-0.332674	-1.21745
101315550	rs6875743	4.33458e-10	-1.74548	-1.92489e-10	0.000372716	-1.21072	-1.92489e-10	0.000373192	-1.21018	-1.92489e-10
101315577	rs6871312	4.33458e-10	-1.74548	-1.92489e-10	0.000372716	-1.21072	-1.92489e-10	0.000373192	-1.21018	-1.92489e-10
101315632	rs6889856	4.33458e-10	-1.74548	-1.92489e-10	0.000372716	-1.21072	-1.92489e-10	0.000373192	-1.21018	-1.92489e-10
101315714	rs6871655	4.33458e-10	-1.74548	-1.92489e-10	0.000372716	-1.21072	-1.92489e-10	0.000373192	-1.21018	-1.92489e-10
101316514	rs4501312	4.33458e-10	-1.74548	-1.92489e-10	0.000372716	-1.21072	-1.92489e-10	0.000373192	-1.21018	-1.92489e-10
101316700	rs4562019	4.32117e-10	-1.74858	-1.92489e-10	0.000369724	-1.21878	-1.92489e-10	0.000370195	-1.21824	-1.92489e-10
101316765	rs56026747	2.41388e-10	-1.11537	-1.2155	0.000370304	-0.00259293	-1.21462	0.000370867	-0.00176312	-1.21466
101316970	rs10035215	4.33458e-10	-1.74548	-1.92489e-10	0.000372716	-1.21072	-1.92489e-10	0.000373192	-1.21018	-1.92489e-10
101316980	rs10043437	4.23453e-10	-1.76883	-1.92489e-10	0.000349946	-1.27376	-1.92489e-10	0.000350383	-1.27324	-1.92489e-10
101317010	rs10038297	4.33458e-10	-1.74548	-1.92489e-10	0.000372716	-1.21072	-1.92489e-10	0.000373192	-1.21018	-1.92489e-10
101317223	rs6596241	1.33946e-10	-1.71226	-1.20758	7.1686e-05	-1.63925	-1.21998	7.17386e-05	-1.63923	-1.22001
101317332	rs6596242	2.47326e-09	1.20298	-1.20696	0.000135669	-1.05842	-1.1629	0.000135807	-1.05804	-1.163
101317409	rs72774326	3.51108e-10	-0.738802	-1.21738	0.000143206	-0.944691	-1.22256	0.000143313	-0.944687	-1.22256
101317533	rs6596244	4.33458e-10	-1.74548	-1.92489e-10	0.000372716	-1.21072	-1.92489e-10	0.000373192	-1.21018	-1.92489e-10
101317639	rs77704019	4.18335e-10	-1.78099	-1.92489e-10	0.000297138	-1.43734	-1.92489e-10	0.000297484	-1.43691	-1.92489e-10
101318433	rs115224852	5.64234e-10	-1.48181	-1.92489e-10	0.000207737	-1.79526	-1.92489e-10	0.000207885	-1.79529	-1.92489e-10
101318530	rs10039226	4.37788e-10	-1.73554	-1.92489e-10	0.000382269	-1.18541	-1.92489e-10	0.000382762	-1.18486	-1.92489e-10
101318624	rs79950715	5.79112e-10	-0.494189	-0.961592	0.00014617	-1.18165	-0.96511	0.000146269	-1.18174	-0.965089
101318849	rs10039287	4.19818e-10	-1.77745	-1.92489e-10	0.000299883	-1.42814	-1.92489e-10	0.000300233	-1.42771	-1.92489e-10
101319116	rs10045581	4.34965e-10	-1.74201	-1.92489e-10	0.000376057	-1.20179	-1.92489e-10	0.000376539	-1.20125	-1.92489e-10
101319144	rs76504890	1.58696e-09	-1.50891e-10	-0.4477	0.000836104	-1.50891e-10	-0.402781	0.000836668	-1.50891e-10	-0.402844
101319229	rs28592580	4.34965e-10	-1.74201	-1.92489e-10	0.000376057	-1.20179	-1.92489e-10	0.000376539	-1.20125	-1.92489e-10
101319479	rs28562434	4.34965e-10	-1.74201	-1.92489e-10	0.000376057	-1.20179	-1.92489e-10	0.000376539	-1.20125	-1.92489e-10
101319598	rs28378435	4.33458e-10	-1.74548	-1.92489e-10	0.000372716	-1.21072	-1.92489e-10	0.000373192	-1.21018	-1.92489e-10
101319662	rs73187659	4.36363e-10	-1.7388	-1.92489e-10	0.00037914	-1.19363	-1.92489e-10	0.000379628	-1.19308	-1.92489e-10
101319694	rs148507203	7.96299e-10	-1.1373	-1.92489e-10	0.000353556	-1.26349	-1.92489e-10	0.00035381	-1.26351	-1.92489e-10
101319695	rs142885487	1.07729e-09	-0.835077	-1.92489e-10	0.00108649	-0.140824	-1.92489e-10	0.00108722	-0.140896	-1.92489e-10
101319763	rs7714077	4.81342e-09	1.87404	-1.21216	0.000156776	-0.868501	-1.20821	0.00015695	-0.868065	-1.20828
101319829	rs62385209	2.46277e-10	-1.13648	-1.17434	6.21054e-05	-1.80101	-1.20169	6.21581e-05	-1.80091	-1.20168
101319859	rs73187660	4.30802e-10	-1.75163	-1.92489e-10	0.000366775	-1.22679	-1.92489e-10	0.000367241	-1.22625	-1.92489e-10
101319870	rs4272111	2.06726e-10	-1.26926	-1.21662	0.000283878	-0.269662	-1.21333	0.00028429	-0.2689	-1.21338
101320175	rs6877249	2.04738e-10	-1.27893	-1.21662	0.000279354	-0.285728	-1.21333	0.000279758	-0.28497	-1.21338
101320305	rs1011624	4.30802e-10	-1.75163	-1.92489e-10	0.000366775	-1.22679	-1.92489e-10	0.000367241	-1.22625	-1.92489e-10
101320383	rs1564151	4.16987e-10	-0.570856	-1.21336	0.000187372	-0.676529	-1.22191	0.000187516	-0.6765	-1.22191
101320761	rs11242256	2.08866e-10	-1.25951	-1.21607	0.00028831	-0.253512	-1.21398	0.00028873	-0.252746	-1.21403
101320777	rs1564153	4.06943e-10	-0.595238	-1.21336	0.000179188	-0.721187	-1.22191	0.000179323	-0.721172	-1.22191
101321394	rs6869372	1.39681e-10	-1.6667	-1.21121	7.59665e-05	-1.58298	-1.21826	7.60218e-05	-1.58296	-1.21829
101321517	rs10061067	4.16694e-10	-1.78492	-1.92489e-10	0.000297341	-1.43666	-1.92489e-10	0.000297681	-1.43625	-1.92489e-10
101321581	rs10067946	1.48052e-10	-1.60082	-1.2189	6.72255e-05	-1.71505	-1.20844	6.72706e-05	-1.71505	-1.2085
101321673	rs72774332	3.71511e-10	-0.682102	-1.2176	0.000150728	-0.893499	-1.22256	0.00015084	-0.893495	-1.22256
101322036	rs57157059	2.30048e-10	-1.15655	-1.22244	0.000357554	-0.055704	-1.19654	0.000358059	-0.0549471	-1.19663
101322495	rs4591724	4.07702e-10	-1.80674	-1.92489e-10	0.000276074	-1.51087	-1.92489e-10	0.000276383	-1.51048	-1.92489e-10
101323243	rs10057348	1.31645e-10	-1.72004	-1.21713	6.19633e-05	-1.79576	-1.20924	6.20048e-05	-1.79576	-1.2093
101323930	rs10043209	4.0626e-10	-1.81028	-1.92489e-10	0.000272932	-1.52231	-1.92489e-10	0.000273236	-1.52194	-1.92489e-10
101324072	rs7700752	1.33101e-10	-1.70505	-1.22111	7.48995e-05	-1.61078	-1.2046	7.49506e-05	-1.61077	-1.20467
101324088	rs7725478	1.94396e-10	-1.32482	-1.22256	0.000271364	-0.33498	-1.19309	0.000271729	-0.334285	-1.19318
101324234	rs10068919	4.0626e-10	-1.81028	-1.92489e-10	0.000272932	-1.52231	-1.92489e-10	0.000273236	-1.52194	-1.92489e-10
101324296	rs13174750	2.71163e-10	-1.03077	-1.18378	6.34628e-05	-1.77345	-1.20763	6.35185e-05	-1.77332	-1.20762
101324730	rs6861913	1.33071e-10	-1.70505	-1.22134	7.49625e-05	-1.61078	-1.20376	7.50136e-05	-1.61077	-1.20383
101325282	rs189920720	7.66276e-10	-1.50891e-10	-1.17573	0.00039627	-1.50891e-10	-1.14944	0.000396566	-1.50891e-10	-1.14943
101325648	rs147256603	4.16865e-10	-1.78451	-1.92489e-10	0.000295592	-1.44256	-1.92489e-10	0.000295906	-1.44223	-1.92489e-10
101326161	rs4612032	1.32314e-10	-1.71053	-1.22157	7.44993e-05	-1.61794	-1.2028	7.45498e-05	-1.61793	-1.20288
101326314	rs6882799	1.34656e-10	-1.70505	-1.2095	8.00456e-05	-1.61078	-1.13815	8.0093e-05	-1.61077	-1.13831
101326562	rs12054889	1.40381e-10	-1.66264	-1.21028	9.10877e-05	-1.47956	-1.14015	9.11431e-05	-1.47953	-1.14031
101326630	rs6863901	1.33546e-10	-1.71333	-1.2095	7.91835e-05	-1.62161	-1.13815	7.92304e-05	-1.6216	-1.13831
101327234	rs6888235	2.88187e-09	1.26907	-1.12015	0.000158168	-1.03549	-1.03239	0.000158316	-1.03512	-1.03256
101327563	rs72774334	3.60993e-10	-0.710626	-1.21779	0.000146894	-0.919269	-1.22256	0.000147002	-0.919265	-1.22256
101327639	rs2400570	4.10851e-10	-1.79905	-1.92489e-10	0.000282637	-1.48737	-1.92489e-10	0.000282958	-1.48697	-1.92489e-10
101328385	rs12054812	1.32004e-10	-1.71333	-1.22112	7.60548e-05	-1.62161	-1.17847	7.61038e-05	-1.6216	-1.17858
101328522	rs75801752	5.77173e-10	-0.467188	-0.991947	0.000149098	-1.13167	-0.995253	0.00014919	-1.13182	-0.995233
101328575	rs28588602	4.12559e-10	-1.7949	-1.92489e-10	0.000286063	-1.47532	-1.92489e-10	0.00028639	-1.47492	-1.92489e-10
101328810	rs12055006	1.31253e-10	-1.71857	-1.22158	7.37192e-05	-1.62852	-1.20275	7.37692e-05	-1.62851	-1.20282
101328958	rs150443109	4.99171e-10	-1.60433	-1.92489e-10	0.000199401	-1.83622	-1.92489e-10	0.00019955	-1.83621	-1.92489e-10
101328984	rs7356754	6.14479e-10	-0.402058	-0.994444	0.000155885	-1.08469	-0.997732	0.000155979	-1.08484	-0.997712
101329070	rs10038158	4.16347e-10	-1.78576	-1.92489e-10	0.000293401	-1.45	-1.92489e-10	0.000293739	-1.44958	-1.92489e-10
101329269	rs9687258	1.33081e-10	-1.71857	-1.20775	7.90593e-05	-1.62852	-1.13281	7.91058e-05	-1.62851	-1.13298
101329818	rs1477626	2.44911e-10	-1.16178	-1.1546	9.9635e-05	-1.50735	-1.02267	9.96798e-05	-1.50739	-1.02291
101329883	rs77249641	1.06467e-09	-1.50891e-10	-0.846855	0.000528454	-1.50891e-10	-0.861578	0.000528846	-1.50891e-10	-0.861573
101330106	rs10515319	4.69328e-10	-1.66597	-1.92489e-10	0.000395567	-1.15122	-1.92489e-10	0.000396073	-1.15067	-1.92489e-10
101330242	rs1477625	6.33074e-09	2.15428	-1.21838	0.000194582	-0.722714	-1.13797	0.000194785	-0.722247	-1.13813
101330463	rs79356573	7.35553e-10	-1.50891e-10	-1.21665	0.000368921	-1.50891e-10	-1.22095	0.000369189	-1.50891e-10	-1.22096
101330529	rs114090383	7.07937e-10	-1.25492	-1.92489e-10	0.000211532	-1.77716	-1.92489e-10	0.000211694	-1.77713	-1.92489e-10
101330679	rs1381977	1.4264e-10	-1.64565	-1.21131	7.01099e-05	-1.74963	-1.13184	7.01491e-05	-1.74963	-1.13201
101331313	rs1381976	2.35874e-09	0.658749	-0.710144	0.00118431	0.610521	-0.665145	0.00118611	0.611346	-0.665179
101331519	rs1155174	5.13307e-10	-0.355527	-1.22088	0.000345635	-0.0641692	-1.22198	0.000345875	-0.0642098	-1.22198
101331557	rs72774338	5.04703e-10	-0.37191	-1.2214	0.00034803	-0.057646	-1.2216	0.000348281	-0.0576564	-1.2216
101331843	rs66503641	2.24317e-10	-1.31013	-1.09409	6.04898e-05	-1.82781	-1.20125	6.05362e-05	-1.82786	-1.20117
101331918	rs17144948	1.33924e-10	-1.83121	-1.0888	0.000122354	-1.12975	-1.19487	0.00012251	-1.1293	-1.19478
101332299	rs13189343	1.93973e-10	-1.34024	-1.20932	5.98657e-05	-1.81784	-1.22159	5.99144e-05	-1.81777	-1.22158
101332324	rs1477623	2.39855e-08	3.40805	-1.14012	0.000137951	-0.984518	-1.22012	0.000138129	-0.98399	-1.22009
101332706	rs1477622	3.96671e-10	-0.614039	-1.22013	0.000172748	-0.757393	-1.22231	0.000172861	-0.757473	-1.22231
101332847	rs7703343	1.9335e-10	-1.47811	-1.07466	7.32306e-05	-1.6405	-1.19742	7.32891e-05	-1.64053	-1.19733
101333005	rs1903802	4.47691e-10	-0.491872	-1.2213	0.000183374	-0.698324	-1.22168	0.000183497	-0.698384	-1.22169
101333086	rs72774341	4.7476e-10	-0.432503	-1.22196	0.000193831	-0.64364	-1.22091	0.000193961	-0.643702	-1.22091
101333140	rs1477621	1.98456e-08	3.21149	-1.13303	0.000129245	-1.05068	-1.21914	0.000129403	-1.05023	-1.21911
101333292	rs4703199	2.56041e-08	3.49183	-1.1586	0.000140813	-0.962056	-1.22204	0.000140993	-0.961526	-1.22203
101334093	rs922373	2.72741e-08	3.55756	-1.16114	0.000144605	-0.935274	-1.22226	0.00014479	-0.934736	-1.22225
101334333	rs7727432	6.19409e-10	-0.286353	-1.10216	5.99374e-05	-1.8285	-1.20973	5.99854e-05	-1.8285	-1.20967
101335187	rs34183326	1.79867e-10	-1.40423	-1.22083	5.9315e-05	-1.82717	-1.2215	5.93617e-05	-1.82712	-1.22151
101335255	rs1381975	1.35011e-10	-1.80441	-1.10751	0.000145892	-0.945637	-1.20303	0.000146084	-0.945133	-1.20295
101335306	rs56119203	1.81633e-10	-1.39424	-1.22105	5.94285e-05	-1.82544	-1.22132	5.94755e-05	-1.82538	-1.22132
101335918	rs72774350	4.19511e-10	-0.559254	-1.21893	0.000172214	-0.760261	-1.22254	0.000172331	-0.76032	-1.22254
101336213	rs56255762	1.92084e-10	-1.45292	-1.10642	6.02693e-05	-1.82665	-1.20606	6.03216e-05	-1.82659	-1.20599
101336257	rs56009457	1.76368e-10	-1.42388	-1.22083	5.91305e-05	-1.83028	-1.2215	5.91766e-05	-1.83024	-1.22151
101336340	rs60180199	1.76409e-10	-1.42388	-1.22059	5.91205e-05	-1.83028	-1.22167	5.91666e-05	-1.83024	-1.22168
101336495	rs61317299	1.33824e-10	-1.80441	-1.11634	0.000145378	-0.945637	-1.20656	0.000145568	-0.945133	-1.20649
101336523	rs67017670	1.33529e-10	-1.80441	-1.11854	0.000145254	-0.945637	-1.20741	0.000145444	-0.945133	-1.20734
101336556	rs35561961	1.7987e-10	-1.40423	-1.22081	5.93142e-05	-1.82717	-1.22152	5.93609e-05	-1.82712	-1.22152
101336630	rs4447957	1.33529e-10	-1.80441	-1.11854	0.000145254	-0.945637	-1.20741	0.000145444	-0.945133	-1.20734
101336729	rs2045840	2.48537e-08	3.46067	-1.15719	0.000139065	-0.97467	-1.22192	0.000139243	-0.974144	-1.22191
101337098	rs10428668	5.89523e-10	-0.325512	-1.11245	5.95629e-05	-1.83156	-1.21294	5.96101e-05	-1.83156	-1.21288
101337666	rs111664597	1.12369e-09	-0.792904	-1.92489e-10	0.00110937	-0.119991	-1.92489e-10	0.00111019	-0.119985	-1.92489e-10
101337918	rs4596351	6.15293e-10	-0.286353	-1.10883	5.9811e-05	-1.8285	-1.21185	5.98585e-05	-1.8285	-1.21179
101338007	rs1319537	1.32165e-10	-1.80678	-1.12645	0.000143087	-0.957746	-1.21033	0.000143273	-0.957246	-1.21027
101338200	rs72774354	4.24541e-10	-0.549996	-1.21627	0.000173716	-0.751759	-1.22236	0.000173834	-0.751818	-1.22235
101338491	rs35432484	1.78189e-10	-1.41411	-1.22032	5.91994e-05	-1.82878	-1.22184	5.92458e-05	-1.82873	-1.22184
101339134	rs77464672	1.48715e-10	-1.59937	-1.21588	6.09251e-05	-1.81035	-1.21154	6.09688e-05	-1.81035	-1.21156
101339237	rs28493240	1.31341e-10	-1.80678	-1.1327	0.000142778	-0.957746	-1.21249	0.000142963	-0.957246	-1.21244
101339333	rs28489129	2.60403e-10	-1.05173	-1.20331	0.000105936	-1.26638	-1.20231	0.000106065	-1.26593	-1.20229
101339480	rs28479514	2.60507e-10	-1.05173	-1.20292	0.00010598	-1.26638	-1.2019	0.000106108	-1.26593	-1.20188
101339677	rs72774356	5.28188e-10	-0.337566	-1.21026	0.000217145	-0.530512	-1.22046	0.000217294	-0.53057	-1.22045
101340387	rs62384173	4.59625e-10	-1.68687	-1.92489e-10	0.000198954	-1.83846	-1.92489e-10	0.000199101	-1.83846	-1.92489e-10
101340535	rs2400569	1.71627e-10	-1.4525	-1.21945	5.88625e-05	-1.83411	-1.22222	5.89079e-05	-1.83407	-1.22222
101341047	rs72774357	5.2908e-10	-0.459934	-1.0862	0.000539402	0.352461	-1.19354	0.00054023	0.353165	-1.19344
101341123	rs5020202	5.52704e-10	-0.383327	-1.11913	5.92327e-05	-1.83522	-1.21484	5.92793e-05	-1.83522	-1.21479
101341414	rs7718307	6.00189e-10	-0.305994	-1.11404	5.96228e-05	-1.83009	-1.2134	5.96699e-05	-1.83009	-1.21335
101341570	rs7736946	5.75806e-10	-0.344907	-1.1166	5.94117e-05	-1.83291	-1.21414	5.94585e-05	-1.83291	-1.21409
101341698	rs28758255	2.3495e-08	3.39553	-1.14826	0.000135624	-1.00087	-1.22078	0.000135797	-1.00035	-1.22076
101341731	rs73187697	2.43744e-10	-1.19975	-1.12141	6.57418e-05	-1.82949	-1.11631	6.57879e-05	-1.82952	-1.11632
101341805	rs35359959	1.75086e-10	-1.43353	-1.21846	5.89922e-05	-1.83167	-1.22246	5.90381e-05	-1.83163	-1.22246
101341816	rs67675363	1.29525e-10	-1.80883	-1.14457	0.00014072	-0.968573	-1.21619	0.0001409	-0.968076	-1.21614
101341903	rs117559908	7.39799e-10	-1.50891e-10	-1.2109	0.00038261	-1.50891e-10	-1.18452	0.000382867	-1.50891e-10	-1.18458
101342403	rs75156870	7.45187e-10	-1.50891e-10	-1.20364	0.000368451	-1.50891e-10	-1.22223	0.000368724	-1.50891e-10	-1.22222
101342444	rs192931281	9.42732e-10	-1.50891e-10	-0.968495	0.000451084	-1.50891e-10	-1.01988	0.000451461	-1.50891e-10	-1.01978
101343235	rs2061714	1.28694e-10	-1.81169	-1.14815	0.000142364	-0.95597	-1.21718	0.000142544	-0.955483	-1.21714
101343575	rs58356474	1.28823e-10	-1.80883	-1.15	0.000140512	-0.968573	-1.21767	0.000140691	-0.968076	-1.21763
101344092	rs4569847	1.88685e-10	-1.44447	-1.13273	5.96489e-05	-1.82813	-1.21492	5.96991e-05	-1.82808	-1.21487
101344133	rs4419568	5.91664e-10	-0.325512	-1.10883	5.9628e-05	-1.83156	-1.21185	5.96754e-05	-1.83156	-1.21179
101344648	rs13174627	1.74336e-10	-1.44307	-1.21322	5.8941e-05	-1.83295	-1.22205	5.89869e-05	-1.83291	-1.22205
101344757	rs3846608	1.72437e-10	-1.4525	-1.21474	5.88548e-05	-1.83411	-1.22235	5.89003e-05	-1.83407	-1.22235
101344804	rs3846609	5.14241e-10	-0.460547	-1.11404	5.91294e-05	-1.8384	-1.2134	5.91761e-05	-1.8384	-1.21335
101345363	rs34272718	1.69192e-10	-1.47102	-1.21522	5.87341e-05	-1.83609	-1.22243	5.8779e-05	-1.83606	-1.22242
101346001	rs189976270	1.26719e-09	-1.50891e-10	-0.672716	0.000586184	-1.50891e-10	-0.757901	0.000586666	-1.50891e-10	-0.757816
101346490	rs56325012	1.73907e-10	-1.44307	-1.21568	5.89157e-05	-1.83295	-1.22248	5.89614e-05	-1.83291	-1.22248
101347139	rs10053803	1.29031e-10	-1.80723	-1.15	0.000139059	-0.97897	-1.21767	0.000139234	-0.978484	-1.21763
101347353	rs9327733	1.29334e-10	-1.80488	-1.15	0.000140732	-0.967007	-1.21767	0.00014091	-0.966517	-1.21763
101347465	rs76739850	2.57049e-10	-1.04953	-1.21848	7.17423e-05	-1.64044	-1.21801	7.17933e-05	-1.64048	-1.218
101347603	rs150491335	4.19682e-10	-1.77778	-1.92489e-10	0.000206948	-1.79907	-1.92489e-10	0.000207111	-1.79901	-1.92489e-10
101347608	rs191397122	8.85762e-10	-1.03083	-1.92489e-10	0.00149586	0.178923	-1.92489e-10	0.00149646	0.178584	-1.92489e-10
101347616	rs1471405	1.70199e-10	-1.46333	-1.21698	5.87444e-05	-1.83578	-1.22256	5.87894e-05	-1.83575	-1.22256
101347631	rs5011591	5.59233e-10	-0.364179	-1.12653	5.91837e-05	-1.83413	-1.21676	5.92298e-05	-1.83413	-1.21672
101347737	rs190548705	7.6409e-10	-1.50891e-10	-1.17859	0.000391575	-1.50891e-10	-1.16136	0.000391855	-1.50891e-10	-1.16138
101347804	rs11951874	1.68786e-10	-1.47252	-1.21613	5.86961e-05	-1.83664	-1.22252	5.87409e-05	-1.83661	-1.22252
101348464	rs4629565	2.31387e-08	3.36464	-1.13265	0.000134369	-1.0132	-1.21775	0.000134542	-1.01269	-1.21771
101348608	rs76018300	4.37505e-10	-1.73619	-1.92489e-10	0.000199231	-1.83707	-1.92489e-10	0.000199379	-1.83706	-1.92489e-10
101348691	rs72774363	4.50204e-10	-0.589868	-1.11771	0.000385043	0.0283469	-1.20653	0.000385603	0.0289942	-1.20646
101348956	rs1471406	1.68968e-10	-1.47144	-1.21613	5.87871e-05	-1.83509	-1.22252	5.88323e-05	-1.83506	-1.22252
101349030	rs9327735	2.60738e-10	-1.03151	-1.22225	0.000103407	-1.27074	-1.22212	0.00010353	-1.2703	-1.22211
101349328	rs6898053	5.50957e-10	-0.381434	-1.12419	5.92759e-05	-1.83311	-1.21623	5.93223e-05	-1.83311	-1.21618
101349874	rs6872548	5.50957e-10	-0.381434	-1.12419	5.92759e-05	-1.83311	-1.21623	5.93223e-05	-1.83311	-1.21618
101350520	rs55775253	5.2015e-10	-0.357478	-1.20568	0.000213596	-0.549097	-1.21835	0.000213743	-0.549154	-1.21834
101350687	rs72774368	4.74268e-10	-0.443127	-1.21238	0.000191872	-0.653433	-1.22127	0.000192002	-0.653495	-1.22127
101351329	rs72774369	5.47779e-10	-0.306448	-1.20496	0.000224101	-0.501451	-1.21799	0.000224255	-0.501509	-1.21798
101351670	rs149848982	4.72912e-10	-1.65837	-1.92489e-10	0.000200947	-1.82849	-1.92489e-10	0.00020109	-1.82852	-1.92489e-10
101351889	rs10053473	1.27087e-10	-1.81357	-1.15883	0.000134089	-1.01319	-1.21984	0.000134256	-1.01271	-1.21981
101352258	rs114447972	1.29984e-08	1.65531	-1.92489e-10	0.00236732	0.63798	-1.92489e-10	0.00236951	0.638167	-1.92489e-10
101352494	rs6870697	5.10187e-10	-0.378247	-1.20425	0.00020965	-0.568471	-1.21762	0.000209794	-0.568528	-1.21762
101352567	rs11740173	1.65655e-10	-1.49039	-1.21698	5.86765e-05	-1.83694	-1.22256	5.87211e-05	-1.83691	-1.22256
101353283	rs36107504	5.69786e-10	-0.342989	-1.12903	5.93704e-05	-1.83033	-1.21741	5.94166e-05	-1.83033	-1.21737
101353308	rs34207717	1.68824e-10	-1.47144	-1.21698	5.87849e-05	-1.83509	-1.22256	5.88301e-05	-1.83506	-1.22256
101353398	rs10071962	1.93258e-10	-1.41429	-1.13896	5.91959e-05	-1.83391	-1.21678	5.92443e-05	-1.83387	-1.21673
101353504	rs9327736	1.27308e-10	-1.81357	-1.1571	0.000134138	-1.01319	-1.21947	0.000134305	-1.01271	-1.21944
101354133	rs72774375	1.27308e-10	-1.81357	-1.1571	0.000134138	-1.01319	-1.21947	0.000134305	-1.01271	-1.21944
101354134	rs12153045	5.21056e-10	-0.357478	-1.20394	0.000213786	-0.549097	-1.21746	0.000213933	-0.549154	-1.21745
101354219	rs6860838	2.30843e-08	3.36464	-1.13501	0.000134297	-1.0132	-1.21828	0.00013447	-1.01269	-1.21825
101354398	rs10074068	1.92863e-10	-1.41429	-1.14101	5.91647e-05	-1.83391	-1.2173	5.92129e-05	-1.83387	-1.21726
101354475	rs72774378	8.94685e-10	-1.0208	-1.92489e-10	0.00118625	-0.0529807	-1.92489e-10	0.00118678	-0.0532756	-1.92489e-10
101354600	rs72774379	5.15409e-10	-0.368375	-1.20394	0.000211624	-0.559263	-1.21746	0.000211769	-0.55932	-1.21745
101354712	rs2400576	6.1462e-10	-0.264871	-1.1314	6.08609e-05	-1.80499	-1.21795	6.09084e-05	-1.80498	-1.21792
101354738	rs2400575	5.15604e-10	-0.368375	-1.20356	0.000211666	-0.559263	-1.21726	0.000211812	-0.55932	-1.21725
101354893	rs114251633	1.12695e-09	-0.790008	-1.92489e-10	0.000345955	-1.28523	-1.92489e-10	0.000346144	-1.28542	-1.92489e-10
101354963	rs147383553	7.99698e-10	-1.50891e-10	-1.13304	0.000389991	-1.50891e-10	-1.16541	0.000390289	-1.50891e-10	-1.16538
101354987	rs4419566	5.68435e-10	-0.342989	-1.1314	5.9338e-05	-1.83033	-1.21795	5.9384e-05	-1.83033	-1.21792
101355019	rs2895753	1.71783e-10	-1.45672	-1.21432	5.88093e-05	-1.83495	-1.22228	5.88546e-05	-1.83492	-1.22228
101355284	rs28798154	1.27532e-10	-1.81357	-1.15534	0.000134191	-1.01319	-1.21908	0.000134358	-1.01271	-1.21905
101355322	rs28798698	1.2705e-10	-1.8156	-1.1571	0.000132586	-1.02483	-1.21947	0.000132751	-1.02435	-1.21944
101355354	rs9686588	1.94064e-10	-1.41429	-1.1348	5.9263e-05	-1.83391	-1.21564	5.93117e-05	-1.83387	-1.2156
101355589	rs34151304	1.68895e-10	-1.47144	-1.21656	5.87856e-05	-1.83509	-1.22255	5.88308e-05	-1.83506	-1.22255
101355620	rs144177932	4.75528e-10	-0.443127	-1.20972	0.000192072	-0.653433	-1.22023	0.000192203	-0.653495	-1.22023
101356480	rs2199558	5.72551e-10	-0.342989	-1.12419	5.94406e-05	-1.83033	-1.21623	5.94871e-05	-1.83033	-1.21618
101356548	rs11560191	1.27759e-10	-1.81357	-1.15356	0.000134246	-1.01319	-1.21867	0.000134414	-1.01271	-1.21863
101356734	rs4571442	2.25309e-08	3.33077	-1.1254	0.000132809	-1.02666	-1.21596	0.00013298	-1.02615	-1.21592
101356736	rs4571443	5.60249e-10	-0.362273	-1.12662	5.93185e-05	-1.83178	-1.21683	5.93648e-05	-1.83178	-1.21679
101356780	rs2199559	1.91303e-10	-1.42446	-1.13896	5.9269e-05	-1.83267	-1.21678	5.93177e-05	-1.83263	-1.21673
101356868	rs142114035	2.83203e-09	0.13147	-1.92489e-10	0.000922733	-0.304195	-1.92489e-10	0.000923372	-0.304239	-1.92489e-10
101357204	rs4262076	1.59574e-08	2.9858	-1.1254	0.000116248	-1.15985	-1.21596	0.000116393	-1.15938	-1.21592
101357268	rs139738555	4.44133e-10	-0.511699	-1.20946	0.000180342	-0.716563	-1.22012	0.000180465	-0.716623	-1.22011
101357475	rs13163731	1.51217e-10	-1.58153	-1.21703	5.85893e-05	-1.83842	-1.22256	5.86316e-05	-1.83844	-1.22256
101358124	rs10056552	1.99104e-10	-1.38594	-1.13751	5.90571e-05	-1.83664	-1.21639	5.91048e-05	-1.83662	-1.21634
101358337	rs111648134	5.04411e-10	-0.388087	-1.2058	0.000207572	-0.577647	-1.21841	0.000207715	-0.577703	-1.2184
101358348	rs141480786	7.07283e-10	-0.04692	-1.20893	8.43682e-05	-1.5424	-1.15394	8.44328e-05	-1.54232	-1.15399
101358371	rs2895751	4.31838e-10	-1.74923	-1.92489e-10	0.00020553	-1.80594	-1.92489e-10	0.000205698	-1.80586	-1.92489e-10
101358538	rs137935685	9.61505e-10	-1.50891e-10	-0.948777	0.000552071	-1.50891e-10	-0.817859	0.000552435	-1.50891e-10	-0.817935
101358828	rs6875354	5.0186e-10	-0.477237	-1.12172	5.90288e-05	-1.83792	-1.21559	5.90751e-05	-1.83792	-1.21554
101358937	rs10057087	5.0186e-10	-0.477237	-1.12172	5.90288e-05	-1.83792	-1.21559	5.90751e-05	-1.83792	-1.21554
101359297	rs6859282	1.54883e-08	2.95348	-1.12292	0.000114926	-1.17194	-1.2153	0.000115069	-1.17148	-1.21526
101359554	rs6884777	5.03115e-10	-0.477237	-1.11922	5.90683e-05	-1.83792	-1.21492	5.91147e-05	-1.83792	-1.21487
101359883	rs113628464	2.5786e-10	-1.04319	-1.22167	0.00010242	-1.28054	-1.22191	0.000102541	-1.28009	-1.22192
101360274	rs144733397	1.20099e-09	-0.726377	-1.92489e-10	0.000500856	-0.915216	-1.92489e-10	0.000501323	-0.915021	-1.92489e-10
101360356	rs113970849	5.02154e-10	-0.397894	-1.20048	0.000206266	-0.586791	-1.21558	0.000206408	-0.586847	-1.21557
101360360	rs10061003	4.9292e-10	-0.497707	-1.11922	5.94476e-05	-1.83152	-1.21492	5.94945e-05	-1.83152	-1.21487
101360816	rs35421824	1.51481e-10	-1.58153	-1.21529	5.85966e-05	-1.83842	-1.22243	5.8639e-05	-1.83844	-1.22243
101361079	rs72774389	5.16779e-10	-0.368375	-1.20129	0.000211927	-0.559263	-1.21603	0.000212073	-0.55932	-1.21602
101361084	rs1351009	4.69287e-10	-0.551928	-1.11413	5.90634e-05	-1.83943	-1.21349	5.911e-05	-1.83943	-1.21344
101361186	rs10463535	9.26348e-10	-1.50891e-10	-0.986027	0.00044819	-1.50891e-10	-1.02632	0.000448564	-1.50891e-10	-1.02622
101361191	rs1351010	4.95188e-10	-0.495646	-1.11669	5.90763e-05	-1.83848	-1.21422	5.91228e-05	-1.83848	-1.21417
101361291	rs10515320	4.63415e-10	-0.472857	-1.2058	0.000187224	-0.68082	-1.21841	0.000187352	-0.680881	-1.2184
101361970	rs2219730	5.02154e-10	-0.397894	-1.20048	0.000206266	-0.586791	-1.21558	0.000206408	-0.586847	-1.21557
101362342	rs111852273	5.07165e-10	-1.58844	-1.92489e-10	0.000228511	-1.69995	-1.92489e-10	0.000228691	-1.6999	-1.92489e-10
101362501	rs13176241	1.72522e-10	-1.45293	-1.21382	5.89379e-05	-1.83287	-1.22218	5.89837e-05	-1.83283	-1.22218
101362638	rs10074676	4.81316e-10	-1.64075	-1.92489e-10	0.000391839	-1.16068	-1.92489e-10	0.000392349	-1.16012	-1.92489e-10
101362864	rs67161578	1.2799e-10	-1.81357	-1.15175	0.000134305	-1.01319	-1.21823	0.000134473	-1.01271	-1.21819
101363395	rs34047960	4.39564e-09	1.71057	-1.13948	9.2643e-05	-1.52854	-1.07424	9.27388e-05	-1.5282	-1.07429
101363423	rs202136132	5.62967e-10	-1.48406	-1.92489e-10	0.000200475	-1.83085	-1.92489e-10	0.000200613	-1.8309	-1.92489e-10
101363498	rs7708030	2.44662e-10	-1.09522	-1.22217	9.80247e-05	-1.32399	-1.22232	9.81384e-05	-1.32357	-1.22233
101364099	rs4632773	1.70923e-10	-1.46224	-1.21382	5.88691e-05	-1.83404	-1.22218	5.89146e-05	-1.834	-1.22218
101364587	rs10078897	2.44637e-10	-1.09522	-1.22228	9.80168e-05	-1.32399	-1.2224	9.81306e-05	-1.32357	-1.22241
101364700	rs10069803	2.44709e-10	-1.09522	-1.22198	9.80395e-05	-1.32399	-1.22217	9.81532e-05	-1.32357	-1.22218
101364920	rs17261730	5.829e-10	-0.342989	-1.10627	5.97448e-05	-1.83033	-1.21112	5.97925e-05	-1.83033	-1.21106
101365566	rs1477613	2.08416e-08	3.23588	-1.10846	0.00012857	-1.06402	-1.21104	0.000128736	-1.06352	-1.21099
101365626	rs149122905	3.98332e-10	-1.82999	-1.92489e-10	0.000198813	-1.83917	-1.92489e-10	0.000198959	-1.83917	-1.92489e-10
101366416	rs7733434	2.08416e-08	3.23588	-1.10846	0.00012857	-1.06402	-1.21104	0.000128736	-1.06352	-1.21099
101366589	rs62384199	1.71012e-10	-1.46224	-1.2133	5.88757e-05	-1.83404	-1.22207	5.89213e-05	-1.834	-1.22207
101366694	rs78461063	1.8186e-09	-1.50891e-10	-0.311454	0.00109571	-1.50891e-10	-0.132374	0.00109628	-1.50891e-10	-0.132598
101366993	rs35922130	1.71103e-10	-1.46224	-1.21277	5.88833e-05	-1.83404	-1.22194	5.89289e-05	-1.834	-1.22194
101367263	rs881236	5.83676e-10	-0.342989	-1.10494	5.97699e-05	-1.83033	-1.2107	5.98176e-05	-1.83033	-1.21064
101367782	rs4495148	2.0217e-08	3.20546	-1.10846	0.000127054	-1.07588	-1.21104	0.000127217	-1.07539	-1.21099
101367866	rs899048	1.29744e-10	-1.80723	-1.14449	0.000139249	-0.97897	-1.2163	0.000139425	-0.978484	-1.21626
101367970	rs4374736	5.74066e-10	-0.362273	-1.10226	5.97348e-05	-1.83178	-1.20984	5.97826e-05	-1.83178	-1.20978
101368000	rs4580749	1.98323e-10	-1.40494	-1.12244	5.94262e-05	-1.83492	-1.21188	5.94755e-05	-1.83489	-1.21182
101368091	rs4426891	2.08918e-08	3.23588	-1.10605	0.00012867	-1.06402	-1.21027	0.000128836	-1.06352	-1.21021
101368238	rs72774399	4.39814e-10	-0.530448	-1.20048	0.000178066	-0.7338	-1.21558	0.000178189	-0.73386	-1.21557
101368365	rs1477614	1.71294e-10	-1.46224	-1.21166	5.89011e-05	-1.83404	-1.22164	5.89467e-05	-1.834	-1.22164
101368718	rs34733982	1.6963e-10	-1.47144	-1.21222	5.88296e-05	-1.83509	-1.2218	5.8875e-05	-1.83506	-1.2218
101369001	rs60789964	1.97826e-10	-1.41429	-1.1156	5.9624e-05	-1.83391	-1.20957	5.9674e-05	-1.83387	-1.20951
101369362	rs12153671	4.51759e-10	-1.70413	-1.92489e-10	0.000244539	-1.63216	-1.92489e-10	0.000244799	-1.63183	-1.92489e-10
101369538	rs11749365	1.71495e-10	-1.46224	-1.21048	5.89224e-05	-1.83404	-1.22128	5.89681e-05	-1.834	-1.22127
101369576	rs181384024	5.84899e-10	-1.44584	-1.92489e-10	0.000208269	-1.7927	-1.92489e-10	0.000208415	-1.79274	-1.92489e-10
101370089	rs114461542	1.19225e-08	1.56891	-1.92489e-10	0.00220141	0.565318	-1.92489e-10	0.00220344	0.565503	-1.92489e-10
101370533	rs79205160	4.59294e-10	-1.68759	-1.92489e-10	0.000358393	-1.2499	-1.92489e-10	0.000358846	-1.24938	-1.92489e-10
101370610	rs34215693	1.28428e-09	-0.659327	-1.92489e-10	0.00025243	-1.6004	-1.92489e-10	0.0002526	-1.60047	-1.92489e-10
101370780	rs36055045	5.93418e-10	-0.342989	-1.08839	6.01072e-05	-1.83033	-1.20507	6.0156e-05	-1.83033	-1.205
101370792	rs34167669	1.73313e-10	-1.45293	-1.20925	5.90162e-05	-1.83287	-1.22086	5.90622e-05	-1.83283	-1.22085
101371080	rs13157527	1.79702e-10	-1.41724	-1.20873	5.96983e-05	-1.82156	-1.22067	5.97462e-05	-1.8215	-1.22066
101371260	rs1903801	4.87969e-10	-0.428092	-1.19893	0.000200719	-0.61493	-1.2147	0.000200858	-0.614985	-1.21469
101372278	rs1477617	4.46538e-10	-0.51682	-1.19893	0.000184816	-0.697478	-1.2147	0.000184944	-0.697531	-1.21469
101372420	rs4342300	1.31261e-09	0.576289	-1.21379	0.000393718	0.0645757	-1.22048	0.000394284	0.0652751	-1.22048
101373075	rs7707740	2.19056e-08	3.26946	-1.09224	0.000130994	-1.05086	-1.20552	0.000131165	-1.05036	-1.20545
101373225	rs10061812	1.28404e-09	0.555345	-1.21485	0.000386273	0.0459864	-1.22098	0.000386827	0.0466824	-1.22098
101373586	rs1381972	1.70869e-10	-1.56879	-1.10759	8.16922e-05	-1.52068	-1.20789	8.17557e-05	-1.52071	-1.20783
101373605	rs75813304	7.35726e-10	-1.50891e-10	-1.21642	0.000377404	-1.50891e-10	-1.19822	0.000377668	-1.50891e-10	-1.19826
101373979	rs13357317	1.30456e-09	0.570849	-1.21451	0.000384954	0.0424071	-1.22082	0.000385505	0.0431003	-1.22082
101374011	rs185659236	4.40217e-10	-1.73001	-1.92489e-10	0.000200233	-1.83206	-1.92489e-10	0.000200383	-1.83204	-1.92489e-10
101374102	rs181943530	8.95096e-10	-1.50891e-10	-1.02035	0.000423609	-1.50891e-10	-1.08272	0.000423936	-1.50891e-10	-1.08269
101374201	rs10479110	1.25252e-09	0.532409	-1.21678	0.000378193	0.0256415	-1.22177	0.000378734	0.0263338	-1.22177
101375152	rs34079688	1.71317e-10	-1.56879	-1.10497	8.17695e-05	-1.52068	-1.20695	8.18332e-05	-1.52071	-1.20688
101375195	rs56013513	4.25088e-10	-0.565209	-1.19977	0.00017661	-0.742409	-1.21518	0.000176733	-0.742462	-1.21517
101375589	rs190991219	7.66196e-10	-1.50891e-10	-1.17584	0.000378334	-1.50891e-10	-1.19576	0.000378619	-1.50891e-10	-1.19574
101375675	rs77015468	4.73515e-10	-1.65709	-1.92489e-10	0.000199849	-1.83397	-1.92489e-10	0.000199994	-1.83399	-1.92489e-10
101376194	rs9327748	2.11824e-08	3.23588	-1.09224	0.000129282	-1.06402	-1.20552	0.00012945	-1.06352	-1.20545
101376497	rs183449937	7.98332e-10	-1.13475	-1.92489e-10	0.00117038	-0.0664476	-1.92489e-10	0.00117086	-0.0667756	-1.92489e-10
101376567	rs13354265	2.55218e-10	-1.05373	-1.22143	0.000101601	-1.28937	-1.22111	0.000101721	-1.28893	-1.22111
101377187	rs7725731	2.1243e-08	3.23588	-1.08938	0.000129417	-1.06402	-1.20447	0.000129586	-1.06352	-1.20441
101377358	rs142045952	8.40878e-10	-1.50891e-10	-1.08283	0.000405373	-1.50891e-10	-1.12673	0.000405704	-1.50891e-10	-1.12665
101377407	rs2126652	1.88923e-08	3.11572	-1.08649	0.000112412	-1.20597	-1.2034	0.000112551	-1.20554	-1.20333
101377516	rs76178267	1.26896e-09	-0.671321	-1.92489e-10	0.000570879	-0.784358	-1.92489e-10	0.000571378	-0.78422	-1.92489e-10
101377600	rs2400571	1.7488e-10	-1.55086	-1.10232	8.03202e-05	-1.53954	-1.20597	8.0383e-05	-1.53956	-1.2059
101377780	rs2169614	1.88923e-08	3.11572	-1.08649	0.000112412	-1.20597	-1.2034	0.000112551	-1.20554	-1.20333
101377838	rs10455058	4.53577e-10	-1.70011	-1.92489e-10	0.000245756	-1.6272	-1.92489e-10	0.000246018	-1.62686	-1.92489e-10
101378044	rs6887208	2.19714e-08	3.26946	-1.08924	0.000131181	-1.05086	-1.20409	0.000131353	-1.05036	-1.20402
101378136	rs6891786	2.42675e-10	-1.12153	-1.20402	7.03149e-05	-1.67573	-1.20282	7.03657e-05	-1.67576	-1.20281
101378449	rs1903799	1.72234e-10	-1.56879	-1.09964	8.19317e-05	-1.52068	-1.20497	8.19958e-05	-1.52071	-1.2049
101378687	rs12719484	1.83862e-08	3.08565	-1.08357	0.000111336	-1.21669	-1.20229	0.000111473	-1.21626	-1.20222
101378855	rs72776112	9.8756e-10	-0.92204	-1.92489e-10	0.000599891	-0.734786	-1.92489e-10	0.00060026	-0.734909	-1.92489e-10
101379001	rs79697625	2.91933e-09	-1.50891e-10	0.161831	0.0013123	-1.50891e-10	0.0479986	0.00131344	-1.50891e-10	0.0481308
101379021	rs28391228	1.30116e-10	-1.8156	-1.13325	0.000133468	-1.02483	-1.21285	0.000133637	-1.02435	-1.21279
101379092	rs13168142	1.70322e-10	-1.5854	-1.09418	8.18344e-05	-1.52397	-1.20287	8.1899e-05	-1.52399	-1.20279
101379270	rs12653886	8.0515e-10	0.0739551	-1.2002	9.72586e-05	-1.41652	-1.13764	9.73343e-05	-1.41642	-1.1377
101379787	rs148930579	3.6747e-10	-0.707319	-1.20332	0.000151195	-0.895833	-1.21713	0.000151299	-0.895888	-1.21712
101380430	rs2016578	1.28048e-09	0.555345	-1.21763	0.000385852	0.0459864	-1.22207	0.000386405	0.0466824	-1.22207
101380501	rs2016585	1.30116e-10	-1.8156	-1.13325	0.000133468	-1.02483	-1.21285	0.000133637	-1.02435	-1.21279
101380561	rs2016587	1.30116e-10	-1.8156	-1.13325	0.000133468	-1.02483	-1.21285	0.000133637	-1.02435	-1.21279
101380722	rs72776117	7.00775e-10	-1.26509	-1.92489e-10	0.000948088	-0.277087	-1.92489e-10	0.000948494	-0.277395	-1.92489e-10
101382237	rs6874414	1.8608e-08	3.08565	-1.07158	0.000111864	-1.21669	-1.19756	0.000112003	-1.21626	-1.19748
101382479	rs145209259	3.46279e-10	-0.765588	-1.20444	0.000143287	-0.948964	-1.21772	0.000143386	-0.949018	-1.21771
101382778	rs113909173	1.10411e-09	0.407178	-1.21766	0.000338405	-0.0852159	-1.22207	0.000338882	-0.0845445	-1.22207
101382911	rs57300410	1.78306e-10	-1.55086	-1.08292	8.0938e-05	-1.53954	-1.19831	8.10024e-05	-1.53956	-1.19823
101383491	rs10057406	1.30116e-10	-1.8156	-1.13325	0.000133468	-1.02483	-1.21285	0.000133637	-1.02435	-1.21279
101383574	rs11741027	1.80807e-10	-1.42432	-1.19553	5.96474e-05	-1.82868	-1.2144	5.96948e-05	-1.82863	-1.2144
101383723	rs10066974	1.65616e-08	2.96327	-1.06571	0.000107413	-1.25971	-1.19514	0.000107545	-1.2593	-1.19506
101383803	rs12188653	1.1491e-09	0.447872	-1.21842	0.000350727	-0.0492362	-1.22229	0.000351223	-0.0485579	-1.22229
101383924	rs34372560	2.04061e-08	3.17512	-1.06881	0.000127415	-1.08766	-1.19643	0.000127581	-1.08717	-1.19635
101383934	rs111784976	1.2254e-09	0.511652	-1.2179	0.000371157	0.00724	-1.22215	0.000371686	0.00792882	-1.22215
101384050	rs12055054	1.53876e-08	2.89867	-1.07462	0.000103801	-1.29027	-1.19879	0.000103926	-1.28987	-1.19872
101384128	rs12055212	1.29602e-10	-1.81754	-1.13527	0.000131848	-1.03638	-1.21351	0.000132014	-1.03591	-1.21345
101384790	rs78767024	2.47743e-10	-1.11173	-1.19316	7.14397e-05	-1.67103	-1.19165	7.14916e-05	-1.67106	-1.19163
101385401	rs6869524	1.69171e-08	2.93069	-1.01188	0.000109151	-1.271	-1.1678	0.000109289	-1.27059	-1.16769
101385787	rs148553824	4.14235e-10	-1.79084	-1.92489e-10	0.000198927	-1.8386	-1.92489e-10	0.000199074	-1.83859	-1.92489e-10
101385881	rs12054761	1.291e-10	-1.81745	-1.13924	0.000124452	-1.09286	-1.21475	0.000124607	-1.09241	-1.2147
101386075	rs11242318	1.78134e-10	-1.54212	-1.09262	7.99151e-05	-1.54832	-1.20225	7.99782e-05	-1.54834	-1.20218
101386201	rs140034968	4.43028e-10	-1.72365	-1.92489e-10	0.000232425	-1.68297	-1.92489e-10	0.000232607	-1.68292	-1.92489e-10
101387026	rs28477114	2.05952e-10	-1.45281	-1.03682	7.01796e-05	-1.7513	-1.12918	7.02407e-05	-1.7513	-1.12904
101387136	rs28655746	1.68085e-08	2.99298	-1.08062	0.00010788	-1.24936	-1.20116	0.000108012	-1.24894	-1.20109
101387326	rs11951476	1.75579e-10	-1.54212	-1.10707	7.9491e-05	-1.54832	-1.20757	7.95528e-05	-1.54834	-1.20751
101387407	rs76482331	4.13934e-10	-1.79157	-1.92489e-10	0.000198947	-1.8385	-1.92489e-10	0.000199094	-1.83849	-1.92489e-10
101387674	rs11948635	1.75304e-10	-1.54212	-1.10864	7.9436e-05	-1.54832	-1.20827	7.94977e-05	-1.54834	-1.2082
101387766	rs10035702	1.13191e-09	0.42748	-1.21309	0.000345204	-0.0672708	-1.22013	0.000345691	-0.066596	-1.22013
101387802	rs12186526	3.50295e-10	-0.757141	-1.20136	0.000144632	-0.94127	-1.21607	0.000144732	-0.941324	-1.21606
101388183	rs10044571	3.16325e-10	-0.855699	-1.20481	0.000180137	-0.73316	-1.20465	0.000180374	-0.732602	-1.20464
101388196	rs13165708	1.83677e-10	-1.40468	-1.19941	5.97143e-05	-1.82532	-1.21664	5.97621e-05	-1.82527	-1.21663
101388369	rs79619910	7.30332e-10	-1.22378	-1.92489e-10	0.000211219	-1.77864	-1.92489e-10	0.000211366	-1.77868	-1.92489e-10
101388429	rs143430354	1.86753e-09	-1.50891e-10	-0.284905	0.000830113	-1.50891e-10	-0.409972	0.000830894	-1.50891e-10	-0.409769
101388442	rs11950183	1.68485e-10	-1.58512	-1.10531	0.000101574	-1.30386	-1.20688	0.000101648	-1.30394	-1.20682
101388559	rs78758214	4.19267e-10	-1.77877	-1.92489e-10	0.000198754	-1.83947	-1.92489e-10	0.000198901	-1.83947	-1.92489e-10
101388660	rs10479116	2.064e-08	3.20952	-1.09181	0.000116133	-1.17215	-1.20465	0.000116277	-1.1717	-1.20459
101389383	rs10477780	3.34643e-10	-0.784237	-1.21998	0.000184907	-0.692167	-1.21952	0.000185151	-0.691592	-1.21951
101389461	rs10479118	4.98304e-10	-1.60607	-1.92489e-10	0.000379451	-1.19281	-1.92489e-10	0.000379933	-1.19228	-1.92489e-10
101389635	rs4597936	2.33796e-08	3.33296	-1.09062	0.000134399	-1.0258	-1.20493	0.000134575	-1.02528	-1.20486
101389858	rs12523089	1.93015e-08	3.14858	-1.09792	0.000113245	-1.19418	-1.2078	0.000113385	-1.19375	-1.20774
101390053	rs114568137	4.17054e-10	-1.78406	-1.92489e-10	0.000203656	-1.8151	-1.92489e-10	0.000203803	-1.81512	-1.92489e-10
101390540	rs1585619	1.91979e-08	3.14858	-1.1033	0.00011304	-1.19418	-1.20961	0.000113179	-1.19375	-1.20955
101390772	rs116234813	2.44948e-10	-1.10631	-1.20992	7.04e-05	-1.66842	-1.20892	7.04506e-05	-1.66845	-1.20891
101391976	rs76719902	7.41089e-10	-1.20916	-1.92489e-10	0.000286061	-1.47533	-1.92489e-10	0.000286206	-1.47556	-1.92489e-10
101392184	rs28535886	5.39597e-10	-0.604644	-0.92181	6.47852e-05	-1.83897	-1.12149	6.48445e-05	-1.83896	-1.12132
101392473	rs11739895	7.25437e-10	-0.00797485	-1.22253	0.000164509	-0.808352	-1.22022	0.000164617	-0.808437	-1.22021
101392533	rs80320343	7.05641e-10	-1.25817	-1.92489e-10	0.000275666	-1.51235	-1.92489e-10	0.000275809	-1.51256	-1.92489e-10
101392967	rs56050536	2.13508e-10	-1.25941	-1.1942	7.9879e-05	-1.53706	-1.21396	7.99369e-05	-1.53709	-1.21394
101393196	rs34659614	7.88817e-10	-1.14674	-1.92489e-10	0.000204137	-1.81274	-1.92489e-10	0.000204282	-1.81277	-1.92489e-10
101393435	rs34610842	3.09605e-10	-1.00337	-1.07861	7.25783e-05	-1.70527	-1.1416	7.26475e-05	-1.70508	-1.14157
101393703	rs138946033	2.78004e-10	-1.01121	-1.17843	7.82319e-05	-1.59445	-1.17741	7.8288e-05	-1.5945	-1.17737
101393758	rs55742935	3.1472e-10	-0.978053	-1.08754	7.28396e-05	-1.69501	-1.14826	7.29094e-05	-1.69482	-1.14823
101393886	rs56356155	4.77411e-10	-1.6489	-1.92489e-10	0.000247025	-1.62204	-1.92489e-10	0.00024729	-1.62171	-1.92489e-10
101394058	rs28530672	4.83541e-10	-0.670159	-0.965981	6.31724e-05	-1.83944	-1.14622	6.3228e-05	-1.83945	-1.14608
101394379	rs34486760	2.94232e-08	3.46154	-0.989276	0.000127159	-1.12044	-1.16566	0.000127329	-1.11996	-1.16554
101394380	rs80216069	6.74953e-10	-0.0892388	-1.2134	7.71089e-05	-1.62297	-1.16334	7.71665e-05	-1.62292	-1.16339
101394874	rs11748160	5.25604e-10	-0.583179	-0.96955	6.31182e-05	-1.83836	-1.14816	6.31751e-05	-1.83834	-1.14802
101395391	rs1477616	5.1117e-10	-0.603184	-0.97739	6.28035e-05	-1.83914	-1.15239	6.28592e-05	-1.83913	-1.15225
101395497	rs1477615	5.34838e-10	-0.565763	-0.96955	6.31547e-05	-1.83778	-1.14816	6.32119e-05	-1.83776	-1.14802
101395826	rs35414166	3.40351e-08	3.59189	-0.974023	0.000134505	-1.07193	-1.158	0.000134688	-1.07143	-1.15788
101396079	rs72776123	2.00295e-10	-1.31897	-1.19852	7.63751e-05	-1.57962	-1.21626	7.64305e-05	-1.57965	-1.21624
101396165	rs28757584	5.21499e-10	-0.583179	-0.97739	6.28522e-05	-1.83836	-1.15239	6.29086e-05	-1.83834	-1.15225
101396302	rs28408733	5.89235e-10	-0.457189	-0.981264	6.36638e-05	-1.82347	-1.15445	6.37242e-05	-1.82339	-1.15431
101396322	rs144659466	1.06273e-09	-1.50891e-10	-0.848684	0.000576976	-1.50891e-10	-0.773734	0.000577308	-1.50891e-10	-0.773896
101396659	rs28406406	1.4066e-10	-1.69962	-1.17131	0.000271496	-0.30601	-1.22158	0.000271842	-0.305489	-1.22156
101396729	rs28690837	5.07889e-10	-0.601908	-0.985106	6.25859e-05	-1.83851	-1.15649	6.26416e-05	-1.83849	-1.15635
101397040	rs11955754	6.71607e-10	-0.229369	-1.07823	0.00012359	-1.17325	-1.14132	0.000123787	-1.17242	-1.14129
101397409	rs12517910	3.5382e-08	3.65709	-1.0004	0.000137429	-1.03735	-1.17108	0.000137615	-1.03684	-1.17097
101397556	rs72776127	1.9664e-10	-1.35001	-1.1859	7.52619e-05	-1.60141	-1.20915	7.53169e-05	-1.60144	-1.20913
101397849	rs11739747	6.46122e-10	-0.268054	-1.07823	0.000112819	-1.26443	-1.14132	0.000112991	-1.26368	-1.14129
101397890	rs13355012	1.32327e-10	-1.7533	-1.1787	0.000161075	-0.82731	-1.22235	0.000161279	-0.826789	-1.22234
101398696	rs1600024	5.79683e-10	-0.365551	-1.08924	0.000104813	-1.32983	-1.14953	0.000104968	-1.32912	-1.14949
101398839	rs80278101	2.87529e-10	-0.973111	-1.18284	7.95298e-05	-1.57353	-1.18187	7.95866e-05	-1.57359	-1.18184
101400112	rs35220062	3.31375e-08	3.59029	-0.999147	0.000132636	-1.07223	-1.17169	0.000132815	-1.07174	-1.17158
101400116	rs34612098	3.0795e-10	-0.976315	-1.11103	7.42458e-05	-1.65588	-1.16827	7.43192e-05	-1.65566	-1.16824
101400127	rs13177958	4.44886e-09	0.583127	-1.92489e-10	0.000279549	-1.49836	-1.92489e-10	0.00027987	-1.49795	-1.92489e-10
101400466	rs11242320	3.55005e-10	-0.771275	-1.17387	6.18251e-05	-1.78502	-1.22221	6.18713e-05	-1.78501	-1.2222
101400660	rs34486312	3.07289e-10	-0.976315	-1.11317	7.43454e-05	-1.65588	-1.16693	7.44186e-05	-1.65566	-1.1669
101400700	rs59704374	3.03701e-10	-0.99005	-1.11118	7.39834e-05	-1.66219	-1.16551	7.4056e-05	-1.66197	-1.16548
101401623	rs34996801	3.07902e-10	-0.976315	-1.11118	7.44513e-05	-1.65588	-1.16551	7.45247e-05	-1.65566	-1.16548
101401761	rs78427408	2.866e-10	-0.967217	-1.19197	7.90558e-05	-1.57026	-1.19112	7.91119e-05	-1.57032	-1.19109
101401974	rs72776129	2.07965e-10	-1.31201	-1.1679	7.82009e-05	-1.5747	-1.19755	7.82585e-05	-1.57473	-1.19753
101402346	rs17145871	3.26593e-08	3.59298	-1.01637	0.000133194	-1.06172	-1.17801	0.000133373	-1.06122	-1.1779
101402442	rs72776130	2.12974e-10	-1.29152	-1.16459	7.95282e-05	-1.56012	-1.1953	7.95868e-05	-1.56015	-1.19528
101402907	rs12518429	3.25447e-08	3.59298	-1.01989	0.000132978	-1.06172	-1.17963	0.000133156	-1.06122	-1.17953
101403053	rs12519005	1.62062e-10	-1.51497	-1.21433	6.04772e-05	-1.8152	-1.21407	6.0519e-05	-1.81521	-1.21411
101403065	rs12522160	3.14699e-08	3.5594	-1.01989	0.000131303	-1.0744	-1.17963	0.000131478	-1.0739	-1.17953
101403109	rs75444475	7.62529e-10	-1.50891e-10	-1.18064	0.000372177	-1.50891e-10	-1.21216	0.00037246	-1.50891e-10	-1.21214
101403132	rs72776133	1.24758e-10	-1.77459	-1.2163	8.68626e-05	-1.45578	-1.21143	8.6952e-05	-1.45544	-1.21147
101403134	rs12522179	1.61939e-10	-1.51557	-1.21449	6.03672e-05	-1.81751	-1.21358	6.04089e-05	-1.81751	-1.21362
101403326	rs116754922	6.44511e-09	0.953801	-1.92489e-10	0.00155057	0.214841	-1.92489e-10	0.00155197	0.215009	-1.92489e-10
101403586	rs6861497	3.4526e-10	-0.802157	-1.17082	6.19582e-05	-1.78319	-1.22188	6.20048e-05	-1.78319	-1.22187
101403849	rs34199007	9.71038e-10	-0.938911	-1.92489e-10	0.000227483	-1.70446	-1.92489e-10	0.000227639	-1.70451	-1.92489e-10
101403891	rs4703202	2.25302e-10	-1.29282	-1.10702	8.29095e-05	-1.56105	-1.15274	8.29719e-05	-1.56107	-1.15269
101404033	rs36006742	3.00438e-10	-1.00286	-1.10917	7.13689e-05	-1.69961	-1.16406	7.14368e-05	-1.69942	-1.16404
101404081	rs80289888	2.85401e-10	-0.973111	-1.19027	7.89337e-05	-1.57353	-1.18939	7.89898e-05	-1.57359	-1.18936
101404411	rs74345917	2.92359e-10	-0.956452	-1.18284	8.02701e-05	-1.56427	-1.18187	8.03273e-05	-1.56433	-1.18184
101404448	rs6867045	3.06199e-08	3.5594	-1.04727	0.000129728	-1.0744	-1.1917	0.000129899	-1.0739	-1.19161
101404597	rs11960090	3.06199e-08	3.5594	-1.04727	0.000129728	-1.0744	-1.1917	0.000129899	-1.0739	-1.19161
101404647	rs11242322	1.62247e-10	-1.51589	-1.21227	6.01472e-05	-1.81881	-1.21593	6.01891e-05	-1.81882	-1.21596
101405062	rs17145881	6.83885e-10	-0.080899	-1.20859	7.43125e-05	-1.67123	-1.15203	7.43687e-05	-1.67116	-1.15208
101405847	rs145321050	7.47659e-10	-1.50891e-10	-1.20033	0.000383221	-1.50891e-10	-1.18292	0.00038351	-1.50891e-10	-1.1829
101405940	rs115282792	4.71676e-10	-1.66098	-1.92489e-10	0.000209567	-1.78649	-1.92489e-10	0.000209716	-1.78652	-1.92489e-10
101406274	rs79481117	1.0173e-09	-1.50891e-10	-0.892371	0.000518103	-1.50891e-10	-0.88136	0.000518494	-1.50891e-10	-0.881342
101406331	rs2400568	3.24405e-10	-0.93804	-1.09724	0.000112804	-1.26079	-1.14509	0.000112888	-1.26082	-1.14505
101406364	rs1477618	1.69453e-10	-1.4861	-1.19859	5.92731e-05	-1.82762	-1.22176	5.93158e-05	-1.82763	-1.22177
101406502	rs13168060	3.20389e-10	-0.919464	-1.12828	7.6279e-05	-1.6196	-1.17754	7.63557e-05	-1.61935	-1.17751
101406591	rs13182532	2.99193e-10	-0.991628	-1.12456	7.05299e-05	-1.70054	-1.17496	7.05968e-05	-1.70035	-1.17494
101406811	rs72776137	2.2282e-10	-1.29925	-1.11166	8.22336e-05	-1.56564	-1.15633	8.22955e-05	-1.56566	-1.15629
101406968	rs6867493	1.67896e-10	-1.49534	-1.19859	5.93778e-05	-1.82586	-1.22176	5.94205e-05	-1.82586	-1.22177
101407751	rs10515321	2.2759e-10	-1.2799	-1.10983	8.16849e-05	-1.57374	-1.15492	8.17466e-05	-1.57377	-1.15488
101408186	rs72776138	2.22642e-10	-1.30284	-1.10887	8.33002e-05	-1.55491	-1.15417	8.33617e-05	-1.55495	-1.15413
101408907	rs6864917	1.33547e-10	-1.76076	-1.16206	0.000157325	-0.853282	-1.21994	0.000157526	-0.852768	-1.21991
101409067	rs72776140	2.2366e-10	-1.29925	-1.1079	8.24737e-05	-1.56564	-1.15342	8.25358e-05	-1.56566	-1.15338
101410659	rs7729021	1.6624e-10	-1.50445	-1.1994	5.95016e-05	-1.82397	-1.22156	5.95443e-05	-1.82398	-1.22157
101410930	rs191045343	4.71148e-10	-1.6621	-1.92489e-10	0.000207977	-1.79411	-1.92489e-10	0.000208134	-1.79409	-1.92489e-10
101410948	rs13166612	3.26509e-10	-0.908047	-1.12077	7.36918e-05	-1.65934	-1.17231	7.37636e-05	-1.65912	-1.17228
101411345	rs78751585	4.40587e-10	-1.72917	-1.92489e-10	0.000200088	-1.83278	-1.92489e-10	0.000200234	-1.83278	-1.92489e-10
101411375	rs147108590	8.30364e-10	-1.50891e-10	-1.09541	0.000425821	-1.50891e-10	-1.07752	0.000426152	-1.50891e-10	-1.07748
101411423	rs6881142	1.27467e-10	-1.76394	-1.20548	8.34016e-05	-1.48813	-1.21974	8.3488e-05	-1.48781	-1.21976
101411425	rs13169981	9.99348e-10	0.0999625	-1.01014	0.000118684	-1.24796	-1.10712	0.000118819	-1.24761	-1.10706
101412100	rs12652663	3.66603e-08	3.66023	-0.968058	0.000142927	-1.01281	-1.15639	0.000143125	-1.01229	-1.15626
101412362	rs11242329	3.59871e-08	3.62981	-0.956169	0.000142123	-1.02458	-1.15026	0.000142321	-1.02406	-1.15013
101413002	rs922372	1.14685e-09	0.217797	-0.990303	0.000125919	-1.20372	-1.09218	0.000126067	-1.20335	-1.09211
101413546	rs899047	1.47906e-10	-1.61399	-1.20671	6.09301e-05	-1.80228	-1.21953	6.09732e-05	-1.80228	-1.21955
101413551	rs899046	1.47775e-10	-1.61399	-1.20759	6.09547e-05	-1.80228	-1.21913	6.09977e-05	-1.80228	-1.21915
101415122	rs13183214	3.53292e-10	-0.874297	-1.07568	7.58575e-05	-1.66259	-1.14009	7.59325e-05	-1.66237	-1.14006
101415361	rs75317101	4.22098e-10	-1.77204	-1.92489e-10	0.000297094	-1.43748	-1.92489e-10	0.000297444	-1.43705	-1.92489e-10
101415502	rs12659287	3.54094e-08	3.62981	-0.972351	0.000140947	-1.02458	-1.15857	0.000141142	-1.02406	-1.15844
101415699	rs4703204	1.45417e-10	-1.62873	-1.20894	6.10976e-05	-1.80101	-1.21805	6.11404e-05	-1.80102	-1.21808
101415702	rs4703205	1.22309e-09	0.308776	-1.01692	0.000127696	-1.169	-1.11288	0.000127846	-1.16862	-1.11282
101416107	rs2086021	3.75525e-08	3.66023	-0.944011	0.000144729	-1.01281	-1.14386	0.000144931	-1.01229	-1.14372
101416480	rs117510745	1.05789e-09	-1.50891e-10	-0.853249	0.000612096	-1.50891e-10	-0.714646	0.000612469	-1.50891e-10	-0.714772
101416481	rs1600022	1.50707e-10	-1.5912	-1.21074	6.05708e-05	-1.81076	-1.21696	6.06131e-05	-1.81077	-1.21699
101416570	rs72776145	2.43603e-10	-1.22502	-1.09671	8.77733e-05	-1.5121	-1.14468	8.78394e-05	-1.51213	-1.14463
101416709	rs13155685	1.25892e-09	0.285964	-0.965231	0.000133166	-1.16558	-1.07436	0.000133325	-1.1652	-1.07429
101416799	rs72776148	2.86412e-10	-1.09582	-1.06402	0.000100565	-1.40218	-1.11856	0.000100641	-1.40221	-1.1185
101416820	rs141717243	7.34426e-10	-1.50891e-10	-1.21819	0.000375304	-1.50891e-10	-1.2038	0.000375566	-1.50891e-10	-1.20384
101416855	rs146274764	7.03519e-10	-1.26118	-1.92489e-10	0.000224548	-1.71745	-1.92489e-10	0.000224699	-1.71751	-1.92489e-10
101417073	rs72776149	2.26887e-10	-1.24602	-1.1468	8.11211e-05	-1.55286	-1.18273	8.11822e-05	-1.55287	-1.1827
101417912	rs6881708	3.79101e-10	-0.715276	-1.1642	6.5148e-05	-1.73386	-1.22102	6.51978e-05	-1.73385	-1.221
101417950	rs6860831	1.52566e-10	-1.5754	-1.21428	6.04453e-05	-1.81581	-1.21399	6.04871e-05	-1.81582	-1.21402
101418148	rs7729498	2.98617e-10	-1.08051	-1.0376	0.000103975	-1.39042	-1.09697	0.000104055	-1.39044	-1.09691
101418521	rs7730169	2.45382e-10	-1.25274	-1.06172	8.84643e-05	-1.53225	-1.11669	8.85317e-05	-1.53227	-1.11664
101418640	rs115321493	4.07743e-10	-1.80664	-1.92489e-10	0.000230674	-1.69053	-1.92489e-10	0.000230888	-1.69034	-1.92489e-10
101419048	rs12186940	2.47272e-10	-1.23184	-1.07494	8.88631e-05	-1.51707	-1.12737	8.89305e-05	-1.5171	-1.12732
101419073	rs145509972	1.10287e-09	-0.811609	-1.92489e-10	0.000302893	-1.41816	-1.92489e-10	0.000303118	-1.41815	-1.92489e-10
101419422	rs62384228	3.51682e-10	-0.874297	-1.08025	7.55989e-05	-1.66259	-1.14351	7.56736e-05	-1.66237	-1.14347
101419503	rs112080553	6.69864e-10	-1.3102	-1.92489e-10	0.000426142	-1.07676	-1.92489e-10	0.000426464	-1.07674	-1.92489e-10
101419596	rs10057761	4.33565e-10	-1.74524	-1.92489e-10	0.000231986	-1.68486	-1.92489e-10	0.000232223	-1.68457	-1.92489e-10
101419611	rs7444545	3.52201e-08	3.59611	-0.944011	0.000141191	-1.03756	-1.14386	0.000141388	-1.03704	-1.14372
101419747	rs57310430	2.7614e-10	-1.13569	-1.06068	9.78142e-05	-1.43262	-1.11584	9.78886e-05	-1.43265	-1.11579
101420169	rs59735236	2.78819e-10	-1.12836	-1.05835	9.85472e-05	-1.42705	-1.11395	9.86223e-05	-1.42707	-1.1139
101420355	rs114886844	5.41828e-10	-1.52233	-1.92489e-10	0.00025903	-1.57459	-1.92489e-10	0.000259214	-1.57462	-1.92489e-10
101420438	rs72776153	2.65021e-10	-1.18029	-1.05718	9.48389e-05	-1.46635	-1.113	9.49112e-05	-1.46638	-1.11295
101420461	rs7702939	2.59237e-10	-1.19437	-1.06517	9.32351e-05	-1.47693	-1.11948	9.33061e-05	-1.47695	-1.11943
101420510	rs1993827	3.85061e-10	-0.682255	-1.18162	6.57202e-05	-1.72357	-1.22256	6.57693e-05	-1.72356	-1.22256
101420677	rs12187923	2.51642e-10	-1.25274	-1.03653	9.03066e-05	-1.53225	-1.09608	9.03758e-05	-1.53227	-1.09602
101421286	rs17262590	3.64545e-10	-0.845254	-1.07337	7.69493e-05	-1.65003	-1.13836	7.7026e-05	-1.64981	-1.13832
101421671	rs184287839	1.19253e-09	-1.50891e-10	-0.733444	0.000555147	-1.50891e-10	-0.812303	0.000555651	-1.50891e-10	-0.81213
101421681	rs1477609	3.35843e-10	-0.817554	-1.18308	6.25662e-05	-1.77277	-1.22254	6.26123e-05	-1.77276	-1.22255
101421702	rs11242335	3.63703e-10	-0.845254	-1.07568	7.6816e-05	-1.65003	-1.14009	7.68925e-05	-1.64981	-1.14006
101421960	rs12186626	4.28027e-10	-1.75809	-1.92489e-10	0.000228167	-1.70146	-1.92489e-10	0.000228396	-1.70119	-1.92489e-10
101422193	rs1038017	1.49553e-10	-1.5912	-1.21842	6.11029e-05	-1.81076	-1.20821	6.11444e-05	-1.81077	-1.20827
101422318	rs17262667	3.54936e-10	-0.874297	-1.07104	7.61224e-05	-1.66259	-1.13661	7.61978e-05	-1.66237	-1.13657
101422411	rs149232476	1.16822e-09	-0.754038	-1.92489e-10	0.000314354	-1.38102	-1.92489e-10	0.000314588	-1.38101	-1.92489e-10
101422728	rs1600021	1.51731e-10	-1.5754	-1.21977	6.09667e-05	-1.81581	-1.2054	6.10079e-05	-1.81582	-1.20545
101423212	rs1477608	3.72248e-08	3.72815	-1.0207	0.000143086	-0.986354	-1.18174	0.000143282	-0.985822	-1.18164
101423309	rs77508480	3.11795e-10	-0.895212	-1.17972	8.55772e-05	-1.50603	-1.17608	8.56371e-05	-1.5061	-1.17605
101423444	rs1381968	7.34566e-10	-0.00513379	-1.21286	7.9639e-05	-1.59	-1.16403	7.97014e-05	-1.58991	-1.16407
101423714	rs79791985	7.75215e-10	-1.50891e-10	-1.16414	0.000406128	-1.50891e-10	-1.12487	0.000406392	-1.50891e-10	-1.12495
101423727	rs11747250	3.09207e-10	-1.0288	-1.05447	7.31853e-05	-1.71452	-1.12402	7.32555e-05	-1.71434	-1.12398
101423744	rs13168556	3.53479e-10	-0.89009	-1.05936	7.62845e-05	-1.66931	-1.12776	7.63599e-05	-1.6691	-1.12772
101423848	rs13189265	3.63459e-10	-0.859829	-1.06178	7.71365e-05	-1.65636	-1.1296	7.72133e-05	-1.65614	-1.12956
101423881	rs13189281	3.73351e-10	-0.830573	-1.06418	7.79856e-05	-1.64359	-1.13142	7.80637e-05	-1.64336	-1.13138
101423981	rs72776155	2.51105e-10	-1.24537	-1.04604	9.01598e-05	-1.5269	-1.10305	9.02284e-05	-1.52693	-1.103
101424183	rs13159654	3.36822e-10	-0.931155	-1.06657	7.87551e-05	-1.63196	-1.13323	7.88352e-05	-1.63172	-1.13319
101424359	rs147306010	4.78537e-10	-1.64654	-1.92489e-10	0.000238622	-1.65665	-1.92489e-10	0.000238801	-1.65664	-1.92489e-10
101425725	rs3912075	3.61679e-10	-0.707224	-1.21929	6.24946e-05	-1.79237	-1.20408	6.25367e-05	-1.79238	-1.20414
101426009	rs1392102	4.08973e-10	-0.75324	-1.05039	8.67838e-05	-1.54889	-1.11922	8.6876e-05	-1.54861	-1.11918
101426605	rs75397179	1.46723e-10	-1.73996	-1.08877	6.91396e-05	-1.75772	-1.13768	6.91918e-05	-1.75775	-1.13764
101426814	rs78891896	4.20007e-10	-1.77701	-1.92489e-10	0.000279314	-1.4992	-1.92489e-10	0.000279631	-1.4988	-1.92489e-10
101426996	rs724836	4.15079e-10	-0.736184	-1.05263	8.7404e-05	-1.54004	-1.12096	8.74972e-05	-1.53975	-1.12091
101427070	rs1381973	1.42925e-10	-1.75107	-1.10389	8.01141e-05	-1.56043	-1.18765	8.02015e-05	-1.56016	-1.18757
101427551	rs17146128	1.4147e-10	-1.75915	-1.10604	8.12205e-05	-1.54555	-1.18882	8.13095e-05	-1.54528	-1.18873
101427877	rs11955950	1.45949e-10	-1.75731	-1.07671	6.89753e-05	-1.76702	-1.13076	6.90285e-05	-1.76704	-1.13071
101427958	rs10463953	1.44981e-10	-1.75915	-1.08153	8.22606e-05	-1.54555	-1.17609	8.2352e-05	-1.54528	-1.17599
101427993	rs114752865	8.16035e-10	-1.11282	-1.92489e-10	0.000262667	-1.56065	-1.92489e-10	0.000262863	-1.56064	-1.92489e-10
101428349	rs13166290	4.41065e-10	-0.680503	-1.04758	9.03847e-05	-1.5107	-1.11676	9.04824e-05	-1.5104	-1.11672
101428403	rs2100890	1.57131e-10	-1.72158	-1.03862	0.000122683	-1.17316	-1.14877	0.000122825	-1.17286	-1.14864
101428423	rs111725283	1.50873e-10	-1.68163	-1.11921	7.27505e-05	-1.68292	-1.16158	7.28049e-05	-1.68294	-1.16154
101428537	rs6877511	5.25223e-10	-0.612988	-0.940465	0.000127386	-1.44931	-0.835002	0.000127462	-1.44942	-0.835034
101428688	rs111876831	1.51332e-10	-1.67949	-1.11831	7.2956e-05	-1.68079	-1.16089	7.30106e-05	-1.68081	-1.16085
101428816	rs113508963	1.41611e-10	-1.75394	-1.11026	6.75602e-05	-1.76385	-1.15466	6.76112e-05	-1.76387	-1.15462
101428945	rs112114340	1.51713e-10	-1.67608	-1.11921	7.31541e-05	-1.67739	-1.16158	7.32088e-05	-1.67741	-1.16154
101428982	rs7448456	4.51778e-10	-1.70409	-1.92489e-10	0.000238864	-1.65564	-1.92489e-10	0.000239112	-1.65534	-1.92489e-10
101429868	rs11242343	3.27182e-10	-0.805954	-1.22081	6.16163e-05	-1.81072	-1.19989	6.16576e-05	-1.81072	-1.19995
101430034	rs7702775	3.27284e-10	-0.805954	-1.2205	6.15511e-05	-1.81072	-1.20095	6.15924e-05	-1.81072	-1.20101
101430292	rs151267084	4.99476e-10	-1.60372	-1.92489e-10	0.000248794	-1.61491	-1.92489e-10	0.000248981	-1.61489	-1.92489e-10
101430566	rs79848420	5.14075e-10	-0.645954	-0.928953	0.000126945	-1.46781	-0.81997	0.000127022	-1.46791	-0.820002
101430804	rs113455749	1.52442e-10	-1.67389	-1.1166	7.34609e-05	-1.67521	-1.15957	7.35159e-05	-1.67524	-1.15953
101430964	rs1477620	4.38035e-10	-0.689	-1.04598	9.00898e-05	-1.51522	-1.11551	9.01869e-05	-1.51492	-1.11547
101431225	rs12187660	1.4296e-10	-1.7453	-1.10942	6.81566e-05	-1.75572	-1.15401	6.82081e-05	-1.75574	-1.15397
101431456	rs12188622	1.43364e-10	-1.7453	-1.10659	6.8307e-05	-1.75572	-1.15181	6.83586e-05	-1.75574	-1.15177
101431665	rs13182851	1.72419e-08	3.02997	-1.09215	8.01232e-05	-1.5458	-1.20217	8.02048e-05	-1.54558	-1.2021
101432498	rs1477619	3.11034e-08	3.54723	-1.01944	0.000148255	-0.949086	-1.18352	0.000148455	-0.948576	-1.18341
101432575	rs72776161	1.15026e-09	0.367998	-1.13753	0.000109886	-1.29945	-1.13265	0.000109983	-1.29932	-1.13263
101432653	rs7701337	3.02456e-10	-0.882949	-1.22239	6.21572e-05	-1.81265	-1.18922	6.21976e-05	-1.81265	-1.18931
101432686	rs75278655	1.5683e-10	-1.66432	-1.09779	7.51007e-05	-1.66567	-1.14703	7.51571e-05	-1.6657	-1.14699
101432938	rs6596344	4.40635e-10	-1.72906	-1.92489e-10	0.000231722	-1.686	-1.92489e-10	0.000231958	-1.68572	-1.92489e-10
101433292	rs35143096	4.02275e-08	3.78808	-1.00305	0.000132819	-1.06639	-1.17615	0.000133001	-1.06587	-1.17604
101433348	rs13175680	5.33445e-10	-0.500329	-1.03759	9.53509e-05	-1.45789	-1.11608	9.54581e-05	-1.45755	-1.11603
101433549	rs977664	1.40293e-10	-1.77793	-1.09561	8.56056e-05	-1.49573	-1.18605	8.57052e-05	-1.4954	-1.18595
101434285	rs143098431	7.45982e-10	-1.20258	-1.92489e-10	0.000230851	-1.68976	-1.92489e-10	0.000231005	-1.68983	-1.92489e-10
101434344	rs181354276	1.29373e-09	-0.651991	-1.92489e-10	0.00150394	0.184307	-1.92489e-10	0.00150446	0.183919	-1.92489e-10
101434456	rs1817368	3.11974e-10	-0.851946	-1.22241	6.33233e-05	-1.8022	-1.18108	6.33638e-05	-1.8022	-1.18118
101434493	rs143544497	8.35514e-10	-1.50891e-10	-1.08923	0.000436201	-1.50891e-10	-1.05343	0.00043649	-1.50891e-10	-1.05351
101434816	rs112774317	1.57944e-10	-1.74179	-1.01324	7.62958e-05	-1.75241	-1.04451	7.63488e-05	-1.75243	-1.04453
101435011	rs55957922	7.85631e-10	-1.15079	-1.92489e-10	0.00123416	-0.0133905	-1.92489e-10	0.00123467	-0.0137135	-1.92489e-10
101435031	rs55803962	3.94732e-10	-1.83907	-1.92489e-10	0.000262749	-1.56033	-1.92489e-10	0.000262919	-1.56043	-1.92489e-10
101435485	rs899043	2.85469e-10	-0.963829	-1.19931	5.97133e-05	-1.82098	-1.221	5.97564e-05	-1.82098	-1.22102
101435517	rs899044	2.78183e-08	3.4256	-1.00943	8.74194e-05	-1.48169	-1.17912	8.75132e-05	-1.48147	-1.17901
101435755	rs2126653	3.07027e-10	-0.867856	-1.22249	6.26164e-05	-1.80524	-1.18927	6.26571e-05	-1.80524	-1.18936
101435776	rs78303839	1.54007e-10	-1.73761	-1.04267	7.52891e-05	-1.73864	-1.07156	7.53416e-05	-1.73866	-1.07157
101435865	rs2126654	2.80205e-08	3.4256	-1.00219	8.77085e-05	-1.48169	-1.17582	8.7803e-05	-1.48147	-1.17571
101436215	rs114500111	4.64999e-10	-1.67524	-1.92489e-10	0.000460209	-0.999854	-1.92489e-10	0.000460608	-0.999724	-1.92489e-10
101436464	rs58484363	4.59473e-10	-1.6872	-1.92489e-10	0.000224767	-1.71647	-1.92489e-10	0.000224958	-1.71636	-1.92489e-10
101436479	rs11242354	2.90693e-08	3.4601	-0.999939	8.85966e-05	-1.47266	-1.17478	8.86924e-05	-1.47243	-1.17467
101436950	rs1600020	3.02243e-10	-0.883634	-1.22241	6.23541e-05	-1.80815	-1.19056	6.23948e-05	-1.80815	-1.19064
101437013	rs112560120	1.64883e-10	-1.67426	-1.03778	8.05504e-05	-1.67557	-1.06708	8.06061e-05	-1.6756	-1.0671
101437356	rs112646692	7.31446e-10	-1.50891e-10	-1.22225	0.000370515	-1.50891e-10	-1.21664	0.000370783	-1.50891e-10	-1.21665
101437651	rs78035698	1.62696e-10	-1.69787	-1.02752	7.8505e-05	-1.71072	-1.05766	7.85592e-05	-1.71074	-1.05768
101437946	rs7445151	2.97528e-10	-0.899282	-1.22249	6.22611e-05	-1.81093	-1.18927	6.23016e-05	-1.81093	-1.18936
101438129	rs114068443	5.12514e-10	-1.57795	-1.92489e-10	0.000208083	-1.7936	-1.92489e-10	0.000208233	-1.79362	-1.92489e-10
101438818	rs13154412	2.89627e-08	3.4601	-1.00361	8.84466e-05	-1.47266	-1.17648	8.8542e-05	-1.47243	-1.17636
101438906	rs1381967	2.97579e-10	-0.899282	-1.22231	6.21026e-05	-1.81093	-1.19182	6.21432e-05	-1.81093	-1.1919
101439319	rs1026664	2.91881e-08	3.4601	-0.995861	8.87649e-05	-1.47266	-1.17288	8.88611e-05	-1.47243	-1.17276
101439670	rs1020922	2.90693e-08	3.4601	-0.999939	8.85966e-05	-1.47266	-1.17478	8.86924e-05	-1.47243	-1.17467
101440027	rs74555585	1.64016e-10	-1.73063	-0.986681	7.98292e-05	-1.7317	-1.01995	7.98845e-05	-1.73172	-1.01997
101440037	rs113010484	1.71575e-10	-1.6701	-1.00216	8.35827e-05	-1.67143	-1.03427	8.36402e-05	-1.67146	-1.03429
101440425	rs12152873	1.69124e-10	-1.69604	-0.990601	8.13683e-05	-1.70897	-1.02358	8.14243e-05	-1.709	-1.0236
101440473	rs12152875	4.75307e-10	-1.65332	-1.92489e-10	0.000483181	-0.951143	-1.92489e-10	0.000483602	-0.951009	-1.92489e-10
101440772	rs12153743	1.68496e-10	-1.69604	-0.994322	8.16825e-05	-1.70897	-1.01972	8.17378e-05	-1.709	-1.01976
101440775	rs2219729	7.0621e-10	-0.203606	-1.05376	7.60056e-05	-1.66837	-1.13235	7.60781e-05	-1.66822	-1.13229
101440840	rs55996098	4.58358e-10	-1.68963	-1.92489e-10	0.000224276	-1.71866	-1.92489e-10	0.000224467	-1.71854	-1.92489e-10
101440928	rs112479413	1.78395e-10	-1.62635	-1.00693	8.69225e-05	-1.62784	-1.03868	8.69821e-05	-1.62787	-1.0387
101441031	rs73177261	6.29016e-10	-1.37312	-1.92489e-10	0.000199399	-1.83623	-1.92489e-10	0.000199542	-1.83624	-1.92489e-10
101441349	rs76973542	1.66942e-10	-1.72985	-0.969774	8.03313e-05	-1.74112	-1.00426	8.03868e-05	-1.74114	-1.00428
101441383	rs6880814	2.91158e-08	3.45762	-0.995861	8.80941e-05	-1.48024	-1.17288	8.81893e-05	-1.48002	-1.17276
101441663	rs6881341	2.79895e-10	-0.99317	-1.18969	5.92737e-05	-1.82692	-1.22245	5.93172e-05	-1.82692	-1.22245
101441799	rs34329221	7.04413e-10	-0.203606	-1.05631	7.58643e-05	-1.66837	-1.13421	7.59367e-05	-1.66822	-1.13415
101442184	rs1120080	2.22893e-10	-1.19031	-1.22028	5.97414e-05	-1.83947	-1.20204	5.97815e-05	-1.83947	-1.20211
101442466	rs77868484	4.11341e-10	-1.79785	-1.92489e-10	0.000353429	-1.26385	-1.92489e-10	0.000353768	-1.26363	-1.92489e-10
101442501	rs12516471	7.02634e-10	-0.203606	-1.05883	7.57248e-05	-1.66837	-1.13605	7.5797e-05	-1.66822	-1.13599
101443280	rs35899674	6.87412e-10	-0.223664	-1.06068	7.52564e-05	-1.67482	-1.13581	7.53276e-05	-1.67467	-1.13576
101443953	rs1351008	2.81181e-10	-0.978964	-1.19931	5.95855e-05	-1.82312	-1.221	5.96284e-05	-1.82312	-1.22102
101443998	rs77413602	9.15456e-10	-1.50891e-10	-0.997855	0.00047152	-1.50891e-10	-0.975573	0.000471902	-1.50891e-10	-0.975501
101444873	rs146421783	5.19912e-10	-1.56362	-1.92489e-10	0.00020575	-1.80487	-1.92489e-10	0.000205904	-1.80486	-1.92489e-10
101444944	rs111418940	1.7635e-10	-1.67426	-0.970548	8.57116e-05	-1.67557	-1.00497	8.57705e-05	-1.6756	-1.005
101444955	rs12654028	3.16753e-10	-0.836597	-1.22256	6.32644e-05	-1.79759	-1.18662	6.33053e-05	-1.79759	-1.18671
101445015	rs72660736	2.9452e-08	3.49125	-1.01801	8.86021e-05	-1.46443	-1.18295	8.86972e-05	-1.4642	-1.18284
101445231	rs10078913	4.43821e-10	-1.72185	-1.92489e-10	0.000217922	-1.7474	-1.92489e-10	0.000218105	-1.7473	-1.92489e-10
101445992	rs61447184	4.57254e-10	-1.69204	-1.92489e-10	0.000223791	-1.72082	-1.92489e-10	0.000223982	-1.72071	-1.92489e-10
101446237	rs6894257	2.91883e-08	3.49125	-1.02701	8.82571e-05	-1.46443	-1.18685	8.83514e-05	-1.4642	-1.18675
101446483	rs6874960	3.07031e-10	-0.867856	-1.22247	6.30449e-05	-1.80524	-1.18245	6.30854e-05	-1.80524	-1.18254
101446699	rs146461920	3.95348e-10	-1.83751	-1.92489e-10	0.000209152	-1.78847	-1.92489e-10	0.000209293	-1.78854	-1.92489e-10
101446708	rs186028671	2.01485e-09	-1.50891e-10	-0.208978	0.000920031	-1.50891e-10	-0.307127	0.000920953	-1.50891e-10	-0.306862
101447052	rs141233782	4.49845e-10	-1.70837	-1.92489e-10	0.000220546	-1.73543	-1.92489e-10	0.000220732	-1.73532	-1.92489e-10
101447203	rs139224642	1.82797e-10	-1.61404	-0.994866	8.89822e-05	-1.61557	-1.02753	8.9043e-05	-1.6156	-1.02755
101447418	rs9686254	3.16805e-10	-0.836597	-1.22239	6.36203e-05	-1.79759	-1.18101	6.3661e-05	-1.79759	-1.1811
101447594	rs9686632	2.89366e-08	3.49125	-1.03567	8.7936e-05	-1.46443	-1.1905	8.80295e-05	-1.4642	-1.1904
101448521	rs190393310	1.50321e-09	-1.50891e-10	-0.50192	0.0008853	-1.50891e-10	-0.345608	0.000885748	-1.50891e-10	-0.345839
101448704	rs138187467	3.94855e-10	-1.83876	-1.92489e-10	0.000260935	-1.56726	-1.92489e-10	0.000261104	-1.56735	-1.92489e-10
101448766	rs9686305	3.03978e-10	-0.877785	-1.22254	6.28284e-05	-1.80298	-1.18814	6.28693e-05	-1.80298	-1.18823
101448813	rs111780157	1.78497e-10	-1.66342	-0.969281	8.67437e-05	-1.66478	-1.0038	8.68033e-05	-1.66481	-1.00382
101449004	rs28761231	3.13687e-08	3.57532	-1.03904	9.18845e-05	-1.41912	-1.19188	9.1984e-05	-1.41887	-1.19179
101450324	rs116352625	4.13947e-10	-1.79154	-1.92489e-10	0.000206981	-1.79891	-1.92489e-10	0.00020713	-1.79893	-1.92489e-10
101450359	rs115731714	7.60603e-10	-1.18317	-1.92489e-10	0.000222111	-1.72836	-1.92489e-10	0.000222263	-1.72841	-1.92489e-10
101450505	rs34138709	7.43886e-10	-0.129643	-1.07575	7.66625e-05	-1.6439	-1.14822	7.6736e-05	-1.64374	-1.14816
101450694	rs1499610	3.17051e-10	-0.836597	-1.22162	6.41048e-05	-1.79759	-1.17342	6.41454e-05	-1.79759	-1.17352
101450907	rs13173076	7.28416e-10	-0.148285	-1.07812	7.60549e-05	-1.65017	-1.14991	7.61276e-05	-1.65001	-1.14985
101451690	rs78342616	4.01768e-10	-1.8214	-1.92489e-10	0.000319564	-1.36458	-1.92489e-10	0.000319863	-1.36438	-1.92489e-10
101452008	rs12656866	3.13052e-08	3.6625	-1.12824	8.94667e-05	-1.41801	-1.21966	8.9557e-05	-1.41777	-1.21963
101452116	rs7726091	3.17198e-10	-0.836597	-1.22115	6.43007e-05	-1.79759	-1.17037	6.43412e-05	-1.79759	-1.17048
101452188	rs113946608	1.75343e-10	-1.67643	-0.974106	8.52445e-05	-1.67773	-1.00828	8.53031e-05	-1.67776	-1.0083
101452325	rs58792397	1.45061e-10	-1.77793	-1.06219	8.72018e-05	-1.49573	-1.16758	8.73053e-05	-1.4954	-1.16746
101452335	rs62370399	1.00816e-09	0.174351	-1.07575	8.43618e-05	-1.5482	-1.14822	8.44462e-05	-1.54799	-1.14816
101452472	rs115490278	4.01712e-10	-1.82154	-1.92489e-10	0.000229132	-1.69724	-1.92489e-10	0.000229253	-1.69745	-1.92489e-10
101452776	rs1827149	2.93509e-10	-0.914799	-1.22057	6.3491e-05	-1.81358	-1.16706	6.35307e-05	-1.81358	-1.16717
101453333	rs73177270	5.50794e-10	-1.50592	-1.92489e-10	0.000198934	-1.83856	-1.92489e-10	0.000199082	-1.83855	-1.92489e-10
101453381	rs116611818	6.3785e-10	-1.35917	-1.92489e-10	0.000825217	-0.415888	-1.92489e-10	0.000825948	-0.41574	-1.92489e-10
101454563	rs11745729	7.87705e-10	-0.0712179	-1.07694	7.82053e-05	-1.62382	-1.14838	7.82809e-05	-1.62364	-1.14833
101455209	rs1499609	2.89455e-10	-0.930185	-1.21909	6.37716e-05	-1.8161	-1.16013	6.3811e-05	-1.8161	-1.16024
101455268	rs35041284	8.76053e-10	0.0658033	-1.10765	8.24496e-05	-1.54919	-1.17015	8.25305e-05	-1.549	-1.17011
101455271	rs35174420	8.76053e-10	0.0658033	-1.10765	8.24496e-05	-1.54919	-1.17015	8.25305e-05	-1.549	-1.17011
101455511	rs1030234	4.91831e-08	4.15233	-1.16631	0.00011151	-1.19496	-1.22246	0.000111622	-1.19469	-1.22247
101455634	rs433762	7.88802e-10	-0.0712179	-1.07554	7.82485e-05	-1.62382	-1.14783	7.83243e-05	-1.62364	-1.14777
101455844	rs414275	8.49587e-10	0.00559297	-1.07812	8.02516e-05	-1.59646	-1.14991	8.03301e-05	-1.59628	-1.14985
101455927	rs10059413	3.06639e-10	-1.26693	-0.824679	0.000142646	-1.44815	-0.723022	0.00014279	-1.44787	-0.723027
101456263	rs141890850	4.74298e-10	-1.65544	-1.92489e-10	0.00048094	-0.955792	-1.92489e-10	0.000481358	-0.955659	-1.92489e-10
101456767	rs67116008	4.36775e-10	-1.73786	-1.92489e-10	0.000214873	-1.76149	-1.92489e-10	0.000215051	-1.7614	-1.92489e-10
101456861	rs67715959	4.25482e-10	-1.76406	-1.92489e-10	0.000205671	-1.80526	-1.92489e-10	0.000205837	-1.80519	-1.92489e-10
101456924	rs407494	3.13067e-10	-0.853653	-1.21721	6.46025e-05	-1.8105	-1.15279	6.46423e-05	-1.81049	-1.15291
101457609	rs382521	2.09331e-08	3.1862	-1.05439	0.000102069	-1.30913	-1.19675	0.000102177	-1.3089	-1.19667
101458576	rs113656516	1.77138e-10	-1.76167	-0.878679	8.43247e-05	-1.77775	-0.919106	8.43827e-05	-1.77778	-0.919133
101459137	rs140048657	1.14888e-09	-0.770736	-1.92489e-10	0.000328754	-1.33623	-1.92489e-10	0.000329	-1.33621	-1.92489e-10
101459625	rs151103915	7.70853e-10	-1.50891e-10	-1.16978	0.00039176	-1.50891e-10	-1.16089	0.000392059	-1.50891e-10	-1.16086
101459687	rs261097	1.26e-09	0.401471	-1.07988	9.29743e-05	-1.44733	-1.15188	9.30688e-05	-1.44711	-1.15182
101459906	rs7723293	4.60153e-10	-1.68572	-1.92489e-10	0.000199196	-1.83725	-1.92489e-10	0.000199346	-1.83723	-1.92489e-10
101460204	rs149782098	3.94605e-10	-1.83939	-1.92489e-10	0.000198926	-1.8386	-1.92489e-10	0.000199075	-1.83859	-1.92489e-10
101460279	rs146785485	8.04133e-10	-1.50891e-10	-1.12751	0.000391633	-1.50891e-10	-1.16121	0.000391929	-1.50891e-10	-1.16119
101460321	rs10068118	4.25813e-10	-1.06618	-0.697097	0.000223667	-1.14024	-0.581135	0.000223918	-1.13985	-0.58114
101460693	rs261096	9.80772e-09	2.5741	-1.20045	0.000304101	-0.275856	-1.13832	0.000304616	-0.274844	-1.13838
101461122	rs28875632	4.31417e-10	-1.05649	-0.693711	0.000226584	-1.13103	-0.577393	0.000226839	-1.13063	-0.577399
101461224	rs72776174	1.05764e-08	1.4491	-1.92489e-10	0.00302437	0.882922	-1.92489e-10	0.0030265	0.882891	-1.92489e-10
101462519	rs66722406	3.94788e-10	-1.83893	-1.92489e-10	0.000199617	-1.83513	-1.92489e-10	0.000199759	-1.83516	-1.92489e-10
101464451	rs114248852	3.75566e-09	0.413742	-1.92489e-10	0.000850315	-0.385928	-1.92489e-10	0.000851063	-0.385784	-1.92489e-10
101464595	rs11746019	3.94732e-10	-1.83907	-1.92489e-10	0.000199705	-1.8347	-1.92489e-10	0.000199846	-1.83472	-1.92489e-10
101465106	rs428751	1.0557e-08	2.64419	-1.19692	0.000319214	-0.234025	-1.13165	0.000319756	-0.233	-1.13171
101465341	rs116154691	1.99347e-09	-0.219647	-1.92489e-10	0.00042702	-1.0747	-1.92489e-10	0.000427274	-1.07485	-1.92489e-10
101465419	rs6882593	1.32857e-10	-1.83884	-1.08917	0.000100106	-1.34382	-1.18149	0.000100237	-1.34335	-1.18138
101465862	rs387352	9.79537e-09	2.5741	-1.20171	0.000303349	-0.275856	-1.14079	0.000303863	-0.274844	-1.14085
101465969	rs72776175	4.51313e-10	-1.70512	-1.92489e-10	0.000475268	-0.967657	-1.92489e-10	0.0004755	-0.967903	-1.92489e-10
101466286	rs112509742	1.89326e-10	-1.67979	-0.894014	9.05891e-05	-1.6917	-0.933501	9.06506e-05	-1.69173	-0.933527
101466336	rs111375937	1.89523e-10	-1.67542	-0.897343	9.06875e-05	-1.68749	-0.936623	9.0749e-05	-1.68753	-0.936649
101466568	rs425813	9.75809e-09	2.5741	-1.20552	0.00030101	-0.275856	-1.14853	0.00030152	-0.274844	-1.14859
101466768	rs405289	1.15717e-08	2.74718	-1.20813	0.000337786	-0.155032	-1.15409	0.000338373	-0.153981	-1.15414
101473293	rs72776176	4.20641e-10	-1.05649	-0.719006	0.000220334	-1.13103	-0.605364	0.000220582	-1.13063	-0.60537
101474542	rs1846552	1.16393e-10	-1.83781	-1.2225	9.58382e-05	-1.38636	-1.18252	9.59234e-05	-1.38607	-1.18265
101474602	rs1846551	1.1769e-10	-1.82679	-1.22244	8.67519e-05	-1.48462	-1.18387	8.68262e-05	-1.48437	-1.184
101474654	rs1846549	1.17507e-10	-1.82834	-1.22244	8.74947e-05	-1.47609	-1.18387	8.75699e-05	-1.47584	-1.184
101474894	rs412077	1.97163e-08	3.22754	-1.15562	0.000107292	-1.23344	-1.22253	0.000107396	-1.23321	-1.22253
101474954	rs76060974	4.65843e-10	-1.67343	-1.92489e-10	0.000198954	-1.83846	-1.92489e-10	0.000199103	-1.83845	-1.92489e-10
101475506	rs1345828	2.48472e-08	3.35873	-1.05551	0.000109364	-1.23662	-1.20023	0.000109481	-1.23637	-1.20015
101475627	rs12659729	2.46179e-08	3.35873	-1.06478	0.00010904	-1.23662	-1.2032	0.000109156	-1.23637	-1.20312
101475656	rs12659731	2.65578e-08	3.42531	-1.05551	0.000111887	-1.21381	-1.20023	0.000112008	-1.21355	-1.20015
101476014	rs11740476	4.56873e-10	-1.69287	-1.92489e-10	0.000490124	-0.936877	-1.92489e-10	0.000490362	-0.937128	-1.92489e-10
101476067	rs75149300	1.62953e-09	-1.50891e-10	-0.421231	0.000991026	-1.50891e-10	-0.232794	0.000991648	-1.50891e-10	-0.232903
101476620	rs56283402	1.175e-10	-1.82834	-1.2225	8.76129e-05	-1.47609	-1.18252	8.7688e-05	-1.47584	-1.18265
101477539	rs402111	5.9325e-09	1.95767	-1.08675	0.000221379	-0.575908	-1.15575	0.000221704	-0.575188	-1.15574
101477991	rs149382620	1.2141e-09	-1.50891e-10	-0.715518	0.000660283	-1.50891e-10	-0.638866	0.0006608	-1.50891e-10	-0.63882
101478106	rs115785608	1.02225e-09	-0.887517	-1.92489e-10	0.00113458	-0.0975151	-1.92489e-10	0.00113497	-0.0979057	-1.92489e-10
101478839	rs411894	2.32628e-08	3.24857	-1.01124	0.000111246	-1.23739	-1.1824	0.000111366	-1.23716	-1.18229
101478928	rs17329674	7.9508e-10	-1.13883	-1.92489e-10	0.00022763	-1.70381	-1.92489e-10	0.000227819	-1.70372	-1.92489e-10
101479193	rs388785	6.0197e-09	1.95767	-1.07216	0.000223681	-0.575908	-1.14541	0.00022401	-0.575188	-1.14539
101479444	rs452512	2.4397e-08	3.29259	-1.00765	0.000109038	-1.25901	-1.18083	0.000109158	-1.25876	-1.18071
101480200	rs145287087	1.40065e-09	-1.50891e-10	-0.572587	0.000670227	-1.50891e-10	-0.623918	0.000670758	-1.50891e-10	-0.623862
101481025	rs649983	2.45777e-08	3.2927	-1.00038	0.000108394	-1.26817	-1.17759	0.000108514	-1.26792	-1.17747
101481133	rs369555	2.33985e-08	3.25795	-1.0148	0.000107444	-1.27062	-1.18394	0.000107562	-1.27037	-1.18384
101481452	rs138399415	1.65945e-10	-1.48627	-1.21935	6.28824e-05	-1.77085	-1.21942	6.2927e-05	-1.77087	-1.21943
101481493	rs57988940	1.17883e-10	-1.82513	-1.22245	8.67879e-05	-1.49304	-1.17503	8.68608e-05	-1.49279	-1.17517
101481617	rs61442479	1.17174e-10	-1.83125	-1.22237	9.06548e-05	-1.45095	-1.17353	9.07322e-05	-1.45069	-1.17367
101481665	rs1423664	2.56982e-08	3.35873	-1.02183	0.000110827	-1.23662	-1.18694	0.000110948	-1.23637	-1.18684
101481777	rs1833911	1.83384e-08	3.126	-1.12652	0.000103949	-1.26823	-1.21941	0.000104052	-1.268	-1.21938
101481839	rs4703208	5.08204e-09	1.74501	-1.02882	9.12992e-05	-1.45764	-1.15975	9.1393e-05	-1.45746	-1.15964
101482142	rs66485973	1.17345e-10	-1.82979	-1.22237	8.91701e-05	-1.46746	-1.17353	8.92456e-05	-1.46721	-1.17367
101482418	rs10463957	1.18091e-10	-1.82338	-1.22244	8.60898e-05	-1.50136	-1.17478	8.61618e-05	-1.50112	-1.17493
101482434	rs13162319	8.31155e-09	1.20812	-1.92489e-10	0.000307627	-1.40265	-1.92489e-10	0.000308005	-1.40216	-1.92489e-10
101482750	rs10463540	1.44188e-10	-1.63029	-1.21587	0.000164709	-0.819968	-1.20739	0.000164893	-0.819509	-1.20747
101482983	rs6889035	1.18304e-10	-1.82152	-1.2225	8.52662e-05	-1.50958	-1.17618	8.53375e-05	-1.50934	-1.17632
101483178	rs6878217	1.18101e-10	-1.82338	-1.22235	8.62202e-05	-1.50136	-1.17327	8.62922e-05	-1.50112	-1.17341
101483306	rs10455060	1.6997e-10	-1.7752	-0.90645	8.17531e-05	-1.78267	-0.945159	8.18097e-05	-1.78269	-0.945184
101483885	rs446182	6.53596e-09	2.02205	-1.05425	0.000235201	-0.538659	-1.13244	0.00023555	-0.537929	-1.13242
101484521	rs62370429	7.90397e-10	-1.14474	-1.92489e-10	0.000224017	-1.71981	-1.92489e-10	0.000224177	-1.71984	-1.92489e-10
101484594	rs13160102	2.09338e-08	3.12402	-0.992178	0.000103817	-1.31477	-1.17414	0.000103931	-1.31453	-1.17402
101484640	rs12055085	1.17375e-10	-1.82979	-1.22211	8.94697e-05	-1.46746	-1.17017	8.9545e-05	-1.46721	-1.17032
101484893	rs4703209	1.6184e-08	2.9911	-1.1166	9.95593e-05	-1.31337	-1.21741	9.9658e-05	-1.31315	-1.21737
101484923	rs12054857	1.16245e-10	-1.83934	-1.22225	0.00010102	-1.34448	-1.17173	0.000101127	-1.34402	-1.17188
101485000	rs28868017	1.69083e-10	-1.78176	-0.905124	8.13524e-05	-1.78883	-0.943916	8.14088e-05	-1.78885	-0.943942
101485069	rs10455017	1.68618e-10	-1.7856	-0.904037	8.11432e-05	-1.79242	-0.942898	8.11994e-05	-1.79244	-0.942924
101485082	rs4703210	6.53189e-09	1.98979	-1.02261	0.000236833	-0.557352	-1.10683	0.000237183	-0.556627	-1.10681
101485254	rs10455061	6.57887e-09	1.98979	-1.01545	0.000237621	-0.557352	-1.10351	0.000237973	-0.556627	-1.10349
101486279	rs73180147	1.69083e-10	-1.78176	-0.905124	8.13524e-05	-1.78883	-0.943916	8.14088e-05	-1.78885	-0.943942
101486464	rs67935908	1.17085e-10	-1.83239	-1.22199	9.11307e-05	-1.4499	-1.16934	9.12078e-05	-1.44964	-1.16949
101486968	rs35813266	4.25419e-09	1.55645	-1.01807	8.65721e-05	-1.51747	-1.15309	8.66604e-05	-1.5173	-1.15297
101486983	rs72776181	1.17085e-10	-1.83239	-1.22199	9.11307e-05	-1.4499	-1.16934	9.12078e-05	-1.44964	-1.16949
101486984	rs58987439	1.65638e-10	-1.7856	-0.921868	7.98e-05	-1.79242	-0.959589	7.98554e-05	-1.79244	-0.959614
101487194	rs384809	1.58044e-08	2.95682	-1.10606	9.87125e-05	-1.32464	-1.21468	9.88111e-05	-1.32443	-1.21463
101487589	rs140892410	1.52996e-08	1.81831	-1.92489e-10	0.000471867	-0.974838	-1.92489e-10	0.000472429	-0.974385	-1.92489e-10
101487758	rs438161	1.58511e-08	2.95682	-1.10311	9.87895e-05	-1.32464	-1.2139	9.88884e-05	-1.32443	-1.21385
101487818	rs424182	1.58604e-08	2.95682	-1.10252	9.87769e-05	-1.32464	-1.21403	9.88758e-05	-1.32443	-1.21398
101488180	rs142316429	4.95787e-10	-1.61113	-1.92489e-10	0.000332183	-1.32585	-1.92489e-10	0.000332432	-1.32584	-1.92489e-10
101488684	rs146571903	7.35178e-10	-1.50891e-10	-1.21716	0.000374551	-1.50891e-10	-1.20581	0.000374822	-1.50891e-10	-1.20582
101489288	rs453939	1.4916e-08	2.85812	-1.0652	9.68445e-05	-1.35663	-1.2018	9.69436e-05	-1.35643	-1.20171
101490022	rs415200	9.05354e-09	2.07724	-0.783608	0.000280456	-0.556562	-0.938554	0.000280933	-0.555656	-0.9385
101490039	rs73778204	1.16535e-10	-1.83901	-1.22007	0.000107659	-1.29587	-1.1567	0.000107772	-1.29538	-1.15687
101490041	rs73778205	1.16535e-10	-1.83901	-1.22007	0.000107659	-1.29587	-1.1567	0.000107772	-1.29538	-1.15687
101490054	rs12654141	1.52735e-08	2.61671	-0.800112	9.69228e-05	-1.47805	-1.07957	9.7035e-05	-1.47785	-1.07935
101490067	rs142393750	1.06688e-09	-0.844787	-1.92489e-10	0.000296556	-1.4393	-1.92489e-10	0.000296776	-1.43929	-1.92489e-10
101490073	rs67382343	1.16389e-10	-1.83868	-1.22165	0.00010765	-1.28621	-1.16644	0.000107765	-1.28572	-1.16659
101490273	rs695056	1.00482e-08	2.15125	-0.753373	0.000323953	-0.434322	-0.916614	0.000324458	-0.43356	-0.916556
101490406	rs73180158	1.63407e-10	-1.78176	-0.93927	7.87959e-05	-1.78883	-0.975846	7.88506e-05	-1.78885	-0.97587
101490557	rs544664926	4.02742e-10	-1.81898	-1.92489e-10	0.000233467	-1.67849	-1.92489e-10	0.000233625	-1.67855	-1.92489e-10
101490688	rs550867370	7.96186e-10	-1.50891e-10	-1.13744	0.000397817	-1.50891e-10	-1.14554	0.000398118	-1.50891e-10	-1.14552
101490761	rs113124226	1.18199e-10	-1.83859	-1.20632	9.45784e-05	-1.36591	-1.21619	9.46824e-05	-1.3655	-1.21624
101490790	rs113755845	1.16411e-10	-1.83778	-1.22237	0.000101576	-1.33674	-1.17399	0.000101683	-1.33627	-1.17413
101490829	rs111423393	4.75198e-10	-1.65354	-1.92489e-10	0.000325134	-1.3473	-1.92489e-10	0.000325452	-1.34706	-1.92489e-10
101490931	rs10080070	3.13763e-10	-1.19406	-0.874573	0.000164044	-1.2754	-0.756002	0.000164217	-1.27505	-0.75603
101490975	rs113290552	1.16278e-10	-1.83902	-1.22227	0.000104689	-1.30808	-1.17246	0.0001048	-1.30761	-1.17261
101491385	rs113487340	1.54849e-10	-1.79436	-0.98047	7.49456e-05	-1.80058	-1.0142	7.49977e-05	-1.80059	-1.01422
101491450	rs112955479	1.55707e-10	-1.78685	-0.982448	7.53328e-05	-1.79359	-1.01603	7.5385e-05	-1.79361	-1.01606
101491517	rs10066677	2.07407e-10	-1.3201	-1.16249	7.42584e-05	-1.83681	-0.98717	7.42922e-05	-1.83681	-0.987451
101491819	rs7443153	1.16456e-10	-1.83778	-1.22199	0.00010205	-1.33674	-1.16934	0.000102157	-1.33627	-1.16949
101491887	rs113656355	1.54526e-10	-1.79551	-0.981408	7.48005e-05	-1.80164	-1.01507	7.48524e-05	-1.80166	-1.01509
101491943	rs77019284	1.16735e-10	-1.83679	-1.22058	0.000100727	-1.35971	-1.15941	0.000100813	-1.35943	-1.15957
101492127	rs7724755	1.44324e-10	-1.80764	-1.03758	6.89135e-05	-1.83179	-1.0669	6.89635e-05	-1.83177	-1.06692
101492399	rs7726332	1.1854e-10	-1.83313	-1.2089	8.83669e-05	-1.43564	-1.21439	8.8448e-05	-1.43541	-1.21445
101492621	rs6885922	1.54365e-10	-1.79551	-0.982448	7.47284e-05	-1.80164	-1.01603	7.47803e-05	-1.80166	-1.01606
101492803	rs6872272	1.54543e-10	-1.79436	-0.982448	7.48083e-05	-1.80058	-1.01603	7.48602e-05	-1.80059	-1.01606
101492804	rs115772197	5.37609e-10	-1.53015	-1.92489e-10	0.000604931	-0.726421	-1.92489e-10	0.000605482	-0.726247	-1.92489e-10
101492983	rs192136267	5.97055e-10	-1.42527	-1.92489e-10	0.000199087	-1.83779	-1.92489e-10	0.000199234	-1.83779	-1.92489e-10
101493466	rs115387388	4.0255e-10	-1.81946	-1.92489e-10	0.000223019	-1.72428	-1.92489e-10	0.000223201	-1.7242	-1.92489e-10
101493628	rs73180164	1.56237e-10	-1.78045	-0.98545	7.55746e-05	-1.7876	-1.01881	7.56269e-05	-1.78762	-1.01884
101494072	rs7736423	1.18685e-10	-1.83191	-1.2089	8.7551e-05	-1.44492	-1.21439	8.76311e-05	-1.44469	-1.21445
101494203	rs6882706	1.48999e-10	-1.82789	-0.98545	7.23703e-05	-1.83093	-1.01881	7.24212e-05	-1.83093	-1.01884
101494712	rs112120901	1.5957e-10	-1.78045	-0.964343	7.70704e-05	-1.7876	-0.999215	7.71236e-05	-1.78762	-0.999242
101494782	rs73180169	1.54885e-10	-1.79319	-0.981408	7.49617e-05	-1.79949	-1.01507	7.50137e-05	-1.79951	-1.01509
101494943	rs73180170	1.57917e-10	-1.77276	-0.982448	7.63349e-05	-1.78037	-1.01603	7.63876e-05	-1.78039	-1.01606
101495518	rs76433440	7.22299e-10	-1.23484	-1.92489e-10	0.000208453	-1.79182	-1.92489e-10	0.000208613	-1.79179	-1.92489e-10
101495864	rs7713635	1.54885e-10	-1.79319	-0.981408	7.49617e-05	-1.79949	-1.01507	7.50137e-05	-1.79951	-1.01509
101496035	rs112868254	1.56795e-10	-1.77792	-0.984417	7.58267e-05	-1.78523	-1.01786	7.58792e-05	-1.78525	-1.01788
101496315	rs75987125	1.19363e-10	-1.8363	-1.19881	6.85953e-05	-1.68324	-1.22007	6.865e-05	-1.68315	-1.2201
101496418	rs28595257	2.74544e-10	-1.26733	-0.934832	0.000142027	-1.34375	-0.831766	0.000142176	-1.34342	-0.831783
101496429	rs28712811	2.93124e-10	-1.21382	-0.922858	0.000151388	-1.29386	-0.817832	0.000151548	-1.29352	-0.817849
101496593	rs73180172	1.54978e-10	-1.79551	-0.978484	7.50037e-05	-1.80164	-1.01235	7.50558e-05	-1.80166	-1.01238
101496605	rs73180175	1.55338e-10	-1.79319	-0.978484	7.51653e-05	-1.79949	-1.01235	7.52175e-05	-1.79951	-1.01238
101497155	rs66750648	1.16625e-10	-1.8365	-1.22181	0.000100324	-1.35539	-1.16774	0.000100428	-1.35494	-1.1679
101497400	rs77840614	3.95055e-10	-1.83825	-1.92489e-10	0.000202406	-1.82126	-1.92489e-10	0.000202564	-1.82122	-1.92489e-10
101497542	rs72776182	3.97992e-10	-1.83085	-1.92489e-10	0.000205473	-1.80622	-1.92489e-10	0.000205609	-1.80629	-1.92489e-10
101498042	rs10455018	1.18563e-10	-1.83057	-1.21126	8.69276e-05	-1.45409	-1.21237	8.70063e-05	-1.45386	-1.21243
101498366	rs10455064	1.18985e-10	-1.83191	-1.20637	8.74254e-05	-1.44492	-1.21583	8.75058e-05	-1.44469	-1.21588
101498673	rs114881818	8.29783e-10	-1.09611	-1.92489e-10	0.000303507	-1.41613	-1.92489e-10	0.000303761	-1.41603	-1.92489e-10
101499108	rs144950740	3.8111e-09	-1.50891e-10	0.428397	0.00174501	-1.50891e-10	0.332983	0.00174613	-1.50891e-10	0.332888
101499259	rs650778	4.30574e-08	3.59541	-0.742399	0.000133532	-1.19179	-1.0454	0.000133701	-1.19152	-1.04515
101499439	rs189533794	1.98165e-09	-1.50891e-10	-0.225591	0.000857564	-1.50891e-10	-0.377439	0.000858378	-1.50891e-10	-0.377227
101500332	rs147159859	1.62172e-10	-1.77382	-0.954802	7.82436e-05	-1.78137	-0.990335	7.82976e-05	-1.78139	-0.990362
101500502	rs181739128	1.54891e-09	-1.50891e-10	-0.47197	0.000686757	-1.50891e-10	-0.599554	0.000687416	-1.50891e-10	-0.599331
101500949	rs182001	4.79614e-08	3.66006	-0.699181	0.000144636	-1.13952	-1.0178	0.000144822	-1.13923	-1.01753
101501161	rs148592472	1.41994e-10	-1.63908	-1.22241	0.000159734	-0.872206	-1.18582	0.000159905	-0.871745	-1.18594
101501440	rs142965671	1.62398e-10	-1.77242	-0.954802	7.83466e-05	-1.78006	-0.990335	7.84006e-05	-1.78008	-0.990362
101501877	rs193094815	3.89177e-09	-1.50891e-10	0.449343	0.00176989	-1.50891e-10	0.347137	0.00177106	-1.50891e-10	0.347064
101503138	rs73180181	1.60144e-10	-1.7885	-0.952711	7.73256e-05	-1.79512	-0.988388	7.73791e-05	-1.79514	-0.988415
101503403	rs67891206	1.16608e-10	-1.83685	-1.22161	0.000102486	-1.33569	-1.16612	0.000102591	-1.33524	-1.16628
101503934	rs72776184	4.04048e-10	-1.81574	-1.92489e-10	0.000210893	-1.78018	-1.92489e-10	0.000211028	-1.78028	-1.92489e-10
101503942	rs1156573	1.60144e-10	-1.7885	-0.952711	7.73256e-05	-1.79512	-0.988388	7.73791e-05	-1.79514	-0.988415
101504120	rs79576398	1.07293e-09	-1.50891e-10	-0.839131	0.000613598	-1.50891e-10	-0.712194	0.000614002	-1.50891e-10	-0.712274
101504347	rs10463958	1.1905e-10	-1.83057	-1.20716	8.66436e-05	-1.45409	-1.21564	8.6723e-05	-1.45386	-1.2157
101504399	rs73180182	1.60144e-10	-1.7885	-0.952711	7.73256e-05	-1.79512	-0.988388	7.73791e-05	-1.79514	-0.988415
101504777	rs1423663	1.1905e-10	-1.83057	-1.20716	8.66436e-05	-1.45409	-1.21564	8.6723e-05	-1.45386	-1.2157
101504860	rs72776185	5.32354e-10	-1.53997	-1.92489e-10	0.000688158	-0.597516	-1.92489e-10	0.000688462	-0.597811	-1.92489e-10
101505108	rs72776186	1.82867e-09	-0.305935	-1.92489e-10	0.00466047	1.31534	-1.92489e-10	0.00466155	1.31483	-1.92489e-10
101505510	rs60772620	1.63436e-10	-1.76814	-0.952711	7.88166e-05	-1.77602	-0.988388	7.88709e-05	-1.77604	-0.988415
101505651	rs11745879	1.18891e-10	-1.83191	-1.20716	8.74416e-05	-1.44492	-1.21564	8.75219e-05	-1.44469	-1.2157
101505969	rs78080219	6.00573e-09	-1.50891e-10	0.883193	0.00296865	-1.50891e-10	0.864328	0.00297089	-1.50891e-10	0.864347
101506560	rs395327	1.61118e-08	0.577262	1.29277	0.000888196	-1.36153	1.01919	0.000889198	-1.36128	1.01933
101506867	rs73180187	1.60945e-10	-1.7856	-0.950611	7.76865e-05	-1.79242	-0.986432	7.77402e-05	-1.79244	-0.986459
101507197	rs112504493	1.64365e-10	-1.76669	-0.948503	7.9235e-05	-1.77465	-0.984467	7.92895e-05	-1.77467	-0.984495
101507854	rs7444646	1.17162e-10	-1.83173	-1.22199	9.42757e-05	-1.41597	-1.16934	9.43561e-05	-1.41571	-1.16949
101507901	rs73180189	1.64956e-10	-1.76521	-0.946387	7.95019e-05	-1.77326	-0.982494	7.95565e-05	-1.77328	-0.982522
101508279	rs453689	1.66228e-08	0.577262	1.32399	0.000914772	-1.36153	1.04867	0.000915804	-1.36128	1.04882
101508287	rs1587419	1.17336e-10	-1.83043	-1.22181	9.35608e-05	-1.42518	-1.16774	9.364e-05	-1.42492	-1.1679
101508740	rs113124162	1.62275e-10	-1.78473	-0.943252	7.82852e-05	-1.7916	-0.979571	7.83393e-05	-1.79162	-0.979599
101509129	rs73180193	5.22074e-10	-1.55947	-1.92489e-10	0.000200149	-1.83247	-1.92489e-10	0.000200289	-1.83251	-1.92489e-10
101509590	rs186305257	4.60678e-10	-1.68458	-1.92489e-10	0.000198812	-1.83917	-1.92489e-10	0.00019896	-1.83917	-1.92489e-10
101509782	rs73180195	1.65557e-10	-1.76669	-0.941274	7.9771e-05	-1.77465	-0.977726	7.98258e-05	-1.77467	-0.977754
101509904	rs72776189	4.13623e-10	-1.79232	-1.92489e-10	0.000214751	-1.76205	-1.92489e-10	0.000214887	-1.76216	-1.92489e-10
101509920	rs7378869	1.1905e-10	-1.83057	-1.20716	8.66436e-05	-1.45409	-1.21564	8.6723e-05	-1.45386	-1.2157
101510132	rs10078854	4.48772e-10	-1.71076	-1.92489e-10	0.000315554	-1.37721	-1.92489e-10	0.000315934	-1.37674	-1.92489e-10
101510178	rs6596386	1.16641e-10	-1.83679	-1.22139	0.000100218	-1.35971	-1.16448	0.000100304	-1.35943	-1.16464
101510844	rs261094	1.58746e-08	0.554461	1.30074	0.000885903	-1.37164	1.02671	0.0008869	-1.3714	1.02686
101510894	rs73181957	1.66516e-10	-1.76521	-0.936968	8.02035e-05	-1.77326	-0.973708	8.02586e-05	-1.77328	-0.973736
101511644	rs10515322	1.1905e-10	-1.83057	-1.20716	8.66436e-05	-1.45409	-1.21564	8.6723e-05	-1.45386	-1.2157
101511737	rs17147130	1.17211e-10	-1.83173	-1.22157	9.46097e-05	-1.41597	-1.1658	9.46899e-05	-1.41571	-1.16596
101511962	rs1812414	1.18788e-10	-1.83191	-1.20803	8.74942e-05	-1.44492	-1.21504	8.75744e-05	-1.44469	-1.2151
101511997	rs139478711	1.62223e-09	-1.50891e-10	-0.42572	0.000931467	-1.50891e-10	-0.294774	0.000932165	-1.50891e-10	-0.294762
101512451	rs261093	4.82002e-08	3.69198	-0.726138	0.000142243	-1.13818	-1.03581	0.000142424	-1.1379	-1.03556
101512717	rs73181961	1.66845e-10	-1.76238	-0.937835	8.03538e-05	-1.77058	-0.974517	8.04089e-05	-1.7706	-0.974545
101513107	rs73181963	1.66955e-10	-1.76388	-0.935676	8.04018e-05	-1.772	-0.972501	8.04571e-05	-1.77202	-0.972529
101513273	rs148458656	4.77067e-10	-1.64962	-1.92489e-10	0.000214427	-1.76356	-1.92489e-10	0.00021459	-1.76354	-1.92489e-10
101513308	rs182038591	1.48608e-09	-0.513379	-1.92489e-10	0.000337564	-1.30978	-1.92489e-10	0.00033781	-1.30979	-1.92489e-10
101513494	rs59957778	1.18788e-10	-1.83191	-1.20803	8.74942e-05	-1.44492	-1.21504	8.75744e-05	-1.44469	-1.2151
101513548	rs73181964	1.64724e-10	-1.7795	-0.933508	7.93885e-05	-1.7867	-0.970477	7.94432e-05	-1.78672	-0.970505
101513813	rs9327794	3.45423e-10	-1.15794	-0.814563	0.000181826	-1.24159	-0.686893	0.000182019	-1.24124	-0.686923
101513985	rs3995228	1.17097e-10	-1.83293	-1.22134	9.56531e-05	-1.40666	-1.16415	9.57342e-05	-1.40639	-1.1643
101514314	rs140642381	1.01941e-09	-1.50891e-10	-0.890299	0.000583402	-1.50891e-10	-0.762658	0.000583747	-1.50891e-10	-0.762803
101514470	rs112919006	1.65224e-10	-1.78083	-0.929146	7.96132e-05	-1.78795	-0.966402	7.96681e-05	-1.78797	-0.966431
101514542	rs73181968	1.67855e-10	-1.76388	-0.930297	8.08067e-05	-1.772	-0.967478	8.08622e-05	-1.77202	-0.967506
101514585	rs6871393	1.17127e-10	-1.83293	-1.22109	9.5814e-05	-1.40666	-1.16246	9.5895e-05	-1.40639	-1.16263
101514697	rs6871740	1.18788e-10	-1.83191	-1.20803	8.74942e-05	-1.44492	-1.21504	8.75744e-05	-1.44469	-1.2151
101514964	rs111352950	1.68398e-10	-1.76388	-0.927068	8.10509e-05	-1.772	-0.96446	8.11066e-05	-1.77202	-0.964489
101514996	rs73181969	1.68398e-10	-1.76388	-0.927068	8.10509e-05	-1.772	-0.96446	8.11066e-05	-1.77202	-0.964489
101515612	rs67499639	1.18788e-10	-1.83191	-1.20803	8.74942e-05	-1.44492	-1.21504	8.75744e-05	-1.44469	-1.2151
101515684	rs73181970	1.65692e-10	-1.78344	-0.923703	7.98234e-05	-1.7904	-0.961315	7.98784e-05	-1.79042	-0.961344
101515951	rs73181972	1.6874e-10	-1.76521	-0.923703	8.12036e-05	-1.77326	-0.961315	8.12593e-05	-1.77328	-0.961344
101516074	rs73181973	1.6602e-10	-1.78473	-0.920436	7.99715e-05	-1.7916	-0.95826	8.00266e-05	-1.79162	-0.958289
101516393	rs12657512	4.06338e-08	3.52095	-0.725874	0.000135279	-1.18855	-1.03565	0.000135449	-1.18828	-1.0354
101516774	rs7714115	1.18321e-10	-1.83672	-1.20716	0.000106254	-1.25005	-1.21564	0.000106357	-1.24977	-1.2157
101517020	rs6897921	1.66656e-10	-1.78431	-0.917032	7.97899e-05	-1.79706	-0.955076	7.98446e-05	-1.79708	-0.955105
101517520	rs72776191	4.06372e-10	-1.81001	-1.92489e-10	0.000209788	-1.78544	-1.92489e-10	0.000209922	-1.78553	-1.92489e-10
101517870	rs1423661	1.16998e-10	-1.83403	-1.22109	9.67202e-05	-1.39725	-1.16246	9.68023e-05	-1.39697	-1.16263
101518733	rs73181975	1.71098e-10	-1.76238	-0.91266	8.22671e-05	-1.77058	-0.950984	8.23235e-05	-1.7706	-0.951013
101519171	rs6869113	3.00055e-10	-1.28178	-0.831527	0.000158854	-1.35719	-0.706356	0.000159017	-1.35687	-0.706386
101519407	rs73181976	1.62303e-10	-1.81634	-0.911473	7.83301e-05	-1.82073	-0.949872	7.83846e-05	-1.82074	-0.949902
101519912	rs6869235	1.16893e-10	-1.83488	-1.22114	9.89913e-05	-1.37369	-1.16281	9.90924e-05	-1.37325	-1.16297
101520825	rs11741163	5.27131e-10	-1.54983	-1.92489e-10	0.000674424	-0.617676	-1.92489e-10	0.000674723	-0.617968	-1.92489e-10
101521035	rs6596402	1.19694e-10	-1.82607	-1.20627	8.49057e-05	-1.47377	-1.21622	8.49833e-05	-1.47355	-1.21627
101521080	rs11741833	1.16968e-10	-1.83403	-1.22134	9.65578e-05	-1.39725	-1.16415	9.664e-05	-1.39697	-1.1643
101521984	rs1423660	1.16674e-10	-1.8365	-1.22139	0.000100652	-1.35539	-1.16448	0.000100755	-1.35494	-1.16464
101522316	rs75972634	5.85958e-09	-1.50891e-10	0.858556	0.00295766	-1.50891e-10	0.86062	0.0029598	-1.50891e-10	0.860605
101522427	rs139214461	3.94662e-10	-1.83925	-1.92489e-10	0.000247435	-1.62039	-1.92489e-10	0.000247566	-1.62059	-1.92489e-10
101522534	rs73181979	1.72097e-10	-1.7677	-0.901519	8.2104e-05	-1.783	-0.940548	8.21598e-05	-1.78303	-0.940578
101522676	rs2081166	1.19607e-10	-1.82771	-1.20535	8.56199e-05	-1.46484	-1.21677	8.56987e-05	-1.46462	-1.21682
101522809	rs12187607	1.72292e-10	-1.77118	-0.896903	8.21759e-05	-1.78645	-0.936221	8.22323e-05	-1.78647	-0.936251
101522815	rs6867849	2.75548e-09	0.104072	-1.92489e-10	0.000609196	-0.719394	-1.92489e-10	0.000609538	-0.71957	-1.92489e-10
101522843	rs12188293	1.71924e-10	-1.77101	-0.899215	8.26338e-05	-1.77873	-0.938389	8.26905e-05	-1.77875	-0.938419
101523169	rs10063676	3.07962e-10	-1.28135	-0.80595	0.000156786	-1.39962	-0.67703	0.000156945	-1.39932	-0.677061
101523455	rs141117523	1.62555e-10	-1.82028	-0.90598	7.84568e-05	-1.82426	-0.944728	7.85114e-05	-1.82427	-0.944757
101523938	rs145709576	4.05304e-10	-1.81264	-1.92489e-10	0.000211919	-1.77533	-1.92489e-10	0.000212054	-1.77543	-1.92489e-10
101524074	rs72776195	4.04876e-10	-1.8137	-1.92489e-10	0.000211572	-1.77697	-1.92489e-10	0.000211707	-1.77707	-1.92489e-10
101524080	rs261091	5.2252e-08	3.79386	-0.747308	0.000148593	-1.08161	-1.04871	0.000148783	-1.08132	-1.04846
101524135	rs66465172	1.1982e-10	-1.82593	-1.20535	8.42531e-05	-1.48094	-1.21677	8.433e-05	-1.48071	-1.21682
101524143	rs113879276	1.83823e-10	-1.74297	-0.860331	8.45152e-05	-1.79274	-0.901867	8.45731e-05	-1.79276	-0.901899
101524376	rs60114540	1.16604e-10	-1.8365	-1.22199	0.000100164	-1.35539	-1.16934	0.000100268	-1.35494	-1.16949
101524451	rs61435247	5.26117e-10	-1.55175	-1.92489e-10	0.000199959	-1.83342	-1.92489e-10	0.0002001	-1.83345	-1.92489e-10
101524994	rs174413	5.01234e-08	3.75809	-0.753122	0.000139322	-1.14253	-1.05222	0.000139496	-1.14226	-1.05198
101525077	rs7712241	1.58018e-10	-1.82323	-0.931331	7.64178e-05	-1.82687	-0.968444	7.64713e-05	-1.82688	-0.968472
101530134	rs80068209	1.011e-09	-1.50891e-10	-0.898586	0.000466769	-1.50891e-10	-0.985701	0.000467184	-1.50891e-10	-0.985548
101530800	rs111498614	1.16711e-10	-1.83512	-1.22246	9.89907e-05	-1.36102	-1.17549	9.9078e-05	-1.36073	-1.17563
101530999	rs188792395	5.59569e-09	0.812476	-1.92489e-10	0.00283535	0.818385	-1.92489e-10	0.00283797	0.818573	-1.92489e-10
101531170	rs543518786	1.72021e-09	-1.50891e-10	-0.367073	0.000769938	-1.50891e-10	-0.485225	0.000770611	-1.50891e-10	-0.485087
101531407	rs113641552	1.61969e-10	-1.79091	-0.938968	7.8147e-05	-1.79737	-0.975574	7.8201e-05	-1.79739	-0.975602
101531514	rs139232952	4.00132e-10	-1.82548	-1.92489e-10	0.000265418	-1.55023	-1.92489e-10	0.000265693	-1.54993	-1.92489e-10
101531741	rs1833910	1.51758e-10	-1.83191	-0.963079	7.36388e-05	-1.83432	-0.99804	7.36907e-05	-1.83433	-0.998067
101531789	rs1833909	1.51758e-10	-1.83191	-0.963079	7.36388e-05	-1.83432	-0.99804	7.36907e-05	-1.83433	-0.998067
101531938	rs1833908	1.20562e-10	-1.82259	-1.20253	8.21907e-05	-1.50425	-1.21824	8.22661e-05	-1.50403	-1.21828
101531943	rs115899689	3.99292e-10	-1.82758	-1.92489e-10	0.000308779	-1.39891	-1.92489e-10	0.000309066	-1.39872	-1.92489e-10
101532042	rs12187781	1.61804e-10	-1.79091	-0.939986	7.80728e-05	-1.79737	-0.976524	7.81268e-05	-1.79739	-0.976552
101532665	rs28522625	4.20134e-10	-1.7767	-1.92489e-10	0.000257842	-1.57919	-1.92489e-10	0.000258078	-1.57901	-1.92489e-10
101532730	rs12188625	1.19563e-10	-1.83192	-1.20152	8.86434e-05	-1.42822	-1.21869	8.87266e-05	-1.42798	-1.21873
101532746	rs142461665	1.46004e-09	-1.50891e-10	-0.531055	0.000827837	-1.50891e-10	-0.412719	0.000828462	-1.50891e-10	-0.4127
101532780	rs151336070	9.63971e-10	-1.50891e-10	-0.946216	0.000449419	-1.50891e-10	-1.02358	0.000449809	-1.50891e-10	-1.02345
101533085	rs58445403	1.53352e-10	-1.82352	-0.961023	7.43126e-05	-1.82713	-0.996126	7.43647e-05	-1.82714	-0.996153
101533111	rs28526622	7.41998e-10	-1.20793	-1.92489e-10	0.00019928	-1.83682	-1.92489e-10	0.000199423	-1.83684	-1.92489e-10
101533781	rs10043866	3.21899e-10	-1.25743	-0.785609	0.000171266	-1.33453	-0.653789	0.000171443	-1.3342	-0.65382
101534292	rs12186601	1.60421e-10	-1.79326	-0.946222	7.74506e-05	-1.79955	-0.98234	7.75042e-05	-1.79957	-0.982368
101534380	rs74534774	5.23179e-10	-1.55735	-1.92489e-10	0.000358691	-1.24907	-1.92489e-10	0.000358881	-1.24928	-1.92489e-10
101534402	rs12186608	1.60254e-10	-1.79429	-0.946222	7.73759e-05	-1.80052	-0.98234	7.74295e-05	-1.80054	-0.982368
101534677	rs4703211	1.20951e-10	-1.82247	-1.19942	8.44701e-05	-1.47562	-1.21952	8.45487e-05	-1.47539	-1.21955
101534745	rs1833912	1.2108e-10	-1.82034	-1.20048	8.31757e-05	-1.49146	-1.21912	8.32523e-05	-1.49124	-1.21915
101534890	rs261095	5.26664e-08	3.83356	-0.779101	0.000144983	-1.0872	-1.06772	0.000145166	-1.0869	-1.06749
101535134	rs112100338	1.62183e-10	-1.80503	-0.923521	7.90046e-05	-1.81043	-0.951594	7.90583e-05	-1.81045	-0.951636
101535150	rs385594	1.45466e-08	0.669184	1.09865	0.000791382	-1.2939	0.83615	0.000792287	-1.29364	0.836289
101535189	rs143127150	1.1498e-09	-1.50891e-10	-0.769931	0.000671056	-1.50891e-10	-0.622683	0.000671439	-1.50891e-10	-0.622848
101535663	rs79276060	1.39268e-09	-1.50891e-10	-0.578289	0.00082477	-1.50891e-10	-0.416431	0.000825295	-1.50891e-10	-0.416531
101536099	rs73181989	1.51925e-10	-1.82798	-0.965909	7.36891e-05	-1.83101	-1.00067	7.37408e-05	-1.83102	-1.0007
101536616	rs66619921	1.64457e-10	-1.82745	-0.887178	8.10802e-05	-1.809	-0.927097	8.11321e-05	-1.80906	-0.927128
101536870	rs73181990	1.5761e-10	-1.80882	-0.948336	7.61967e-05	-1.81391	-0.984311	7.62497e-05	-1.81392	-0.984339
101537093	rs73181992	1.5853e-10	-1.803	-0.948336	7.66044e-05	-1.80857	-0.984311	7.66576e-05	-1.80858	-0.984339
101537266	rs113620676	1.5761e-10	-1.80882	-0.948336	7.61967e-05	-1.81391	-0.984311	7.62497e-05	-1.81392	-0.984339
101537667	rs73181994	1.49464e-10	-1.83728	-0.972936	7.26648e-05	-1.83848	-1.0072	7.27163e-05	-1.83848	-1.00723
101538415	rs73181999	1.49307e-10	-1.83728	-0.973992	7.25936e-05	-1.83848	-1.00818	7.2645e-05	-1.83848	-1.00821
101538861	rs115810953	3.97679e-10	-1.83163	-1.92489e-10	0.00030062	-1.42569	-1.92489e-10	0.000300897	-1.4255	-1.92489e-10
101538865	rs147503909	8.29701e-10	-1.50891e-10	-1.09621	0.000431108	-1.50891e-10	-1.06518	0.000431446	-1.50891e-10	-1.06513
101539422	rs145624870	3.99836e-10	-1.82622	-1.92489e-10	0.000257411	-1.58086	-1.92489e-10	0.000257672	-1.58058	-1.92489e-10
101540033	rs71586336	3.34083e-08	2.59928	-1.92489e-10	0.000315152	-1.37848	-1.92489e-10	0.000315535	-1.378	-1.92489e-10
101540273	rs7713425	1.2108e-10	-1.82034	-1.20048	8.31757e-05	-1.49146	-1.21912	8.32523e-05	-1.49124	-1.21915
101540548	rs112764295	1.5577e-10	-1.81248	-0.956422	7.53735e-05	-1.81723	-0.991844	7.5426e-05	-1.81725	-0.991871
101541132	rs113029471	1.48252e-10	-1.8387	-0.979661	7.21517e-05	-1.83932	-1.01344	7.22029e-05	-1.83932	-1.01347
101541582	rs61569740	1.48431e-10	-1.83948	-0.97768	7.22869e-05	-1.83929	-1.01161	7.23384e-05	-1.83928	-1.01163
101541706	rs145508681	5.31863e-10	-1.54089	-1.92489e-10	0.000200902	-1.82872	-1.92489e-10	0.000201055	-1.82869	-1.92489e-10
101541707	rs58463377	1.48252e-10	-1.8387	-0.979661	7.21517e-05	-1.83932	-1.01344	7.22029e-05	-1.83932	-1.01347
101542490	rs111562520	2.18765e-09	-0.126694	-1.92489e-10	0.00373372	1.09362	-1.92489e-10	0.00373662	1.09367	-1.92489e-10
101545288	rs116123168	1.15352e-09	-0.766702	-1.92489e-10	0.000228163	-1.70147	-1.92489e-10	0.00022834	-1.70144	-1.92489e-10
101545541	rs72777903	1.71214e-09	-0.371781	-1.92489e-10	0.00387136	1.12983	-1.92489e-10	0.0038721	1.12928	-1.92489e-10
101545660	rs149784735	1.58816e-09	-1.50891e-10	-0.446943	0.000910368	-1.50891e-10	-0.317686	0.00091105	-1.50891e-10	-0.317673
101546275	rs4703213	1.2173e-10	-1.81811	-1.19736	8.15294e-05	-1.51034	-1.22023	8.16046e-05	-1.51013	-1.22026
101546310	rs73183705	1.50124e-10	-1.81609	-0.989728	7.28392e-05	-1.8205	-1.02278	7.28902e-05	-1.82051	-1.0228
101546639	rs4703214	1.16458e-10	-1.83719	-1.22256	0.000102008	-1.32657	-1.17992	0.000102117	-1.3261	-1.18005
101546821	rs60420300	1.16683e-10	-1.83602	-1.2218	9.77135e-05	-1.35897	-1.19052	9.7802e-05	-1.35869	-1.19064
101547073	rs73183710	1.47775e-10	-1.8177	-1.00388	7.17874e-05	-1.82195	-1.03587	7.18377e-05	-1.82196	-1.0359
101548033	rs6863136	1.16333e-10	-1.83922	-1.2216	0.00010464	-1.28927	-1.19174	0.000104737	-1.28896	-1.19186
101548522	rs1039291	1.16312e-10	-1.8394	-1.2216	0.000105745	-1.27876	-1.19174	0.000105844	-1.27845	-1.19186
101548700	rs1549273	3.48518e-10	-1.22336	-0.740225	0.00018616	-1.30276	-0.602167	0.000186354	-1.30242	-0.6022
101548812	rs61070092	1.16865e-10	-1.83514	-1.22112	9.64219e-05	-1.36869	-1.19411	9.65096e-05	-1.36841	-1.19422
101549278	rs1030238	1.16983e-10	-1.83416	-1.22109	9.54927e-05	-1.37831	-1.19418	9.55792e-05	-1.37803	-1.19429
101549328	rs60927589	1.19282e-10	-1.81469	-1.22109	8.57505e-05	-1.48592	-1.19418	8.58252e-05	-1.48567	-1.19429
101549756	rs62370434	1.49042e-09	-0.510465	-1.92489e-10	0.000473259	-0.971892	-1.92489e-10	0.000473708	-0.971681	-1.92489e-10
101549980	rs72777905	4.11104e-10	-1.79843	-1.92489e-10	0.000216448	-1.75419	-1.92489e-10	0.000216582	-1.7543	-1.92489e-10
101550199	rs261116	1.52612e-08	0.889496	0.926293	0.000542369	-1.50207	0.666481	0.000542993	-1.50179	0.666616
101550484	rs114655029	6.34805e-10	-1.36396	-1.92489e-10	0.00081598	-0.427145	-1.92489e-10	0.000816741	-0.426949	-1.92489e-10
101550875	rs116494052	3.95089e-10	-1.83816	-1.92489e-10	0.000202993	-1.81836	-1.92489e-10	0.000203152	-1.81831	-1.92489e-10
101551089	rs77080989	3.83175e-09	-1.50891e-10	0.433799	0.00224432	-1.50891e-10	0.584625	0.00224531	-1.50891e-10	0.584327
101551270	rs261115	2.37109e-10	-1.76195	-0.58681	0.000101198	-1.80729	-0.707166	0.000101268	-1.80734	-0.707165
101551491	rs4576123	1.54405e-10	-1.67329	-1.10441	6.80882e-05	-1.7883	-1.12243	6.81361e-05	-1.78831	-1.12245
101551842	rs7721254	5.11176e-10	-1.19529	-0.385268	0.000160496	-1.83587	-0.217397	0.000160601	-1.83584	-0.217505
101551892	rs72777906	4.03341e-10	-1.81749	-1.92489e-10	0.000205159	-1.80775	-1.92489e-10	0.000205296	-1.80782	-1.92489e-10
101552210	rs3889437	4.04486e-10	-1.81466	-1.92489e-10	0.000205855	-1.80436	-1.92489e-10	0.000205992	-1.80443	-1.92489e-10
101552955	rs261114	3.11474e-09	-0.876274	1.1029	0.000495124	-1.82114	0.894414	0.000495549	-1.82102	0.894412
101552983	rs118093317	1.7652e-09	-1.50891e-10	-0.34126	0.000738888	-1.50891e-10	-0.526388	0.000739599	-1.50891e-10	-0.526163
101553265	rs261113	1.12373e-07	4.94746	-1.13515	0.000125166	-1.07986	-1.22204	0.000125283	-1.07967	-1.22202
101553516	rs72777907	3.98034e-10	-1.83074	-1.92489e-10	0.000199752	-1.83446	-1.92489e-10	0.000199894	-1.83449	-1.92489e-10
101553800	rs10056271	6.70492e-10	-1.05551	-0.253755	0.000190237	-1.83896	-0.0443005	0.000190342	-1.83897	-0.0444724
101553994	rs4703215	4.365e-09	1.5004	-0.936302	0.0001895	-1.28249	-0.604656	0.000189414	-1.2831	-0.60524
101554143	rs7735136	4.07249e-10	-1.80785	-1.92489e-10	0.000207513	-1.79634	-1.92489e-10	0.000207649	-1.79642	-1.92489e-10
101554337	rs142810332	9.79705e-10	-1.50891e-10	-0.930025	0.000471962	-1.50891e-10	-0.974637	0.000472332	-1.50891e-10	-0.974589
101554481	rs10037968	6.66881e-10	-1.07214	-0.242522	0.000192542	-1.8393	-0.0319168	0.000192649	-1.83931	-0.0320896
101554625	rs261112	1.32584e-09	-0.903833	0.276354	0.000219698	-1.82895	0.0896731	0.000219864	-1.82886	0.0895961
101555580	rs58528885	8.58838e-10	0.157338	-1.21903	0.000119744	-1.19992	-1.14626	0.000119748	-1.20042	-1.14646
101555695	rs10040044	4.24333e-09	1.57466	-1.03883	0.0001679	-1.25192	-0.75624	0.000167834	-1.25255	-0.756747
101555890	rs113130730	3.02497e-09	0.197379	-1.92489e-10	0.00322232	0.946323	-1.92489e-10	0.00322492	0.946391	-1.92489e-10
101555984	rs261111	1.36123e-09	-0.87253	0.271396	0.000219958	-1.8254	0.0873026	0.000220124	-1.82529	0.0872142
101556444	rs261110	1.55247e-07	5.1977	-1.0622	0.000138388	-0.994634	-1.20684	0.000138528	-0.994433	-1.20677
101556543	rs261109	1.61066e-09	-0.749281	0.316401	0.000233198	-1.80911	0.129465	0.00023338	-1.80898	0.129375
101557154	rs72777908	4.11209e-10	-1.79818	-1.92489e-10	0.000209848	-1.78515	-1.92489e-10	0.000209984	-1.78524	-1.92489e-10
101557557	rs73185448	8.78796e-10	0.173997	-1.21272	0.000123687	-1.19047	-1.12331	0.000123687	-1.19098	-1.12354
101557971	rs379079	1.37609e-09	-0.919289	0.329014	0.00023097	-1.83053	0.141289	0.00023114	-1.83045	0.141199
101558083	rs4323206	5.36377e-09	1.77298	-1.00284	0.000193189	-1.16801	-0.699855	0.000193099	-1.16868	-0.700392
101558117	rs392924	1.69184e-09	-0.73281	0.349103	0.000241133	-1.80631	0.160127	0.000241323	-1.80617	0.160036
101558565	rs433467	1.37609e-09	-0.919289	0.329014	0.00023097	-1.83053	0.141289	0.00023114	-1.83045	0.141199
101558617	rs72777909	4.08686e-10	-1.80433	-1.92489e-10	0.000208365	-1.79224	-1.92489e-10	0.000208501	-1.79233	-1.92489e-10
101558769	rs6891076	4.06825e-10	-1.0359	-0.772994	0.000106528	-1.83834	-0.624788	0.000106591	-1.83836	-0.62491
101558924	rs72777911	4.98996e-10	-1.60468	-1.92489e-10	0.000531626	-0.855595	-1.92489e-10	0.000531889	-0.855837	-1.92489e-10
101559063	rs12657697	9.82213e-10	0.284701	-1.21217	0.000132107	-1.12698	-1.12094	0.000132104	-1.12752	-1.12116
101559119	rs589938	1.30915e-09	-0.949811	0.309671	0.000226191	-1.83331	0.123157	0.000226354	-1.83324	0.123068
101559202	rs441067	1.54767e-09	-0.814952	0.342184	0.000236829	-1.81783	0.153637	0.000237009	-1.81772	0.153547
101559214	rs115888181	4.14934e-10	-1.78916	-1.92489e-10	0.000229707	-1.69473	-1.92489e-10	0.00022983	-1.69493	-1.92489e-10
101559246	rs114558605	3.94801e-10	-1.83889	-1.92489e-10	0.000198959	-1.83844	-1.92489e-10	0.000199107	-1.83843	-1.92489e-10
101559317	rs77440376	1.23324e-10	-1.83791	-1.16455	6.14533e-05	-1.8329	-1.18036	6.14981e-05	-1.83289	-1.18037
101559736	rs75741034	4.62266e-10	-0.777757	-0.903379	8.26452e-05	-1.7993	-0.917683	8.26942e-05	-1.79938	-0.917745
101560525	rs72777912	4.08686e-10	-1.80433	-1.92489e-10	0.000208365	-1.79224	-1.92489e-10	0.000208501	-1.79233	-1.92489e-10
101560949	rs80304575	3.96715e-10	-1.83406	-1.92489e-10	0.000206718	-1.80018	-1.92489e-10	0.000206896	-1.80006	-1.92489e-10
101561106	rs443710	1.51457e-07	5.19029	-1.0795	0.000135742	-1.00864	-1.21214	0.000135876	-1.00845	-1.21208
101561303	rs10479168	4.39404e-10	-1.01055	-0.721304	0.000113175	-1.8372	-0.565399	0.000113242	-1.83722	-0.565527
101561476	rs411954	1.57927e-09	-0.800492	0.347934	0.000237902	-1.81933	0.159651	0.00023808	-1.81922	0.159556
101561522	rs10479169	4.43048e-10	-1.00229	-0.721304	0.000113226	-1.83675	-0.565399	0.000113293	-1.83677	-0.565527
101561711	rs411423	1.5232e-07	5.19029	-1.07382	0.000135975	-1.00864	-1.21042	0.00013611	-1.00845	-1.21035
101561762	rs407046	1.72398e-07	5.3171	-1.07681	0.000141967	-0.964677	-1.21126	0.000142109	-0.964479	-1.2112
101561975	rs410674	1.5232e-07	5.19029	-1.07382	0.000135975	-1.00864	-1.21042	0.00013611	-1.00845	-1.21035
101562391	rs425765	1.61927e-07	5.2574	-1.07977	0.000135252	-1.01232	-1.21208	0.000135384	-1.01214	-1.21201
101562527	rs381316	1.47486e-09	-0.816443	0.295484	0.000225995	-1.8215	0.110474	0.000226163	-1.82139	0.11038
101562563	rs438267	1.55487e-09	0.382596	-0.850723	7.66535e-05	-1.80509	-0.987155	7.67195e-05	-1.80497	-0.987143
101562689	rs150824011	3.99227e-10	-1.82775	-1.92489e-10	0.000439108	-1.04679	-1.92489e-10	0.000439463	-1.04672	-1.92489e-10
101562725	rs56412085	4.06648e-10	-1.80933	-1.92489e-10	0.000209687	-1.78592	-1.92489e-10	0.000209823	-1.78601	-1.92489e-10
101562777	rs10043626	3.09694e-10	-1.31153	-0.770159	0.00010676	-1.83944	-0.62152	0.000106825	-1.83944	-0.621642
101562860	rs10043044	3.07383e-10	-1.32705	-0.762132	0.000107779	-1.83918	-0.612273	0.000107846	-1.83917	-0.612396
101562993	rs74598028	7.55904e-10	-1.50891e-10	-1.18936	0.000401099	-1.50891e-10	-1.13733	0.00040138	-1.50891e-10	-1.13736
101563250	rs438928	3.39518e-07	5.96758	-1.04958	0.000173383	-0.771114	-1.20492	0.000173567	-0.770865	-1.20484
101563470	rs189400705	6.16687e-10	-1.39292	-1.92489e-10	0.000208473	-1.79173	-1.92489e-10	0.000208619	-1.79176	-1.92489e-10
101563537	rs382486	1.40515e-09	-0.800492	0.231117	0.000213237	-1.81933	0.0502003	0.000213398	-1.81922	0.0501092
101563686	rs6877943	6.29466e-09	1.9296	-0.999419	0.000207972	-1.09954	-0.694589	0.000207867	-1.10024	-0.695128
101563955	rs391828	1.36995e-09	-0.800492	0.205743	0.000208236	-1.81933	0.0264649	0.000208393	-1.81922	0.0263746
101563960	rs6879676	6.1363e-09	1.90412	-0.999419	0.000205642	-1.11081	-0.694589	0.00020554	-1.1115	-0.695128
101564032	rs139637479	3.95991e-10	-1.83589	-1.92489e-10	0.000199673	-1.83485	-1.92489e-10	0.000199824	-1.83483	-1.92489e-10
101564111	rs433400	1.59769e-07	5.27324	-1.10903	0.000138765	-0.979968	-1.21878	0.0001389	-0.979772	-1.21875
101564120	rs74464652	1.22043e-10	-1.83749	-1.17541	6.09424e-05	-1.83207	-1.18954	6.0987e-05	-1.83206	-1.18955
101564579	rs13436866	4.51927e-10	-1.00229	-0.701462	0.000115825	-1.83675	-0.542708	0.000115893	-1.83677	-0.542838
101564593	rs12658856	7.20739e-09	2.06085	-0.995261	0.000221311	-1.04077	-0.691202	0.000221194	-1.04149	-0.691739
101564628	rs76568883	2.98361e-10	-0.896694	-1.22228	6.50385e-05	-1.78729	-1.16927	6.50664e-05	-1.78743	-1.16943
101564688	rs6883715	6.45764e-09	1.95516	-0.999419	0.000210346	-1.08819	-0.694589	0.000210239	-1.0889	-0.695128
101564892	rs6870044	6.79237e-09	2.00912	-1.00284	0.000214348	-1.06408	-0.699855	0.000214237	-1.0648	-0.700392
101565016	rs191278394	4.07517e-10	-1.80719	-1.92489e-10	0.000247169	-1.62146	-1.92489e-10	0.000247352	-1.62146	-1.92489e-10
101565038	rs432161	3.13842e-07	5.92573	-1.08637	0.00017128	-0.773063	-1.21517	0.000171458	-0.772812	-1.21512
101565905	rs13436739	5.63478e-09	1.82567	-1.00623	0.000196616	-1.14519	-0.705096	0.000196522	-1.14587	-0.70563
101566013	rs7725294	3.63611e-09	1.33386	-0.952466	0.000187015	-1.27655	-0.623797	0.000186965	-1.27699	-0.624363
101566049	rs409475	1.87949e-09	-0.923019	0.644499	0.000317113	-1.82521	0.452936	0.000317312	-1.82512	0.452732
101566107	rs7725428	6.91962e-10	-0.0724141	-1.20533	0.000118562	-1.25497	-1.10114	0.000118588	-1.25523	-1.10138
101566165	rs73185474	1.27672e-09	-0.665228	-1.92489e-10	0.000865672	-0.368029	-1.92489e-10	0.000866212	-0.368142	-1.92489e-10
101566197	rs149897077	1.92458e-09	-0.254813	-1.92489e-10	0.000383287	-1.18275	-1.92489e-10	0.000383576	-1.18273	-1.92489e-10
101566775	rs397655	1.9764e-07	5.29296	-0.916031	0.00015105	-0.966925	-1.147	0.000151224	-0.96665	-1.14686
101567053	rs11957520	4.01203e-10	-1.82281	-1.92489e-10	0.000203838	-1.81421	-1.92489e-10	0.000203976	-1.81427	-1.92489e-10
101567778	rs6870634	6.70616e-10	-0.105688	-1.20339	0.000116912	-1.27404	-1.09607	0.000116938	-1.2743	-1.09632
101568212	rs28415837	1.94701e-09	-0.907465	0.664238	0.000322675	-1.82321	0.468327	0.000322885	-1.82311	0.468135
101569073	rs79362776	4.30387e-10	-1.0062	-0.746391	0.000109991	-1.83697	-0.59417	0.000110056	-1.83699	-0.594295
101569545	rs1469104	1.03111e-08	1.89152	-0.467816	0.000140765	-1.36367	-0.820774	0.000140963	-1.3633	-0.820473
101570236	rs3811976	4.26455e-10	-1.0073	-0.754476	0.000109119	-1.83563	-0.603463	0.000109183	-1.83566	-0.603587
101570491	rs4703217	9.83645e-10	0.268573	-1.19459	0.000175795	-0.88541	-1.07681	0.00017577	-0.88602	-1.07707
101570594	rs114166100	6.91282e-10	-1.27873	-1.92489e-10	0.000250064	-1.60982	-1.92489e-10	0.000250259	-1.60977	-1.92489e-10
101570689	rs11949650	5.91059e-10	-0.234916	-1.20044	8.29445e-05	-1.6247	-1.08867	8.29658e-05	-1.62492	-1.08892
101571041	rs113229194	9.24806e-10	-1.50891e-10	-0.987693	0.000473454	-1.50891e-10	-0.97148	0.000473828	-1.50891e-10	-0.971427
101571456	rs7718818	8.73265e-09	1.76697	-0.509418	0.000130907	-1.40747	-0.849576	0.000131087	-1.40712	-0.849292
101571541	rs62370435	1.79391e-09	-0.995608	0.670483	0.000321521	-1.83296	0.474486	0.000321707	-1.83289	0.474265
101571690	rs7719298	5.85637e-10	-0.247808	-1.19677	0.000109971	-1.3539	-1.07742	0.000109995	-1.35414	-1.0777
101572053	rs76171439	4.91294e-10	-0.884522	-0.735712	0.00011279	-1.8241	-0.581912	0.000112853	-1.82415	-0.582038
101572156	rs75088245	4.9549e-10	-0.857322	-0.754408	0.000110818	-1.82048	-0.603169	0.00011088	-1.82054	-0.603288
101572807	rs10074138	5.30303e-10	-0.783573	-0.760255	0.000111314	-1.80907	-0.610113	0.000111374	-1.80915	-0.610236
101574052	rs73185482	1.0775e-09	0.380746	-1.21562	0.000138337	-1.07091	-1.13093	0.000138332	-1.07146	-1.13115
101574268	rs10077904	8.10858e-09	1.71381	-0.530412	0.000127139	-1.42247	-0.86379	0.000127312	-1.42212	-0.863512
101574406	rs10062716	3.91622e-10	-1.04753	-0.799451	0.000103279	-1.83874	-0.655358	0.000103342	-1.83875	-0.655477
101574577	rs10078106	1.18451e-09	-1.07068	0.33049	0.000234507	-1.8366	0.162552	0.000234646	-1.83656	0.162365
101574755	rs62370436	1.3698e-09	-0.960477	0.365621	0.000243271	-1.83127	0.193909	0.000243421	-1.8312	0.193719
101574885	rs41403944	1.07588e-09	0.380746	-1.21713	0.000137721	-1.07091	-1.13539	0.000137717	-1.07146	-1.13561
101575091	rs62370437	2.11858e-09	0.564171	-0.722947	8.97921e-05	-1.7497	-0.884334	8.98689e-05	-1.74954	-0.884378
101575170	rs145197480	6.30632e-10	-1.37055	-1.92489e-10	0.000237727	-1.66041	-1.92489e-10	0.000237894	-1.66045	-1.92489e-10
101575241	rs6596424	4.51902e-09	1.15656	-0.557785	0.000104349	-1.59861	-0.885185	0.000104482	-1.59835	-0.884911
101575273	rs6871157	4.14572e-10	-1.79003	-1.92489e-10	0.000215158	-1.76016	-1.92489e-10	0.000215292	-1.76028	-1.92489e-10
101575387	rs6596425	7.56436e-10	0.0302977	-1.21896	0.000126259	-1.14993	-1.14327	0.000126293	-1.1502	-1.14347
101575606	rs6887058	4.18204e-10	-1.78131	-1.92489e-10	0.000217528	-1.74921	-1.92489e-10	0.000217662	-1.74933	-1.92489e-10
101575864	rs1039290	8.15248e-10	-1.34915	0.235368	0.000217285	-1.82596	0.0756283	0.000217383	-1.82605	0.0754368
101576089	rs10463967	1.15411e-09	0.448077	-1.21427	0.00014484	-1.03109	-1.12482	0.000144831	-1.03166	-1.12504
101576110	rs76392900	1.48509e-09	-1.50891e-10	-0.514047	0.000860951	-1.50891e-10	-0.373497	0.00086141	-1.50891e-10	-0.3737
101576111	rs1030237	2.81889e-08	3.43802	-1.00861	7.65676e-05	-1.60778	-1.18558	7.66389e-05	-1.60769	-1.18548
101576243	rs1030236	8.60596e-10	-1.27394	0.214283	0.000207329	-1.83481	0.0375862	0.000207432	-1.83487	0.0373998
101576247	rs10050388	3.88895e-10	-1.03427	-0.819701	0.000100928	-1.83828	-0.678843	0.00010099	-1.8383	-0.678959
101576249	rs1030235	8.23012e-10	-1.28531	0.181007	0.000201191	-1.83372	0.00643519	0.00020129	-1.83378	0.0062511
101578110	rs58786975	5.40496e-10	-0.999504	-0.525286	0.000116671	-1.83362	-0.538552	0.000116741	-1.83365	-0.538663
101578185	rs4640763	4.29164e-10	-1.75544	-1.92489e-10	0.000406485	-1.12399	-1.92489e-10	0.000406691	-1.12422	-1.92489e-10
101578579	rs10038686	3.81867e-10	-1.52031	-0.351891	0.000260731	-1.13725	-0.430798	0.000260681	-1.13781	-0.431167
101578769	rs1116046	4.06628e-10	-1.80938	-1.92489e-10	0.000198945	-1.83851	-1.92489e-10	0.00019909	-1.83852	-1.92489e-10
101578797	rs72777926	8.84082e-10	-1.03273	-1.92489e-10	0.000207499	-1.79641	-1.92489e-10	0.000207654	-1.7964	-1.92489e-10
101578871	rs72777927	1.98294e-10	-1.40688	-1.12065	9.36756e-05	-1.57218	-1.01952	9.37519e-05	-1.57202	-1.0196
101578984	rs1117298	2.08978e-10	-1.3143	-1.16075	7.98342e-05	-1.58081	-1.17078	7.98897e-05	-1.58083	-1.1708
101579003	rs72777928	4.29768e-10	-1.04504	-0.708994	0.000119144	-1.83939	-0.511809	0.000119217	-1.83939	-0.511935
101579193	rs74588340	2.99828e-09	-1.50891e-10	0.188516	0.0012797	-1.50891e-10	0.0228454	0.00128094	-1.50891e-10	0.0230818
101579243	rs72777929	4.20615e-10	-1.77556	-1.92489e-10	0.000433667	-1.05926	-1.92489e-10	0.000433866	-1.05954	-1.92489e-10
101580113	rs114484544	2.8981e-09	0.154532	-1.92489e-10	0.00035006	-1.27343	-1.92489e-10	0.000350244	-1.27364	-1.92489e-10
101581769	rs78790238	4.02399e-10	-1.32004	-0.499793	0.000125133	-1.73428	-0.567884	0.000125209	-1.73431	-0.567983
101582074	rs142653677	7.75655e-09	1.13902	-1.92489e-10	0.000454719	-1.01185	-1.92489e-10	0.000455047	-1.01187	-1.92489e-10
101582637	rs76093531	3.5779e-09	-1.50891e-10	0.365253	0.00257486	-1.50891e-10	0.722018	0.00257564	-1.50891e-10	0.721584
101584446	rs56121549	3.74707e-10	-1.32004	-0.571094	0.000116933	-1.73428	-0.635653	0.000117005	-1.73431	-0.635747
101584499	rs404598	0.00594563	15.5418	-0.853182	6.77949e-05	-1.7245	-1.19055	6.78573e-05	-1.72444	-1.19043
101584592	rs186980347	5.48074e-10	-1.51087	-1.92489e-10	0.000212541	-1.7724	-1.92489e-10	0.000212708	-1.77235	-1.92489e-10
101584619	rs17148138	3.69812e-10	-1.32004	-0.584244	0.000115483	-1.73428	-0.648132	0.000115554	-1.73431	-0.648224
101584734	rs438617	1.02648e-07	4.9346	-1.21282	0.000259819	-0.420642	-1.15091	0.000259477	-0.422363	-1.15124
101584901	rs114641121	4.21655e-10	-1.77309	-1.92489e-10	0.000205731	-1.80496	-1.92489e-10	0.000205894	-1.80491	-1.92489e-10
101585209	rs10067502	3.69408e-10	-1.30597	-0.599404	0.000113132	-1.74047	-0.662508	0.000113202	-1.7405	-0.6626
101586429	rs9327810	3.59398e-10	-1.33392	-0.598925	0.000114616	-1.72789	-0.662055	0.000114687	-1.72792	-0.662146
101586464	rs9327811	3.513e-10	-1.35508	-0.60056	0.00011562	-1.71762	-0.663605	0.000115691	-1.71765	-0.663696
101586689	rs420900	1.11088e-07	5.01147	-1.21068	0.000267701	-0.385342	-1.15632	0.000267347	-0.387084	-1.15664
101586811	rs78079956	7.75049e-10	-1.50891e-10	-1.16435	0.000378149	-1.50891e-10	-1.19625	0.000378443	-1.50891e-10	-1.19621
101587257	rs416332	0.00102613	13.6487	-0.716875	6.94656e-05	-1.75724	-1.13347	6.95354e-05	-1.75717	-1.13326
101587374	rs10066650	3.63167e-10	-1.32004	-0.602374	0.000113515	-1.73428	-0.665324	0.000113585	-1.73431	-0.665415
101587773	rs10057463	3.80463e-10	-1.327	-0.548885	0.000119663	-1.73111	-0.615747	0.000119737	-1.73114	-0.615832
101587931	rs10072122	6.10762e-10	-0.661815	-0.740755	0.000183688	-1.0438	-0.8745	0.00018353	-1.04507	-0.874821
101587958	rs432190	7.7546e-08	4.65498	-1.21363	0.000346523	-0.134932	-1.14865	0.000346065	-0.136655	-1.14899
101588195	rs10067049	3.58916e-10	-1.33392	-0.600265	0.000114471	-1.72789	-0.663324	0.000114541	-1.72792	-0.663416
101588208	rs115597329	4.13333e-10	-1.79302	-1.92489e-10	0.000209348	-1.78754	-1.92489e-10	0.000209517	-1.78747	-1.92489e-10
101588940	rs185151138	3.97066e-10	-1.83317	-1.92489e-10	0.000308349	-1.4003	-1.92489e-10	0.000308463	-1.40067	-1.92489e-10
101589204	rs261103	6.11634e-07	6.65833	-1.15171	0.000175473	-0.751998	-1.21205	0.000175372	-0.75319	-1.21217
101589248	rs183849140	7.85896e-10	-1.15045	-1.92489e-10	0.000239742	-1.65197	-1.92489e-10	0.000239903	-1.65204	-1.92489e-10
101589593	rs115717143	4.15228e-10	-1.78845	-1.92489e-10	0.000208384	-1.79215	-1.92489e-10	0.000208551	-1.79209	-1.92489e-10
101590361	rs77325075	1.34103e-10	-1.75896	-1.15971	6.68409e-05	-1.80985	-1.11937	6.68913e-05	-1.80983	-1.11937
101590375	rs62370439	1.04652e-09	-0.864055	-1.92489e-10	0.000202078	-1.82288	-1.92489e-10	0.000202239	-1.82282	-1.92489e-10
101591337	rs62370440	1.72444e-09	-0.364617	-1.92489e-10	0.000257204	-1.58167	-1.92489e-10	0.000257304	-1.58201	-1.92489e-10
101591422	rs431778	7.25045e-08	4.58341	-1.20928	0.00033004	-0.171499	-1.16082	0.00032962	-0.173203	-1.16113
101591901	rs261102	8.08507e-08	4.69224	-1.20915	0.000349307	-0.115817	-1.15977	0.000348851	-0.117549	-1.16008
101592485	rs402846	8.08507e-08	4.69224	-1.20915	0.000349307	-0.115817	-1.15977	0.000348851	-0.117549	-1.16008
101592645	rs72777939	3.69484e-10	-1.29866	-0.606507	0.000112023	-1.74358	-0.669241	0.000112093	-1.74361	-0.669332
101592742	rs174414	4.10392e-07	6.21664	-1.10904	0.000151465	-0.889628	-1.22155	0.000151404	-0.890731	-1.22159
101592809	rs261101	8.08507e-08	4.69224	-1.20915	0.000349307	-0.115817	-1.15977	0.000348851	-0.117549	-1.16008
101593442	rs10070103	3.70868e-10	-1.29866	-0.602768	0.000112421	-1.74358	-0.665697	0.000112491	-1.74361	-0.665788
101593483	rs117636790	9.18173e-10	-1.50891e-10	-0.994891	0.00047822	-1.50891e-10	-0.961464	0.000478648	-1.50891e-10	-0.961305
101593486	rs398228	6.06313e-08	4.40444	-1.20915	0.000301777	-0.262081	-1.15977	0.000301406	-0.263738	-1.16008
101593487	rs416734	6.06313e-08	4.40444	-1.20915	0.000301777	-0.262081	-1.15977	0.000301406	-0.263738	-1.16008
101593522	rs11746537	5.82929e-10	-0.69082	-0.758392	0.000185386	-1.01963	-0.889466	0.000185225	-1.02092	-0.88978
101594078	rs60843881	3.70261e-10	-1.29866	-0.604404	0.000112247	-1.74358	-0.667248	0.000112316	-1.74361	-0.667339
101594186	rs261100	7.51975e-08	4.61975	-1.20915	0.000336573	-0.152955	-1.15977	0.00033614	-0.154669	-1.16008
101594199	rs261099	5.46172e-10	-1.51434	-1.92489e-10	0.000198854	-1.83896	-1.92489e-10	0.000199004	-1.83895	-1.92489e-10
101594346	rs261098	5.83865e-08	4.36749	-1.20992	0.000296431	-0.280629	-1.15909	0.000296069	-0.282276	-1.1594
101594350	rs114087496	4.1363e-10	-1.7923	-1.92489e-10	0.000204885	-1.80908	-1.92489e-10	0.000205047	-1.80903	-1.92489e-10
101594504	rs28441506	3.76886e-10	-1.29146	-0.593873	0.000113034	-1.74658	-0.657265	0.000113104	-1.74661	-0.657357
101595558	rs370176	7.24568e-08	4.58177	-1.2083	0.000329515	-0.172336	-1.16158	0.000329096	-0.17404	-1.16188
101595831	rs386464	0.00563967	15.4805	-0.84468	6.76322e-05	-1.72944	-1.18801	6.76948e-05	-1.72938	-1.18788
101596244	rs390614	7.00129e-08	4.54768	-1.20852	0.000323578	-0.189682	-1.16241	0.00032317	-0.191377	-1.16271
101596412	rs10074392	5.90239e-10	-0.916611	-0.520139	0.000315041	-0.704359	-0.674473	0.00031471	-0.70584	-0.67478
101596633	rs452857	6.26791e-08	4.43849	-1.20998	0.000307557	-0.244945	-1.15793	0.000307175	-0.246612	-1.15824
101596788	rs434771	7.00287e-08	4.54768	-1.2083	0.000323848	-0.189682	-1.16158	0.000323439	-0.191377	-1.16188
101596967	rs841752	7.00333e-08	4.54768	-1.20823	0.000323482	-0.189682	-1.16271	0.000323074	-0.191377	-1.16301
101597227	rs116944468	1.01202e-09	-1.50891e-10	-0.89757	0.000562969	-1.50891e-10	-0.798311	0.000563317	-1.50891e-10	-0.798429
101597294	rs10067254	3.51008e-10	-1.34465	-0.611817	0.00011301	-1.72979	-0.674273	0.00011308	-1.72981	-0.674363
101597919	rs34148371	3.46652e-09	0.333629	-1.92489e-10	0.0003422	-1.29614	-1.92489e-10	0.000342442	-1.29617	-1.92489e-10
101598668	rs79552732	4.06079e-10	-1.81073	-1.92489e-10	0.000467615	-0.98389	-1.92489e-10	0.000468054	-0.983687	-1.92489e-10
101598694	rs146300148	9.23182e-10	-1.50891e-10	-0.989451	0.000433444	-1.50891e-10	-1.05977	0.000433821	-1.50891e-10	-1.05964
101600283	rs72777945	7.24899e-10	-0.455051	-0.776194	0.000152702	-1.19853	-0.90452	0.000152593	-1.19967	-0.904826
101600837	rs2113092	3.75019e-07	6.1615	-1.14405	0.00014718	-0.924922	-1.21495	0.000147113	-0.926016	-1.21505
101601055	rs3114667	3.91386e-07	6.20357	-1.1434	0.000152879	-0.886949	-1.21494	0.000152804	-0.888076	-1.21504
101601651	rs13160922	3.98106e-09	0.472026	-1.92489e-10	0.000367112	-1.22587	-1.92489e-10	0.00036737	-1.2259	-1.92489e-10
101601659	rs3114666	3.72948e-07	6.15737	-1.14545	0.000150574	-0.902803	-1.21428	0.0001505	-0.903921	-1.21439
101602157	rs3096214	0.00481683	15.3389	-0.860845	6.69628e-05	-1.7352	-1.1922	6.70236e-05	-1.73515	-1.19208
101602169	rs141061783	4.13422e-10	-1.79281	-1.92489e-10	0.000209301	-1.78776	-1.92489e-10	0.000209469	-1.78769	-1.92489e-10
101602244	rs3114665	0.00450875	15.278	-0.865987	6.65505e-05	-1.7399	-1.19367	6.66107e-05	-1.73985	-1.19356
101602346	rs3096213	5.05181e-08	4.22303	-1.21022	0.000276145	-0.3526	-1.15801	0.000275818	-0.354209	-1.15832
101602725	rs1593077	5.30482e-08	4.26458	-1.2029	0.000189001	-0.717825	-1.17196	0.000188799	-0.719354	-1.17224
101602741	rs10057361	6.91908e-10	-0.487309	-0.790515	0.000154267	-1.17626	-0.91659	0.000154155	-1.17742	-0.916891
101603109	rs139626761	3.9871e-10	-1.82904	-1.92489e-10	0.00021594	-1.75654	-1.92489e-10	0.000216123	-1.75642	-1.92489e-10
101603139	rs144468135	7.36986e-10	-1.50891e-10	-1.21471	0.000371122	-1.50891e-10	-1.215	0.000371394	-1.50891e-10	-1.21501
101603266	rs13356430	3.51262e-10	-1.31608	-0.639661	0.000108663	-1.74265	-0.700638	0.000108731	-1.74267	-0.700726
101603328	rs13357998	3.58291e-10	-1.29468	-0.641252	0.000107538	-1.75155	-0.702143	0.000107605	-1.75157	-0.702231
101603411	rs3096194	4.96142e-08	4.19662	-1.20186	0.000183296	-0.746847	-1.17358	0.000183105	-0.748357	-1.17386
101603504	rs13356480	6.89909e-10	-0.487309	-0.793408	0.000153892	-1.17626	-0.919024	0.00015378	-1.17742	-0.919324
101603587	rs35941780	4.26742e-07	6.31087	-1.16421	0.000101747	-1.29404	-1.215	0.000101888	-1.29341	-1.21499
101603636	rs3096195	4.8695e-08	4.18627	-1.21022	0.000271171	-0.370775	-1.15801	0.000270853	-0.372374	-1.15832
101603914	rs3096196	4.8735e-08	4.18627	-1.20939	0.000270673	-0.370775	-1.15985	0.000270357	-0.372374	-1.16015
101604111	rs72777950	3.54118e-10	-1.30186	-0.645787	0.00010739	-1.74863	-0.706434	0.000107458	-1.74865	-0.706522
101604320	rs3096197	3.59785e-07	6.12003	-1.14405	0.000145136	-0.938907	-1.21495	0.000145071	-0.939992	-1.21505
101604418	rs79969652	4.10402e-10	-1.80014	-1.92489e-10	0.000211058	-1.7794	-1.92489e-10	0.000211229	-1.77933	-1.92489e-10
101604539	rs2113091	5.24155e-08	4.2599	-1.21022	0.000281241	-0.334312	-1.15801	0.000280905	-0.335931	-1.15832
101604681	rs2113090	6.70881e-07	6.79354	-1.19447	0.00015176	-0.930864	-1.17837	0.000151665	-0.931986	-1.17861
101604871	rs2161601	5.24155e-08	4.2599	-1.21022	0.000281241	-0.334312	-1.15801	0.000280905	-0.335931	-1.15832
101605180	rs2263376	4.32077e-08	4.05836	-1.20186	0.000172905	-0.80521	-1.17358	0.000172731	-0.806679	-1.17386
101605356	rs77578707	1.42511e-10	-1.7106	-1.14727	6.65438e-05	-1.83009	-1.10358	6.65933e-05	-1.83008	-1.10358
101605434	rs2600835	4.8695e-08	4.18627	-1.21022	0.000271171	-0.370775	-1.15801	0.000270853	-0.372374	-1.15832
101605578	rs10052394	3.56565e-10	-1.28673	-0.654034	0.000105911	-1.7547	-0.714233	0.000105977	-1.75472	-0.71432
101605641	rs2600834	4.58697e-08	4.11802	-1.20174	0.000187671	-0.722799	-1.17404	0.000187469	-0.72434	-1.17432
101605901	rs78379415	4.12189e-10	-1.7958	-1.92489e-10	0.000209981	-1.78452	-1.92489e-10	0.000210151	-1.78445	-1.92489e-10
101605942	rs2600833	4.36031e-07	6.31224	-1.14405	0.00015874	-0.849313	-1.21495	0.000158659	-0.850462	-1.21505
101606002	rs2600832	4.711e-08	4.15329	-1.21033	0.000266864	-0.387035	-1.15776	0.000266553	-0.388625	-1.15807
101606071	rs2600831	0.00508136	15.4068	-0.875243	6.70486e-05	-1.72985	-1.19626	6.71091e-05	-1.7298	-1.19615
101606170	rs2600830	4.62087e-08	4.12551	-1.20186	0.000177855	-0.77698	-1.17358	0.000177673	-0.778469	-1.17386
101606951	rs114713502	1.41125e-10	-1.72125	-1.14638	6.68288e-05	-1.82693	-1.10247	6.68787e-05	-1.82691	-1.10248
101607291	rs13355136	6.33169e-10	-0.552268	-0.814272	0.000158476	-1.1294	-0.936529	0.000158355	-1.13061	-0.93682
101607317	rs72777954	3.49475e-10	-1.42657	-0.534276	0.000121521	-1.73077	-0.600682	0.000121595	-1.7308	-0.600778
101607334	rs2548725	0.00391131	15.1497	-0.879826	6.56644e-05	-1.74946	-1.19751	6.57231e-05	-1.74941	-1.19741
101607341	rs73774610	3.48536e-10	-1.30186	-0.661673	0.000105789	-1.74863	-0.721456	0.000105856	-1.74865	-0.721542
101607603	rs2600828	4.23256e-08	4.04765	-1.21178	0.000254291	-0.438802	-1.15426	0.000253999	-0.440363	-1.15458
101607830	rs74938991	1.41681e-10	-1.71607	-1.14763	6.66165e-05	-1.82854	-1.10404	6.66662e-05	-1.82853	-1.10404
101608346	rs2600827	4.56487e-08	4.12178	-1.21033	0.000250788	-0.449166	-1.15776	0.000250499	-0.450743	-1.15807
101608386	rs74293705	1.0282e-09	-1.50891e-10	-0.881714	0.000479589	-1.50891e-10	-0.958605	0.000479979	-1.50891e-10	-0.95853
101608614	rs115990121	7.44502e-10	-1.50891e-10	-1.20456	0.000378902	-1.50891e-10	-1.19426	0.000379201	-1.50891e-10	-1.19421
101608844	rs138848966	1.41251e-10	-1.72125	-1.14549	6.69035e-05	-1.82693	-1.10136	6.69534e-05	-1.82691	-1.10136
101609148	rs76868638	1.40279e-10	-1.72815	-1.14549	6.70634e-05	-1.82454	-1.10136	6.71136e-05	-1.82452	-1.10136
101609657	rs2600826	0.0032379	14.9743	-0.893403	6.40599e-05	-1.7704	-1.20132	6.4116e-05	-1.77036	-1.20122
101609953	rs17331192	4.34653e-10	-1.74273	-1.92489e-10	0.000217818	-1.74788	-1.92489e-10	0.00021797	-1.74791	-1.92489e-10
101610006	rs28602449	6.19353e-10	-0.567873	-0.820728	0.000159473	-1.11773	-0.941929	0.000159351	-1.11895	-0.942217
101610620	rs77321312	1.43007e-10	-1.71524	-1.13915	6.73103e-05	-1.82879	-1.09343	6.73605e-05	-1.82877	-1.09344
101610918	rs28481357	6.28678e-10	-0.305305	-1.06835	0.000101512	-1.35987	-1.15148	0.000101474	-1.36085	-1.15162
101610919	rs10063293	3.41078e-10	-1.309	-0.676169	0.00010466	-1.74566	-0.735152	0.000104726	-1.74568	-0.735237
101611294	rs118172208	8.87028e-10	-1.50891e-10	-1.0294	0.000438282	-1.50891e-10	-1.04867	0.000438605	-1.50891e-10	-1.04867
101611755	rs72777959	4.51299e-10	-1.70515	-1.92489e-10	0.000298973	-1.43118	-1.92489e-10	0.000299179	-1.43123	-1.92489e-10
101612034	rs141418790	1.08937e-09	-1.50891e-10	-0.823922	0.000502527	-1.50891e-10	-0.911885	0.000502924	-1.50891e-10	-0.911833
101612357	rs62372160	5.41023e-10	-0.633969	-0.889846	0.000116958	-1.37057	-0.999155	0.000116896	-1.37157	-0.999412
101612401	rs141480356	1.40556e-09	-0.569084	-1.92489e-10	0.000295302	-1.44354	-1.92489e-10	0.00029558	-1.44333	-1.92489e-10
101613350	rs10042048	3.40029e-10	-1.309	-0.679249	0.000104356	-1.74566	-0.738061	0.000104422	-1.74568	-0.738146
101613375	rs114669227	4.10402e-10	-1.80014	-1.92489e-10	0.000211058	-1.7794	-1.92489e-10	0.000211229	-1.77933	-1.92489e-10
101613440	rs76396972	1.98456e-10	-1.48346	-1.04325	7.64993e-05	-1.81572	-0.978536	7.65538e-05	-1.81574	-0.97854
101613526	rs72777964	8.82162e-10	0.0801002	-1.115	8.11813e-05	-1.55304	-1.18181	8.11715e-05	-1.5538	-1.18191
101613608	rs62372161	8.62765e-10	0.0578662	-1.115	8.18889e-05	-1.54437	-1.18181	8.18781e-05	-1.54513	-1.18191
101614009	rs77967033	1.41584e-10	-1.72815	-1.13623	6.78426e-05	-1.82454	-1.08981	6.78933e-05	-1.82452	-1.08981
101614656	rs1098806	4.96156e-08	4.19662	-1.20184	0.000183424	-0.746847	-1.17289	0.000183232	-0.748357	-1.17316
101614836	rs7732901	1.97981e-10	-1.49665	-1.03245	7.72104e-05	-1.81903	-0.965967	7.72655e-05	-1.81905	-0.965971
101615485	rs114521219	4.0618e-10	-1.81048	-1.92489e-10	0.000214148	-1.76487	-1.92489e-10	0.000214324	-1.76478	-1.92489e-10
101615613	rs141431087	4.00267e-10	-1.82514	-1.92489e-10	0.000222029	-1.72873	-1.92489e-10	0.000222169	-1.72883	-1.92489e-10
101615705	rs6884301	8.40756e-10	0.0377638	-1.12074	8.22583e-05	-1.53636	-1.18531	8.2247e-05	-1.53714	-1.18541
101615894	rs28864102	5.6978e-10	-0.644493	-0.827534	0.000168343	-1.05792	-0.947611	0.000168206	-1.05918	-0.947896
101617030	rs80150980	1.96924e-10	-1.503	-1.03146	7.71815e-05	-1.82056	-0.964814	7.72366e-05	-1.82058	-0.964819
101617245	rs61335461	8.09411e-10	-0.00212578	-1.11884	8.37087e-05	-1.52003	-1.18416	8.36953e-05	-1.52083	-1.18426
101617324	rs79575919	1.965e-10	-1.50615	-1.03046	7.72134e-05	-1.8213	-0.963659	7.72685e-05	-1.82132	-0.963664
101617905	rs9327814	5.44701e-10	-0.624247	-0.892794	0.000120967	-1.33445	-1.00157	0.000120896	-1.33552	-1.00182
101617979	rs76220164	4.05587e-10	-1.81194	-1.92489e-10	0.000214661	-1.76247	-1.92489e-10	0.000214838	-1.76239	-1.92489e-10
101618286	rs9327815	7.95072e-10	-0.0219128	-1.11693	8.45072e-05	-1.51171	-1.18299	8.44927e-05	-1.51251	-1.18309
101618508	rs6860754	3.96855e-10	-1.23402	-0.599685	0.000109408	-1.77368	-0.662775	0.000109477	-1.77369	-0.662866
101618518	rs62372163	7.95072e-10	-0.0219128	-1.11693	8.45072e-05	-1.51171	-1.18299	8.44927e-05	-1.51251	-1.18309
101618975	rs59648644	5.37891e-10	-0.639722	-0.8899	0.00012248	-1.32439	-0.999198	0.000122407	-1.32547	-0.999455
101619196	rs6866041	7.79576e-10	-0.0415947	-1.11693	8.5223e-05	-1.50327	-1.18299	8.52075e-05	-1.50409	-1.18309
101619815	rs6892179	7.70872e-10	-0.0528237	-1.11693	8.73478e-05	-1.47865	-1.18299	8.73296e-05	-1.47949	-1.18309
101620114	rs115940151	1.4129e-09	-0.563877	-1.92489e-10	0.000296163	-1.44063	-1.92489e-10	0.000296442	-1.44042	-1.92489e-10
101620120	rs116231488	1.58953e-09	-0.446081	-1.92489e-10	0.00294309	0.855681	-1.92489e-10	0.00294344	0.855064	-1.92489e-10
101620174	rs2548724	4.95689e-08	4.19662	-1.20278	0.000183697	-0.746847	-1.1714	0.000183504	-0.748357	-1.17168
101620227	rs116062476	4.10551e-10	-1.79978	-1.92489e-10	0.000209336	-1.7876	-1.92489e-10	0.000209504	-1.78753	-1.92489e-10
101620464	rs2600825	4.97264e-08	4.19662	-1.1996	0.000182819	-0.746847	-1.17619	0.000182629	-0.748357	-1.17646
101620590	rs17148731	4.22444e-10	-1.21104	-0.560177	0.000112762	-1.78097	-0.62529	0.000112832	-1.78098	-0.625384
101620989	rs116112286	2.35304e-10	-1.44458	-0.911817	0.000117047	-1.54349	-0.825473	0.000117137	-1.54344	-0.825486
101621012	rs116319528	1.94344e-10	-1.51892	-1.02872	7.73183e-05	-1.82419	-0.959415	7.73731e-05	-1.82421	-0.959426
101621489	rs6898688	4.19504e-10	-1.21041	-0.567797	0.000111726	-1.78816	-0.627329	0.000111794	-1.78817	-0.627442
101621940	rs10515324	4.28224e-10	-1.19916	-0.558471	0.000112309	-1.78661	-0.62367	0.000112379	-1.78663	-0.623764
101622023	rs76143231	9.66628e-10	-1.50891e-10	-0.943463	0.000465842	-1.50891e-10	-0.987688	0.000466195	-1.50891e-10	-0.987668
101622200	rs841934	5.02304e-08	4.19311	-1.18601	0.000184753	-0.720221	-1.19229	0.000184567	-0.721755	-1.19251
101622517	rs841933	0.0038159	15.0482	-0.803049	6.56146e-05	-1.7737	-1.17404	6.56755e-05	-1.77365	-1.17389
101622966	rs10052669	5.5943e-10	-0.600087	-0.890272	0.000124722	-1.30606	-0.999389	0.000124645	-1.30716	-0.999648
101623028	rs841932	5.67516e-08	4.29696	-1.1678	0.000191895	-0.675236	-1.19935	0.000191698	-0.6768	-1.19955
101623086	rs10078945	5.15312e-10	-0.74809	-0.824414	0.000189149	-0.944118	-0.94488	0.000188977	-0.945475	-0.945169
101623313	rs141305169	7.64493e-10	-1.17806	-1.92489e-10	0.00019879	-1.83928	-1.92489e-10	0.000198936	-1.83929	-1.92489e-10
101623334	rs74810669	1.2159e-10	-1.83362	-1.183	7.48729e-05	-1.66856	-1.14719	7.49305e-05	-1.66853	-1.14718
101623538	rs111487400	1.60812e-10	-1.61382	-1.12322	6.85638e-05	-1.83257	-1.0712	6.86142e-05	-1.83258	-1.07119
101623780	rs60647834	3.13662e-10	-1.07554	-0.993418	0.000238426	-0.571194	-1.08628	0.000238174	-0.572792	-1.08648
101624336	rs709369	1.69367e-05	9.95717	-1.12945	5.98925e-05	-1.83948	-1.1995	5.99289e-05	-1.83948	-1.19963
101624383	rs145979630	1.44745e-09	-0.53972	-1.92489e-10	0.000238279	-1.65809	-1.92489e-10	0.000238431	-1.65819	-1.92489e-10
101624393	rs709370	6.45796e-08	4.47787	-1.2195	0.000139994	-1.08535	-1.10459	0.000139843	-1.08669	-1.10506
101624433	rs114429979	4.07649e-10	-1.80687	-1.92489e-10	0.000210329	-1.78286	-1.92489e-10	0.000210502	-1.78277	-1.92489e-10
101624793	rs115480158	4.07649e-10	-1.80687	-1.92489e-10	0.000210329	-1.78286	-1.92489e-10	0.000210502	-1.78277	-1.92489e-10
101624858	rs75957148	1.28553e-10	-1.77346	-1.18748	6.45373e-05	-1.80966	-1.15463	6.4586e-05	-1.80964	-1.15464
101625059	rs709371	1.80761e-05	10.0111	-1.1183	5.96289e-05	-1.83948	-1.20392	5.9666e-05	-1.83948	-1.20403
101625154	rs709372	0.000476035	13.0497	-0.885991	5.97009e-05	-1.83303	-1.20916	5.97498e-05	-1.83304	-1.20907
101625311	rs116805733	4.05163e-10	-1.81299	-1.92489e-10	0.00020862	-1.79102	-1.92489e-10	0.000208791	-1.79094	-1.92489e-10
101625353	rs841931	1.81687e-05	10.0111	-1.11319	5.95054e-05	-1.83948	-1.20599	5.95428e-05	-1.83948	-1.2061
101625448	rs77665689	4.07649e-10	-1.80687	-1.92489e-10	0.000210329	-1.78286	-1.92489e-10	0.000210502	-1.78277	-1.92489e-10
101625750	rs28469696	3.46976e-10	-1.06973	-0.898289	0.00024834	-0.599423	-1.01731	0.000248066	-0.601019	-1.01756
101626218	rs841930	1.63038e-05	9.89733	-1.1077	5.93985e-05	-1.83923	-1.20803	5.94364e-05	-1.83923	-1.20813
101626267	rs140494927	3.94654e-10	-1.83927	-1.92489e-10	0.000234141	-1.67561	-1.92489e-10	0.00023435	-1.67545	-1.92489e-10
101626438	rs150143649	7.36341e-10	-1.50891e-10	-1.21558	0.000379878	-1.50891e-10	-1.19168	0.000380133	-1.50891e-10	-1.19175
101626825	rs115132032	4.07383e-10	-1.80752	-1.92489e-10	0.000210148	-1.78372	-1.92489e-10	0.000210321	-1.78364	-1.92489e-10
101627027	rs841929	1.64361e-05	9.89733	-1.09962	5.92391e-05	-1.83923	-1.21072	5.92775e-05	-1.83923	-1.21081
101627414	rs2548726	5.94632e-06	8.79745	-1.01645	5.85736e-05	-1.83886	-1.22239	5.86174e-05	-1.83886	-1.22238
101627435	rs841928	1.32612e-05	9.6827	-1.09962	5.93567e-05	-1.83725	-1.21072	5.93954e-05	-1.83724	-1.21081
101627512	rs841927	1.74451e-05	9.95416	-1.09686	5.91783e-05	-1.83942	-1.21155	5.92168e-05	-1.83942	-1.21164
101627668	rs841926	9.97321e-08	4.91521	-1.22224	0.000143338	-1.12551	-1.04082	0.000143174	-1.12683	-1.04138
101627735	rs141181450	4.07383e-10	-1.80752	-1.92489e-10	0.000210148	-1.78372	-1.92489e-10	0.000210321	-1.78364	-1.92489e-10
101627776	rs841925	0.000723265	13.4168	-0.834752	6.00793e-05	-1.83839	-1.19748	6.01308e-05	-1.83839	-1.19736
101627793	rs113233069	1.3235e-10	-1.76251	-1.16932	6.57933e-05	-1.81632	-1.1287	6.58433e-05	-1.8163	-1.1287
101628614	rs841924	1.76436e-05	9.95416	-1.08555	5.89991e-05	-1.83942	-1.21459	5.90383e-05	-1.83942	-1.21466
101629599	rs10071570	3.31073e-10	-1.66058	-0.354359	0.000149613	-1.68697	-0.436515	0.000149684	-1.68713	-0.436619
101629644	rs62372166	4.41996e-10	-0.815289	-0.910688	0.0001738	-0.946477	-1.02715	0.00017364	-0.947896	-1.02739
101629954	rs841923	0.0012939	13.9632	-0.799515	6.06683e-05	-1.83816	-1.18795	6.07222e-05	-1.83816	-1.1878
101630376	rs17148880	3.31483e-10	-1.6574	-0.356298	0.000148904	-1.68987	-0.43836	0.000148974	-1.69003	-0.438463
101630696	rs841922	7.79248e-08	4.63255	-1.18633	0.000140641	-1.00553	-1.17979	0.000140508	-1.00693	-1.18008
101630930	rs841921	0.000805801	13.4794	-0.789317	6.07875e-05	-1.83916	-1.18499	6.08415e-05	-1.83916	-1.18484
101631024	rs62372167	2.20524e-09	-0.118684	-1.92489e-10	0.00030916	-1.39768	-1.92489e-10	0.000309256	-1.3981	-1.92489e-10
101631343	rs3114661	0.000663793	13.2957	-0.799515	6.07945e-05	-1.83609	-1.18795	6.08478e-05	-1.83609	-1.1878
101631518	rs76523033	3.29985e-10	-1.6542	-0.364031	0.000147387	-1.69275	-0.445717	0.000147458	-1.69291	-0.44582
101631526	rs3114660	1.71479e-05	9.90308	-1.06297	5.87604e-05	-1.8391	-1.21897	5.88009e-05	-1.8391	-1.21901
101631592	rs3114659	1.25608e-07	5.12839	-1.20475	0.000175477	-0.811886	-1.15214	0.000175267	-0.813453	-1.15251
101631761	rs76381196	9.62413e-10	-1.64489	0.697054	0.000644689	-1.7503	1.08753	0.00064492	-1.7502	1.08706
101631790	rs10479190	2.9591e-10	-1.21372	-0.913499	0.000289938	-0.432491	-1.02938	0.000289592	-0.434187	-1.02961
101632375	rs7710414	2.29431e-07	5.74603	-1.21995	0.000156993	-0.980542	-1.09479	0.000156818	-0.981922	-1.09527
101632467	rs10039511	5.39519e-10	-1.5266	-1.92489e-10	0.000918458	-0.308839	-1.92489e-10	0.000917669	-0.310435	-1.92489e-10
101633168	rs182867716	7.91737e-10	-1.14305	-1.92489e-10	0.000202891	-1.81887	-1.92489e-10	0.000203044	-1.81885	-1.92489e-10
101633266	rs2004550	1.62485e-05	9.85235	-1.06612	5.88094e-05	-1.83876	-1.21847	5.88498e-05	-1.83876	-1.21853
101633289	rs146530992	3.25208e-10	-1.66685	-0.365958	0.000148847	-1.68107	-0.44755	0.000148917	-1.68123	-0.447653
101633316	rs535319364	3.94887e-10	-1.83868	-1.92489e-10	0.000241716	-1.64377	-1.92489e-10	0.000241859	-1.64392	-1.92489e-10
101633399	rs2004551	1.62485e-05	9.85235	-1.06612	5.88094e-05	-1.83876	-1.21847	5.88498e-05	-1.83876	-1.21853
101633557	rs896544	1.61977e-05	9.85235	-1.06925	5.88403e-05	-1.83876	-1.21795	5.88804e-05	-1.83876	-1.21801
101633610	rs896545	1.52987e-05	9.79525	-1.06925	5.88708e-05	-1.83824	-1.21795	5.89111e-05	-1.83824	-1.21801
101634112	rs78081330	1.2219e-10	-1.83494	-1.17676	7.5605e-05	-1.66813	-1.13789	7.56647e-05	-1.66808	-1.13788
101634271	rs10479191	1.61977e-05	9.85235	-1.06925	5.88403e-05	-1.83876	-1.21795	5.88804e-05	-1.83876	-1.21801
101634545	rs57977588	2.99221e-10	-1.2026	-0.913499	0.000285176	-0.449053	-1.02938	0.000284838	-0.450739	-1.02961
101634575	rs59934563	3.90449e-10	-0.927203	-0.922776	0.000187352	-0.861851	-1.03669	0.000187169	-0.863331	-1.03693
101634577	rs62372171	7.76618e-08	4.63159	-1.18874	0.000137853	-1.02898	-1.17637	0.000137722	-1.03037	-1.17666
101634770	rs56881277	1.61476e-05	9.85235	-1.07235	5.8873e-05	-1.83876	-1.21739	5.8913e-05	-1.83876	-1.21745
101634954	rs6882313	2.01307e-05	10.0716	-1.07113	5.88182e-05	-1.83946	-1.21763	5.8858e-05	-1.83946	-1.21769
101634987	rs6895407	2.01851e-05	10.0716	-1.06843	5.87618e-05	-1.83946	-1.21859	5.8802e-05	-1.83946	-1.21864
101634997	rs6881331	2.00688e-05	10.0716	-1.07421	5.8852e-05	-1.83946	-1.21705	5.88917e-05	-1.83946	-1.21712
101635199	rs59723886	3.89375e-10	-0.927203	-0.925531	0.000186946	-0.861851	-1.03886	0.000186764	-0.863331	-1.03909
101635554	rs10057529	1.68789e-05	9.89972	-1.07542	5.8913e-05	-1.83867	-1.21681	5.89529e-05	-1.83866	-1.21687
101635625	rs10073052	1.6769e-05	9.89318	-1.07542	5.88874e-05	-1.8391	-1.21681	5.89272e-05	-1.8391	-1.21687
101635640	rs77197609	6.71708e-09	-1.50891e-10	0.995132	0.00307338	-1.50891e-10	0.898998	0.00307547	-1.50891e-10	0.898941
101635657	rs10057599	1.6769e-05	9.89318	-1.07542	5.88874e-05	-1.8391	-1.21681	5.89272e-05	-1.8391	-1.21687
101636046	rs7701832	1.7821e-05	9.95706	-1.07845	5.89255e-05	-1.83907	-1.21619	5.89651e-05	-1.83907	-1.21625
101636538	rs62372208	1.87769e-05	10.0093	-1.07845	5.89108e-05	-1.83932	-1.21619	5.89504e-05	-1.83932	-1.21625
101636589	rs13356598	3.26225e-10	-1.66373	-0.365958	0.000148406	-1.68403	-0.44755	0.000148476	-1.68419	-0.447653
101636614	rs62372209	1.87769e-05	10.0093	-1.07845	5.89108e-05	-1.83932	-1.21619	5.89504e-05	-1.83932	-1.21625
101636622	rs76835731	1.22379e-10	-1.83212	-1.17804	7.42983e-05	-1.68305	-1.1404	7.43567e-05	-1.683	-1.1404
101636688	rs62372210	1.87769e-05	10.0093	-1.07845	5.89108e-05	-1.83932	-1.21619	5.89504e-05	-1.83932	-1.21625
101636777	rs62372211	8.35251e-08	4.70821	-1.19259	0.000142337	-1.00172	-1.17162	0.000142197	-1.00313	-1.17193
101636908	rs2895806	1.87205e-05	10.0093	-1.08146	5.89492e-05	-1.83932	-1.21554	5.89886e-05	-1.83932	-1.21561
101637164	rs7708494	1.23745e-10	-1.82101	-1.17804	7.1592e-05	-1.72015	-1.1404	7.16478e-05	-1.72011	-1.1404
101637315	rs4343814	1.87205e-05	10.0093	-1.08146	5.89492e-05	-1.83932	-1.21554	5.89886e-05	-1.83932	-1.21561
101637424	rs2010590	1.8665e-05	10.0093	-1.08443	5.89894e-05	-1.83932	-1.21485	5.90286e-05	-1.83932	-1.21493
101637564	rs1823691	3.76251e-10	-0.799573	-1.08745	0.000178732	-0.774026	-1.17162	0.000178584	-0.775474	-1.17174
101637590	rs1823692	3.11346e-10	-1.1536	-0.922776	0.000272421	-0.487489	-1.03669	0.000272105	-0.489157	-1.03693
101637850	rs78452309	1.28794e-08	-1.50891e-10	1.64611	0.00650382	-1.50891e-10	1.64861	0.00650763	-1.50891e-10	1.64846
101637897	rs62372212	2.42311e-09	-0.0244686	-1.92489e-10	0.000314269	-1.38129	-1.92489e-10	0.000314353	-1.38175	-1.92489e-10
101637995	rs9327821	3.95758e-10	-0.899155	-0.937319	0.000184698	-0.864703	-1.04811	0.000184519	-0.866185	-1.04833
101638005	rs77211182	1.22657e-10	-1.82825	-1.17964	7.44779e-05	-1.67846	-1.14257	7.4536e-05	-1.67842	-1.14257
101638065	rs9327822	3.60175e-10	-0.967662	-0.963026	0.000194633	-0.792337	-1.06808	0.000194437	-0.793874	-1.06829
101638067	rs9327823	3.49261e-10	-1.00677	-0.954691	0.000204662	-0.748542	-1.06163	0.000204447	-0.75011	-1.06185
101638168	rs9327824	3.78517e-10	-0.926325	-0.954691	0.000187403	-0.836637	-1.06163	0.000187219	-0.838141	-1.06185
101638179	rs9327825	3.88836e-10	-0.885423	-0.968696	0.000177772	-0.878584	-1.07245	0.000177605	-0.880056	-1.07266
101638266	rs10038081	3.82568e-10	-0.91279	-0.95758	0.00018437	-0.85072	-1.06387	0.000184191	-0.852213	-1.06409
101638381	rs1982418	1.04618e-07	4.93699	-1.1962	0.000155441	-0.918624	-1.16665	0.000155275	-0.920103	-1.16697
101639203	rs79280656	1.22278e-10	-1.82972	-1.18126	7.32298e-05	-1.69314	-1.14479	7.32872e-05	-1.6931	-1.14479
101639226	rs150290859	6.88276e-10	-1.28309	-1.92489e-10	0.000216415	-1.75434	-1.92489e-10	0.000216573	-1.75434	-1.92489e-10
101639236	rs62372213	3.86938e-10	-0.91279	-0.946222	0.000186002	-0.85072	-1.05505	0.000185821	-0.852213	-1.05528
101639252	rs6878190	0.000380933	12.7902	-0.849355	6.08306e-05	-1.82235	-1.20109	6.08816e-05	-1.82237	-1.20097
101639664	rs10038372	3.86938e-10	-0.91279	-0.946222	0.000186002	-0.85072	-1.05505	0.000185821	-0.852213	-1.05528
101639818	rs10040933	4.02755e-10	-0.941102	-0.877847	0.000202908	-0.821029	-0.997753	0.000202698	-0.822544	-0.998011
101640178	rs2123131	3.78339e-10	-0.91279	-0.968696	0.000182795	-0.85072	-1.07245	0.000182619	-0.852213	-1.07266
101640185	rs77653146	1.21296e-10	-1.8359	-1.18314	7.53616e-05	-1.66184	-1.14739	7.5421e-05	-1.66179	-1.14739
101640251	rs2123132	3.79618e-10	-0.926325	-0.951786	0.000187826	-0.836637	-1.05938	0.000187641	-0.838141	-1.0596
101640507	rs79796478	4.0712e-10	-1.80817	-1.92489e-10	0.000209969	-1.78458	-1.92489e-10	0.000210141	-1.78449	-1.92489e-10
101640563	rs13359098	3.69172e-10	-0.94299	-0.963026	0.000187512	-0.829613	-1.06808	0.000187328	-0.831116	-1.06829
101640956	rs13357610	3.63189e-10	-0.967662	-0.954691	0.000195892	-0.792337	-1.06163	0.000195693	-0.793874	-1.06185
101640991	rs10477803	3.33853e-10	-1.62418	-0.382398	0.000141357	-1.71706	-0.463183	0.000141427	-1.7172	-0.463285
101641034	rs13357585	3.58451e-10	-0.980795	-0.954691	0.000198753	-0.77784	-1.06163	0.000198549	-0.779387	-1.06185
101641080	rs62372214	2.76352e-10	-1.24674	-0.948865	0.000306698	-0.348559	-1.05711	0.00030632	-0.35031	-1.05733
101641361	rs10063351	3.62129e-10	-0.965533	-0.959744	0.000193575	-0.803184	-1.06269	0.00019338	-0.804708	-1.06291
101641408	rs55804202	1.18507e-10	-1.83264	-1.20967	7.26401e-05	-1.65924	-1.18677	7.26969e-05	-1.6592	-1.18677
101641516	rs10055641	3.65756e-10	-0.952286	-0.963026	0.000189796	-0.817506	-1.06808	0.000189608	-0.819019	-1.06829
101641602	rs10070402	3.61872e-10	-0.965533	-0.960453	0.000192916	-0.803184	-1.06609	0.000192723	-0.804708	-1.06631
101641852	rs7712690	0.000690495	13.3737	-0.838078	6.01665e-05	-1.83562	-1.1988	6.02178e-05	-1.83562	-1.19868
101642159	rs78248224	4.06602e-10	-1.80944	-1.92489e-10	0.000209615	-1.78626	-1.92489e-10	0.000209787	-1.78618	-1.92489e-10
101642257	rs10072167	2.86841e-10	-1.23268	-0.925667	0.000305493	-0.370636	-1.03897	0.000305117	-0.372374	-1.0392
101642275	rs10067051	3.76692e-10	-0.954431	-0.931417	0.000196628	-0.806734	-1.04349	0.000196428	-0.808259	-1.04371
101642378	rs72777984	3.2387e-10	-1.65074	-0.3862	0.000145775	-1.68267	-0.466798	0.000145844	-1.68283	-0.466899
101642607	rs73774622	1.18532e-10	-1.83796	-1.20413	7.44287e-05	-1.64382	-1.17788	7.44875e-05	-1.64377	-1.17787
101642861	rs1376901	3.54213e-10	-0.978682	-0.968696	0.000194479	-0.788762	-1.07245	0.000194284	-0.790297	-1.07266
101642864	rs75820778	4.07563e-10	-1.80708	-1.92489e-10	0.000210271	-1.78314	-1.92489e-10	0.000210444	-1.78305	-1.92489e-10
101643114	rs1452059	0.000882133	13.6137	-0.833097	6.00691e-05	-1.83849	-1.19755	6.01207e-05	-1.83849	-1.19743
101643247	rs78601967	4.0712e-10	-1.80817	-1.92489e-10	0.000209969	-1.78458	-1.92489e-10	0.000210141	-1.78449	-1.92489e-10
101643293	rs10059790	3.51357e-10	-1.00469	-0.950789	0.00020259	-0.759614	-1.06073	0.000202381	-0.761169	-1.06095
101643549	rs145651872	8.49222e-10	-1.50891e-10	-1.07296	0.000457046	-1.50891e-10	-1.00675	0.000457345	-1.50891e-10	-1.00683
101643628	rs10069466	0.000166938	12.0352	-0.919361	6.09648e-05	-1.80522	-1.21602	6.10132e-05	-1.80523	-1.21595
101644527	rs138713807	4.08491e-10	-1.80481	-1.92489e-10	0.0002109	-1.78015	-1.92489e-10	0.000211074	-1.78006	-1.92489e-10
101644914	rs13357340	2.91506e-10	-1.03459	-1.10762	0.00029078	-0.26483	-1.19414	0.000290494	-0.266471	-1.19422
101644956	rs150455452	1.45398e-09	-0.535215	-1.92489e-10	0.000250326	-1.60877	-1.92489e-10	0.000250473	-1.60892	-1.92489e-10
101645328	rs114521556	4.07649e-10	-1.80687	-1.92489e-10	0.000210329	-1.78286	-1.92489e-10	0.000210502	-1.78277	-1.92489e-10
101645795	rs72777990	4.44918e-10	-1.71939	-1.92489e-10	0.000336713	-1.3123	-1.92489e-10	0.000336938	-1.31237	-1.92489e-10
101645907	rs114216704	4.13665e-10	-1.79222	-1.92489e-10	0.000214337	-1.76399	-1.92489e-10	0.000214516	-1.76389	-1.92489e-10
101646003	rs55709837	3.16659e-10	-1.73591	-0.323538	0.000182627	-1.51691	-0.407175	0.000182698	-1.51716	-0.407281
101646039	rs76242142	8.16791e-10	-1.50891e-10	-1.11189	0.00037677	-1.50891e-10	-1.1999	0.000377064	-1.50891e-10	-1.19986
101646308	rs116053648	4.07649e-10	-1.80687	-1.92489e-10	0.000210329	-1.78286	-1.92489e-10	0.000210502	-1.78277	-1.92489e-10
101646432	rs116378226	4.08278e-10	-1.80533	-1.92489e-10	0.000210756	-1.78083	-1.92489e-10	0.00021093	-1.78075	-1.92489e-10
101647121	rs73774626	1.3226e-10	-1.72236	-1.21015	6.21652e-05	-1.81416	-1.18757	6.22125e-05	-1.81414	-1.18757
101647474	rs1349589	4.19792e-10	-0.665309	-1.11221	0.000175119	-0.769673	-1.19639	0.000174986	-0.771093	-1.19647
101647925	rs7734926	0.00804041	15.9706	-0.980157	6.01058e-05	-1.81297	-1.22246	6.01512e-05	-1.81296	-1.22245
101648502	rs71586338	3.8719e-06	7.35198	-1.92489e-10	0.000499194	-0.918539	-1.92489e-10	0.000499956	-0.917751	-1.92489e-10
101648689	rs143768095	4.08189e-10	-1.80555	-1.92489e-10	0.000210696	-1.78112	-1.92489e-10	0.000210869	-1.78103	-1.92489e-10
101649316	rs78120586	3.10657e-10	-1.731	-0.347585	0.000176982	-1.52542	-0.430069	0.000177051	-1.52566	-0.430173
101649425	rs145142563	1.1175e-09	-1.50891e-10	-0.798432	0.000548306	-1.50891e-10	-0.824701	0.000548663	-1.50891e-10	-0.824786
101649996	rs2218926	2.97375e-10	-1.01007	-1.11221	0.00028991	-0.265568	-1.19639	0.000289626	-0.267208	-1.19647
101650531	rs77247392	8.08052e-10	-1.50891e-10	-1.12265	0.000426946	-1.50891e-10	-1.07488	0.000427298	-1.50891e-10	-1.07479
101650796	rs62372215	2.97375e-10	-1.01007	-1.11221	0.00028991	-0.265568	-1.19639	0.000289626	-0.267208	-1.19647
101650861	rs6893520	4.66409e-07	6.45537	-1.21983	0.000311559	-0.291103	-1.09884	0.000311027	-0.293063	-1.09933
101650882	rs62372216	2.97375e-10	-1.01007	-1.11221	0.00028991	-0.265568	-1.19639	0.000289626	-0.267208	-1.19647
101650918	rs62372217	2.96785e-10	-1.01007	-1.1142	0.000289631	-0.265568	-1.19736	0.000289348	-0.267208	-1.19743
101650986	rs62372218	2.96785e-10	-1.01007	-1.1142	0.000289631	-0.265568	-1.19736	0.000289348	-0.267208	-1.19743
101651151	rs62372219	2.96785e-10	-1.01007	-1.1142	0.000289631	-0.265568	-1.19736	0.000289348	-0.267208	-1.19743
101651340	rs73774636	1.31267e-10	-1.72744	-1.2126	6.20558e-05	-1.81172	-1.19178	6.2103e-05	-1.8117	-1.19178
101651411	rs62372220	2.92968e-10	-1.02302	-1.1142	0.000294878	-0.247617	-1.19736	0.000294586	-0.249266	-1.19743
101651466	rs62372221	2.92968e-10	-1.02302	-1.1142	0.000294878	-0.247617	-1.19736	0.000294586	-0.249266	-1.19743
101651505	rs62372222	3.0128e-10	-0.99703	-1.11221	0.000284782	-0.283416	-1.19639	0.000284506	-0.285047	-1.19647
101651672	rs13360644	2.92968e-10	-1.02302	-1.1142	0.000294878	-0.247617	-1.19736	0.000294586	-0.249266	-1.19743
101651873	rs6899078	9.77986e-10	-0.0418813	-0.889901	0.000229185	-0.637594	-1.05941	0.000228933	-0.639229	-1.05961
101651946	rs13358420	2.96763e-10	-1.01015	-1.1142	0.000279662	-0.300594	-1.19736	0.000279393	-0.30222	-1.19743
101651958	rs13358421	2.97327e-10	-1.00825	-1.1142	0.000276452	-0.312141	-1.19736	0.000276188	-0.313755	-1.19743
101652028	rs13358882	3.01264e-10	-0.995093	-1.1142	0.000281287	-0.294801	-1.19736	0.000281018	-0.29642	-1.19743
101652229	rs28625937	2.89207e-10	-1.03397	-1.11617	0.000296512	-0.241143	-1.1983	0.000296221	-0.242789	-1.19838
101652252	rs28421510	2.92968e-10	-1.02302	-1.1142	0.000294878	-0.247617	-1.19736	0.000294586	-0.249266	-1.19743
101652518	rs78015059	1.32122e-10	-1.71973	-1.21382	6.16955e-05	-1.81537	-1.19396	6.17424e-05	-1.81534	-1.19396
101652857	rs10077220	2.96785e-10	-1.01007	-1.1142	0.000289631	-0.265568	-1.19736	0.000289348	-0.267208	-1.19743
101652987	rs2084825	3.12253e-10	-1.73591	-0.337552	0.000180207	-1.51691	-0.420519	0.000180276	-1.51716	-0.420624
101653357	rs1584714	2.64266e-10	-1.12415	-1.11617	0.000342011	-0.098389	-1.1983	0.000341648	-0.100114	-1.19838
101653362	rs1584715	2.71856e-10	-1.0998	-1.11221	0.000330059	-0.135868	-1.19639	0.000329714	-0.137575	-1.19647
101653570	rs2895807	3.00681e-10	-0.99703	-1.1142	0.000284508	-0.283416	-1.19736	0.000284232	-0.285047	-1.19743
101653600	rs13359604	3.00681e-10	-0.99703	-1.1142	0.000284508	-0.283416	-1.19736	0.000284232	-0.285047	-1.19743
101653700	rs7445156	3.0128e-10	-0.99703	-1.11221	0.000284782	-0.283416	-1.19639	0.000284506	-0.285047	-1.19647
101653746	rs139094342	4.05897e-10	-1.81118	-1.92489e-10	0.000209129	-1.78858	-1.92489e-10	0.0002093	-1.7885	-1.92489e-10
101654203	rs115419897	4.08861e-10	-1.8039	-1.92489e-10	0.000211149	-1.77897	-1.92489e-10	0.000211324	-1.77888	-1.92489e-10
101654747	rs114522083	4.19935e-10	-1.77718	-1.92489e-10	0.000236877	-1.66399	-1.92489e-10	0.000237087	-1.66384	-1.92489e-10
101654771	rs10051525	0.00700773	15.8406	-0.987564	5.9813e-05	-1.81776	-1.22255	5.98577e-05	-1.81775	-1.22255
101654905	rs145360823	7.32826e-10	-1.50891e-10	-1.22037	0.00036906	-1.50891e-10	-1.22057	0.000369328	-1.50891e-10	-1.22059
101655114	rs145095759	4.08861e-10	-1.8039	-1.92489e-10	0.000211149	-1.77897	-1.92489e-10	0.000211324	-1.77888	-1.92489e-10
101655286	rs115990311	4.00977e-10	-1.82337	-1.92489e-10	0.000214517	-1.76314	-1.92489e-10	0.000214697	-1.76304	-1.92489e-10
101655535	rs80320148	4.08861e-10	-1.8039	-1.92489e-10	0.000211149	-1.77897	-1.92489e-10	0.000211324	-1.77888	-1.92489e-10
101655572	rs10063002	3.06477e-10	-0.981933	-1.1102	0.000276896	-0.31248	-1.19541	0.000276633	-0.31409	-1.19549
101656170	rs10214232	3.0128e-10	-0.99703	-1.11221	0.000284782	-0.283416	-1.19639	0.000284506	-0.285047	-1.19647
101656539	rs76643251	8.85437e-10	-1.50891e-10	-1.0312	0.000409659	-1.50891e-10	-1.11621	0.000409967	-1.50891e-10	-1.11619
101656855	rs1597768	3.61517e-07	6.20062	-1.21983	0.000275495	-0.414122	-1.09884	0.00027505	-0.41599	-1.09933
101656932	rs10073051	3.0128e-10	-0.99703	-1.11221	0.000284782	-0.283416	-1.19639	0.000284506	-0.285047	-1.19647
101657271	rs114542175	4.09716e-10	-1.80181	-1.92489e-10	0.000211723	-1.77625	-1.92489e-10	0.000211899	-1.77616	-1.92489e-10
101657353	rs10076313	3.0128e-10	-0.99703	-1.11221	0.000284782	-0.283416	-1.19639	0.000284506	-0.285047	-1.19647
101657418	rs10051684	0.00745505	15.9024	-0.987564	5.9946e-05	-1.81554	-1.22255	5.99908e-05	-1.81553	-1.22255
101657522	rs10076451	3.01264e-10	-0.995093	-1.1142	0.000281287	-0.294801	-1.19736	0.000281018	-0.29642	-1.19743
101657535	rs10067263	3.01864e-10	-0.995093	-1.11221	0.000281558	-0.294801	-1.19639	0.000281288	-0.29642	-1.19647
101657881	rs189572672	6.90805e-10	-1.27942	-1.92489e-10	0.00021927	-1.74123	-1.92489e-10	0.00021945	-1.74115	-1.92489e-10
101657908	rs184686349	4.10006e-10	-1.8011	-1.92489e-10	0.000211918	-1.77534	-1.92489e-10	0.000212094	-1.77524	-1.92489e-10
101658000	rs9327834	3.01655e-10	-0.99703	-1.11096	0.000284955	-0.283416	-1.19579	0.000284678	-0.285047	-1.19586
101658411	rs61566297	3.01655e-10	-0.99703	-1.11096	0.000284955	-0.283416	-1.19579	0.000284678	-0.285047	-1.19586
101658448	rs73774643	1.33368e-10	-1.70707	-1.21709	6.0993e-05	-1.82058	-1.20019	6.10392e-05	-1.82057	-1.20019
101659049	rs73774644	1.27827e-10	-1.76325	-1.20335	6.5297e-05	-1.77593	-1.17666	6.53472e-05	-1.7759	-1.17666
101659105	rs17332107	5.13519e-10	-0.449664	-1.12633	0.00023383	-0.473919	-1.20302	0.000233654	-0.475343	-1.20309
101659466	rs10214388	4.98861e-10	-0.486142	-1.11881	0.000243126	-0.437278	-1.20068	0.000242938	-0.438721	-1.20074
101659562	rs111834000	5.04509e-10	-1.59369	-1.92489e-10	0.00040386	-1.13047	-1.92489e-10	0.000404174	-1.13043	-1.92489e-10
101659571	rs55659746	1.31295e-10	-1.72236	-1.21747	6.13382e-05	-1.81416	-1.20097	6.13848e-05	-1.81414	-1.20097
101659682	rs10213798	3.78704e-10	-0.843568	-1.03696	0.00030435	-0.271665	-1.14169	0.000304032	-0.273309	-1.14183
101660150	rs180928212	4.10006e-10	-1.8011	-1.92489e-10	0.000211918	-1.77534	-1.92489e-10	0.000212094	-1.77524	-1.92489e-10
101660788	rs75327191	4.10006e-10	-1.8011	-1.92489e-10	0.000211918	-1.77534	-1.92489e-10	0.000212094	-1.77524	-1.92489e-10
101660805	rs11958091	0.00656147	15.7726	-0.985417	5.96754e-05	-1.82008	-1.22254	5.97201e-05	-1.82007	-1.22253
101660913	rs9327836	0.00656147	15.7726	-0.985417	5.96754e-05	-1.82008	-1.22254	5.97201e-05	-1.82007	-1.22253
101660963	rs10051544	0.000933601	13.8112	-0.973946	5.86096e-05	-1.83834	-1.22229	5.86536e-05	-1.83834	-1.22228
101661468	rs7724496	0.000933601	13.8112	-0.973946	5.86096e-05	-1.83834	-1.22229	5.86536e-05	-1.83834	-1.22228
101661611	rs1971210	0.000933601	13.8112	-0.973946	5.86096e-05	-1.83834	-1.22229	5.86536e-05	-1.83834	-1.22228
101661783	rs112911730	1.34025e-10	-1.70054	-1.21871	6.06413e-05	-1.82295	-1.20361	6.06871e-05	-1.82293	-1.20361
101661817	rs145962526	7.8523e-10	-1.50891e-10	-1.1513	0.000371213	-1.50891e-10	-1.21476	0.000371495	-1.50891e-10	-1.21473
101661976	rs10053625	0.000933601	13.8112	-0.973946	5.86096e-05	-1.83834	-1.22229	5.86536e-05	-1.83834	-1.22228
101662158	rs9327837	3.12731e-10	-1.73833	-0.333609	0.000181663	-1.51261	-0.416766	0.000181733	-1.51286	-0.41687
101662386	rs78162670	4.45452e-10	-1.71819	-1.92489e-10	0.000213068	-1.76992	-1.92489e-10	0.000213265	-1.76973	-1.92489e-10
101662516	rs115217459	4.13138e-10	-1.7935	-1.92489e-10	0.000213991	-1.7656	-1.92489e-10	0.00021417	-1.7655	-1.92489e-10
101662926	rs143242110	1.10578e-09	-0.808972	-1.92489e-10	0.000217212	-1.75066	-1.92489e-10	0.000217359	-1.75072	-1.92489e-10
101663186	rs115028236	4.13138e-10	-1.7935	-1.92489e-10	0.000213991	-1.7656	-1.92489e-10	0.00021417	-1.7655	-1.92489e-10
101663195	rs6859811	0.000929886	13.8112	-0.977933	5.86029e-05	-1.83834	-1.22241	5.86467e-05	-1.83834	-1.2224
101663536	rs6860381	0.000927601	13.8112	-0.980393	5.85981e-05	-1.83834	-1.22249	5.86417e-05	-1.83834	-1.22248
101663655	rs73774650	1.35205e-10	-1.69087	-1.21961	6.03275e-05	-1.82606	-1.20569	6.03729e-05	-1.82605	-1.20568
101663714	rs141093680	4.13138e-10	-1.7935	-1.92489e-10	0.000213991	-1.7656	-1.92489e-10	0.00021417	-1.7655	-1.92489e-10
101663795	rs187232442	6.95501e-10	-1.27265	-1.92489e-10	0.000202132	-1.82261	-1.92489e-10	0.000202283	-1.82261	-1.92489e-10
101664587	rs6596459	0.000924322	13.8112	-0.983935	5.85953e-05	-1.83834	-1.22254	5.86387e-05	-1.83834	-1.22253
101664729	rs72778000	2.45406e-10	-1.28525	-1.02911	0.000380098	-0.0546227	-1.13648	0.000379603	-0.0565179	-1.13663
101664960	rs62372234	2.45406e-10	-1.28525	-1.02911	0.000380098	-0.0546227	-1.13648	0.000379603	-0.0565179	-1.13663
101665038	rs141359959	8.50469e-10	-1.50891e-10	-1.07149	0.000450582	-1.50891e-10	-1.02099	0.000450925	-1.50891e-10	-1.02097
101666686	rs73774652	1.37261e-10	-1.67486	-1.22053	5.99316e-05	-1.83034	-1.20799	5.99766e-05	-1.83033	-1.20799
101666753	rs62372236	2.42302e-10	-1.29553	-1.03156	0.000386597	-0.0360395	-1.13811	0.00038609	-0.0379446	-1.13826
101666948	rs139196936	4.14117e-10	-1.79113	-1.92489e-10	0.000214632	-1.76261	-1.92489e-10	0.000214812	-1.76251	-1.92489e-10
101667437	rs1901517	0.00729902	15.8893	-0.995549	6.00962e-05	-1.81308	-1.22251	6.01406e-05	-1.81307	-1.22251
101667493	rs77568582	8.02167e-10	-1.50891e-10	-1.12996	0.000382302	-1.50891e-10	-1.18532	0.000382587	-1.50891e-10	-1.18531
101667514	rs1901518	0.00092072	13.8112	-0.987839	5.8594e-05	-1.83834	-1.22256	5.86372e-05	-1.83834	-1.22256
101668094	rs62372237	3.61113e-07	6.20098	-1.22131	0.000270657	-0.444765	-1.08592	0.000270221	-0.446601	-1.08643
101668295	rs78368500	1.32328e-07	5.19586	-1.2201	0.00025813	-0.481784	-1.09629	0.000257714	-0.48364	-1.09678
101668296	rs76146936	1.13066e-07	5.03855	-1.2201	0.000241014	-0.550392	-1.09629	0.000240637	-0.5522	-1.09678
101668401	rs72779903	3.20353e-10	-1.73833	-0.309529	0.000185878	-1.51261	-0.393832	0.000185949	-1.51286	-0.393938
101668619	rs7737963	0.00092072	13.8112	-0.987839	5.8594e-05	-1.83834	-1.22256	5.86372e-05	-1.83834	-1.22256
101669015	rs12655961	3.60981e-07	6.20062	-1.22131	0.000279079	-0.414122	-1.08592	0.00027862	-0.41599	-1.08643
101669209	rs12654151	3.61233e-07	6.20062	-1.22062	0.000276648	-0.414122	-1.09467	0.000276199	-0.41599	-1.09516
101669220	rs10035407	2.94291e-10	-1.02377	-1.10894	0.000298852	-0.236796	-1.19479	0.000298558	-0.238439	-1.19487
101669221	rs80092622	8.34116e-10	-1.50891e-10	-1.0909	0.000395845	-1.50891e-10	-1.15051	0.000396177	-1.50891e-10	-1.15041
101670477	rs181115831	1.29325e-09	-1.50891e-10	-0.652362	0.000701497	-1.50891e-10	-0.578318	0.000702124	-1.50891e-10	-0.578161
101670672	rs58261881	1.18056e-09	-0.743535	-1.92489e-10	0.000296018	-1.44111	-1.92489e-10	0.000296269	-1.441	-1.92489e-10
101671135	rs1597767	0.000917163	13.8112	-0.99171	5.85946e-05	-1.83834	-1.22255	5.86377e-05	-1.83834	-1.22255
101671415	rs1584717	0.00692559	15.8406	-0.999355	5.98203e-05	-1.81776	-1.22243	5.98643e-05	-1.81775	-1.22244
101672181	rs10040562	3.15716e-10	-1.74071	-0.321724	0.000184528	-1.50829	-0.405448	0.000184598	-1.50854	-0.405553
101672238	rs10479200	2.46478e-10	-1.21498	-1.09502	0.000391218	-0.0208371	-1.14143	0.000390819	-0.0225369	-1.14149
101673587	rs7722680	0.00692559	15.8406	-0.999355	5.98203e-05	-1.81776	-1.22243	5.98643e-05	-1.81775	-1.22244
101673766	rs7702418	0.000978382	13.8758	-0.99171	5.85843e-05	-1.83852	-1.22255	5.86273e-05	-1.83852	-1.22255
101673946	rs74598846	1.34406e-09	-1.50891e-10	-0.61383	0.000762933	-1.50891e-10	-0.494365	0.000763527	-1.50891e-10	-0.494323
101675015	rs140845466	1.28524e-09	-0.658575	-1.92489e-10	0.000437989	-1.04934	-1.92489e-10	0.000438145	-1.04972	-1.92489e-10
101675111	rs28532891	0.00692559	15.8406	-0.999355	5.98203e-05	-1.81776	-1.22243	5.98643e-05	-1.81775	-1.22244
101675154	rs7721548	0.00692559	15.8406	-0.999355	5.98203e-05	-1.81776	-1.22243	5.98643e-05	-1.81775	-1.22244
101675188	rs116256767	4.15123e-10	-1.7887	-1.92489e-10	0.000215288	-1.75956	-1.92489e-10	0.000215469	-1.75945	-1.92489e-10
101675521	rs7722117	3.07481e-10	-1.73347	-0.355393	0.000176418	-1.52118	-0.437499	0.000176487	-1.52142	-0.437602
101675582	rs77487268	4.45164e-10	-1.71883	-1.92489e-10	0.000216363	-1.75458	-1.92489e-10	0.000216566	-1.75438	-1.92489e-10
101675584	rs62372298	2.98923e-10	-1.00815	-1.10894	0.00028707	-0.277019	-1.19479	0.000286792	-0.278646	-1.19487
101675811	rs6884162	0.0068995	15.8406	-1.00313	5.98266e-05	-1.81776	-1.22232	5.98705e-05	-1.81775	-1.22234
101675982	rs6883257	6.36068e-10	-0.468095	-0.893877	0.000351322	-0.203824	-1.06601	0.00035088	-0.205625	-1.0662
101676064	rs62372299	4.32786e-09	0.555551	-1.92489e-10	0.000419999	-1.09128	-1.92489e-10	0.000420058	-1.09188	-1.92489e-10
101676145	rs62372300	1.37706e-07	5.2357	-1.2201	0.00025336	-0.500436	-1.09629	0.000252956	-0.502273	-1.09678
101676382	rs1452060	0.000917163	13.8112	-0.99171	5.85946e-05	-1.83834	-1.22255	5.86377e-05	-1.83834	-1.22255
101676406	rs73774654	1.33485e-10	-1.70988	-1.2134	6.14871e-05	-1.8195	-1.19321	6.15336e-05	-1.81948	-1.1932
101676705	rs80279457	3.85958e-09	-1.50891e-10	0.441036	0.00273597	-1.50891e-10	0.782706	0.00273675	-1.50891e-10	0.782256
101676762	rs79625746	4.15498e-10	-1.7878	-1.92489e-10	0.000215532	-1.75842	-1.92489e-10	0.000215714	-1.75832	-1.92489e-10
101676877	rs7714927	3.46676e-07	6.16018	-1.22131	0.000266104	-0.461729	-1.08592	0.000265678	-0.463553	-1.08643
101677329	rs10066445	3.71823e-10	-0.843568	-1.05529	0.000300738	-0.271665	-1.15363	0.000300426	-0.273309	-1.15376
101677341	rs1823694	0.000893456	13.8112	-1.0179	5.86516e-05	-1.83834	-1.22158	5.86934e-05	-1.83834	-1.2216
101677360	rs78656033	4.21451e-10	-1.77357	-1.92489e-10	0.000219359	-1.74083	-1.92489e-10	0.000219546	-1.74071	-1.92489e-10
101677686	rs4703224	2.92397e-07	5.9899	-1.22131	0.000248082	-0.531859	-1.08592	0.000247696	-0.533636	-1.08643
101678382	rs180998532	4.15498e-10	-1.7878	-1.92489e-10	0.000215532	-1.75842	-1.92489e-10	0.000215714	-1.75832	-1.92489e-10
101678592	rs62372301	3.71823e-10	-0.843568	-1.05529	0.000300738	-0.271665	-1.15363	0.000300426	-0.273309	-1.15376
101678730	rs2400800	1.22927e-07	5.12217	-1.2201	0.000241213	-0.549564	-1.09629	0.000240837	-0.551367	-1.09678
101678793	rs1078338	0.000913649	13.8112	-0.995549	5.85971e-05	-1.83834	-1.22251	5.86399e-05	-1.83834	-1.22251
101679298	rs1869104	0.00628617	15.7726	-1.02828	5.97845e-05	-1.82008	-1.22071	5.98269e-05	-1.82007	-1.22075
101679449	rs1869103	0.000974288	13.8755	-0.995549	5.85689e-05	-1.83883	-1.22251	5.86117e-05	-1.83882	-1.22251
101679789	rs73774655	3.03857e-10	-1.73347	-0.367249	0.00017444	-1.52118	-0.448777	0.000174508	-1.52142	-0.44888
101679845	rs6887402	0.00644628	15.7726	-1.00313	5.96881e-05	-1.82008	-1.22232	5.97318e-05	-1.82007	-1.22234
101680060	rs10479204	4.97e-10	-0.486142	-1.12255	0.000242975	-0.437278	-1.2013	0.000242787	-0.438721	-1.20137
101680265	rs140734236	7.83783e-10	-1.50891e-10	-1.15315	0.000410951	-1.50891e-10	-1.11306	0.000411283	-1.50891e-10	-1.11299
101680292	rs74594397	4.15498e-10	-1.7878	-1.92489e-10	0.000215532	-1.75842	-1.92489e-10	0.000215714	-1.75832	-1.92489e-10
101680470	rs1376904	0.00687374	15.8406	-1.00687	5.9835e-05	-1.81776	-1.22218	5.98786e-05	-1.81775	-1.2222
101680878	rs73774657	1.32687e-10	-1.70707	-1.22221	6.0176e-05	-1.82058	-1.21368	6.02215e-05	-1.82057	-1.21368
101681102	rs35646068	1.84572e-09	-0.296651	-1.92489e-10	0.000242679	-1.63979	-1.92489e-10	0.000242849	-1.63983	-1.92489e-10
101681225	rs1376903	0.000974288	13.8755	-0.995549	5.85689e-05	-1.83883	-1.22251	5.86117e-05	-1.83882	-1.22251
101681237	rs72779910	3.02686e-10	-1.73347	-0.371109	0.0001738	-1.52118	-0.452449	0.000173868	-1.52142	-0.452552
101681949	rs4114686	0.000913649	13.8112	-0.995549	5.85971e-05	-1.83834	-1.22251	5.86399e-05	-1.83834	-1.22251
101682286	rs1839925	3.18488e-07	6.07482	-1.22076	0.000255535	-0.497019	-1.09115	0.000255135	-0.49882	-1.09166
101682384	rs1584716	0.000913649	13.8112	-0.995549	5.85971e-05	-1.83834	-1.22251	5.86399e-05	-1.83834	-1.22251
101682771	rs114024095	6.09921e-10	-1.40395	-1.92489e-10	0.000200047	-1.83298	-1.92489e-10	0.000200197	-1.83297	-1.92489e-10
101682975	rs114661872	4.1619e-10	-1.78614	-1.92489e-10	0.000215981	-1.75634	-1.92489e-10	0.000216163	-1.75624	-1.92489e-10
101683307	rs149108656	6.50205e-10	-1.33999	-1.92489e-10	0.00020015	-1.83247	-1.92489e-10	0.000200298	-1.83246	-1.92489e-10
101683424	rs10079075	0.00090083	13.7971	-0.995549	5.85741e-05	-1.83874	-1.22251	5.8617e-05	-1.83874	-1.22251
101683542	rs10054348	5.47876e-10	-0.680481	-0.830748	0.000461358	0.0242179	-1.02158	0.000460711	0.0222984	-1.0218
101683613	rs6869607	0.0067957	15.8254	-1.00313	5.99612e-05	-1.81551	-1.22232	6.00051e-05	-1.81551	-1.22234
101684147	rs137991227	7.94319e-10	-1.50891e-10	-1.13979	0.000417598	-1.50891e-10	-1.09702	0.000417942	-1.50891e-10	-1.09693
101684849	rs1823693	0.000923195	13.8139	-0.987839	5.85472e-05	-1.83914	-1.22256	5.85903e-05	-1.83914	-1.22256
101684982	rs12332777	3.00261e-10	-1.731	-0.38162	0.000171344	-1.52542	-0.462444	0.000171411	-1.52566	-0.462546
101685130	rs77826398	4.1654e-10	-1.78529	-1.92489e-10	0.000216208	-1.75529	-1.92489e-10	0.00021639	-1.75519	-1.92489e-10
101685644	rs116512981	4.29293e-10	-1.75514	-1.92489e-10	0.000203292	-1.81689	-1.92489e-10	0.000203459	-1.81681	-1.92489e-10
101685670	rs117011540	9.91388e-10	-1.50891e-10	-0.918171	0.000603239	-1.50891e-10	-0.729221	0.000603539	-1.50891e-10	-0.729461
101686425	rs75093600	4.1654e-10	-1.78529	-1.92489e-10	0.000216208	-1.75529	-1.92489e-10	0.00021639	-1.75519	-1.92489e-10
101686443	rs10054400	2.98484e-10	-1.731	-0.387558	0.000170379	-1.52542	-0.468089	0.000170446	-1.52566	-0.46819
101686457	rs10062217	2.98484e-10	-1.731	-0.387558	0.000170379	-1.52542	-0.468089	0.000170446	-1.52566	-0.46819
101686486	rs115441132	4.1654e-10	-1.78529	-1.92489e-10	0.000216208	-1.75529	-1.92489e-10	0.00021639	-1.75519	-1.92489e-10
101686661	rs10054516	2.97916e-10	-1.731	-0.389462	0.000170071	-1.52542	-0.469898	0.000170138	-1.52566	-0.47
101686780	rs6873243	0.0124064	16.4311	-1.00687	6.18427e-05	-1.78476	-1.22218	6.18883e-05	-1.78474	-1.2222
101686982	rs13355118	2.97916e-10	-1.731	-0.389462	0.000170071	-1.52542	-0.469898	0.000170138	-1.52566	-0.47
101686997	rs6873363	0.00642221	15.7726	-1.00687	5.96964e-05	-1.82008	-1.22218	5.97399e-05	-1.82007	-1.2222
101687035	rs6873373	0.00642221	15.7726	-1.00687	5.96964e-05	-1.82008	-1.22218	5.97399e-05	-1.82007	-1.2222
101687045	rs6873384	0.00642221	15.7726	-1.00687	5.96964e-05	-1.82008	-1.22218	5.97399e-05	-1.82007	-1.2222
101687066	rs147599498	4.16894e-10	-1.78445	-1.92489e-10	0.000216437	-1.75424	-1.92489e-10	0.000216619	-1.75413	-1.92489e-10
101687210	rs1901511	0.00832996	16.0327	-1.00687	6.02695e-05	-1.81052	-1.22218	6.03136e-05	-1.81051	-1.2222
101687221	rs142021736	4.39955e-10	-1.73061	-1.92489e-10	0.000230922	-1.68945	-1.92489e-10	0.000231125	-1.68931	-1.92489e-10
101687224	rs192489627	2.11691e-09	-1.50891e-10	-0.159566	0.00125903	-1.50891e-10	0.00656206	0.00126002	-1.50891e-10	0.00661231
101687441	rs1901510	0.000910178	13.8112	-0.999355	5.86015e-05	-1.83834	-1.22243	5.86441e-05	-1.83834	-1.22244
101687759	rs187110630	1.60101e-09	-1.50891e-10	-0.438886	0.000887931	-1.50891e-10	-0.342641	0.000888506	-1.50891e-10	-0.34273
101688136	rs1839923	0.000858623	13.7529	-0.999355	5.86338e-05	-1.83779	-1.22243	5.86765e-05	-1.83779	-1.22244
101688219	rs10067990	3.60152e-10	-0.736508	-1.19424	0.000365294	-0.138771	-1.09206	0.000365041	-0.140315	-1.09195
101688672	rs7700587	0.00090986	13.8109	-0.999355	5.8573e-05	-1.83883	-1.22243	5.86156e-05	-1.83883	-1.22244
101688828	rs112587145	1.3146e-10	-1.71623	-1.22234	6.03541e-05	-1.8169	-1.21441	6.03999e-05	-1.81688	-1.2144
101689101	rs7341124	0.00642221	15.7726	-1.00687	5.96964e-05	-1.82008	-1.22218	5.97399e-05	-1.82007	-1.2222
101689161	rs7341146	0.000910178	13.8112	-0.999355	5.86015e-05	-1.83834	-1.22243	5.86441e-05	-1.83834	-1.22244
101689239	rs78033496	0.00642221	15.7726	-1.00687	5.96964e-05	-1.82008	-1.22218	5.97399e-05	-1.82007	-1.2222
101689358	rs185891544	9.36528e-10	-0.975097	-1.92489e-10	0.000207942	-1.79428	-1.92489e-10	0.000208086	-1.79432	-1.92489e-10
101689580	rs115633766	4.88523e-10	-0.503344	-1.12255	0.000247295	-0.419657	-1.2013	0.000247101	-0.421109	-1.20137
101689669	rs77294703	1.32527e-10	-1.70808	-1.22241	6.01269e-05	-1.8202	-1.21487	6.01723e-05	-1.82018	-1.21487
101689983	rs143760988	4.18375e-10	-1.7809	-1.92489e-10	0.000217391	-1.74984	-1.92489e-10	0.000217575	-1.74973	-1.92489e-10
101690340	rs192391486	9.94655e-10	-1.50891e-10	-0.914881	0.000529347	-1.50891e-10	-0.859891	0.000529799	-1.50891e-10	-0.859773
101690717	rs6596470	0.00637778	15.7726	-1.01381	5.97154e-05	-1.82008	-1.22187	5.97586e-05	-1.82007	-1.22189
101690752	rs144989870	8.81064e-10	-1.50891e-10	-1.03615	0.000479329	-1.50891e-10	-0.959148	0.000479636	-1.50891e-10	-0.959244
101690983	rs115045026	4.18009e-10	-1.78177	-1.92489e-10	0.000217156	-1.75092	-1.92489e-10	0.000217339	-1.75081	-1.92489e-10
101691710	rs60356894	0.000903771	13.8112	-1.00642	5.86136e-05	-1.83834	-1.22222	5.86559e-05	-1.83834	-1.22224
101691754	rs55703459	0.000852579	13.7529	-1.00642	5.86459e-05	-1.83779	-1.22222	5.86883e-05	-1.83779	-1.22224
101691884	rs11957808	0.00624493	15.7726	-1.03486	5.98231e-05	-1.82008	-1.22006	5.98652e-05	-1.82007	-1.22011
101692228	rs2198246	0.000852579	13.7529	-1.00642	5.86459e-05	-1.83779	-1.22222	5.86883e-05	-1.83779	-1.22224
101692532	rs6880815	0.000852579	13.7529	-1.00642	5.86459e-05	-1.83779	-1.22222	5.86883e-05	-1.83779	-1.22224
101692535	rs62369268	7.07664e-10	-1.25531	-1.92489e-10	0.000217744	-1.74821	-1.92489e-10	0.000217872	-1.74836	-1.92489e-10
101692601	rs72779917	2.35797e-10	-1.30572	-1.04859	0.000389503	-0.0173582	-1.1493	0.000388993	-0.0192732	-1.14944
101692627	rs13361522	2.99611e-10	-1.72343	-0.391363	0.000167648	-1.53796	-0.471706	0.000167715	-1.5382	-0.471807
101692656	rs13354249	5.435e-10	-0.692483	-0.826764	0.0004672	0.0339459	-1.01872	0.000466535	0.0320068	-1.01894
101693031	rs6886744	0.000852579	13.7529	-1.00642	5.86459e-05	-1.83779	-1.22222	5.86883e-05	-1.83779	-1.22224
101693046	rs6867264	0.000852579	13.7529	-1.00642	5.86459e-05	-1.83779	-1.22222	5.86883e-05	-1.83779	-1.22224
101693119	rs73189398	2.41067e-09	-0.0296188	-1.92489e-10	0.00568654	1.51432	-1.92489e-10	0.00568702	1.51367	-1.92489e-10
101694800	rs542179176	8.56438e-10	-1.50891e-10	-1.0645	0.000449032	-1.50891e-10	-1.02444	0.000449402	-1.50891e-10	-1.02435
101695673	rs62369274	0.000852579	13.7529	-1.00642	5.86459e-05	-1.83779	-1.22222	5.86883e-05	-1.83779	-1.22224
101696055	rs113697937	1.32161e-10	-1.7107	-1.22256	6.0084e-05	-1.81918	-1.21661	6.01294e-05	-1.81916	-1.21661
101696110	rs140965241	4.18375e-10	-1.7809	-1.92489e-10	0.000217391	-1.74984	-1.92489e-10	0.000217575	-1.74973	-1.92489e-10
101697151	rs80278966	1.23887e-10	-1.77535	-1.22256	6.34998e-05	-1.76389	-1.21661	6.35488e-05	-1.76385	-1.21661
101697446	rs78157726	4.18375e-10	-1.7809	-1.92489e-10	0.000217391	-1.74984	-1.92489e-10	0.000217575	-1.74973	-1.92489e-10
101697463	rs10074257	3.64081e-10	-0.858039	-1.06186	0.000305003	-0.253389	-1.15782	0.000304685	-0.255042	-1.15795
101697752	rs9327841	0.000852579	13.7529	-1.00642	5.86459e-05	-1.83779	-1.22222	5.86883e-05	-1.83779	-1.22224
101697838	rs9327842	9.70599e-10	-0.0940197	-0.845344	0.00039913	-0.110015	-1.03223	0.000398629	-0.111795	-1.03245
101697899	rs9327843	0.00637778	15.7726	-1.01381	5.97154e-05	-1.82008	-1.22187	5.97586e-05	-1.82007	-1.22189
101698122	rs9327844	0.000852579	13.7529	-1.00642	5.86459e-05	-1.83779	-1.22222	5.86883e-05	-1.83779	-1.22224
101698159	rs10053026	3.00182e-10	-1.72343	-0.389462	0.000167951	-1.53796	-0.469898	0.000168018	-1.5382	-0.47
101698231	rs9327845	0.000852579	13.7529	-1.00642	5.86459e-05	-1.83779	-1.22222	5.86883e-05	-1.83779	-1.22224
101698505	rs185623904	4.13253e-10	-1.79322	-1.92489e-10	0.000217262	-1.75043	-1.92489e-10	0.000217431	-1.75039	-1.92489e-10
101698646	rs115632180	4.19116e-10	-1.77913	-1.92489e-10	0.000217867	-1.74765	-1.92489e-10	0.000218051	-1.74754	-1.92489e-10
101698884	rs7724943	0.00131322	13.7529	-0.574448	6.66531e-05	-1.83779	-1.09424	6.672e-05	-1.83779	-1.09397
101699104	rs62369275	3.64819e-10	-0.858039	-1.05984	0.000305396	-0.253389	-1.15654	0.000305077	-0.255042	-1.15666
101699526	rs10055353	4.88523e-10	-0.503344	-1.12255	0.000247295	-0.419657	-1.2013	0.000247101	-0.421109	-1.20137
101699789	rs140583456	4.19491e-10	-1.77824	-1.92489e-10	0.000218107	-1.74655	-1.92489e-10	0.000218292	-1.74644	-1.92489e-10
101699847	rs191331039	6.22467e-10	-1.38359	-1.92489e-10	0.000198784	-1.83932	-1.92489e-10	0.00019893	-1.83932	-1.92489e-10
101699907	rs10078757	3.64819e-10	-0.858039	-1.05984	0.000305396	-0.253389	-1.15654	0.000305077	-0.255042	-1.15666
101700623	rs78857908	1.32741e-07	5.19898	-1.2201	0.000249351	-0.516382	-1.09629	0.000248957	-0.518208	-1.09678
101700702	rs7718122	0.000858623	13.7529	-0.999355	5.86338e-05	-1.83779	-1.22243	5.86765e-05	-1.83779	-1.22244
101700978	rs9327848	0.00684829	15.8406	-1.01058	5.98452e-05	-1.81776	-1.22201	5.98887e-05	-1.81775	-1.22203
101701227	rs6862270	0.000802341	13.6889	-1.00313	5.86831e-05	-1.83706	-1.22232	5.87256e-05	-1.83706	-1.22234
101701390	rs6861350	0.00603816	15.711	-1.00687	5.95775e-05	-1.82207	-1.22218	5.96209e-05	-1.82206	-1.2222
101701467	rs6861382	0.00603816	15.711	-1.00687	5.95775e-05	-1.82207	-1.22218	5.96209e-05	-1.82206	-1.2222
101701540	rs6887766	0.000855389	13.7529	-1.00313	5.86401e-05	-1.83779	-1.22232	5.86826e-05	-1.83779	-1.22234
101701640	rs10479209	3.68564e-10	-0.843568	-1.0641	0.000299055	-0.271665	-1.15924	0.000298747	-0.273309	-1.15936
101701924	rs10075318	0.000802341	13.6889	-1.00313	5.86831e-05	-1.83706	-1.22232	5.87256e-05	-1.83706	-1.22234
101702043	rs114851811	4.29373e-10	-1.75495	-1.92489e-10	0.000224356	-1.7183	-1.92489e-10	0.00022455	-1.71817	-1.92489e-10
101702123	rs141294910	7.47928e-10	-1.50891e-10	-1.19997	0.000368332	-1.50891e-10	-1.22255	0.000368603	-1.50891e-10	-1.22255
101702200	rs13355600	2.31342e-10	-1.31581	-1.05757	0.000394597	0.00142115	-1.15509	0.000394077	-0.000503662	-1.15522
101702202	rs116147967	4.20288e-10	-1.77634	-1.92489e-10	0.000218617	-1.74421	-1.92489e-10	0.000218803	-1.7441	-1.92489e-10
101702820	rs137868628	4.24409e-10	-1.76658	-1.92489e-10	0.000214007	-1.76553	-1.92489e-10	0.000214185	-1.76543	-1.92489e-10
101703523	rs1597765	0.00601581	15.711	-1.01058	5.95877e-05	-1.82207	-1.22201	5.96309e-05	-1.82206	-1.22203
101703576	rs1597766	0.000855389	13.7529	-1.00313	5.86401e-05	-1.83779	-1.22232	5.86826e-05	-1.83779	-1.22234
101703648	rs80006117	1.32895e-10	-1.70524	-1.22248	5.98677e-05	-1.82127	-1.21813	5.99129e-05	-1.82125	-1.21813
101703845	rs7734467	0.00639843	15.7726	-1.01058	5.97066e-05	-1.82008	-1.22201	5.975e-05	-1.82007	-1.22203
101703953	rs7714004	0.000802341	13.6889	-1.00313	5.86831e-05	-1.83706	-1.22232	5.87256e-05	-1.83706	-1.22234
101704025	rs79526080	1.33897e-09	-1.50891e-10	-0.617622	0.000600735	-1.50891e-10	-0.73338	0.000601043	-1.50891e-10	-0.733604
101704179	rs11948335	1.13811e-07	5.04577	-1.22076	0.000234639	-0.58233	-1.09115	0.000234277	-0.58411	-1.09166
101704518	rs10038972	0.000799345	13.6889	-1.00687	5.86912e-05	-1.83706	-1.22218	5.87336e-05	-1.83706	-1.2222
101704674	rs10035525	0.000799345	13.6889	-1.00687	5.86912e-05	-1.83706	-1.22218	5.87336e-05	-1.83706	-1.2222
101705429	rs115397944	4.30567e-10	-1.75217	-1.92489e-10	0.000225102	-1.71498	-1.92489e-10	0.000225297	-1.71485	-1.92489e-10
101706417	rs115254826	2.08493e-09	-0.174786	-1.92489e-10	0.0051131	1.40803	-1.92489e-10	0.0051138	1.40743	-1.92489e-10
101706926	rs72779930	3.04767e-10	-1.72085	-0.376883	0.000169272	-1.54209	-0.45794	0.00016934	-1.54232	-0.458042
101707048	rs10036441	0.000858623	13.7529	-0.999355	5.86338e-05	-1.83779	-1.22243	5.86765e-05	-1.83779	-1.22244
101707293	rs10054149	0.000855389	13.7529	-1.00313	5.86401e-05	-1.83779	-1.22232	5.86826e-05	-1.83779	-1.22234
101707342	rs10055753	0.000860009	13.7583	-1.00313	5.86061e-05	-1.83837	-1.22232	5.86486e-05	-1.83837	-1.22234
101707373	rs116317612	4.31029e-10	-1.7511	-1.92489e-10	0.00022539	-1.7137	-1.92489e-10	0.000225586	-1.71357	-1.92489e-10
101707793	rs62369302	3.46676e-07	6.16018	-1.22131	0.000266104	-0.461729	-1.08592	0.000265678	-0.463553	-1.08643
101707802	rs116177726	4.31029e-10	-1.7511	-1.92489e-10	0.00022539	-1.7137	-1.92489e-10	0.000225586	-1.71357	-1.92489e-10
101707988	rs2123136	4.49039e-07	6.4189	-1.22131	0.000296623	-0.353155	-1.08592	0.000296127	-0.35505	-1.08643
101708121	rs2123135	0.00639843	15.7726	-1.01058	5.97066e-05	-1.82008	-1.22201	5.975e-05	-1.82007	-1.22203
101708465	rs9285943	0.000858119	13.7529	-0.999942	5.86331e-05	-1.83779	-1.22244	5.86758e-05	-1.83779	-1.22245
101708772	rs7712152	0.000805375	13.6889	-0.999355	5.86768e-05	-1.83706	-1.22243	5.87195e-05	-1.83706	-1.22244
101709314	rs6596480	0.00601581	15.711	-1.01058	5.95877e-05	-1.82207	-1.22201	5.96309e-05	-1.82206	-1.22203
101709511	rs6863041	0.00601581	15.711	-1.01058	5.95877e-05	-1.82207	-1.22201	5.96309e-05	-1.82206	-1.22203
101709936	rs6877722	0.000858623	13.7529	-0.999355	5.86338e-05	-1.83779	-1.22243	5.86765e-05	-1.83779	-1.22244
101710089	rs10062073	3.65646e-10	-0.858039	-1.05757	0.000305838	-0.253389	-1.15509	0.000305518	-0.255042	-1.15522
101710224	rs75922807	1.31841e-10	-1.71346	-1.22222	5.9991e-05	-1.81806	-1.21928	6.00364e-05	-1.81804	-1.21928
101710638	rs73774677	1.30494e-10	-1.72373	-1.22222	6.04127e-05	-1.81106	-1.21928	6.04588e-05	-1.81103	-1.21928
101710723	rs115368187	4.30063e-10	-1.75335	-1.92489e-10	0.000224787	-1.71638	-1.92489e-10	0.000224982	-1.71625	-1.92489e-10
101710820	rs17272932	9.17643e-10	-0.995469	-1.92489e-10	0.000212727	-1.77153	-1.92489e-10	0.000212872	-1.77158	-1.92489e-10
101711114	rs116798046	4.30567e-10	-1.75217	-1.92489e-10	0.000225102	-1.71498	-1.92489e-10	0.000225297	-1.71485	-1.92489e-10
101711249	rs1901515	1.21683e-09	0.184286	-0.897562	0.000308458	-0.331402	-1.06855	0.000308116	-0.333055	-1.06874
101711280	rs1901514	4.92242e-10	-0.503344	-1.11496	0.000248179	-0.419657	-1.19773	0.000247983	-0.421109	-1.1978
101711308	rs62369303	1.6672e-07	5.42811	-1.22131	0.000278555	-0.416	-1.08592	0.00027809	-0.417894	-1.08643
101711398	rs62369304	1.3258e-07	5.19898	-1.22131	0.000251951	-0.516382	-1.08592	0.000251547	-0.518208	-1.08643
101711497	rs58644688	1.09303e-07	5.00592	-1.22131	0.000231896	-0.599328	-1.08592	0.000231538	-0.601096	-1.08643
101711516	rs115568004	4.22682e-10	-1.77066	-1.92489e-10	0.000220142	-1.73726	-1.92489e-10	0.000220329	-1.73715	-1.92489e-10
101711558	rs1901513	6.3837e-10	-0.468095	-0.890264	0.000352201	-0.203824	-1.06351	0.000351757	-0.205625	-1.06371
101711661	rs57415604	4.48932e-07	6.4189	-1.22155	0.000297412	-0.353155	-1.08326	0.000296914	-0.35505	-1.08378
101711677	rs77872811	4.30567e-10	-1.75217	-1.92489e-10	0.000225102	-1.71498	-1.92489e-10	0.000225297	-1.71485	-1.92489e-10
101711785	rs79482113	7.42371e-10	-1.50891e-10	-1.20743	0.000369439	-1.50891e-10	-1.21955	0.000369706	-1.50891e-10	-1.21956
101711942	rs7715217	0.00603694	15.711	-1.00707	5.95758e-05	-1.82207	-1.22221	5.96192e-05	-1.82206	-1.22223
101711999	rs7733501	1.73054e-07	5.4654	-1.22131	0.000283198	-0.399471	-1.08592	0.000282722	-0.401376	-1.08643
101712130	rs10042901	6.36038e-10	-0.468095	-0.893923	0.000351311	-0.203824	-1.06604	0.000350869	-0.205625	-1.06623
101712136	rs7733695	0.00603816	15.711	-1.00687	5.95775e-05	-1.82207	-1.22218	5.96209e-05	-1.82206	-1.2222
101712324	rs10041015	1.19476e-09	0.162349	-0.893923	0.00031518	-0.312353	-1.06604	0.000314827	-0.314017	-1.06623
101712454	rs111655487	7.61228e-10	-1.18234	-1.92489e-10	0.000263131	-1.55888	-1.92489e-10	0.000263273	-1.55908	-1.92489e-10
101712967	rs114689864	4.03513e-10	-1.81707	-1.92489e-10	0.000258089	-1.57823	-1.92489e-10	0.000258338	-1.578	-1.92489e-10
101712974	rs62369306	8.65949e-10	-1.05345	-1.92489e-10	0.000216764	-1.75273	-1.92489e-10	0.00021689	-1.75288	-1.92489e-10
101713291	rs10041806	0.00639843	15.7726	-1.01058	5.97066e-05	-1.82008	-1.22201	5.975e-05	-1.82007	-1.22203
101713307	rs75119073	1.7315e-07	5.4654	-1.22076	0.000281719	-0.399471	-1.09115	0.000281248	-0.401376	-1.09166
101713742	rs9327850	0.000858623	13.7529	-0.999355	5.86338e-05	-1.83779	-1.22243	5.86765e-05	-1.83779	-1.22244
101713753	rs12055218	1.275e-07	5.1587	-1.2201	0.000245042	-0.533815	-1.09629	0.000244658	-0.535629	-1.09678
101713858	rs78116706	4.33517e-08	-1.50891e-10	2.85982	0.0218368	-1.50891e-10	2.85982	0.0218487	-1.50891e-10	2.85963
101713881	rs72779935	4.30652e-10	-1.75198	-1.92489e-10	0.000611436	-0.715725	-1.92489e-10	0.00061152	-0.716323	-1.92489e-10
101714634	rs114546213	4.32497e-10	-1.7477	-1.92489e-10	0.000225349	-1.71389	-1.92489e-10	0.000225573	-1.71363	-1.92489e-10
101714813	rs79530398	2.11389e-08	2.14159	-1.92489e-10	0.00198738	0.463038	-1.92489e-10	0.00198675	0.461985	-1.92489e-10
101714846	rs115992039	4.25466e-10	-1.76409	-1.92489e-10	0.000214256	-1.76436	-1.92489e-10	0.000214436	-1.76426	-1.92489e-10
101715098	rs9327851	0.00601581	15.711	-1.01058	5.95877e-05	-1.82207	-1.22201	5.96309e-05	-1.82206	-1.22203
101716459	rs62369307	3.47361e-07	6.16018	-1.21934	0.000262036	-0.461729	-1.10132	0.000261625	-0.463553	-1.10181
101716620	rs10069193	0.00601581	15.711	-1.01058	5.95877e-05	-1.82207	-1.22201	5.96309e-05	-1.82206	-1.22203
101716797	rs10063988	0.00601581	15.711	-1.01058	5.95877e-05	-1.82207	-1.22201	5.96309e-05	-1.82206	-1.22203
101717026	rs80036141	1.22928e-10	-1.78319	-1.22249	6.41447e-05	-1.75484	-1.21555	6.41942e-05	-1.75481	-1.21555
101717233	rs6891936	0.00564285	15.6432	-1.00687	5.94543e-05	-1.82414	-1.22218	5.94976e-05	-1.82413	-1.2222
101717372	rs6873738	0.00383812	15.2578	-1.00687	5.89021e-05	-1.83347	-1.22218	5.89448e-05	-1.83347	-1.2222
101717884	rs1580038	3.33951e-07	6.11948	-1.21801	0.000255766	-0.47859	-1.10868	0.000255371	-0.480403	-1.10915
101718394	rs62369308	1.23246e-07	5.12217	-1.21751	0.000237671	-0.549564	-1.11109	0.000237307	-0.551367	-1.11155
101718525	rs10058722	0.00603816	15.711	-1.00687	5.95775e-05	-1.82207	-1.22218	5.96209e-05	-1.82206	-1.2222
101719190	rs10041725	0.00603816	15.711	-1.00687	5.95775e-05	-1.82207	-1.22218	5.96209e-05	-1.82206	-1.2222
101719783	rs6890130	0.00409443	15.3187	-1.00313	5.89643e-05	-1.83228	-1.22232	5.90073e-05	-1.83227	-1.22234
101720004	rs80013699	4.30567e-10	-1.75217	-1.92489e-10	0.000225102	-1.71498	-1.92489e-10	0.000225297	-1.71485	-1.92489e-10
101720171	rs11746723	0.00579712	15.6432	-0.979897	5.94374e-05	-1.82414	-1.22247	5.94821e-05	-1.82413	-1.22246
101720808	rs146769500	8.06129e-10	-1.50891e-10	-1.12503	0.000382582	-1.50891e-10	-1.18459	0.00038287	-1.50891e-10	-1.18458
101720925	rs58454928	1.23444e-10	-1.77957	-1.22192	6.40706e-05	-1.75916	-1.21239	6.41201e-05	-1.75912	-1.21239
101721067	rs76979875	1.23366e-10	-1.78034	-1.22178	6.41628e-05	-1.75826	-1.21185	6.42124e-05	-1.75822	-1.21185
101721127	rs78505307	4.20673e-10	-1.77542	-1.92489e-10	0.000218863	-1.74309	-1.92489e-10	0.000219049	-1.74298	-1.92489e-10
101721437	rs4703014	0.0038525	15.2578	-1.00313	5.88939e-05	-1.83347	-1.22232	5.89368e-05	-1.83347	-1.22234
101721810	rs13358233	3.11403e-10	-1.71984	-0.356344	0.000172339	-1.54367	-0.438404	0.000172408	-1.5439	-0.438507
101722121	rs72779936	4.0405e-10	-1.81574	-1.92489e-10	0.000562591	-0.798981	-1.92489e-10	0.000563245	-0.798557	-1.92489e-10
101722151	rs28786103	2.21959e-10	-1.3357	-1.07908	0.00040433	0.0392744	-1.16858	0.000403796	0.0373299	-1.16869
101722161	rs78530799	4.65483e-09	0.628383	-1.92489e-10	0.000980116	-0.243863	-1.92489e-10	0.000980076	-0.244641	-1.92489e-10
101722320	rs10067136	2.73761e-10	-1.05938	-1.14564	0.000303552	-0.204852	-1.21113	0.000303255	-0.206517	-1.21118
101722685	rs73774685	3.02856e-10	-1.70886	-0.395159	0.000163351	-1.56032	-0.475313	0.000163418	-1.56055	-0.475414
101723040	rs116289874	6.34885e-10	-1.36383	-1.92489e-10	0.000199154	-1.83746	-1.92489e-10	0.000199299	-1.83746	-1.92489e-10
101723435	rs41389647	3.0122e-10	-1.71428	-0.395159	0.000164673	-1.55226	-0.475313	0.00016474	-1.55249	-0.475414
101723743	rs141759329	4.25192e-10	-1.76474	-1.92489e-10	0.00022173	-1.73008	-1.92489e-10	0.00022192	-1.72996	-1.92489e-10
101723869	rs183378637	1.08227e-09	-1.50891e-10	-0.830464	0.000582228	-1.50891e-10	-0.764673	0.000582731	-1.50891e-10	-0.764546
101723875	rs1901512	0.0320594	17.3791	-1.00555	8.01257e-05	-1.5257	-1.22224	8.01909e-05	-1.52561	-1.22225
101724307	rs6873305	0.000768723	13.6308	-0.987839	5.87151e-05	-1.83628	-1.22256	5.87585e-05	-1.83628	-1.22256
101724356	rs146230251	4.21061e-10	-1.7745	-1.92489e-10	0.00021911	-1.74196	-1.92489e-10	0.000219296	-1.74185	-1.92489e-10
101724448	rs10055840	2.69497e-10	-1.07194	-1.14878	0.00030879	-0.186551	-1.21232	0.000308486	-0.188225	-1.21237
101724472	rs72779942	4.01358e-10	-1.82242	-1.92489e-10	0.000240488	-1.64887	-1.92489e-10	0.000240693	-1.64875	-1.92489e-10
101724618	rs73774686	1.21968e-10	-1.79205	-1.22147	6.52122e-05	-1.74313	-1.21075	6.52628e-05	-1.7431	-1.21075
101724836	rs1376905	4.15351e-07	6.33222	-1.21262	0.000273786	-0.389796	-1.12939	0.00027336	-0.391668	-1.12981
101724872	rs116596832	4.21061e-10	-1.7745	-1.92489e-10	0.00021911	-1.74196	-1.92489e-10	0.000219296	-1.74185	-1.92489e-10
101724893	rs78636686	7.87594e-10	-1.46269	0.314397	0.000397599	-1.81178	0.665694	0.000397742	-1.81173	0.665266
101724918	rs75339695	4.21061e-10	-1.7745	-1.92489e-10	0.00021911	-1.74196	-1.92489e-10	0.000219296	-1.74185	-1.92489e-10
101725342	rs55668441	0.00610691	15.711	-0.995549	5.95584e-05	-1.82207	-1.22251	5.96024e-05	-1.82206	-1.22251
101725479	rs7728630	3.35552e-07	6.11815	-1.21189	0.000247474	-0.488665	-1.13157	0.000247106	-0.49047	-1.13198
101725754	rs73774687	1.23508e-10	-1.77911	-1.22186	6.40532e-05	-1.75968	-1.21214	6.41026e-05	-1.75965	-1.21214
101725769	rs7733253	0.0057071	15.6432	-0.995549	5.94353e-05	-1.82414	-1.22251	5.94791e-05	-1.82413	-1.22251
101725983	rs10062613	0.00409443	15.3187	-1.00313	5.89643e-05	-1.83228	-1.22232	5.90073e-05	-1.83227	-1.22234
101726360	rs6874093	0.00610691	15.711	-0.995549	5.95584e-05	-1.82207	-1.22251	5.96024e-05	-1.82206	-1.22251
101726463	rs6895200	0.00412558	15.3187	-0.995549	5.89536e-05	-1.83228	-1.22251	5.8997e-05	-1.83227	-1.22251
101726648	rs6874612	0.00608371	15.711	-0.999355	5.95628e-05	-1.82207	-1.22243	5.96066e-05	-1.82206	-1.22244
101726770	rs10073892	3.5352e-10	-0.858039	-1.0913	0.00029952	-0.253389	-1.17597	0.000299214	-0.255042	-1.17607
101726851	rs1452065	0.00610691	15.711	-0.995549	5.95584e-05	-1.82207	-1.22251	5.96024e-05	-1.82206	-1.22251
101726963	rs1452064	0.00608371	15.711	-0.999355	5.95628e-05	-1.82207	-1.22243	5.96066e-05	-1.82206	-1.22244
101727194	rs77394512	7.73772e-10	-1.50891e-10	-1.166	0.000404082	-1.50891e-10	-1.12992	0.000404409	-1.50891e-10	-1.12984
101727230	rs1452063	2.99936e-10	-1.71266	-0.401045	0.000163357	-1.55469	-0.480906	0.000163424	-1.55492	-0.481007
101727677	rs1452062	0.000565982	13.3246	-0.987839	5.90659e-05	-1.83032	-1.22256	5.91095e-05	-1.83032	-1.22256
101727868	rs72779945	3.32847e-10	-0.91628	-1.09331	0.000322804	-0.177327	-1.17716	0.000322461	-0.179019	-1.17727
101727930	rs1452061	0.000565982	13.3246	-0.987839	5.90659e-05	-1.83032	-1.22256	5.91095e-05	-1.83032	-1.22256
101728519	rs1545488	0.00649532	15.7726	-0.995549	5.96773e-05	-1.82008	-1.22251	5.97214e-05	-1.82007	-1.22251
101729504	rs1562960	0.00695919	15.8406	-0.994514	5.98147e-05	-1.81776	-1.22252	5.9859e-05	-1.81775	-1.22253
101729829	rs1545487	0.000868568	13.7529	-0.987839	5.86263e-05	-1.83779	-1.22256	5.86696e-05	-1.83779	-1.22256
101729943	rs72779947	4.47155e-10	-1.74352	0.029146	0.000224393	-1.64823	-0.0699103	0.000224487	-1.64842	-0.0700356
101729948	rs1545486	0.00130591	14.1607	-0.987839	5.85336e-05	-1.83938	-1.22256	5.85767e-05	-1.83938	-1.22256
101732448	rs117970355	1.28398e-09	-1.50891e-10	-0.659558	0.00076449	-1.50891e-10	-0.492326	0.000764834	-1.50891e-10	-0.492612
101732658	rs78722046	4.25615e-10	-1.76374	-1.92489e-10	0.000221996	-1.72887	-1.92489e-10	0.000222187	-1.72875	-1.92489e-10
101733177	rs7737204	0.0073912	15.9024	-0.996164	5.99483e-05	-1.81554	-1.22251	5.99927e-05	-1.81553	-1.22252
101734999	rs7719316	0.00699799	15.8472	-0.995549	5.99775e-05	-1.81506	-1.22251	6.00219e-05	-1.81505	-1.22251
101735721	rs9285946	0.00130087	14.1607	-0.99171	5.85342e-05	-1.83938	-1.22255	5.85771e-05	-1.83938	-1.22255
101735898	rs114200440	4.31726e-10	-1.74949	-1.92489e-10	0.000225825	-1.71177	-1.92489e-10	0.000226021	-1.71164	-1.92489e-10
101736336	rs7721084	0.00739575	15.9024	-0.995549	5.99488e-05	-1.81554	-1.22251	5.99932e-05	-1.81553	-1.22251
101736641	rs6596482	0.000917163	13.8112	-0.99171	5.85946e-05	-1.83834	-1.22255	5.86377e-05	-1.83834	-1.22255
101736795	rs62369340	8.29501e-10	-1.09645	-1.92489e-10	0.000233196	-1.67966	-1.92489e-10	0.000233322	-1.67985	-1.92489e-10
101737096	rs10479213	2.99569e-10	-1.70052	-0.414413	0.000158497	-1.57219	-0.493605	0.000158563	-1.57242	-0.493704
101737411	rs2084826	0.006952	15.8406	-0.995549	5.98158e-05	-1.81776	-1.22251	5.986e-05	-1.81775	-1.22251
101737738	rs62369341	9.57163e-07	7.1755	-1.22105	0.000281965	-0.40862	-1.08113	0.0002815	-0.410506	-1.08163
101737777	rs7731256	0.000978035	13.8755	-0.99171	5.85664e-05	-1.83883	-1.22255	5.86094e-05	-1.83882	-1.22255
101737869	rs10479214	2.13545e-10	-1.37435	-1.07908	0.000436644	0.11616	-1.16858	0.000436049	0.114176	-1.16869
101737894	rs62369342	1.00042e-06	7.21971	-1.22105	0.000286984	-0.390978	-1.08113	0.000286507	-0.392875	-1.08163
101739685	rs4703225	0.00692559	15.8406	-0.999355	5.98203e-05	-1.81776	-1.22243	5.98643e-05	-1.81775	-1.22244
101739809	rs4703226	0.00692559	15.8406	-0.999355	5.98203e-05	-1.81776	-1.22243	5.98643e-05	-1.81775	-1.22244
101740295	rs143848739	4.47145e-10	-1.71439	-1.92489e-10	0.000213175	-1.76942	-1.92489e-10	0.000213326	-1.76945	-1.92489e-10
101740499	rs10052881	2.13545e-10	-1.37435	-1.07908	0.000436644	0.11616	-1.16858	0.000436049	0.114176	-1.16869
101740751	rs10067645	0.000929502	13.8112	-0.978347	5.86029e-05	-1.83834	-1.22241	5.86467e-05	-1.83834	-1.2224
101740953	rs62369343	2.91416e-07	5.9838	-1.21857	0.000249163	-0.514013	-1.09942	0.000248774	-0.515845	-1.09988
101741420	rs10054879	2.13542e-10	-1.37436	-1.07908	0.00044335	0.131401	-1.16858	0.000442744	0.129412	-1.16869
101742584	rs10057126	0.00743904	15.9024	-0.989713	5.99456e-05	-1.81554	-1.22256	5.99904e-05	-1.81553	-1.22256
101743263	rs11745781	2.11097e-10	-1.38377	-1.08119	0.000444653	0.135627	-1.16987	0.000444044	0.133633	-1.16998
101743626	rs1901522	0.00743904	15.9024	-0.989713	5.99456e-05	-1.81554	-1.22256	5.99904e-05	-1.81553	-1.22256
101743703	rs1376899	2.11543e-10	-1.38377	-1.07908	0.000445227	0.135627	-1.16858	0.000444617	0.133633	-1.16869
101743738	rs144518432	4.15301e-10	-1.78827	-1.92489e-10	0.000210373	-1.78265	-1.92489e-10	0.000210534	-1.78262	-1.92489e-10
101743783	rs1376898	0.0069858	15.8396	-0.989713	5.99684e-05	-1.81516	-1.22256	6.00131e-05	-1.81515	-1.22256
101743882	rs1376897	0.00696578	15.8406	-0.993568	5.98133e-05	-1.81776	-1.22255	5.98577e-05	-1.81775	-1.22255
101744720	rs116049850	4.21845e-10	-1.77264	-1.92489e-10	0.00021961	-1.73968	-1.92489e-10	0.000219797	-1.73957	-1.92489e-10
101744748	rs17150287	2.91526e-10	-1.69768	-0.444463	0.00015344	-1.57609	-0.522131	0.000153504	-1.57632	-0.522228
101744869	rs115769817	4.21845e-10	-1.77264	-1.92489e-10	0.00021961	-1.73968	-1.92489e-10	0.000219797	-1.73957	-1.92489e-10
101744912	rs2060834	0.00743904	15.9024	-0.989713	5.99456e-05	-1.81554	-1.22256	5.99904e-05	-1.81553	-1.22256
101744944	rs74775249	4.20176e-10	-1.7766	-1.92489e-10	0.000218545	-1.74454	-1.92489e-10	0.000218731	-1.74443	-1.92489e-10
101745019	rs2060833	0.00743904	15.9024	-0.989713	5.99456e-05	-1.81554	-1.22256	5.99904e-05	-1.81553	-1.22256
101745252	rs10061427	0.00752881	15.9144	-0.989713	6.01221e-05	-1.8126	-1.22256	6.01671e-05	-1.81259	-1.22256
101746172	rs115388208	4.20629e-10	-1.77553	-1.92489e-10	0.000217615	-1.74881	-1.92489e-10	0.000217781	-1.74878	-1.92489e-10
101746649	rs189685318	4.21451e-10	-1.77357	-1.92489e-10	0.000219359	-1.74083	-1.92489e-10	0.000219546	-1.74071	-1.92489e-10
101746708	rs1901521	0.00087032	13.7529	-0.985824	5.86276e-05	-1.83779	-1.22254	5.86711e-05	-1.83779	-1.22253
101746847	rs1376896	3.77584e-07	6.18914	-1.16487	9.73082e-05	-1.51815	-1.0355	9.74127e-05	-1.51774	-1.03557
101747391	rs181983467	9.12154e-10	-1.50891e-10	-1.00147	0.000499362	-1.50891e-10	-0.918204	0.000499678	-1.50891e-10	-0.918306
101747415	rs10065821	0.000983809	13.8755	-0.985824	5.85671e-05	-1.83883	-1.22254	5.86105e-05	-1.83882	-1.22253
101747838	rs9986226	0.00743904	15.9024	-0.989713	5.99456e-05	-1.81554	-1.22256	5.99904e-05	-1.81553	-1.22256
101748342	rs974132	2.36107e-05	10.2869	-1.12692	6.02704e-05	-1.83842	-1.19427	6.03057e-05	-1.83843	-1.19442
101748456	rs974133	0.00743904	15.9024	-0.989713	5.99456e-05	-1.81554	-1.22256	5.99904e-05	-1.81553	-1.22256
101748741	rs10073333	2.61467e-10	-1.69768	-0.553287	0.000138417	-1.57609	-0.62517	0.000138476	-1.57632	-0.62526
101749053	rs10060468	0.000358866	12.8187	-0.937477	5.95827e-05	-1.82432	-1.21985	5.96292e-05	-1.82432	-1.2198
101749309	rs72779958	2.80493e-10	-1.69768	-0.483045	0.000147929	-1.57609	-0.558711	0.000147991	-1.57632	-0.558806
101750196	rs6596484	0.000987285	13.8755	-0.982297	5.85698e-05	-1.83883	-1.22249	5.86134e-05	-1.83882	-1.22248
101750853	rs62369345	2.35528e-05	10.2869	-1.12937	6.03524e-05	-1.83842	-1.19291	6.03875e-05	-1.83843	-1.19306
101751116	rs6596485	0.00743904	15.9024	-0.989713	5.99456e-05	-1.81554	-1.22256	5.99904e-05	-1.81553	-1.22256
101751132	rs10079264	2.80994e-10	-1.69768	-0.48126	0.000148179	-1.57609	-0.55702	0.000148241	-1.57632	-0.557115
101751540	rs10065054	0.00743904	15.9024	-0.989713	5.99456e-05	-1.81554	-1.22256	5.99904e-05	-1.81553	-1.22256
101751611	rs10072785	0.00743904	15.9024	-0.989713	5.99456e-05	-1.81554	-1.22256	5.99904e-05	-1.81553	-1.22256
101751653	rs12658397	8.73667e-07	7.08302	-1.21984	0.000268986	-0.445323	-1.09155	0.000268555	-0.447185	-1.09203
101752434	rs10479215	0.00714537	15.8584	-0.985916	5.9987e-05	-1.81489	-1.22252	6.00321e-05	-1.81488	-1.22251
101752461	rs10479216	0.00667576	15.7904	-0.985916	5.98389e-05	-1.81736	-1.22252	5.98839e-05	-1.81735	-1.22251
101753100	rs10041969	2.81497e-10	-1.69768	-0.479473	0.00014843	-1.57609	-0.555326	0.000148492	-1.57632	-0.555422
101753196	rs10053573	2.36107e-05	10.2869	-1.12692	6.02704e-05	-1.83842	-1.19427	6.03057e-05	-1.83843	-1.19442
101753607	rs1839926	0.000925837	13.8112	-0.982297	5.8598e-05	-1.83834	-1.22249	5.86416e-05	-1.83834	-1.22248
101753783	rs1597770	0.00701993	15.8406	-0.985824	5.98139e-05	-1.81776	-1.22254	5.98588e-05	-1.81775	-1.22253
101754116	rs1470794	0.00704474	15.8406	-0.982297	5.98167e-05	-1.81776	-1.22249	5.98618e-05	-1.81775	-1.22248
101754473	rs1901519	3.32847e-10	-0.91628	-1.09331	0.000322804	-0.177327	-1.17716	0.000322461	-0.179019	-1.17727
101754661	rs1901520	2.36107e-05	10.2869	-1.12692	6.02704e-05	-1.83842	-1.19427	6.03057e-05	-1.83843	-1.19442
101755430	rs1542296	0.00658529	15.7767	-0.985824	5.9826e-05	-1.81756	-1.22254	5.98709e-05	-1.81755	-1.22253
101755879	rs896546	0.00701993	15.8406	-0.985824	5.98139e-05	-1.81776	-1.22254	5.98588e-05	-1.81775	-1.22253
101756062	rs6596486	9.17044e-07	7.13108	-1.21944	0.00027661	-0.414726	-1.0942	0.000276163	-0.416604	-1.09468
101756163	rs6596487	0.00701993	15.8406	-0.985824	5.98139e-05	-1.81776	-1.22254	5.98588e-05	-1.81775	-1.22253
101756244	rs56268211	2.16509e-10	-1.36483	-1.07482	0.000429395	0.0967911	-1.16595	0.000428814	0.094817	-1.16607
101756375	rs78651355	4.20288e-10	-1.77634	-1.92489e-10	0.000218617	-1.74421	-1.92489e-10	0.000218803	-1.7441	-1.92489e-10
101756600	rs111400704	2.16509e-10	-1.36483	-1.07482	0.000429395	0.0967911	-1.16595	0.000428814	0.094817	-1.16607
101756767	rs77613148	1.24035e-10	-1.77879	-1.21792	6.4689e-05	-1.76005	-1.2019	6.47389e-05	-1.76001	-1.2019
101756869	rs2167586	0.00799497	15.9706	-0.985824	6.0101e-05	-1.81297	-1.22254	6.01462e-05	-1.81296	-1.22253
101757038	rs56358831	0.00701993	15.8406	-0.985824	5.98139e-05	-1.81776	-1.22254	5.98588e-05	-1.81775	-1.22253
101757265	rs6878326	0.000873395	13.7529	-0.982297	5.86304e-05	-1.83779	-1.22249	5.8674e-05	-1.83779	-1.22248
101757776	rs6860720	0.000873395	13.7529	-0.982297	5.86304e-05	-1.83779	-1.22249	5.8674e-05	-1.83779	-1.22248
101757805	rs10479218	3.33519e-10	-0.91628	-1.0913	0.000323191	-0.177327	-1.17597	0.000322847	-0.179019	-1.17607
101758319	rs144167781	3.99831e-09	-1.50891e-10	0.476349	0.0016397	-1.50891e-10	0.270733	0.00164128	-1.50891e-10	0.270962
101758406	rs6596488	0.000819928	13.6889	-0.981446	5.86747e-05	-1.83706	-1.22247	5.87184e-05	-1.83706	-1.22246
101758944	rs6871070	0.00699269	15.8406	-0.989713	5.98126e-05	-1.81776	-1.22256	5.98573e-05	-1.81775	-1.22256
101758952	rs72779968	4.44562e-10	-1.73907	0.0188788	0.000220828	-1.65439	-0.079762	0.000220922	-1.65458	-0.0798867
101759419	rs4639187	0.000804999	13.7207	-1.03167	5.86529e-05	-1.83936	-1.22054	5.8694e-05	-1.83936	-1.22057
101759547	rs4640764	0.00699269	15.8406	-0.989713	5.98126e-05	-1.81776	-1.22256	5.98573e-05	-1.81775	-1.22256
101759952	rs4413509	0.00087032	13.7529	-0.985824	5.86276e-05	-1.83779	-1.22254	5.86711e-05	-1.83779	-1.22253
101760295	rs111342568	7.80237e-10	-1.15768	-1.92489e-10	0.000223218	-1.72339	-1.92489e-10	0.000223406	-1.72328	-1.92489e-10
101760662	rs7734988	9.15398e-07	7.1314	-1.22157	0.000278615	-0.426156	-1.07555	0.000278155	-0.428031	-1.07606
101760899	rs2400742	0.00642221	15.7726	-1.00687	5.96964e-05	-1.82008	-1.22218	5.97399e-05	-1.82007	-1.2222
101760969	rs7736579	0.00090675	13.8112	-1.00313	5.86077e-05	-1.83834	-1.22232	5.86502e-05	-1.83834	-1.22234
101761078	rs7726174	0.00642221	15.7726	-1.00687	5.96964e-05	-1.82008	-1.22218	5.97399e-05	-1.82007	-1.2222
101761508	rs10074939	0.000855389	13.7529	-1.00313	5.86401e-05	-1.83779	-1.22232	5.86826e-05	-1.83779	-1.22234
101761719	rs9765316	0.000855389	13.7529	-1.00313	5.86401e-05	-1.83779	-1.22232	5.86826e-05	-1.83779	-1.22234
101761972	rs144848941	2.16509e-10	-1.36483	-1.07482	0.000429395	0.0967911	-1.16595	0.000428814	0.094817	-1.16607
101762194	rs7731845	0.000799345	13.6889	-1.00687	5.86912e-05	-1.83706	-1.22218	5.87336e-05	-1.83706	-1.2222
101762623	rs62370975	3.64532e-07	6.20098	-1.21189	0.00025858	-0.444765	-1.13157	0.000258188	-0.446601	-1.13198
101762909	rs10055023	0.00684829	15.8406	-1.01058	5.98452e-05	-1.81776	-1.22201	5.98887e-05	-1.81775	-1.22203
101763117	rs184530710	4.21845e-10	-1.77264	-1.92489e-10	0.00021961	-1.73968	-1.92489e-10	0.000219797	-1.73957	-1.92489e-10
101763504	rs114404770	4.21845e-10	-1.77264	-1.92489e-10	0.00021961	-1.73968	-1.92489e-10	0.000219797	-1.73957	-1.92489e-10
101763870	rs10063981	2.14458e-10	-1.37435	-1.07482	0.000437793	0.11616	-1.16595	0.000437196	0.114176	-1.16607
101763975	rs145605398	4.4325e-10	-1.72314	-1.92489e-10	0.000214635	-1.7626	-1.92489e-10	0.000214786	-1.76263	-1.92489e-10
101764454	rs4703227	2.7955e-07	5.94441	-1.22075	0.000249002	-0.530195	-1.08388	0.000248608	-0.532016	-1.08438
101764658	rs115970638	4.21845e-10	-1.77264	-1.92489e-10	0.00021961	-1.73968	-1.92489e-10	0.000219797	-1.73957	-1.92489e-10
101764814	rs4703228	0.0077995	15.9706	-1.01058	6.01325e-05	-1.81297	-1.22201	6.01762e-05	-1.81296	-1.22203
101764856	rs4703229	0.000799345	13.6889	-1.00687	5.86912e-05	-1.83706	-1.22218	5.87336e-05	-1.83706	-1.2222
101764961	rs55843474	3.24384e-10	-0.944052	-1.0913	0.000335628	-0.139566	-1.17597	0.000335265	-0.141278	-1.17607
101765225	rs10223244	2.7438e-10	-1.70886	-0.493901	0.000148743	-1.56032	-0.568995	0.000148805	-1.56055	-0.569089
101765621	rs11738522	8.54135e-09	1.2354	-1.92489e-10	0.000747197	-0.515205	-1.92489e-10	0.00074779	-0.515149	-1.92489e-10
101765728	rs114116895	4.21451e-10	-1.77357	-1.92489e-10	0.000219359	-1.74083	-1.92489e-10	0.000219546	-1.74071	-1.92489e-10
101765834	rs77712334	8.02831e-10	-1.48483	0.355697	0.000418894	-1.80536	0.71144	0.000419045	-1.8053	0.711008
101766574	rs10074324	0.000799345	13.6889	-1.00687	5.86912e-05	-1.83706	-1.22218	5.87336e-05	-1.83706	-1.2222
101767289	rs1584713	9.5646e-07	7.1755	-1.22179	0.000284347	-0.40862	-1.07272	0.000283874	-0.410506	-1.07324
101767508	rs78095595	9.72324e-10	-1.50891e-10	-0.937588	0.000541179	-1.50891e-10	-0.837785	0.000541492	-1.50891e-10	-0.837942
101768044	rs72779972	2.14669e-10	-1.55242	-0.895757	0.000719565	0.467388	-1.02027	0.000718429	0.465251	-1.02046
101768045	rs6596490	0.00075144	13.6308	-1.01058	5.87471e-05	-1.83628	-1.22201	5.87893e-05	-1.83628	-1.22203
101768554	rs75035693	1.23523e-10	-1.78835	-1.2125	6.61336e-05	-1.74824	-1.19162	6.61848e-05	-1.74821	-1.19161
101768881	rs10037939	0.00599374	15.711	-1.01425	5.95998e-05	-1.82207	-1.22181	5.96428e-05	-1.82206	-1.22183
101769070	rs62370977	2.37178e-07	5.78004	-1.22075	0.000232889	-0.597091	-1.08388	0.000232532	-0.598864	-1.08438
101769462	rs6877762	0.00599374	15.711	-1.01425	5.95998e-05	-1.82207	-1.22181	5.96428e-05	-1.82206	-1.22183
101769638	rs6862876	0.00560133	15.6432	-1.01425	5.94766e-05	-1.82414	-1.22181	5.95195e-05	-1.82413	-1.22183
101769669	rs6862894	0.00599374	15.711	-1.01425	5.95998e-05	-1.82207	-1.22181	5.96428e-05	-1.82206	-1.22183
101769984	rs10038801	0.00075144	13.6308	-1.01058	5.87471e-05	-1.83628	-1.22201	5.87893e-05	-1.83628	-1.22203
101770045	rs6867496	0.000793464	13.6889	-1.01425	5.87132e-05	-1.83706	-1.22181	5.87552e-05	-1.83706	-1.22183
101771317	rs140486149	2.73683e-10	-1.70611	-0.499199	0.00014741	-1.56431	-0.574012	0.000147471	-1.56453	-0.574106
101771645	rs2123133	0.000796387	13.6889	-1.01058	5.87013e-05	-1.83706	-1.22201	5.87434e-05	-1.83706	-1.22203
101771971	rs2123134	0.000845925	13.7529	-1.01425	5.86702e-05	-1.83779	-1.22181	5.87121e-05	-1.83779	-1.22183
101772115	rs80039928	4.21061e-10	-1.7745	-1.92489e-10	0.00021911	-1.74196	-1.92489e-10	0.000219296	-1.74185	-1.92489e-10
101772270	rs6596492	0.000793464	13.6889	-1.01425	5.87132e-05	-1.83706	-1.22181	5.87552e-05	-1.83706	-1.22183
101773239	rs1376894	0.00635177	15.7726	-1.0179	5.97328e-05	-1.82008	-1.22158	5.97758e-05	-1.82007	-1.2216
101773321	rs118034121	7.35824e-10	-1.50891e-10	-1.21629	0.000368435	-1.50891e-10	-1.22227	0.000368704	-1.50891e-10	-1.22228
101773644	rs78436957	1.02576e-09	-1.50891e-10	-0.884092	0.000456493	-1.50891e-10	-1.00796	0.000456888	-1.50891e-10	-1.00783
101773959	rs73776930	2.72668e-10	-1.70611	-0.502915	0.000146892	-1.56431	-0.57753	0.000146953	-1.56453	-0.577624
101774263	rs145311670	7.38446e-10	-1.50891e-10	-1.21273	0.000368332	-1.50891e-10	-1.22255	0.000368604	-1.50891e-10	-1.22255
101774455	rs17150488	2.77151e-10	-1.70611	-0.486607	0.000149178	-1.56431	-0.562086	0.00014924	-1.56453	-0.562181
101774959	rs1376913	0.00084904	13.7529	-1.01058	5.86583e-05	-1.83779	-1.22201	5.87004e-05	-1.83779	-1.22203
101775163	rs1376912	0.00084904	13.7529	-1.01058	5.86583e-05	-1.83779	-1.22201	5.87004e-05	-1.83779	-1.22203
101775219	rs1376911	0.00637496	15.7726	-1.01425	5.97188e-05	-1.82008	-1.22181	5.97619e-05	-1.82007	-1.22183
101775267	rs1376910	0.00090002	13.8112	-1.01058	5.86259e-05	-1.83834	-1.22201	5.8668e-05	-1.83834	-1.22203
101775339	rs2400795	0.00084904	13.7529	-1.01058	5.86583e-05	-1.83779	-1.22201	5.87004e-05	-1.83779	-1.22203
101775394	rs2400796	2.59633e-05	10.3995	-1.14458	6.10605e-05	-1.83711	-1.18256	6.10942e-05	-1.83712	-1.18273
101775720	rs6596493	0.00637496	15.7726	-1.01425	5.97188e-05	-1.82008	-1.22181	5.97619e-05	-1.82007	-1.22183
101775742	rs6881112	3.03045e-07	6.02614	-1.22179	0.000263987	-0.482914	-1.07272	0.000263555	-0.484773	-1.07324
101776226	rs6885800	0.00637496	15.7726	-1.01425	5.97188e-05	-1.82008	-1.22181	5.97619e-05	-1.82007	-1.22183
101776298	rs6871966	0.0064071	15.774	-1.01058	5.98512e-05	-1.81766	-1.22201	5.98946e-05	-1.81765	-1.22203
101776400	rs56028821	2.11608e-10	-1.39402	-1.06852	0.000457907	0.157154	-1.16202	0.000457271	0.15515	-1.16215
101776535	rs6872341	0.00084904	13.7529	-1.01058	5.86583e-05	-1.83779	-1.22201	5.87004e-05	-1.83779	-1.22203
101776835	rs17273466	0.0003286	12.7615	-0.968398	5.95589e-05	-1.82243	-1.22214	5.96038e-05	-1.82243	-1.22213
101777273	rs6596495	0.000796613	13.6889	-1.01029	5.86985e-05	-1.83706	-1.22206	5.87407e-05	-1.83706	-1.22208
101777462	rs2167584	0.000796387	13.6889	-1.01058	5.87013e-05	-1.83706	-1.22201	5.87434e-05	-1.83706	-1.22203
101777664	rs6892350	0.000793464	13.6889	-1.01425	5.87132e-05	-1.83706	-1.22181	5.87552e-05	-1.83706	-1.22183
101777796	rs11950639	2.90543e-07	5.9838	-1.22157	0.000255181	-0.514013	-1.07555	0.000254771	-0.515845	-1.07606
101778243	rs1376909	0.000793464	13.6889	-1.01425	5.87132e-05	-1.83706	-1.22181	5.87552e-05	-1.83706	-1.22183
101778270	rs115015781	4.21061e-10	-1.7745	-1.92489e-10	0.00021911	-1.74196	-1.92489e-10	0.000219296	-1.74185	-1.92489e-10
101778402	rs1376908	0.000136524	11.9026	-0.987839	6.15459e-05	-1.78919	-1.22256	6.15915e-05	-1.78919	-1.22256
101778491	rs10463979	0.000845925	13.7529	-1.01425	5.86702e-05	-1.83779	-1.22181	5.87121e-05	-1.83779	-1.22183
101778520	rs182602265	4.21061e-10	-1.7745	-1.92489e-10	0.00021911	-1.74196	-1.92489e-10	0.000219296	-1.74185	-1.92489e-10
101778622	rs10463980	0.00597194	15.711	-1.0179	5.96138e-05	-1.82207	-1.22158	5.96567e-05	-1.82206	-1.2216
101778726	rs138919186	4.21061e-10	-1.7745	-1.92489e-10	0.00021911	-1.74196	-1.92489e-10	0.000219296	-1.74185	-1.92489e-10
101778858	rs1376906	0.00635177	15.7726	-1.0179	5.97328e-05	-1.82008	-1.22158	5.97758e-05	-1.82007	-1.2216
101779036	rs1376907	2.78944e-07	5.94333	-1.22184	0.000255333	-0.517178	-1.07179	0.000254921	-0.519013	-1.0723
101779346	rs79602013	4.10563e-10	-1.79975	-1.92489e-10	0.00024514	-1.62971	-1.92489e-10	0.000245402	-1.62937	-1.92489e-10
101779612	rs7724920	0.000793464	13.6889	-1.01425	5.87132e-05	-1.83706	-1.22181	5.87552e-05	-1.83706	-1.22183
101779925	rs184212947	4.21061e-10	-1.7745	-1.92489e-10	0.00021911	-1.74196	-1.92489e-10	0.000219296	-1.74185	-1.92489e-10
101780479	rs7734060	1.55691e-07	5.05873	-0.920372	0.000291129	-0.270918	-1.18685	0.000290851	-0.272854	-1.18661
101780661	rs6596496	0.000748683	13.6308	-1.01425	5.8759e-05	-1.83628	-1.22181	5.8801e-05	-1.83628	-1.22183
101780797	rs6895795	0.000793464	13.6889	-1.01425	5.87132e-05	-1.83706	-1.22181	5.87552e-05	-1.83706	-1.22183
101780913	rs4386713	2.57622e-06	8.16703	-1.22248	0.00044435	0.0229463	-1.05787	0.000443539	0.0209239	-1.05841
101781177	rs2400797	0.000793464	13.6889	-1.01425	5.87132e-05	-1.83706	-1.22181	5.87552e-05	-1.83706	-1.22183
101781432	rs72779982	2.78709e-10	-1.689	-0.498105	0.000144162	-1.58762	-0.572976	0.000144224	-1.58784	-0.57307
101781745	rs72779983	2.79533e-10	-1.68605	-0.498105	0.000143618	-1.5914	-0.572976	0.000143679	-1.59162	-0.57307
101781888	rs10044030	2.58495e-05	10.3995	-1.14897	6.12596e-05	-1.83711	-1.1793	6.1293e-05	-1.83712	-1.17949
101782182	rs10223273	0.000842848	13.7529	-1.0179	5.8684e-05	-1.83779	-1.22158	5.87258e-05	-1.83779	-1.2216
101782551	rs28873218	2.8479e-10	-1.68605	-0.479473	0.000146175	-1.5914	-0.555326	0.000146237	-1.59162	-0.555422
101782618	rs116142982	4.28262e-10	-1.75754	-1.92489e-10	0.00022366	-1.72141	-1.92489e-10	0.000223853	-1.72128	-1.92489e-10
101782930	rs1901509	3.14034e-07	6.00495	-1.16497	9.39186e-05	-1.55415	-1.03496	9.4017e-05	-1.55376	-1.03504
101783090	rs1597773	0.000842848	13.7529	-1.0179	5.8684e-05	-1.83779	-1.22158	5.87258e-05	-1.83779	-1.2216
101783444	rs7712282	2.1478e-06	7.91853	-1.15586	0.00013552	-1.02562	-1.1968	0.000135432	-1.0268	-1.197
101784040	rs142855378	4.0465e-10	-1.81425	-1.92489e-10	0.000330989	-1.32945	-1.92489e-10	0.000331099	-1.32986	-1.92489e-10
101784270	rs1117556	0.00595041	15.711	-1.02151	5.96298e-05	-1.82207	-1.22131	5.96724e-05	-1.82206	-1.22134
101784592	rs13353915	2.57941e-05	10.3995	-1.15112	6.13623e-05	-1.83711	-1.17763	6.13955e-05	-1.83712	-1.17781
101784760	rs6893391	0.00632888	15.7726	-1.02151	5.97488e-05	-1.82008	-1.22131	5.97916e-05	-1.82007	-1.22134
101784937	rs6893723	0.00720623	15.9024	-1.02151	6.00206e-05	-1.81554	-1.22131	6.00637e-05	-1.81553	-1.22134
101785193	rs13354147	4.7869e-10	-1.64622	-1.92489e-10	0.00108851	-0.138969	-1.92489e-10	0.00108823	-0.139967	-1.92489e-10
101785290	rs142144458	4.20673e-10	-1.77542	-1.92489e-10	0.000218863	-1.74309	-1.92489e-10	0.000219049	-1.74298	-1.92489e-10
101785337	rs189921429	2.06003e-09	-0.186801	-1.92489e-10	0.000269425	-1.53524	-1.92489e-10	0.000269598	-1.53534	-1.92489e-10
101785506	rs1117130	0.00637496	15.7726	-1.01425	5.97188e-05	-1.82008	-1.22181	5.97619e-05	-1.82007	-1.22183
101785618	rs116226589	4.90397e-10	-1.62206	-1.92489e-10	0.000421095	-1.08868	-1.92489e-10	0.000421454	-1.08856	-1.92489e-10
101786525	rs10053827	2.1677e-10	-1.37435	-1.0641	0.00044074	0.11616	-1.15924	0.000440135	0.114176	-1.15936
101786769	rs6885350	2.80948e-10	-1.69606	-0.483045	0.000147604	-1.57829	-0.558711	0.000147666	-1.57851	-0.558806
101787062	rs10463981	9.15016e-07	7.1314	-1.22199	0.000291608	-0.426156	-1.02997	0.000291106	-0.428031	-1.03055
101787450	rs74599019	2.29859e-09	-1.50891e-10	-0.0772279	0.00131175	-1.50891e-10	0.0475798	0.0013126	-1.50891e-10	0.0474941
101787476	rs77693940	4.20673e-10	-1.77542	-1.92489e-10	0.000218863	-1.74309	-1.92489e-10	0.000219049	-1.74298	-1.92489e-10
101787791	rs62371008	1.06133e-09	-0.850001	-1.92489e-10	0.000201551	-1.82549	-1.92489e-10	0.000201711	-1.82543	-1.92489e-10
101787810	rs1452056	0.00630627	15.7726	-1.02509	5.97667e-05	-1.82008	-1.22101	5.98093e-05	-1.82007	-1.22104
101788155	rs2400798	0.000836811	13.7529	-1.02509	5.87173e-05	-1.83779	-1.22101	5.87587e-05	-1.83779	-1.22104
101788427	rs2400799	0.000784915	13.6889	-1.02509	5.87603e-05	-1.83706	-1.22101	5.88018e-05	-1.83706	-1.22104
101788600	rs2895830	2.30362e-05	10.2869	-1.15156	6.13031e-05	-1.83842	-1.17728	6.13364e-05	-1.83843	-1.17747
101789305	rs1452057	0.000790579	13.6889	-1.0179	5.8727e-05	-1.83706	-1.22158	5.87688e-05	-1.83706	-1.2216
101789802	rs2060836	0.000787729	13.6889	-1.02151	5.87427e-05	-1.83706	-1.22131	5.87843e-05	-1.83706	-1.22134
101789805	rs2060837	0.000324682	12.7615	-0.980393	5.95383e-05	-1.82243	-1.22249	5.95826e-05	-1.82243	-1.22248
101789981	rs140224094	4.19649e-10	-1.77786	-1.92489e-10	0.000218208	-1.74608	-1.92489e-10	0.000218393	-1.74597	-1.92489e-10
101789982	rs145398841	4.20673e-10	-1.77542	-1.92489e-10	0.000218863	-1.74309	-1.92489e-10	0.000219049	-1.74298	-1.92489e-10
101790008	rs117051341	2.01794e-09	-1.50891e-10	-0.207447	0.00114342	-1.50891e-10	-0.0897594	0.00114417	-1.50891e-10	-0.0898402
101790385	rs115105155	4.19869e-10	-1.77733	-1.92489e-10	0.000218349	-1.74544	-1.92489e-10	0.000218534	-1.74533	-1.92489e-10
101790548	rs6893993	2.75546e-10	-1.6932	-0.505327	0.000143968	-1.58213	-0.579814	0.000144029	-1.58235	-0.579907
101790944	rs4085107	0.00672813	15.8406	-1.02828	5.99232e-05	-1.81776	-1.22071	5.99658e-05	-1.81775	-1.22075
101791518	rs10434748	2.79125e-07	5.94441	-1.22228	0.000253984	-0.530195	-1.06407	0.000253574	-0.532016	-1.0646
101791684	rs147530565	7.72081e-10	-1.50891e-10	-1.16819	0.000375733	-1.50891e-10	-1.20266	0.00037603	-1.50891e-10	-1.2026
101791975	rs10434749	2.79116e-07	5.94441	-1.22231	0.000253941	-0.530195	-1.06424	0.000253532	-0.532016	-1.06477
101792919	rs150974265	2.5155e-09	-1.50891e-10	0.0129488	0.00118611	-1.50891e-10	-0.0531	0.0011869	-1.50891e-10	-0.0531747
101793831	rs10036226	0.000884228	13.8112	-1.02828	5.87024e-05	-1.83834	-1.22071	5.87435e-05	-1.83834	-1.22075
101794063	rs10045929	2.76185e-10	-1.68738	-0.508826	0.000142409	-1.58971	-0.583126	0.00014247	-1.58992	-0.583219
101794167	rs114933736	4.19869e-10	-1.77733	-1.92489e-10	0.000218349	-1.74544	-1.92489e-10	0.000218534	-1.74533	-1.92489e-10
101795296	rs139360223	4.19869e-10	-1.77733	-1.92489e-10	0.000218349	-1.74544	-1.92489e-10	0.000218534	-1.74533	-1.92489e-10
101795490	rs11746217	0.00670478	15.8441	-1.03528	6.02719e-05	-1.81271	-1.21996	6.03145e-05	-1.8127	-1.22
101795556	rs11749193	3.27679e-10	-0.944052	-1.08119	0.000337681	-0.139566	-1.16987	0.000337313	-0.141278	-1.16998
101796273	rs62371010	1.80547e-07	5.509	-1.22253	0.000212132	-0.719451	-1.05487	0.000211817	-0.721128	-1.05542
101796672	rs114036660	4.19869e-10	-1.77733	-1.92489e-10	0.000218349	-1.74544	-1.92489e-10	0.000218534	-1.74533	-1.92489e-10
101797122	rs10046076	0.00588951	15.711	-1.0318	5.96869e-05	-1.82207	-1.22035	5.9729e-05	-1.82206	-1.22039
101797136	rs10044208	0.000782413	13.6889	-1.02828	5.87778e-05	-1.83706	-1.22071	5.8819e-05	-1.83706	-1.22075
101797279	rs10080207	0.00586902	15.711	-1.03528	5.97103e-05	-1.82207	-1.21996	5.97523e-05	-1.82206	-1.22
101797854	rs58080162	0.00586902	15.711	-1.03528	5.97103e-05	-1.82207	-1.21996	5.97523e-05	-1.82206	-1.22
101798120	rs6868299	0.00588951	15.711	-1.0318	5.96869e-05	-1.82207	-1.22035	5.9729e-05	-1.82206	-1.22039
101799219	rs2400802	0.000776955	13.6889	-1.03528	5.88221e-05	-1.83706	-1.21996	5.8863e-05	-1.83706	-1.22
101799450	rs190931848	4.20288e-10	-1.77634	-1.92489e-10	0.000218617	-1.74421	-1.92489e-10	0.000218803	-1.7441	-1.92489e-10
101799787	rs56218837	1.65162e-07	5.41995	-1.22254	0.000208594	-0.735506	-1.05564	0.000208285	-0.737182	-1.05618
101800228	rs7732942	0.00550393	15.6432	-1.0318	5.95635e-05	-1.82414	-1.22035	5.96055e-05	-1.82413	-1.22039
101800313	rs62371013	3.17734e-10	-0.972778	-1.08328	0.000378232	-0.024884	-1.17114	0.000377802	-0.0266468	-1.17125
101802049	rs116572363	5.07493e-10	-1.58779	-1.92489e-10	0.000201126	-1.8276	-1.92489e-10	0.000201273	-1.82761	-1.92489e-10
101802384	rs10055704	0.0062208	15.7726	-1.03873	5.98549e-05	-1.82008	-1.21953	5.98968e-05	-1.82007	-1.21958
101802617	rs77512434	1.22557e-10	-1.79349	-1.21521	6.62843e-05	-1.74105	-1.19653	6.63358e-05	-1.74101	-1.19653
101803016	rs76703395	7.38581e-10	-1.50891e-10	-1.21255	0.000368404	-1.50891e-10	-1.22236	0.000368676	-1.50891e-10	-1.22235
101803271	rs2134454	0.000651393	13.5091	-1.0318	5.89623e-05	-1.83429	-1.22035	5.90035e-05	-1.83428	-1.22039
101803412	rs1597771	0.00515791	15.5818	-1.03528	5.94817e-05	-1.82591	-1.21996	5.95234e-05	-1.8259	-1.22
101803917	rs4703230	0.00515791	15.5818	-1.03528	5.94817e-05	-1.82591	-1.21996	5.95234e-05	-1.8259	-1.22
101804038	rs138075867	4.14449e-10	-1.79033	-1.92489e-10	0.000214849	-1.7616	-1.92489e-10	0.00021503	-1.7615	-1.92489e-10
101804066	rs4703231	0.000651393	13.5091	-1.0318	5.89623e-05	-1.83429	-1.22035	5.90035e-05	-1.83428	-1.22039
101804245	rs7716398	1.6516e-07	5.41995	-1.22256	0.000209385	-0.735506	-1.05185	0.000209073	-0.737182	-1.05241
101804317	rs7737248	0.000687805	13.567	-1.03528	5.8926e-05	-1.83529	-1.21996	5.8967e-05	-1.83529	-1.22
101804622	rs34306836	1.70025e-09	-0.378746	-1.92489e-10	0.000235517	-1.66975	-1.92489e-10	0.000235684	-1.66978	-1.92489e-10
101804670	rs144422959	4.02175e-09	0.482196	-1.92489e-10	0.000282674	-1.48724	-1.92489e-10	0.000282876	-1.48726	-1.92489e-10
101804844	rs138143373	0.000653688	13.5091	-1.02828	5.89411e-05	-1.83429	-1.22071	5.89825e-05	-1.83428	-1.22075
101805356	rs151327612	4.19869e-10	-1.77733	-1.92489e-10	0.000218349	-1.74544	-1.92489e-10	0.000218534	-1.74533	-1.92489e-10
101805692	rs55660231	2.08349e-10	-1.40324	-1.07482	0.000465176	0.176828	-1.16595	0.000464527	0.174814	-1.16607
101805759	rs111908893	7.60763e-07	6.94733	-1.22253	0.000266975	-0.498645	-1.04573	0.000266535	-0.500471	-1.0463
101805778	rs181218070	3.05125e-09	-1.50891e-10	0.206031	0.00138428	-1.50891e-10	0.101404	0.00138536	-1.50891e-10	0.101446
101806486	rs1948807	0.000649128	13.5091	-1.03528	5.89855e-05	-1.83429	-1.21996	5.90265e-05	-1.83428	-1.22
101806762	rs1948806	0.000651393	13.5091	-1.0318	5.89623e-05	-1.83429	-1.22035	5.90035e-05	-1.83428	-1.22039
101806886	rs7356787	2.0983e-10	-1.39402	-1.07696	0.000455511	0.157154	-1.16727	0.00045488	0.15515	-1.16739
101807025	rs7356705	0.000690206	13.567	-1.0318	5.89029e-05	-1.83529	-1.22035	5.8944e-05	-1.83529	-1.22039
101807349	rs10038809	0.00517591	15.5818	-1.0318	5.94583e-05	-1.82591	-1.22035	5.95002e-05	-1.8259	-1.22039
101807713	rs10044561	2.08219e-10	-1.41237	-1.06631	0.00047699	0.1966	-1.16064	0.000476317	0.194576	-1.16076
101807763	rs148276374	4.19869e-10	-1.77733	-1.92489e-10	0.000218349	-1.74544	-1.92489e-10	0.000218534	-1.74533	-1.92489e-10
101807919	rs116737250	4.19869e-10	-1.77733	-1.92489e-10	0.000218349	-1.74544	-1.92489e-10	0.000218534	-1.74533	-1.92489e-10
101808288	rs114313122	4.3311e-10	-1.74629	-1.92489e-10	0.00020897	-1.78935	-1.92489e-10	0.000209128	-1.78932	-1.92489e-10
101808672	rs9327860	0.000651393	13.5091	-1.0318	5.89623e-05	-1.83429	-1.22035	5.90035e-05	-1.83428	-1.22039
101808799	rs7711687	0.00550393	15.6432	-1.0318	5.95635e-05	-1.82414	-1.22035	5.96055e-05	-1.82413	-1.22039
101808937	rs7731310	0.000692637	13.567	-1.02828	5.88816e-05	-1.83529	-1.22071	5.8923e-05	-1.83529	-1.22075
101809060	rs72779993	4.65404e-10	-1.67437	-1.92489e-10	0.00654084	1.65429	-1.92489e-10	0.00653176	1.65216	-1.92489e-10
101809845	rs6596498	0.00515791	15.5818	-1.03528	5.94817e-05	-1.82591	-1.21996	5.95234e-05	-1.8259	-1.22
101809857	rs78622146	1.22965e-10	-1.78947	-1.21591	6.5822e-05	-1.74673	-1.19785	6.5873e-05	-1.74669	-1.19785
101810241	rs149831068	3.96437e-10	-1.83476	-1.92489e-10	0.000226648	-1.70814	-1.92489e-10	0.000226824	-1.70809	-1.92489e-10
101810336	rs115701645	4.19869e-10	-1.77733	-1.92489e-10	0.000218349	-1.74544	-1.92489e-10	0.000218534	-1.74533	-1.92489e-10
101810700	rs1118008	0.000735664	13.6308	-1.0318	5.88449e-05	-1.83628	-1.22035	5.8886e-05	-1.83628	-1.22039
101810719	rs115038966	4.19869e-10	-1.77733	-1.92489e-10	0.000218349	-1.74544	-1.92489e-10	0.000218534	-1.74533	-1.92489e-10
101810725	rs142990749	8.43186e-10	-1.08009	-1.92489e-10	0.000229277	-1.6966	-1.92489e-10	0.000229472	-1.69649	-1.92489e-10
101810954	rs55912935	4.91639e-07	6.51078	-1.22256	0.000222371	-0.678382	-1.04881	0.000222035	-0.680074	-1.04936
101811346	rs4703232	0.000690206	13.567	-1.0318	5.89029e-05	-1.83529	-1.22035	5.8944e-05	-1.83529	-1.22039
101811972	rs138604875	4.19869e-10	-1.77733	-1.92489e-10	0.000218349	-1.74544	-1.92489e-10	0.000218534	-1.74533	-1.92489e-10
101812162	rs7356647	0.00551041	15.6432	-1.03062	5.95555e-05	-1.82414	-1.22048	5.95975e-05	-1.82413	-1.22052
101812609	rs79765285	1.10346e-08	1.49151	-1.92489e-10	0.000414418	-1.10466	-1.92489e-10	0.000414752	-1.10459	-1.92489e-10
101812889	rs62371032	1.66638e-07	5.42886	-1.22256	0.000206247	-0.750604	-1.05185	0.000205945	-0.752258	-1.05241
101813014	rs189085824	4.19869e-10	-1.77733	-1.92489e-10	0.000218349	-1.74544	-1.92489e-10	0.000218534	-1.74533	-1.92489e-10
101813017	rs182481089	4.19869e-10	-1.77733	-1.92489e-10	0.000218349	-1.74544	-1.92489e-10	0.000218534	-1.74533	-1.92489e-10
101813128	rs62371033	2.67252e-07	5.9012	-1.22253	0.000251836	-0.547882	-1.05487	0.000251429	-0.549691	-1.05542
101813160	rs10041507	0.000736529	13.6308	-1.03062	5.8837e-05	-1.83628	-1.22048	5.88781e-05	-1.83628	-1.22052
101813238	rs10041525	0.000736529	13.6308	-1.03062	5.8837e-05	-1.83628	-1.22048	5.88781e-05	-1.83628	-1.22052
101813616	rs112251952	7.58258e-10	-1.18625	-1.92489e-10	0.000274273	-1.51741	-1.92489e-10	0.000274416	-1.51763	-1.92489e-10
101813626	rs115504797	7.66373e-10	-1.17561	-1.92489e-10	0.000276334	-1.50992	-1.92489e-10	0.000276478	-1.51014	-1.92489e-10
101813748	rs10515326	2.67252e-07	5.9012	-1.22253	0.000251836	-0.547882	-1.05487	0.000251429	-0.549691	-1.05542
101814274	rs150739700	4.19869e-10	-1.77733	-1.92489e-10	0.000218349	-1.74544	-1.92489e-10	0.000218534	-1.74533	-1.92489e-10
101814609	rs17333350	4.91652e-07	6.51078	-1.22253	0.000221026	-0.678382	-1.05487	0.000220694	-0.680074	-1.05542
101814931	rs79294300	4.38543e-10	-1.73382	-1.92489e-10	0.000230052	-1.69323	-1.92489e-10	0.000230253	-1.69309	-1.92489e-10
101814997	rs146636518	4.19649e-10	-1.77786	-1.92489e-10	0.000218208	-1.74608	-1.92489e-10	0.000218393	-1.74597	-1.92489e-10
101815576	rs111564858	4.2286e-10	-1.77024	-1.92489e-10	0.000220254	-1.73675	-1.92489e-10	0.000220442	-1.73664	-1.92489e-10
101816104	rs6884141	1.35205e-07	5.21882	-1.22155	0.00026037	-0.486167	-1.08326	0.000259943	-0.488029	-1.08378
101816169	rs17151033	2.66201e-10	-1.68025	-0.55277	0.000135252	-1.61229	-0.612106	0.000135311	-1.6125	-0.612198
101816228	rs10041652	3.20509e-10	-0.974153	-1.07321	0.000353565	-0.0978977	-1.16557	0.00035318	-0.0996087	-1.16569
101816327	rs6866255	0.00630627	15.7726	-1.02509	5.97667e-05	-1.82008	-1.22101	5.98093e-05	-1.82007	-1.22104
101816850	rs138684904	4.1619e-10	-1.78614	-1.92489e-10	0.000215981	-1.75634	-1.92489e-10	0.000216163	-1.75624	-1.92489e-10
101817128	rs6891115	5.17083e-08	3.0361	-1.92489e-10	0.00396671	1.15416	-1.92489e-10	0.00396486	1.15296	-1.92489e-10
101817190	rs74419265	4.22417e-10	-1.77128	-1.92489e-10	0.000219973	-1.73803	-1.92489e-10	0.000220161	-1.73791	-1.92489e-10
101817358	rs1875634	0.00674965	15.8406	-1.02509	5.99054e-05	-1.81776	-1.22101	5.99481e-05	-1.81775	-1.22104
101817675	rs73776943	1.23296e-10	-1.78595	-1.21675	6.5409e-05	-1.75138	-1.19949	6.54596e-05	-1.75135	-1.19949
101817751	rs75819358	4.24921e-10	-1.76537	-1.92489e-10	0.000221559	-1.73085	-1.92489e-10	0.000221748	-1.73073	-1.92489e-10
101817994	rs6881472	7.50885e-10	-0.355129	-0.840895	0.000260377	-0.562024	-1.00738	0.000260046	-0.563798	-1.00762
101818554	rs57665113	7.64425e-10	-1.17815	-1.92489e-10	0.000396529	-1.14878	-1.92489e-10	0.000396908	-1.14857	-1.92489e-10
101818712	rs113420059	4.32434e-10	-1.74785	-1.92489e-10	0.000226266	-1.70982	-1.92489e-10	0.000226462	-1.70969	-1.92489e-10
101818828	rs113889501	4.32434e-10	-1.74785	-1.92489e-10	0.000226266	-1.70982	-1.92489e-10	0.000226462	-1.70969	-1.92489e-10
101819378	rs74465707	4.3196e-10	-1.74894	-1.92489e-10	0.000225971	-1.71113	-1.92489e-10	0.000226167	-1.711	-1.92489e-10
101819425	rs75273151	3.1644e-09	-1.50891e-10	0.242442	0.00141961	-1.50891e-10	0.1266	0.00142062	-1.50891e-10	0.126578
101819981	rs981988	2.60222e-08	3.55062	-1.20119	7.79825e-05	-1.79892	-0.976128	7.8019e-05	-1.7988	-0.976515
101820476	rs185445800	8.08679e-10	-1.50891e-10	-1.12188	0.000449551	-1.50891e-10	-1.02328	0.000449788	-1.50891e-10	-1.02349
101820792	rs28415625	2.79799e-10	-1.66895	-0.514251	0.000138539	-1.61212	-0.58826	0.0001386	-1.61233	-0.588353
101821875	rs139684487	4.90711e-10	-1.62142	-1.92489e-10	0.000203065	-1.81801	-1.92489e-10	0.000203212	-1.81802	-1.92489e-10
101821938	rs76634966	4.14784e-10	-1.78952	-1.92489e-10	0.000215068	-1.76058	-1.92489e-10	0.000215248	-1.76048	-1.92489e-10
101822099	rs10075530	2.87709e-10	-1.64712	-0.508206	0.000135704	-1.64843	-0.572628	0.000135764	-1.64862	-0.572728
101822548	rs79207706	4.33926e-10	-1.7444	-1.92489e-10	0.000227193	-1.70573	-1.92489e-10	0.000227391	-1.7056	-1.92489e-10
101822733	rs35177830	2.92938e-08	3.66852	-1.20066	7.75865e-05	-1.80846	-0.971685	7.7621e-05	-1.80835	-0.972081
101822804	rs115576427	4.09845e-10	-1.8015	-1.92489e-10	0.000252599	-1.59973	-1.92489e-10	0.000252872	-1.59939	-1.92489e-10
101822809	rs111366855	4.32434e-10	-1.74785	-1.92489e-10	0.000226266	-1.70982	-1.92489e-10	0.000226462	-1.70969	-1.92489e-10
101823167	rs140794573	5.02915e-10	-1.59686	-1.92489e-10	0.000433959	-1.05859	-1.92489e-10	0.000434446	-1.0582	-1.92489e-10
101823189	rs114697234	4.12583e-10	-1.79484	-1.92489e-10	0.000213627	-1.7673	-1.92489e-10	0.000213805	-1.76721	-1.92489e-10
101823769	rs190556169	4.2183e-10	-1.77267	-1.92489e-10	0.000203519	-1.81577	-1.92489e-10	0.000203678	-1.81573	-1.92489e-10
101823770	rs112141134	4.20461e-10	-1.77593	-1.92489e-10	0.000218727	-1.74371	-1.92489e-10	0.000218913	-1.7436	-1.92489e-10
101824037	rs112942259	4.31021e-10	-1.75112	-1.92489e-10	0.000225386	-1.71372	-1.92489e-10	0.000225581	-1.71359	-1.92489e-10
101825472	rs60489981	2.82454e-10	-1.65951	-0.514251	0.000137074	-1.62275	-0.58826	0.000137135	-1.62295	-0.588353
101825484	rs62371034	2.53128e-07	5.84188	-1.21751	0.000236789	-0.553281	-1.11109	0.000236433	-0.555058	-1.11155
101826163	rs115983942	1.41359e-10	-1.64983	-1.21615	6.17847e-05	-1.80779	-1.20009	6.18279e-05	-1.80781	-1.20011
101826305	rs111572484	4.31489e-10	-1.75004	-1.92489e-10	0.000225677	-1.71243	-1.92489e-10	0.000225873	-1.7123	-1.92489e-10
101826612	rs188437911	5.15001e-10	-1.57311	-1.92489e-10	0.00019953	-1.83557	-1.92489e-10	0.000199678	-1.83556	-1.92489e-10
101826712	rs11242469	5.98968e-09	2.06874	-1.18822	8.50792e-05	-1.75504	-0.932907	8.51181e-05	-1.7549	-0.933333
101826727	rs148147721	4.31489e-10	-1.75004	-1.92489e-10	0.000225677	-1.71243	-1.92489e-10	0.000225873	-1.7123	-1.92489e-10
101827046	rs150281864	4.23039e-10	-1.76981	-1.92489e-10	0.000220368	-1.73624	-1.92489e-10	0.000220556	-1.73612	-1.92489e-10
101827186	rs116195912	4.11644e-10	-1.79712	-1.92489e-10	0.000213007	-1.77021	-1.92489e-10	0.000213184	-1.77012	-1.92489e-10
101827261	rs114849971	5.24172e-10	-1.55546	-1.92489e-10	0.000521479	-0.874866	-1.92489e-10	0.00052179	-0.875005	-1.92489e-10
101827368	rs72779996	2.88261e-10	-1.65951	-0.493901	0.000139741	-1.62275	-0.568995	0.000139802	-1.62295	-0.569089
101827403	rs113618592	1.24618e-10	-1.77879	-1.21323	6.5274e-05	-1.76005	-1.1929	6.53244e-05	-1.76001	-1.19289
101827468	rs147447968	2.83361e-10	-1.6563	-0.514251	0.000136597	-1.62624	-0.58826	0.000136658	-1.62644	-0.588353
101828362	rs139957654	2.87795e-10	-1.64446	-0.510572	0.000135385	-1.63864	-0.584779	0.000135446	-1.63883	-0.584872
101828485	rs143185012	4.28687e-10	-1.75655	-1.92489e-10	0.000223927	-1.72022	-1.92489e-10	0.00022412	-1.72009	-1.92489e-10
101829003	rs113166176	4.28687e-10	-1.75655	-1.92489e-10	0.000223927	-1.72022	-1.92489e-10	0.00022412	-1.72009	-1.92489e-10
101829480	rs75594871	4.34905e-10	-1.74215	-1.92489e-10	0.000227801	-1.70306	-1.92489e-10	0.000228	-1.70293	-1.92489e-10
101829629	rs184793900	3.97935e-10	-1.83099	-1.92489e-10	0.000222949	-1.72459	-1.92489e-10	0.000223123	-1.72455	-1.92489e-10
101829659	rs113350200	4.2824e-10	-1.75759	-1.92489e-10	0.000223646	-1.72147	-1.92489e-10	0.000223839	-1.72134	-1.92489e-10
101829985	rs7729674	8.3729e-10	-0.296726	-0.790381	0.000248545	-0.645668	-0.970242	0.00024824	-0.647384	-0.970492
101830707	rs115366208	4.107e-10	-1.79941	-1.92489e-10	0.000212381	-1.77315	-1.92489e-10	0.000212557	-1.77306	-1.92489e-10
101830868	rs141893516	8.81376e-10	-1.50891e-10	-1.03579	0.000424573	-1.50891e-10	-1.08045	0.000424904	-1.50891e-10	-1.08041
101830872	rs76659912	4.2824e-10	-1.75759	-1.92489e-10	0.000223646	-1.72147	-1.92489e-10	0.000223839	-1.72134	-1.92489e-10
101830898	rs80314444	2.52289e-09	-1.50891e-10	0.0158843	0.00172526	-1.50891e-10	0.3216	0.00172584	-1.50891e-10	0.321199
101831431	rs76101350	7.36999e-10	-1.50891e-10	-1.21469	0.000377589	-1.50891e-10	-1.19773	0.00037788	-1.50891e-10	-1.19769
101831523	rs6860730	8.72339e-10	-0.25927	-0.786829	0.0002418	-0.678194	-0.965231	0.000241507	-0.679888	-0.965485
101831625	rs11242471	0.00354957	15.1992	-1.02636	5.89127e-05	-1.83452	-1.22096	5.89544e-05	-1.83452	-1.22099
101831847	rs114495655	4.14784e-10	-1.78952	-1.92489e-10	0.000215068	-1.76058	-1.92489e-10	0.000215248	-1.76048	-1.92489e-10
101832926	rs116106588	1.00646e-09	-0.903083	-1.92489e-10	0.000218255	-1.74587	-1.92489e-10	0.000218395	-1.74597	-1.92489e-10
101833490	rs140758269	2.44327e-09	-1.50891e-10	-0.0161827	0.00140824	-1.50891e-10	0.118559	0.00140913	-1.50891e-10	0.118454
101833492	rs149688048	1.04402e-09	-1.50891e-10	-0.866446	0.000460801	-1.50891e-10	-0.998568	0.000461251	-1.50891e-10	-0.998328
101833772	rs72779997	3.87068e-10	-1.39687	-0.461811	0.000118311	-1.81963	-0.538585	0.000118378	-1.81971	-0.538681
101833939	rs58139210	3.91102e-10	-1.41879	-0.429515	0.000122602	-1.81465	-0.507945	0.000122669	-1.81474	-0.508043
101834008	rs56181501	3.83891e-10	-1.41879	-0.448125	0.000120456	-1.81465	-0.525605	0.000120522	-1.81474	-0.525703
101834073	rs116363961	4.11842e-10	-1.79664	-1.92489e-10	0.000213138	-1.76959	-1.92489e-10	0.000213316	-1.7695	-1.92489e-10
101834315	rs117774079	9.80963e-10	-1.50891e-10	-0.928742	0.000480539	-1.50891e-10	-0.956626	0.000480888	-1.50891e-10	-0.956636
101834469	rs13190449	1.33921e-07	3.98773	-1.92489e-10	0.000497918	-0.921099	-1.92489e-10	0.000498639	-0.920389	-1.92489e-10
101834596	rs10038730	4.08741e-10	-1.35166	-0.452537	0.00011845	-1.82725	-0.529789	0.000118519	-1.82731	-0.529887
101834652	rs149138993	4.04899e-10	-1.81364	-1.92489e-10	0.000213326	-1.76871	-1.92489e-10	0.000213491	-1.76868	-1.92489e-10
101836017	rs115103675	8.21165e-10	-1.10655	-1.92489e-10	0.00022669	-1.70795	-1.92489e-10	0.000226882	-1.70784	-1.92489e-10
101836140	rs6883528	4.76674e-10	-0.942251	-0.708193	9.38287e-05	-1.81911	-0.770959	9.38972e-05	-1.81903	-0.771037
101836499	rs10035507	2.92635e-10	-1.68218	-0.456173	0.00014669	-1.60998	-0.533238	0.000146753	-1.61019	-0.533335
101836665	rs6898458	4.77772e-10	-0.944561	-0.703583	9.38919e-05	-1.82275	-0.766639	9.39597e-05	-1.82269	-0.766718
101836689	rs141739240	5.19999e-10	-1.56345	-1.92489e-10	0.000424886	-1.07971	-1.92489e-10	0.000425216	-1.07967	-1.92489e-10
101837041	rs73776944	1.332e-10	-1.78083	-1.14459	7.08389e-05	-1.7732	-1.09793	7.08911e-05	-1.77317	-1.09796
101837362	rs116454070	4.25715e-10	-1.76351	-1.92489e-10	0.000234922	-1.67228	-1.92489e-10	0.000235163	-1.67199	-1.92489e-10
101837464	rs148605400	6.54364e-10	-1.33361	-1.92489e-10	0.000200305	-1.8317	-1.92489e-10	0.000200453	-1.83169	-1.92489e-10
101837869	rs147750749	4.14652e-10	-1.78984	-1.92489e-10	0.000205713	-1.80505	-1.92489e-10	0.000205855	-1.8051	-1.92489e-10
101838012	rs77130064	8.54563e-10	-1.50891e-10	-1.06669	0.000399147	-1.50891e-10	-1.1422	0.000399446	-1.50891e-10	-1.14219
101838049	rs10062241	2.61706e-10	-1.22004	-1.03002	0.000343272	-0.156755	-1.13626	0.000342844	-0.158596	-1.1364
101838370	rs6869014	0.006793	15.8742	-1.05235	6.07506e-05	-1.80668	-1.21808	6.07924e-05	-1.80667	-1.21813
101838776	rs77487663	7.51313e-10	-1.50891e-10	-1.19545	0.00038897	-1.50891e-10	-1.16803	0.000389276	-1.50891e-10	-1.16798
101839239	rs115570644	1.08695e-09	-0.826143	-1.92489e-10	0.000214181	-1.76472	-1.92489e-10	0.000214345	-1.76468	-1.92489e-10
101840103	rs62371036	2.5646e-10	-1.24274	-1.02756	0.00035715	-0.11877	-1.13461	0.000356697	-0.120632	-1.13475
101840122	rs72779999	4.56238e-10	-0.986069	-0.708193	9.36844e-05	-1.82064	-0.770959	9.37525e-05	-1.82058	-0.771037
101840216	rs72780001	1.13692e-09	-0.781199	-1.92489e-10	0.00217978	0.555445	-1.92489e-10	0.00218031	0.554949	-1.92489e-10
101840262	rs72780002	2.92256e-10	-1.68529	-0.454356	0.000144978	-1.62343	-0.531515	0.000145042	-1.62363	-0.531612
101840290	rs72781803	4.06092e-10	-1.36363	-0.447065	0.000118828	-1.82926	-0.524599	0.000118897	-1.82932	-0.524696
101840758	rs114401436	1.33201e-09	-0.622836	-1.92489e-10	0.00225413	0.588986	-1.92489e-10	0.00225448	0.588406	-1.92489e-10
101840821	rs139529134	1.41603e-09	-1.50891e-10	-0.561664	0.000771236	-1.50891e-10	-0.48354	0.000771668	-1.50891e-10	-0.483716
101840827	rs115039067	1.31114e-09	-0.638622	-1.92489e-10	0.000358744	-1.24893	-1.92489e-10	0.000358925	-1.24916	-1.92489e-10
101841169	rs10063454	0.00645896	15.8124	-1.04095	6.04982e-05	-1.80929	-1.21963	6.05405e-05	-1.80928	-1.21968
101841447	rs145371922	8.48774e-10	-1.07348	-1.92489e-10	0.000203782	-1.81448	-1.92489e-10	0.000203925	-1.81452	-1.92489e-10
101841549	rs6887559	2.91393e-10	-1.68825	-0.454356	0.000145491	-1.6199	-0.531515	0.000145555	-1.6201	-0.531612
101841750	rs6886703	2.91393e-10	-1.68825	-0.454356	0.000145491	-1.6199	-0.531515	0.000145555	-1.6201	-0.531612
101841939	rs6887045	2.86946e-10	-1.69979	-0.458189	0.000147069	-1.60548	-0.53515	0.000147132	-1.60569	-0.535247
101842059	rs17151486	4.08442e-10	-1.35786	-0.447065	0.00011873	-1.83009	-0.524599	0.000118799	-1.83014	-0.524696
101842109	rs17151490	2.90541e-10	-1.69118	-0.454356	0.00014601	-1.61634	-0.531515	0.000146074	-1.61654	-0.531612
101842742	rs6892550	2.85738e-10	-1.69118	-0.471024	0.000143721	-1.61634	-0.54732	0.000143784	-1.61654	-0.547415
101842843	rs10040867	3.62189e-10	-0.876838	-1.04827	0.000345035	-0.140259	-1.14763	0.000344652	-0.141971	-1.14777
101843236	rs145042311	2.85665e-10	-1.68605	-0.476404	0.000146601	-1.5914	-0.552418	0.000146663	-1.59162	-0.552514
101843316	rs115814914	3.41958e-10	-1.81362	-0.16897	0.0003577	-1.36623	0.114387	0.000357913	-1.36602	0.114039
101843759	rs953280	3.79968e-07	6.24799	-1.21743	0.000237041	-0.676611	-0.98669	0.000236651	-0.678328	-0.987357
101843798	rs148260693	9.73917e-10	-1.50891e-10	-0.93595	0.000477256	-1.50891e-10	-0.963482	0.000477603	-1.50891e-10	-0.963491
101844778	rs10070289	3.97348e-10	-1.34694	-0.485521	0.000115051	-1.8251	-0.561057	0.000115118	-1.82517	-0.561152
101844944	rs56046942	1.34697e-10	-1.78128	-1.13297	7.19146e-05	-1.77272	-1.08334	7.19674e-05	-1.77268	-1.08337
101845430	rs115922926	4.40223e-10	-1.72999	-1.92489e-10	0.000234663	-1.67338	-1.92489e-10	0.000234869	-1.67324	-1.92489e-10
101845951	rs139745004	1.11203e-09	-1.50891e-10	-0.803337	0.000647595	-1.50891e-10	-0.658269	0.000647907	-1.50891e-10	-0.658524
101847509	rs6596500	4.55393e-10	-0.959289	-0.736828	9.11191e-05	-1.8216	-0.797764	9.11855e-05	-1.82154	-0.79784
101847705	rs79959467	4.36575e-10	-1.73832	-1.92489e-10	0.000232261	-1.68367	-1.92489e-10	0.000232463	-1.68354	-1.92489e-10
101849191	rs17151574	4.34749e-10	-1.00123	-0.741278	9.02396e-05	-1.82714	-0.801925	9.03043e-05	-1.82709	-0.802001
101849494	rs7703692	4.91604e-10	-0.959289	-0.660315	9.68137e-05	-1.8216	-0.737142	9.68844e-05	-1.82154	-0.737217
101850019	rs10515329	2.81485e-10	-1.68813	-0.489072	0.000143229	-1.60267	-0.564421	0.00014329	-1.60288	-0.564516
101850042	rs10515328	4.59466e-10	-0.950384	-0.736828	9.12365e-05	-1.82032	-0.797764	9.13032e-05	-1.82024	-0.79784
101850871	rs17151608	1.33536e-10	-1.70659	-1.21631	6.36657e-05	-1.77749	-1.2004	6.37098e-05	-1.77752	-1.20041
101851094	rs6596501	0.00386112	15.291	-1.03405	5.93822e-05	-1.82711	-1.22043	5.94239e-05	-1.8271	-1.22047
101852287	rs116712401	3.32223e-10	-1.811	-0.200469	0.000349036	-1.35523	0.0788739	0.000349248	-1.35502	0.0785304
101852441	rs10044449	2.69785e-10	-1.22004	-0.999613	0.000350754	-0.156755	-1.11469	0.00035031	-0.158596	-1.11486
101852560	rs17151648	4.54741e-10	-0.959289	-0.73826	9.09971e-05	-1.8216	-0.799104	9.10634e-05	-1.82154	-0.79918
101852657	rs17151651	4.54091e-10	-0.959289	-0.739691	9.08754e-05	-1.8216	-0.800441	9.09417e-05	-1.82154	-0.800517
101853859	rs144493343	2.85451e-10	-1.7054	-0.457809	0.000148833	-1.5981	-0.530608	0.000148898	-1.59831	-0.530697
101854414	rs73776963	1.38255e-10	-1.77424	-1.11394	7.3102e-05	-1.77984	-1.05984	7.31554e-05	-1.77981	-1.05987
101854530	rs77072434	4.35105e-10	-1.74169	-1.92489e-10	0.00023129	-1.68786	-1.92489e-10	0.00023149	-1.68773	-1.92489e-10
101854975	rs10078558	2.84311e-10	-1.7054	-0.461811	0.000147651	-1.5981	-0.538585	0.000147714	-1.59831	-0.538681
101855816	rs150022244	4.35105e-10	-1.74169	-1.92489e-10	0.00023129	-1.68786	-1.92489e-10	0.00023149	-1.68773	-1.92489e-10
101856767	rs116791561	4.35105e-10	-1.74169	-1.92489e-10	0.00023129	-1.68786	-1.92489e-10	0.00023149	-1.68773	-1.92489e-10
101856944	rs6871899	0.0055007	15.6129	-1.00202	6.00184e-05	-1.81436	-1.22252	6.00627e-05	-1.81436	-1.22253
101858262	rs55736313	2.86181e-10	-1.71359	-0.447065	0.000151431	-1.58681	-0.524599	0.000151495	-1.58702	-0.524696
101858691	rs79201050	1.04535e-08	1.43742	-1.92489e-10	0.00145912	0.154057	-1.92489e-10	0.00145881	0.153107	-1.92489e-10
101858706	rs61522296	4.31047e-10	-0.711614	-1.03945	0.000280128	-0.353759	-1.14253	0.000279849	-0.355355	-1.14267
101858884	rs141819611	1.41029e-09	-0.565723	-1.92489e-10	0.000377681	-1.19748	-1.92489e-10	0.000377869	-1.19772	-1.92489e-10
101859136	rs7728204	4.40096e-10	-1.02535	-0.70494	9.31034e-05	-1.82991	-0.767911	9.31693e-05	-1.82986	-0.76799
101859217	rs1502843	3.96917e-10	-1.3977	-0.435853	0.000121381	-1.81864	-0.51396	0.000121449	-1.81872	-0.514058
101859317	rs1502844	0.00517238	15.5538	-1.00452	5.97389e-05	-1.81907	-1.22248	5.97829e-05	-1.81906	-1.22249
101859372	rs76435969	4.10803e-10	-1.79916	-1.92489e-10	0.000220972	-1.7335	-1.92489e-10	0.000221141	-1.73347	-1.92489e-10
101860211	rs59618134	3.97737e-10	-1.40322	-0.428261	0.000122408	-1.81742	-0.506755	0.000122476	-1.8175	-0.506853
101860215	rs72781811	9.89104e-10	-0.920478	-1.92489e-10	0.000200005	-1.83319	-1.92489e-10	0.000200152	-1.83319	-1.92489e-10
101860552	rs113011681	1.37165e-10	-1.7973	-1.09879	7.64955e-05	-1.75289	-1.04141	7.65516e-05	-1.75285	-1.04145
101860559	rs56756888	2.92092e-10	-1.70804	-0.432165	0.000155229	-1.57617	-0.51046	0.000155293	-1.5764	-0.510558
101860882	rs10463983	0.00509016	15.5515	-1.0182	5.99133e-05	-1.81664	-1.222	5.99565e-05	-1.81663	-1.22202
101861589	rs10479223	3.88224e-10	-1.81279	-0.0429059	0.000257672	-1.44084	-0.139009	0.00025775	-1.44115	-0.139131
101861678	rs10479224	2.95137e-10	-1.70528	-0.424554	0.00015575	-1.58005	-0.503235	0.000155815	-1.58027	-0.503334
101861727	rs141517097	7.46611e-10	-1.50891e-10	-1.20173	0.000393374	-1.50891e-10	-1.15677	0.000393621	-1.50891e-10	-1.15688
101862704	rs6891766	0.00272263	14.9196	-1.01204	5.92323e-05	-1.82765	-1.22242	5.92759e-05	-1.82764	-1.22243
101862866	rs10479225	4.09746e-10	-0.74229	-1.05945	0.00028654	-0.318098	-1.15556	0.000286253	-0.319712	-1.15568
101863478	rs114892631	4.33617e-10	-1.74512	-1.92489e-10	0.000230303	-1.69214	-1.92489e-10	0.000230503	-1.69201	-1.92489e-10
101863839	rs62369688	2.66078e-10	-1.19916	-1.03433	0.000360051	-0.106154	-1.13913	0.000359595	-0.108019	-1.13927
101864034	rs1502851	1.65373e-06	7.6131	-1.11184	0.000105184	-1.83913	-0.636696	0.000105191	-1.83911	-0.637382
101864035	rs57144657	7.90205e-10	-1.14499	-1.92489e-10	0.00038541	-1.17723	-1.92489e-10	0.000385763	-1.17705	-1.92489e-10
101864138	rs115099609	9.18136e-10	-0.994931	-1.92489e-10	0.000211135	-1.77904	-1.92489e-10	0.000211312	-1.77894	-1.92489e-10
101864219	rs1502850	5.27023e-10	-1.18307	-0.366959	0.000126919	-1.83948	-0.448502	0.000127	-1.83948	-0.448605
101864489	rs74819022	1.03623e-09	-0.873928	-1.92489e-10	0.000211507	-1.77728	-1.92489e-10	0.00021167	-1.77724	-1.92489e-10
101864708	rs80178352	7.85644e-10	-1.15077	-1.92489e-10	0.000383237	-1.18288	-1.92489e-10	0.000383589	-1.1827	-1.92489e-10
101864757	rs76240382	7.57711e-10	-1.18697	-1.92489e-10	0.000369932	-1.21822	-1.92489e-10	0.00037027	-1.21804	-1.92489e-10
101865789	rs12332575	2.2993e-10	-1.29675	-1.08275	0.000238925	-0.509218	-1.14617	0.00023869	-0.510792	-1.14632
101866127	rs111290692	7.57711e-10	-1.18697	-1.92489e-10	0.000369932	-1.21822	-1.92489e-10	0.00037027	-1.21804	-1.92489e-10
101866298	rs144141007	9.79573e-10	-0.930161	-1.92489e-10	0.00118816	-0.0513753	-1.92489e-10	0.00118885	-0.0515292	-1.92489e-10
101866862	rs9885011	2.11706e-10	-1.38362	-1.07846	0.000290494	-0.316965	-1.14299	0.000290181	-0.318631	-1.14314
101866873	rs58377143	7.53636e-10	-1.59214	0.399776	0.000287491	-1.83938	0.36904	0.000287678	-1.83938	0.368956
101867396	rs6864567	3.47429e-10	-0.86892	-1.0978	0.000136495	-1.05807	-1.15718	0.000136411	-1.05929	-1.15731
101867456	rs79745713	7.80083e-10	-1.15788	-1.92489e-10	0.000380589	-1.18981	-1.92489e-10	0.000380938	-1.18964	-1.92489e-10
101867526	rs76815435	4.65927e-10	-1.67325	-1.92489e-10	0.000251308	-1.60486	-1.92489e-10	0.000251534	-1.60469	-1.92489e-10
101867571	rs62369689	2.13972e-10	-1.39641	-1.05502	0.000295265	-0.318323	-1.12534	0.000294945	-0.319976	-1.1255
101867877	rs9327861	2.13075e-10	-1.39641	-1.05922	0.000294245	-0.318323	-1.1288	0.000293928	-0.319976	-1.12896
101869154	rs9327862	9.35008e-07	7.07636	-1.14533	9.70549e-05	-1.83084	-0.725414	9.70676e-05	-1.83079	-0.726077
101869333	rs148449636	1.35799e-09	-1.50891e-10	-0.603518	0.000882498	-1.50891e-10	-0.348778	0.000882893	-1.50891e-10	-0.349067
101870140	rs145762933	4.36772e-10	-1.73787	-1.92489e-10	0.000223179	-1.72356	-1.92489e-10	0.000223398	-1.72332	-1.92489e-10
101870456	rs116818387	3.98881e-10	-1.82861	-1.92489e-10	0.000276062	-1.51091	-1.92489e-10	0.000276366	-1.51054	-1.92489e-10
101870822	rs35506458	9.09986e-07	7.03333	-1.12942	0.000101077	-1.82945	-0.686197	0.000101089	-1.82939	-0.686885
101871069	rs9327863	2.09127e-09	0.693834	-0.865584	0.000157628	-1.76497	-0.306334	0.000157577	-1.76472	-0.307635
101871127	rs12654931	7.85171e-10	-0.0963193	-1.05506	6.53836e-05	-1.82602	-1.12525	6.54242e-05	-1.82597	-1.12541
101871244	rs116655531	6.51027e-10	-1.33873	-1.92489e-10	0.000199592	-1.83526	-1.92489e-10	0.000199737	-1.83527	-1.92489e-10
101871853	rs6872759	7.9809e-07	6.9091	-1.1364	9.95965e-05	-1.82787	-0.702537	9.9609e-05	-1.8278	-0.703214
101872036	rs74541292	4.29382e-10	-1.75493	-1.92489e-10	0.000227481	-1.70447	-1.92489e-10	0.000227677	-1.70434	-1.92489e-10
101872137	rs6891258	1.77944e-09	0.774912	-1.10813	7.63717e-05	-1.63142	-1.1645	7.64355e-05	-1.63119	-1.16463
101873164	rs10066065	1.84559e-10	-1.83751	-0.761798	0.001335	0.88773	-0.822576	0.00133321	0.8857	-0.822629
101873436	rs75791466	4.28938e-10	-1.75596	-1.92489e-10	0.000227184	-1.70578	-1.92489e-10	0.000227379	-1.70565	-1.92489e-10
101873551	rs58631732	1.78929e-09	0.774912	-1.10261	7.66741e-05	-1.63142	-1.16055	7.67378e-05	-1.63119	-1.16069
101874055	rs12657079	4.42054e-10	-0.706678	-1.01917	6.67483e-05	-1.83287	-1.09773	6.6788e-05	-1.83283	-1.09792
101874128	rs17151927	6.45187e-10	-1.34774	-1.92489e-10	0.000316312	-1.37481	-1.92489e-10	0.000316593	-1.37466	-1.92489e-10
101874149	rs12654542	4.37291e-10	-0.719399	-1.01728	6.68017e-05	-1.83381	-1.096	6.6841e-05	-1.83377	-1.09619
101874224	rs142517960	8.07787e-10	-1.50891e-10	-1.12298	0.000387476	-1.50891e-10	-1.17188	0.000387794	-1.50891e-10	-1.1718
101874403	rs72781823	4.5371e-10	-1.69982	-1.92489e-10	0.00020854	-1.7914	-1.92489e-10	0.000208709	-1.79133	-1.92489e-10
101874597	rs12654630	4.3229e-10	-0.730902	-1.01728	6.67489e-05	-1.8346	-1.096	6.6788e-05	-1.83456	-1.09619
101874794	rs62369693	8.70891e-10	0.018289	-1.06605	7.6475e-05	-1.66099	-1.13358	7.6539e-05	-1.66073	-1.13374
101874888	rs115437573	9.10436e-10	-1.00335	-1.92489e-10	0.00020664	-1.80056	-1.92489e-10	0.000206783	-1.8006	-1.92489e-10
101874893	rs114456414	4.28497e-10	-1.75699	-1.92489e-10	0.000226888	-1.70708	-1.92489e-10	0.000227083	-1.70696	-1.92489e-10
101875701	rs147960313	3.95777e-10	-1.83643	-1.92489e-10	0.000258271	-1.57753	-1.92489e-10	0.000258414	-1.57771	-1.92489e-10
101876270	rs59876271	6.05024e-10	-1.41201	-1.92489e-10	0.000297172	-1.43722	-1.92489e-10	0.000297433	-1.43708	-1.92489e-10
101876929	rs1393625	3.24245e-10	-0.93353	-1.10225	0.00022984	-0.533863	-1.16029	0.000229651	-0.535285	-1.16042
101876951	rs1393624	3.33631e-10	-0.904991	-1.10225	0.000222207	-0.567636	-1.16029	0.000222029	-0.569039	-1.16042
101877119	rs76354759	6.55435e-10	-1.33198	-1.92489e-10	0.000321196	-1.35948	-1.92489e-10	0.000321482	-1.35933	-1.92489e-10
101877132	rs10463984	7.25567e-10	-0.650508	-0.579815	0.000383091	-1.30028	0.117024	0.000382173	-1.30178	0.115386
101877499	rs924681	5.90715e-10	-0.300786	-1.13516	0.00012005	-1.16039	-1.18323	0.000119999	-1.16145	-1.18334
101878240	rs7735587	1.75492e-09	0.202392	-0.549491	0.000476915	-1.12484	0.160647	0.000475655	-1.12656	0.158983
101878418	rs12653822	2.06343e-10	-1.39112	-1.09662	0.000283506	-0.328082	-1.15622	0.000283208	-0.32973	-1.15636
101878621	rs10072508	2.08543e-10	-1.38052	-1.09662	0.000278087	-0.347382	-1.15622	0.000277798	-0.349019	-1.15636
101878923	rs10072703	2.18897e-10	-1.36091	-1.06776	0.00027438	-0.382148	-1.13487	0.000274095	-0.383766	-1.13503
101878975	rs76173247	4.27625e-10	-1.75903	-1.92489e-10	0.000226302	-1.70966	-1.92489e-10	0.000226496	-1.70954	-1.92489e-10
101879129	rs147171663	4.27437e-10	-1.75947	-1.92489e-10	0.000229244	-1.69675	-1.92489e-10	0.000229444	-1.69661	-1.92489e-10
101879751	rs144289429	4.27625e-10	-1.75903	-1.92489e-10	0.000226302	-1.70966	-1.92489e-10	0.000226496	-1.70954	-1.92489e-10
101880188	rs114197377	4.37595e-10	-1.73598	-1.92489e-10	0.000212909	-1.77067	-1.92489e-10	0.000213071	-1.77065	-1.92489e-10
101880288	rs7708617	3.31949e-10	-0.897389	-1.11491	0.000138395	-1.03213	-1.1693	0.000138309	-1.03336	-1.16942
101880699	rs7708107	6.38784e-10	-1.35771	-1.92489e-10	0.00031326	-1.3845	-1.92489e-10	0.000313538	-1.38435	-1.92489e-10
101880713	rs924680	2.08484e-10	-1.39641	-1.081	0.000289585	-0.318323	-1.14476	0.000289276	-0.319976	-1.14491
101880715	rs924679	2.06536e-10	-1.4058	-1.081	0.000294706	-0.300793	-1.14476	0.000294389	-0.302456	-1.14491
101881166	rs6596505	3.17882e-10	-0.940689	-1.11491	0.000144196	-0.991061	-1.1693	0.000144102	-0.992327	-1.16942
101881232	rs17274510	8.82922e-10	-1.03404	-1.92489e-10	0.000205322	-1.80695	-1.92489e-10	0.000205466	-1.80699	-1.92489e-10
101881380	rs6596506	3.21685e-10	-0.926831	-1.11687	0.000142087	-1.00442	-1.17068	0.000141995	-1.00568	-1.1708
101881631	rs17334032	2.09027e-10	-1.39112	-1.08369	0.000286203	-0.328082	-1.14675	0.0002859	-0.32973	-1.1469
101882632	rs79743567	4.43283e-10	-1.6852	-0.0378732	0.000194476	-1.7246	-0.136626	0.000194575	-1.72474	-0.136714
101882706	rs138723648	4.28059e-10	-1.75802	-1.92489e-10	0.000226594	-1.70837	-1.92489e-10	0.000226789	-1.70825	-1.92489e-10
101883087	rs17334060	3.38322e-10	-0.86892	-1.12436	0.000133965	-1.05807	-1.17588	0.000133885	-1.05929	-1.176
101883759	rs79376338	4.35361e-10	-1.7411	-1.92489e-10	0.000231459	-1.68713	-1.92489e-10	0.00023166	-1.687	-1.92489e-10
101884284	rs116283328	1.04232e-09	-0.868077	-1.92489e-10	0.000221133	-1.73277	-1.92489e-10	0.000221275	-1.73287	-1.92489e-10
101885719	rs149118790	6.60306e-10	-1.32457	-1.92489e-10	0.000200536	-1.83054	-1.92489e-10	0.000200685	-1.83053	-1.92489e-10
101885772	rs10051203	2.20562e-10	-1.33075	-1.09034	0.000256306	-0.433517	-1.15165	0.000256051	-0.435107	-1.15179
101885899	rs79991475	9.31062e-10	-1.50891e-10	-0.980951	0.000430419	-1.50891e-10	-1.06678	0.000430793	-1.50891e-10	-1.06664
101886112	rs6596507	4.62184e-10	-1.6636	-0.0177116	0.000194863	-1.74192	-0.117319	0.000194965	-1.74204	-0.117408
101886299	rs114476236	4.28938e-10	-1.75596	-1.92489e-10	0.000227184	-1.70578	-1.92489e-10	0.000227379	-1.70565	-1.92489e-10
101886638	rs17334116	9.26738e-10	-0.985606	-1.92489e-10	0.000207448	-1.79666	-1.92489e-10	0.000207592	-1.7967	-1.92489e-10
101886807	rs3114592	9.24678e-10	-1.50891e-10	-0.987831	0.000411231	-1.50891e-10	-1.11238	0.000411596	-1.50891e-10	-1.11223
101887158	rs12653030	2.20082e-10	-1.33075	-1.09252	0.000255897	-0.433517	-1.15324	0.000255643	-0.435107	-1.15338
101887173	rs144179571	7.47459e-10	-1.50891e-10	-1.2006	0.000385769	-1.50891e-10	-1.1763	0.00038607	-1.50891e-10	-1.17625
101887396	rs12653088	2.22351e-10	-1.3205	-1.09252	0.000251605	-0.450432	-1.15324	0.000251358	-0.452012	-1.15338
101887667	rs114604505	4.29382e-10	-1.75493	-1.92489e-10	0.000227481	-1.70447	-1.92489e-10	0.000227677	-1.70434	-1.92489e-10
101887714	rs11242473	5.52178e-07	6.5564	-1.15205	9.47956e-05	-1.83594	-0.743875	9.48003e-05	-1.83597	-0.744524
101888046	rs147837901	9.8501e-10	-1.50891e-10	-0.924625	0.000551873	-1.50891e-10	-0.818216	0.000552226	-1.50891e-10	-0.818314
101888052	rs28610141	7.13498e-10	-1.24509	-0.00201018	0.00018299	-1.81982	-0.102278	0.000183122	-1.81975	-0.102368
101888858	rs7734221	6.55142e-10	-0.976289	-0.356135	0.000138685	-1.75905	-0.440276	0.000138795	-1.75892	-0.440351
101889202	rs116135164	4.30779e-10	-1.75168	-1.92489e-10	0.000228415	-1.70037	-1.92489e-10	0.000228612	-1.70025	-1.92489e-10
101889353	rs76294011	4.62342e-10	-1.67427	-0.00670616	0.000195979	-1.74675	-0.106777	0.000196082	-1.74687	-0.106866
101889942	rs1875632	6.52642e-07	6.72356	-1.15205	9.51985e-05	-1.8317	-0.743875	9.52015e-05	-1.83175	-0.744524
101890273	rs3105230	1.72036e-09	0.202392	-0.569383	0.000462906	-1.12484	0.130834	0.000461692	-1.12656	0.129189
101890364	rs1502839	5.07787e-07	6.47342	-1.15288	9.23723e-05	-1.83744	-0.768268	9.23822e-05	-1.83747	-0.768868
101890537	rs115229507	4.56887e-10	-1.69284	-1.92489e-10	0.000245498	-1.62825	-1.92489e-10	0.000245717	-1.62809	-1.92489e-10
101890779	rs12657044	2.19389e-10	-1.33196	-1.09447	0.000258965	-0.420181	-1.15466	0.00025871	-0.421763	-1.1548
101891174	rs3105231	4.49021e-07	6.35164	-1.15409	9.40124e-05	-1.83891	-0.749202	9.40195e-05	-1.83892	-0.749848
101891426	rs10078142	7.04009e-10	-0.492349	-0.768136	0.000180815	-1.03134	-0.90272	0.000180655	-1.03265	-0.903026
101891668	rs10073195	7.04009e-10	-0.492349	-0.768136	0.000180815	-1.03134	-0.90272	0.000180655	-1.03265	-0.903026
101891771	rs1910288	2.14418e-10	-1.35061	-1.09874	0.000260509	-0.411135	-1.15776	0.000260249	-0.412732	-1.1579
101891926	rs1910289	7.01018e-10	-0.492349	-0.772395	0.00018017	-1.03134	-0.906291	0.000180012	-1.03265	-0.906595
101891951	rs1910290	2.14418e-10	-1.35061	-1.09874	0.000260509	-0.411135	-1.15776	0.000260249	-0.412732	-1.1579
101892035	rs1910291	7.01018e-10	-0.492349	-0.772395	0.00018017	-1.03134	-0.906291	0.000180012	-1.03265	-0.906595
101892085	rs79265606	6.85091e-10	-0.9832	-0.304526	0.000145355	-1.76115	-0.3912	0.00014547	-1.76102	-0.391277
101892432	rs7737678	7.01018e-10	-0.492349	-0.772395	0.00018017	-1.03134	-0.906291	0.000180012	-1.03265	-0.906595
101893213	rs10077046	4.78494e-10	-1.67926	0.0326283	0.000204284	-1.74294	-0.069083	0.000204391	-1.74306	-0.0691737
101893255	rs10067911	2.13966e-10	-1.35061	-1.10085	0.000260113	-0.411135	-1.15929	0.000259854	-0.412732	-1.15942
101893436	rs2400806	2.10212e-10	-1.37042	-1.09874	0.000269631	-0.376717	-1.15776	0.000269357	-0.378333	-1.1579
101893447	rs150943860	1.52098e-09	-1.50891e-10	-0.490167	0.000675434	-1.50891e-10	-0.61618	0.000676042	-1.50891e-10	-0.616017
101894355	rs115166975	7.92255e-10	-1.14239	-1.92489e-10	0.000205907	-1.80411	-1.92489e-10	0.000206055	-1.80413	-1.92489e-10
101894631	rs56256048	2.13966e-10	-1.35061	-1.10085	0.000260113	-0.411135	-1.15929	0.000259854	-0.412732	-1.15942
101895753	rs10042544	2.20587e-10	-1.32013	-1.10085	0.000247218	-0.461981	-1.15929	0.000246979	-0.463549	-1.15942
101896099	rs115796735	4.33617e-10	-1.74512	-1.92489e-10	0.000230303	-1.69214	-1.92489e-10	0.000230503	-1.69201	-1.92489e-10
101896314	rs112478428	4.89974e-10	-1.68173	0.0588069	0.000209882	-1.74101	-0.0439818	0.000209991	-1.74113	-0.0440735
101896394	rs57115212	7.45816e-10	-0.439617	-0.76318	0.000174459	-1.07129	-0.89856	0.000174311	-1.07257	-0.898868
101896610	rs72781833	7.45816e-10	-0.439617	-0.76318	0.000174459	-1.07129	-0.89856	0.000174311	-1.07257	-0.898868
101896874	rs149968318	4.33617e-10	-1.74512	-1.92489e-10	0.000230303	-1.69214	-1.92489e-10	0.000230503	-1.69201	-1.92489e-10
101896920	rs1502840	2.13966e-10	-1.35061	-1.10085	0.000260113	-0.411135	-1.15929	0.000259854	-0.412732	-1.15942
101897695	rs76291933	4.33143e-10	-1.74621	-1.92489e-10	0.000229989	-1.6935	-1.92489e-10	0.000230188	-1.69337	-1.92489e-10
101897920	rs116794651	4.33143e-10	-1.74621	-1.92489e-10	0.000229989	-1.6935	-1.92489e-10	0.000230188	-1.69337	-1.92489e-10
101898017	rs10479230	4.99653e-10	-1.67916	0.075794	0.000208976	-1.76163	-0.027688	0.000209088	-1.76174	-0.0277803
101898045	rs145340478	4.24684e-10	-1.76593	-1.92489e-10	0.000203621	-1.81528	-1.92489e-10	0.000203775	-1.81525	-1.92489e-10
101898184	rs7721434	7.9148e-10	-0.384081	-0.759291	0.000168133	-1.11149	-0.895292	0.000167996	-1.11273	-0.895602
101898337	rs7721729	7.10264e-10	-0.492349	-0.759291	0.000182163	-1.03134	-0.895292	0.000182002	-1.03265	-0.895602
101898402	rs3114586	5.31996e-07	6.51289	-1.14577	9.6259e-05	-1.83678	-0.727717	9.62632e-05	-1.83681	-0.728377
101898675	rs3105232	3.16107e-10	-0.856832	-1.20436	0.000154518	-0.916424	-1.1748	0.000154298	-0.918292	-1.17509
101899303	rs143938339	1.42463e-09	-1.50891e-10	-0.555608	0.000793956	-1.50891e-10	-0.454507	0.000794477	-1.50891e-10	-0.454587
101899597	rs147270241	4.33143e-10	-1.74621	-1.92489e-10	0.000229989	-1.6935	-1.92489e-10	0.000230188	-1.69337	-1.92489e-10
101899827	rs7727968	5.0781e-10	-1.68661	0.0994437	0.000219084	-1.73708	-0.00499599	0.000219198	-1.73721	-0.00508919
101900225	rs149742032	9.24689e-10	-1.50891e-10	-0.987819	0.000428584	-1.50891e-10	-1.07105	0.000428954	-1.50891e-10	-1.07092
101900591	rs10071721	2.18335e-10	-1.33039	-1.10085	0.000251417	-0.445136	-1.15929	0.000251172	-0.446714	-1.15942
101902035	rs3105474	5.13527e-07	6.4754	-1.14362	9.66298e-05	-1.83838	-0.722273	9.66348e-05	-1.8384	-0.722936
101902113	rs115130072	4.32673e-10	-1.74729	-1.92489e-10	0.000229676	-1.69486	-1.92489e-10	0.000229875	-1.69473	-1.92489e-10
101902149	rs149197102	6.24909e-10	-1.37967	-1.92489e-10	0.000199355	-1.83645	-1.92489e-10	0.000199503	-1.83644	-1.92489e-10
101902408	rs7704385	7.29096e-10	-0.474883	-0.750589	0.000181053	-1.04477	-0.887972	0.000180895	-1.04607	-0.888285
101902864	rs10053778	7.65483e-10	-0.421819	-0.754951	0.000173386	-1.08437	-0.891642	0.00017324	-1.08564	-0.891954
101902871	rs114989881	7.89308e-10	-1.14612	-1.92489e-10	0.000205735	-1.80494	-1.92489e-10	0.000205883	-1.80496	-1.92489e-10
101903993	rs1605078	5.13631e-07	6.47342	-1.14143	9.72511e-05	-1.83744	-0.716799	9.7255e-05	-1.83747	-0.717466
101904565	rs139095034	4.32206e-10	-1.74837	-1.92489e-10	0.000229366	-1.69622	-1.92489e-10	0.000229564	-1.69609	-1.92489e-10
101905404	rs1604605	7.72206e-10	-0.421819	-0.746207	0.000174667	-1.08437	-0.884281	0.000174519	-1.08564	-0.884595
101906762	rs12652310	7.47145e-10	-0.458771	-0.742246	0.000181695	-1.04827	-0.880941	0.000181536	-1.04956	-0.881257
101907144	rs36078575	1.11377e-09	-0.801771	-1.92489e-10	0.000208807	-1.79012	-1.92489e-10	0.000208957	-1.79014	-1.92489e-10
101907424	rs2895839	1.89387e-10	-1.47225	-1.10124	0.00031768	-0.229057	-1.14144	0.000317338	-0.230744	-1.14156
101907705	rs3105464	1.72357e-09	0.115659	-0.480785	0.000488786	-1.19674	0.257128	0.000487514	-1.19836	0.255408
101908121	rs12653423	2.16435e-10	-1.34055	-1.09944	0.000255976	-0.428188	-1.15826	0.000255723	-0.429775	-1.1584
101908795	rs78777703	8.23614e-10	-0.975462	-0.128112	0.00017052	-1.76973	-0.222946	0.000170653	-1.76961	-0.22303
101908976	rs12659295	2.38756e-10	-1.24885	-1.09299	0.000221963	-0.575443	-1.15358	0.000221762	-0.576943	-1.15372
101909268	rs12653584	2.69491e-10	-1.09009	-1.13065	0.000177833	-0.770503	-1.18019	0.000177703	-0.77186	-1.1803
101909590	rs72781838	2.38756e-10	-1.24885	-1.09299	0.000221963	-0.575443	-1.15358	0.000221762	-0.576943	-1.15372
101909723	rs10079582	5.87293e-10	-1.65307	0.211316	0.000240928	-1.7495	0.102458	0.000241052	-1.74962	0.10236
101910330	rs10479232	8.32084e-10	-0.980191	-0.113153	0.000172745	-1.77107	-0.208646	0.000172879	-1.77095	-0.208732
101910568	rs10479233	8.33969e-10	-0.980191	-0.110889	0.000173119	-1.77107	-0.206483	0.000173253	-1.77095	-0.206568
101910647	rs146279285	4.32206e-10	-1.74837	-1.92489e-10	0.000229366	-1.69622	-1.92489e-10	0.000229564	-1.69609	-1.92489e-10
101910725	rs10479234	5.90335e-10	-1.65307	0.216482	0.000242127	-1.7495	0.107424	0.000242253	-1.74962	0.107327
101910848	rs79662977	8.37054e-10	-1.50891e-10	-1.08739	0.000395728	-1.50891e-10	-1.15081	0.000396055	-1.50891e-10	-1.15072
101910874	rs10039106	8.33969e-10	-0.980191	-0.110889	0.000173119	-1.77107	-0.206483	0.000173253	-1.77095	-0.206568
101911162	rs10039679	3.95142e-10	-1.83803	-1.92489e-10	0.00035398	-1.26229	-1.92489e-10	0.000354045	-1.26285	-1.92489e-10
101911163	rs3114591	1.54233e-09	-0.0151261	-0.461104	0.000470211	-1.26322	0.284872	0.000469017	-1.26477	0.283135
101911412	rs76413294	5.9026e-10	-1.65837	0.221659	0.00024425	-1.74575	0.112401	0.000244376	-1.74587	0.112304
101911597	rs10039237	1.97496e-10	-1.44601	-1.08555	0.000304602	-0.282597	-1.12993	0.00030428	-0.284256	-1.13007
101911990	rs79522985	5.90241e-10	-1.661	0.224251	0.000245326	-1.74384	0.114894	0.000245452	-1.74397	0.114796
101912172	rs3105463	5.82668e-07	6.59902	-1.14093	9.76052e-05	-1.8365	-0.714105	9.76084e-05	-1.83653	-0.714774
101912246	rs116246047	4.32126e-10	-1.74856	-1.92489e-10	0.00025135	-1.60469	-1.92489e-10	0.000251574	-1.60454	-1.92489e-10
101913486	rs190516664	9.93041e-10	-1.50891e-10	-0.916505	0.000541396	-1.50891e-10	-0.837384	0.000541835	-1.50891e-10	-0.837309
101913825	rs60819395	8.80951e-10	-0.918604	-0.117671	0.000177287	-1.7408	-0.212966	0.000177429	-1.74065	-0.213051
101914033	rs17152198	8.46216e-10	-0.988638	-0.0878647	0.000178445	-1.76279	-0.184465	0.000178584	-1.76266	-0.184551
101914068	rs62369724	7.75935e-10	-1.16321	-1.92489e-10	0.000226277	-1.70977	-1.92489e-10	0.000226404	-1.70995	-1.92489e-10
101914501	rs10041536	1.23373e-09	-0.0655899	-0.633892	0.000156921	-1.28443	-0.791358	0.000156813	-1.28551	-0.791711
101914525	rs10074590	1.23979e-09	-0.0655899	-0.628987	0.000157582	-1.28443	-0.787158	0.000157473	-1.28551	-0.787513
101914562	rs17334370	7.47085e-10	-1.77528	0.574185	0.00036039	-1.79042	0.546068	0.000360628	-1.79039	0.545962
101915054	rs114895829	4.31236e-10	-1.75062	-1.92489e-10	0.00022872	-1.69904	-1.92489e-10	0.000228917	-1.69891	-1.92489e-10
101915129	rs6876722	8.63711e-10	-0.940626	-0.115413	0.00017641	-1.74792	-0.210807	0.00017655	-1.74778	-0.210892
101915578	rs10051006	8.91895e-10	-0.945244	-0.0786843	0.000182448	-1.74939	-0.175683	0.000182592	-1.74925	-0.17577
101915603	rs10060403	9.0467e-10	-0.931022	-0.0786843	0.00018328	-1.74483	-0.175683	0.000183426	-1.74469	-0.17577
101915717	rs6859286	3.18337e-08	2.551	-1.92489e-10	0.00549033	1.47921	-1.92489e-10	0.00548699	1.47786	-1.92489e-10
101916956	rs17334462	4.60727e-10	-1.68447	-1.92489e-10	0.000198926	-1.8386	-1.92489e-10	0.000199071	-1.83861	-1.92489e-10
101917869	rs77337008	6.03852e-10	-1.67908	0.265137	0.000258782	-1.72976	0.154215	0.000258912	-1.7299	0.154116
101917919	rs77446366	6.40628e-10	-1.6394	0.284571	0.000249929	-1.76996	0.159598	0.000250065	-1.77006	0.159508
101918306	rs10479236	9.83506e-10	-0.237965	-0.688189	0.000161828	-1.20736	-0.837639	0.000161705	-1.20852	-0.837973
101918448	rs10477819	8.30883e-10	-0.974058	-0.12073	0.00017369	-1.75837	-0.21589	0.000173827	-1.75824	-0.215975
101919043	rs9327866	6.28069e-10	-1.64769	0.273062	0.00025473	-1.75317	0.161839	0.000254862	-1.75329	0.16174
101919623	rs75561673	4.29874e-10	-1.75378	-1.92489e-10	0.00022781	-1.70302	-1.92489e-10	0.000228007	-1.7029	-1.92489e-10
101919742	rs6882275	9.52377e-10	-0.279055	-0.67926	0.000168751	-1.17305	-0.830055	0.000168618	-1.17424	-0.830392
101919855	rs72781841	4.42378e-10	-1.72511	-1.92489e-10	0.000354789	-1.26001	-1.92489e-10	0.000355008	-1.26013	-1.92489e-10
101920820	rs9686862	9.33452e-10	-0.945244	-0.0331429	0.000190576	-1.74939	-0.132096	0.000190726	-1.74925	-0.132185
101921179	rs114980427	4.29874e-10	-1.75378	-1.92489e-10	0.00022781	-1.70302	-1.92489e-10	0.000228007	-1.7029	-1.92489e-10
101922421	rs7445614	7.53694e-10	-1.73948	0.547193	0.000342583	-1.81431	0.519288	0.000342806	-1.81429	0.519183
101922465	rs75157118	8.99397e-10	-1.72981	0.71426	0.000393489	-1.74388	0.587394	0.000393676	-1.74402	0.587281
101922590	rs1393626	9.56893e-10	-0.279055	-0.67453	0.000169431	-1.17305	-0.826034	0.000169297	-1.17424	-0.826373
101922632	rs1393627	9.75025e-10	-0.260284	-0.67453	0.000167381	-1.18523	-0.826034	0.00016725	-1.18641	-0.826373
101922775	rs10035158	2.42545e-10	-1.23931	-1.08679	0.000221963	-0.58003	-1.14899	0.000221762	-0.581526	-1.14914
101922839	rs1394819	6.11044e-07	6.64223	-1.13658	9.87475e-05	-1.83563	-0.703336	9.87495e-05	-1.83567	-0.704012
101923665	rs55639639	9.75025e-10	-0.260284	-0.67453	0.000167381	-1.18523	-0.826034	0.00016725	-1.18641	-0.826373
101924011	rs67082901	2.0015e-10	-1.30347	-1.21474	5.98767e-05	-1.81987	-1.21938	5.99212e-05	-1.81986	-1.21938
101924053	rs143596479	4.29382e-10	-1.75493	-1.92489e-10	0.000227481	-1.70447	-1.92489e-10	0.000227677	-1.70434	-1.92489e-10
101924235	rs62369727	2.4579e-10	-1.22818	-1.08462	0.000218531	-0.596022	-1.14858	0.000218336	-0.597509	-1.14873
101924765	rs138708455	1.15551e-09	-0.764983	-1.92489e-10	0.000253741	-1.59522	-1.92489e-10	0.000253966	-1.59507	-1.92489e-10
101924774	rs3105235	1.3311e-09	-0.202565	-0.42095	0.000448697	-1.36634	0.341158	0.000447608	-1.36774	0.33939
101924878	rs9687561	9.60761e-10	-0.896322	-0.0532285	0.000189957	-1.73341	-0.151325	0.000190109	-1.73326	-0.151412
101925229	rs28674948	9.75025e-10	-0.260284	-0.67453	0.000167381	-1.18523	-0.826034	0.00016725	-1.18641	-0.826373
101925961	rs1995572	1.60626e-09	-0.0780368	-0.357575	0.00053178	-1.29834	0.443034	0.000530393	-1.29983	0.441182
101925990	rs148540934	1.06322e-09	-1.50891e-10	-0.848219	0.000589387	-1.50891e-10	-0.752452	0.000589783	-1.50891e-10	-0.752517
101926135	rs140290859	4.28938e-10	-1.75596	-1.92489e-10	0.000227184	-1.70578	-1.92489e-10	0.000227379	-1.70565	-1.92489e-10
101926218	rs150379572	4.01184e-10	-1.82286	-1.92489e-10	0.000236422	-1.66592	-1.92489e-10	0.000236639	-1.66574	-1.92489e-10
101926363	rs13361792	6.60234e-10	-1.64489	0.320211	0.000262984	-1.76666	0.207215	0.000263123	-1.76676	0.207114
101926437	rs13357560	6.72446e-10	-1.64788	0.341528	0.000268934	-1.76481	0.227739	0.000269076	-1.76492	0.227638
101926476	rs34905443	9.01436e-10	-1.01329	-1.92489e-10	0.000199553	-1.83545	-1.92489e-10	0.000199685	-1.83553	-1.92489e-10
101926950	rs6870270	6.63802e-10	-1.64489	0.3256	0.000264352	-1.76666	0.212403	0.000264492	-1.76676	0.212301
101927339	rs3114593	1.74372e-09	0.0145866	-0.368089	0.000552769	-1.24647	0.429877	0.000551295	-1.24804	0.428037
101927366	rs12655805	2.48289e-10	-1.21582	-1.08686	0.000214395	-0.613494	-1.15022	0.000214206	-0.61497	-1.15036
101927384	rs12188915	4.63837e-09	1.6369	-1.01206	0.000113304	-1.83119	-0.570271	0.00011332	-1.83114	-0.570916
101927431	rs10479237	9.83119e-10	-0.903538	-0.0230087	0.000195062	-1.73582	-0.122392	0.000195218	-1.73567	-0.122481
101928648	rs116594612	4.26576e-10	-1.76149	-1.92489e-10	0.00022971	-1.69472	-1.92489e-10	0.000229908	-1.69459	-1.92489e-10
101929069	rs6885781	9.67386e-10	-0.952314	0.00963545	0.000198104	-1.75162	-0.0911201	0.00019826	-1.75148	-0.09121
101929149	rs6885940	6.51514e-10	-1.67409	0.336108	0.000275952	-1.73383	0.222521	0.000276091	-1.73396	0.222419
101929155	rs142308241	1.18418e-09	-1.50891e-10	-0.740472	0.000524375	-1.50891e-10	-0.869327	0.000524763	-1.50891e-10	-0.869325
101929232	rs3114594	4.50821e-10	-0.569694	-1.13651	0.000154273	-1.33375	-0.759059	0.000154014	-1.33517	-0.760058
101929429	rs10440756	2.42206e-10	-1.28136	-1.04613	0.000241142	-0.526751	-1.1194	0.00024091	-0.52828	-1.11957
101929442	rs113996505	6.42198e-10	-1.35238	-1.92489e-10	0.00019987	-1.83387	-1.92489e-10	0.000200018	-1.83386	-1.92489e-10
101929477	rs10440757	2.34303e-10	-1.29199	-1.06867	0.000240913	-0.510312	-1.13679	0.000240682	-0.511851	-1.13694
101929505	rs10440758	2.33675e-10	-1.30252	-1.06083	0.000246462	-0.49377	-1.13056	0.000246222	-0.495318	-1.13072
101930360	rs74773215	6.21187e-10	-1.38564	-1.92489e-10	0.000201041	-1.82803	-1.92489e-10	0.000201198	-1.82798	-1.92489e-10
101930688	rs13188378	7.75575e-08	3.4415	-1.92489e-10	0.000432561	-1.06181	-1.92489e-10	0.000433164	-1.06116	-1.92489e-10
101930717	rs116679154	4.28059e-10	-1.75802	-1.92489e-10	0.000226594	-1.70837	-1.92489e-10	0.000226789	-1.70825	-1.92489e-10
101931105	rs10073454	9.70498e-10	-0.97323	0.0337618	0.000199226	-1.7691	-0.0679964	0.00019938	-1.76897	-0.0680871
101931331	rs62369729	2.47348e-10	-1.23781	-1.06867	0.000222134	-0.591466	-1.13679	0.000221932	-0.592957	-1.13694
101931648	rs76197023	4.2715e-10	-1.76014	-1.92489e-10	0.000225983	-1.71108	-1.92489e-10	0.000226177	-1.71095	-1.92489e-10
101931903	rs116760972	4.27625e-10	-1.75903	-1.92489e-10	0.000226302	-1.70966	-1.92489e-10	0.000226496	-1.70954	-1.92489e-10
101932665	rs74319280	8.43222e-10	-1.3101	0.230054	0.000225506	-1.83366	0.120473	0.000225659	-1.83362	0.120375
101933087	rs3114595	1.3849e-09	-0.141936	-0.441959	0.000455953	-1.33349	0.324348	0.000454811	-1.33494	0.32255
101933588	rs3114596	1.58245e-09	-0.00544224	-0.445107	0.000488973	-1.25778	0.318549	0.000487697	-1.25933	0.31675
101933805	rs144521131	4.2715e-10	-1.76014	-1.92489e-10	0.000225983	-1.71108	-1.92489e-10	0.000226177	-1.71095	-1.92489e-10
101933831	rs1027660	2.91738e-10	-1.13806	-1.00336	0.000197355	-0.76774	-1.07879	0.000197193	-0.769086	-1.079
101933857	rs77696592	5.7894e-10	-1.70087	0.244793	0.000258757	-1.71029	0.134647	0.000258884	-1.71044	0.134548
101933903	rs1027661	1.56416e-09	-0.00544224	-0.456732	0.000481027	-1.25778	0.302164	0.000479776	-1.25933	0.300375
101933929	rs1027662	5.23988e-07	6.54723	-1.19528	8.29836e-05	-1.83447	-0.878425	8.29942e-05	-1.83451	-0.878988
101934197	rs1027663	4.45354e-07	6.38463	-1.19528	8.27186e-05	-1.83767	-0.878425	8.27306e-05	-1.83769	-0.878988
101934517	rs187514214	4.26722e-10	-1.76114	-1.92489e-10	0.000225695	-1.71235	-1.92489e-10	0.000225888	-1.71223	-1.92489e-10
101934969	rs3114597	1.5958e-09	0.0145866	-0.456732	0.000486495	-1.24647	0.302164	0.000485223	-1.24804	0.300375
101935100	rs1394821	4.44459e-07	6.38267	-1.19534	8.25846e-05	-1.83553	-0.882178	8.25957e-05	-1.83557	-0.88274
101935603	rs55897698	2.91496e-10	-1.19423	-0.948015	0.000218229	-0.712614	-1.03338	0.000218031	-0.714015	-1.03362
101935865	rs56076606	2.91496e-10	-1.19423	-0.948015	0.000218229	-0.712614	-1.03338	0.000218031	-0.714015	-1.03362
101936104	rs13355922	2.91496e-10	-1.19423	-0.948015	0.000218229	-0.712614	-1.03338	0.000218031	-0.714015	-1.03362
101937313	rs10059604	5.65156e-10	-1.71453	0.234357	0.000255819	-1.71167	0.124611	0.000255947	-1.71182	0.124513
101937376	rs1394822	5.45385e-07	6.58979	-1.19782	8.27034e-05	-1.82866	-0.887611	8.27127e-05	-1.82873	-0.888167
101937388	rs76071240	8.69948e-10	-1.04884	-1.92489e-10	0.00023285	-1.68114	-1.92489e-10	0.000233051	-1.68101	-1.92489e-10
101937510	rs10038552	1.19207e-09	-0.297927	-0.435907	0.000205899	-1.20001	-0.604141	0.000205722	-1.20117	-0.604581
101938458	rs3114598	1.41354e-09	-0.0931218	-0.470302	0.000449367	-1.30669	0.282992	0.000448234	-1.30817	0.281214
101938820	rs114774206	4.24848e-10	-1.76555	-1.92489e-10	0.000224429	-1.71798	-1.92489e-10	0.000224621	-1.71786	-1.92489e-10
101939984	rs7714223	1.19504e-09	-0.279267	-0.452078	0.000200564	-1.21193	-0.618469	0.000200394	-1.21308	-0.618904
101940409	rs10035511	2.89094e-10	-1.20566	-0.94486	0.000222157	-0.697393	-1.03076	0.000221953	-0.698803	-1.031
101940526	rs2134452	5.44718e-07	6.58979	-1.19904	8.23283e-05	-1.82866	-0.892157	8.23379e-05	-1.82873	-0.892709
101940689	rs74851799	3.17987e-09	-1.50891e-10	0.247319	0.00149662	-1.50891e-10	0.179432	0.00149761	-1.50891e-10	0.179354
101941053	rs3105228	1.41758e-09	-0.0931218	-0.467446	0.000449956	-1.30669	0.284301	0.000448826	-1.30817	0.282534
101941244	rs78546613	4.2399e-10	-1.76757	-1.92489e-10	0.000223847	-1.72057	-1.92489e-10	0.000224038	-1.72045	-1.92489e-10
101941274	rs13160706	1.59941e-09	-0.439886	-1.92489e-10	0.000230779	-1.69007	-1.92489e-10	0.000230942	-1.69011	-1.92489e-10
101942219	rs78626551	7.5827e-10	-1.50891e-10	-1.18624	0.000373874	-1.50891e-10	-1.20762	0.000374138	-1.50891e-10	-1.20765
101942664	rs78204330	8.38128e-10	-1.50891e-10	-1.08611	0.000401162	-1.50891e-10	-1.13717	0.000401485	-1.50891e-10	-1.1371
101942816	rs192555110	5.70772e-10	-1.65307	0.182782	0.000235578	-1.7495	0.0800027	0.000235698	-1.74962	0.079896
101943045	rs10040591	3.14559e-10	-1.16966	-0.896445	0.000228361	-0.714834	-0.985771	0.000228146	-0.71624	-0.986047
101943217	rs28490970	3.14559e-10	-1.16966	-0.896445	0.000228361	-0.714834	-0.985771	0.000228146	-0.71624	-0.986047
101944008	rs36059004	3.42208e-10	-1.02728	-0.95458	0.000186108	-0.870321	-1.03489	0.00018596	-0.871606	-1.03513
101944070	rs3105486	1.65935e-09	0.0570729	-0.46017	0.000527465	-1.16177	0.298319	0.000526019	-1.16345	0.296517
101944178	rs57189793	3.41251e-10	-1.02728	-0.957381	0.000185672	-0.870321	-1.03723	0.000185525	-0.871606	-1.03747
101944332	rs60284576	2.864e-10	-1.24677	-0.91312	0.000250977	-0.606224	-0.999948	0.000250725	-0.607699	-1.00022
101944414	rs56170429	3.15539e-10	-1.16966	-0.893334	0.000228968	-0.714834	-0.983119	0.000228751	-0.71624	-0.983396
101944699	rs3105485	3.14803e-09	1.16313	-0.925869	0.000279897	-1.1008	-0.396309	0.000279308	-1.10237	-0.397585
101944793	rs7723461	3.48749e-10	-1.01437	-0.948559	0.000184449	-0.884318	-1.02984	0.000184304	-0.885594	-1.03009
101945007	rs114522914	4.22394e-10	-1.77134	-1.92489e-10	0.000222761	-1.72544	-1.92489e-10	0.00022295	-1.72532	-1.92489e-10
101946548	rs10477820	3.22633e-10	-1.15792	-0.882844	0.000227566	-0.729934	-0.974162	0.000227351	-0.731331	-0.974444
101946610	rs10477821	3.09374e-10	-1.19285	-0.88988	0.000236758	-0.684322	-0.980172	0.000236529	-0.685748	-0.980451
101946754	rs116702568	4.19429e-10	-1.77838	-1.92489e-10	0.000220727	-1.73461	-1.92489e-10	0.000220914	-1.7345	-1.92489e-10
101946798	rs7705924	5.34786e-10	-1.75312	0.217704	0.000264981	-1.66551	0.113631	0.000265104	-1.66567	0.113523
101947155	rs10479239	3.14066e-10	-1.1813	-0.886371	0.000233861	-0.69963	-0.977176	0.000233637	-0.701046	-0.977457
101947558	rs995962	1.67076e-09	0.0570729	-0.453317	0.000532592	-1.16177	0.307992	0.000531129	-1.16345	0.306184
101947692	rs10069964	5.00129e-10	-1.72962	0.127209	0.000235713	-1.69544	0.026521	0.000235827	-1.69559	0.0264165
101948181	rs3105483	1.67076e-09	0.0570729	-0.453317	0.000532592	-1.16177	0.307992	0.000531129	-1.16345	0.306184
101948359	rs113712000	6.78425e-10	-1.2975	-1.92489e-10	0.00022228	-1.72759	-1.92489e-10	0.00022247	-1.72748	-1.92489e-10
101948661	rs13190085	2.39511e-10	-1.26977	-1.06891	0.000198535	-0.725491	-1.11508	0.000198374	-0.726895	-1.11522
101948675	rs59923859	7.63936e-10	-1.60279	0.424001	0.000303561	-1.83915	0.423202	0.000303753	-1.83915	0.423093
101948690	rs35626499	9.002e-10	-1.01466	-1.92489e-10	0.000202698	-1.81982	-1.92489e-10	0.000202813	-1.81999	-1.92489e-10
101949318	rs3105480	1.65935e-09	0.0570729	-0.46017	0.000527465	-1.16177	0.298319	0.000526019	-1.16345	0.296517
101949540	rs116566623	4.21189e-10	-1.77419	-1.92489e-10	0.000221937	-1.72914	-1.92489e-10	0.000222126	-1.72903	-1.92489e-10
101949992	rs3105479	6.33162e-07	6.74556	-1.20436	8.0952e-05	-1.82247	-0.915206	8.09612e-05	-1.82256	-0.915741
101950292	rs6866284	6.96137e-10	-1.30445	0.0327164	0.000187572	-1.83306	-0.0643138	0.000187699	-1.83301	-0.0644144
101951082	rs1505421	1.74471e-09	0.100211	-0.453146	0.000544908	-1.13589	0.304967	0.000543395	-1.1376	0.303163
101951405	rs1505420	1.75599e-09	0.106828	-0.453317	0.000555151	-1.12029	0.307992	0.000553605	-1.122	0.306184
101951568	rs13168111	3.17271e-10	-1.19232	-0.865204	0.000239056	-0.695792	-0.959045	0.000238823	-0.697213	-0.959336
101952526	rs3105476	6.6319e-07	6.7887	-1.20116	8.26875e-05	-1.81274	-0.903728	8.26943e-05	-1.81285	-0.904273
101953047	rs3105477	2.00293e-09	0.198041	-0.412949	0.000608166	-1.08581	0.364721	0.000606438	-1.08755	0.362881
101953116	rs10067699	3.25729e-10	-1.16966	-0.861551	0.000235284	-0.714834	-0.955906	0.000235058	-0.71624	-0.956199
101953698	rs1505418	5.38008e-07	6.58051	-1.20216	8.16179e-05	-1.82313	-0.906358	8.16267e-05	-1.82321	-0.9069
101953777	rs72781852	1.65115e-10	-1.82929	-0.88134	0.000154152	-1.28477	-0.808821	0.000154304	-1.28445	-0.808899
101953781	rs1505419	5.84164e-07	6.6626	-1.20194	8.1876e-05	-1.81932	-0.907009	8.18843e-05	-1.81942	-0.907548
101954172	rs74329039	4.8327e-10	-1.78119	0.144488	0.000266671	-1.58866	0.0431447	0.000266797	-1.58882	0.0430396
101954763	rs10070269	4.8638e-10	-1.77974	0.149458	0.000267154	-1.59164	0.047927	0.00026728	-1.5918	0.0478216
101955098	rs11746498	3.26807e-10	-1.16966	-0.858246	0.000235954	-0.714834	-0.953065	0.000235726	-0.71624	-0.953359
101955199	rs3114600	5.38008e-07	6.58051	-1.20216	8.16179e-05	-1.82313	-0.906358	8.16267e-05	-1.82321	-0.9069
101955309	rs113796404	4.92959e-10	-1.77378	0.156931	0.000265949	-1.60335	0.0551191	0.000266075	-1.60351	0.0550134
101955329	rs10479240	3.21959e-10	-1.1813	-0.861551	0.000238889	-0.69963	-0.955906	0.000238657	-0.701046	-0.956199
101955726	rs9327868	3.30668e-10	-1.15792	-0.858246	0.000232418	-0.729934	-0.953065	0.000232196	-0.731331	-0.953359
101956106	rs114894268	4.20593e-10	-1.77561	-1.92489e-10	0.000221528	-1.73098	-1.92489e-10	0.000221716	-1.73087	-1.92489e-10
101956211	rs3114601	8.97174e-10	-1.50891e-10	-1.01803	0.000403529	-1.50891e-10	-1.13129	0.000403881	-1.50891e-10	-1.13115
101956215	rs1156920	6.32873e-07	6.7451	-1.20436	8.15499e-05	-1.81511	-0.915206	8.15578e-05	-1.81522	-0.915741
101956225	rs10043147	3.33124e-10	-1.15792	-0.850847	0.000233903	-0.729934	-0.946696	0.000233679	-0.731331	-0.946994
101956234	rs6870113	5.11485e-10	-1.73939	0.159427	0.000252382	-1.65811	0.0575215	0.000252507	-1.65825	0.0574157
101957238	rs1160116	6.90921e-07	6.83286	-1.20436	8.12843e-05	-1.81838	-0.915206	8.12928e-05	-1.81847	-0.915741
101958599	rs75304465	1.02761e-09	-1.50891e-10	-0.882285	0.000462341	-1.50891e-10	-0.995232	0.0004628	-1.50891e-10	-0.994976
101959169	rs35369487	3.3189e-10	-1.15792	-0.854556	0.000233157	-0.729934	-0.94989	0.000232934	-0.731331	-0.950186
101959192	rs982094	6.90266e-07	6.83286	-1.20531	8.09646e-05	-1.81838	-0.919146	8.09734e-05	-1.81847	-0.919678
101959194	rs35664711	3.3189e-10	-1.15792	-0.854556	0.000233157	-0.729934	-0.94989	0.000232934	-0.731331	-0.950186
101959695	rs7709217	4.44372e-10	-1.68644	-0.0341738	0.000196268	-1.72352	-0.128531	0.000196366	-1.72366	-0.128628
101960058	rs77766705	4.1927e-10	-1.77876	-1.92489e-10	0.000220618	-1.7351	-1.92489e-10	0.000220805	-1.73499	-1.92489e-10
101960167	rs17152757	8.31667e-09	-1.50891e-10	1.20874	0.00438483	-1.50891e-10	1.25437	0.00438714	-1.50891e-10	1.25416
101961684	rs148194384	5.11969e-10	-1.57901	-1.92489e-10	0.00022699	-1.70663	-1.92489e-10	0.000227118	-1.7068	-1.92489e-10
101961823	rs1155978	7.18298e-07	6.87183	-1.20447	8.20324e-05	-1.80792	-0.916499	8.20391e-05	-1.80804	-0.917034
101962234	rs6862833	4.63007e-10	-1.77225	0.0927122	0.000249297	-1.60623	-0.00665575	0.000249416	-1.60639	-0.00675885
101962551	rs149432523	4.06203e-10	-1.81042	-1.92489e-10	0.00020989	-1.78495	-1.92489e-10	0.000210033	-1.78501	-1.92489e-10
101963033	rs997999	7.79447e-07	6.95539	-1.20633	8.17699e-05	-1.80271	-0.92492	8.17766e-05	-1.80283	-0.925446
101963516	rs10515327	3.2565e-10	-1.1671	-0.86435	0.000234105	-0.718142	-0.957624	0.000233881	-0.719546	-0.957915
101964102	rs74729906	4.2435e-10	-1.71693	-0.0497858	0.000196135	-1.70922	-0.143508	0.000196233	-1.70937	-0.143605
101964458	rs1394820	4.39152e-10	-0.571736	-1.1607	0.00015221	-1.28126	-0.825021	0.000151951	-1.28275	-0.825963
101965043	rs7730106	3.74982e-10	-0.961716	-0.928682	0.000177639	-0.939276	-1.0125	0.000177504	-0.940514	-1.01276
101966118	rs1505415	6.91378e-07	6.8324	-1.20324	8.21225e-05	-1.81025	-0.913069	8.21297e-05	-1.81037	-0.913604
101966291	rs141146025	5.1863e-10	-1.56609	-1.92489e-10	0.000229106	-1.69735	-1.92489e-10	0.000229234	-1.69753	-1.92489e-10
101966413	rs2202478	5.00379e-09	1.05828	-0.357608	0.0011107	-0.556382	0.437594	0.00110695	-0.558614	0.43571
101966515	rs116330724	4.16727e-10	-1.78485	-1.92489e-10	0.000218854	-1.74313	-1.92489e-10	0.000219038	-1.74302	-1.92489e-10
101966589	rs2202477	2.04449e-09	0.219168	-0.413543	0.000612983	-1.07294	0.35974	0.000611233	-1.07469	0.357901
101966640	rs74790664	7.4626e-10	-1.584	0.381799	0.000288403	-1.83948	0.372305	0.000288587	-1.83948	0.372205
101967207	rs10054217	3.18988e-10	-1.1671	-0.885021	0.000230294	-0.718142	-0.974036	0.000230075	-0.719546	-0.974322
101967322	rs10059542	4.05641e-10	-1.81181	-1.92489e-10	0.000546982	-0.827119	-1.92489e-10	0.000546974	-0.82787	-1.92489e-10
101969000	rs6873365	1.28273e-09	-0.261164	-0.399364	0.000220863	-1.17312	-0.560871	0.000220664	-1.17429	-0.561341
101969206	rs188977032	9.36314e-10	-0.975326	-1.92489e-10	0.00166468	0.285851	-1.92489e-10	0.00166509	0.285365	-1.92489e-10
101969657	rs34018113	3.23961e-10	-1.14372	-0.892939	0.00022189	-0.747887	-0.981466	0.000221684	-0.749272	-0.981748
101969749	rs145296631	4.14991e-10	-1.78902	-1.92489e-10	0.000217638	-1.7487	-1.92489e-10	0.000217821	-1.7486	-1.92489e-10
101969987	rs1857803	7.57203e-07	6.91622	-1.19611	8.39417e-05	-1.81407	-0.887338	8.3948e-05	-1.81418	-0.887893
101970364	rs80210579	7.77632e-10	-1.5568	0.395776	0.000292665	-1.83875	0.386241	0.00029285	-1.83875	0.38614
101970553	rs138428347	5.80489e-10	-1.70106	0.247656	0.000245702	-1.77931	0.15189	0.000245826	-1.77942	0.151776
101971766	rs3114606	5.4294e-07	6.58096	-1.19348	8.34585e-05	-1.82904	-0.878147	8.34674e-05	-1.82911	-0.878709
101971904	rs3114607	1.63263e-09	0.0345666	-0.453896	0.000522925	-1.1752	0.303101	0.000521498	-1.17686	0.301295
101973537	rs77658385	4.38604e-10	-1.69962	-0.0340584	0.000198665	-1.71149	-0.12842	0.000198763	-1.71164	-0.128518
101974031	rs114384422	4.12387e-10	-1.79532	-1.92489e-10	0.000215793	-1.75721	-1.92489e-10	0.000215973	-1.75712	-1.92489e-10
101974048	rs80265719	6.44051e-10	-1.3495	-1.92489e-10	0.000200418	-1.83113	-1.92489e-10	0.000200564	-1.83114	-1.92489e-10
101974320	rs3105467	1.0289e-06	7.21349	-1.18677	8.81506e-05	-1.79571	-0.856775	8.81521e-05	-1.79585	-0.857355
101974581	rs9327869	3.01682e-10	-1.18763	-0.920271	0.000232995	-0.678419	-1.0021	0.000232769	-0.679852	-1.00237
101974807	rs964518	9.70531e-07	7.16879	-1.20047	8.35838e-05	-1.79877	-0.906915	8.35893e-05	-1.7989	-0.907451
101975431	rs3114608	1.06805e-06	7.25382	-1.18975	8.74971e-05	-1.79287	-0.867061	8.74988e-05	-1.79301	-0.867634
101975864	rs140238957	4.29709e-10	-1.75417	-1.92489e-10	0.000211034	-1.77952	-1.92489e-10	0.000211186	-1.77953	-1.92489e-10
101976386	rs3114609	4.64853e-10	-0.530824	-1.14473	0.000164268	-1.24151	-0.788523	0.000163978	-1.24303	-0.789505
101976873	rs28417846	4.81945e-10	-0.752655	-0.886792	0.000141866	-1.20159	-0.975069	0.000141773	-1.20269	-0.975356
101976881	rs35075848	4.74867e-10	-0.767451	-0.886792	0.000143496	-1.19016	-0.975069	0.000143401	-1.19127	-0.975356
101976958	rs13179639	5.18603e-10	-0.689893	-0.876245	0.00013665	-1.24811	-0.966002	0.000136565	-1.24917	-0.966294
101977371	rs76894146	7.24993e-10	-1.57851	0.347397	0.00027869	-1.83944	0.338006	0.000278867	-1.83944	0.337906
101978150	rs11747243	1.73603e-06	7.7358	-1.18597	9.20946e-05	-1.75258	-0.856136	9.20911e-05	-1.75278	-0.856715
101978963	rs77627415	3.85977e-10	-1.67908	-0.182422	0.000170012	-1.72977	-0.265894	0.000170105	-1.7299	-0.265953
101978990	rs1304594	1.36898e-09	-0.095596	-0.499862	0.000457523	-1.24376	0.238052	0.000456331	-1.24534	0.236285
101979144	rs114048867	4.17969e-10	-1.78187	-1.92489e-10	0.000219718	-1.73919	-1.92489e-10	0.000219903	-1.73908	-1.92489e-10
101979155	rs3105465	8.76554e-10	-1.50891e-10	-1.04128	0.000396876	-1.50891e-10	-1.14791	0.000397217	-1.50891e-10	-1.14779
101979297	rs10068654	3.40122e-10	-1.04768	-0.940289	0.000188795	-0.872908	-1.01797	0.000188639	-0.874203	-1.01823
101979874	rs1913500	1.07372e-06	7.25382	-1.18445	8.88806e-05	-1.79287	-0.851372	8.88815e-05	-1.79301	-0.851955
101980474	rs78443229	8.9665e-10	-1.01861	-1.92489e-10	0.000210518	-1.78196	-1.92489e-10	0.000210658	-1.78203	-1.92489e-10
101980638	rs116504812	7.37424e-10	-1.50891e-10	-1.21411	0.000368533	-1.50891e-10	-1.222	0.000368802	-1.50891e-10	-1.22201
101980833	rs116018409	8.73802e-10	-1.04442	-1.92489e-10	0.000366504	-1.22753	-1.92489e-10	0.000366841	-1.22734	-1.92489e-10
101980936	rs146443663	8.78494e-10	-1.50891e-10	-1.03907	0.000456016	-1.50891e-10	-1.00901	0.0004564	-1.50891e-10	-1.0089
101981779	rs1961737	3.41295e-10	-1.03507	-0.949465	0.000184753	-0.886745	-1.02577	0.000184604	-0.888031	-1.02603
101982039	rs1113814	3.38125e-10	-1.03507	-0.958796	0.000183298	-0.886745	-1.03368	0.000183151	-0.888031	-1.03393
101982908	rs35625959	8.95845e-08	3.58566	-1.92489e-10	0.000347061	-1.28203	-1.92489e-10	0.000347525	-1.28143	-1.92489e-10
101983210	rs1913499	2.0712e-07	5.42615	-1.00237	0.000141909	-1.72191	-0.454436	0.000141853	-1.72218	-0.455302
101983345	rs78019875	2.90522e-09	1.18126	-1.02427	0.000136509	-1.35429	-0.860854	0.000136578	-1.35433	-0.861043
101983490	rs114999882	4.15833e-10	-1.78699	-1.92489e-10	0.000218229	-1.74599	-1.92489e-10	0.000218413	-1.74588	-1.92489e-10
101983537	rs139047736	4.15833e-10	-1.78699	-1.92489e-10	0.000218229	-1.74599	-1.92489e-10	0.000218413	-1.74588	-1.92489e-10
101983542	rs2400833	3.41987e-10	-1.06021	-0.922298	0.000194231	-0.858969	-1.00352	0.000194069	-0.860273	-1.00379
101983916	rs114162800	4.12263e-10	-1.79562	-1.92489e-10	0.000218453	-1.74496	-1.92489e-10	0.000218634	-1.74487	-1.92489e-10
101984004	rs75450488	4.15833e-10	-1.78699	-1.92489e-10	0.000218229	-1.74599	-1.92489e-10	0.000218413	-1.74588	-1.92489e-10
101984044	rs77418383	4.08001e-10	-1.80601	-1.92489e-10	0.00021261	-1.77208	-1.92489e-10	0.000212785	-1.77199	-1.92489e-10
101984087	rs80111144	4.15833e-10	-1.78699	-1.92489e-10	0.000218229	-1.74599	-1.92489e-10	0.000218413	-1.74588	-1.92489e-10
101984306	rs115858872	4.15459e-10	-1.78789	-1.92489e-10	0.000217968	-1.74719	-1.92489e-10	0.00021815	-1.74709	-1.92489e-10
101984627	rs114470360	7.58021e-10	-1.50891e-10	-1.18657	0.000373602	-1.50891e-10	-1.20834	0.000373867	-1.50891e-10	-1.20837
101985034	rs79538770	4.07735e-10	-1.80666	-1.92489e-10	0.000212413	-1.773	-1.92489e-10	0.000212588	-1.77292	-1.92489e-10
101985042	rs143827923	4.32057e-10	-1.74872	-1.92489e-10	0.000201667	-1.82492	-1.92489e-10	0.00020181	-1.82494	-1.92489e-10
101985120	rs1354618	3.39942e-10	-1.07356	-0.914938	0.000203773	-0.816836	-0.997691	0.000203597	-0.818166	-0.997964
101985206	rs1354620	4.38822e-10	-0.8437	-0.889484	0.000151179	-1.13771	-0.975365	0.000151073	-1.13886	-0.975652
101985298	rs151109623	4.15123e-10	-1.7887	-1.92489e-10	0.000217731	-1.74827	-1.92489e-10	0.000217914	-1.74817	-1.92489e-10
101985651	rs80058303	1.44147e-09	-1.50891e-10	-0.543856	0.000629774	-1.50891e-10	-0.686174	0.00063033	-1.50891e-10	-0.686027
101985673	rs10035133	3.41987e-10	-1.06021	-0.922298	0.000194231	-0.858969	-1.00352	0.000194069	-0.860273	-1.00379
101985792	rs13172780	3.37765e-10	-1.07263	-0.922298	0.000196978	-0.844929	-1.00352	0.000196811	-0.846243	-1.00379
101986879	rs116367733	1.70789e-09	-0.374263	-1.92489e-10	0.000453161	-1.01529	-1.92489e-10	0.000453366	-1.01557	-1.92489e-10
101987069	rs1913503	3.22662e-09	0.79335	-0.531437	0.000730239	-0.731178	0.193015	0.000727985	-0.733266	0.191276
101987369	rs78597164	4.07735e-10	-1.80666	-1.92489e-10	0.000212413	-1.773	-1.92489e-10	0.000212588	-1.77292	-1.92489e-10
101987505	rs115687863	4.05683e-10	-1.81171	-1.92489e-10	0.000210874	-1.78027	-1.92489e-10	0.000211047	-1.78019	-1.92489e-10
101988110	rs111418844	4.13484e-10	-1.79266	-1.92489e-10	0.000216574	-1.7536	-1.92489e-10	0.000216755	-1.7535	-1.92489e-10
101988589	rs111990103	4.13133e-10	-1.79351	-1.92489e-10	0.000216324	-1.75476	-1.92489e-10	0.000216505	-1.75466	-1.92489e-10
101989194	rs114881118	4.11581e-10	-1.79727	-1.92489e-10	0.000215216	-1.75989	-1.92489e-10	0.000215395	-1.7598	-1.92489e-10
101990024	rs1877788	1.45903e-09	0.0431888	-0.574935	0.000443354	-1.16762	0.130458	0.000442204	-1.16926	0.128757
101990095	rs1354621	7.98226e-07	6.96555	-1.19268	8.50308e-05	-1.8099	-0.878626	8.50362e-05	-1.81	-0.87919
101990486	rs185845738	7.52114e-10	-1.50891e-10	-1.19439	0.000398077	-1.50891e-10	-1.14489	0.000398324	-1.50891e-10	-1.14501
101990493	rs115907277	4.05683e-10	-1.81171	-1.92489e-10	0.000210874	-1.78027	-1.92489e-10	0.000211047	-1.78019	-1.92489e-10
101990902	rs1877787	1.21392e-09	-0.098677	-0.616991	0.000386744	-1.24313	0.0693557	0.000385782	-1.24469	0.0676941
101991372	rs115061073	4.04255e-10	-1.81523	-1.92489e-10	0.00020978	-1.78548	-1.92489e-10	0.000209951	-1.7854	-1.92489e-10
101991724	rs115300176	4.04482e-10	-1.81467	-1.92489e-10	0.000209955	-1.78464	-1.92489e-10	0.000210127	-1.78456	-1.92489e-10
101991734	rs117970592	9.51169e-10	-1.50891e-10	-0.959585	0.000584381	-1.50891e-10	-0.760982	0.000584544	-1.50891e-10	-0.76144
101992062	rs79165912	1.44303e-09	-1.50891e-10	-0.542779	0.000817391	-1.50891e-10	-0.425417	0.000817912	-1.50891e-10	-0.425517
101992086	rs79789873	7.31255e-10	-1.50891e-10	-1.22252	0.000374119	-1.50891e-10	-1.20696	0.000374384	-1.50891e-10	-1.20699
101992174	rs188974453	7.5368e-10	-1.50891e-10	-1.19231	0.000370971	-1.50891e-10	-1.21541	0.000371256	-1.50891e-10	-1.21538
101992176	rs117601933	4.52315e-09	-1.50891e-10	0.599687	0.00265149	-1.50891e-10	0.751343	0.00265311	-1.50891e-10	0.751218
101992472	rs146015665	1.41107e-09	-1.50891e-10	-0.56517	0.000805532	-1.50891e-10	-0.440032	0.000806059	-1.50891e-10	-0.440115
101994803	rs2671602	1.36763e-09	-0.0520598	-0.544381	0.00044045	-1.2182	0.174465	0.000439305	-1.21981	0.172737
101995470	rs1505416	2.1421e-09	0.325942	-0.473677	0.000576833	-1.04916	0.27518	0.000575175	-1.05099	0.273391
101995548	rs1505417	3.23993e-09	0.739707	-0.473677	0.000778012	-0.749973	0.27518	0.000775579	-0.752053	0.273391
101995690	rs116392014	4.03374e-10	-1.81741	-1.92489e-10	0.000209092	-1.78876	-1.92489e-10	0.000209262	-1.78868	-1.92489e-10
101996426	rs116025255	4.03374e-10	-1.81741	-1.92489e-10	0.000209092	-1.78876	-1.92489e-10	0.000209262	-1.78868	-1.92489e-10
101996861	rs1605076	1.31717e-09	-0.115009	-0.519025	0.00044019	-1.25508	0.210755	0.000439057	-1.25665	0.209005
101997223	rs2657430	1.27251e-09	-0.137093	-0.531437	0.000424136	-1.2745	0.193015	0.000423057	-1.27604	0.191276
101997557	rs184961981	4.8517e-10	-1.63278	-1.92489e-10	0.000199562	-1.83541	-1.92489e-10	0.000199707	-1.83542	-1.92489e-10
101997943	rs17335068	1.10115e-09	-0.813169	-1.92489e-10	0.00020373	-1.81474	-1.92489e-10	0.000203896	-1.81466	-1.92489e-10
101998320	rs2135177	1.26125e-09	-0.158394	-0.519025	0.000426474	-1.28674	0.210755	0.000425392	-1.28826	0.209005
101998457	rs2671566	1.87792e-09	0.18753	-0.466886	0.000532296	-1.13911	0.284778	0.000530817	-1.14084	0.282983
101998579	rs2671567	1.88949e-09	0.18753	-0.460747	0.000536928	-1.13911	0.293443	0.000535433	-1.14084	0.291643
101998692	rs2657431	1.88949e-09	0.18753	-0.460747	0.000536928	-1.13911	0.293443	0.000535433	-1.14084	0.291643
101998789	rs146805949	8.40494e-10	-1.50891e-10	-1.08329	0.000440064	-1.50891e-10	-1.04462	0.000440431	-1.50891e-10	-1.04452
101998879	rs2657432	1.88949e-09	0.18753	-0.460747	0.000536928	-1.13911	0.293443	0.000535433	-1.14084	0.291643
101999586	rs2657433	2.27857e-10	-1.18529	-1.20327	0.000124409	-1.13038	-1.17758	0.000124258	-1.13205	-1.17786
101999814	rs2657434	1.26125e-09	-0.158394	-0.519025	0.000426474	-1.28674	0.210755	0.000425392	-1.28826	0.209005
102000313	rs2671568	1.93243e-09	0.208602	-0.459348	0.000542239	-1.1267	0.290876	0.000540726	-1.12844	0.289085
102000423	rs1039623	1.88949e-09	0.18753	-0.460747	0.000536928	-1.13911	0.293443	0.000535433	-1.14084	0.291643
102001052	rs1039624	1.25302e-09	-0.158394	-0.525572	0.000422504	-1.28674	0.201404	0.000421435	-1.28826	0.19966
102001365	rs2657435	1.88949e-09	0.18753	-0.460747	0.000536928	-1.13911	0.293443	0.000535433	-1.14084	0.291643
102001784	rs80303455	1.59557e-09	-0.442293	-1.92489e-10	0.000608668	-0.720262	-1.92489e-10	0.000608676	-0.720984	-1.92489e-10
102002577	rs2657437	1.2884e-09	-0.137093	-0.519025	0.000431727	-1.2745	0.210755	0.000430625	-1.27604	0.209005
102002777	rs13163706	3.27475e-10	-1.05811	-0.967753	0.000183488	-0.877321	-1.04207	0.000183339	-0.878622	-1.04231
102003138	rs2671569	1.982e-09	0.255827	-0.481242	0.000540515	-1.09873	0.259723	0.000538992	-1.10051	0.257936
102003466	rs77126920	4.04031e-10	-1.81579	-1.92489e-10	0.000209606	-1.78631	-1.92489e-10	0.000209776	-1.78623	-1.92489e-10
102003557	rs9327870	2.15096e-09	0.253781	-0.39739	0.000675611	-0.983946	0.368029	0.000673566	-0.985879	0.366194
102003700	rs9327871	2.23417e-09	0.301671	-0.407324	0.00071038	-0.929253	0.363519	0.000708186	-0.931236	0.361671
102003711	rs2657438	2.34238e-09	0.396363	-0.454716	0.000707341	-0.867157	0.297135	0.000705137	-0.869206	0.295326
102003807	rs2657439	2.322e-09	0.421212	-0.488304	0.000661998	-0.88544	0.249168	0.000659959	-0.887474	0.247381
102003836	rs2175911	2.27298e-09	0.374557	-0.462988	0.000664995	-0.915664	0.283908	0.000662955	-0.917665	0.282102
102003945	rs2137902	2.07708e-09	0.277587	-0.456148	0.000636744	-0.968702	0.293535	0.00063482	-0.970652	0.291723
102003946	rs558636259	4.05683e-10	-1.81171	-1.92489e-10	0.000210874	-1.78027	-1.92489e-10	0.000211047	-1.78019	-1.92489e-10
102004240	rs2055629	3.11822e-09	0.65691	-0.429169	0.000868883	-0.69571	0.331384	0.000866039	-0.697891	0.32955
102004358	rs2657440	2.22727e-09	0.3474	-0.456148	0.000666037	-0.923725	0.293535	0.000663992	-0.925725	0.291723
102004365	rs192466760	2.80458e-09	0.121732	-1.92489e-10	0.000310106	-1.39462	-1.92489e-10	0.000310313	-1.39469	-1.92489e-10
102004366	rs2657441	2.24262e-09	0.3474	-0.449276	0.000672501	-0.923725	0.303194	0.000670432	-0.925725	0.301376
102004421	rs2657442	1.46914e-09	-0.0102343	-0.514611	0.000518079	-1.09224	0.210837	0.000516618	-1.09404	0.209075
102004588	rs7713707	4.06457e-10	-1.8098	-1.92489e-10	0.000211458	-1.77751	-1.92489e-10	0.000211632	-1.77742	-1.92489e-10
102004668	rs2657443	2.189e-09	0.323197	-0.449276	0.000662066	-0.939364	0.303194	0.00066004	-0.941347	0.301376
102004673	rs2657444	2.24262e-09	0.3474	-0.449276	0.000672501	-0.923725	0.303194	0.000670432	-0.925725	0.301376
102004743	rs2657445	2.25816e-09	0.3474	-0.442372	0.00067905	-0.923725	0.312885	0.000676957	-0.925725	0.311061
102004783	rs2671570	2.25816e-09	0.3474	-0.442372	0.00067905	-0.923725	0.312885	0.000676957	-0.925725	0.311061
102004849	rs2657446	2.25816e-09	0.3474	-0.442372	0.00067905	-0.923725	0.312885	0.000676957	-0.925725	0.311061
102004861	rs75252213	4.06422e-10	-1.80988	-1.92489e-10	0.000211432	-1.77763	-1.92489e-10	0.000211606	-1.77755	-1.92489e-10
102004880	rs10064230	3.16002e-09	0.65691	-0.415853	0.000885208	-0.69571	0.349998	0.000882301	-0.697891	0.348153
102005231	rs3105471	2.3026e-09	0.399163	-0.474645	0.000676279	-0.880614	0.265684	0.000674186	-0.882659	0.263894
102005268	rs3114585	2.23176e-09	0.374669	-0.481401	0.000659223	-0.896621	0.256149	0.000657198	-0.898649	0.254364
102005412	rs3105472	2.30856e-09	0.39622	-0.469118	0.000675036	-0.892038	0.27527	0.000672948	-0.894073	0.273469
102005435	rs148142514	4.06173e-10	-1.8105	-1.92489e-10	0.000211245	-1.77852	-1.92489e-10	0.000211418	-1.77843	-1.92489e-10
102005441	rs141926264	2.38527e-08	3.23082	-0.968439	0.000422782	-0.299824	-0.784855	0.000422935	-0.299978	-0.785074
102005705	rs2657447	1.47302e-09	0.0346024	-0.556812	0.000497595	-1.07226	0.150513	0.000496201	-1.07408	0.148789
102005706	rs9327872	3.7702e-09	0.866883	-0.449276	0.000964217	-0.563412	0.303194	0.000960966	-0.565708	0.301376
102006134	rs10072191	1.97517e-09	0.253781	-0.482649	0.00060411	-0.983946	0.256167	0.000602309	-0.985879	0.254378
102006184	rs10072203	2.11533e-09	0.340276	-0.500586	0.00067781	-0.845809	0.233142	0.000675696	-0.847891	0.231364
102006482	rs2657448	2.62063e-09	0.517131	-0.463238	0.000741573	-0.803342	0.280581	0.000739209	-0.805467	0.278777
102006586	rs115461303	1.03293e-09	-0.877121	-1.92489e-10	0.000211487	-1.77737	-1.92489e-10	0.000211648	-1.77734	-1.92489e-10
102006968	rs3105473	2.76432e-09	0.56711	-0.459837	0.000733215	-0.815018	0.280922	0.000730889	-0.817134	0.279124
102007193	rs377515290	1.30722e-09	-1.50891e-10	-0.64162	0.000735471	-1.50891e-10	-0.531023	0.000735937	-1.50891e-10	-0.531127
102007200	rs113683444	3.98032e-10	-1.83074	-1.92489e-10	0.000204588	-1.81054	-1.92489e-10	0.000204751	-1.81048	-1.92489e-10
102009136	rs189382771	1.64449e-09	-1.50891e-10	-0.41209	0.000962718	-1.50891e-10	-0.261774	0.000963027	-1.50891e-10	-0.262189
102012989	rs2657449	3.87909e-09	0.971059	-0.52498	0.000899958	-0.520377	0.19119	0.000896939	-0.522719	0.189436
102013148	rs2657450	3.98172e-10	-1.83039	-1.92489e-10	0.000204718	-1.8099	-1.92489e-10	0.000204881	-1.80984	-1.92489e-10
102013575	rs2657451	3.97385e-10	-1.83237	-1.92489e-10	0.000203969	-1.81357	-1.92489e-10	0.000204131	-1.81351	-1.92489e-10
102014047	rs2545596	3.84609e-09	0.94354	-0.506003	0.000907304	-0.539209	0.218151	0.000904261	-0.541534	0.216381
102014430	rs116560553	3.9808e-10	-1.83062	-1.92489e-10	0.000204633	-1.81032	-1.92489e-10	0.000204796	-1.81026	-1.92489e-10
102014714	rs2657452	3.96907e-10	-1.83358	-1.92489e-10	0.00020349	-1.81592	-1.92489e-10	0.000203651	-1.81586	-1.92489e-10
102014906	rs17153730	1.1008e-09	-1.50891e-10	-0.813489	0.000537343	-1.50891e-10	-0.844898	0.000537709	-1.50891e-10	-0.844954
102015061	rs2545599	2.34067e-09	0.495942	-0.555026	0.000662605	-0.783714	0.148359	0.000660575	-0.785801	0.14664
102015119	rs1913505	2.82509e-09	0.641596	-0.512576	0.000716327	-0.766222	0.208825	0.000714043	-0.768388	0.20706
102015923	rs3095908	1.69276e-09	0.201453	-0.584616	0.000518158	-0.986983	0.105728	0.000516665	-0.988905	0.104028
102016172	rs2545601	3.80842e-09	0.918891	-0.491199	0.000911058	-0.55604	0.239112	0.000908005	-0.55835	0.237329
102016293	rs115615790	3.99613e-10	-1.82678	-1.92489e-10	0.000206007	-1.80363	-1.92489e-10	0.000206172	-1.80356	-1.92489e-10
102016380	rs114086959	3.96438e-10	-1.83476	-1.92489e-10	0.000202997	-1.81834	-1.92489e-10	0.000203157	-1.81829	-1.92489e-10
102016494	rs2657453	3.95652e-10	-1.83674	-1.92489e-10	0.000202086	-1.82284	-1.92489e-10	0.000202244	-1.8228	-1.92489e-10
102016576	rs2671564	3.95652e-10	-1.83674	-1.92489e-10	0.000202086	-1.82284	-1.92489e-10	0.000202244	-1.8228	-1.92489e-10
102016620	rs2671563	3.95652e-10	-1.83674	-1.92489e-10	0.000202086	-1.82284	-1.92489e-10	0.000202244	-1.8228	-1.92489e-10
102016786	rs2671562	3.95652e-10	-1.83674	-1.92489e-10	0.000202086	-1.82284	-1.92489e-10	0.000202244	-1.8228	-1.92489e-10
102016923	rs182370669	3.97687e-10	-1.83161	-1.92489e-10	0.000204262	-1.81213	-1.92489e-10	0.000204424	-1.81208	-1.92489e-10
102016982	rs2671561	3.95652e-10	-1.83674	-1.92489e-10	0.000202086	-1.82284	-1.92489e-10	0.000202244	-1.8228	-1.92489e-10
102017022	rs138494219	3.96247e-10	-1.83524	-1.92489e-10	0.000202787	-1.81938	-1.92489e-10	0.000202946	-1.81933	-1.92489e-10
102017432	rs114984326	3.96247e-10	-1.83524	-1.92489e-10	0.000202787	-1.81938	-1.92489e-10	0.000202946	-1.81933	-1.92489e-10
102017594	rs2545604	3.95652e-10	-1.83674	-1.92489e-10	0.000202086	-1.82284	-1.92489e-10	0.000202244	-1.8228	-1.92489e-10
102017630	rs2545605	3.95652e-10	-1.83674	-1.92489e-10	0.000202086	-1.82284	-1.92489e-10	0.000202244	-1.8228	-1.92489e-10
102017642	rs10515331	7.81159e-10	-1.50891e-10	-1.1565	0.000438917	-1.50891e-10	-1.04722	0.000439113	-1.50891e-10	-1.04751
102017745	rs2657455	3.95503e-10	-1.83712	-1.92489e-10	0.000201894	-1.82379	-1.92489e-10	0.000202051	-1.82375	-1.92489e-10
102017869	rs76754480	1.93729e-08	-1.50891e-10	2.05435	0.0110191	-1.50891e-10	2.17585	0.0110263	-1.50891e-10	2.17577
102017954	rs140521500	4.01771e-10	-1.82139	-1.92489e-10	0.000207813	-1.7949	-1.92489e-10	0.000207981	-1.79483	-1.92489e-10
102018325	rs73177441	3.95503e-10	-1.83712	-1.92489e-10	0.000201894	-1.82379	-1.92489e-10	0.000202051	-1.82375	-1.92489e-10
102018714	rs1913502	1.65936e-09	0.155375	-0.558463	0.000522285	-1.01667	0.143349	0.000520785	-1.01856	0.141625
102018817	rs74783448	6.00608e-10	-1.57057	0.151235	0.00022981	-1.83929	0.145002	0.00022996	-1.83929	0.144921
102018838	rs1913501	1.70863e-09	0.178347	-0.552179	0.000534856	-1.00189	0.152356	0.000533308	-1.0038	0.150626
102020604	rs146687546	2.08507e-09	-1.50891e-10	-0.174718	0.00123345	-1.50891e-10	-0.013968	0.00123379	-1.50891e-10	-0.0144292
102020763	rs7706151	3.95821e-10	-1.83631	-1.92489e-10	0.000202294	-1.82181	-1.92489e-10	0.000202453	-1.82177	-1.92489e-10
102021007	rs563382202	3.96066e-10	-1.8357	-1.92489e-10	0.000202583	-1.82039	-1.92489e-10	0.000202741	-1.82034	-1.92489e-10
102021463	rs187243143	3.95821e-10	-1.83631	-1.92489e-10	0.000202294	-1.82181	-1.92489e-10	0.000202453	-1.82177	-1.92489e-10
102022488	rs141792234	3.95809e-10	-1.83635	-1.92489e-10	0.00020228	-1.82188	-1.92489e-10	0.000202438	-1.82184	-1.92489e-10
102022525	rs139475871	3.96355e-10	-1.83497	-1.92489e-10	0.000202907	-1.81879	-1.92489e-10	0.000203066	-1.81874	-1.92489e-10
102023450	rs370055426	7.64554e-10	-1.50891e-10	-1.17798	0.00037226	-1.50891e-10	-1.21194	0.000372543	-1.50891e-10	-1.21192
102023904	rs2545545	4.06027e-09	0.9488	-0.457074	0.000958374	-0.559888	0.293591	0.000955143	-0.56218	0.29177
102024092	rs2657499	3.95731e-10	-1.83654	-1.92489e-10	0.000202185	-1.82235	-1.92489e-10	0.000202343	-1.82231	-1.92489e-10
102024126	rs2657498	5.16442e-10	-0.430313	-1.14	0.000189091	-1.10381	-0.785498	0.000188712	-1.10556	-0.786491
102024147	rs2671584	1.34633e-10	-1.83879	-1.07593	6.75409e-05	-1.82888	-1.08992	6.75909e-05	-1.82884	-1.08995
102024157	rs2671585	3.95719e-10	-1.83657	-1.92489e-10	0.00020217	-1.82242	-1.92489e-10	0.000202328	-1.82238	-1.92489e-10
102024455	rs2671586	3.95821e-10	-1.83631	-1.92489e-10	0.000202294	-1.82181	-1.92489e-10	0.000202453	-1.82177	-1.92489e-10
102024563	rs2657497	3.95719e-10	-1.83657	-1.92489e-10	0.00020217	-1.82242	-1.92489e-10	0.000202328	-1.82238	-1.92489e-10
102024594	rs2545546	3.96069e-10	-1.83569	-1.92489e-10	0.000202587	-1.82037	-1.92489e-10	0.000202745	-1.82032	-1.92489e-10
102024595	rs2657496	3.96069e-10	-1.83569	-1.92489e-10	0.000202587	-1.82037	-1.92489e-10	0.000202745	-1.82032	-1.92489e-10
102024797	rs2657495	2.32018e-09	0.426037	-0.493914	0.000704026	-0.816277	0.241558	0.000701843	-0.81833	0.239768
102024924	rs2943243	3.9457e-10	-1.83948	-1.92489e-10	0.000199912	-1.83366	-1.92489e-10	0.000200065	-1.83363	-1.92489e-10
102024999	rs2671587	3.95809e-10	-1.83635	-1.92489e-10	0.00020228	-1.82188	-1.92489e-10	0.000202438	-1.82184	-1.92489e-10
102025067	rs2657494	1.77751e-09	0.178347	-0.512653	0.000569402	-1.00189	0.214945	0.000567729	-1.0038	0.213172
102025180	rs2671588	3.96069e-10	-1.83569	-1.92489e-10	0.000202587	-1.82037	-1.92489e-10	0.000202745	-1.82032	-1.92489e-10
102025217	rs149832492	9.59629e-10	-0.95073	-1.92489e-10	0.00020947	-1.78695	-1.92489e-10	0.000209614	-1.787	-1.92489e-10
102025223	rs2671590	3.96111e-10	-1.83558	-1.92489e-10	0.000198792	-1.83928	-1.92489e-10	0.000198939	-1.83927	-1.92489e-10
102025277	rs2671591	3.87757e-09	0.868302	-0.422614	0.000975544	-0.590473	0.341933	0.000972239	-0.592753	0.340083
102025406	rs115270622	3.98188e-10	-1.83035	-1.92489e-10	0.000204733	-1.80983	-1.92489e-10	0.000204896	-1.80977	-1.92489e-10
102025440	rs2545547	3.96456e-10	-1.83471	-1.92489e-10	0.000203016	-1.81825	-1.92489e-10	0.000203176	-1.8182	-1.92489e-10
102025476	rs2671592	3.95809e-10	-1.83635	-1.92489e-10	0.00020228	-1.82188	-1.92489e-10	0.000202438	-1.82184	-1.92489e-10
102025684	rs2657492	3.95641e-10	-1.83677	-1.92489e-10	0.000202072	-1.82291	-1.92489e-10	0.00020223	-1.82287	-1.92489e-10
102025933	rs2657491	3.95719e-10	-1.83657	-1.92489e-10	0.00020217	-1.82242	-1.92489e-10	0.000202328	-1.82238	-1.92489e-10
102026021	rs2135185	3.95641e-10	-1.83677	-1.92489e-10	0.000202072	-1.82291	-1.92489e-10	0.00020223	-1.82287	-1.92489e-10
102026076	rs2135184	3.95683e-10	-1.83666	-1.92489e-10	0.000199589	-1.83528	-1.92489e-10	0.00019974	-1.83526	-1.92489e-10
102026142	rs1469040	5.07069e-10	-0.465759	-1.12287	0.00019153	-1.12936	-0.747135	0.000191144	-1.13108	-0.74817
102026190	rs2135183	3.95893e-10	-1.83613	-1.92489e-10	0.00020238	-1.82139	-1.92489e-10	0.000202539	-1.82134	-1.92489e-10
102026206	rs78362759	8.77867e-10	-1.50891e-10	-1.03978	0.000432991	-1.50891e-10	-1.06082	0.000433263	-1.50891e-10	-1.06093
102026335	rs190162579	3.97663e-10	-1.83167	-1.92489e-10	0.000204238	-1.81225	-1.92489e-10	0.0002044	-1.81219	-1.92489e-10
102026454	rs2671596	3.96559e-10	-1.83445	-1.92489e-10	0.000203127	-1.8177	-1.92489e-10	0.000203287	-1.81765	-1.92489e-10
102026776	rs1505436	3.96162e-10	-1.83545	-1.92489e-10	0.000202692	-1.81985	-1.92489e-10	0.000202851	-1.8198	-1.92489e-10
102027013	rs72781897	4.78723e-10	-1.64616	-1.92489e-10	0.000227614	-1.70388	-1.92489e-10	0.00022782	-1.70371	-1.92489e-10
102027355	rs187347552	4.06469e-10	-0.870675	-0.939094	8.14318e-05	-1.77631	-0.955459	8.15001e-05	-1.77628	-0.955382
102027356	rs191772389	3.99686e-10	-0.874356	-0.952241	8.03242e-05	-1.77725	-0.968216	8.03915e-05	-1.77722	-0.968141
102027380	rs114358540	3.99069e-10	-1.82814	-1.92489e-10	0.000205531	-1.80594	-1.92489e-10	0.000205695	-1.80588	-1.92489e-10
102027457	rs2671598	3.96822e-10	-1.83379	-1.92489e-10	0.000205067	-1.8082	-1.92489e-10	0.000205229	-1.80814	-1.92489e-10
102027507	rs2671599	4.03995e-09	0.895138	-0.408427	0.00101339	-0.572226	0.361748	0.00100993	-0.574522	0.359886
102027547	rs2545549	3.96866e-10	-1.83368	-1.92489e-10	0.000203449	-1.81612	-1.92489e-10	0.000203609	-1.81607	-1.92489e-10
102027606	rs2657489	3.97475e-10	-1.83214	-1.92489e-10	0.000204058	-1.81313	-1.92489e-10	0.000204219	-1.81308	-1.92489e-10
102027651	rs2657488	3.97096e-10	-1.8331	-1.92489e-10	0.000203683	-1.81497	-1.92489e-10	0.000203844	-1.81492	-1.92489e-10
102027661	rs141198279	3.98755e-10	-1.82893	-1.92489e-10	0.000205251	-1.8073	-1.92489e-10	0.000205414	-1.80724	-1.92489e-10
102027769	rs2671600	3.97338e-10	-1.83249	-1.92489e-10	0.000203923	-1.81379	-1.92489e-10	0.000204084	-1.81374	-1.92489e-10
102028045	rs2671601	1.68181e-09	0.100868	-0.490521	0.000558131	-1.05154	0.244601	0.000556516	-1.05339	0.242814
102028322	rs2135181	3.98285e-10	-1.83011	-1.92489e-10	0.000204823	-1.80939	-1.92489e-10	0.000204986	-1.80933	-1.92489e-10
102028537	rs2175912	1.66992e-09	0.12327	-0.520015	0.000541724	-1.03724	0.200464	0.000540164	-1.03911	0.198708
102028669	rs2545551	3.98727e-10	-1.829	-1.92489e-10	0.000205225	-1.80743	-1.92489e-10	0.000205389	-1.80736	-1.92489e-10
102028678	rs2657487	3.9888e-10	-1.82862	-1.92489e-10	0.000205363	-1.80676	-1.92489e-10	0.000205527	-1.8067	-1.92489e-10
102028774	rs2657486	4.35052e-09	0.949216	-0.388443	0.00108116	-0.535328	0.389579	0.00107741	-0.537657	0.3877
102029048	rs2671558	3.99536e-10	-1.82697	-1.92489e-10	0.000205941	-1.80395	-1.92489e-10	0.000206106	-1.80388	-1.92489e-10
102029160	rs2657485	3.99874e-10	-1.82613	-1.92489e-10	0.000206232	-1.80253	-1.92489e-10	0.000206397	-1.80247	-1.92489e-10
102029219	rs76138999	4.16069e-10	-1.78642	-1.92489e-10	0.000272852	-1.5226	-1.92489e-10	0.000273158	-1.52222	-1.92489e-10
102029351	rs2545552	4.01355e-10	-1.82243	-1.92489e-10	0.000207474	-1.79653	-1.92489e-10	0.000207641	-1.79646	-1.92489e-10
102029629	rs2135180	4.00582e-10	-1.82436	-1.92489e-10	0.000206833	-1.79962	-1.92489e-10	0.000206999	-1.79956	-1.92489e-10
102029661	rs2135179	4.01143e-10	-1.82296	-1.92489e-10	0.000207299	-1.79737	-1.92489e-10	0.000207466	-1.7973	-1.92489e-10
102029689	rs2135178	4.00953e-10	-1.82343	-1.92489e-10	0.000207142	-1.79813	-1.92489e-10	0.000207309	-1.79806	-1.92489e-10
102029790	rs150098358	4.03683e-10	-1.81665	-1.92489e-10	0.000209334	-1.7876	-1.92489e-10	0.000209505	-1.78752	-1.92489e-10
102029890	rs2657484	4.02572e-10	-1.8194	-1.92489e-10	0.000208458	-1.7918	-1.92489e-10	0.000208627	-1.79172	-1.92489e-10
102029965	rs115554851	4.04123e-10	-1.81556	-1.92489e-10	0.000209678	-1.78596	-1.92489e-10	0.000209849	-1.78588	-1.92489e-10
102030250	rs2657483	4.02785e-10	-1.81887	-1.92489e-10	0.000208627	-1.79099	-1.92489e-10	0.000208797	-1.79091	-1.92489e-10
102030357	rs2545553	4.03001e-10	-1.81834	-1.92489e-10	0.000208798	-1.79017	-1.92489e-10	0.000208968	-1.79009	-1.92489e-10
102030364	rs2545554	4.03001e-10	-1.81834	-1.92489e-10	0.000208798	-1.79017	-1.92489e-10	0.000208968	-1.79009	-1.92489e-10
102030406	rs2657482	4.02785e-10	-1.81887	-1.92489e-10	0.000208627	-1.79099	-1.92489e-10	0.000208797	-1.79091	-1.92489e-10
102030527	rs2657481	4.03001e-10	-1.81834	-1.92489e-10	0.000208798	-1.79017	-1.92489e-10	0.000208968	-1.79009	-1.92489e-10
102030746	rs966274	4.03463e-10	-1.81719	-1.92489e-10	0.000209163	-1.78842	-1.92489e-10	0.000209333	-1.78835	-1.92489e-10
102030759	rs2545555	3.25184e-09	0.76417	-0.49447	0.000658298	-0.882648	0.24077	0.00065633	-0.884589	0.238981
102031203	rs2657480	4.08372e-10	-1.8051	-1.92489e-10	0.000212883	-1.77079	-1.92489e-10	0.000213059	-1.7707	-1.92489e-10
102031231	rs2657479	4.1327e-10	-1.79318	-1.92489e-10	0.000216422	-1.7543	-1.92489e-10	0.000216603	-1.7542	-1.92489e-10
102031250	rs2671556	4.08652e-10	-1.80441	-1.92489e-10	0.000213089	-1.76982	-1.92489e-10	0.000213265	-1.76973	-1.92489e-10
102031374	rs111827988	4.00314e-10	-1.82503	-1.92489e-10	0.000206607	-1.80072	-1.92489e-10	0.000206773	-1.80065	-1.92489e-10
102031446	rs113405419	4.16678e-10	-1.78496	-1.92489e-10	0.00021882	-1.74329	-1.92489e-10	0.000219004	-1.74318	-1.92489e-10
102031451	rs113477873	4.16678e-10	-1.78496	-1.92489e-10	0.00021882	-1.74329	-1.92489e-10	0.000219004	-1.74318	-1.92489e-10
102031465	rs112827488	4.11111e-10	-1.79841	-1.92489e-10	0.000214878	-1.76146	-1.92489e-10	0.000215057	-1.76137	-1.92489e-10
102031673	rs73177492	4.0922e-10	-1.80302	-1.92489e-10	0.000213506	-1.76787	-1.92489e-10	0.000213683	-1.76778	-1.92489e-10
102031790	rs73177493	4.11644e-10	-1.79712	-1.92489e-10	0.000215261	-1.75968	-1.92489e-10	0.00021544	-1.75959	-1.92489e-10
102031831	rs76575487	4.034e-10	-1.81735	-1.92489e-10	0.000209113	-1.78866	-1.92489e-10	0.000209283	-1.78858	-1.92489e-10
102031839	rs2545556	4.08748e-10	-1.80418	-1.92489e-10	0.00021316	-1.76949	-1.92489e-10	0.000213336	-1.7694	-1.92489e-10
102031920	rs2545558	7.37588e-09	1.55863	-0.469941	0.00111807	-0.387633	0.275461	0.00111425	-0.389985	0.27365
102031959	rs2545559	4.66542e-09	1.1601	-0.529439	0.00081091	-0.624393	0.191015	0.000808368	-0.62651	0.189257
102031987	rs2657478	4.11334e-10	-1.79787	-1.92489e-10	0.000215039	-1.76072	-1.92489e-10	0.000215218	-1.76062	-1.92489e-10
102032161	rs1605081	4.08372e-10	-1.8051	-1.92489e-10	0.000212883	-1.77079	-1.92489e-10	0.000213059	-1.7707	-1.92489e-10
102032211	rs1605080	4.15526e-10	-1.78773	-1.92489e-10	0.000218014	-1.74697	-1.92489e-10	0.000218197	-1.74687	-1.92489e-10
102032343	rs1605079	4.12945e-10	-1.79396	-1.92489e-10	0.000216191	-1.75537	-1.92489e-10	0.000216372	-1.75527	-1.92489e-10
102032440	rs111489059	3.9499e-10	-1.83842	-1.92489e-10	0.000233524	-1.67825	-1.92489e-10	0.000233695	-1.67825	-1.92489e-10
102032773	rs12514861	3.94141e-07	6.28185	-1.21467	0.000109261	-1.36553	-1.07226	0.000109284	-1.36571	-1.07261
102032797	rs2657477	2.42404e-10	-1.10498	-1.22169	9.49432e-05	-1.46285	-1.1154	9.48732e-05	-1.46391	-1.11582
102033754	rs142821555	1.04864e-09	-0.862031	-1.92489e-10	0.000212078	-1.77458	-1.92489e-10	0.000212233	-1.77459	-1.92489e-10
102034105	rs76972295	3.36101e-10	-0.891988	-1.10788	8.90363e-05	-1.59772	-1.04477	8.90915e-05	-1.59773	-1.04488
102034609	rs10515332	1.33111e-09	0.535537	-1.15904	0.00018661	-0.769743	-1.13277	0.000186764	-0.769589	-1.13284
102034612	rs74566838	4.24566e-10	-1.76621	-1.92489e-10	0.000226777	-1.70757	-1.92489e-10	0.000227004	-1.7073	-1.92489e-10
102034963	rs13188927	3.99509e-10	-1.2794	-0.547636	0.000456523	-1.04164	0.0337449	0.000455211	-1.04341	0.0318972
102035374	rs75092410	3.39802e-10	-0.878015	-1.1109	8.48759e-05	-1.64089	-1.04946	8.49271e-05	-1.64091	-1.04957
102035907	rs55864066	1.11621e-09	0.351415	-1.151	0.00016089	-0.927565	-1.12325	0.000161017	-0.927443	-1.12332
102036531	rs75474779	3.15946e-10	-0.924631	-1.13708	8.04897e-05	-1.66176	-1.08165	8.05392e-05	-1.66178	-1.08175
102036666	rs2657475	1.15179e-09	0.386286	-1.15449	0.000163882	-0.90502	-1.12737	0.000164011	-0.904896	-1.12744
102036974	rs79918479	3.20316e-10	-0.928029	-1.11994	8.2139e-05	-1.66325	-1.05987	8.21889e-05	-1.66328	-1.05998
102038117	rs115219997	4.41189e-10	-1.7278	-1.92489e-10	0.000235297	-1.67069	-1.92489e-10	0.000235503	-1.67055	-1.92489e-10
102038217	rs114239043	4.42204e-10	-1.72551	-1.92489e-10	0.000235962	-1.66786	-1.92489e-10	0.000236169	-1.66772	-1.92489e-10
102039294	rs6893136	3.94675e-10	-1.83921	-1.92489e-10	0.000199269	-1.83688	-1.92489e-10	0.000199416	-1.83688	-1.92489e-10
102039548	rs34189992	5.15973e-10	-1.57122	-1.92489e-10	0.000571728	-0.782871	-1.92489e-10	0.00057131	-0.78434	-1.92489e-10
102040333	rs116706976	4.79015e-10	-1.64554	-1.92489e-10	0.000209241	-1.78805	-1.92489e-10	0.000209398	-1.78803	-1.92489e-10
102040475	rs2657471	3.08573e-10	-1.1394	-0.945918	9.31445e-05	-1.63238	-0.965001	9.32015e-05	-1.63245	-0.965057
102040477	rs2545565	7.3865e-10	-1.50891e-10	-1.21245	0.000377743	-1.50891e-10	-1.19732	0.000378019	-1.50891e-10	-1.19733
102040647	rs77914010	3.95076e-10	-1.8382	-1.92489e-10	0.00019974	-1.83452	-1.92489e-10	0.000199887	-1.83452	-1.92489e-10
102041245	rs67953284	5.12417e-10	-1.57814	-1.92489e-10	0.00056391	-0.79664	-1.92489e-10	0.000563503	-0.798099	-1.92489e-10
102041302	rs75199163	4.38141e-10	-1.73474	-1.92489e-10	0.000233294	-1.67924	-1.92489e-10	0.000233497	-1.6791	-1.92489e-10
102041334	rs77951312	4.86109e-10	-1.63084	-1.92489e-10	0.000210858	-1.78035	-1.92489e-10	0.000211017	-1.78033	-1.92489e-10
102041465	rs78306323	4.4719e-10	-1.71429	-1.92489e-10	0.000239217	-1.65416	-1.92489e-10	0.000239428	-1.65402	-1.92489e-10
102041540	rs114055811	4.86109e-10	-1.63084	-1.92489e-10	0.000210858	-1.78035	-1.92489e-10	0.000211017	-1.78033	-1.92489e-10
102041715	rs62371303	2.04587e-09	-0.193698	-1.92489e-10	0.000300393	-1.42644	-1.92489e-10	0.000300527	-1.42673	-1.92489e-10
102041747	rs1422084	3.05777e-10	-1.39349	-0.700925	0.000293131	-1.28115	-0.169769	0.00029239	-1.2827	-0.171479
102042958	rs2671577	2.12989e-10	-1.82781	-0.628223	0.000106887	-1.80442	-0.655338	0.000106975	-1.80431	-0.655368
102043267	rs17355711	3.0312e-10	-1.40391	-0.699239	0.000289161	-1.2928	-0.171746	0.000288437	-1.29435	-0.173449
102043444	rs113041396	4.33369e-10	-1.74569	-1.92489e-10	0.000231185	-1.68832	-1.92489e-10	0.000231379	-1.68822	-1.92489e-10
102043637	rs78427032	2.68352e-10	-1.37882	-0.846162	0.000220511	-1.00221	-0.733372	0.000220655	-1.00198	-0.733687
102043686	rs4703018	3.11672e-10	-1.39349	-0.681832	0.000301169	-1.28115	-0.142717	0.000300401	-1.2827	-0.144449
102043722	rs1505428	3.95578e-10	-1.83693	-1.92489e-10	0.000200198	-1.83223	-1.92489e-10	0.000200345	-1.83223	-1.92489e-10
102043741	rs144234720	4.51001e-10	-1.70581	-1.92489e-10	0.000241692	-1.64387	-1.92489e-10	0.000241906	-1.64372	-1.92489e-10
102044030	rs17355759	3.13568e-10	-1.39349	-0.675765	0.000303761	-1.28115	-0.13415	0.000302984	-1.2827	-0.135888
102044072	rs1895213	5.7425e-10	-0.831074	-0.633139	0.000652264	-0.612352	-0.0387344	0.000650123	-0.61459	-0.0405199
102044340	rs2545575	5.97368e-10	-0.512756	-0.911987	0.000427466	-0.514618	-0.559042	0.000426299	-0.516937	-0.560194
102044374	rs35922192	6.11407e-10	-1.40151	-1.92489e-10	0.000200179	-1.83232	-1.92489e-10	0.000200306	-1.83243	-1.92489e-10
102044567	rs12519185	3.13066e-10	-1.40391	-0.666953	0.000304889	-1.2928	-0.118781	0.000304112	-1.29435	-0.120529
102044661	rs41454653	4.68332e-10	-1.6681	-1.92489e-10	0.000206894	-1.79933	-1.92489e-10	0.00020705	-1.79931	-1.92489e-10
102044835	rs74925085	4.87854e-10	-1.62726	-1.92489e-10	0.000211262	-1.77843	-1.92489e-10	0.000211422	-1.77842	-1.92489e-10
102045047	rs115096489	9.94108e-10	-0.915431	-1.92489e-10	0.000394739	-1.15331	-1.92489e-10	0.000394981	-1.15343	-1.92489e-10
102045892	rs117782981	7.31232e-10	-1.50891e-10	-1.22255	0.00037167	-1.50891e-10	-1.21353	0.000371924	-1.50891e-10	-1.21358
102045973	rs2545576	6.1113e-10	-0.494314	-0.907654	0.00043818	-0.496189	-0.552715	0.000436974	-0.498524	-0.553873
102046189	rs75950592	1.38701e-10	-1.7668	-1.11816	6.8936e-05	-1.83394	-1.06442	6.89797e-05	-1.83394	-1.06452
102046781	rs150632777	7.80124e-10	-1.50891e-10	-1.15782	0.000389668	-1.50891e-10	-1.16624	0.000389979	-1.50891e-10	-1.16618
102047107	rs76643769	3.95394e-10	-1.8374	-1.92489e-10	0.000200037	-1.83303	-1.92489e-10	0.000200185	-1.83303	-1.92489e-10
102047150	rs2545581	6.21047e-10	-0.473883	-0.911987	0.000444398	-0.475772	-0.559042	0.00044317	-0.478124	-0.560194
102047386	rs17154323	4.91892e-10	-1.61902	-1.92489e-10	0.000212206	-1.77398	-1.92489e-10	0.000212366	-1.77396	-1.92489e-10
102047401	rs72783806	6.17228e-10	-1.39204	-1.92489e-10	0.000572388	-0.781718	-1.92489e-10	0.000572573	-0.78213	-1.92489e-10
102047758	rs1833585	6.05238e-10	-0.512756	-0.898899	0.000435695	-0.514618	-0.539974	0.000434498	-0.516937	-0.541143
102047937	rs6888677	3.2029e-10	-1.40391	-0.644142	0.000313881	-1.2928	-0.0897176	0.000313072	-1.29435	-0.0914916
102048098	rs2545583	6.09957e-10	-0.831074	-0.572815	0.000710043	-0.612352	0.0461428	0.000707668	-0.61459	0.0442944
102048331	rs193045770	8.53668e-10	-1.50891e-10	-1.06773	0.000467093	-1.50891e-10	-0.985007	0.000467313	-1.50891e-10	-0.985272
102049055	rs76402255	3.95394e-10	-1.8374	-1.92489e-10	0.000200037	-1.83303	-1.92489e-10	0.000200185	-1.83303	-1.92489e-10
102049120	rs114545946	4.4802e-10	-1.71244	-1.92489e-10	0.000239757	-1.65191	-1.92489e-10	0.000239968	-1.65176	-1.92489e-10
102049139	rs150965189	4.49128e-10	-1.70997	-1.92489e-10	0.000240477	-1.64891	-1.92489e-10	0.000240689	-1.64876	-1.92489e-10
102050575	rs146846297	1.78992e-09	-1.50891e-10	-0.327349	0.000789136	-1.50891e-10	-0.460596	0.000789892	-1.50891e-10	-0.460375
102050666	rs12517069	3.34815e-10	-1.38296	-0.62074	0.000331992	-1.26936	-0.0570595	0.000331117	-1.27094	-0.0588588
102051363	rs75224092	1.45828e-10	-1.73991	-1.09494	7.0569e-05	-1.83867	-1.03628	7.06133e-05	-1.83867	-1.03638
102051674	rs10515333	3.87406e-10	-1.2917	-0.566103	0.000389935	-1.17755	0.0119928	0.000388839	-1.17925	0.0101403
102051715	rs6891609	4.88961e-10	-1.625	-1.92489e-10	0.00021152	-1.77722	-1.92489e-10	0.000211679	-1.7772	-1.92489e-10
102052448	rs118001013	8.24946e-10	-1.50891e-10	-1.10196	0.000411927	-1.50891e-10	-1.11069	0.000412236	-1.50891e-10	-1.11067
102052602	rs6875170	6.8888e-10	-0.417391	-0.86482	0.000502611	-0.419318	-0.4924	0.000501171	-0.421719	-0.493605
102053030	rs72783810	1.85561e-09	-0.29131	-1.92489e-10	0.00079479	-0.453457	-1.92489e-10	0.000794832	-0.454141	-1.92489e-10
102053289	rs60767685	3.78123e-10	-0.813409	-1.06865	0.000129683	-1.26168	-1.00476	0.000129784	-1.26152	-1.00488
102053387	rs11242482	3.85898e-10	-1.3396	-0.522105	0.00039646	-1.22102	0.0720653	0.000395351	-1.22267	0.0701683
102053499	rs114877292	4.27962e-10	-1.75824	-1.92489e-10	0.000212227	-1.77388	-1.92489e-10	0.000212365	-1.77396	-1.92489e-10
102053558	rs4703019	3.73482e-10	-1.3723	-0.522105	0.000382274	-1.25746	0.0720653	0.000381223	-1.25905	0.0701683
102054421	rs2545593	3.82793e-10	-0.956193	-0.91359	0.000251617	-1.00218	-0.601451	0.000251047	-1.00407	-0.60256
102054483	rs2657427	7.32425e-10	-0.379102	-0.841814	0.000538108	-0.381056	-0.462419	0.000536533	-0.383488	-0.463655
102054834	rs116800012	4.93948e-10	-1.61485	-1.92489e-10	0.000212691	-1.77169	-1.92489e-10	0.000212852	-1.77168	-1.92489e-10
102054981	rs80101889	1.66193e-10	-1.63754	-1.06658	7.37617e-05	-1.82839	-1.00231	7.38076e-05	-1.82838	-1.00243
102055056	rs78531526	1.66504e-10	-1.63754	-1.06471	7.39258e-05	-1.82839	-1.00009	7.39717e-05	-1.82838	-1.0002
102055214	rs77653437	1.69141e-10	-1.62183	-1.06471	7.42152e-05	-1.82448	-1.00009	7.42613e-05	-1.82448	-1.0002
102055268	rs149887550	7.43901e-10	-1.50891e-10	-1.20537	0.000371847	-1.50891e-10	-1.21305	0.000372133	-1.50891e-10	-1.21302
102055335	rs80011177	1.66528e-10	-1.63754	-1.06457	7.39141e-05	-1.82839	-1.00024	7.39601e-05	-1.82838	-1.00036
102055558	rs77844098	1.66853e-10	-1.63754	-1.06262	7.41095e-05	-1.82839	-0.997604	7.41555e-05	-1.82838	-0.997723
102055884	rs80194831	1.67205e-10	-1.63754	-1.06052	7.42947e-05	-1.82839	-0.995108	7.43407e-05	-1.82838	-0.995228
102055912	rs75108898	1.67205e-10	-1.63754	-1.06052	7.42947e-05	-1.82839	-0.995108	7.43407e-05	-1.82838	-0.995228
102055990	rs77442137	1.6756e-10	-1.63754	-1.0584	7.44814e-05	-1.82839	-0.992598	7.45275e-05	-1.82838	-0.992719
102056079	rs78294347	1.6756e-10	-1.63754	-1.0584	7.44814e-05	-1.82839	-0.992598	7.45275e-05	-1.82838	-0.992719
102056266	rs77990466	1.67917e-10	-1.63754	-1.05626	7.46696e-05	-1.82839	-0.990075	7.47158e-05	-1.82838	-0.990195
102056479	rs151123243	1.78924e-09	-0.327732	-1.92489e-10	0.00032276	-1.35463	-1.92489e-10	0.000323016	-1.35457	-1.92489e-10
102056728	rs78504491	1.68278e-10	-1.63754	-1.05411	7.48593e-05	-1.82839	-0.987537	7.49056e-05	-1.82838	-0.987658
102056747	rs115794058	4.43818e-10	-1.72186	-1.92489e-10	0.000237018	-1.6634	-1.92489e-10	0.000237226	-1.66326	-1.92489e-10
102056783	rs78859530	1.68606e-10	-1.63754	-1.05217	7.50314e-05	-1.82839	-0.985241	7.50777e-05	-1.82838	-0.985363
102056821	rs79351950	1.68278e-10	-1.63754	-1.05411	7.48593e-05	-1.82839	-0.987537	7.49056e-05	-1.82838	-0.987658
102057122	rs76376546	1.68606e-10	-1.63754	-1.05217	7.50314e-05	-1.82839	-0.985241	7.50777e-05	-1.82838	-0.985363
102057150	rs116241272	4.41791e-10	-1.72644	-1.92489e-10	0.000235691	-1.66901	-1.92489e-10	0.000235898	-1.66887	-1.92489e-10
102057207	rs73774862	1.65991e-10	-1.51288	-1.19246	9.43556e-05	-1.42328	-1.16118	9.44361e-05	-1.42315	-1.1612
102057404	rs77984259	1.6862e-10	-1.63963	-1.05	7.51876e-05	-1.82887	-0.982676	7.52339e-05	-1.82887	-0.982799
102057625	rs10515334	4.95789e-10	-1.61113	-1.92489e-10	0.000213128	-1.76964	-1.92489e-10	0.000213289	-1.76962	-1.92489e-10
102057937	rs78727034	1.6899e-10	-1.63963	-1.04781	7.53817e-05	-1.82887	-0.980097	7.54281e-05	-1.82887	-0.980221
102058267	rs74406998	7.56629e-10	-1.50891e-10	-1.1884	0.000371078	-1.50891e-10	-1.21512	0.000371369	-1.50891e-10	-1.21507
102058391	rs74602316	1.78775e-10	-1.57951	-1.05164	7.62767e-05	-1.81198	-0.985184	7.63241e-05	-1.81198	-0.985304
102058824	rs58712347	1.69971e-10	-1.63754	-1.04411	7.57476e-05	-1.82839	-0.975741	7.57942e-05	-1.82838	-0.975865
102058898	rs76289525	8.81068e-10	-1.50891e-10	-1.03614	0.000467997	-1.50891e-10	-0.983074	0.000468271	-1.50891e-10	-0.983224
102059378	rs75526300	1.70351e-10	-1.63754	-1.04187	7.59468e-05	-1.82839	-0.973115	7.59934e-05	-1.82838	-0.97324
102059393	rs75081131	1.70725e-10	-1.63963	-1.03759	7.62926e-05	-1.82887	-0.968086	7.63394e-05	-1.82887	-0.968212
102059396	rs79646774	1.70725e-10	-1.63963	-1.03759	7.62926e-05	-1.82887	-0.968086	7.63394e-05	-1.82887	-0.968212
102059457	rs75501932	1.70735e-10	-1.63754	-1.03962	7.61476e-05	-1.82839	-0.970474	7.61943e-05	-1.82838	-0.9706
102059570	rs76242886	1.70725e-10	-1.63963	-1.03759	7.62926e-05	-1.82887	-0.968086	7.63394e-05	-1.82887	-0.968212
102059632	rs75935034	1.718e-10	-1.63563	-1.03531	7.6568e-05	-1.82794	-0.965419	7.66149e-05	-1.82793	-0.965546
102059640	rs79373296	1.718e-10	-1.63563	-1.03531	7.6568e-05	-1.82794	-0.965419	7.66149e-05	-1.82793	-0.965546
102059670	rs79717876	1.71114e-10	-1.63963	-1.03531	7.64964e-05	-1.82887	-0.965419	7.65432e-05	-1.82887	-0.965546
102059675	rs76353650	1.718e-10	-1.63563	-1.03531	7.6568e-05	-1.82794	-0.965419	7.66149e-05	-1.82793	-0.965546
102059722	rs75161761	1.72461e-10	-1.63179	-1.03531	7.66391e-05	-1.82701	-0.965419	7.66861e-05	-1.82701	-0.965546
102059808	rs76731037	1.71865e-10	-1.63754	-1.03302	7.6739e-05	-1.82839	-0.962737	7.6786e-05	-1.82838	-0.962865
102059903	rs77789523	1.718e-10	-1.63563	-1.03531	7.6568e-05	-1.82794	-0.965419	7.66149e-05	-1.82793	-0.965546
102059978	rs77736774	1.71865e-10	-1.63754	-1.03302	7.6739e-05	-1.82839	-0.962737	7.6786e-05	-1.82838	-0.962865
102060171	rs78533854	7.82295e-10	-1.50891e-10	-1.15505	0.00040738	-1.50891e-10	-1.12179	0.000407641	-1.50891e-10	-1.12188
102060284	rs77163845	1.71902e-10	-1.63963	-1.03072	7.69088e-05	-1.82887	-0.960042	7.69558e-05	-1.82887	-0.96017
102060362	rs75086210	1.71506e-10	-1.63963	-1.03302	7.67018e-05	-1.82887	-0.962737	7.67487e-05	-1.82887	-0.962865
102060461	rs77347590	1.71577e-10	-1.64152	-1.03072	7.68756e-05	-1.8293	-0.960042	7.69226e-05	-1.8293	-0.96017
102060774	rs79235256	1.71902e-10	-1.63963	-1.03072	7.69088e-05	-1.82887	-0.960042	7.69558e-05	-1.82887	-0.96017
102060908	rs74555554	1.71975e-10	-1.64152	-1.0284	7.70842e-05	-1.8293	-0.957332	7.71312e-05	-1.8293	-0.957461
102061231	rs79440000	1.72301e-10	-1.63963	-1.0284	7.71175e-05	-1.82887	-0.957332	7.71646e-05	-1.82887	-0.957461
102061818	rs258255	2.13905e-10	-1.81794	-0.633804	0.000108801	-1.7967	-0.645313	0.000108891	-1.79658	-0.645349
102061865	rs79708835	1.72337e-10	-1.64152	-1.02631	7.72733e-05	-1.8293	-0.954881	7.73205e-05	-1.8293	-0.955011
102061910	rs58847509	2.87504e-10	-1.04818	-1.10786	0.00011088	-1.34271	-1.08038	0.000110966	-1.34259	-1.08046
102062113	rs74680882	1.72741e-10	-1.64152	-1.02396	7.74851e-05	-1.8293	-0.952145	7.75323e-05	-1.8293	-0.952275
102062115	rs75220476	1.74094e-10	-1.63372	-1.02396	7.76268e-05	-1.82748	-0.952145	7.76741e-05	-1.82747	-0.952275
102062243	rs258256	2.81699e-10	-1.08925	-1.08719	0.000179777	-1.10702	-0.832796	0.000179434	-1.10879	-0.833677
102062329	rs80100347	1.72741e-10	-1.64152	-1.02396	7.74851e-05	-1.8293	-0.952145	7.75323e-05	-1.8293	-0.952275
102062580	rs78560896	1.72741e-10	-1.64152	-1.02396	7.74851e-05	-1.8293	-0.952145	7.75323e-05	-1.8293	-0.952275
102062677	rs80307376	1.73149e-10	-1.64152	-1.0216	7.76985e-05	-1.8293	-0.949394	7.77458e-05	-1.8293	-0.949525
102062964	rs75925449	1.73149e-10	-1.64152	-1.0216	7.76985e-05	-1.8293	-0.949394	7.77458e-05	-1.8293	-0.949525
102063031	rs73774866	1.65089e-10	-1.51986	-1.19094	9.38181e-05	-1.43117	-1.15901	9.3898e-05	-1.43104	-1.15902
102063130	rs78264369	1.73648e-10	-1.6434	-1.01684	7.80975e-05	-1.82973	-0.943849	7.81449e-05	-1.82972	-0.943982
102063135	rs80193275	1.50064e-10	-1.82492	-0.981288	8.06803e-05	-1.83834	-0.902696	8.07283e-05	-1.83834	-0.902837
102063175	rs78778719	1.73698e-10	-1.64527	-1.01468	7.82616e-05	-1.83014	-0.941336	7.83091e-05	-1.83014	-0.941469
102063440	rs77437748	1.74541e-10	-1.64527	-1.00984	7.87032e-05	-1.83014	-0.935709	7.87509e-05	-1.83014	-0.935843
102063443	rs258257	4.63895e-10	-1.26826	-0.409356	0.00049451	-1.15181	0.223837	0.000493029	-1.15354	0.221832
102063524	rs114735924	4.99444e-10	-1.60378	-1.92489e-10	0.000214001	-1.76556	-1.92489e-10	0.000214162	-1.76554	-1.92489e-10
102063878	rs75661622	1.74541e-10	-1.64527	-1.00984	7.87032e-05	-1.83014	-0.935709	7.87509e-05	-1.83014	-0.935843
102064237	rs146177381	7.40824e-10	-1.50891e-10	-1.20951	0.000371107	-1.50891e-10	-1.21504	0.000371382	-1.50891e-10	-1.21504
102064321	rs74429937	7.5776e-10	-1.50891e-10	-1.18691	0.0003714	-1.50891e-10	-1.21426	0.000371692	-1.50891e-10	-1.2142
102064491	rs1152137	2.11669e-10	-1.46389	-0.998365	8.49365e-05	-1.76723	-0.922406	8.4988e-05	-1.76722	-0.922543
102064492	rs116416069	1.05347e-09	-0.857437	-1.92489e-10	0.000498506	-0.919919	-1.92489e-10	0.000498978	-0.91971	-1.92489e-10
102064566	rs75624709	1.76904e-10	-1.64527	-0.996396	7.98602e-05	-1.83014	-0.921116	7.99087e-05	-1.83014	-0.921247
102064637	rs12659780	9.58936e-09	2.48588	-1.13475	0.000108406	-1.23072	-1.21493	0.000108452	-1.23112	-1.21485
102064678	rs75993450	1.75691e-10	-1.64714	-1.00141	7.93667e-05	-1.83055	-0.926909	7.94151e-05	-1.83054	-0.927039
102065391	rs78851373	3.94924e-10	-0.835644	-1.00294	0.000116408	-1.44628	-0.928153	0.000116475	-1.44631	-0.928286
102065504	rs41089	6.2345e-10	-0.494314	-0.887694	0.00045556	-0.496189	-0.513818	0.000454294	-0.498524	-0.515004
102065824	rs147949147	1.61365e-09	-1.50891e-10	-0.431024	0.000865006	-1.50891e-10	-0.368798	0.000865583	-1.50891e-10	-0.368868
102065862	rs78889611	1.75868e-10	-1.64918	-0.998365	7.96902e-05	-1.83098	-0.922406	7.97382e-05	-1.83098	-0.922543
102065919	rs79344687	1.7583e-10	-1.64714	-1.00062	7.95172e-05	-1.83055	-0.925014	7.95651e-05	-1.83054	-0.925151
102065934	rs76370676	1.7583e-10	-1.64714	-1.00062	7.95172e-05	-1.83055	-0.925014	7.95651e-05	-1.83054	-0.925151
102066009	rs79745676	1.75472e-10	-1.64918	-1.00062	7.94826e-05	-1.83098	-0.925014	7.95305e-05	-1.83098	-0.925151
102066071	rs77443604	1.75868e-10	-1.64918	-0.998365	7.96902e-05	-1.83098	-0.922406	7.97382e-05	-1.83098	-0.922543
102066105	rs76046600	1.75868e-10	-1.64918	-0.998365	7.96902e-05	-1.83098	-0.922406	7.97382e-05	-1.83098	-0.922543
102066117	rs77798670	1.75868e-10	-1.64918	-0.998365	7.96902e-05	-1.83098	-0.922406	7.97382e-05	-1.83098	-0.922543
102066180	rs80141596	1.76311e-10	-1.64918	-0.995848	7.99226e-05	-1.83098	-0.919494	7.99707e-05	-1.83098	-0.919632
102066188	rs74684977	1.80531e-10	-1.64918	-0.972197	8.21913e-05	-1.83098	-0.891503	8.22397e-05	-1.83098	-0.891654
102066214	rs79167281	7.4011e-10	-1.50891e-10	-1.21048	0.000382287	-1.50891e-10	-1.18536	0.000382549	-1.50891e-10	-1.18541
102066272	rs79643997	1.75472e-10	-1.64918	-1.00062	7.94826e-05	-1.83098	-0.925014	7.95305e-05	-1.83098	-0.925151
102066319	rs75496578	1.75868e-10	-1.64918	-0.998365	7.96902e-05	-1.83098	-0.922406	7.97382e-05	-1.83098	-0.922543
102066599	rs74540812	1.76311e-10	-1.64918	-0.995848	7.99226e-05	-1.83098	-0.919494	7.99707e-05	-1.83098	-0.919632
102066861	rs75972364	1.76556e-10	-1.64527	-0.998365	7.97572e-05	-1.83014	-0.922406	7.98052e-05	-1.83014	-0.922543
102067014	rs112544660	1.76311e-10	-1.64918	-0.995848	7.99226e-05	-1.83098	-0.919494	7.99707e-05	-1.83098	-0.919632
102067187	rs149165860	8.87204e-10	-1.50891e-10	-1.0292	0.000461282	-1.50891e-10	-0.997525	0.000461657	-1.50891e-10	-0.997448
102067655	rs116762641	4.99444e-10	-1.60378	-1.92489e-10	0.000214001	-1.76556	-1.92489e-10	0.000214162	-1.76554	-1.92489e-10
102067997	rs79256443	1.76311e-10	-1.64918	-0.995848	7.99226e-05	-1.83098	-0.919494	7.99707e-05	-1.83098	-0.919632
102068318	rs138779031	8.67579e-10	-1.50891e-10	-1.05157	0.00045026	-1.50891e-10	-1.02171	0.000450624	-1.50891e-10	-1.02164
102068363	rs76347390	1.77209e-10	-1.64918	-0.99077	8.03929e-05	-1.83098	-0.913627	8.04411e-05	-1.83098	-0.913766
102068428	rs76810893	1.76882e-10	-1.65102	-0.99077	8.03618e-05	-1.83137	-0.913627	8.041e-05	-1.83137	-0.913766
102068556	rs76726133	1.76882e-10	-1.65102	-0.99077	8.03618e-05	-1.83137	-0.913627	8.041e-05	-1.83137	-0.913766
102068573	rs77501852	1.76882e-10	-1.65102	-0.99077	8.03618e-05	-1.83137	-0.913627	8.041e-05	-1.83137	-0.913766
102068677	rs76962105	1.76433e-10	-1.65102	-0.993316	8.01259e-05	-1.83137	-0.916568	8.0174e-05	-1.83137	-0.916706
102068707	rs75081867	1.77336e-10	-1.65102	-0.988209	8.05997e-05	-1.83137	-0.910672	8.06479e-05	-1.83137	-0.910812
102068802	rs78668515	4.11722e-10	-1.79693	-1.92489e-10	0.000237105	-1.66303	-1.92489e-10	0.000237296	-1.66296	-1.92489e-10
102068862	rs74326301	1.74174e-10	-1.64918	-1.00805	7.88011e-05	-1.83098	-0.933625	7.88488e-05	-1.83098	-0.93376
102069125	rs1913504	2.24947e-10	-1.32861	-1.0728	0.000121117	-1.31776	-1.01702	0.000121056	-1.31871	-1.01731
102069173	rs77563530	1.75222e-10	-1.65286	-0.998365	7.96294e-05	-1.83175	-0.922406	7.96773e-05	-1.83174	-0.922543
102069653	rs114964731	4.18153e-10	-1.78143	-1.92489e-10	0.000231936	-1.68507	-1.92489e-10	0.000232173	-1.68479	-1.92489e-10
102069697	rs79077025	1.72793e-10	-1.65469	-1.01049	7.84886e-05	-1.83211	-0.936467	7.85361e-05	-1.83211	-0.936601
102070087	rs113366531	3.94788e-10	-1.83893	-1.92489e-10	0.000311683	-1.38955	-1.92489e-10	0.000311965	-1.38938	-1.92489e-10
102070485	rs61694979	1.73679e-10	-1.64714	-1.01293	7.83898e-05	-1.83055	-0.939294	7.84373e-05	-1.83054	-0.939428
102070511	rs57041615	1.72479e-10	-1.6565	-1.01049	7.84604e-05	-1.83247	-0.936467	7.85079e-05	-1.83247	-0.936601
102070831	rs76887429	1.68616e-10	-1.67455	-1.01511	7.77952e-05	-1.83563	-0.941827	7.78423e-05	-1.83563	-0.941959
102071669	rs75896729	1.67386e-10	-1.67644	-1.02054	7.74399e-05	-1.83591	-0.94612	7.74866e-05	-1.83591	-0.946256
102071755	rs432367	2.45598e-09	-1.50891e-10	-0.0109946	0.000956257	-1.50891e-10	-0.268508	0.000957413	-1.50891e-10	-0.268036
102071847	rs76869349	1.67214e-10	-1.67985	-1.01815	7.76185e-05	-1.8364	-0.943328	7.76652e-05	-1.8364	-0.943464
102071999	rs400596	4.15507e-10	-1.3723	-0.415475	0.000444231	-1.25746	0.222273	0.000442968	-1.25905	0.220279
102072162	rs116006054	7.94509e-10	-1.13955	-1.92489e-10	0.000225372	-1.71378	-1.92489e-10	0.000225522	-1.71386	-1.92489e-10
102072345	rs60721271	1.67293e-10	-1.68154	-1.01599	7.77968e-05	-1.83663	-0.940802	7.78435e-05	-1.83663	-0.940939
102072468	rs61705797	1.67464e-10	-1.67836	-1.01815	7.74255e-05	-1.83889	-0.943328	7.74721e-05	-1.83889	-0.943464
102072469	rs57370841	1.67351e-10	-1.67664	-1.02054	7.72179e-05	-1.83878	-0.94612	7.72645e-05	-1.83878	-0.946256
102072479	rs78761111	4.17167e-10	-1.78379	-1.92489e-10	0.000228776	-1.69879	-1.92489e-10	0.000229006	-1.69852	-1.92489e-10
102072591	rs390444	4.0258e-10	-1.40391	-0.415475	0.000428806	-1.2928	0.222273	0.000427607	-1.29435	0.220279
102072694	rs59817560	1.64855e-10	-1.69167	-1.02054	7.72902e-05	-1.83785	-0.94612	7.73367e-05	-1.83785	-0.946256
102072773	rs60696522	1.66692e-10	-1.68059	-1.02054	7.73941e-05	-1.8365	-0.94612	7.74407e-05	-1.8365	-0.946256
102073045	rs75157344	1.67091e-10	-1.68059	-1.01815	7.76105e-05	-1.8365	-0.943328	7.76572e-05	-1.8365	-0.943464
102073095	rs79162607	3.33707e-10	-0.981742	-1.02527	0.000120754	-1.38612	-0.951662	0.000120844	-1.38598	-0.951797
102073222	rs79874718	1.66808e-10	-1.68228	-1.01815	7.75929e-05	-1.83673	-0.943328	7.76395e-05	-1.83673	-0.943464
102073607	rs2431323	5.22464e-10	-1.26678	-0.291937	0.000624206	-1.12484	0.429784	0.000622258	-1.1266	0.42768
102073660	rs2431324	6.36583e-10	-0.567329	-0.793833	0.000479653	-0.569152	-0.38932	0.0004783	-0.571423	-0.390611
102073735	rs2431325	5.22464e-10	-1.26678	-0.291937	0.000624206	-1.12484	0.429784	0.000622258	-1.1266	0.42768
102073929	rs2458660	5.16268e-10	-1.27871	-0.291937	0.000615937	-1.13817	0.429784	0.000614024	-1.13992	0.42768
102073976	rs2431326	5.16268e-10	-1.27871	-0.291937	0.000615937	-1.13817	0.429784	0.000614024	-1.13992	0.42768
102074063	rs2432168	5.10208e-10	-1.29052	-0.291937	0.000607853	-1.15139	0.429784	0.000605975	-1.15311	0.42768
102074189	rs190789556	5.03447e-10	-1.5958	-1.92489e-10	0.000218323	-1.74556	-1.92489e-10	0.000218486	-1.74555	-1.92489e-10
102074326	rs2432167	6.60634e-10	-1.23968	-0.0843967	0.000825483	-1.11316	0.69759	0.000822774	-1.11492	0.695332
102074429	rs7700450	4.8117e-10	-1.64106	-1.92489e-10	0.000209727	-1.78573	-1.92489e-10	0.000209885	-1.78571	-1.92489e-10
102074644	rs1645533	5.43538e-10	-1.24255	-0.276632	0.000654518	-1.09779	0.450157	0.000652445	-1.09958	0.44804
102074739	rs187225986	4.32414e-10	-1.74789	-1.92489e-10	0.000229504	-1.69561	-1.92489e-10	0.000229703	-1.69548	-1.92489e-10
102075037	rs421696	5.36957e-10	-1.25473	-0.276632	0.000645687	-1.11138	0.450157	0.000643652	-1.11315	0.44804
102075107	rs403406	5.3305e-10	-1.25473	-0.283935	0.000639443	-1.11138	0.44044	0.000637432	-1.11315	0.43833
102075342	rs144114098	4.2938e-10	-1.75494	-1.92489e-10	0.00022748	-1.70447	-1.92489e-10	0.000227675	-1.70435	-1.92489e-10
102075426	rs424013	5.40908e-10	-1.25473	-0.269301	0.000652009	-1.11138	0.459901	0.00064995	-1.11315	0.457778
102076035	rs57340476	1.64231e-10	-1.68839	-1.02762	7.66796e-05	-1.83749	-0.954412	7.6726e-05	-1.83749	-0.954546
102076327	rs77194228	7.57022e-10	-1.50891e-10	-1.18788	0.000396004	-1.50891e-10	-1.15011	0.000396268	-1.50891e-10	-1.15018
102076457	rs430921	5.34867e-10	-1.26678	-0.268476	0.000644398	-1.12484	0.461619	0.000642376	-1.1266	0.459499
102076550	rs647343	4.9273e-10	-1.26678	-0.350533	0.00057714	-1.12484	0.351388	0.000575368	-1.1266	0.349335
102076624	rs660179	5.34426e-10	-1.26678	-0.269301	0.000643291	-1.12484	0.459901	0.000641271	-1.1266	0.457778
102076820	rs404031	5.2423e-10	-1.27871	-0.276632	0.000628614	-1.13817	0.450157	0.000626654	-1.13992	0.44804
102076920	rs146727707	7.02867e-10	-1.26211	-1.92489e-10	0.000221026	-1.73325	-1.92489e-10	0.000221204	-1.73318	-1.92489e-10
102077130	rs2657459	5.35549e-10	-1.27871	-0.25527	0.000646702	-1.13817	0.478525	0.000644674	-1.13992	0.47639
102077166	rs13359274	4.15977e-10	-1.78665	-1.92489e-10	0.000239933	-1.65118	-1.92489e-10	0.000240039	-1.65147	-1.92489e-10
102077258	rs365188	4.2497e-10	-1.38296	-0.382299	0.000458848	-1.26936	0.26655	0.000457537	-1.27094	0.264526
102077586	rs75858388	1.63382e-10	-1.69078	-1.0304	7.64091e-05	-1.83775	-0.957679	7.64554e-05	-1.83775	-0.957812
102077906	rs427548	5.48551e-10	-1.25473	-0.25527	0.000664266	-1.11138	0.478525	0.000662161	-1.11315	0.47639
102078141	rs366668	6.46461e-10	-0.585269	-0.760495	0.000493422	-0.587079	-0.34309	0.000492021	-0.589333	-0.344417
102078332	rs55750330	9.33e-08	3.6263	-1.92489e-10	0.00193817	0.437963	-1.92489e-10	0.00193882	0.437566	-1.92489e-10
102078587	rs451819	5.49035e-10	-1.25473	-0.254389	0.000665312	-1.11138	0.480099	0.000663204	-1.11315	0.477964
102078736	rs434110	5.35549e-10	-1.27871	-0.25527	0.000646702	-1.13817	0.478525	0.000644674	-1.13992	0.47639
102079057	rs1645534	5.3996e-10	-1.27871	-0.247067	0.000653771	-1.13817	0.489397	0.000651717	-1.13992	0.487255
102079138	rs382946	5.47492e-10	-1.22799	-0.283935	0.000663224	-1.07486	0.44044	0.000661115	-1.07667	0.43833
102079162	rs370175	5.26142e-10	-1.25252	-0.299182	0.000632283	-1.10232	0.420125	0.000630301	-1.1041	0.418027
102079177	rs370166	5.23575e-10	-1.24229	-0.314308	0.000671473	-1.02199	0.39993	0.000669332	-1.02384	0.397845
102079181	rs412217	6.28741e-10	-0.564177	-0.80938	0.000475244	-0.556655	-0.411051	0.000473911	-0.558926	-0.412326
102079272	rs77923369	4.17714e-10	-1.78248	-1.92489e-10	0.000219541	-1.74	-1.92489e-10	0.000219726	-1.73989	-1.92489e-10
102079381	rs449741	5.61428e-10	-1.25473	-0.232067	0.000684992	-1.11138	0.509249	0.000682808	-1.11315	0.507095
102079438	rs17154686	4.86979e-10	-1.62906	-1.92489e-10	0.000211059	-1.7794	-1.92489e-10	0.000211219	-1.77938	-1.92489e-10
102080071	rs116752957	4.86979e-10	-1.62906	-1.92489e-10	0.000211059	-1.7794	-1.92489e-10	0.000211219	-1.77938	-1.92489e-10
102080396	rs140065443	7.59437e-10	-1.50891e-10	-1.1847	0.000398038	-1.50891e-10	-1.14499	0.000398295	-1.50891e-10	-1.14508
102080890	rs425025	5.59321e-10	-1.26678	-0.22377	0.000683285	-1.12484	0.520215	0.000681114	-1.1266	0.518055
102081197	rs139623519	4.19773e-10	-1.77756	-1.92489e-10	0.000220965	-1.73353	-1.92489e-10	0.000221152	-1.73342	-1.92489e-10
102081231	rs365558	5.70984e-10	-1.25372	-0.216198	0.000673765	-1.14887	0.530213	0.00067164	-1.1506	0.528046
102081276	rs369099	5.70408e-10	-1.25473	-0.216198	0.000699503	-1.11138	0.530213	0.000697264	-1.11315	0.528046
102081520	rs369875	5.63573e-10	-1.26678	-0.216198	0.000690151	-1.12484	0.530213	0.000687953	-1.1266	0.528046
102081528	rs147597138	1.44223e-09	-0.543334	-1.92489e-10	0.00021544	-1.75885	-1.92489e-10	0.000215596	-1.75886	-1.92489e-10
102081834	rs442443	5.56888e-10	-1.27871	-0.216198	0.000681008	-1.13817	0.530213	0.000678851	-1.13992	0.528046
102082011	rs438976	5.8472e-10	-1.24255	-0.203598	0.000721704	-1.09779	0.547873	0.000719374	-1.09958	0.545695
102082012	rs441039	5.4947e-10	-1.26678	-0.24154	0.000668104	-1.12484	0.497746	0.000665989	-1.1266	0.495599
102082041	rs443023	5.64512e-10	-1.25473	-0.226589	0.000690685	-1.11138	0.517526	0.000688479	-1.11315	0.515367
102082195	rs428047	5.86707e-10	-1.24255	-0.200205	0.000724181	-1.09779	0.551299	0.000721842	-1.09958	0.549119
102082202	rs455144	5.86707e-10	-1.24255	-0.200205	0.000724181	-1.09779	0.551299	0.000721842	-1.09958	0.549119
102082368	rs379574	5.79604e-10	-1.25473	-0.200205	0.00071441	-1.11138	0.551299	0.000712114	-1.11315	0.549119
102082586	rs17357141	5.39422e-10	-1.52678	-1.92489e-10	0.000223966	-1.72004	-1.92489e-10	0.000224136	-1.72002	-1.92489e-10
102082776	rs444366	4.157e-10	-1.42642	-0.360887	0.000482527	-1.24751	0.295009	0.000481119	-1.24912	0.292965
102082864	rs419305	5.91218e-10	-1.24255	-0.192546	0.00073152	-1.09779	0.561383	0.000729153	-1.09958	0.559197
102083016	rs387471	5.72658e-10	-1.26678	-0.200205	0.000704858	-1.12484	0.551299	0.000702604	-1.1266	0.549119
102083058	rs79649107	2.90151e-09	0.155711	-1.92489e-10	0.000240584	-1.64847	-1.92489e-10	0.000240757	-1.64848	-1.92489e-10
102083354	rs694481	5.9578e-10	-1.24255	-0.18486	0.000738954	-1.09779	0.571494	0.000736558	-1.09958	0.569302
102083421	rs419199	5.9578e-10	-1.24255	-0.18486	0.000738954	-1.09779	0.571494	0.000736558	-1.09958	0.569302
102083780	rs394905	5.9578e-10	-1.24255	-0.18486	0.000738954	-1.09779	0.571494	0.000736558	-1.09958	0.569302
102084135	rs79327841	2.17019e-10	-1.43723	-1.00007	0.000146889	-1.24076	-0.901094	0.00014699	-1.24058	-0.901328
102084347	rs410965	5.93584e-10	-1.25473	-0.176372	0.000737161	-1.11138	0.582649	0.000734778	-1.11315	0.580449
102084669	rs421099	5.93584e-10	-1.25473	-0.176372	0.000737161	-1.11138	0.582649	0.000734778	-1.11315	0.580449
102084824	rs439009	5.93584e-10	-1.25473	-0.176372	0.000737161	-1.11138	0.582649	0.000734778	-1.11315	0.580449
102085033	rs453178	5.93584e-10	-1.25473	-0.176372	0.000737161	-1.11138	0.582649	0.000734778	-1.11315	0.580449
102085208	rs434168	5.98199e-10	-1.25473	-0.168627	0.000744695	-1.11138	0.592818	0.000742283	-1.11315	0.590613
102085269	rs2458659	4.64978e-10	-1.3723	-0.302985	0.000515747	-1.25746	0.371543	0.000514228	-1.25905	0.369449
102085472	rs10515330	4.0151e-10	-1.82204	-1.92489e-10	0.000253269	-1.59708	-1.92489e-10	0.000253434	-1.59717	-1.92489e-10
102085919	rs441226	6.02867e-10	-1.25473	-0.160854	0.000752328	-1.11138	0.603015	0.000749886	-1.11315	0.600803
102086345	rs451598	6.02867e-10	-1.25473	-0.160854	0.000752328	-1.11138	0.603015	0.000749886	-1.11315	0.600803
102086402	rs76891354	7.82968e-10	-1.50891e-10	-1.15418	0.000384943	-1.50891e-10	-1.17844	0.000385238	-1.50891e-10	-1.17841
102086434	rs450667	6.10255e-10	-1.24255	-0.160854	0.000762617	-1.09779	0.603015	0.00076013	-1.09958	0.600803
102086552	rs115422770	4.87854e-10	-1.62726	-1.92489e-10	0.000211262	-1.77843	-1.92489e-10	0.000211422	-1.77842	-1.92489e-10
102086894	rs423871	5.86682e-10	-1.29052	-0.152272	0.000730999	-1.15139	0.614263	0.000728658	-1.15311	0.612045
102087037	rs114967273	4.87854e-10	-1.62726	-1.92489e-10	0.000211262	-1.77843	-1.92489e-10	0.000211422	-1.77842	-1.92489e-10
102087116	rs397605	5.91294e-10	-1.29052	-0.144441	0.000738534	-1.15139	0.624518	0.000736164	-1.15311	0.622293
102087272	rs438126	5.91294e-10	-1.29052	-0.144441	0.000738534	-1.15139	0.624518	0.000736164	-1.15311	0.622293
102087302	rs114878471	9.11384e-10	-1.00231	-1.92489e-10	0.0002545	-1.59223	-1.92489e-10	0.000254665	-1.59232	-1.92489e-10
102087732	rs585901	5.18047e-10	-1.26678	-0.300429	0.000608386	-1.12484	0.404113	0.000606507	-1.1266	0.402041
102087781	rs588102	5.18047e-10	-1.26678	-0.300429	0.000608386	-1.12484	0.404113	0.000606507	-1.1266	0.402041
102087849	rs145026831	4.09056e-10	-1.80342	-1.92489e-10	0.000213386	-1.76843	-1.92489e-10	0.000213562	-1.76834	-1.92489e-10
102087911	rs138790376	4.06393e-10	-1.80996	-1.92489e-10	0.00021141	-1.77773	-1.92489e-10	0.000211584	-1.77765	-1.92489e-10
102087912	rs383987	5.29927e-10	-1.26678	-0.277755	0.000626958	-1.12484	0.434182	0.000625009	-1.1266	0.432091
102087913	rs6885931	1.20519e-10	-1.83108	-1.19438	6.30075e-05	-1.82354	-1.16475	6.30527e-05	-1.82353	-1.16477
102088078	rs401320	5.29927e-10	-1.26678	-0.277755	0.000626958	-1.12484	0.434182	0.000625009	-1.1266	0.432091
102088205	rs2431327	5.46944e-10	-1.24255	-0.270384	0.00065046	-1.09779	0.443938	0.000648413	-1.09958	0.441841
102088278	rs6891760	4.52816e-10	-1.70179	-1.92489e-10	0.000203741	-1.81468	-1.92489e-10	0.000203893	-1.81467	-1.92489e-10
102088347	rs2431328	5.38211e-10	-1.26678	-0.262244	0.000639956	-1.12484	0.454702	0.000637958	-1.1266	0.452598
102088468	rs6596519	5.30854e-10	-1.25473	-0.288062	0.000624547	-1.11138	0.416869	0.000622601	-1.11315	0.414787
102088469	rs147329802	4.06371e-10	-1.46479	-0.345223	0.000432718	-1.36128	0.299835	0.000431537	-1.36272	0.297808
102088575	rs6596520	5.3243e-10	-1.25473	-0.285099	0.000629301	-1.11138	0.424453	0.000627339	-1.11315	0.422368
102088582	rs6596521	5.3243e-10	-1.25473	-0.285099	0.000629301	-1.11138	0.424453	0.000627339	-1.11315	0.422368
102088736	rs436524	5.64593e-10	-1.24255	-0.238625	0.000677339	-1.09779	0.484431	0.000675193	-1.09958	0.482312
102088744	rs399173	5.64593e-10	-1.24255	-0.238625	0.000677339	-1.09779	0.484431	0.000675193	-1.09958	0.482312
102088830	rs405156	4.53403e-10	-1.36152	-0.338973	0.000489352	-1.24544	0.306985	0.000487936	-1.24705	0.304958
102088996	rs382998	5.68571e-10	-1.24255	-0.231604	0.000684617	-1.09779	0.495118	0.00068244	-1.09958	0.492989
102089292	rs148123808	4.04374e-10	-1.81494	-1.92489e-10	0.000209872	-1.78504	-1.92489e-10	0.000210043	-1.78496	-1.92489e-10
102089442	rs419099	5.52527e-10	-1.27871	-0.22406	0.000664083	-1.13817	0.505046	0.000662	-1.13992	0.50291
102089491	rs377325	5.72877e-10	-1.24255	-0.22406	0.000691448	-1.09779	0.505046	0.000689245	-1.09958	0.50291
102089523	rs454744	5.82334e-10	-1.24255	-0.207687	0.000706219	-1.09779	0.526183	0.000703961	-1.09958	0.524036
102090367	rs17154730	1.52816e-10	-1.72899	-1.05905	7.37493e-05	-1.83934	-0.991518	7.37945e-05	-1.83935	-0.991642
102090482	rs32672	4.6302e-10	-1.36152	-0.317984	0.000503582	-1.24544	0.33565	0.000502113	-1.24705	0.3336
102090564	rs76477040	4.50866e-10	-1.70611	-1.92489e-10	0.000203372	-1.8165	-1.92489e-10	0.000203524	-1.81649	-1.92489e-10
102090747	rs2400840	7.96296e-10	-1.50891e-10	-1.13731	0.000429007	-1.50891e-10	-1.07006	0.000429277	-1.50891e-10	-1.07017
102090813	rs564274583	4.05192e-10	-1.81291	-1.92489e-10	0.000210501	-1.78205	-1.92489e-10	0.000210673	-1.78197	-1.92489e-10
102091063	rs888802	1.52641e-10	-1.74305	-1.04614	7.49607e-05	-1.83836	-0.976213	7.50063e-05	-1.83836	-0.976341
102091073	rs447531	4.72037e-10	-0.950641	-0.709579	0.000351474	-0.979411	-0.289989	0.000350587	-0.981332	-0.29133
102091256	rs114385963	4.01224e-10	-1.82276	-1.92489e-10	0.000252506	-1.6001	-1.92489e-10	0.000252609	-1.60043	-1.92489e-10
102091296	rs32671	5.87092e-10	-1.2416	-0.200495	0.000699391	-1.11732	0.535998	0.000697169	-1.11909	0.533844
102091388	rs32670	5.72492e-10	-1.26678	-0.200495	0.000694155	-1.12484	0.535998	0.000691953	-1.1266	0.533844
102091582	rs139611836	4.08371e-10	-1.8051	-1.92489e-10	0.000209223	-1.78813	-1.92489e-10	0.000209392	-1.78806	-1.92489e-10
102091644	rs888801	1.6336e-10	-1.67447	-1.04686	7.51027e-05	-1.83562	-0.977062	7.51486e-05	-1.83561	-0.97719
102091867	rs79258277	1.49645e-10	-1.75355	-1.05546	7.42464e-05	-1.83689	-0.987255	7.42917e-05	-1.83689	-0.987381
102091887	rs75713630	1.49458e-10	-1.7548	-1.05546	7.4263e-05	-1.83667	-0.987255	7.43083e-05	-1.83667	-0.987381
102092070	rs382964	5.98823e-10	-1.23024	-0.19207	0.00073106	-1.08408	0.547045	0.0007287	-1.08589	0.544884
102092292	rs11958098	4.53474e-10	-1.70034	-1.92489e-10	0.000203867	-1.81407	-1.92489e-10	0.00020402	-1.81405	-1.92489e-10
102092359	rs434927	4.82582e-10	-0.965113	-0.673014	0.000364274	-0.993899	-0.239729	0.000363348	-0.995803	-0.241107
102092497	rs79055568	1.51407e-10	-1.73751	-1.05979	7.37196e-05	-1.83887	-0.992397	7.37647e-05	-1.83887	-0.992521
102092628	rs371933	5.72492e-10	-1.26678	-0.200495	0.000694155	-1.12484	0.535998	0.000691953	-1.1266	0.533844
102092663	rs77922829	1.50877e-10	-1.73888	-1.06193	7.354e-05	-1.83876	-0.994946	7.35851e-05	-1.83876	-0.99507
102092816	rs406702	4.78472e-10	-0.980012	-0.666668	0.000362033	-1.00855	-0.231249	0.000361117	-1.01044	-0.232632
102092829	rs406690	5.86537e-10	-1.24255	-0.200495	0.000713184	-1.09779	0.535998	0.000710899	-1.09958	0.533844
102092886	rs112987944	1.49865e-10	-1.74158	-1.06597	7.32058e-05	-1.83851	-0.99975	7.32508e-05	-1.83851	-0.999872
102092967	rs188798945	8.81747e-10	-1.03537	-1.92489e-10	0.00022287	-1.72495	-1.92489e-10	0.000223057	-1.72485	-1.92489e-10
102093083	rs80268669	1.49019e-10	-1.74305	-1.07015	7.28518e-05	-1.83836	-1.00475	7.28966e-05	-1.83836	-1.00487
102093145	rs401114	4.84068e-10	-0.980012	-0.655039	0.000367692	-1.00855	-0.21574	0.000366757	-1.01044	-0.217134
102093260	rs77947338	1.48357e-10	-1.74305	-1.0746	7.25132e-05	-1.83836	-1.00941	7.25578e-05	-1.83836	-1.00953
102093400	rs116643178	4.04989e-10	-1.81342	-1.92489e-10	0.000207082	-1.79842	-1.92489e-10	0.000207247	-1.79836	-1.92489e-10
102093515	rs403861	6.41809e-10	-1.15249	-0.200495	0.000788206	-0.997774	0.535998	0.000785588	-0.999682	0.533844
102093686	rs113233975	1.48513e-10	-1.74438	-1.07222	7.26823e-05	-1.83821	-1.00723	7.2727e-05	-1.83821	-1.00735
102093700	rs112694192	1.46251e-10	-1.75973	-1.07222	7.28662e-05	-1.83568	-1.00723	7.2911e-05	-1.83568	-1.00735
102093911	rs78977614	1.48013e-10	-1.7457	-1.07428	7.25148e-05	-1.83805	-1.00969	7.25595e-05	-1.83805	-1.00981
102094000	rs694832	6.51492e-10	-1.15249	-0.185521	0.000803827	-0.997774	0.555624	0.000801148	-0.999682	0.553457
102094138	rs2431329	5.94225e-10	-1.25304	-0.176984	0.000711967	-1.1303	0.566796	0.000709706	-1.13204	0.564623
102094216	rs78951918	1.47547e-10	-1.74701	-1.07612	7.23672e-05	-1.83788	-1.0119	7.24118e-05	-1.83789	-1.01202
102094249	rs75215071	1.48741e-10	-1.74701	-1.06807	7.30682e-05	-1.83788	-1.00226	7.31131e-05	-1.83789	-1.00238
102094255	rs77104807	1.48821e-10	-1.74438	-1.07015	7.28626e-05	-1.83821	-1.00475	7.29074e-05	-1.83821	-1.00487
102094606	rs386609	6.51492e-10	-1.15249	-0.185521	0.000803827	-0.997774	0.555624	0.000801148	-0.999682	0.553457
102094630	rs78558103	1.4643e-10	-1.75851	-1.07222	7.28473e-05	-1.83594	-1.00723	7.28921e-05	-1.83594	-1.00735
102094652	rs431814	5.42727e-10	-0.87149	-0.64918	0.000412322	-0.90179	-0.207941	0.000411223	-0.903795	-0.209341
102095183	rs74733457	1.20831e-10	-1.83189	-1.191	6.3294e-05	-1.82465	-1.15909	6.33396e-05	-1.82465	-1.15911
102095263	rs61160896	1.45682e-10	-1.75973	-1.07612	7.25268e-05	-1.83568	-1.0119	7.25715e-05	-1.83568	-1.01202
102095375	rs385827	4.73473e-10	-1.36152	-0.295658	0.000518534	-1.24544	0.36491	0.000517011	-1.24705	0.36284
102095993	rs458256	5.27257e-10	-0.88872	-0.660869	0.000399126	-0.918747	-0.223509	0.000398074	-0.920734	-0.224898
102096016	rs75920613	1.48465e-10	-1.74645	-1.07048	7.2902e-05	-1.83796	-1.00446	7.29467e-05	-1.83796	-1.00458
102096082	rs78853249	4.04601e-10	-1.81438	-1.92489e-10	0.000206832	-1.79963	-1.92489e-10	0.000206997	-1.79956	-1.92489e-10
102096211	rs75222995	1.47389e-10	-1.74776	-1.07644	7.23949e-05	-1.83778	-1.01162	7.24395e-05	-1.83778	-1.01174
102096216	rs79157752	1.47389e-10	-1.74776	-1.07644	7.23949e-05	-1.83778	-1.01162	7.24395e-05	-1.83778	-1.01174
102096303	rs111680949	1.45165e-10	-1.76093	-1.07847	7.23901e-05	-1.83541	-1.01405	7.24347e-05	-1.83541	-1.01417
102096330	rs115292985	1.60542e-08	1.86645	-1.92489e-10	0.00146846	0.160434	-1.92489e-10	0.00146933	0.160293	-1.92489e-10
102096425	rs462957	5.24208e-10	-0.88872	-0.666668	0.000396049	-0.918747	-0.231249	0.000395007	-0.920734	-0.232632
102096557	rs75459659	1.4709e-10	-1.74776	-1.07847	7.22186e-05	-1.83778	-1.01405	7.22631e-05	-1.83778	-1.01417
102096627	rs75230256	1.47198e-10	-1.74906	-1.07644	7.24081e-05	-1.8376	-1.01162	7.24527e-05	-1.8376	-1.01174
102096691	rs74815030	1.47008e-10	-1.75035	-1.07644	7.2422e-05	-1.83741	-1.01162	7.24665e-05	-1.83741	-1.01174
102096744	rs460657	7.60733e-10	-0.50998	-0.673014	0.000580131	-0.528551	-0.239729	0.000578421	-0.530863	-0.241107
102096797	rs464068	6.20824e-10	-1.1393	-0.246926	0.000752127	-0.983184	0.474555	0.000749646	-0.985109	0.472439
102096919	rs467186	6.34346e-10	-1.12599	-0.238688	0.000771609	-0.968471	0.485414	0.000769046	-0.970413	0.483292
102097482	rs80293711	1.43594e-10	-1.76462	-1.08567	7.18289e-05	-1.83452	-1.02273	7.18733e-05	-1.83452	-1.02285
102098582	rs466235	6.05479e-10	-1.17849	-0.232766	0.000731011	-1.02658	0.489474	0.00072863	-1.02846	0.487352
102098645	rs115443302	3.96178e-10	-1.83541	-1.92489e-10	0.000200953	-1.82846	-1.92489e-10	0.000201108	-1.82843	-1.92489e-10
102098825	rs75900556	1.40885e-10	-1.76696	-1.10238	7.04292e-05	-1.83389	-1.04303	7.04732e-05	-1.8339	-1.04314
102099214	rs258133	4.98995e-10	-0.94613	-0.658551	0.000377118	-0.975229	-0.223749	0.000376148	-0.977154	-0.225134
102099683	rs117951672	1.01977e-09	-1.50891e-10	-0.889944	0.000491549	-1.50891e-10	-0.933974	0.000491974	-1.50891e-10	-0.933845
102100525	rs187717	5.10974e-10	-0.932394	-0.648564	0.000415021	-0.87259	-0.230617	0.000413925	-0.874609	-0.231976
102100576	rs7729395	3.9676e-10	-1.83394	-1.92489e-10	0.000272093	-1.52539	-1.92489e-10	0.000272401	-1.525	-1.92489e-10
102100817	rs80203531	3.95574e-10	-1.83694	-1.92489e-10	0.000200426	-1.83109	-1.92489e-10	0.000200579	-1.83106	-1.92489e-10
102100856	rs258132	5.97214e-10	-0.855648	-0.569353	0.000516555	-0.768529	-0.115823	0.000515087	-0.770661	-0.117274
102101077	rs77385242	4.38597e-10	-1.7337	-1.92489e-10	0.000201244	-1.82702	-1.92489e-10	0.000201394	-1.82701	-1.92489e-10
102101345	rs150068049	3.96178e-10	-1.83541	-1.92489e-10	0.000200953	-1.82846	-1.92489e-10	0.000201108	-1.82843	-1.92489e-10
102101540	rs2059211	3.95781e-10	-1.83642	-1.92489e-10	0.000304953	-1.41138	-1.92489e-10	0.00030496	-1.41209	-1.92489e-10
102101747	rs116416883	6.66486e-10	-1.31526	-1.92489e-10	0.000218301	-1.74566	-1.92489e-10	0.00021845	-1.74571	-1.92489e-10
102102451	rs258131	6.19599e-10	-0.806464	-0.581741	0.000535033	-0.71724	-0.131966	0.000533491	-0.719422	-0.133406
102102540	rs258130	5.89861e-10	-0.855648	-0.581741	0.000508283	-0.768529	-0.131966	0.000506844	-0.770661	-0.133406
102102806	rs72783837	3.40975e-09	0.317117	-1.92489e-10	0.000844091	-0.393275	-1.92489e-10	0.000843982	-0.394139	-1.92489e-10
102103062	rs258140	5.99217e-10	-0.839912	-0.581741	0.000516696	-0.752114	-0.131966	0.000515225	-0.754262	-0.133406
102103608	rs258139	5.99217e-10	-0.839912	-0.581741	0.000516696	-0.752114	-0.131966	0.000515225	-0.754262	-0.133406
102103797	rs258138	5.85885e-10	-0.855648	-0.588505	0.000503815	-0.768529	-0.140796	0.000502392	-0.770661	-0.14223
102103919	rs258137	5.99217e-10	-0.839912	-0.581741	0.000516696	-0.752114	-0.131966	0.000515225	-0.754262	-0.133406
102104051	rs258136	6.55142e-10	-0.806464	-0.525961	0.000576248	-0.71724	-0.0577578	0.000574557	-0.719422	-0.0592506
102104188	rs144482323	7.33338e-10	-1.50891e-10	-1.21967	0.000371978	-1.50891e-10	-1.2127	0.000372244	-1.50891e-10	-1.21272
102104995	rs190483	6.37376e-10	-0.824052	-0.535865	0.000561226	-0.735575	-0.065836	0.000559595	-0.737739	-0.0673195
102105405	rs258135	6.5282e-10	-0.806464	-0.529511	0.000576342	-0.71724	-0.0575944	0.000574653	-0.719422	-0.0590832
102105688	rs258134	6.6165e-10	-0.806464	-0.516076	0.000586458	-0.71724	-0.0401944	0.000584733	-0.719422	-0.0416943
102105847	rs115413967	6.16257e-10	-1.39361	-1.92489e-10	0.000243651	-1.6358	-1.92489e-10	0.000243835	-1.63578	-1.92489e-10
102105963	rs457442	6.52854e-10	-0.839912	-0.496012	0.000581227	-0.752114	-0.0142796	0.000579528	-0.754262	-0.0157958
102106144	rs115689331	3.95574e-10	-1.83694	-1.92489e-10	0.000200426	-1.83109	-1.92489e-10	0.000200579	-1.83106	-1.92489e-10
102106533	rs2431532	9.46847e-10	-0.434628	-0.529511	0.000863814	-0.312583	-0.0575944	0.000861034	-0.315055	-0.0590832
102106605	rs79641165	1.16025e-09	-1.50891e-10	-0.760885	0.000625544	-1.50891e-10	-0.692914	0.000625922	-1.50891e-10	-0.693045
102107009	rs75083930	4.10308e-10	-1.80037	-1.92489e-10	0.000362896	-1.23742	-1.92489e-10	0.000363159	-1.23743	-1.92489e-10
102107262	rs459760	4.12476e-10	-1.07544	-0.71966	0.00030316	-1.09964	-0.317636	0.000302461	-1.10139	-0.318926
102107466	rs459202	2.74055e-10	-1.75373	-0.450215	0.000233216	-1.77362	0.0940539	0.000232901	-1.77409	0.0924289
102107949	rs10053486	3.98235e-10	-1.83024	-1.92489e-10	0.000274315	-1.51726	-1.92489e-10	0.000274412	-1.51764	-1.92489e-10
102108099	rs2431531	2.56393e-10	-1.55875	-0.711814	0.000242615	-1.42729	-0.212774	0.000242114	-1.42857	-0.214289
102110245	rs258144	2.72382e-10	-1.46892	-0.741151	0.000263856	-1.30162	-0.25451	0.000263275	-1.30308	-0.255992
102110272	rs154635	2.68303e-10	-1.47842	-0.746744	0.000258869	-1.31307	-0.26214	0.000258304	-1.31452	-0.263617
102110358	rs154634	2.72287e-10	-1.46892	-0.741501	0.000263806	-1.30162	-0.254696	0.000263225	-1.30308	-0.25618
102110557	rs194473	2.66769e-10	-1.47842	-0.752479	0.000256766	-1.31307	-0.270295	0.000256208	-1.31452	-0.271766
102110673	rs258142	2.46068e-10	-1.55919	-0.752479	0.00023266	-1.41166	-0.270295	0.000232187	-1.41296	-0.271766
102111051	rs154633	2.6539e-10	-1.47842	-0.757663	0.000254877	-1.31307	-0.277679	0.000254324	-1.31452	-0.279145
102111218	rs111941033	1.29812e-10	-1.75357	-1.19762	6.1392e-05	-1.83769	-1.17656	6.14353e-05	-1.83769	-1.1766
102111300	rs258141	3.56379e-10	-1.0398	-0.901487	0.000265937	-0.977854	-0.57042	0.000265368	-0.979642	-0.571511
102111678	rs118085962	1.2881e-10	-1.83573	-1.1232	0.000103704	-1.4161	-1.0739	0.000103748	-1.41617	-1.07413
102111777	rs150613837	1.38975e-10	-1.68157	-1.20142	6.11419e-05	-1.83564	-1.1827	6.11852e-05	-1.83564	-1.18273
102111981	rs115990337	1.38928e-10	-1.68138	-1.20194	6.13235e-05	-1.83189	-1.18348	6.1367e-05	-1.83189	-1.18351
102111983	rs116378407	1.37539e-10	-1.68652	-1.20685	6.06305e-05	-1.83638	-1.19036	6.06737e-05	-1.83638	-1.19038
102112307	rs74395521	3.9489e-10	-1.83867	-1.92489e-10	0.000199718	-1.83463	-1.92489e-10	0.00019987	-1.83461	-1.92489e-10
102112573	rs149787226	7.18315e-10	-1.24037	-1.92489e-10	0.000229654	-1.69496	-1.92489e-10	0.000229841	-1.69488	-1.92489e-10
102112690	rs77694960	1.37424e-10	-1.68652	-1.20769	6.05606e-05	-1.83638	-1.19151	6.06037e-05	-1.83638	-1.19154
102112797	rs168927	2.70455e-10	-1.44957	-0.767606	0.000260083	-1.27835	-0.292181	0.000259509	-1.27984	-0.293634
102113049	rs56383949	6.52614e-10	-0.906081	-0.430209	0.000251503	-1.24427	-0.359811	0.000251604	-1.24436	-0.360051
102113225	rs116010464	1.22723e-09	-0.70476	-1.92489e-10	0.000236808	-1.66428	-1.92489e-10	0.000236961	-1.66438	-1.92489e-10
102113406	rs194472	2.60905e-10	-1.47842	-0.774704	0.000248668	-1.31307	-0.302343	0.000248133	-1.31452	-0.303788
102113583	rs78513239	1.36905e-10	-1.68968	-1.20831	6.04791e-05	-1.83681	-1.19242	6.05222e-05	-1.83681	-1.19245
102113597	rs258236	2.63394e-10	-1.46892	-0.774704	0.000251532	-1.30162	-0.302343	0.000250987	-1.30308	-0.303788
102114119	rs75254393	1.03806e-07	3.733	-1.92489e-10	0.000464309	-0.990984	-1.92489e-10	0.000464946	-0.99035	-1.92489e-10
102114414	rs416769	2.68385e-10	-1.29253	-0.932328	0.000193268	-1.25275	-0.614705	0.000192914	-1.25427	-0.615757
102114999	rs115657488	4.11283e-10	-1.798	-1.92489e-10	0.000426975	-1.07481	-1.92489e-10	0.000427021	-1.07544	-1.92489e-10
102115361	rs143471579	1.39289e-10	-1.68157	-1.19916	6.13302e-05	-1.83564	-1.17962	6.13736e-05	-1.83564	-1.17965
102115362	rs466404	2.30375e-10	-1.59129	-0.786282	0.000203875	-1.45877	-0.355259	0.000203487	-1.46	-0.35667
102115668	rs455722	3.46365e-10	-1.0398	-0.929989	0.000254057	-0.977854	-0.616123	0.000253524	-0.979642	-0.617169
102115931	rs76253273	1.39174e-10	-1.67506	-1.2065	6.08242e-05	-1.83457	-1.18898	6.08674e-05	-1.83457	-1.18901
102115974	rs460417	2.77614e-10	-1.43885	-0.7522	0.000258345	-1.29974	-0.277495	0.000257783	-1.3012	-0.278951
102115989	rs145835567	5.92545e-10	-1.43285	-1.92489e-10	0.000207791	-1.795	-1.92489e-10	0.000207938	-1.79503	-1.92489e-10
102116092	rs117717672	7.46323e-10	-1.50891e-10	-1.20212	0.000390509	-1.50891e-10	-1.16408	0.000390769	-1.50891e-10	-1.16415
102116149	rs466986	2.53656e-10	-1.39014	-0.891154	0.000239775	-1.17166	-0.480175	0.000239261	-1.17326	-0.48146
102116293	rs466233	2.03906e-10	-1.2852	-1.21442	9.48583e-05	-1.43577	-1.14338	9.479e-05	-1.43695	-1.14366
102116303	rs466798	1.70254e-10	-1.64884	-1.03114	0.000112773	-1.67007	-0.736091	0.000112672	-1.67086	-0.736932
102116820	rs2432164	1.84711e-10	-1.43689	-1.1616	8.74572e-05	-1.60197	-1.05841	8.74181e-05	-1.60281	-1.05876
102117290	rs2458657	1.55684e-10	-1.58773	-1.18172	7.73114e-05	-1.68528	-1.09841	7.72935e-05	-1.68596	-1.0987
102118007	rs2431530	1.40616e-10	-1.77687	-1.09438	8.66897e-05	-1.79392	-0.875284	8.66648e-05	-1.7943	-0.875926
102118079	rs2431318	1.34104e-10	-1.81521	-1.10345	8.16087e-05	-1.839	-0.8906	8.16146e-05	-1.83904	-0.891225
102118080	rs2431319	1.34421e-10	-1.81521	-1.10108	8.19311e-05	-1.839	-0.886656	8.19368e-05	-1.83904	-0.887285
102118385	rs2431320	1.37579e-10	-1.80423	-1.08885	8.36167e-05	-1.81669	-0.888604	8.36026e-05	-1.81696	-0.88924
102118633	rs2432162	1.38919e-10	-1.77687	-1.10652	8.49352e-05	-1.79392	-0.895731	8.49125e-05	-1.7943	-0.896352
102118794	rs2431321	1.3825e-10	-1.77687	-1.11135	8.42946e-05	-1.79392	-0.903302	8.42726e-05	-1.7943	-0.903917
102119592	rs73774896	3.98313e-10	-1.83004	-1.92489e-10	0.00021431	-1.76411	-1.92489e-10	0.000214461	-1.76414	-1.92489e-10
102119693	rs111499436	1.20386e-10	-1.81164	-1.21494	6.07643e-05	-1.81544	-1.20909	6.08085e-05	-1.81544	-1.2091
102119738	rs111995713	1.22627e-10	-1.78774	-1.22039	5.97834e-05	-1.83056	-1.21025	5.98265e-05	-1.83056	-1.21026
102119896	rs144901914	5.75833e-10	-1.46146	-1.92489e-10	0.000205906	-1.80412	-1.92489e-10	0.000206052	-1.80414	-1.92489e-10
102119906	rs7737217	4.11232e-10	-1.79812	-1.92489e-10	0.000211001	-1.77967	-1.92489e-10	0.000211173	-1.77959	-1.92489e-10
102120269	rs461605	1.63005e-10	-1.58667	-1.13683	8.28812e-05	-1.6897	-1.02443	8.28558e-05	-1.69037	-1.0248
102120355	rs116352325	1.67197e-09	-0.395519	-1.92489e-10	0.000515927	-0.885569	-1.92489e-10	0.000516323	-0.885538	-1.92489e-10
102122109	rs258235	1.59579e-10	-1.63141	-1.11333	8.10121e-05	-1.72363	-1.0133	8.09937e-05	-1.72422	-1.01368
102122184	rs75681046	1.23419e-10	-1.77987	-1.22182	5.94098e-05	-1.83343	-1.21364	5.94528e-05	-1.83343	-1.21366
102122210	rs78882863	1.23419e-10	-1.77987	-1.22182	5.94098e-05	-1.83343	-1.21364	5.94528e-05	-1.83343	-1.21366
102122714	rs258234	1.63311e-10	-1.59443	-1.12719	8.34623e-05	-1.69566	-1.01148	8.34368e-05	-1.69631	-1.01187
102123073	rs6859777	1.2355e-10	-1.7781	-1.22252	5.91649e-05	-1.83398	-1.21723	5.92079e-05	-1.83398	-1.21724
102123728	rs6879433	1.23665e-10	-1.77721	-1.22249	5.91684e-05	-1.83424	-1.2169	5.92114e-05	-1.83424	-1.21692
102124513	rs258233	1.63965e-10	-1.61059	-1.10703	8.53298e-05	-1.70305	-0.981957	8.53029e-05	-1.70369	-0.982372
102124532	rs76363460	1.23229e-10	-1.78075	-1.22249	5.92376e-05	-1.83315	-1.21683	5.92806e-05	-1.83315	-1.21684
102125033	rs406761	1.31885e-10	-1.83061	-1.10473	7.92459e-05	-1.83349	-0.925489	7.92475e-05	-1.83362	-0.926071
102125338	rs114753981	4.01391e-10	-1.82234	-1.92489e-10	0.000287664	-1.46974	-1.92489e-10	0.000287858	-1.4698	-1.92489e-10
102125564	rs2431529	1.3001e-10	-1.83812	-1.11155	7.82137e-05	-1.83571	-0.936376	7.82353e-05	-1.8356	-0.936947
102125747	rs2431322	1.34935e-10	-1.77563	-1.13685	7.13191e-05	-1.8137	-1.05067	7.13281e-05	-1.81398	-1.05101
102126253	rs76433497	3.94579e-10	-1.83946	-1.92489e-10	0.000199171	-1.83737	-1.92489e-10	0.00019932	-1.83736	-1.92489e-10
102126935	rs78341434	1.16998e-10	-1.83299	-1.22213	6.15128e-05	-1.79695	-1.21534	6.1557e-05	-1.79695	-1.21536
102127168	rs32674	1.30998e-10	-1.83812	-1.10397	7.89785e-05	-1.83571	-0.926646	7.89998e-05	-1.8356	-0.927222
102128958	rs114555443	3.94598e-10	-1.83941	-1.92489e-10	0.000289624	-1.46295	-1.92489e-10	0.000289957	-1.46254	-1.92489e-10
102129000	rs258151	1.44726e-10	-1.8324	-1.01003	8.81441e-05	-1.83638	-0.816177	8.81658e-05	-1.83628	-0.816768
102129038	rs258150	1.43548e-10	-1.83435	-1.01626	8.81371e-05	-1.82783	-0.824809	8.8134e-05	-1.82802	-0.825394
102129125	rs258149	1.44028e-10	-1.78644	-1.06083	7.85588e-05	-1.80506	-0.962632	7.85628e-05	-1.80537	-0.962999
102129189	rs258148	1.43054e-10	-1.83779	-1.01626	8.75665e-05	-1.83433	-0.824809	8.75689e-05	-1.83445	-0.825394
102129347	rs171802	1.4327e-10	-1.83628	-1.01626	8.7782e-05	-1.83187	-0.824809	8.77821e-05	-1.83202	-0.825394
102129611	rs79508942	1.31981e-10	-1.71306	-1.22156	5.93475e-05	-1.83475	-1.21337	5.93906e-05	-1.83475	-1.21338
102130329	rs79450926	1.30447e-10	-1.72493	-1.22138	5.92562e-05	-1.83681	-1.21285	5.92992e-05	-1.83681	-1.21286
102130514	rs149519507	3.94586e-10	-1.83944	-1.92489e-10	0.000199202	-1.83722	-1.92489e-10	0.000199351	-1.8372	-1.92489e-10
102130667	rs144473683	1.47208e-09	-1.50891e-10	-0.522847	0.000832553	-1.50891e-10	-0.407037	0.000832911	-1.50891e-10	-0.407344
102130818	rs145003195	3.9458e-10	-1.83945	-1.92489e-10	0.00019901	-1.83818	-1.92489e-10	0.000199159	-1.83817	-1.92489e-10
102131299	rs32679	1.45552e-10	-1.82359	-1.01316	8.96693e-05	-1.8149	-0.820504	8.96583e-05	-1.81517	-0.821092
102131420	rs74680078	1.32205e-10	-1.71173	-1.22119	5.94255e-05	-1.8345	-1.21232	5.94686e-05	-1.83449	-1.21233
102131434	rs32678	1.44028e-10	-1.78644	-1.06083	7.85588e-05	-1.80506	-0.962632	7.85628e-05	-1.80537	-0.962999
102131747	rs141247703	5.74724e-10	-1.46339	-1.92489e-10	0.000205785	-1.8047	-1.92489e-10	0.000205931	-1.80473	-1.92489e-10
102131943	rs174016	1.4327e-10	-1.83628	-1.01626	8.7782e-05	-1.83187	-0.824809	8.77821e-05	-1.83202	-0.825394
102131967	rs174015	1.44555e-10	-1.78278	-1.06083	7.87913e-05	-1.8021	-0.962632	7.87942e-05	-1.80243	-0.962999
102132229	rs79785211	1.33298e-10	-1.7035	-1.22119	5.95283e-05	-1.83277	-1.21232	5.95716e-05	-1.83276	-1.21233
102133026	rs32677	1.44028e-10	-1.78644	-1.06083	7.85588e-05	-1.80506	-0.962632	7.85628e-05	-1.80537	-0.962999
102133329	rs79391386	1.32755e-10	-1.70758	-1.22119	5.94758e-05	-1.83365	-1.21232	5.9519e-05	-1.83365	-1.21233
102133575	rs76398679	1.31013e-10	-1.72099	-1.22099	5.93578e-05	-1.83619	-1.21177	5.94008e-05	-1.83618	-1.21178
102133783	rs79895684	1.31013e-10	-1.72099	-1.22099	5.93578e-05	-1.83619	-1.21177	5.94008e-05	-1.83618	-1.21178
102134558	rs74349677	1.31013e-10	-1.72099	-1.22099	5.93578e-05	-1.83619	-1.21177	5.94008e-05	-1.83618	-1.21178
102134635	rs32676	1.43715e-10	-1.83628	-1.01316	8.81607e-05	-1.83187	-0.820504	8.81605e-05	-1.83202	-0.821092
102134724	rs78566533	1.35875e-10	-1.68455	-1.22099	5.98411e-05	-1.82808	-1.21177	5.98846e-05	-1.82807	-1.21178
102135322	rs460586	1.45431e-10	-1.78644	-1.05114	7.9527e-05	-1.80506	-0.950383	7.95304e-05	-1.80537	-0.950759
102135407	rs168926	1.43859e-10	-1.79383	-1.05461	7.88895e-05	-1.80873	-0.954761	7.88944e-05	-1.80903	-0.955134
102136031	rs115772652	3.9457e-10	-1.83948	-1.92489e-10	0.000199084	-1.83781	-1.92489e-10	0.000199233	-1.8378	-1.92489e-10
102136320	rs79528314	3.94581e-10	-1.83945	-1.92489e-10	0.000199007	-1.83819	-1.92489e-10	0.000199156	-1.83818	-1.92489e-10
102136499	rs171803	1.4748e-10	-1.83115	-0.992436	9.03568e-05	-1.83481	-0.792959	9.03801e-05	-1.83469	-0.793561
102136767	rs258146	1.44945e-10	-1.79371	-1.04721	7.93936e-05	-1.81086	-0.946256	7.93994e-05	-1.81115	-0.94663
102137247	rs258145	1.40697e-10	-1.81403	-1.05664	7.72539e-05	-1.82631	-0.958128	7.72673e-05	-1.82651	-0.958494
102137350	rs7723719	1.39365e-10	-1.65941	-1.22077	6.03261e-05	-1.82057	-1.2112	6.037e-05	-1.82056	-1.21122
102137788	rs112371174	1.30263e-10	-1.72743	-1.22028	5.94014e-05	-1.83718	-1.21003	5.94444e-05	-1.83718	-1.21005
102138151	rs76144344	3.94586e-10	-1.83944	-1.92489e-10	0.000199202	-1.83722	-1.92489e-10	0.000199351	-1.8372	-1.92489e-10
102138275	rs77668411	1.30752e-10	-1.72743	-1.21654	5.98045e-05	-1.83718	-1.20327	5.98476e-05	-1.83718	-1.20329
102138494	rs78758721	1.30698e-10	-1.72743	-1.21695	5.97604e-05	-1.83718	-1.20401	5.98035e-05	-1.83718	-1.20402
102138503	rs78799826	1.29989e-10	-1.73248	-1.21735	5.9677e-05	-1.83786	-1.20473	5.97201e-05	-1.83786	-1.20475
102138542	rs168925	1.4212e-10	-1.80067	-1.05994	7.81516e-05	-1.81243	-0.960451	7.81584e-05	-1.81272	-0.960817
102138580	rs80263979	1.30428e-10	-1.72991	-1.21654	5.9784e-05	-1.83753	-1.20327	5.98271e-05	-1.83753	-1.20329
102139025	rs74898022	1.30215e-10	-1.73114	-1.21695	5.97303e-05	-1.83769	-1.20401	5.97734e-05	-1.83769	-1.20402
102139455	rs146980586	3.94586e-10	-1.83944	-1.92489e-10	0.000199202	-1.83722	-1.92489e-10	0.000199351	-1.8372	-1.92489e-10
102139617	rs138243893	1.26433e-09	-0.674981	-1.92489e-10	0.000209033	-1.78904	-1.92489e-10	0.000209186	-1.78905	-1.92489e-10
102140041	rs114952620	3.946e-10	-1.83941	-1.92489e-10	0.000198962	-1.83842	-1.92489e-10	0.00019911	-1.83841	-1.92489e-10
102140439	rs468891	1.49105e-10	-1.83359	-0.979035	9.18025e-05	-1.83718	-0.774718	9.18217e-05	-1.83709	-0.775333
102140615	rs469250	1.49754e-10	-1.83946	-0.968821	9.28785e-05	-1.83934	-0.760904	9.2887e-05	-1.83936	-0.761528
102141129	rs190369992	1.08346e-09	-0.829366	-1.92489e-10	0.000206967	-1.79898	-1.92489e-10	0.000207118	-1.79898	-1.92489e-10
102141765	rs249494	1.51415e-10	-1.82158	-0.975674	9.43338e-05	-1.81453	-0.770165	9.4319e-05	-1.81481	-0.770783
102142168	rs191945236	7.87269e-10	-1.50891e-10	-1.14871	0.000405745	-1.50891e-10	-1.12581	0.000406027	-1.50891e-10	-1.12585
102142382	rs37012	1.54873e-10	-1.82729	-0.947382	9.73222e-05	-1.82137	-0.732139	9.73085e-05	-1.8216	-0.732782
102142428	rs75198574	1.53579e-09	-1.50891e-10	-0.480476	0.000745846	-1.50891e-10	-0.517015	0.000746679	-1.50891e-10	-0.516636
102143052	rs142428389	1.93536e-09	-0.24923	-1.92489e-10	0.000350936	-1.27093	-1.92489e-10	0.000351181	-1.27097	-1.92489e-10
102143311	rs76177300	3.9577e-10	-1.83644	-1.92489e-10	0.000262797	-1.56015	-1.92489e-10	0.000263087	-1.55979	-1.92489e-10
102143618	rs37013	1.50071e-10	-1.8376	-0.968568	9.29644e-05	-1.83875	-0.760563	9.29794e-05	-1.83871	-0.761188
102143661	rs183662	1.43536e-10	-1.75158	-1.0991	8.09545e-05	-1.74895	-0.988697	8.09426e-05	-1.74948	-0.989055
102143897	rs115102153	3.94623e-10	-1.83935	-1.92489e-10	0.000199305	-1.8367	-1.92489e-10	0.000199456	-1.83668	-1.92489e-10
102144803	rs146180630	7.73385e-10	-1.50891e-10	-1.1665	0.000399593	-1.50891e-10	-1.14109	0.000399874	-1.50891e-10	-1.14112
102145120	rs115713309	3.94639e-10	-1.8393	-1.92489e-10	0.000199341	-1.83652	-1.92489e-10	0.000199491	-1.8365	-1.92489e-10
102145397	rs468631	1.50277e-10	-1.83946	-0.965337	9.33156e-05	-1.83934	-0.756209	9.33239e-05	-1.83936	-0.756837
102146027	rs996101	1.28801e-10	-1.74129	-1.21772	5.96062e-05	-1.83878	-1.205	5.96491e-05	-1.83878	-1.20502
102146969	rs114571166	4.10281e-10	-1.80044	-1.92489e-10	0.000198833	-1.83907	-1.92489e-10	0.00019898	-1.83907	-1.92489e-10
102148492	rs27857	1.48788e-10	-1.83908	-0.975674	9.20105e-05	-1.83947	-0.770165	9.2022e-05	-1.83946	-0.770783
102149700	rs115219068	5.0947e-10	-1.58391	-1.92489e-10	0.00020455	-1.81072	-1.92489e-10	0.000204697	-1.81074	-1.92489e-10
102149795	rs28092	1.48896e-10	-1.83821	-0.975812	9.20258e-05	-1.83911	-0.770352	9.204e-05	-1.83908	-0.77097
102149880	rs150136601	7.35175e-10	-1.21717	-1.92489e-10	0.00021236	-1.77325	-1.92489e-10	0.00021252	-1.77323	-1.92489e-10
102149894	rs27585	1.4871e-10	-1.83947	-0.975812	9.20278e-05	-1.83909	-0.770352	9.20355e-05	-1.83913	-0.77097
102150229	rs60582458	2.06551e-10	-1.35796	-1.12877	8.37514e-05	-1.55995	-1.14373	8.38211e-05	-1.55986	-1.14372
102150451	rs116303715	3.94679e-10	-1.83921	-1.92489e-10	0.000199416	-1.83614	-1.92489e-10	0.000199567	-1.83612	-1.92489e-10
102151674	rs466199	1.44307e-10	-1.83933	-1.006	8.82786e-05	-1.83946	-0.811574	8.8291e-05	-1.83947	-0.812163
102152014	rs79952701	3.94925e-10	-1.83858	-1.92489e-10	0.00019976	-1.83442	-1.92489e-10	0.000199912	-1.83439	-1.92489e-10
102152087	rs709375	1.47262e-10	-1.83908	-0.985983	9.07319e-05	-1.83947	-0.784158	9.07442e-05	-1.83946	-0.784767
102153414	rs456036	1.48522e-10	-1.77185	-1.0447	8.123e-05	-1.79305	-0.941195	8.12289e-05	-1.79343	-0.941575
102153700	rs76616761	1.27433e-10	-1.7495	-1.22019	5.925e-05	-1.83931	-1.21046	5.92929e-05	-1.83931	-1.21047
102154210	rs78943353	3.83314e-07	5.03933	-1.92489e-10	0.000592226	-0.747646	-1.92489e-10	0.000593205	-0.746732	-1.92489e-10
102155442	rs7701148	1.46907e-10	-1.73274	-1.09474	6.5525e-05	-1.83789	-1.11122	6.5574e-05	-1.83789	-1.11121
102155610	rs467897	1.51433e-10	-1.72114	-1.07599	9.51117e-05	-1.63534	-0.941138	9.50659e-05	-1.63614	-0.941561
102156092	rs151183667	7.43493e-10	-1.50891e-10	-1.20592	0.000369926	-1.50891e-10	-1.21823	0.000370205	-1.50891e-10	-1.21821
102156396	rs77009968	1.46808e-10	-1.72174	-1.10641	6.49189e-05	-1.83631	-1.12209	6.49674e-05	-1.83631	-1.12208
102157231	rs117591134	9.92495e-10	-1.50891e-10	-0.917055	0.000537202	-1.50891e-10	-0.84516	0.000537421	-1.50891e-10	-0.845489
102158618	rs32685	1.60155e-10	-1.7831	-0.958037	8.94103e-05	-1.80475	-0.833548	8.94073e-05	-1.80507	-0.833996
102158646	rs40491	1.50896e-10	-1.7831	-1.01759	8.31142e-05	-1.80475	-0.906569	8.31151e-05	-1.80507	-0.906973
102159787	rs32684	1.42833e-10	-1.83687	-1.01873	8.68407e-05	-1.83828	-0.829184	8.68601e-05	-1.83821	-0.82976
102159991	rs77195230	1.42403e-10	-1.76111	-1.09751	6.52554e-05	-1.83943	-1.11379	6.53041e-05	-1.83943	-1.11378
102160472	rs32683	1.4257e-10	-1.83871	-1.01873	8.67473e-05	-1.83935	-0.829184	8.67631e-05	-1.83933	-0.82976
102160785	rs258247	1.42095e-10	-1.83601	-1.02477	8.61657e-05	-1.83768	-0.837587	8.61867e-05	-1.8376	-0.838157
102161111	rs258246	1.42955e-10	-1.83601	-1.01873	8.68928e-05	-1.83768	-0.829184	8.69135e-05	-1.8376	-0.82976
102161421	rs6875826	1.59838e-10	-1.52505	-1.21807	6.41659e-05	-1.76445	-1.20562	6.42128e-05	-1.76444	-1.20563
102161454	rs258245	2.18058e-10	-1.40254	-1.02998	7.30795e-05	-1.79363	-1.04636	7.31483e-05	-1.79336	-1.04642
102161751	rs258244	1.48436e-10	-1.77787	-1.03926	8.06276e-05	-1.80416	-0.93753	8.06315e-05	-1.80448	-0.937898
102161768	rs6880688	1.45919e-10	-1.61531	-1.21892	6.14967e-05	-1.80464	-1.20791	6.15415e-05	-1.80464	-1.20792
102161911	rs468836	1.55447e-10	-1.82693	-0.944046	9.6479e-05	-1.8318	-0.730407	9.65052e-05	-1.83165	-0.731028
102162017	rs468343	1.52369e-10	-1.82861	-0.962366	9.40258e-05	-1.8331	-0.754863	9.40514e-05	-1.83296	-0.755468
102162626	rs469380	1.55768e-10	-1.82116	-0.947748	9.63297e-05	-1.82843	-0.735332	9.63591e-05	-1.82824	-0.73595
102163056	rs143027887	3.94574e-10	-1.83947	-1.92489e-10	0.000199769	-1.83437	-1.92489e-10	0.000199919	-1.83436	-1.92489e-10
102163129	rs468803	1.54302e-10	-1.82693	-0.951441	9.55338e-05	-1.8318	-0.740253	9.55602e-05	-1.83165	-0.740867
102163174	rs468024	1.89947e-10	-1.78931	-0.781229	0.000116225	-1.80027	-0.575737	0.0001162	-1.8006	-0.576356
102163300	rs685708	1.54302e-10	-1.82693	-0.951441	9.55338e-05	-1.8318	-0.740253	9.55602e-05	-1.83165	-0.740867
102163325	rs686043	1.55449e-10	-1.82693	-0.944031	9.64811e-05	-1.8318	-0.730386	9.65072e-05	-1.83165	-0.731007
102163582	rs537571896	4.59671e-09	-1.50891e-10	0.615819	0.00247828	-1.50891e-10	0.683787	0.00248022	-1.50891e-10	0.683831
102163781	rs686918	1.56348e-10	-1.82116	-0.944031	9.69285e-05	-1.82718	-0.730386	9.69587e-05	-1.82698	-0.731007
102163809	rs140214909	3.94579e-10	-1.83946	-1.92489e-10	0.000199817	-1.83413	-1.92489e-10	0.000199968	-1.83412	-1.92489e-10
102164118	rs469326	1.57146e-10	-1.8232	-0.936897	9.7688e-05	-1.82884	-0.720918	9.77165e-05	-1.82866	-0.721544
102165032	rs709376	1.59258e-10	-1.82868	-0.918076	9.93835e-05	-1.83647	-0.696075	9.94025e-05	-1.83638	-0.696717
102165101	rs139399469	8.40778e-10	-1.50891e-10	-1.08295	0.000401146	-1.50891e-10	-1.13721	0.000401495	-1.50891e-10	-1.13708
102165172	rs364178	1.5561e-10	-1.78694	-0.982985	9.54806e-05	-1.78996	-0.782651	9.54577e-05	-1.79035	-0.783238
102165314	rs363967	1.58396e-10	-1.77962	-0.972556	9.75265e-05	-1.78285	-0.768559	9.74994e-05	-1.78327	-0.769155
102165321	rs546506046	3.98318e-10	-1.83003	-1.92489e-10	0.000204273	-1.81208	-1.92489e-10	0.000204432	-1.81204	-1.92489e-10
102165571	rs468173	1.57929e-10	-1.7861	-0.96903	9.71028e-05	-1.79195	-0.763811	9.7079e-05	-1.79234	-0.76441
102166074	rs468501	1.6723e-10	-1.75354	-0.944367	0.000104434	-1.75214	-0.730834	0.000104393	-1.75266	-0.731454
102166175	rs7717887	4.07399e-10	-1.80748	-1.92489e-10	0.00020345	-1.81611	-1.92489e-10	0.000203611	-1.81606	-1.92489e-10
102166569	rs76029896	1.66586e-09	-1.50891e-10	-0.399181	0.000974817	-1.50891e-10	-0.249285	0.000975099	-1.50891e-10	-0.249732
102167154	rs467693	1.71504e-10	-1.45238	-1.22029	8.95119e-05	-1.44593	-1.19123	8.9472e-05	-1.44699	-1.19135
102167632	rs258243	2.4726e-10	-1.74678	-0.560061	0.000169533	-1.74627	-0.252218	0.000169421	-1.7468	-0.253089
102168113	rs114431795	3.94658e-10	-1.83926	-1.92489e-10	0.000199319	-1.83663	-1.92489e-10	0.000199468	-1.83662	-1.92489e-10
102168556	rs258241	2.52559e-10	-1.74201	-0.543619	0.000173764	-1.74149	-0.232341	0.000173646	-1.74203	-0.233221
102168884	rs258240	2.6376e-10	-1.72752	-0.514717	0.000182602	-1.72697	-0.197259	0.000182469	-1.72754	-0.198147
102168930	rs60818799	1.28627e-10	-1.76838	-1.19198	6.18339e-05	-1.83907	-1.16801	6.18775e-05	-1.83907	-1.16804
102168967	rs57414743	7.54193e-10	-1.50891e-10	-1.19163	0.000378976	-1.50891e-10	-1.19406	0.000379256	-1.50891e-10	-1.19406
102169794	rs80134320	3.94878e-10	-1.8387	-1.92489e-10	0.000274227	-1.51758	-1.92489e-10	0.000274533	-1.5172	-1.92489e-10
102169880	rs468000	2.95435e-10	-1.54115	-0.587678	0.000176861	-1.60372	-0.352446	0.000176725	-1.60453	-0.353142
102169904	rs468987	2.17239e-10	-1.75466	-0.681624	0.000144999	-1.75417	-0.400632	0.000144917	-1.75468	-0.401434
102169906	rs146003867	4.01396e-10	-1.82233	-1.92489e-10	0.000228484	-1.70007	-1.92489e-10	0.000228635	-1.70015	-1.92489e-10
102170255	rs73189051	4.05577e-10	-1.81197	-1.92489e-10	0.000209956	-1.78464	-1.92489e-10	0.000210122	-1.78458	-1.92489e-10
102170284	rs13171332	1.56952e-10	-1.81693	-0.944402	8.683e-05	-1.80735	-0.860227	8.6878e-05	-1.80733	-0.860438
102170617	rs73189054	1.21614e-10	-1.82644	-1.18998	6.23868e-05	-1.7971	-1.20108	6.24368e-05	-1.79705	-1.20106
102170913	rs13172364	1.60796e-10	-1.80694	-0.930197	0.000118547	-1.55276	-0.803471	0.000118613	-1.55269	-0.803707
102171053	rs13156823	1.57209e-10	-1.82281	-0.936893	0.00011161	-1.60503	-0.811495	0.000111672	-1.60497	-0.811729
102171273	rs73189057	7.49702e-10	-1.50891e-10	-1.1976	0.000387302	-1.50891e-10	-1.17233	0.000387567	-1.50891e-10	-1.17238
102171388	rs13156318	1.56359e-10	-1.8263	-0.938828	0.000109842	-1.61868	-0.813817	0.000109903	-1.61862	-0.81405
102171530	rs3909478	1.58584e-10	-1.8208	-0.930197	0.000113343	-1.59764	-0.803471	0.000113407	-1.59758	-0.803707
102171559	rs3909477	1.59428e-10	-1.81756	-0.928124	0.000114916	-1.58634	-0.80099	0.00011498	-1.58628	-0.801226
102172125	rs113342548	4.04996e-10	-1.8134	-1.92489e-10	0.000209529	-1.78667	-1.92489e-10	0.000209695	-1.78662	-1.92489e-10
102172496	rs6886411	1.22657e-10	-1.78629	-1.22159	6.0067e-05	-1.81537	-1.2207	6.01115e-05	-1.81536	-1.22071
102172751	rs6872846	1.61033e-10	-1.83384	-0.901829	0.000110771	-1.65443	-0.769636	0.000110831	-1.65438	-0.769881
102174078	rs35574814	1.61736e-10	-1.83384	-0.897471	0.000111346	-1.65443	-0.76446	0.000111406	-1.65438	-0.764707
102174873	rs6859239	1.61383e-10	-1.83384	-0.899653	0.000111058	-1.65443	-0.767052	0.000111118	-1.65438	-0.767298
102175196	rs13173707	1.61034e-10	-1.83384	-0.901822	0.000110772	-1.65443	-0.769629	0.000110832	-1.65438	-0.769874
102175339	rs12187265	4.07831e-10	-1.80642	-1.92489e-10	0.000260689	-1.5682	-1.92489e-10	0.000260904	-1.56812	-1.92489e-10
102176121	rs116000597	4.09906e-10	-1.80135	-1.92489e-10	0.000213051	-1.77	-1.92489e-10	0.000213221	-1.76994	-1.92489e-10
102176237	rs114312456	4.10473e-10	-1.79997	-1.92489e-10	0.000213448	-1.76814	-1.92489e-10	0.000213619	-1.76808	-1.92489e-10
102176345	rs7705636	1.62195e-10	-1.8334	-0.895076	0.000111938	-1.65197	-0.761619	0.000111999	-1.65192	-0.761866
102176420	rs73191083	1.91732e-10	-1.77673	-0.784451	0.000106615	-1.82881	-0.633504	0.000106667	-1.8288	-0.633762
102176461	rs13175330	1.61914e-10	-1.83295	-0.89726	0.000111926	-1.64949	-0.76421	0.000111987	-1.64943	-0.764457
102176556	rs73191087	1.39083e-10	-1.76063	-1.12157	6.92614e-05	-1.82163	-1.07202	6.93068e-05	-1.82162	-1.07211
102176854	rs13155440	1.62479e-10	-1.83384	-0.892886	0.000111953	-1.65443	-0.75902	0.000112014	-1.65438	-0.759269
102177357	rs34280119	1.59024e-10	-1.83758	-0.91064	0.000106789	-1.68056	-0.780118	0.000106847	-1.68052	-0.780361
102177641	rs1423136	1.23884e-10	-1.78289	-1.21504	6.03781e-05	-1.81757	-1.21334	6.04227e-05	-1.81757	-1.21334
102177738	rs1423137	1.61841e-10	-1.8334	-0.89726	0.000111649	-1.65197	-0.76421	0.000111709	-1.65192	-0.764457
102177854	rs35341786	1.55756e-10	-1.81566	-0.95333	0.000112202	-1.57997	-0.831261	0.000112266	-1.57991	-0.83149
102178087	rs60633106	4.01874e-10	-1.82114	-1.92489e-10	0.000207175	-1.79797	-1.92489e-10	0.000207338	-1.79792	-1.92489e-10
102179247	rs60948595	2.16645e-10	-1.81808	-0.620936	0.000127055	-1.83945	-0.447463	0.000127116	-1.83945	-0.447721
102180691	rs116415332	4.16445e-10	-1.78552	-1.92489e-10	0.000213081	-1.76986	-1.92489e-10	0.00021325	-1.7698	-1.92489e-10
102180767	rs35173598	2.17101e-10	-1.81598	-0.620936	0.000127052	-1.83948	-0.447463	0.000127113	-1.83948	-0.447721
102181061	rs17154763	1.51206e-10	-1.81299	-0.985648	0.000106148	-1.59602	-0.870679	0.00010621	-1.59596	-0.870889
102182022	rs74646885	4.04332e-10	-1.81504	-1.92489e-10	0.000261353	-1.56566	-1.92489e-10	0.000261577	-1.56554	-1.92489e-10
102182208	rs35260081	2.3712e-10	-1.75738	-0.591331	0.000133698	-1.82744	-0.408507	0.000133762	-1.82743	-0.408778
102182335	rs76598270	6.4919e-09	0.961033	-1.92489e-10	0.000432986	-1.06083	-1.92489e-10	0.000433225	-1.06101	-1.92489e-10
102182561	rs59280720	1.46887e-10	-1.81324	-1.01437	0.000105546	-1.5665	-0.905888	0.000105612	-1.56641	-0.906086
102183166	rs62362485	8.7082e-09	1.25474	-1.92489e-10	0.00123076	-0.0161455	-1.92489e-10	0.0012308	-0.0168551	-1.92489e-10
102183202	rs7701053	2.29509e-10	-1.81272	-0.568612	0.000135567	-1.83933	-0.382733	0.00013563	-1.83933	-0.383009
102183382	rs7719465	2.40251e-10	-1.81349	-0.522106	0.000141929	-1.83939	-0.336821	0.000141996	-1.83939	-0.33709
102183413	rs7718441	2.31915e-10	-1.80708	-0.563826	0.000136395	-1.83867	-0.377311	0.000136458	-1.83867	-0.377588
102183951	rs11948363	2.28434e-10	-1.81424	-0.571791	0.000135037	-1.83943	-0.386558	0.0001351	-1.83943	-0.386831
102184050	rs146872296	8.58572e-10	-1.50891e-10	-1.06201	0.000450512	-1.50891e-10	-1.02115	0.000450809	-1.50891e-10	-1.02123
102184251	rs58593363	2.31683e-10	-1.80441	-0.567496	0.000135862	-1.8382	-0.381691	0.000135926	-1.8382	-0.381964
102184265	rs58008597	2.3198e-10	-1.80792	-0.562707	0.00013652	-1.8388	-0.376266	0.000136583	-1.8388	-0.37654
102184988	rs73192705	1.36397e-09	-1.50891e-10	-0.599123	0.000823826	-1.50891e-10	-0.417575	0.000824213	-1.50891e-10	-0.417842
102185342	rs7712266	2.39816e-10	-1.79989	-0.537519	0.000140687	-1.83723	-0.347772	0.000140752	-1.83722	-0.34805
102185474	rs76507374	8.00301e-10	-1.50891e-10	-1.13229	0.000404955	-1.50891e-10	-1.12776	0.000405213	-1.50891e-10	-1.12786
102185735	rs74786537	5.4921e-10	-1.5088	-1.92489e-10	0.000199806	-1.83419	-1.92489e-10	0.000199949	-1.83421	-1.92489e-10
102186681	rs7704891	2.37998e-10	-1.78781	-0.557207	0.000138623	-1.83373	-0.366042	0.000138688	-1.83373	-0.366319
102187342	rs10515335	2.34925e-10	-1.79597	-0.562037	0.000137523	-1.83622	-0.371523	0.000137587	-1.83622	-0.371799
102187680	rs10515336	2.35156e-10	-1.79499	-0.562037	0.00013756	-1.83595	-0.371523	0.000137624	-1.83595	-0.371799
102188690	rs7729951	2.3653e-10	-1.794	-0.557207	0.000138355	-1.83567	-0.366042	0.00013842	-1.83566	-0.366319
102188805	rs78876507	2.46321e-10	-1.74427	-0.566368	0.000138791	-1.82212	-0.37644	0.000138857	-1.82211	-0.376716
102188806	rs7730129	2.37679e-10	-1.794	-0.552359	0.000139118	-1.83567	-0.360543	0.000139183	-1.83566	-0.360821
102189639	rs142544844	4.20637e-10	-1.77551	-1.92489e-10	0.000215507	-1.75854	-1.92489e-10	0.000215678	-1.75848	-1.92489e-10
102190102	rs34375252	5.41803e-10	-1.52237	-1.92489e-10	0.000198827	-1.8391	-1.92489e-10	0.000198976	-1.83909	-1.92489e-10
102190125	rs73192711	1.4155e-09	-1.50891e-10	-0.562037	0.000862652	-1.50891e-10	-0.371523	0.00086305	-1.50891e-10	-0.371799
102190896	rs17154779	2.44073e-10	-1.79299	-0.526817	0.000143245	-1.83537	-0.331607	0.000143311	-1.83537	-0.331889
102190962	rs79678562	5.6558e-10	-1.47943	-1.92489e-10	0.000200659	-1.82993	-1.92489e-10	0.000200801	-1.82996	-1.92489e-10
102191197	rs116669057	4.13527e-10	-1.79256	-1.92489e-10	0.000211379	-1.77788	-1.92489e-10	0.000211546	-1.77783	-1.92489e-10
102191715	rs32680	1.21371e-10	-1.8364	-1.18203	6.47531e-05	-1.74509	-1.21587	6.47796e-05	-1.74547	-1.21581
102191821	rs17154783	2.51546e-10	-1.79198	-0.497673	0.000148087	-1.83507	-0.298666	0.000148155	-1.83506	-0.298954
102191881	rs17154786	2.50276e-10	-1.79704	-0.497673	0.000147874	-1.83651	-0.298666	0.000147941	-1.83651	-0.298954
102193214	rs73192714	1.48021e-09	-1.50891e-10	-0.517337	0.000907461	-1.50891e-10	-0.320884	0.000907872	-1.50891e-10	-0.321168
102193382	rs13153062	2.11975e-10	-1.8296	-0.631207	0.000146347	-1.64241	-0.503147	0.000146422	-1.64234	-0.503444
102193594	rs74939040	4.73414e-10	-1.65731	-1.92489e-10	0.000245223	-1.62937	-1.92489e-10	0.000245428	-1.62927	-1.92489e-10
102194473	rs78402459	7.42065e-10	-1.50891e-10	-1.20784	0.00036848	-1.50891e-10	-1.22215	0.000368755	-1.50891e-10	-1.22214
102194560	rs57924344	4.10428e-10	-1.80008	-1.92489e-10	0.000212686	-1.77172	-1.92489e-10	0.000212852	-1.77167	-1.92489e-10
102194757	rs79775571	4.5319e-10	-1.70096	-1.92489e-10	0.000233939	-1.67647	-1.92489e-10	0.000234132	-1.67639	-1.92489e-10
102195592	rs76598981	6.34551e-10	-1.36436	-1.92489e-10	0.000220235	-1.73684	-1.92489e-10	0.0002204	-1.73683	-1.92489e-10
102196013	rs57425975	1.57125e-09	-1.50891e-10	-0.457648	0.000966505	-1.50891e-10	-0.257848	0.000966932	-1.50891e-10	-0.258143
102196156	rs7704560	1.57125e-09	-1.50891e-10	-0.457648	0.000966505	-1.50891e-10	-0.257848	0.000966932	-1.50891e-10	-0.258143
102196237	rs139005508	4.24524e-10	-1.76631	-1.92489e-10	0.00021774	-1.74823	-1.92489e-10	0.000217914	-1.74817	-1.92489e-10
102196309	rs258152	1.67999e-10	-1.48495	-1.20836	6.22893e-05	-1.77724	-1.2225	6.2354e-05	-1.77695	-1.2225
102196400	rs7725628	2.64426e-10	-1.78269	-0.457025	0.000154162	-1.83195	-0.26158	0.000154232	-1.83194	-0.261869
102196653	rs75585977	4.60829e-10	-1.68425	-1.92489e-10	0.000238211	-1.65838	-1.92489e-10	0.000238407	-1.65829	-1.92489e-10
102197179	rs184644741	4.51218e-09	-1.50891e-10	0.597258	0.00295418	-1.50891e-10	0.859441	0.0029554	-1.50891e-10	0.859117
102197249	rs143848984	8.38989e-10	-1.08508	-1.92489e-10	0.000288148	-1.46806	-1.92489e-10	0.000288321	-1.4682	-1.92489e-10
102198304	rs73192721	1.54767e-09	-1.50891e-10	-0.472772	0.000950219	-1.50891e-10	-0.274842	0.000950641	-1.50891e-10	-0.275135
102198382	rs73192723	1.54767e-09	-1.50891e-10	-0.472772	0.000950219	-1.50891e-10	-0.274842	0.000950641	-1.50891e-10	-0.275135
102198464	rs73192724	1.55573e-09	-1.50891e-10	-0.467574	0.000955787	-1.50891e-10	-0.269	0.00095621	-1.50891e-10	-0.269293
102198627	rs73192726	1.50992e-09	-1.50891e-10	-0.497464	0.00092418	-1.50891e-10	-0.302628	0.000924594	-1.50891e-10	-0.302916
102199373	rs6867062	1.50863e-10	-1.81667	-0.984233	7.9631e-05	-1.79745	-0.956679	7.96888e-05	-1.79744	-0.9567
102199962	rs9687982	1.58787e-09	-1.50891e-10	-0.447127	0.000977989	-1.50891e-10	-0.246037	0.000978419	-1.50891e-10	-0.246333
102200149	rs7708778	2.63342e-10	-1.7967	-0.447127	0.000155879	-1.83642	-0.246037	0.000155948	-1.83641	-0.246333
102200514	rs75801753	4.32284e-10	-1.74819	-1.92489e-10	0.000222163	-1.72812	-1.92489e-10	0.000222342	-1.72805	-1.92489e-10
102201293	rs76396377	4.45345e-10	-1.71843	-1.92489e-10	0.000229538	-1.69547	-1.92489e-10	0.000229725	-1.69539	-1.92489e-10
102201590	rs249496	1.60149e-10	-1.64966	-1.09151	0.00022109	-0.717783	-1.01518	0.000221308	-0.717398	-1.01532
102202076	rs73192734	1.39427e-09	-1.50891e-10	-0.577154	0.000846676	-1.50891e-10	-0.390216	0.000847065	-1.50891e-10	-0.390493
102202317	rs76880975	2.29941e-10	-1.83864	-0.540816	0.000140981	-1.83245	-0.350459	0.000141043	-1.83246	-0.350744
102202769	rs7720341	1.45304e-09	-1.50891e-10	-0.535867	0.000885961	-1.50891e-10	-0.344862	0.00088636	-1.50891e-10	-0.345148
102203032	rs2230458	8.73216e-10	-1.04509	-1.92489e-10	0.000200087	-1.83278	-1.92489e-10	0.000200234	-1.83279	-1.92489e-10
102205753	rs249495	2.11809e-10	-1.52739	-0.934204	0.000287493	-0.599293	-0.871043	0.000287683	-0.599255	-0.871156
102206925	rs73192738	1.4317e-09	-1.50891e-10	-0.550661	0.000871257	-1.50891e-10	-0.361598	0.000871652	-1.50891e-10	-0.361881
102206990	rs73192740	1.4317e-09	-1.50891e-10	-0.550661	0.000871257	-1.50891e-10	-0.361598	0.000871652	-1.50891e-10	-0.361881
102207074	rs73192743	1.39869e-09	-1.50891e-10	-0.573987	0.000848529	-1.50891e-10	-0.38803	0.000848918	-1.50891e-10	-0.388309
102207611	rs73192745	1.4317e-09	-1.50891e-10	-0.550661	0.000871257	-1.50891e-10	-0.361598	0.000871652	-1.50891e-10	-0.361881
102208045	rs140331723	4.69191e-10	-1.66627	-1.92489e-10	0.00025524	-1.58933	-1.92489e-10	0.000255473	-1.58915	-1.92489e-10
102208253	rs73192746	1.4254e-09	-1.50891e-10	-0.555067	0.000866921	-1.50891e-10	-0.366587	0.000867315	-1.50891e-10	-0.366869
102208339	rs115518913	4.14864e-10	-1.78933	-1.92489e-10	0.00021216	-1.77419	-1.92489e-10	0.000212328	-1.77414	-1.92489e-10
102208437	rs150347870	7.41705e-10	-1.50891e-10	-1.20833	0.000369877	-1.50891e-10	-1.21836	0.000370156	-1.50891e-10	-1.21835
102209087	rs117840323	7.31249e-10	-1.50891e-10	-1.22252	0.000372393	-1.50891e-10	-1.21159	0.00037265	-1.50891e-10	-1.21163
102209549	rs112618702	6.93526e-09	1.0271	-1.92489e-10	0.000460796	-0.99858	-1.92489e-10	0.000461058	-0.998746	-1.92489e-10
102209823	rs6868471	1.42741e-09	-1.50891e-10	-0.553662	0.000868301	-1.50891e-10	-0.364996	0.000868695	-1.50891e-10	-0.365279
102209999	rs6872741	1.43445e-09	-1.50891e-10	-0.54874	0.000873153	-1.50891e-10	-0.359424	0.000873548	-1.50891e-10	-0.359708
102212373	rs11742729	7.96252e-09	1.16522	-1.92489e-10	0.00049696	-0.923024	-1.92489e-10	0.00049724	-0.923198	-1.92489e-10
102212518	rs59971900	1.48087e-09	-1.50891e-10	-0.516889	0.000905159	-1.50891e-10	-0.323424	0.000905563	-1.50891e-10	-0.323714
102212963	rs6885642	2.49417e-10	-1.83803	-0.460119	0.00015686	-1.8167	-0.259484	0.000156925	-1.81672	-0.259783
102213006	rs114505683	4.1809e-10	-1.78158	-1.92489e-10	0.000214036	-1.76539	-1.92489e-10	0.000214206	-1.76533	-1.92489e-10
102214822	rs7735820	1.55918e-09	-1.50891e-10	-0.465365	0.000959252	-1.50891e-10	-0.265381	0.000959672	-1.50891e-10	-0.265679
102215516	rs7712423	1.56738e-09	-1.50891e-10	-0.460119	0.000964925	-1.50891e-10	-0.259484	0.000965347	-1.50891e-10	-0.259783
102216654	rs73192765	1.56738e-09	-1.50891e-10	-0.460119	0.000964925	-1.50891e-10	-0.259484	0.000965347	-1.50891e-10	-0.259783
102216993	rs73192767	1.50729e-09	-1.50891e-10	-0.499207	0.000921771	-1.50891e-10	-0.305238	0.00092218	-1.50891e-10	-0.30553
102217148	rs73192768	1.57565e-09	-1.50891e-10	-0.454854	0.000970651	-1.50891e-10	-0.253568	0.000971074	-1.50891e-10	-0.253869
102217209	rs118111696	7.37706e-10	-1.50891e-10	-1.21373	0.000370757	-1.50891e-10	-1.21599	0.000371033	-1.50891e-10	-1.21598
102218272	rs7729022	2.47337e-10	-1.83928	-0.46724	0.000154572	-1.82338	-0.267489	0.000154637	-1.8234	-0.267788
102218780	rs7715521	1.51816e-09	-1.50891e-10	-0.492026	0.000930897	-1.50891e-10	-0.295387	0.000931309	-1.50891e-10	-0.29568
102218906	rs2400872	2.47322e-10	-1.83935	-0.46724	0.000154479	-1.82399	-0.267489	0.000154544	-1.824	-0.267788
102219498	rs115039299	4.22647e-10	-1.77074	-1.92489e-10	0.000216663	-1.75319	-1.92489e-10	0.000216836	-1.75313	-1.92489e-10
102220622	rs73192771	1.61305e-09	-1.50891e-10	-0.431397	0.000996549	-1.50891e-10	-0.227236	0.00099698	-1.50891e-10	-0.22754
102221175	rs115905424	4.44292e-10	-1.72079	-1.92489e-10	0.000228946	-1.69805	-1.92489e-10	0.000229133	-1.69797	-1.92489e-10
102221472	rs73175403	1.6745e-09	-1.50891e-10	-0.394009	0.00103038	-1.50891e-10	-0.193849	0.00103083	-1.50891e-10	-0.194151
102222351	rs59586300	1.45195e-09	-1.50891e-10	-0.536614	0.000888915	-1.50891e-10	-0.341534	0.000889309	-1.50891e-10	-0.341826
102222384	rs60524977	1.45195e-09	-1.50891e-10	-0.536614	0.000888915	-1.50891e-10	-0.341534	0.000889309	-1.50891e-10	-0.341826
102223210	rs73175405	1.45195e-09	-1.50891e-10	-0.536614	0.000888915	-1.50891e-10	-0.341534	0.000889309	-1.50891e-10	-0.341826
102223714	rs4397105	1.44476e-09	-1.50891e-10	-0.541582	0.000883923	-1.50891e-10	-0.347165	0.000884316	-1.50891e-10	-0.347457
102223829	rs116775030	4.42273e-10	-1.72535	-1.92489e-10	0.000227809	-1.70303	-1.92489e-10	0.000227995	-1.70295	-1.92489e-10
```
