## Supplementary material for "Characterization of shared and ancestry-specific signals driving complex traits using multi-ancestry fine-mapping": susiex_nc3.cs80.summary

```
# chr5:101223875-102223875
CS_ID	CS_LENGTH	CS_PURITY	MAX_PIP_SNP	BP	REF_ALLELE	ALT_ALLELE	REF_FRQ	BETA	SE	-LOG10P	MAX_PIP	POST-HOC_PROB_POP1	POST-HOC_PROB_POP2
1	117	0.876038	rs1901512	101723875	C,C	T,T	0.321074,0.53869	-0.0263098,0.00450706	0.00423473,0.00857506	9.28378,0.222453	0.0320594	0.999996	0.269105
2	1747	0	rs78116706	101713858	NA,G	NA,T	NA,0.963294	NA,-0.0737825	NA,0.0227328	NA,2.93112	0.0218368	0.262265	0.382828
3	1747	0	rs78116706	101713858	NA,G	NA,T	NA,0.963294	NA,-0.0737825	NA,0.0227328	NA,2.93112	0.0218487	0.26219	0.38275
```
