## Supplementary material for "Characterization of shared and ancestry-specific signals driving complex traits using multi-ancestry fine-mapping": orig_s1_snps

```
rs10051122
rs10079531
rs75878469
rs2454900
rs145276790
rs12515340
rs4957677
rs7721387
rs35839212
rs7703472
rs13182714
rs10039569
rs201487386
rs180902938
rs75463546
rs28700143
rs6880898
rs10053964
rs17159338
rs111947193
rs4571459
rs72784358
rs17159339
rs2055386
rs6884030
rs17159340
rs147064244
rs138257897
rs7734621
rs1039327
rs1500267
rs115867733
rs1909738
rs62378328
rs116676122
rs10065925
rs10051333
rs72784360
rs4449519
rs76921385
rs6875341
rs6871097
rs140528561
rs72784362
rs72784364
rs141731354
rs6877073
rs6877258
rs76253736
rs74944976
rs6893945
rs72784366
rs79019854
rs4957524
rs76613535
rs75407621
rs141232129
rs4632787
rs72784368
rs11742639
rs6866081
rs76926130
rs144379382
rs6893146
rs112288521
rs80041304
rs72784370
rs72784372
rs7443308
rs72784373
rs73777181
rs10052471
rs78088967
rs10479391
rs113507390
rs12653426
rs72784375
rs147856157
rs59078580
rs6880364
rs115838338
rs59531819
rs35836526
rs4957679
rs73777182
rs139455488
rs9986310
rs13353927
rs11738160
rs61546403
rs7737321
rs4382150
rs62378354
rs12054932
rs78445518
rs115225579
rs13187634
rs4351137
rs4357022
rs4245987
rs72784386
rs62378355
rs113281150
rs4957680
rs116836579
rs111397365
rs4262090
rs144466441
rs147833697
rs142991965
rs11740696
rs13173576
rs150427035
rs145584923
rs11952311
rs147201565
rs76464482
rs11242616
rs10068963
rs34813715
rs62378961
rs78918310
rs13181242
rs62378962
rs62378963
rs35212391
rs74845473
rs62378965
rs35418541
rs76804396
rs58378716
rs10477875
rs13165885
rs76605295
rs114742917
rs28369477
rs79443196
rs34025237
rs4395620
rs4533874
rs11242617
rs11242618
rs113472318
rs111393562
rs13157194
rs10075477
rs62377274
rs115310350
rs116128133
rs13162085
rs142558190
rs150939976
rs113239865
rs138996469
rs140668011
rs112230282
rs13155260
rs145846855
rs113055503
rs11949122
rs115169360
rs34770059
rs7447229
rs4409072
rs115394205
rs116695713
rs11749947
rs35483020
rs112889158
rs138766059
rs12522964
rs6867623
rs13162783
rs72784395
rs184151988
rs112952481
rs13187014
rs111598086
rs62377277
rs116777261
rs62377278
rs35338533
rs149194407
rs113778456
rs6874482
rs34251658
rs62377280
rs112854404
rs113504458
rs12653761
rs12652005
rs111233850
rs13156523
rs111486990
rs72784398
rs13153633
rs4476284
rs4341867
rs12657963
rs12656079
rs78739635
rs11242619
rs72786403
rs111498349
rs9327985
rs72786405
rs4264929
rs62377283
rs10062690
rs77063541
rs75699079
rs76872977
rs62377284
rs4957681
rs62377285
rs62377286
rs75172869
rs11744426
rs75531624
rs4464676
rs150530075
rs78788363
rs113965813
rs12656884
rs12658333
rs57223507
rs72788517
rs112198867
rs72788518
rs13177006
rs151265740
rs10464034
rs72788519
rs4957682
rs4957683
rs72788520
rs7444810
rs35708718
rs72788523
rs9327986
rs4245988
rs149393804
rs6869239
rs4440344
rs112779493
rs72788527
rs4260653
rs72788530
rs115062184
rs7712577
rs72788534
rs12521220
rs6862175
rs6876240
rs6898563
rs12521304
rs6866693
rs10044818
rs11749538
rs28452951
rs4482891
rs114017757
rs4298243
rs72788538
rs4473758
rs13169142
rs4305636
rs75249822
rs6875367
rs28654998
rs114287281
rs6885273
rs112953026
rs6864852
rs11749034
rs11740167
rs6886133
rs79025926
rs75535335
rs113039389
rs72788539
rs112609137
rs4073518
rs77427437
rs4073517
rs4264928
5:106366228_T_C
5:106366228_T_A
rs56997890
rs4308467
rs72788540
rs10079040
rs10071464
rs112518888
rs4470754
rs6897804
rs11738346
rs34689971
rs77100136
rs72788543
rs111315331
rs13188135
rs28580453
rs62357009
rs10079549
rs13189099
rs9327987
rs112883632
rs116466767
rs77426273
rs6596713
rs6596714
rs11739438
rs10054028
rs11242621
rs11242622
rs66548630
rs116114154
rs10793831
rs11242623
rs80307744
rs62357011
rs79019287
rs35727810
rs13165682
rs4382152
rs62357013
rs12656373
rs57059250
rs62357015
rs4400111
rs6871130
rs112111070
rs13173329
rs60399923
rs12658882
rs4957525
rs201631761
rs13168288
rs61672404
rs34208221
rs4348203
rs6596715
rs55846330
rs62357017
rs75705738
5:106387525_G_T
5:106387525_G_C
rs79368194
rs79136772
rs13355762
rs112723176
rs59338075
rs59810301
rs182558448
rs4957684
rs67303530
rs11952652
rs116123021
rs10900894
rs34183855
rs4370260
rs4269278
rs58242009
rs4635922
rs4640780
rs4309958
rs72788557
rs80089601
rs6883340
rs150362856
rs76822350
rs79809604
rs11242625
rs143066636
rs10060467
rs6596716
rs6864971
rs6889945
rs10042436
rs4346759
rs4535439
rs10479394
rs150990655
rs72788564
rs4957685
rs7720084
rs77072421
rs7707183
rs147787094
rs115613504
rs112407651
rs4413519
rs4413520
rs137897502
rs79310170
rs76467883
rs62357046
rs4524495
rs4557390
rs4429838
rs76258755
rs115324435
rs6870023
rs58196349
rs72788567
rs72788568
rs114929205
rs4618413
rs57923368
rs4245990
rs28773255
rs72788569
rs79358113
rs114708803
rs149006992
rs11950997
rs7702377
rs56096808
rs72788571
rs4245991
rs77869739
rs4571458
rs4289544
rs142087755
rs114510270
rs140639146
rs115416994
rs10463580
rs116349576
rs7733542
rs116833180
rs72780127
rs72780128
rs142917096
rs147422508
rs56065948
rs10053249
rs114747086
rs4245992
rs57971001
rs10070360
rs10065093
rs4957686
rs59686748
rs10039657
rs4957527
rs116741538
rs114584921
rs116513228
rs115965272
rs144077159
rs116206916
rs115631745
rs4452543
rs116596333
rs4957528
rs56062834
rs55725501
rs72780130
rs139021395
rs59283462
rs10900895
rs76328305
rs10900896
rs6872072
rs6897116
rs150048013
rs76935052
rs114525701
rs11959317
rs115967761
rs144701575
rs79305999
rs79747592
rs113346412
rs114716719
rs6884722
rs74944897
rs6884885
rs116685571
rs6596717
rs147307092
rs115946743
rs114317797
rs12658379
rs79651411
rs115463378
rs4957529
rs4957530
rs116495683
rs6885021
rs6871178
rs10078331
rs141199369
rs116378050
rs17384663
rs137884844
rs79105153
rs11951016
rs74976909
rs17159461
rs78288117
rs115255266
rs2410933
rs116415808
rs115925377
rs147508738
rs2410934
rs2410935
rs59076946
rs11949192
rs114840600
rs191879701
rs11749835
rs60494080
rs55828989
rs11960038
rs76334670
rs2410938
rs116183934
rs74404711
rs149593911
rs116669386
rs114319613
rs72780135
rs73205976
rs6887291
rs6866458
rs56348523
rs55977696
rs72780137
rs114926804
rs76816044
rs138642480
rs11242626
rs78389155
rs114307667
rs116360613
rs55982738
rs76873085
rs2898604
rs112782498
rs111608586
rs114178147
rs115046554
rs4957687
rs114648107
rs116531659
rs113481040
rs2410939
rs114809601
rs147777025
rs114933313
rs4512123
rs77545093
rs17384889
rs114719507
rs139457926
rs115618651
rs6596719
rs150264156
rs6596720
rs7733536
rs4631165
rs7736860
rs2410940
rs114320070
rs111496423
rs2410941
rs112310961
rs55988283
rs6865431
rs56002931
rs140515226
rs11242627
rs114785745
rs115654483
rs17450801
rs11957625
rs6871532
rs6596721
rs2410942
rs2410943
rs2410944
rs72780138
rs2410945
rs2410946
rs2410947
rs2410948
rs2410949
rs116514279
rs115975746
rs111684120
rs10060196
rs4245993
rs114872464
rs17159492
rs114003591
rs114117784
rs4637535
rs73777963
rs10900898
rs2898605
rs72780142
rs2410951
rs2410952
rs12188988
rs12188989
rs4957688
rs72780143
rs72780145
rs6895080
rs77665670
rs76440198
rs7706390
rs2410953
rs72780147
rs4547915
rs142321796
rs140879231
rs6876384
rs2410937
rs56397744
rs116724522
rs6891732
rs115587771
rs6865620
rs114861516
rs12153115
rs10900899
rs11242630
rs72780149
rs111435732
rs12651833
rs76443382
rs72780150
rs6878038
rs74355183
rs114652412
rs115222232
rs2410936
rs7720389
rs7716820
rs62358285
rs56205882
rs146481990
rs72780154
rs114659627
rs115768275
rs1895224
rs79187203
rs1895225
rs4957689
rs12655449
rs6888172
rs115929610
rs57983741
rs74593621
rs6596722
rs116084589
rs140808072
rs62358286
rs116499441
rs7705553
rs146895575
rs112536610
rs115649756
rs6871050
rs6892104
rs4957531
rs72780158
rs6862257
rs12522490
rs12522515
rs7733658
rs7710297
rs11950838
rs1833606
rs79794417
rs72780159
rs74956972
rs115550743
rs72780160
rs150475541
rs115033891
rs4957690
rs1030172
rs115651986
rs72780161
rs1030173
rs1030174
rs72780162
rs76593793
rs4957532
rs13357394
rs113590930
rs74747686
rs115346418
rs10043242
rs55689542
rs143863759
rs188108481
rs57131546
rs190103296
rs116060896
rs142871234
rs140986610
rs113146655
rs6596723
rs111704170
rs6596724
rs62358290
rs77986995
rs7714719
rs111995261
rs62358291
rs7718999
rs147881220
rs7719528
rs184441995
rs7701593
rs191112768
rs141577366
rs4957691
rs4957533
rs114642394
rs4957534
rs7728628
rs2410954
rs112054986
rs17159517
rs56307182
rs12110001
rs6862498
rs10515368
rs116435126
rs1990908
rs7710595
rs7714730
rs6596725
rs17386263
rs10071879
rs1990907
rs114749655
5:106508458_G_A
5:106508458_G_C
rs56082451
rs13161419
rs17159524
rs114038116
rs114421131
rs6864901
rs6866170
rs150087338
rs1833604
rs115172561
rs17452039
rs2410955
rs4245994
rs2098619
rs79634243
rs17159528
rs17452122
rs59794929
rs1422201
rs59364765
rs114482887
rs4504376
rs114143922
rs7714446
rs7701358
rs7701788
rs6596726
rs115945962
rs6880770
rs6881127
rs58693355
rs6871670
rs12655410
rs1422200
rs12153210
rs4957692
rs4957693
rs13153844
rs4957694
rs7722215
rs7737135
rs80097100
rs1820021
rs7703198
rs72780179
rs72780180
rs4957695
rs55696170
rs1978428
rs77610484
rs7735512
rs112354794
rs58406335
rs114523442
rs76422518
rs56379720
rs141791349
rs1345636
rs1345637
rs72782143
rs183121234
rs59167461
rs17386596
rs1422202
rs139515753
rs144433908
rs2161234
rs7729133
rs140104734
rs17452350
rs115380549
rs1549175
rs114634631
rs143679937
rs1422203
rs1833603
rs1023611
rs960004
rs76744765
rs2410956
rs17386819
rs1023612
rs72782145
rs2112433
rs1422204
rs141559430
rs114317649
rs72782147
rs1422205
rs76254222
rs1820022
rs115367866
rs2019735
rs9327992
rs6881636
rs6863517
rs79372665
rs115007465
rs183675926
rs6889313
rs114510810
rs1895221
rs115038391
rs1895222
rs9327994
rs7708986
rs115792062
rs7733989
rs115213753
rs76367897
rs7710651
rs75980684
rs7734610
rs10059189
rs76194288
rs114860372
rs6874657
rs79331788
rs1158574
rs115606396
rs76246757
rs4143065
rs114105137
rs72782150
rs114541666
rs190653127
rs1363313
rs6888773
rs35748495
rs7710569
rs10043144
rs35814230
rs1159077
rs2410978
rs1159078
rs72782151
rs75712720
rs6881511
rs4572985
rs72782152
rs1363311
rs114630465
rs2410979
rs6596730
rs74565339
rs115790636
rs4957696
rs75429924
rs72782153
rs72782154
rs72782155
rs10479395
rs76730173
rs4957535
rs59102880
rs116602104
rs2216598
rs2898615
rs7730412
rs78833600
rs7735022
rs10464035
rs17159578
rs7726688
rs6862168
rs4957697
rs186577810
rs11242632
rs78649997
rs73780127
rs56120929
rs56255936
rs115569378
rs7714580
rs76675496
rs1422207
rs1422208
rs62355476
rs62355507
rs114991650
rs55684782
rs10455070
rs10455071
rs76296880
rs1820023
rs56353561
rs28578925
rs12186565
rs68141082
rs12517444
rs3919573
rs1363315
rs1363316
rs1422209
rs11949808
rs4957698
rs13154130
rs1422210
rs13167477
rs11242633
rs11242634
rs75553039
rs192964794
rs185233316
rs189395048
rs2112434
rs4957699
rs77840522
rs1582452
rs2194031
rs2216599
rs2194032
rs145374377
rs77290960
rs114956469
rs929765
rs929766
rs148374220
rs7731634
rs72782164
rs6878869
rs6898581
rs36179586
rs2410980
rs79303667
rs6596731
rs75573091
rs13182806
rs6596732
rs6868786
rs34887030
rs75970051
rs114960353
rs1363312
rs115252714
rs2898616
rs62355510
rs7734866
rs1862249
rs7719658
rs6596733
rs1422206
rs6596734
rs7707185
rs114156462
rs141837027
rs6892808
rs115888928
rs7732995
rs10515369
rs1423336
rs6596735
rs1833833
rs1645610
rs149570980
rs77520100
rs116075117
rs1645095
rs10515370
rs1617942
rs116162589
rs79606239
rs78156450
rs17159621
rs2548108
rs1645606
rs143754545
rs2548755
rs2545714
rs2548110
rs2548112
rs17400404
rs2545715
rs75034411
rs2548754
rs2548753
rs2548752
rs2548115
rs34319558
rs151334487
rs2548116
rs2548751
rs77495740
rs139397842
rs1645618
rs60186552
rs2548750
rs2545716
rs2548749
rs2545717
rs150354550
rs190416
rs116233141
rs2545718
rs2548747
rs80337509
rs1645628
rs1645630
rs1645631
rs253112
rs253113
rs253114
rs1645093
rs114151085
rs253115
rs253116
rs171680
rs76307236
rs11951446
rs253117
rs253118
rs148906192
rs253119
rs253120
rs253121
rs11950865
rs62355551
rs11950186
rs17341186
rs253123
rs253124
rs34561
rs34562
rs114695929
rs144412736
rs34563
rs34564
rs34565
rs34566
rs34567
rs114097515
rs78740614
rs115017412
rs73780166
rs141648022
rs145933336
rs55993664
rs148737344
rs116719095
rs17159641
rs76449492
rs34568
rs13165897
rs116744836
rs17401032
rs13186418
rs55845712
rs34569
rs7735717
rs34570
rs6862202
rs77779227
rs66460437
rs75904891
rs40082
rs40083
rs7733288
rs34571
rs41133
rs42306
rs42435
rs79915383
rs55849939
rs149947191
rs143995981
rs78144338
rs77518275
rs7724815
rs185212
rs115251993
rs116583634
rs173775
rs76791628
rs253108
rs7713055
rs253107
rs60635486
rs1423342
rs35740714
rs2548740
rs17401334
rs147093780
rs444773
rs451833
rs40320
rs34545
rs79796301
rs4957536
rs34544
rs42304
rs34543
rs13179809
rs13179824
rs6897756
rs77597820
rs765075
rs10515371
rs13167605
rs1363896
rs17342328
rs17159693
rs56852743
rs10058308
rs35775035
rs10515372
rs9327996
rs9327997
rs6596736
rs4957537
rs13169680
rs35709847
rs10062445
rs10077806
rs13184636
rs113545969
rs13184643
rs13184806
rs7730647
rs7711298
rs253109
rs11376521
rs7735115
rs253110
rs253111
rs34525
rs79351753
rs40081
rs78204453
rs143206071
rs34526
rs55758108
rs34527
rs17402238
rs17402266
rs72784111
rs78939434
rs17159727
rs72784113
rs1895462
rs34590
rs7701101
rs34589
rs34588
rs72784118
rs34587
rs114412708
rs1981851
rs17159745
rs67878207
rs17343335
rs76114892
rs34586
rs78085640
rs17343418
rs17402929
rs35423459
rs17343546
rs17159751
rs253133
rs253132
rs55999115
rs253131
rs67821433
rs115596528
rs253130
rs253129
rs253128
rs66467060
rs253127
rs253126
rs253125
rs13167454
rs252689
rs140608111
rs79681701
rs10464036
rs17343762
rs11948860
rs67504033
rs11749826
rs252696
rs252695
rs62357486
rs142504205
rs252694
rs252693
rs252692
rs406986
rs411191
rs17403350
rs148065970
rs173757
rs79174917
rs252691
rs7711216
rs74571533
rs17159786
rs252690
rs1559253
rs12514961
rs409126
rs399945
rs56283997
rs441650
rs433084
rs381542
rs422261
rs375811
rs138056385
rs1195945
rs56890592
rs17403580
rs443277
rs1195944
rs67727552
rs114031215
rs60360723
rs72784131
rs252678
rs140587100
rs111390210
rs17403761
rs185211
rs138744755
rs252677
rs1423341
rs77237937
rs114986638
rs252676
rs113107209
rs145962740
rs146968876
rs116582765
rs252675
rs252674
rs173756
rs7708173
rs1212393
rs142283579
rs115911052
rs147848804
rs1423340
rs1423338
rs412541
rs444702
rs17344660
rs7711379
rs114785974
rs252682
rs13189743
rs252683
rs17344779
rs139728162
rs17344856
rs423882
rs1195947
rs1195946
rs148989365
rs116167612
rs252679
rs79161016
rs10076236
rs252680
rs1423337
rs115988662
rs146269646
rs252681
rs1593022
rs1121840
rs74659987
rs28818231
rs62357489
rs72784147
rs62357490
rs1195948
rs180868339
rs147998546
rs252698
rs166159
rs79799292
rs35563722
rs187268
rs13166574
rs79541224
rs252699
rs6860893
rs10447298
rs12514805
rs252703
rs115563396
rs10447299
rs10447300
rs6893449
rs6867180
rs111807014
rs2042324
rs173758
rs10447245
rs10447246
rs10447247
rs17345424
rs6884043
rs6884177
rs17345521
rs6886070
rs17159828
rs17159829
rs17159830
rs34018413
rs114547506
rs72783699
rs66609347
rs17345752
rs6874598
rs12655690
rs12518403
rs72783701
rs6882277
rs7706841
rs115848772
rs17411832
rs2859
rs365807
rs14038
rs72785807
rs143326248
rs3797506
rs112899736
rs61483329
rs17159868
rs252814
rs252815
rs145834886
rs78458639
rs76945754
rs252816
rs252817
rs75928884
rs3797510
rs252818
rs191247830
rs72785812
rs114457728
rs116492619
rs11957904
rs252819
rs12514898
rs17412225
rs17159888
rs3797513
rs252820
rs114465845
rs431982
rs143970478
rs252813
rs72785818
rs3797514
rs252812
rs12109193
rs13182611
rs252811
rs252810
rs252809
rs252808
rs115091127
rs3797516
rs3756544
rs3797517
rs252807
rs77713966
rs17448679
rs112815502
rs188497610
rs116717207
rs682609
rs10075454
rs461914
rs77984244
rs148566822
rs17448714
rs114954720
rs13178242
rs467472
rs140061946
rs114075773
rs2562525
rs58696640
rs28683545
rs114924646
rs115910304
rs3797521
rs468998
rs141351892
rs116697133
rs35021422
rs66505151
rs115868726
rs6868410
rs72785829
rs80034262
rs7703776
rs10085055
rs252984
rs252983
rs141384229
rs185221
rs650607
rs462159
rs77172695
rs75769046
rs468505
rs468072
rs3797527
rs469572
rs3822565
rs1975009
rs469759
rs2559991
rs3776792
rs34583348
rs252801
rs34366978
rs13182976
rs181249263
rs191500654
rs2731839
rs2731840
rs116423601
rs11956440
rs73194994
rs252802
rs17533273
rs3873122
rs3873123
rs252803
rs252804
rs11242636
rs252805
rs74422498
rs252806
rs3901010
rs187557
rs252991
rs3843490
rs72785845
rs154648
rs154647
rs154646
rs154645
rs152613
rs115869986
rs17448944
rs152612
rs152611
rs152609
rs152608
rs152607
rs152606
rs80211362
rs17533434
rs152605
rs149498
rs153114
rs2283
rs77651082
rs151958
rs55782218
rs152603
rs152602
rs152601
rs152600
rs592479
rs17159969
rs526521
rs17533511
rs152599
rs148733254
rs17533525
rs152598
rs152597
rs150337017
rs152596
rs152595
rs152593
rs153133
rs152592
rs12515656
rs152591
rs7710211
rs144189027
rs152590
rs76076024
rs151956
rs77039456
rs152589
rs149444
rs152587
rs27661
rs152585
rs27443
rs71575441
rs17533581
rs1835111
rs152584
rs115779
rs11950982
rs11951137
rs78529238
rs114714747
rs537500
rs3909464
rs152582
rs3909931
rs152581
rs12523318
rs3844750
rs152580
rs75029418
rs152579
rs152578
rs151329141
rs17159996
rs154642
rs4085251
rs9686459
rs3906411
rs7712393
rs10491390
rs10491396
rs17449298
rs27355
rs152577
rs17449339
rs26245
rs12518253
rs152576
rs11954938
rs26246
rs151957
rs27625
rs76195760
rs26247
rs77216918
rs25998
rs3890134
rs25999
rs115492595
rs2288385
rs636137
rs29543
rs78502332
rs153690
rs115716849
rs139801166
rs27929
rs74645910
rs25740
rs150022870
rs25993
rs3852199
rs25994
rs117311914
rs28208
rs11948482
rs26241
rs730676
rs10491392
rs712546
rs27750
rs26242
rs11949501
rs76661950
rs28112
rs25995
rs77392617
rs28024
rs27930
rs25963
rs27445
rs80138931
rs25964
rs145535714
rs25965
rs79464473
rs26243
rs27853
rs26244
rs25996
rs25997
rs28764
rs17594593
rs17594614
rs2898622
rs25966
rs469707
rs147230
rs17594634
rs25979
rs26235
rs26236
rs25980
rs17594657
rs26239
rs25981
rs25982
rs17594699
rs26240
rs62355576
rs25969
rs72789626
rs152567
rs117236214
rs25970
rs72789627
rs25971
rs41493053
rs111783585
rs61275538
rs17160042
rs152564
rs153695
rs17534089
rs31717
rs152563
rs31718
rs111270337
rs149195
rs31719
rs25972
rs112265049
rs181522284
rs76338202
rs31720
rs25973
rs25974
rs27681
rs142066837
rs25975
rs72789630
rs12520677
rs144321806
rs62355577
rs62355578
rs72789632
rs1196516
rs17160056
rs17594762
rs25976
rs17449694
rs32013
rs10491393
rs26251
rs26250
rs144906088
rs26249
rs26248
rs28826
rs25977
rs25978
rs32003
rs32004
rs17534165
rs32006
rs152562
rs152561
rs151943
rs152560
rs17534200
rs72789644
rs41464645
rs10491394
rs712555
rs152559
rs67437152
rs17534228
rs17449791
rs72789654
rs6894788
rs17534235
rs152558
rs251960
rs152557
rs173458
rs144545334
rs153100
rs153117
rs152556
rs17534270
rs153101
rs79815346
rs17637760
rs153118
rs77201114
rs152555
rs62355603
rs152554
rs62355604
rs62355605
rs250253
rs115698653
rs62355606
rs153189
rs17534319
rs77605264
rs250252
rs116467373
rs10491395
rs116250886
rs250251
rs76519335
rs62355608
rs250250
rs848827
rs138514464
rs13178589
rs72789665
rs446774
rs388016
rs395561
rs62355609
rs186251874
rs62355610
rs77284462
rs848828
rs62355611
rs9986212
rs395904
rs140809507
rs62355612
rs464250
rs462885
rs458393
rs848829
rs142144219
rs74450369
rs113451485
rs62355613
rs341278
rs341277
rs341276
rs75039256
rs144703296
rs163615
rs163764
rs163614
rs163889
rs55837064
rs149155
rs163890
rs163891
rs698372
rs11747979
rs697623
rs62355615
rs163893
rs6879279
rs6884705
rs6883713
rs163895
rs712560
rs10053318
rs75574456
rs115236393
rs72789671
rs662627
rs849520
rs555989
rs6882355
rs553363
rs440215
rs7443170
rs342605
rs342604
rs342603
rs342602
rs1966892
rs1966893
rs459400
rs464950
rs341275
rs341274
rs341273
rs467089
rs17160159
rs341272
rs163727
rs17413725
rs993838
rs2457867
rs2445074
rs352610
rs352609
rs41375
rs163888
rs11957374
rs11950725
rs72791831
rs352606
rs352605
rs2161514
rs457369
rs352604
rs115972051
rs56195302
rs352603
rs72791834
rs459637
rs17414033
rs139389221
rs445747
rs677797
rs2484103
rs145000129
rs59130650
rs74328711
rs164844
rs164699
rs164845
rs164846
rs149376506
rs37445
rs164697
rs164848
rs164849
rs164850
rs354182
rs164971
rs168501
rs164972
rs164851
rs37447
rs352613
rs62355626
rs352612
rs116250572
rs456032
rs189520
rs168472
rs37444
rs608333
rs37443
rs112845837
rs7712188
rs163961
rs164701
rs1833812
rs164700
rs6881619
rs10043284
rs115161402
rs10043302
rs591470
rs685820
rs6888194
rs12519552
rs35433400
rs12520660
rs10042437
rs10044934
rs79633351
rs17348530
rs113340172
rs607976
rs77150802
rs597083
rs111718834
rs641406
rs145036045
rs755966
rs103840
rs957662
rs12719573
rs163962
rs191467625
rs12522223
rs10061771
rs6888055
rs34052514
rs12153493
rs72791845
rs72791847
rs2005103
rs6894162
rs4957704
rs872240
rs71575448
rs78281258
rs34950197
rs34273069
rs10479400
rs10479401
rs58882389
rs6895165
rs9328006
rs58880008
rs164974
rs12515248
rs180791
rs17160227
rs10045552
rs9328010
rs77061826
rs3844311
rs6879546
rs6898233
rs67289942
rs72660777
rs164853
rs12654557
rs4145099
rs10037733
rs58391909
rs3864266
rs3864267
rs1345773
rs11951213
rs34644687
rs11948614
rs11952705
rs11952039
rs11955029
rs1990993
rs975690
rs7726649
rs6596741
rs12656960
rs10056406
rs62355632
rs62355633
rs12656108
rs11957859
rs7737882
rs9686509
rs7734574
rs2406374
rs13358500
rs114410244
rs3864269
rs12514540
rs6596742
rs26732
rs80068381
rs2112912
rs352615
rs12519591
rs26724
rs26725
rs26726
rs26727
rs26728
rs26729
rs17160246
rs10515375
rs352614
rs62355651
rs10079148
rs75518919
rs17160255
rs42449
rs17350017
rs60127859
rs142986167
rs1017223
rs17160261
rs35532
rs11242641
rs12656968
rs13163062
rs35533
rs10050687
rs4090594
rs35534
rs154191
rs7703820
rs164691
rs164693
rs114166209
rs75873428
rs164694
rs17160272
rs164695
rs115064146
rs164696
rs116676043
rs164840
rs164841
rs164842
rs79979380
rs79140487
rs55754532
rs469425
rs62355655
rs164685
rs164970
rs114251444
rs141516318
rs352602
rs78505729
rs77713015
rs12187753
rs115856987
rs17160287
rs27550
rs140813260
rs27551
rs62355658
rs17160301
rs10077695
rs79465381
rs143157548
rs74537256
rs115690191
rs164837
rs74498654
rs35419
rs17160302
rs10515374
rs154190
rs149382
rs164838
rs115316966
rs114323711
rs71575450
rs10074258
rs1423214
rs26731
rs26730
rs17160324
rs35838063
rs74384159
rs164839
rs111328714
rs165263
rs34227359
rs7732162
rs73200647
rs357108
rs12514246
rs357109
rs357110
rs60027737
rs112727653
rs7725449
rs12110095
rs66947683
rs73200655
rs71575451
rs10052932
rs114726286
rs115093866
rs4957705
rs79128769
rs35552
rs114478282
rs1363870
rs967270
rs26736
rs17351074
rs13170272
5:107004210_G_T
5:107004210_G_C
rs114895935
rs77199804
rs62357862
rs35553
rs7717640
rs7723130
rs13184509
rs12657154
rs56201232
rs12188264
rs1490827
rs923622
rs62357891
rs897413
rs6887589
rs13361436
rs6596744
rs11242644
rs10044317
rs7700455
rs1559244
rs7704700
rs1559245
rs1572255
rs17351315
rs116685436
rs17351329
rs10045032
rs10039705
rs17160352
rs17160355
rs7715219
rs6877006
rs1490840
rs62357892
rs113099734
rs111673515
rs4957706
rs73200667
rs4957707
rs873136
rs116465784
rs7732784
rs12658128
rs139960008
rs3987979
rs62357893
rs7705512
rs1304902
rs12653196
rs10055714
rs1823993
rs7349825
rs7349802
rs10076353
rs11960012
rs1602386
rs56215442
rs62357894
rs1895414
rs62357895
rs144237942
rs113899620
rs62357896
rs6596745
rs13171567
rs77762265
rs62357897
rs34685651
rs75430686
rs7727931
rs114298071
rs7732343
rs7707690
rs181719673
rs12659199
rs1826239
rs1586728
rs13170464
rs13188836
rs112044708
rs73200677
rs17160373
rs72791889
rs13159331
rs13160949
rs7724655
rs17160389
rs4957708
rs1388136
rs2194207
rs4957709
rs4957710
rs113551784
rs73200681
rs6596746
rs62357900
rs1490839
rs73200683
rs1455527
rs57218926
rs141097818
rs1388135
rs1352726
rs1388133
rs7444469
rs13189126
rs115802752
rs73777709
rs76140593
rs55885500
rs1490838
rs1490837
rs7446408
rs80250095
rs4957711
rs142762360
rs12654281
rs62357930
rs75046150
rs77609513
rs6891467
rs67626930
rs17430751
rs13171805
rs59961335
rs13167862
rs13185104
rs62357932
rs62357933
rs1490836
rs34273179
rs1388132
rs1388131
rs36016556
rs35627284
rs12658772
rs723798
rs62357936
rs723799
rs6863281
rs62357940
rs6864800
rs12657205
rs67843712
rs17165754
rs12656808
rs12657273
rs183381269
rs73202711
rs115952066
rs7709385
rs1835981
rs13170512
rs56851818
rs7735300
rs12659812
rs13175692
rs35818877
rs138556020
rs56233000
rs114025004
rs36068554
rs73777715
rs13156779
rs7708137
rs13161115
rs13161130
rs7708158
rs1490834
rs12657057
rs6877460
rs80228182
rs154168
rs11242645
rs116376602
rs154167
rs7736022
rs933066
rs114270143
rs11242646
rs75808866
rs12652503
rs13164357
rs4957712
rs13160470
rs4957713
rs113178277
rs4957714
rs13164863
rs13178107
rs192944784
rs13179374
rs13165345
rs13161433
rs154166
rs7710118
rs72793803
rs36044695
rs4588579
rs154165
rs2080942
rs2080941
rs2080940
rs168738
rs2080938
rs154170
rs154169
rs111362337
rs256493
rs256492
rs256491
rs6596747
rs78590808
rs190129461
rs173950
rs256490
rs256489
rs4957715
rs72793808
rs113043109
rs56287843
rs154172
rs154171
rs56159505
rs35540
rs78772185
rs35539
rs35538
rs35537
rs35536
rs12153436
rs6894244
rs181929
rs171752
rs154189
rs154188
rs154186
rs112358055
rs154185
rs114928940
rs154184
rs1352725
rs7725794
rs113472466
rs113221870
rs112888383
rs74326922
rs78588378
rs35551
rs10479409
rs40135
rs1981953
rs9986282
rs74959667
rs2411044
rs35550
rs35549
rs35548
rs6897852
rs6897870
rs35547
rs77658339
rs6898202
rs35546
rs154181
rs147352878
rs154180
rs154179
rs79248660
rs256494
rs154178
rs140953727
rs154177
rs154176
rs74731672
rs154175
rs154174
rs142763256
rs10075132
rs154173
rs10076688
rs249988
rs154216
rs256488
rs79193598
rs6892045
rs35521
rs39676
rs154215
rs154214
rs17160499
rs72793814
rs173644
rs154213
rs1352724
rs154212
rs154211
rs35520
rs10057438
rs35519
rs770185
rs9328015
rs9328016
rs6862753
rs533704
rs1990918
rs13163524
rs13177927
rs1990917
rs712633
rs112908750
rs1844706
rs712634
rs1844705
rs9328017
rs62355886
rs1490829
rs17160512
rs11242647
rs12691430
rs150972169
rs34560568
rs67533472
rs256487
rs9885554
rs34107809
rs10080064
rs62355918
rs35604783
rs67544959
rs10046084
rs249972
rs10045557
rs6873048
rs6891516
rs72793819
rs249973
rs2161304
rs6882236
rs13153930
rs10052705
rs249974
rs17160517
rs193899
rs116185191
rs9328018
rs35420
rs56076160
rs149362308
rs148692580
rs4272120
rs10463582
rs6877939
rs35544
rs11742384
rs152473
rs1490831
rs1592907
rs1833664
rs28538673
rs62355920
rs79896723
rs10072135
rs35543
rs35542
rs55837388
rs17160527
rs17160529
rs35541
rs62355921
rs76056659
rs115445344
rs249979
rs249980
rs249981
rs13358604
rs7724018
rs249982
rs249983
rs7724787
rs1422438
rs1422437
rs17367725
rs6891926
rs13170988
rs770184
rs1820048
rs17367935
rs13176407
rs17160542
rs1833662
rs770183
rs116756236
rs12188369
rs6888455
rs6888775
rs13164192
rs67369129
rs2099328
rs7708590
rs13360165
rs7733958
rs12520844
rs77423217
rs9328019
rs770182
rs4957716
rs4957717
rs770181
rs770180
rs4957718
rs770179
rs919770
rs770177
rs12514464
rs138709711
rs770176
rs770175
rs1363459
rs4957719
rs770174
rs4957539
rs770172
rs62355924
rs11738855
rs6862116
rs770170
rs770169
rs72795904
rs10054700
rs11242649
rs11739869
rs11739903
rs770168
rs10054885
rs10036849
rs13159144
rs10068150
rs6883356
rs2412766
rs1862310
rs13159307
rs184425419
rs12153448
rs35762765
rs11739995
rs76347798
rs770167
rs11740717
rs6880058
rs770166
rs6876754
rs34813961
rs6881288
rs11242650
rs114041369
rs10515377
rs13179594
rs10515378
rs12522401
rs6888208
rs6888213
rs6892712
rs6866515
rs6871240
rs62355926
rs62355927
rs36119261
rs12516234
rs12518562
rs72795909
rs79477964
rs6868417
rs13159249
rs6869199
rs151127750
rs11742515
rs78666967
rs1422436
rs143874312
rs58297701
rs6875281
rs6875450
rs4957540
rs10479410
rs10037033
rs10045237
rs10057444
rs6876584
rs6898244
rs10061482
rs6866542
rs28539291
rs1974789
rs1974788
rs9328020
rs10068949
rs1559098
rs6891749
rs1559097
rs1559096
rs4348200
rs1363458
rs10464043
rs10515379
rs3910210
rs7736608
rs3843491
rs3846691
rs3843492
rs3906516
rs3842914
rs3842915
rs3906517
rs3843493
rs148635239
rs6864994
rs12520230
rs140212365
rs11742545
rs2410959
rs62355954
rs2898606
rs2410958
rs6596749
rs6871212
rs6892119
rs6892137
rs6875432
rs2410957
rs6596750
rs6596751
rs17369104
rs6882183
rs55876360
rs35450130
rs4099189
rs74862111
rs4099188
rs4099187
rs4099186
rs11748620
rs143463072
rs6888461
rs6868088
rs6867170
rs11747409
rs6895001
rs62355956
rs10066422
rs6860214
rs6860370
rs6860400
rs6880537
rs6879536
rs2033479
rs6861427
rs6879852
rs3931057
rs3931058
rs3931059
rs3931060
rs6866321
rs6870561
rs6885982
rs80209870
rs3846692
rs3846693
rs115069100
rs3931725
rs113089229
rs75594323
rs62355957
rs4957721
rs4957541
rs4957722
rs6860649
rs4100173
rs114558006
rs6893393
rs6889417
rs62355958
rs6867698
rs12187616
rs12186563
rs55976515
rs4957543
rs3909362
rs3909361
rs10477881
rs76334751
rs58284357
rs4957544
rs12522889
rs115356417
rs62358061
rs4957723
rs17435188
rs6880567
rs6876427
rs62358081
rs62358082
rs7700475
rs62358083
rs12513976
rs62358084
rs7702274
rs72795927
rs78170586
rs77964318
rs113779998
rs62358085
rs62358086
rs17160628
rs12514674
rs10515380
rs56185482
rs34765598
rs11742684
rs3909360
rs3909359
rs7704143
rs6596754
rs77599664
rs6596755
rs10062935
rs7728277
rs7715103
rs17160630
rs11954123
rs10515381
rs11955015
rs6895254
rs66825386
rs78170287
rs145446639
rs68142609
rs7716448
rs3846694
rs7736306
rs17160641
rs115068003
rs7708273
rs11242652
rs75801729
rs7730902
rs17160651
rs115781710
rs114544645
rs55696048
rs868548
rs62358087
rs3843494
rs76471186
rs79310598
rs17160654
rs76801032
rs75372415
rs17160655
rs12188460
rs3846695
rs12189452
rs34830286
rs3926991
rs3846696
rs66778361
rs67479988
rs67120605
rs10479411
rs60986426
rs137984564
rs17160662
rs1549925
rs4957724
rs9328022
rs62359629
rs77946231
rs6870088
rs67994848
rs12152884
rs12523638
rs1368440
rs58279013
rs59280737
rs13176239
rs6863049
rs77658370
rs6866484
rs79979728
rs7733336
rs66731334
rs74734516
rs11745426
rs6867085
rs115056174
rs78186859
rs72795945
rs142951753
rs7716800
rs7718258
rs17160676
rs62359630
rs6884480
rs72795949
rs150960110
rs76586122
rs17160677
rs6875566
rs13155942
rs2163794
rs10051785
rs78571054
rs7735555
rs57060622
rs6882819
rs78738444
rs74961815
rs76873939
rs6891397
rs113845095
rs75399708
rs12515389
rs76913715
rs1054256
rs11253
rs12519254
rs1368441
rs1054248
rs12519388
rs12522548
rs12522552
rs78138161
rs12188414
rs1865015
rs12189428
rs35343876
rs61749621
rs34990078
rs78569848
rs57585211
rs35372343
rs79187991
rs80157655
rs139146829
rs7730156
rs11740286
rs28694038
rs6596759
rs12152863
rs6869144
rs55762588
rs10040850
rs77616990
rs7708343
rs17160700
rs2900119
rs17165765
rs142570159
rs8180457
rs17370371
rs114641207
rs72795954
rs11748134
rs11745018
rs58854937
rs67534664
rs10067015
rs10065586
rs1549924
rs10059473
rs1549923
rs10069370
rs67795753
rs57994859
rs10039402
rs10045396
rs7732519
rs138304170
rs7712414
rs4957726
rs10073441
rs9784678
rs9784679
rs149934683
rs147795269
rs2195941
rs62359632
rs10035487
rs62361076
rs4957727
rs17436077
rs138749658
rs1433051
rs35075830
rs17436107
rs6880495
rs17160706
rs10045437
rs13189604
rs13161312
rs7726739
rs10069340
rs9885427
rs10040275
rs9328023
rs9328024
rs17160708
rs34644295
rs34856940
rs12656092
rs17160709
rs7705884
rs7720097
rs17160710
rs114196781
rs4957728
rs72795959
rs999063
rs999064
rs10072706
rs61125751
rs66528064
rs998906
rs17160714
rs12518124
rs10043226
rs186073385
rs142380868
rs1433050
rs192147999
rs72795963
rs62361079
rs13160145
rs11242653
rs12514884
rs62361080
rs6874672
rs11242654
rs143418033
rs74721157
rs919768
rs190629579
rs12514763
rs12514780
rs12522338
rs78164519
rs10463584
rs1036211
rs982102
rs12515449
rs1433055
rs10076055
rs892007
rs6875579
rs1433054
rs186089134
rs919767
rs11743737
rs1821271
rs1835979
rs10037357
rs114858079
rs10066056
rs11959575
rs1835978
rs919769
rs10077567
```
