## Supplementary material for "Characterization of shared and ancestry-specific signals driving complex traits using multi-ancestry fine-mapping": orig_s2_snps

```
rs10051122
rs10079531
rs117568269
rs77694550
rs2454900
rs145276790
rs112650735
rs12515340
rs4957677
rs145146727
rs7721387
rs35839212
rs7703472
rs13182714
rs10039569
rs201487386
rs191975969
rs10060981
rs117462142
rs6880898
rs192678354
rs10053964
rs4571459
rs17159339
rs6884030
rs111325974
rs74623396
rs150791921
rs80334897
rs7734621
rs1039327
rs1500267
rs1909738
rs145269221
rs10065925
rs10051333
rs143845935
rs4449519
rs76921385
rs6875341
rs6871097
rs72784362
rs72784364
rs6877073
rs6877258
rs6893945
rs72784366
rs80079133
rs4957524
rs141232129
rs4632787
rs72784368
rs11742639
rs6866081
rs144379382
rs6893146
rs78875558
rs72784370
rs7443308
rs72784373
rs74464472
rs10052471
rs78088967
rs10479391
rs117484289
rs12653426
rs72784375
rs10037448
rs6880364
rs13361306
rs59531819
rs35836526
rs4957679
rs9986310
rs11738160
rs61546403
rs7737321
rs4382150
rs12054932
rs13187634
rs4351137
rs4357022
rs117617785
rs79494626
rs4245987
rs72784386
rs62378355
rs4957680
rs4262090
rs147833697
rs11740696
rs13173576
rs145584923
rs11952311
rs138664593
rs147201565
rs150740445
rs76464482
rs375172983
rs190053039
rs191755295
rs11242616
rs117863439
rs10068963
rs190092301
rs34813715
rs62378961
rs13181242
rs62378962
rs62378963
rs35212391
rs62378965
rs139536039
rs35418541
rs58378716
rs10477875
rs13165885
rs114742917
rs28369477
rs79443196
rs149650779
rs34025237
rs4395620
rs4533874
rs11242617
rs11242618
rs13157194
rs10075477
rs62377274
rs149965271
rs13162085
rs113239865
rs138996469
rs112230282
rs13155260
rs113055503
rs11949122
rs115169360
rs34770059
rs7447229
rs4409072
rs115394205
rs11749947
rs149036768
rs35483020
rs138766059
rs12522964
rs138285910
rs6867623
rs13162783
rs72784395
rs184151988
rs369687790
rs13187014
rs76535730
rs62377278
rs6874482
rs34251658
rs79852888
rs62377280
rs12653761
rs12652005
rs13156523
rs118055254
rs78454099
rs13153633
rs4476284
rs117171585
rs4341867
rs12657963
rs12656079
rs11242619
rs9327985
rs117312772
rs4264929
rs74529944
rs10062690
rs148607422
rs62377284
rs4957681
rs147693646
rs62377285
rs62377286
rs117351286
rs75172869
rs11744426
rs4464676
rs117521744
rs12656884
rs12658333
rs57223507
rs72788517
rs72788518
rs13177006
rs10464034
rs4957682
rs4957683
rs117630828
rs72788520
rs7444810
rs35708718
rs72788523
rs9327986
rs118172983
rs4245988
rs77786262
rs4440344
rs117628043
rs7712577
rs72788534
rs12521220
rs6862175
rs6876240
rs191175216
rs12521304
rs6866693
rs4482891
rs114017757
rs4298243
rs13169142
rs4305636
rs78235398
rs182630686
rs6875367
rs28654998
rs117799642
rs117199337
rs6885273
rs6864852
rs11740167
rs6886133
rs79025926
rs77891376
rs117481088
rs72788539
rs4073518
rs4073517
rs4264928
5:106366228_T_C
rs56997890
rs4308467
rs10079040
rs10071464
rs112518888
rs4470754
rs6897804
rs11738346
rs13188135
rs62357009
rs117174575
rs13189099
rs9327987
rs75029711
rs117597458
rs6596713
rs6596714
rs11739438
rs10054028
rs11242621
rs11242622
rs10793831
rs11242623
rs62357011
rs35727810
rs4382152
rs62357013
rs12656373
rs57059250
rs62357015
rs4400111
rs6871130
rs13173329
rs12658882
rs4957525
rs201631761
rs13168288
rs34208221
rs6596715
rs62357017
5:106387525_G_C
rs79338474
rs79368194
rs79136772
rs147518656
rs145471123
rs13355762
rs112723176
rs59338075
rs59810301
rs182558448
rs4957684
rs11952652
rs10900894
rs34183855
rs148755897
rs4370260
rs4269278
rs75752843
rs4635922
rs4640780
rs4309958
rs72788557
rs6883340
rs73780234
rs150362856
rs11242625
rs10060467
rs76682760
rs150676332
rs6864971
rs6889945
rs10042436
rs4346759
rs4535439
rs117897311
rs10479394
rs72788564
rs4957685
rs77072421
rs4413519
rs4413520
rs186205829
rs62357046
rs4524495
rs4557390
rs4429838
rs75663982
rs6870023
rs58196349
rs72788567
rs72788568
rs4618413
rs57923368
rs4245990
rs58620343
rs28773255
rs79358113
rs7702377
rs56096808
rs72788571
rs4245991
rs73780237
rs4571458
rs4289544
rs10463580
rs7733542
rs73780238
rs72780127
rs72780128
rs142917096
rs139673990
rs10053249
rs78190803
rs4245992
rs10070360
rs10065093
rs4957686
rs10039657
rs4957527
rs116741538
rs115965272
rs4529177
rs150735495
rs115631745
rs117425366
rs4452543
rs4957528
rs56062834
rs55725501
rs72780130
rs139021395
rs10900895
rs118095081
rs10900896
rs6872072
rs6897116
rs76935052
rs11959317
rs6884722
rs74944897
rs6884885
rs6596717
rs12658379
rs79651411
rs4957530
rs6885021
rs6871178
rs17384663
rs137884844
rs79105153
rs74976909
rs17159461
rs2410933
rs140933009
rs116415808
rs2410934
rs2410935
rs11949192
rs80248850
rs117237216
rs11749835
rs201331674
rs11960038
rs2410938
rs77243870
rs74404711
rs6887291
rs188836826
rs6866458
rs72780137
rs79787739
rs114926804
rs77857670
rs11242626
rs78389155
rs115149429
rs55982738
rs148144044
rs2898604
rs190214690
rs4957687
rs2410939
rs4512123
rs77545093
rs79555093
rs6596719
rs6596720
rs4631165
rs7736860
rs2410940
rs184422687
rs2410941
rs6865431
rs140515226
rs11242627
rs61240263
rs17450801
rs11957625
rs6871532
rs6596721
rs113761152
rs2410942
rs2410943
rs2410944
rs72780138
rs2410945
rs2410946
rs2410947
rs2410948
rs2410949
rs10060196
rs113213932
rs4245993
rs17159492
rs112326452
rs4637535
rs116205468
rs117249737
rs60199362
rs73777963
rs10900898
rs2898605
rs72780142
rs147046767
rs2410951
rs2410952
rs12188988
rs12188989
rs4957688
rs72780143
rs72780145
rs6895080
rs7706390
rs2410953
rs72780147
rs4547915
rs117490710
rs6876384
rs78009050
rs2410937
rs6891732
rs115587771
rs6865620
rs10900899
rs11242630
rs60590544
rs111435732
rs12651833
rs56951207
rs6878038
rs117855197
rs2410936
rs7720389
rs7716820
rs62358285
rs58982461
rs72780154
rs114659627
rs115768275
rs1895225
rs4957689
rs116008714
rs12655449
rs117723218
rs6888172
rs6596722
rs62358286
rs7705553
rs141497691
rs112536610
rs74631684
rs115649756
rs6871050
rs6892104
rs4957531
rs72780158
rs111245906
rs115472742
rs6862257
rs12522490
rs12522515
rs7733658
rs7710297
rs143784087
rs11950838
rs1833606
rs79794417
rs74956972
rs116159603
rs115033891
rs4957690
rs1030172
rs72780161
rs1030173
rs1030174
rs4957532
rs13357394
rs113590930
rs10043242
rs55689542
rs6596723
rs111704170
rs6596724
rs150202527
rs62358290
rs145945887
rs77986995
rs7714719
rs62358291
rs145335143
rs7718999
rs7719528
rs189328702
rs7701593
rs150356946
rs116431472
rs77526470
rs4957691
rs4957533
rs4957534
rs7728628
rs2410954
rs75072922
rs147891072
rs56307182
rs12110001
rs6862498
rs10515368
rs75961425
rs116435126
rs1990908
rs7710595
rs7714730
rs6596725
rs10071879
rs1990907
5:106508458_G_A
5:106508458_G_C
rs116842848
rs56082451
rs13161419
rs6864901
rs6866170
rs1833604
rs188375877
rs182400835
rs2410955
rs4245994
rs2098619
rs79634243
rs115013515
rs17159528
rs17452122
rs1422201
rs59364765
rs114482887
rs4504376
rs114143922
rs7714446
rs7701358
rs7701788
rs6596726
rs6880770
rs146259062
rs6881127
rs6871670
rs12655410
rs1422200
rs143355640
rs12153210
rs4957692
rs4957693
rs4957694
rs117995977
rs7722215
rs7737135
rs142115443
rs80097100
rs1820021
rs61377767
rs7703198
rs75870487
rs1833602
rs72780179
rs145061399
rs4957695
rs541249965
rs1978428
rs77610484
rs7735512
rs112354794
rs58406335
rs11955236
rs56379720
rs1345636
rs1345637
rs72782143
rs186721126
rs17386596
rs4087770
rs2161234
rs7729133
rs115380549
rs1549175
rs114634631
rs143679937
rs1422203
rs1833603
rs79350481
rs960004
rs2410956
rs1023612
rs2112433
rs75316280
rs1422204
rs73780113
rs141559430
rs192379269
rs1422205
rs1820022
rs201132590
rs2019735
rs9327992
rs6881636
rs6863517
rs6889313
rs1895221
rs1895222
rs9327994
rs7708986
rs7733989
rs76367897
rs7710651
rs7734610
rs10059189
rs76194288
rs6874657
rs1158574
rs4143065
rs143460460
rs1363313
rs6888773
rs7710569
rs10043144
rs35814230
rs1159077
rs2410978
rs1159078
rs75302161
rs6881511
rs4572985
rs1363311
rs2410979
rs6596730
rs77909848
rs115790636
rs4957696
rs10479395
rs76730173
rs4957535
rs59102880
rs77868249
rs2216598
rs80331828
rs2898615
rs117684304
rs10464035
rs7726688
rs6862168
rs4957697
rs11242632
rs149518809
rs73780127
rs56255936
rs115569378
rs7714580
rs1422207
rs1422208
rs62355476
rs62355507
rs114991650
rs76949955
rs10455070
rs10455071
rs76296880
rs117189717
rs79014687
rs1820023
rs28578925
rs12186565
rs117970334
rs1363315
rs1363316
rs1422209
rs184952520
rs4957698
rs1422210
rs11242633
rs11242634
rs185233316
rs189395048
rs2112434
rs76447761
rs55814505
rs4957699
rs183627273
rs146178536
rs1582452
rs2194031
rs2216599
rs144754591
rs2194032
rs77290960
rs929766
rs148374220
rs117132372
rs7731634
rs72782164
rs6878869
rs6898581
rs36179586
rs2410980
rs79303667
rs6596731
rs13182806
rs6596732
rs6868786
rs34887030
rs1363312
rs7734866
rs1862249
rs7719658
rs6596733
rs1422206
rs6596734
rs7707185
rs6892808
rs7732995
rs74491108
rs76201707
rs78863834
rs10515369
rs1423336
rs6596735
rs1833833
rs1645610
rs1645095
rs1617942
rs79139527
rs17159621
rs2548108
rs1645606
rs2548755
rs2545714
rs2548110
rs2548112
rs75034411
rs2548754
rs2548753
rs2548752
rs2548115
rs34319558
rs2548116
rs2548751
rs139397842
rs1645618
rs60186552
rs2548750
rs2545716
rs2548749
rs2545717
rs117355261
rs190416
rs2545718
rs2548747
rs1645628
rs1645630
rs1645631
rs253112
rs253113
rs253114
rs1645093
rs253115
rs253116
rs171680
rs11951446
rs253117
rs253118
rs253119
rs253120
rs253121
rs62355551
rs253123
rs253124
rs34561
rs34562
rs34563
rs34564
rs34565
rs34566
rs34567
rs79469587
rs34568
rs185148521
rs118034739
rs34569
rs7735717
rs34570
rs40082
rs40083
rs34571
rs41133
rs42306
rs42435
rs78144338
rs185212
rs144239318
rs173775
rs78880954
rs117635457
rs253108
rs7713055
rs118149499
rs253107
rs78236289
rs1423342
rs17401334
rs138441049
rs117240969
rs444773
rs451833
rs40320
rs34545
rs78697292
rs4957536
rs34544
rs42304
rs34543
rs13179824
rs78273527
rs77597820
rs10515371
rs139496814
rs1363896
rs111477663
rs73212446
rs17159693
rs73777805
rs56852743
rs10058308
rs9327996
rs9327997
rs6596736
rs4957537
rs10062445
rs10077806
rs7730647
rs7711298
rs253109
rs11376521
rs7735115
rs7735258
rs253110
rs253111
rs34525
rs40081
rs143206071
rs34526
rs55758108
rs34527
rs34590
rs34589
rs34588
rs34587
rs187073900
rs114412708
rs1981851
rs77996071
rs34586
rs17343418
rs35423459
rs17343546
rs253133
rs253132
rs253131
rs253130
rs253129
rs253128
rs253127
rs253126
rs253125
rs252689
rs140608111
rs10464036
rs11749826
rs252696
rs252695
rs252694
rs252693
rs252692
rs406986
rs411191
rs173757
rs252691
rs57801723
rs252690
rs1559253
rs12514961
rs409126
rs399945
rs441650
rs433084
rs381542
rs422261
rs375811
rs1195945
rs443277
rs1195944
rs60360723
rs252678
rs185211
rs138744755
rs252677
rs1423341
rs142726853
rs139708063
rs252676
rs117451380
rs252675
rs252674
rs173756
rs7708173
rs148734901
rs1212393
rs412541
rs444702
rs252682
rs13189743
rs80015052
rs252683
rs17344779
rs423882
rs1195947
rs1195946
rs252679
rs184043132
rs252680
rs117765815
rs150456420
rs252681
rs1593022
rs1121840
rs28818231
rs62357489
rs62357490
rs1195948
rs189351429
rs561990932
rs252698
rs166159
rs35563722
rs187268
rs13166574
rs252699
rs6860893
rs12514805
rs252703
rs115563396
rs10447299
rs6893449
rs6867180
rs144856961
rs2042324
rs173758
rs10447247
rs79794083
rs6884177
rs17159828
rs17159829
rs142705076
rs17159830
rs34018413
rs142128388
rs74453099
rs147802848
rs10053294
rs6874598
rs12655690
rs138998231
rs12518403
rs6882277
rs7706841
rs73777837
rs365807
rs14038
rs601033
rs146678218
rs3797506
rs117691514
rs252814
rs252815
rs78458639
rs117651371
rs252816
rs252817
rs3797510
rs252818
rs72785812
rs252819
rs12514898
rs17412225
rs3797512
rs3797513
rs252820
rs114465845
rs431982
rs143970478
rs252813
rs72785818
rs3797514
rs252812
rs252811
rs252810
rs181869
rs252809
rs252808
rs3797516
rs3756544
rs3797517
rs252807
rs141524993
rs188497610
rs682609
rs461914
rs77984244
rs148566822
rs13178242
rs467472
rs2562525
rs58696640
rs28683545
rs3797521
rs149753137
rs468998
rs141351892
rs35021422
rs66505151
rs6868410
rs72785829
rs7703776
rs10085055
rs252984
rs252983
rs185221
rs650607
rs462159
rs190458263
rs77172695
rs468505
rs468072
rs3797527
rs469572
rs3822565
rs1975009
rs469759
rs2559991
rs3776792
rs34583348
rs252801
rs34366978
rs13182976
rs2731839
rs146552123
rs2731840
rs25962
rs11956440
rs252802
rs17533273
rs3873122
rs3873123
rs252803
rs252804
rs11242636
rs252805
rs74422498
rs252806
rs3901010
rs187557
rs252991
rs3843490
rs154648
rs154647
rs154646
rs154645
rs152613
rs115869986
rs17448944
rs152612
rs152611
rs152609
rs152608
rs152607
rs152606
rs17533434
rs152605
rs79760829
rs149498
rs153114
rs79503694
rs2283
rs151958
rs152603
rs152602
rs152601
rs152600
rs592479
rs526521
rs152599
rs17533525
rs152598
rs152597
rs152596
rs152595
rs152593
rs153133
rs152592
rs152591
rs152590
rs151956
rs152589
rs149444
rs152587
rs27661
rs152585
rs27443
rs25953
rs1835111
rs152584
rs115779
rs146956081
rs12659194
rs537500
rs152582
rs3909931
rs152581
rs12523318
rs144506258
rs152580
rs152579
rs152578
rs154642
rs27355
rs152577
rs17449339
rs12518253
rs152576
rs11954938
rs151957
rs76195760
rs26247
rs77216918
rs25998
rs25999
rs115492595
rs2288385
rs636137
rs29543
rs29542
rs78502332
rs153690
rs115716849
rs139801166
rs27929
rs74645910
rs25740
rs25993
rs3852199
rs25994
rs117311914
rs143193831
rs28208
rs11948482
rs26241
rs27750
rs26242
rs11949501
rs76661950
rs28112
rs25995
rs77392617
rs28024
rs27930
rs25963
rs27445
rs80138931
rs25964
rs25965
rs79464473
rs26243
rs27853
rs26244
rs25996
rs25997
rs28764
rs17594593
rs17594614
rs2898622
rs25966
rs469707
rs147230
rs17594634
rs25967
rs25979
rs26235
rs26236
rs25980
rs17594657
rs26237
rs26238
rs26239
rs25981
rs25982
rs17594699
rs26240
rs25968
rs62355576
rs25969
rs152567
rs117236214
rs25970
rs25971
rs74553761
rs41493053
rs111783585
rs61275538
rs17160042
rs152564
rs153695
rs31717
rs152563
rs31718
rs149195
rs31719
rs25972
rs76338202
rs31720
rs25973
rs25974
rs27681
rs142066837
rs25975
rs12520677
rs62355577
rs62355578
rs1196516
rs17160056
rs17594762
rs25976
rs32013
rs1154314
rs10491393
rs26252
rs26251
rs26250
rs27362
rs26249
rs26248
rs28826
rs25977
rs25978
rs32003
rs32004
rs32005
rs32006
rs152562
rs152561
rs151943
rs152560
rs72789644
rs41464645
rs10491394
rs712555
rs152559
rs67437152
rs17534228
rs17449791
rs72789654
rs10464038
rs6894788
rs17534235
rs152558
rs152557
rs173458
rs13358660
rs153100
rs153117
rs152556
rs139884276
rs17534270
rs153101
rs17637760
rs152555
rs152554
rs250253
rs153189
rs77605264
rs250252
rs250251
rs250250
rs848827
rs13178589
rs446774
rs388016
rs395561
rs848828
rs395904
rs146942056
rs17160104
rs75039256
rs76695011
rs163615
rs189427925
rs163614
rs163889
rs55837064
rs149155
rs163890
rs11747979
rs62355615
rs6879279
rs6884705
rs6883713
rs163895
rs712560
rs10053318
rs77613404
rs72789671
rs662627
rs849520
rs555989
rs6882355
rs553363
rs193056489
rs440215
rs7443170
rs342604
rs76487596
rs342603
rs1966892
rs1966893
rs459400
rs464950
rs79885482
rs341274
rs467089
rs17160159
rs341272
rs163727
rs17413725
rs993838
rs2457867
rs2445074
rs148596902
rs352609
rs41375
rs163888
rs145192709
rs11957374
rs11950725
rs72791831
rs352605
rs2161514
rs115972051
rs56195302
rs72791834
rs459637
rs147986595
rs17414033
rs445747
rs677797
rs2484103
rs59130650
rs164844
rs164699
rs164846
rs37445
rs164697
rs164848
rs146747934
rs164850
rs354182
rs164971
rs168501
rs164972
rs164851
rs37447
rs352613
rs62355626
rs352612
rs141488343
rs456032
rs189520
rs168472
rs37444
rs608333
rs37443
rs7712188
rs163961
rs164701
rs1833812
rs164700
rs591470
rs685820
rs35433400
rs17348530
rs607976
rs597083
rs641406
rs191894498
rs103840
rs12719573
rs10061771
rs6888055
rs34052514
rs72660773
rs12153493
rs2005103
rs6894162
rs4957704
rs872240
rs71575448
rs34950197
rs34273069
rs10479400
rs10479401
rs58882389
rs6895165
rs72660774
rs9328005
rs9328006
rs9328007
rs9328008
rs9328009
rs72660775
rs164974
rs12515248
rs180791
rs35697211
rs10045552
rs9328010
rs118137326
rs3844311
rs144662515
rs6878320
rs6892545
rs72660776
rs6879546
rs6898233
rs67289942
rs72660777
rs164853
rs12654557
rs4145099
rs10037733
rs58391909
rs3864266
rs3864267
rs1345773
rs11951213
rs34644687
rs11948614
rs11952705
rs11952039
rs11955029
rs1990993
rs975690
rs141127462
rs6596741
rs12656960
rs10056406
rs62355632
rs62355633
rs12656108
rs11957859
rs7737882
rs9686509
rs7734574
rs2406374
rs13358500
rs114410244
rs3864269
rs12514540
rs6596742
rs26732
rs2112912
rs352615
rs72660778
rs26724
rs26725
rs26726
rs26727
rs26728
rs26729
rs17160246
rs72660779
rs352614
rs62355651
rs17160255
rs42449
rs143230556
rs141786186
rs17160261
rs11242641
rs12656968
rs13163062
rs35533
rs4090594
rs74909085
rs35534
rs154191
rs7703820
rs149539188
rs164691
rs164693
rs164694
rs17160272
rs164695
rs164696
rs164840
rs164841
rs164842
rs55754532
rs469425
rs164685
rs164970
rs352602
rs12187753
rs17160287
rs27550
rs27551
rs78241929
rs26723
rs17160301
rs10077695
rs146723918
rs164837
rs141611473
rs35419
rs17160302
rs154190
rs149382
rs164838
rs71575450
rs10074258
rs72660780
rs26731
rs26730
rs17160324
rs164839
rs27916
rs165263
rs73200647
rs357110
rs60027737
rs7725449
rs139604338
rs140270655
rs66947683
rs73200655
rs71575451
rs10052932
rs4957705
rs78844890
rs35552
rs1363870
rs141334767
rs145061725
rs967270
rs26736
rs17351074
rs140590895
rs13170272
5:107004210_G_T
5:107004210_G_C
rs117246436
rs7717640
rs7723130
rs13184509
rs12657154
rs56201232
rs12188264
rs1490827
rs923622
rs62357891
rs897413
rs6887589
rs13361436
rs6596744
rs11242644
rs10044317
rs26734
rs7700455
rs1559244
rs7704700
rs1559245
rs1572255
rs17351315
rs17351329
rs10045032
rs10039705
rs17160354
rs78052247
rs7715219
rs6877006
rs150666173
rs1490840
rs62357892
rs113099734
rs111673515
rs4957706
rs73200667
rs4957707
rs873136
rs116465784
rs7732784
rs138353275
rs12658128
rs3987979
rs7705512
rs1304902
rs12653196
rs10055714
rs1823993
rs7349825
rs7349802
rs10076353
rs75365681
rs11960012
rs1602386
rs56215442
rs62357894
rs1895414
rs144237942
rs62357896
rs6596745
rs13171567
rs77762265
rs34685651
rs75430686
rs7727931
rs7732343
rs7707690
rs12659199
rs1826239
rs1586728
rs13170464
rs13188836
rs73200677
rs17160373
rs13159331
rs13160949
rs147101456
rs7724655
rs72660781
rs17160389
rs4957708
rs1388136
rs2194207
rs4957709
rs4957710
rs113551784
rs73200681
rs6596746
rs62357900
rs1490839
rs73200683
rs1455527
rs12516963
rs1388135
rs1352726
rs1388133
rs7444469
rs77164749
rs13189126
rs73777709
rs76140593
rs55885500
rs1490838
rs1490837
rs7446408
rs80250095
rs77520824
rs4957711
rs12654281
rs139537111
rs75046150
rs6891467
rs17430751
rs13171805
rs59961335
rs13167862
rs13185104
rs62357932
rs1490836
rs34273179
rs1388132
rs1388131
rs36016556
rs35627284
rs12658772
rs723798
rs723799
rs6863281
rs62357940
rs6864800
rs12657205
rs67843712
rs12656808
rs12657273
rs73202711
rs115952066
rs7709385
rs1835981
rs13170512
rs147657194
rs7735300
rs12659812
rs80209558
rs13175692
rs35818877
rs56233000
rs143449139
rs36068554
rs73777715
rs13156779
rs7708137
rs13161115
rs13161130
rs7708158
rs1490834
rs12657057
rs6877460
rs154168
rs147673173
rs11242645
rs154167
rs7736022
rs933066
rs11242646
rs75808866
rs12652503
rs13164357
rs4957712
rs13160470
rs4957713
rs113178277
rs4957714
rs13164863
rs13178107
rs13179374
rs13165345
rs13161433
rs154166
rs7710118
rs36044695
rs4588579
rs145575183
rs154165
rs76699291
rs2080942
rs2080941
rs2080940
rs168738
rs2080938
rs154170
rs154169
rs111362337
rs256493
rs256492
rs256491
rs6596747
rs173950
rs256490
rs256489
rs4957715
rs72793808
rs113043109
rs146777536
rs78809290
rs154172
rs154171
rs56159505
rs35540
rs75178999
rs35539
rs75595384
rs35538
rs7724840
rs35537
rs35536
rs151177499
rs12153436
rs6894244
rs181929
rs171752
rs154189
rs154188
rs77371647
rs154186
rs154185
rs154184
rs1352725
rs154182
rs78588378
rs1981953
rs2411044
rs35550
rs35549
rs35548
rs35547
rs35546
rs154181
rs154180
rs154179
rs139001828
rs256494
rs154178
rs154177
rs80081261
rs154176
rs154175
rs154174
rs76332801
rs249988
rs154216
rs6892045
rs35521
rs39676
rs154215
rs154214
rs173644
rs154213
rs1352724
rs154212
rs154211
rs35520
rs10057438
rs35519
rs770185
rs9328015
rs9328016
rs6862753
rs533704
rs1990918
rs13163524
rs13177927
rs145720751
rs1990917
rs712633
rs1844706
rs712634
rs1844705
rs9328017
rs1490829
rs17160512
rs78299502
rs11242647
rs12691430
rs34560568
rs67533472
rs154163
rs154164
rs256487
rs78608725
rs9885554
rs34107809
rs10080064
rs35604783
rs67544959
rs10046084
rs249972
rs10045557
rs6873048
rs6891516
rs249973
rs2161304
rs6882236
rs13153930
rs10052705
rs249974
rs17160517
rs193899
rs9328018
rs35420
rs77959685
rs147089256
rs149362308
rs4272120
rs10463582
rs35545
rs6877939
rs35544
rs11742384
rs152473
rs1490831
rs1592907
rs1833664
rs28538673
rs10072135
rs35543
rs35542
rs55837388
rs17160527
rs17160529
rs35541
rs62355921
rs249979
rs249980
rs249981
rs13358604
rs7724018
rs249982
rs249983
rs7724787
rs1422438
rs1422437
rs17367725
rs6891926
rs13170988
rs770184
rs1820048
rs17367935
rs17160542
rs1833662
rs770183
rs12188369
rs6888455
rs6888775
rs13164192
rs67369129
rs2099328
rs140260719
rs7708590
rs13360165
rs7733958
rs12520844
rs9328019
rs770182
rs4957716
rs4957717
rs770181
rs770180
rs4957718
rs770179
rs919770
rs770177
rs12659439
rs12514464
rs12656883
rs796381
rs770176
rs770175
rs1363459
rs4957719
rs770174
rs4957539
rs770172
rs62355924
rs117899495
rs6862116
rs770170
rs770169
rs150367790
rs10054700
rs11242649
rs11739869
rs770168
rs10036849
rs13159144
rs10068150
rs6883356
rs1862310
rs13159307
rs12153448
rs76347798
rs770167
rs6880058
rs770166
rs6876754
rs6881288
rs11242650
rs930219
rs10515377
rs13179594
rs10515378
rs12522401
rs6888208
rs6892712
rs6866515
rs6871240
rs62355926
rs62355927
rs12516234
rs12518562
rs79477964
rs6868417
rs13159249
rs6869199
rs11742515
rs58297701
rs6875281
rs6875450
rs4957540
rs76638449
rs10037033
rs10045237
rs10057444
rs6876584
rs141799707
rs6898244
rs6866542
rs28539291
rs1974789
rs1974788
rs9328020
rs10068949
rs1559098
rs6891749
rs1559097
rs1559096
rs4348200
rs1363458
rs10464043
rs10515379
rs117793864
rs3910210
rs7736608
rs140472376
rs3843491
rs3843492
rs3842914
rs3842915
rs57789262
rs3843493
rs142065487
rs6864994
rs12520230
rs11742545
rs2410959
rs62355954
rs2898606
rs2410958
rs6596749
rs6871212
rs6892119
rs6892137
rs6875432
rs2410957
rs6596750
rs6596751
rs17369104
rs6882183
rs55876360
rs4099189
rs4099188
rs4099187
rs4099186
rs11748620
rs6888461
rs6868088
rs6867170
rs11747409
rs6895001
rs62355956
rs76351645
rs10066422
rs6860214
rs6860370
rs6860400
rs6880537
rs6879536
rs2033479
rs6861427
rs6879852
rs3931057
rs3931058
rs3931059
rs3931060
rs6866321
rs6870561
rs6885982
rs3846692
rs3846693
rs3931725
rs113089229
rs75594323
rs116986351
rs62355957
rs4957721
rs4957541
rs4957722
rs6860649
rs4100173
rs144723055
rs6893393
rs3909363
rs75024692
rs6889417
rs6867698
rs12187616
rs12186563
rs55976515
rs4957543
rs3909362
rs3909361
rs10477881
rs76334751
rs4957544
rs12522889
rs62358061
rs4957723
rs17435188
rs6880567
rs6876427
rs62358082
rs7700475
rs62358083
rs12513976
rs7702274
rs72795927
rs78170586
rs77964318
rs113779998
rs62358085
rs62358086
rs17160628
rs12514674
rs10515380
rs11742684
rs3909360
rs3909359
rs77292065
rs7704143
rs6596754
rs6596755
rs10062935
rs7728277
rs7715103
rs17160630
rs11954123
rs10515381
rs11955015
rs6895254
rs66825386
rs78170287
rs76371211
rs68142609
rs7716448
rs3846694
rs7736306
rs17160641
rs7708273
rs11242652
rs7730902
rs17160651
rs114544645
rs55696048
rs868548
rs62358087
rs3843494
rs57821298
rs76471186
rs17160654
rs17160655
rs12188460
rs150181868
rs3846695
rs12189452
rs34830286
rs3926991
rs3846696
rs66778361
rs67479988
rs67120605
rs144915572
rs10479411
rs60986426
rs17160662
rs1549925
rs4957724
rs9328022
rs77946231
rs6870088
rs67994848
rs12152884
rs12523638
rs1368440
rs138723064
rs58279013
rs59280737
rs13176239
rs6863049
rs77658370
rs6866484
rs79979728
rs7733336
rs66731334
rs117428677
rs11745426
rs6867085
rs78186859
rs117379188
rs138442711
rs79731747
rs7716800
rs7718258
rs17160676
rs62359630
rs6884480
rs72795949
rs76586122
rs17160677
rs6875566
rs13155942
rs2163794
rs10051785
rs7735555
rs57060622
rs6882819
rs78738444
rs74961815
rs76873939
rs6891397
rs113845095
rs75399708
rs12515389
rs76913715
rs1054256
rs11253
rs12519254
rs1368441
rs1054248
rs75321120
rs12519388
rs12522548
rs12522552
rs78138161
rs12188414
rs1865015
rs12189428
rs35343876
rs61749621
rs34990078
rs78569848
rs57585211
rs35372343
rs79187991
rs80157655
rs7730156
rs142471939
rs11740286
rs117243686
rs28694038
rs6596759
rs12152863
rs6869144
rs147711385
rs10040850
rs77616990
rs7708343
rs17160700
rs2900119
rs8180457
rs11748134
rs150336737
rs11745018
rs58854937
rs67534664
rs10067015
rs10065586
rs1549924
rs1549923
rs10069370
rs67795753
rs57994859
rs10039402
rs10045396
rs7732519
rs7712414
rs4957726
rs10073441
rs9784678
rs9784679
rs2195941
rs62359632
rs10035487
rs62361076
rs4957727
rs138749658
rs1433051
rs117178130
rs17436107
rs6880495
rs17160706
rs10045437
rs13189604
rs13161312
rs7726739
rs10069340
rs9885427
rs10040275
rs9328023
rs9328024
rs17160708
rs34644295
rs74862673
rs34856940
rs12656092
rs17160709
rs7705884
rs7720097
rs17160710
rs4957728
rs72795959
rs999063
rs999064
rs147956208
rs10072706
rs61125751
rs66528064
rs147694695
rs998906
rs17160714
rs12518124
rs10043226
rs140828152
rs74649773
rs1433050
rs72795963
rs62361079
rs13160145
rs11242653
rs12514884
rs62361080
rs6874672
rs11242654
rs78864031
rs919768
rs74480934
rs12514763
rs12514780
rs76324674
rs12522338
rs73780458
rs10463584
rs1036211
rs982102
rs12515449
rs142025802
rs1433055
rs10076055
rs892007
rs6875579
rs1433054
rs919767
rs1835980
rs11743737
rs1821271
rs1835979
rs10037357
rs10066056
rs11959575
rs1835978
rs919769
rs10077567
```
